## Supplementary material for "Characterization of shared and ancestry-specific signals driving complex traits using multi-ancestry fine-mapping": susiex_nc3.cs80.snp

```
BP	SNP	PIP(CS1)	LogBF(CS1,Pop1)	LogBF(CS1,Pop2)	PIP(CS2)	LogBF(CS2,Pop1)	LogBF(CS2,Pop2)	PIP(CS3)	LogBF(CS3,Pop1)	LogBF(CS3,Pop2)
42737681	chr2:42737681:T:C	1.38324e-14	-3.24329e-10	-1.31837	0.000100984	-3.24329e-10	-1.32893	0.00010133	-3.24329e-10	-1.32891
42737987	chr2:42737987:A:T	1.45306e-14	-3.24329e-10	-1.26913	0.000104464	-3.24329e-10	-1.29505	0.000104825	-3.24329e-10	-1.295
42738476	chr2:42738476:C:T	1.75713e-15	-2.03482	-1.34688	1.78417e-05	-1.7317	-1.33065	1.79036e-05	-1.73162	-1.33068
42738518	chr2:42738518:C:T	1.88425e-14	-3.24329e-10	-1.00927	0.000133756	-3.24329e-10	-1.04788	0.000134245	-3.24329e-10	-1.04763
42738546	chr2:42738546:C:T	4.07694e-14	-3.24329e-10	-0.237451	0.000298826	-3.24329e-10	-0.244031	0.000299871	-3.24329e-10	-0.243946
42739047	chr2:42739047:G:C	2.14827e-15	-1.92855	-1.25217	1.44533e-05	-2.05374	-1.21923	1.45027e-05	-2.05375	-1.21921
42739251	chr2:42739251:C:G	1.6004e-14	-3.24329e-10	-1.17255	0.000120069	-3.24329e-10	-1.15583	0.000120478	-3.24329e-10	-1.15583
42739310	chr2:42739310:G:A	1.49742e-14	-3.24329e-10	-1.23905	0.000107674	-3.24329e-10	-1.26479	0.000108045	-3.24329e-10	-1.26475
42739644	chr2:42739644:G:A	3.05151e-15	-1.95094	-0.878806	3.56329e-05	-1.57274	-0.797879	3.57576e-05	-1.57263	-0.797901
42739748	chr2:42739748:C:G	1.98929e-14	-3.24329e-10	-0.955023	0.000151957	-3.24329e-10	-0.920299	0.000152451	-3.24329e-10	-0.920453
42739929	chr2:42739929:C:T	1.36135e-14	-3.24329e-10	-1.33432	0.000101679	-3.24329e-10	-1.32207	0.000102025	-3.24329e-10	-1.32208
42740111	chr2:42740111:C:T	1.36358e-14	-3.24329e-10	-1.33269	0.000101906	-3.24329e-10	-1.31984	0.000102252	-3.24329e-10	-1.31986
42740302	chr2:42740302:G:C	8.62203e-15	-1.79106	-3.46321e-10	6.20417e-05	-1.81609	-3.46321e-10	6.22475e-05	-1.81618	-3.46321e-10
42740346	chr2:42740346:A:G	1.37918e-14	-3.24329e-10	-1.32131	0.000100701	-3.24329e-10	-1.33174	0.000101045	-3.24329e-10	-1.33173
42740444	chr2:42740444:C:T	1.69189e-14	-3.24329e-10	-1.11695	0.000122118	-3.24329e-10	-1.1389	0.000122521	-3.24329e-10	-1.13901
42740723	chr2:42740723:G:A	4.01555e-15	-1.95685	-0.598355	4.94048e-05	-1.56086	-0.482983	4.95771e-05	-1.56075	-0.48302
42740731	chr2:42740731:G:A	2.15211e-15	-1.9646	-1.21433	1.46998e-05	-1.98314	-1.27292	1.47507e-05	-1.9832	-1.27281
42741357	chr2:42741357:G:T	2.812e-15	-1.98396	-0.927532	1.96335e-05	-2.0033	-0.963357	1.97031e-05	-2.00332	-0.963204
42741796	chr2:42741796:C:T	2.66336e-15	-2.05821	-0.907587	2.42453e-05	-1.89763	-0.858042	2.433e-05	-1.89755	-0.858038
42741888	chr2:42741888:C:T	3.57392e-15	-1.9265	-0.745219	3.5574e-05	-1.65607	-0.716205	3.57029e-05	-1.65595	-0.716118
42742069	chr2:42742069:G:A	4.96736e-15	-1.06484	-1.27765	5.43118e-05	-0.662456	-1.2867	5.45119e-05	-0.662184	-1.2867
42742130	chr2:42742130:C:T	2.65321e-15	-1.91058	-1.05903	2.57499e-05	-1.63839	-1.05707	2.58437e-05	-1.63826	-1.05697
42742242	chr2:42742242:A:G	3.6426e-15	-2.03682	-0.615869	3.45858e-05	-1.84857	-0.551881	3.47074e-05	-1.84848	-0.551864
42742462	chr2:42742462:A:G	1.37e-14	-3.24329e-10	-1.32799	0.000101453	-3.24329e-10	-1.3243	0.000101796	-3.24329e-10	-1.32432
42743021	chr2:42743021:C:T	2.81473e-15	-2.00647	-0.904052	1.96965e-05	-2.02532	-0.938127	1.97666e-05	-2.02534	-0.937962
42743266	chr2:42743266:G:T	1.3427e-14	-3.24329e-10	-1.34811	9.90521e-05	-3.24329e-10	-1.34825	9.93899e-05	-3.24329e-10	-1.34825
42743689	chr2:42743689:G:A	7.34814e-15	-1.95094	-3.46321e-10	5.26743e-05	-1.97977	-3.46321e-10	5.28565e-05	-1.97972	-3.46321e-10
42743850	chr2:42743850:T:G	3.10513e-15	-1.90064	-0.911687	3.2246e-05	-1.60244	-0.868058	3.23583e-05	-1.60231	-0.868113
42744008	chr2:42744008:C:G	1.34385e-14	-3.24329e-10	-1.34726	9.90513e-05	-3.24329e-10	-1.34825	9.93892e-05	-3.24329e-10	-1.34825
42744547	chr2:42744547:C:T	6.72193e-15	-1.95535	-0.0846571	6.19286e-05	-1.71493	-0.102986	6.21637e-05	-1.71481	-0.102719
42745358	chr2:42745358:G:T	1.34254e-14	-3.24329e-10	-1.34823	9.90779e-05	-3.24329e-10	-1.34799	9.94153e-05	-3.24329e-10	-1.34799
42745605	chr2:42745605:C:T	1.3646e-14	-3.24329e-10	-1.33194	0.000100287	-3.24329e-10	-1.33585	0.000100625	-3.24329e-10	-1.3359
42745674	chr2:42745674:C:T	1.7647e-14	-3.24329e-10	-1.07482	0.000123545	-3.24329e-10	-1.12729	0.000123982	-3.24329e-10	-1.12717
42745884	chr2:42745884:G:T	1.19694e-14	-1.46303	-3.46321e-10	7.48225e-05	-1.62877	-3.46321e-10	7.50782e-05	-1.62877	-3.46321e-10
42746228	chr2:42746228:T:C	2.12012e-14	-0.891328	-3.46321e-10	0.000182606	-0.736563	-3.46321e-10	0.000183228	-0.736569	-3.46321e-10
42746248	chr2:42746248:C:T	1.36953e-14	-3.24329e-10	-1.32833	0.000100157	-3.24329e-10	-1.33716	0.000100499	-3.24329e-10	-1.33715
42746299	chr2:42746299:G:A	2.84378e-15	-1.55619	-1.34406	2.85449e-05	-1.24488	-1.34754	2.86476e-05	-1.24469	-1.34753
42746342	chr2:42746342:C:T	2.54806e-14	-0.707467	-3.46321e-10	0.000138941	-1.00984	-3.46321e-10	0.000139408	-1.00989	-3.46321e-10
42746855	chr2:42746855:C:T	2.64032e-15	-1.96108	-1.01341	1.84021e-05	-1.99174	-1.0397	1.84662e-05	-1.99176	-1.0396
42747105	chr2:42747105:G:A	2.40798e-15	-1.71905	-1.34755	2.33577e-05	-1.44865	-1.34432	2.3439e-05	-1.44857	-1.34433
42747428	chr2:42747428:C:T	3.08362e-15	-1.88148	-0.937797	2.14187e-05	-1.91896	-0.960672	2.14946e-05	-1.91899	-0.960503
42747436	chr2:42747436:G:T	2.63434e-15	-1.63311	-1.34364	2.59856e-05	-1.3454	-1.34095	2.60765e-05	-1.34531	-1.34095
42747462	chr2:42747462:T:C	1.35834e-14	-3.24329e-10	-1.33653	9.95585e-05	-3.24329e-10	-1.34315	9.98997e-05	-3.24329e-10	-1.34313
42748197	chr2:42748197:GTGTT:G	1.34464e-14	-3.24329e-10	-1.34667	9.97815e-05	-3.24329e-10	-1.34091	0.000100117	-3.24329e-10	-1.34096
42748449	chr2:42748449:G:A	1.97533e-14	-3.24329e-10	-0.962065	0.000140156	-3.24329e-10	-1.00114	0.000140658	-3.24329e-10	-1.00097
42748483	chr2:42748483:A:G	1.55926e-14	-3.24329e-10	-1.19859	0.000117505	-3.24329e-10	-1.17741	0.000117904	-3.24329e-10	-1.17743
42748675	chr2:42748675:A:G	1.03714e-14	-1.60633	-3.46321e-10	7.2646e-05	-1.65829	-3.46321e-10	7.29003e-05	-1.65821	-3.46321e-10
42748707	chr2:42748707:C:T	4.67673e-14	-3.24329e-10	-0.100199	0.000337464	-3.24329e-10	-0.122435	0.000338663	-3.24329e-10	-0.122293
42748928	chr2:42748928:C:T	1.55774e-14	-3.24329e-10	-1.19956	0.000113041	-3.24329e-10	-1.21614	0.000113415	-3.24329e-10	-1.21624
42748937	chr2:42748937:C:T	4.85214e-14	-3.24329e-10	-0.0633787	0.000350375	-3.24329e-10	-0.0848907	0.000351623	-3.24329e-10	-0.0847391
42748939	chr2:42748939:A:G	1.34321e-14	-3.24329e-10	-1.34773	9.92833e-05	-3.24329e-10	-1.34592	9.96229e-05	-3.24329e-10	-1.34591
42749022	chr2:42749022:C:T	1.34753e-14	-3.24329e-10	-1.34452	9.91255e-05	-3.24329e-10	-1.34751	9.94637e-05	-3.24329e-10	-1.34751
42749273	chr2:42749273:A:T	1.48958e-14	-3.24329e-10	-1.2443	0.000108523	-3.24329e-10	-1.25693	0.000108902	-3.24329e-10	-1.25685
42749650	chr2:42749650:G:T	1.3758e-14	-3.24329e-10	-1.32376	0.000102748	-3.24329e-10	-1.31161	0.000103098	-3.24329e-10	-1.31162
42749707	chr2:42749707:A:T	1.81178e-14	-1.04849	-3.46321e-10	0.000232872	-0.493402	-3.46321e-10	0.000233687	-0.493315	-3.46321e-10
42749725	chr2:42749725:C:T	1.55025e-14	-3.24329e-10	-1.20438	0.000116428	-3.24329e-10	-1.18662	0.000116825	-3.24329e-10	-1.18662
42749767	chr2:42749767:C:T	2.68829e-14	-3.24329e-10	-0.653891	0.000195103	-3.24329e-10	-0.670366	0.000195787	-3.24329e-10	-0.670269
42749935	chr2:42749935:A:G	1.35241e-14	-3.24329e-10	-1.34091	0.0001003	-3.24329e-10	-1.33573	0.00010064	-3.24329e-10	-1.33575
42750363	chr2:42750363:A:G	2.5207e-15	-1.69199	-1.32885	1.72544e-05	-1.77159	-1.32423	1.73131e-05	-1.77158	-1.32425
42750439	chr2:42750439:C:T	1.88297e-15	-2.02589	-1.28665	1.83867e-05	-1.81822	-1.21404	1.84474e-05	-1.81813	-1.21424
42750593	chr2:42750593:A:G	3.3761e-15	-1.48263	-1.24603	3.52971e-05	-1.09569	-1.2844	3.54223e-05	-1.0956	-1.28435
42750730	chr2:42750730:T:G	1.91564e-15	-2.0399	-1.25543	1.86754e-05	-1.84752	-1.16917	1.87363e-05	-1.84743	-1.1694
42750831	chr2:42750831:T:C	1.49655e-14	-3.24329e-10	-1.23964	0.00010796	-3.24329e-10	-1.26213	0.000108331	-3.24329e-10	-1.26211
42751092	chr2:42751092:C:T	2.56117e-15	-1.883	-1.12191	1.80782e-05	-1.92767	-1.12151	1.81379e-05	-1.92771	-1.12159
42751160	chr2:42751160:A:G	1.34751e-14	-3.24329e-10	-1.34454	9.91128e-05	-3.24329e-10	-1.34763	9.94511e-05	-3.24329e-10	-1.34763
42751226	chr2:42751226:A:G	1.3539e-14	-3.24329e-10	-1.33981	9.93692e-05	-3.24329e-10	-1.34505	9.97065e-05	-3.24329e-10	-1.34507
42751912	chr2:42751912:T:C	1.3711e-14	-3.24329e-10	-1.32718	0.000102928	-3.24329e-10	-1.30986	0.000103277	-3.24329e-10	-1.30988
42752321	chr2:42752321:G:T	1.34301e-14	-3.24329e-10	-1.34789	9.90515e-05	-3.24329e-10	-1.34825	9.93893e-05	-3.24329e-10	-1.34825
42752744	chr2:42752744:C:T	1.34253e-14	-3.24329e-10	-1.34824	9.90799e-05	-3.24329e-10	-1.34797	9.9418e-05	-3.24329e-10	-1.34797
42752866	chr2:42752866:A:G	1.90873e-14	-3.24329e-10	-0.996361	0.000133657	-3.24329e-10	-1.04862	0.000134154	-3.24329e-10	-1.04831
42752882	chr2:42752882:C:T	1.51109e-14	-3.24329e-10	-1.22997	0.000108917	-3.24329e-10	-1.2533	0.000109292	-3.24329e-10	-1.25328
42754050	chr2:42754050:A:G	2.25515e-14	-3.24329e-10	-0.829582	0.000158807	-3.24329e-10	-0.876205	0.000159363	-3.24329e-10	-0.876117
42754099	chr2:42754099:A:G	2.85918e-15	-1.57654	-1.31831	2.85887e-05	-1.26019	-1.3307	2.86905e-05	-1.26004	-1.33069
42754388	chr2:42754388:G:A	2.20992e-14	-3.24329e-10	-0.849841	0.000164016	-3.24329e-10	-0.843929	0.000164575	-3.24329e-10	-0.843933
42754477	chr2:42754477:C:T	1.35776e-14	-3.24329e-10	-1.33696	9.9544e-05	-3.24329e-10	-1.34329	9.98842e-05	-3.24329e-10	-1.34329
42754836	chr2:42754836:C:T	1.42449e-14	-3.24329e-10	-1.28898	0.000106147	-3.24329e-10	-1.27907	0.000106509	-3.24329e-10	-1.27907
42755029	chr2:42755029:G:A	2.70857e-15	-1.61494	-1.33402	2.70099e-05	-1.32243	-1.32526	2.71083e-05	-1.3222	-1.32526
42755035	chr2:42755035:G:A	2.77444e-15	-1.58847	-1.33647	2.79276e-05	-1.28755	-1.32672	2.80293e-05	-1.28732	-1.32673
42755289	chr2:42755289:C:T	1.3464e-14	-3.24329e-10	-1.34537	9.91612e-05	-3.24329e-10	-1.34715	9.95004e-05	-3.24329e-10	-1.34714
42755360	chr2:42755360:C:A	2.03166e-15	-1.88828	-1.34825	2.32606e-05	-1.48256	-1.31457	2.33383e-05	-1.48255	-1.31466
42755864	chr2:42755864:T:C	1.84718e-15	-1.99413	-1.33759	1.77026e-05	-1.7816	-1.28858	1.77623e-05	-1.78147	-1.28875
42756489	chr2:42756489:G:T	1.41509e-14	-3.24329e-10	-1.29561	0.000103408	-3.24329e-10	-1.30521	0.000103767	-3.24329e-10	-1.30515
42756529	chr2:42756529:A:G	1.34491e-14	-3.24329e-10	-1.34647	9.90681e-05	-3.24329e-10	-1.34809	9.94063e-05	-3.24329e-10	-1.34808
42756904	chr2:42756904:T:C	8.43011e-15	-1.81357	-3.46321e-10	6.36113e-05	-1.7911	-3.46321e-10	6.38319e-05	-1.79105	-3.46321e-10
42757200	chr2:42757200:G:A	2.09322e-15	-1.87947	-1.32721	1.48011e-05	-1.92	-1.32919	1.48511e-05	-1.92004	-1.32918
42757605	chr2:42757605:A:G	2.22203e-15	-1.81495	-1.33201	1.50879e-05	-1.88608	-1.34392	1.51389e-05	-1.88612	-1.34391
42757874	chr2:42757874:A:G	1.81889e-15	-2.0715	-1.27565	1.29271e-05	-2.06362	-1.32095	1.29725e-05	-2.06358	-1.32089
42758171	chr2:42758171:G:A	9.75005e-15	-1.66811	-3.46321e-10	7.15265e-05	-1.67383	-3.46321e-10	7.17724e-05	-1.6738	-3.46321e-10
42758656	chr2:42758656:A:G	1.38484e-14	-3.24329e-10	-1.31722	0.000101131	-3.24329e-10	-1.32748	0.000101476	-3.24329e-10	-1.32747
42758663	chr2:42758663:T:C	1.73245e-15	-2.0778	-1.31804	1.27558e-05	-2.05411	-1.3438	1.28002e-05	-2.05406	-1.34378
42758909	chr2:42758909:TTA:T	1.85051e-14	-3.24329e-10	-1.02734	0.000132662	-3.24329e-10	-1.05609	0.000133125	-3.24329e-10	-1.05601
42759367	chr2:42759367:A:G	6.65563e-15	-2.04992	-3.46321e-10	5.18177e-05	-1.99616	-3.46321e-10	5.19959e-05	-1.99613	-3.46321e-10
42760128	chr2:42760128:C:T	2.91233e-15	-1.91843	-0.958001	2.74553e-05	-1.68706	-0.944271	2.75519e-05	-1.68695	-0.944279
42760524	chr2:42760524:T:A	1.70866e-15	-2.08479	-1.32488	1.26224e-05	-2.08509	-1.32332	1.26661e-05	-2.08509	-1.32327
42761596	chr2:42761596:G:A	1.45873e-14	-3.24329e-10	-1.26523	0.000107513	-3.24329e-10	-1.26629	0.000107881	-3.24329e-10	-1.26627
42761994	chr2:42761994:G:C	1.36631e-14	-3.24329e-10	-1.33069	9.99863e-05	-3.24329e-10	-1.33886	0.000100328	-3.24329e-10	-1.33885
42762019	chr2:42762019:C:T	2.85744e-15	-2.08651	-0.808946	2.8886e-05	-1.98902	-0.591518	2.89762e-05	-1.98894	-0.591884
42762304	chr2:42762304:A:G	1.90346e-15	-2.08606	-1.21565	1.8424e-05	-1.97753	-1.0527	1.84821e-05	-1.97745	-1.05304
42762442	chr2:42762442:C:T	1.45573e-14	-3.24329e-10	-1.26729	0.000108701	-3.24329e-10	-1.25529	0.000109071	-3.24329e-10	-1.2553
42762452	chr2:42762452:C:T	2.82521e-15	-1.73897	-1.16783	1.95882e-05	-1.78874	-1.18022	1.96551e-05	-1.7888	-1.18016
42762854	chr2:42762854:G:T	3.02151e-15	-1.71301	-1.12662	2.09091e-05	-1.76332	-1.14039	2.09806e-05	-1.76338	-1.14031
42762870	chr2:42762870:C:A	2.66099e-15	-1.85555	-1.11113	1.92508e-05	-1.91978	-1.06656	1.93127e-05	-1.91982	-1.06671
42762885	chr2:42762885:C:T	1.60373e-14	-3.24329e-10	-1.17047	0.00011578	-3.24329e-10	-1.1922	0.000116168	-3.24329e-10	-1.19226
42762961	chr2:42762961:G:C	2.86093e-15	-1.78811	-1.10613	1.99023e-05	-1.83301	-1.12005	1.99707e-05	-1.83306	-1.11997
42763196	chr2:42763196:T:G	1.80383e-15	-2.0578	-1.29767	1.4747e-05	-2.07341	-1.17945	1.47938e-05	-2.07338	-1.17971
42763238	chr2:42763238:A:G	1.52894e-14	-3.24329e-10	-1.21822	0.000115125	-3.24329e-10	-1.19787	0.000115509	-3.24329e-10	-1.19795
42763382	chr2:42763382:C:T	2.84854e-15	-1.72436	-1.17421	1.97235e-05	-1.77805	-1.18403	1.9791e-05	-1.77811	-1.18396
42764060	chr2:42764060:C:G	8.42995e-15	-1.81359	-3.46321e-10	6.12618e-05	-1.82874	-3.46321e-10	6.14653e-05	-1.82882	-3.46321e-10
42764872	chr2:42764872:C:T	1.05564e-14	-1.58865	-3.46321e-10	7.15332e-05	-1.67373	-3.46321e-10	7.1782e-05	-1.67366	-3.46321e-10
42764883	chr2:42764883:T:C	2.15326e-15	-1.95308	-1.22532	1.63653e-05	-2.0826	-1.06614	1.64159e-05	-2.08261	-1.06644
42765275	chr2:42765275:G:C	1.35865e-14	-3.24329e-10	-1.33631	9.95912e-05	-3.24329e-10	-1.34282	9.99316e-05	-3.24329e-10	-1.34281
42765918	chr2:42765918:C:T	2.53946e-14	-3.24329e-10	-0.710846	0.000200758	-3.24329e-10	-0.641792	0.000201427	-3.24329e-10	-0.64187
42766026	chr2:42766026:T:G	2.34159e-15	-1.93694	-1.15761	1.80717e-05	-2.07963	-0.969922	1.81271e-05	-2.07964	-0.970249
42766266	chr2:42766266:C:T	1.34429e-14	-3.24329e-10	-1.34693	9.90515e-05	-3.24329e-10	-1.34825	9.93893e-05	-3.24329e-10	-1.34825
42766642	chr2:42766642:T:C	2.27957e-15	-1.91333	-1.20806	1.6825e-05	-2.07344	-1.04758	1.6877e-05	-2.07347	-1.04788
42766884	chr2:42766884:C:T	2.36964e-14	-0.780062	-3.46321e-10	0.000181522	-0.742519	-3.46321e-10	0.000182161	-0.742409	-3.46321e-10
42766894	chr2:42766894:G:A	6.64858e-15	-2.05098	-3.46321e-10	4.94677e-05	-2.04257	-3.46321e-10	4.96379e-05	-2.04254	-3.46321e-10
42767317	chr2:42767317:C:A	1.53294e-14	-3.24329e-10	-1.21561	0.000107145	-3.24329e-10	-1.26971	0.000107533	-3.24329e-10	-1.2695
42767331	chr2:42767331:G:T	2.95119e-14	-0.56059	-3.46321e-10	0.000305663	-0.22141	-3.46321e-10	0.000306841	-0.220967	-3.46321e-10
42767365	chr2:42767365:G:C	1.05573e-14	-1.58856	-3.46321e-10	7.41366e-05	-1.63798	-3.46321e-10	7.43917e-05	-1.63795	-3.46321e-10
42767552	chr2:42767552:T:C	1.76814e-14	-3.24329e-10	-1.07287	0.000132055	-3.24329e-10	-1.06067	0.000132508	-3.24329e-10	-1.06066
42768700	chr2:42768700:T:C	4.9059e-15	-1.05456	-1.30039	6.30152e-05	-0.526131	-1.27439	6.3246e-05	-0.525926	-1.27434
42768708	chr2:42768708:G:A	4.40049e-15	-1.12101	-1.34266	5.22757e-05	-0.648978	-1.33838	5.24663e-05	-0.64876	-1.33837
42769380	chr2:42769380:C:T	6.7201e-15	-2.04028	-3.46321e-10	4.73412e-05	-2.08651	-3.46321e-10	4.75025e-05	-2.08652	-3.46321e-10
42769679	chr2:42769679:G:A	2.08163e-15	-1.91374	-1.29849	1.4383e-05	-2.02393	-1.25392	1.44319e-05	-2.02394	-1.25392
42769978	chr2:42769978:A:G	1.84848e-14	-1.02844	-3.46321e-10	0.000138121	-1.01576	-3.46321e-10	0.000138596	-1.01573	-3.46321e-10
42770070	chr2:42770070:C:T	1.37322e-14	-3.24329e-10	-1.32564	0.000102062	-3.24329e-10	-1.31832	0.000102408	-3.24329e-10	-1.31833
42770433	chr2:42770433:A:G	6.54461e-15	-2.06674	-3.46321e-10	4.76922e-05	-2.07913	-3.46321e-10	4.78551e-05	-2.07912	-3.46321e-10
42770474	chr2:42770474:G:A	2.37944e-15	-1.88563	-1.19289	1.56995e-05	-1.94272	-1.24754	1.57544e-05	-1.9427	-1.24748
42770808	chr2:42770808:G:A	2.04266e-14	-0.928544	-3.46321e-10	0.000155064	-0.900054	-3.46321e-10	0.000155592	-0.900063	-3.46321e-10
42770810	chr2:42770810:T:C	2.26879e-15	-1.8562	-1.26994	2.31605e-05	-1.4975	-1.30395	2.32409e-05	-1.49742	-1.30397
42770892	chr2:42770892:C:G	2.83885e-15	-1.61252	-1.28946	3.19954e-05	-1.15631	-1.32199	3.21071e-05	-1.15622	-1.322
42770976	chr2:42770976:C:A	2.90822e-14	-3.24329e-10	-0.575257	0.000223999	-3.24329e-10	-0.532252	0.000224674	-3.24329e-10	-0.532647
42771701	chr2:42771701:G:T	2.29325e-15	-1.81387	-1.30155	2.37806e-05	-1.44344	-1.33159	2.38635e-05	-1.44337	-1.33158
42772027	chr2:42772027:T:C	1.606e-14	-3.24329e-10	-1.16905	0.00012035	-3.24329e-10	-1.15349	0.000120761	-3.24329e-10	-1.15348
42772307	chr2:42772307:C:T	2.33482e-15	-1.8391	-1.25835	1.53951e-05	-1.91171	-1.29813	1.54487e-05	-1.91168	-1.29809
42772339	chr2:42772339:G:T	1.05358e-14	-1.59061	-3.46321e-10	8.3903e-05	-1.51423	-3.46321e-10	8.41871e-05	-1.51426	-3.46321e-10
42772585	chr2:42772585:T:C	2.62852e-14	-3.24329e-10	-0.676376	0.000204799	-3.24329e-10	-0.621865	0.000205472	-3.24329e-10	-0.621989
42772908	chr2:42772908:TGATA:T	5.19732e-14	-3.24329e-10	0.00534547	0.0004063	-3.24329e-10	0.0631984	0.000407615	-3.24329e-10	0.0630248
42773142	chr2:42773142:A:G	1.51143e-14	-3.24329e-10	-1.22974	0.000114244	-3.24329e-10	-1.20556	0.000114635	-3.24329e-10	-1.20554
42773293	chr2:42773293:A:C	4.05404e-14	-3.24329e-10	-0.243084	0.00031637	-3.24329e-10	-0.186981	0.0003174	-3.24329e-10	-0.187134
42773377	chr2:42773377:C:G	1.44318e-14	-3.24329e-10	-1.27595	0.000108549	-3.24329e-10	-1.25669	0.000108921	-3.24329e-10	-1.25667
42773759	chr2:42773759:T:C	5.33213e-15	-1.11572	-1.15591	7.7232e-05	-0.495333	-1.10175	7.75194e-05	-0.495101	-1.10167
42774129	chr2:42774129:C:T	1.44762e-14	-3.24329e-10	-1.27288	0.000108776	-3.24329e-10	-1.2546	0.00010915	-3.24329e-10	-1.25457
42774524	chr2:42774524:A:C	1.38875e-14	-3.24329e-10	-1.31439	0.000103862	-3.24329e-10	-1.30083	0.000104217	-3.24329e-10	-1.30082
42774915	chr2:42774915:A:G	5.14404e-15	-0.993859	-1.31368	7.40287e-05	-0.350411	-1.28903	7.43024e-05	-0.350167	-1.28899
42775118	chr2:42775118:G:A	2.84356e-15	-1.56399	-1.33633	3.55234e-05	-1.07026	-1.30344	3.56446e-05	-1.07018	-1.30352
42775205	chr2:42775205:C:G	1.19344e-13	-3.24329e-10	0.836629	0.000683629	-3.24329e-10	0.583521	0.000685981	-3.24329e-10	0.583551
42775489	chr2:42775489:A:G	1.97882e-15	-2.04768	-1.21521	1.38736e-05	-2.04838	-1.26552	1.39222e-05	-2.04837	-1.26545
42775790	chr2:42775790:G:A	6.67735e-15	-0.900331	-1.14633	0.000100533	-0.237299	-1.09611	0.000100912	-0.237045	-1.096
42776344	chr2:42776344:A:C	1.68095e-15	-2.08688	-1.33915	1.23449e-05	-2.08514	-1.34551	1.23871e-05	-2.08514	-1.3455
42776564	chr2:42776564:C:T	1.97275e-14	-0.963369	-3.46321e-10	9.33257e-05	-1.4078	-3.46321e-10	9.36416e-05	-1.40782	-3.46321e-10
42776620	chr2:42776620:C:T	1.95672e-14	-3.24329e-10	-0.971531	0.000140268	-3.24329e-10	-1.00034	0.000140772	-3.24329e-10	-1.00016
42777918	chr2:42777918:C:G	2.04724e-15	-1.88512	-1.34376	1.97241e-05	-1.61435	-1.3477	1.97923e-05	-1.6143	-1.3477
42777996	chr2:42777996:ACT:A	7.18668e-15	-2.08366	0.110502	5.04778e-05	-2.08365	0.0612865	5.06548e-05	-2.08364	0.0613791
42778550	chr2:42778550:G:C	2.44422e-15	-1.70341	-1.34824	2.56677e-05	-1.35542	-1.34324	2.57569e-05	-1.35535	-1.34324
42778551	chr2:42778551:A:C	2.43233e-15	-1.70829	-1.34825	2.54888e-05	-1.36245	-1.3432	2.55774e-05	-1.36239	-1.34321
42779049	chr2:42779049:A:G	2.54138e-15	-1.69627	-1.3164	2.73971e-05	-1.34783	-1.28563	2.74921e-05	-1.34776	-1.28564
42779070	chr2:42779070:A:G	2.15164e-15	-1.8549	-1.32426	2.17109e-05	-1.57015	-1.29593	2.17859e-05	-1.5701	-1.29594
42779408	chr2:42779408:G:A	2.29385e-15	-1.85078	-1.26437	2.34522e-05	-1.56892	-1.22001	2.35331e-05	-1.56889	-1.22
42779442	chr2:42779442:C:G	1.50153e-14	-3.24329e-10	-1.23632	0.000111779	-3.24329e-10	-1.22737	0.000112166	-3.24329e-10	-1.22732
42779510	chr2:42779510:C:T	2.16642e-15	-1.84499	-1.32731	2.18389e-05	-1.55941	-1.30079	2.19144e-05	-1.55935	-1.3008
42779610	chr2:42779610:G:A	2.2957e-14	-3.24329e-10	-0.811759	0.000159382	-3.24329e-10	-0.87259	0.000160009	-3.24329e-10	-0.872068
42779612	chr2:42779612:G:A	1.36042e-14	-3.24329e-10	-1.335	0.000101092	-3.24329e-10	-1.32786	0.000101433	-3.24329e-10	-1.3279
42779695	chr2:42779695:T:C	1.40947e-14	-3.24329e-10	-1.29959	0.000105373	-3.24329e-10	-1.28638	0.000105724	-3.24329e-10	-1.28647
42779878	chr2:42779878:C:T	2.22317e-15	-1.80939	-1.33706	2.2071e-05	-1.50168	-1.34795	2.21476e-05	-1.50162	-1.34795
42779905	chr2:42779905:T:C	2.17366e-15	-1.82984	-1.33913	2.13963e-05	-1.53247	-1.34821	2.14705e-05	-1.53241	-1.34821
42780049	chr2:42780049:A:T	1.59557e-14	-3.24329e-10	-1.17557	0.000120957	-3.24329e-10	-1.14846	0.000121374	-3.24329e-10	-1.14842
42780126	chr2:42780126:C:T	4.80222e-14	-3.24329e-10	-0.0737196	0.000292519	-3.24329e-10	-0.265363	0.000293533	-3.24329e-10	-0.265308
42780293	chr2:42780293:C:T	2.15583e-15	-1.83341	-1.3438	2.12833e-05	-1.53816	-1.34781	2.1357e-05	-1.5381	-1.34782
42780523	chr2:42780523:G:A	2.0453e-15	-1.88362	-1.34622	1.9782e-05	-1.61267	-1.34645	1.98504e-05	-1.61262	-1.34645
42780720	chr2:42780720:T:G	1.60396e-14	-3.24329e-10	-1.17032	0.000115905	-3.24329e-10	-1.19112	0.000116309	-3.24329e-10	-1.19105
42780834	chr2:42780834:A:G	7.94989e-15	-0.687981	-1.18424	0.000126187	0.0294486	-1.13558	0.000126664	0.0297275	-1.13549
42780875	chr2:42780875:G:A	1.94682e-15	-1.93223	-1.34696	1.83456e-05	-1.68889	-1.34561	1.84088e-05	-1.68885	-1.34562
42781055	chr2:42781055:C:T	2.17491e-15	-1.82014	-1.34826	2.19153e-05	-1.51665	-1.34005	2.1991e-05	-1.5166	-1.34007
42781206	chr2:42781206:A:G	6.2108e-15	-0.772914	-1.34618	9.09666e-05	-0.0851606	-1.34824	9.13041e-05	-0.0848608	-1.34824
42781243	chr2:42781243:A:G	1.05976e-14	-2.0585	0.473743	7.44758e-05	-2.05631	0.422891	7.47377e-05	-2.0563	0.422988
42781375	chr2:42781375:T:C	2.1889e-15	-1.81714	-1.34485	2.18389e-05	-1.51298	-1.34722	2.19145e-05	-1.51292	-1.34723
42781383	chr2:42781383:T:C	2.16923e-15	-1.82642	-1.34459	2.15436e-05	-1.52642	-1.34739	2.16182e-05	-1.52637	-1.3474
42781731	chr2:42781731:G:A	2.39066e-15	-1.72643	-1.34739	2.52395e-05	-1.3814	-1.33408	2.53268e-05	-1.38134	-1.3341
42781771	chr2:42781771:A:G	2.27938e-15	-1.77349	-1.34799	2.36072e-05	-1.44559	-1.33676	2.36886e-05	-1.44553	-1.33677
42781805	chr2:42781805:C:T	1.5678e-14	-1.19312	-3.46321e-10	0.00012859	-1.08727	-3.46321e-10	0.000129027	-1.08728	-3.46321e-10
42781861	chr2:42781861:T:C	1.89776e-14	-1.00213	-3.46321e-10	0.00018196	-0.740108	-3.46321e-10	0.000182589	-0.740063	-3.46321e-10
42782365	chr2:42782365:C:T	4.45648e-15	-1.95999	-0.491031	3.0721e-05	-2.01113	-0.507816	3.08207e-05	-2.01114	-0.507971
42782976	chr2:42782976:C:T	1.40429e-14	-3.24329e-10	-1.30327	0.000104923	-3.24329e-10	-1.29067	0.000105274	-3.24329e-10	-1.29073
42782990	chr2:42782990:AC:A	4.38874e-14	-3.24329e-10	-0.163755	0.000269356	-3.24329e-10	-0.347858	0.000270288	-3.24329e-10	-0.347812
42783599	chr2:42783599:C:T	2.04457e-15	-1.93705	-1.29315	1.83544e-05	-1.71306	-1.32096	1.84176e-05	-1.71302	-1.32097
42784655	chr2:42784655:C:T	1.89828e-15	-2.01261	-1.29183	1.58901e-05	-1.95485	-1.22335	1.59418e-05	-1.95484	-1.22352
42784734	chr2:42784734:G:A	1.37126e-14	-3.24329e-10	-1.32707	0.000101633	-3.24329e-10	-1.32253	0.000101981	-3.24329e-10	-1.32251
42785492	chr2:42785492:G:A	2.37566e-15	-2.08088	-0.99923	1.6543e-05	-2.04634	-1.0916	1.66035e-05	-2.04631	-1.09138
42786197	chr2:42786197:G:T	5.70472e-15	-0.936982	-1.26711	8.44389e-05	-0.275951	-1.23191	8.47562e-05	-0.275673	-1.23185
42786632	chr2:42786632:C:T	1.82288e-15	-2.003	-1.34197	1.9145e-05	-1.64432	-1.34753	1.92125e-05	-1.64421	-1.34753
42786701	chr2:42786701:C:T	1.35456e-14	-3.24329e-10	-1.33932	9.95058e-05	-3.24329e-10	-1.34368	9.98459e-05	-3.24329e-10	-1.34367
42786713	chr2:42786713:G:A	2.17071e-14	-3.24329e-10	-0.867744	0.000140124	-3.24329e-10	-1.00136	0.000140617	-3.24329e-10	-1.00126
42786747	chr2:42786747:C:T	1.36848e-14	-3.24329e-10	-1.3291	0.000100229	-3.24329e-10	-1.33644	0.000100572	-3.24329e-10	-1.33642
42787032	chr2:42787032:G:A	1.25398e-14	-1.41648	-3.46321e-10	9.77581e-05	-1.3614	-3.46321e-10	9.80768e-05	-1.36155	-3.46321e-10
42787164	chr2:42787164:C:A	5.49514e-15	-1.06205	-1.17947	8.05288e-05	-0.428482	-1.1268	8.08329e-05	-0.428214	-1.1267
42787733	chr2:42787733:T:G	2.20204e-14	-3.24329e-10	-0.853413	0.000159142	-3.24329e-10	-0.874098	0.000159698	-3.24329e-10	-0.874017
42787979	chr2:42787979:C:T	1.81679e-15	-2.02625	-1.32207	1.4452e-05	-1.94212	-1.33094	1.45022e-05	-1.94208	-1.33092
42788084	chr2:42788084:A:G	5.23124e-15	-1.1078	-1.18293	7.56441e-05	-0.485203	-1.13265	7.59293e-05	-0.484941	-1.13255
42788101	chr2:42788101:C:G	4.14164e-15	-1.19529	-1.32901	3.78604e-05	-0.962351	-1.34764	3.79913e-05	-0.962308	-1.34763
42788175	chr2:42788175:A:C	1.8652e-14	-3.24329e-10	-1.01943	0.000137507	-3.24329e-10	-1.02022	0.000137977	-3.24329e-10	-1.02021
42788226	chr2:42788226:T:A	5.16922e-15	-0.996451	-1.30621	7.47419e-05	-0.346701	-1.28315	7.5023e-05	-0.34643	-1.28307
42788256	chr2:42788256:C:T	1.37302e-14	-3.24329e-10	-1.32578	0.000103105	-3.24329e-10	-1.30815	0.000103456	-3.24329e-10	-1.30815
42788261	chr2:42788261:T:C	4.61147e-15	-1.10885	-1.30799	6.4859e-05	-0.487743	-1.28393	6.5102e-05	-0.487482	-1.28386
42788292	chr2:42788292:T:C	5.96429e-15	-0.819853	-1.33974	9.61219e-05	-0.0888689	-1.28941	9.64627e-05	-0.088584	-1.28956
42788579	chr2:42788579:T:C	4.89842e-15	-1.04615	-1.31032	7.03937e-05	-0.402394	-1.2874	7.06581e-05	-0.402126	-1.28732
42788617	chr2:42788617:G:A	5.7215e-15	-0.907883	-1.29327	8.56678e-05	-0.227661	-1.26576	8.59912e-05	-0.22738	-1.26567
42788743	chr2:42788743:T:C	1.49812e-14	-3.24329e-10	-1.23859	0.00011462	-3.24329e-10	-1.20227	0.000115011	-3.24329e-10	-1.20227
42788867	chr2:42788867:A:G	5.3285e-15	-0.978221	-1.29409	7.80301e-05	-0.320063	-1.26674	7.83242e-05	-0.319788	-1.26665
42788925	chr2:42788925:G:A	5.31231e-15	-0.983134	-1.29222	7.76536e-05	-0.326547	-1.26509	7.79466e-05	-0.326273	-1.265
42789311	chr2:42789311:T:A	1.37554e-14	-3.24329e-10	-1.32395	0.000101936	-3.24329e-10	-1.31955	0.000102289	-3.24329e-10	-1.31949
42789330	chr2:42789330:C:T	2.70424e-14	-3.24329e-10	-0.647979	0.00019183	-3.24329e-10	-0.687286	0.00019253	-3.24329e-10	-0.687045
42789698	chr2:42789698:C:T	4.38011e-15	-1.12772	-1.34059	6.02696e-05	-0.515373	-1.32969	6.04926e-05	-0.515111	-1.32967
42789905	chr2:42789905:T:C	5.27326e-15	-1.11769	-1.16505	7.68006e-05	-0.493666	-1.10901	7.70907e-05	-0.493397	-1.10892
42789955	chr2:42789955:A:G	7.07023e-15	-0.918946	-1.07054	0.000109397	-0.24821	-1.0007	0.000109813	-0.247926	-1.00059
42789984	chr2:42789984:T:A	2.20758e-15	-1.8677	-1.28579	1.63272e-05	-1.82828	-1.32278	1.63836e-05	-1.82831	-1.32271
42790276	chr2:42790276:T:C	6.11942e-15	-1.04694	-1.08698	9.15462e-05	-0.407974	-1.01908	9.18937e-05	-0.4077	-1.01897
42790380	chr2:42790380:A:G	6.78554e-15	-0.903677	-1.12691	0.000105714	-0.219439	-1.06371	0.000106116	-0.219151	-1.06361
42790625	chr2:42790625:G:A	2.61511e-15	-1.7795	-1.20457	1.90155e-05	-1.73226	-1.26638	1.90824e-05	-1.7323	-1.26624
42790648	chr2:42790648:C:T	2.57036e-14	-3.24329e-10	-0.698754	0.000182365	-3.24329e-10	-0.737885	0.000183032	-3.24329e-10	-0.737639
42790714	chr2:42790714:C:T	5.75745e-15	-1.05632	-1.13857	8.5179e-05	-0.42151	-1.07763	8.5502e-05	-0.421239	-1.07752
42790914	chr2:42790914:T:C	5.39477e-15	-1.10329	-1.15666	7.87783e-05	-0.479043	-1.09821	7.90765e-05	-0.478773	-1.09811
42791012	chr2:42791012:T:C	1.97807e-14	-3.24329e-10	-0.960675	0.000152389	-3.24329e-10	-0.917459	0.00015292	-3.24329e-10	-0.917381
42791169	chr2:42791169:G:A	2.50833e-14	-3.24329e-10	-0.723179	0.000178632	-3.24329e-10	-0.758564	0.000179274	-3.24329e-10	-0.758385
42791394	chr2:42791394:T:G	4.83253e-15	-1.21332	-1.15669	6.8433e-05	-0.621086	-1.09695	6.86904e-05	-0.620832	-1.09686
42791480	chr2:42791480:GTTGGCCATGTGGTA:G	1.51729e-14	-3.24329e-10	-1.22587	0.000115997	-3.24329e-10	-1.19033	0.000116393	-3.24329e-10	-1.19032
42791499	chr2:42791499:A:G	1.95317e-14	-3.24329e-10	-0.973346	0.000136315	-3.24329e-10	-1.02892	0.000136816	-3.24329e-10	-1.02866
42791504	chr2:42791504:A:G	5.86931e-15	-1.12924	-1.04641	8.6531e-05	-0.510028	-0.973363	8.68612e-05	-0.509761	-0.973226
42791776	chr2:42791776:A:G	5.20396e-15	-1.2404	-1.05556	7.28759e-05	-0.659215	-0.99592	7.31526e-05	-0.658966	-0.995785
42791964	chr2:42791964:G:A	1.42174e-14	-3.24329e-10	-1.29092	0.000103983	-3.24329e-10	-1.29967	0.00010434	-3.24329e-10	-1.29965
42792224	chr2:42792224:G:C	5.10172e-15	-1.27307	-1.04273	7.10625e-05	-0.698978	-0.981355	7.13315e-05	-0.698732	-0.981228
42792590	chr2:42792590:A:G	5.2555e-15	-1.23961	-1.0465	7.38602e-05	-0.655114	-0.986605	7.41399e-05	-0.654864	-0.98648
42792668	chr2:42792668:C:A	5.47603e-15	-0.987883	-1.25712	8.44348e-05	-0.293461	-1.21445	8.47338e-05	-0.293404	-1.21438
42792787	chr2:42792787:T:C	5.17222e-15	-1.2428	-1.05928	7.38216e-05	-0.654376	-0.987867	7.40995e-05	-0.654129	-0.98776
42793077	chr2:42793077:C:T	2.03726e-15	-1.88552	-1.34825	1.33e-05	-2.02756	-1.32857	1.33444e-05	-2.02757	-1.32863
42793096	chr2:42793096:G:C	4.48636e-15	-1.34823	-1.09611	6.14074e-05	-0.796171	-1.03019	6.16385e-05	-0.795935	-1.03008
42793535	chr2:42793535:A:G	2.66932e-14	-3.24329e-10	-0.660975	0.000190991	-3.24329e-10	-0.691667	0.000191621	-3.24329e-10	-0.69178
42793701	chr2:42793701:T:C	5.15863e-15	-1.30186	-1.00285	7.24424e-05	-0.733996	-0.927105	7.27164e-05	-0.733755	-0.926976
42793754	chr2:42793754:G:C	1.84675e-15	-2.08697	-1.24498	1.54275e-05	-2.06311	-1.14463	1.5477e-05	-2.06311	-1.14483
42793774	chr2:42793774:A:G	5.65981e-15	-1.20167	-1.01033	8.1751e-05	-0.604895	-0.935321	8.2061e-05	-0.604643	-0.935192
42793927	chr2:42793927:C:G	7.59086e-14	-3.24329e-10	0.384147	0.000505924	-3.24329e-10	0.282494	0.000507988	-3.24329e-10	0.283159
42794053	chr2:42794053:T:C	2.34357e-15	-1.76664	-1.32707	2.76784e-05	-1.31702	-1.30622	2.77766e-05	-1.31686	-1.30625
42794170	chr2:42794170:A:C	1.66144e-14	-3.24329e-10	-1.13511	0.000126759	-3.24329e-10	-1.1016	0.000127195	-3.24329e-10	-1.10158
42794196	chr2:42794196:T:A	4.7814e-15	-1.60568	-0.774969	7.42993e-05	-0.999822	-0.63597	7.45676e-05	-0.999644	-0.635947
42794609	chr2:42794609:C:T	4.86575e-15	-1.28651	-1.07665	6.77302e-05	-0.719115	-1.00925	6.79854e-05	-0.718873	-1.00913
42794639	chr2:42794639:T:C	1.12968e-14	-1.52086	-3.46321e-10	8.04305e-05	-1.5565	-3.46321e-10	8.06992e-05	-1.55657	-3.46321e-10
42795209	chr2:42795209:A:G	1.98687e-14	-3.24329e-10	-0.956239	0.000146428	-3.24329e-10	-0.957361	0.000146928	-3.24329e-10	-0.957355
42795268	chr2:42795268:T:G	4.48006e-15	-1.38829	-1.05745	6.06165e-05	-0.851561	-0.987765	6.08446e-05	-0.85133	-0.987645
42795327	chr2:42795327:T:TC	1.81227e-14	-3.24329e-10	-1.04822	0.000127312	-3.24329e-10	-1.09725	0.000127777	-3.24329e-10	-1.09701
42795356	chr2:42795356:T:G	5.27977e-15	-1.11886	-1.16264	7.70913e-05	-0.493953	-1.10495	7.73819e-05	-0.493693	-1.10485
42795828	chr2:42795828:G:A	8.6853e-15	-1.40628	-0.37747	0.000122048	-0.880051	-0.259427	0.000122525	-0.879824	-0.259157
42796343	chr2:42796343:T:C	8.38067e-15	-0.620741	-1.19872	0.000148268	0.193533	-1.1384	0.000148793	0.193552	-1.13829
42796518	chr2:42796518:C:T	4.56842e-15	-1.26327	-1.16295	6.33105e-05	-0.687151	-1.10869	6.35488e-05	-0.686907	-1.10858
42796520	chr2:42796520:C:T	4.49088e-15	-1.63172	-0.811612	4.85987e-05	-1.44521	-0.615084	4.8747e-05	-1.44524	-0.615411
42797402	chr2:42797402:G:A	1.78763e-15	-2.05192	-1.31257	1.33849e-05	-2.08655	-1.26322	1.34294e-05	-2.08655	-1.2633
42797536	chr2:42797536:C:A	4.01873e-15	-1.21447	-1.33995	5.35885e-05	-0.632872	-1.32969	5.37869e-05	-0.632619	-1.32965
42797756	chr2:42797756:T:C	2.37122e-15	-1.73501	-1.34697	2.72948e-05	-1.28904	-1.34816	2.73924e-05	-1.28887	-1.34816
42797963	chr2:42797963:G:A	5.11954e-15	-1.24235	-1.06997	7.23264e-05	-0.660505	-1.0022	7.25999e-05	-0.660255	-1.00208
42798601	chr2:42798601:A:G	4.95321e-15	-1.24112	-1.10422	7.02222e-05	-0.651959	-1.04027	7.04875e-05	-0.651708	-1.04015
42798901	chr2:42798901:A:T	4.83466e-15	-1.02213	-1.34744	6.79525e-05	-0.382391	-1.34269	6.82043e-05	-0.382116	-1.34267
42799384	chr2:42799384:C:T	1.90921e-15	-2.01544	-1.28325	1.41518e-05	-2.07658	-1.21747	1.41982e-05	-2.07658	-1.2176
42800726	chr2:42800726:T:A	2.02465e-15	-1.99975	-1.24023	1.47013e-05	-1.95859	-1.29737	1.47523e-05	-1.95861	-1.29728
42800992	chr2:42800992:G:A	2.97549e-15	-1.61438	-1.24059	2.60016e-05	-1.5047	-1.18104	2.60893e-05	-1.50458	-1.1812
42801304	chr2:42801304:A:C	1.39731e-14	-3.24329e-10	-1.30825	0.000106588	-3.24329e-10	-1.27492	0.000106938	-3.24329e-10	-1.27505
42801720	chr2:42801720:A:G	1.13895e-14	-1.77527	0.262586	0.000135826	-1.39705	0.364532	0.000136278	-1.39688	0.364285
42801969	chr2:42801969:A:G	1.37275e-14	-3.24329e-10	-1.32598	0.000104013	-3.24329e-10	-1.29938	0.000104356	-3.24329e-10	-1.29949
42802332	chr2:42802332:C:G	1.45742e-14	-3.24329e-10	-1.26613	0.000109918	-3.24329e-10	-1.24416	0.000110298	-3.24329e-10	-1.24411
42802466	chr2:42802466:A:C	1.44909e-14	-3.24329e-10	-1.27186	0.000105436	-3.24329e-10	-1.28579	0.000105804	-3.24329e-10	-1.28571
42802486	chr2:42802486:C:G	1.45192e-14	-3.24329e-10	-1.26991	0.000109458	-3.24329e-10	-1.24835	0.000109837	-3.24329e-10	-1.2483
42802804	chr2:42802804:T:G	1.3585e-14	-3.24329e-10	-1.33641	9.91834e-05	-3.24329e-10	-1.34692	9.95234e-05	-3.24329e-10	-1.34691
42802960	chr2:42802960:T:C	1.38901e-14	-3.24329e-10	-1.3142	0.000104445	-3.24329e-10	-1.29524	0.000104802	-3.24329e-10	-1.29523
42803422	chr2:42803422:G:C	9.98191e-15	-1.85529	0.210685	0.000113602	-1.51761	0.306414	0.000113978	-1.51746	0.306167
42803547	chr2:42803547:T:C	5.32968e-15	-0.975988	-1.2961	7.38649e-05	-0.327823	-1.31383	7.41332e-05	-0.327552	-1.31388
42803558	chr2:42803558:G:A	3.23211e-14	-3.24329e-10	-0.469661	0.000253574	-3.24329e-10	-0.408238	0.000254454	-3.24329e-10	-0.408177
42803639	chr2:42803639:A:G	5.27586e-15	-1.93594	-0.346296	4.92613e-05	-1.63593	-0.410827	4.94514e-05	-1.63581	-0.410497
42803884	chr2:42803884:A:G	2.80281e-15	-1.9858	-0.928959	2.0209e-05	-1.92821	-1.00956	2.02833e-05	-1.92823	-1.00927
42803914	chr2:42803914:A:C	2.53626e-15	-1.91778	-1.09691	1.86022e-05	-1.91385	-1.10676	1.86669e-05	-1.91389	-1.10666
42805011	chr2:42805011:T:C	1.66776e-14	-3.24329e-10	-1.13131	0.000118982	-3.24329e-10	-1.16492	0.000119404	-3.24329e-10	-1.16478
42805101	chr2:42805101:C:T	2.98791e-15	-1.54157	-1.30924	3.76679e-05	-1.07972	-1.23536	3.77956e-05	-1.07953	-1.23557
42805203	chr2:42805203:C:A	1.55278e-14	-3.24329e-10	-1.20275	0.000114834	-3.24329e-10	-1.20041	0.000115227	-3.24329e-10	-1.20039
42805369	chr2:42805369:G:A	4.99417e-14	-0.0345278	-3.46321e-10	0.000626626	0.496457	-3.46321e-10	0.000628805	0.496523	-3.46321e-10
42805644	chr2:42805644:C:T	1.81237e-14	-3.24329e-10	-1.04817	0.000137333	-3.24329e-10	-1.02149	0.000137813	-3.24329e-10	-1.0214
42805705	chr2:42805705:T:C	1.80678e-14	-3.24329e-10	-1.05125	0.000132301	-3.24329e-10	-1.05882	0.000132753	-3.24329e-10	-1.05881
42805727	chr2:42805727:T:C	2.01852e-14	-3.24329e-10	-0.940434	0.000149085	-3.24329e-10	-0.939376	0.000149589	-3.24329e-10	-0.939405
42806026	chr2:42806026:A:G	3.11512e-15	-1.52592	-1.2832	3.97142e-05	-1.05062	-1.21157	3.98549e-05	-1.05043	-1.21163
42806143	chr2:42806143:G:A	1.38141e-14	-3.24329e-10	-1.3197	0.000101552	-3.24329e-10	-1.32332	0.000101896	-3.24329e-10	-1.32334
42806791	chr2:42806791:G:T	1.79201e-13	1.24312	-3.46321e-10	0.00149013	1.36272	-3.46321e-10	0.00149512	1.36266	-3.46321e-10
42806798	chr2:42806798:C:T	2.29339e-14	-3.24329e-10	-0.812768	0.000163481	-3.24329e-10	-0.847198	0.000164077	-3.24329e-10	-0.846965
42806942	chr2:42806942:C:T	2.41982e-14	-3.24329e-10	-0.759106	0.000188259	-3.24329e-10	-0.706075	0.000188868	-3.24329e-10	-0.706251
42807458	chr2:42807458:A:T	2.13825e-15	-1.8484	-1.33699	1.55528e-05	-1.89729	-1.30236	1.56029e-05	-1.89738	-1.30246
42807662	chr2:42807662:T:C	1.13194e-14	-0.459891	-1.05897	0.000120295	-0.0586807	-1.09527	0.000120731	-0.0586475	-1.09509
42807793	chr2:42807793:CAGG:C	1.98268e-14	-3.24329e-10	-0.958347	0.000141817	-3.24329e-10	-0.989356	0.000142331	-3.24329e-10	-0.989145
42807815	chr2:42807815:C:T	1.53251e-14	-3.24329e-10	-1.21589	0.000113342	-3.24329e-10	-1.21349	0.000113729	-3.24329e-10	-1.21348
42808171	chr2:42808171:C:G	8.70749e-15	-0.436621	-1.34458	9.74883e-05	-0.0174341	-1.34673	9.78243e-05	-0.0174038	-1.34672
42808658	chr2:42808658:A:G	4.07113e-14	-3.24329e-10	-0.238878	0.000285057	-3.24329e-10	-0.291206	0.000286146	-3.24329e-10	-0.290797
42808952	chr2:42808952:A:C	4.09455e-14	-3.24329e-10	-0.233142	0.0002866	-3.24329e-10	-0.285804	0.000287696	-3.24329e-10	-0.285394
42809098	chr2:42809098:T:C	1.34355e-14	-3.24329e-10	-1.34748	9.90515e-05	-3.24329e-10	-1.34825	9.93893e-05	-3.24329e-10	-1.34825
42809960	chr2:42809960:C:T	8.90938e-15	-0.577045	-1.18123	0.000112966	-0.0876385	-1.12917	0.000113359	-0.0876333	-1.1291
42810904	chr2:42810904:C:G	2.22911e-14	-3.24329e-10	-0.841194	0.000159322	-3.24329e-10	-0.872964	0.000159903	-3.24329e-10	-0.872732
42811045	chr2:42811045:G:T	9.0578e-15	-0.549415	-1.19234	9.25087e-05	-0.182626	-1.23396	9.28419e-05	-0.182588	-1.23381
42811449	chr2:42811449:A:G	2.75101e-14	-3.24329e-10	-0.63083	0.000214212	-3.24329e-10	-0.576929	0.000214837	-3.24329e-10	-0.577418
42811598	chr2:42811598:A:T	2.45492e-14	-3.24329e-10	-0.744704	0.000187968	-3.24329e-10	-0.707624	0.00018863	-3.24329e-10	-0.707511
42811813	chr2:42811813:C:A	2.37943e-14	-3.24329e-10	-0.775936	0.000169626	-3.24329e-10	-0.810299	0.000170249	-3.24329e-10	-0.810036
42811814	chr2:42811814:C:A	1.34852e-14	-3.24329e-10	-1.34379	0.000100097	-3.24329e-10	-1.33776	0.000100439	-3.24329e-10	-1.33775
42813125	chr2:42813125:C:A	1.37178e-14	-3.24329e-10	-1.32669	0.00010222	-3.24329e-10	-1.31676	0.000102558	-3.24329e-10	-1.31687
42814526	chr2:42814526:A:G	1.52843e-14	-3.24329e-10	-1.21856	0.000111407	-3.24329e-10	-1.23071	0.000111785	-3.24329e-10	-1.23072
42815484	chr2:42815484:C:T	1.46401e-14	-3.24329e-10	-1.26162	0.000106063	-3.24329e-10	-1.27986	0.000106435	-3.24329e-10	-1.27976
42815512	chr2:42815512:C:T	2.08033e-14	-3.24329e-10	-0.910269	0.000158654	-3.24329e-10	-0.877165	0.000159212	-3.24329e-10	-0.877062
42815976	chr2:42815976:G:A	1.41127e-14	-0.0786159	-1.21969	0.000168295	0.442976	-1.26115	0.000168878	0.443025	-1.26114
42816168	chr2:42816168:T:G	3.5252e-14	0.953828	-1.33669	0.000671974	1.91458	-1.34826	0.00067441	1.9148	-1.34826
42816251	chr2:42816251:T:C	2.71579e-15	-1.64642	-1.29988	1.7518e-05	-1.74639	-1.33427	1.75796e-05	-1.74634	-1.33422
42816388	chr2:42816388:C:T	2.03697e-15	-2.08597	-1.14794	1.51819e-05	-2.08627	-1.13752	1.52345e-05	-2.08627	-1.13747
42816488	chr2:42816488:G:T	2.51644e-15	-2.0857	-0.93684	1.85578e-05	-2.08634	-0.936662	1.86222e-05	-2.08634	-0.936603
42817011	chr2:42817011:T:G	1.49465e-14	-3.24329e-10	-1.2409	0.000112224	-3.24329e-10	-1.2234	0.000112602	-3.24329e-10	-1.22344
42817744	chr2:42817744:G:A	1.46324e-14	-3.24329e-10	-1.26215	0.000106927	-3.24329e-10	-1.27175	0.000107313	-3.24329e-10	-1.27155
42818495	chr2:42818495:T:C	3.6012e-15	-1.4294	-1.23472	3.59009e-05	-1.11744	-1.24569	3.6031e-05	-1.11729	-1.24563
42818844	chr2:42818844:T:A	1.02238e-14	-0.291082	-1.32958	8.14393e-05	-0.202758	-1.34128	8.17098e-05	-0.202856	-1.34127
42818887	chr2:42818887:T:C	1.90777e-14	-3.24329e-10	-0.996861	0.000145009	-3.24329e-10	-0.967097	0.000145517	-3.24329e-10	-0.967003
42819171	chr2:42819171:A:G	2.65866e-15	-1.66984	-1.29772	2.52568e-05	-1.41894	-1.29586	2.5347e-05	-1.41882	-1.29582
42819888	chr2:42819888:C:T	1.91993e-14	0.0672388	-1.05775	0.00023143	0.577294	-1.07691	0.000232202	0.577344	-1.07703
42820014	chr2:42820014:C:T	2.08402e-15	-2.06909	-1.14199	1.6778e-05	-2.0524	-1.07143	1.68317e-05	-2.05241	-1.07163
42820423	chr2:42820423:C:T	1.10749e-14	-0.240859	-1.29984	9.27927e-05	-0.144093	-1.26943	9.30943e-05	-0.144192	-1.26949
42821681	chr2:42821681:C:T	3.3127e-15	-2.05915	-0.688472	2.11183e-05	-2.08273	-0.811021	2.11928e-05	-2.08273	-0.810909
42822111	chr2:42822111:A:G	2.0685e-15	-1.93015	-1.2884	1.39253e-05	-1.97751	-1.33267	1.39744e-05	-1.97747	-1.3326
42822504	chr2:42822504:G:A	4.4425e-15	-1.11638	-1.33778	5.92191e-05	-0.514396	-1.34825	5.94352e-05	-0.514158	-1.34825
42822505	chr2:42822505:T:C	1.52095e-14	-0.0583478	-1.16512	0.000117794	0.0180456	-1.193	0.000118174	0.0179397	-1.19308
42822777	chr2:42822777:C:G	1.52432e-14	-0.0090662	-1.21218	0.000120183	0.0894173	-1.2443	0.000120581	0.0893109	-1.24428
42823171	chr2:42823171:C:T	3.89444e-15	-2.02931	-0.556523	3.06957e-05	-2.01071	-0.509062	3.08019e-05	-2.01071	-0.509008
42823215	chr2:42823215:A:G	1.36175e-14	-3.24329e-10	-1.33403	0.000102717	-3.24329e-10	-1.31192	0.000103055	-3.24329e-10	-1.31203
42823244	chr2:42823244:T:C	1.38102e-14	-3.24329e-10	-1.31998	0.000102876	-3.24329e-10	-1.31037	0.00010323	-3.24329e-10	-1.31034
42823328	chr2:42823328:A:G	3.89485e-15	-1.30605	-1.27967	4.7831e-05	-0.750478	-1.32574	4.80091e-05	-0.750256	-1.32565
42823405	chr2:42823405:C:G	6.44888e-15	-2.08148	-3.46321e-10	4.739e-05	-2.08548	-3.46321e-10	4.75517e-05	-2.08548	-3.46321e-10
42823605	chr2:42823605:C:G	2.01726e-15	-2.0475	-1.19614	1.61724e-05	-2.02565	-1.13494	1.62248e-05	-2.02565	-1.1351
42823744	chr2:42823744:G:A	1.6647e-14	-3.24329e-10	-1.13315	0.000119916	-3.24329e-10	-1.1571	0.000120347	-3.24329e-10	-1.15692
42824035	chr2:42824035:C:T	1.08739e-14	-0.265172	-1.29384	9.0625e-05	-0.175328	-1.26183	9.09192e-05	-0.175429	-1.2619
42824725	chr2:42824725:A:T	1.38893e-14	-3.24329e-10	-1.31427	0.000105226	-3.24329e-10	-1.28778	0.000105577	-3.24329e-10	-1.28785
42825145	chr2:42825145:A:G	1.47764e-14	-3.24329e-10	-1.25235	0.000113717	-3.24329e-10	-1.21018	0.000114092	-3.24329e-10	-1.2103
42825177	chr2:42825177:G:A	6.43643e-15	-2.08341	-3.46321e-10	4.77885e-05	-2.07711	-3.46321e-10	4.79511e-05	-2.07712	-3.46321e-10
42825217	chr2:42825217:G:T	1.67739e-14	-3.24329e-10	-1.12556	0.000126752	-3.24329e-10	-1.10166	0.000127194	-3.24329e-10	-1.10158
42825243	chr2:42825243:T:C	1.54043e-14	-3.24329e-10	-1.21074	0.000110837	-3.24329e-10	-1.23583	0.000111219	-3.24329e-10	-1.2358
42825417	chr2:42825417:C:T	5.56431e-15	-1.98606	-0.242955	5.2587e-05	-1.89547	-0.0859579	5.27528e-05	-1.89548	-0.0862027
42825625	chr2:42825625:C:T	1.1219e-14	-0.230092	-1.29769	0.000170304	0.510783	-1.31709	0.000170894	0.51081	-1.31706
42826031	chr2:42826031:G:A	1.00233e-14	-1.16937	-0.471106	0.000116582	-0.905031	-0.280265	0.000116931	-0.905137	-0.280574
42826232	chr2:42826232:C:T	6.53891e-15	-2.00244	-0.0651686	6.21007e-05	-1.91743	0.102296	6.22969e-05	-1.91744	0.102057
42826422	chr2:42826422:A:G	1.48149e-14	-3.24329e-10	-1.24975	0.000112088	-3.24329e-10	-1.22461	0.000112479	-3.24329e-10	-1.22453
42826834	chr2:42826834:A:C	2.5575e-15	-1.87981	-1.12654	1.80019e-05	-1.84849	-1.20492	1.80682e-05	-1.84842	-1.20472
42826986	chr2:42826986:G:A	5.79092e-15	-1.7003	-0.488789	4.78449e-05	-1.49843	-0.577497	4.80208e-05	-1.49833	-0.577335
42827137	chr2:42827137:C:T	1.12985e-14	-0.194923	-1.32579	0.000179968	0.592248	-1.34336	0.00018059	0.592268	-1.34334
42827229	chr2:42827229:T:C	1.07141e-14	-0.229622	-1.3442	0.000173435	0.559808	-1.3479	0.000174028	0.559822	-1.3479
42827947	chr2:42827947:G:C	1.34722e-14	-3.24329e-10	-1.34476	9.95942e-05	-3.24329e-10	-1.34279	9.99361e-05	-3.24329e-10	-1.34277
42828439	chr2:42828439:A:G	6.4151e-15	-2.08673	-3.46321e-10	4.7494e-05	-2.08329	-3.46321e-10	4.76563e-05	-2.08328	-3.46321e-10
42828520	chr2:42828520:A:C	6.55279e-15	-2.06549	-3.46321e-10	4.94075e-05	-2.04379	-3.46321e-10	4.95797e-05	-2.04372	-3.46321e-10
42828526	chr2:42828526:A:C	6.41324e-15	-2.08702	-3.46321e-10	4.76138e-05	-2.08077	-3.46321e-10	4.77762e-05	-2.08077	-3.46321e-10
42828665	chr2:42828665:A:G	5.64962e-15	-1.09691	-1.11689	7.526e-05	-0.408011	-1.21493	7.55523e-05	-0.407747	-1.21473
42828999	chr2:42828999:T:G	4.17449e-15	-1.41597	-1.10041	5.11356e-05	-0.896654	-1.11276	5.13251e-05	-0.896427	-1.11269
42829197	chr2:42829197:C:T	1.39237e-14	-3.24329e-10	-1.31179	0.00010591	-3.24329e-10	-1.2813	0.000106253	-3.24329e-10	-1.28148
42829315	chr2:42829315:C:T	3.54171e-15	-1.35315	-1.32763	2.84141e-05	-1.29043	-1.30658	2.85073e-05	-1.29051	-1.30662
42829546	chr2:42829546:T:G	2.00924e-14	-3.24329e-10	-0.94504	0.0001534	-3.24329e-10	-0.910843	0.000153907	-3.24329e-10	-0.910949
42829610	chr2:42829610:G:A	3.50111e-15	-1.36243	-1.32987	2.80067e-05	-1.30174	-1.3097	2.80986e-05	-1.30183	-1.30975
42829868	chr2:42829868:C:T	2.8959e-14	-3.24329e-10	-0.579501	0.000222407	-3.24329e-10	-0.539385	0.000223174	-3.24329e-10	-0.539345
42829881	chr2:42829881:A:C	4.87725e-15	-1.29525	-1.06555	3.60034e-05	-1.25092	-1.10936	3.61227e-05	-1.25101	-1.10937
42829888	chr2:42829888:G:A	1.55455e-14	-3.24329e-10	-1.20161	0.000117079	-3.24329e-10	-1.18104	0.000117473	-3.24329e-10	-1.18109
42829929	chr2:42829929:C:T	6.73305e-15	-2.03835	-3.46321e-10	4.94809e-05	-2.04231	-3.46321e-10	4.96481e-05	-2.04234	-3.46321e-10
42830066	chr2:42830066:A:G	1.9064e-15	-1.95306	-1.34711	1.40853e-05	-1.95469	-1.34407	1.41325e-05	-1.95475	-1.34408
42830327	chr2:42830327:A:G	1.8376e-14	-3.24329e-10	-1.03434	0.000139783	-3.24329e-10	-1.0038	0.000140272	-3.24329e-10	-1.00371
42830541	chr2:42830541:C:T	3.13582e-14	-3.24329e-10	-0.499907	0.000214211	-3.24329e-10	-0.576933	0.000215038	-3.24329e-10	-0.576483
42830946	chr2:42830946:G:A	5.873e-15	-1.4715	-0.703515	5.15958e-05	-1.23234	-0.768116	5.178e-05	-1.23222	-0.768079
42831047	chr2:42831047:AAAAAAG:A	1.35433e-14	-3.24329e-10	-1.33949	9.93954e-05	-3.24329e-10	-1.34479	9.97342e-05	-3.24329e-10	-1.34479
42831138	chr2:42831138:G:A	4.28776e-15	-2.03896	-0.450657	3.62273e-05	-1.99389	-0.360194	3.63428e-05	-1.9939	-0.360403
42831174	chr2:42831174:A:G	1.641e-14	-3.24329e-10	-1.14749	0.000121204	-3.24329e-10	-1.14641	0.00012162	-3.24329e-10	-1.1464
42831465	chr2:42831465:G:A	2.89688e-14	-3.24329e-10	-0.579163	0.000222484	-3.24329e-10	-0.539038	0.000223252	-3.24329e-10	-0.538998
42831597	chr2:42831597:C:T	1.52762e-14	-1.42326	0.204167	0.000110719	-1.39065	0.153758	0.000111117	-1.39073	0.154018
42831781	chr2:42831781:A:G	1.90816e-14	-3.24329e-10	-0.996658	0.00014541	-3.24329e-10	-0.964334	0.00014592	-3.24329e-10	-0.964242
42832429	chr2:42832429:G:A	4.12767e-15	-1.83862	-0.689052	3.44308e-05	-1.78676	-0.618177	3.45418e-05	-1.78679	-0.618335
42832544	chr2:42832544:A:T	7.80964e-15	-1.89002	-3.46321e-10	5.82258e-05	-1.87956	-3.46321e-10	5.84296e-05	-1.87948	-3.46321e-10
42833256	chr2:42833256:G:A	4.20974e-15	-1.18086	-1.32712	3.28943e-05	-1.11104	-1.33955	3.30034e-05	-1.11113	-1.33956
42833574	chr2:42833574:C:G	2.7364e-15	-1.59289	-1.34585	2.53794e-05	-1.36338	-1.34657	2.54684e-05	-1.36328	-1.34658
42833749	chr2:42833749:CTGAGG:C	4.2853e-15	-2.05962	-0.430577	3.48286e-05	-2.03123	-0.362227	3.49366e-05	-2.03124	-0.362527
42833813	chr2:42833813:A:T	4.50741e-15	-1.93412	-0.505545	3.21228e-05	-1.94519	-0.52914	3.22288e-05	-1.94525	-0.529192
42833928	chr2:42833928:G:A	1.64301e-14	-3.24329e-10	-1.14627	0.000130704	-3.24329e-10	-1.07096	0.000131137	-3.24329e-10	-1.07106
42834001	chr2:42834001:T:A	1.71155e-14	-3.24329e-10	-1.1054	0.000129788	-3.24329e-10	-1.07799	0.000130241	-3.24329e-10	-1.07791
42834102	chr2:42834102:G:C	1.34275e-14	-3.24329e-10	-1.34808	9.92421e-05	-3.24329e-10	-1.34633	9.95785e-05	-3.24329e-10	-1.34635
42835273	chr2:42835273:T:C	1.34251e-14	-3.24329e-10	-1.34825	9.97383e-05	-3.24329e-10	-1.34134	0.000100075	-3.24329e-10	-1.34138
42836255	chr2:42836255:G:C	1.51543e-14	-3.24329e-10	-1.2271	0.000110053	-3.24329e-10	-1.24293	0.000110423	-3.24329e-10	-1.24298
42836258	chr2:42836258:G:A	6.41534e-15	-2.08669	-3.46321e-10	4.73263e-05	-2.08683	-3.46321e-10	4.74875e-05	-2.08683	-3.46321e-10
42836448	chr2:42836448:G:A	1.41577e-14	-3.24329e-10	-1.29513	0.000103396	-3.24329e-10	-1.30533	0.000103745	-3.24329e-10	-1.30536
42836647	chr2:42836647:G:T	8.89196e-15	-0.439508	-1.32073	0.000135097	0.291162	-1.32907	0.000135555	0.291176	-1.3291
42836712	chr2:42836712:C:G	1.41415e-14	-3.24329e-10	-1.29627	0.000103287	-3.24329e-10	-1.30638	0.000103637	-3.24329e-10	-1.30641
42837140	chr2:42837140:A:G	1.41224e-14	-3.24329e-10	-1.29762	0.000103161	-3.24329e-10	-1.30761	0.000103509	-3.24329e-10	-1.30764
42837194	chr2:42837194:T:A	3.323e-15	-1.55479	-1.18972	4.062e-05	-1.08286	-1.15677	4.07608e-05	-1.08264	-1.15694
42837415	chr2:42837415:C:G	5.95683e-15	-2.00785	-0.152995	5.33082e-05	-2.01508	0.0472787	5.34718e-05	-2.01505	0.0469055
42838135	chr2:42838135:C:A	1.99714e-14	-3.24329e-10	-0.951081	0.000141613	-3.24329e-10	-0.990797	0.000142126	-3.24329e-10	-0.990586
42838415	chr2:42838415:T:C	3.32249e-15	-1.71674	-1.02793	3.71441e-05	-1.24154	-1.08755	3.72776e-05	-1.24137	-1.08754
42838449	chr2:42838449:G:A	1.85729e-14	-3.24329e-10	-1.02368	0.00014129	-3.24329e-10	-0.993078	0.000141785	-3.24329e-10	-0.992987
42838639	chr2:42838639:G:GC	1.34626e-14	-3.24329e-10	-1.34546	9.9123e-05	-3.24329e-10	-1.34753	9.9461e-05	-3.24329e-10	-1.34753
42838841	chr2:42838841:C:G	1.35224e-14	-3.24329e-10	-1.34103	0.000101998	-3.24329e-10	-1.31894	0.000102338	-3.24329e-10	-1.31902
42838999	chr2:42838999:T:C	1.34978e-14	-3.24329e-10	-1.34286	9.92752e-05	-3.24329e-10	-1.346	9.96137e-05	-3.24329e-10	-1.346
42839092	chr2:42839092:A:G	1.36789e-14	-3.24329e-10	-1.32953	0.000100266	-3.24329e-10	-1.33607	0.000100607	-3.24329e-10	-1.33607
42839446	chr2:42839446:T:C	2.97014e-15	-1.64661	-1.21016	3.49219e-05	-1.13134	-1.25944	3.50471e-05	-1.13116	-1.25945
42839579	chr2:42839579:C:T	1.36166e-14	-3.24329e-10	-1.33409	9.98963e-05	-3.24329e-10	-1.33976	0.000100237	-3.24329e-10	-1.33977
42840392	chr2:42840392:C:T	1.38605e-14	-3.24329e-10	-1.31634	0.000103768	-3.24329e-10	-1.30174	0.000104124	-3.24329e-10	-1.30171
42840413	chr2:42840413:C:A	3.13639e-15	-1.93353	-0.868779	2.75739e-05	-1.78472	-0.842307	2.76724e-05	-1.78464	-0.842221
42840852	chr2:42840852:G:T	4.64898e-15	-1.06632	-1.34242	6.87553e-05	-0.366469	-1.34687	6.89864e-05	-0.366513	-1.34688
42841081	chr2:42841081:G:A	1.92786e-14	-3.24329e-10	-0.98639	0.000160345	-3.24329e-10	-0.866569	0.000160856	-3.24329e-10	-0.866788
42841688	chr2:42841688:C:T	4.16984e-15	-1.16971	-1.3478	6.02532e-05	-0.497417	-1.34792	6.04562e-05	-0.497461	-1.34792
42841754	chr2:42841754:G:A	1.35631e-14	-3.24329e-10	-1.33803	9.96078e-05	-3.24329e-10	-1.34265	9.99472e-05	-3.24329e-10	-1.34266
42841838	chr2:42841838:T:C	9.39271e-15	-0.548616	-1.15683	7.20875e-05	-0.485017	-1.181	7.23225e-05	-0.485135	-1.18103
42842296	chr2:42842296:G:A	9.16898e-15	-0.38167	-1.34789	7.31495e-05	-0.303221	-1.34817	7.33899e-05	-0.303345	-1.34817
42842510	chr2:42842510:T:C	1.70368e-14	-3.24329e-10	-1.11	0.000134245	-3.24329e-10	-1.04423	0.000134675	-3.24329e-10	-1.04444
42842585	chr2:42842585:CT:C	9.08594e-15	-0.408104	-1.33055	7.19776e-05	-0.330312	-1.33723	7.22137e-05	-0.330428	-1.33724
42842591	chr2:42842591:T:C	8.69311e-15	-0.452482	-1.33037	6.88103e-05	-0.375469	-1.33707	6.90362e-05	-0.375584	-1.33708
42842701	chr2:42842701:G:T	3.08136e-15	-1.98368	-0.836328	2.62549e-05	-1.86693	-0.809112	2.63486e-05	-1.86687	-0.809019
42842783	chr2:42842783:G:A	6.41306e-15	-2.08705	-3.46321e-10	4.73785e-05	-2.08572	-3.46321e-10	4.75403e-05	-2.08572	-3.46321e-10
42842836	chr2:42842836:C:A	6.75737e-15	-1.52881	-0.505939	8.44374e-05	-1.08086	-0.427025	8.47125e-05	-1.08063	-0.427403
42843281	chr2:42843281:CA:C	2.92372e-15	-1.9712	-0.901327	2.49746e-05	-1.85007	-0.875963	2.50637e-05	-1.85	-0.875876
42843384	chr2:42843384:A:C	5.85372e-14	-3.24329e-10	0.12428	0.000412532	-3.24329e-10	0.0784215	0.000414064	-3.24329e-10	0.0787226
42843767	chr2:42843767:T:A	3.20334e-15	-1.66837	-1.11282	2.59149e-05	-1.62467	-1.06441	2.59999e-05	-1.62469	-1.06451
42844073	chr2:42844073:C:T	1.47406e-14	-3.24329e-10	-1.25478	0.000105516	-3.24329e-10	-1.28503	0.00010588	-3.24329e-10	-1.28499
42844201	chr2:42844201:A:G	1.34254e-14	-3.24329e-10	-1.34824	9.9117e-05	-3.24329e-10	-1.34759	9.94556e-05	-3.24329e-10	-1.34759
42844518	chr2:42844518:C:T	8.87478e-15	-1.76217	-3.46321e-10	6.48707e-05	-1.7715	-3.46321e-10	6.50851e-05	-1.7716	-3.46321e-10
42845036	chr2:42845036:A:C	4.00345e-15	-1.85448	-0.703746	3.30064e-05	-1.92292	-0.524274	3.31102e-05	-1.92284	-0.524614
42845329	chr2:42845329:C:T	3.84042e-15	-1.33432	-1.26548	5.26585e-05	-0.692366	-1.2877	5.28336e-05	-0.692414	-1.28774
42845857	chr2:42845857:G:T	3.94103e-15	-1.33351	-1.24044	5.21698e-05	-0.723351	-1.26604	5.23419e-05	-0.723417	-1.26608
42845914	chr2:42845914:G:A	1.34252e-14	-3.24329e-10	-1.34825	9.916e-05	-3.24329e-10	-1.34716	9.94967e-05	-3.24329e-10	-1.34717
42846395	chr2:42846395:C:T	2.07124e-14	-3.24329e-10	-0.914649	0.000160405	-3.24329e-10	-0.866194	0.000160942	-3.24329e-10	-0.866254
42846408	chr2:42846408:G:T	6.66775e-15	-1.80927	-0.238832	5.85089e-05	-1.89561	0.0208966	5.8693e-05	-1.89552	0.0205455
42846487	chr2:42846487:C:T	6.17428e-14	-3.24329e-10	0.177593	0.000495948	-3.24329e-10	0.262578	0.000497588	-3.24329e-10	0.262474
42846526	chr2:42846526:C:G	1.34297e-14	-3.24329e-10	-1.34792	9.92857e-05	-3.24329e-10	-1.34589	9.96254e-05	-3.24329e-10	-1.34588
42847015	chr2:42847015:A:G	6.33911e-14	-3.24329e-10	0.20394	0.00051433	-3.24329e-10	0.298972	0.000516006	-3.24329e-10	0.298821
42847293	chr2:42847293:T:C	5.42164e-14	-3.24329e-10	0.0476003	0.000437185	-3.24329e-10	0.136464	0.000438626	-3.24329e-10	0.136348
42847328	chr2:42847328:C:T	5.48706e-15	-1.04388	-1.19911	3.71273e-05	-1.10976	-1.21979	3.725e-05	-1.10983	-1.21981
42847423	chr2:42847423:T:C	1.49713e-14	-3.24329e-10	-1.23925	0.000109273	-3.24329e-10	-1.25004	0.000109667	-3.24329e-10	-1.24985
42848423	chr2:42848423:A:G	6.48838e-15	-1.7425	-0.332872	5.25726e-05	-1.91392	-0.0677798	5.2723e-05	-1.91387	-0.068377
42848870	chr2:42848870:T:C	7.20109e-14	-3.24329e-10	0.331434	0.000497157	-3.24329e-10	0.265013	0.00049909	-3.24329e-10	0.265489
42849086	chr2:42849086:C:A	8.16036e-15	-0.741147	-1.10495	4.76569e-05	-1.09705	-0.982816	4.78102e-05	-1.09695	-0.983105
42849131	chr2:42849131:G:A	3.41567e-15	-1.53041	-1.1866	2.26561e-05	-1.74526	-1.0782	2.27289e-05	-1.74519	-1.07847
42849414	chr2:42849414:C:T	1.34824e-14	-3.24329e-10	-1.344	9.99324e-05	-3.24329e-10	-1.3394	0.000100276	-3.24329e-10	-1.33937
42849416	chr2:42849416:T:C	1.59105e-14	-3.24329e-10	-1.1784	0.000110182	-3.24329e-10	-1.24176	0.000110566	-3.24329e-10	-1.24168
42849897	chr2:42849897:G:T	5.49117e-15	-0.89888	-1.34336	8.81496e-05	-0.12253	-1.34233	8.84721e-05	-0.122234	-1.34238
42849999	chr2:42849999:G:A	1.36262e-14	-3.24329e-10	-1.33339	0.000100988	-3.24329e-10	-1.32889	0.000101331	-3.24329e-10	-1.32891
42850052	chr2:42850052:T:C	3.86943e-15	-1.46386	-1.12842	5.60725e-05	-0.868995	-1.04825	5.62782e-05	-0.868757	-1.04823
42850195	chr2:42850195:C:G	1.52666e-14	-3.24329e-10	-1.21971	0.000108435	-3.24329e-10	-1.25774	0.000108816	-3.24329e-10	-1.25764
42850369	chr2:42850369:T:C	1.75992e-15	-2.08698	-1.29314	1.27097e-05	-2.08697	-1.31456	1.27536e-05	-2.08697	-1.31451
42850462	chr2:42850462:G:A	2.99464e-15	-1.59864	-1.24992	1.94676e-05	-1.81323	-1.16191	1.95306e-05	-1.81317	-1.16215
42850975	chr2:42850975:T:C	1.40564e-14	-3.24329e-10	-1.3023	0.000101624	-3.24329e-10	-1.32261	0.000101977	-3.24329e-10	-1.32255
42851315	chr2:42851315:A:G	3.71833e-15	-1.5173	-1.11481	5.28331e-05	-0.944454	-1.0323	5.30264e-05	-0.944222	-1.03229
42851419	chr2:42851419:G:A	1.4007e-14	-3.24329e-10	-1.30583	0.000104927	-3.24329e-10	-1.29063	0.000105283	-3.24329e-10	-1.29065
42851530	chr2:42851530:C:T	1.86941e-15	-2.08154	-1.23822	1.87341e-05	-1.86987	-1.14368	1.87954e-05	-1.86984	-1.14385
42851618	chr2:42851618:C:T	2.54711e-15	-1.69887	-1.31155	1.65636e-05	-1.88466	-1.25202	1.66182e-05	-1.88461	-1.25219
42851872	chr2:42851872:A:T	1.57258e-14	-3.24329e-10	-1.19008	0.000109058	-3.24329e-10	-1.25201	0.000109438	-3.24329e-10	-1.25194
42851929	chr2:42851929:G:C	1.57365e-14	-3.24329e-10	-1.1894	0.000109128	-3.24329e-10	-1.25137	0.000109508	-3.24329e-10	-1.2513
42852073	chr2:42852073:A:G	1.35115e-14	-3.24329e-10	-1.34184	9.91579e-05	-3.24329e-10	-1.34718	9.94956e-05	-3.24329e-10	-1.34718
42852199	chr2:42852199:A:G	1.34278e-14	-3.24329e-10	-1.34806	9.94159e-05	-3.24329e-10	-1.34458	9.97562e-05	-3.24329e-10	-1.34457
42852483	chr2:42852483:G:A	4.15519e-14	-3.24329e-10	-0.218441	0.000320214	-3.24329e-10	-0.174904	0.000321173	-3.24329e-10	-0.17532
42852676	chr2:42852676:C:T	1.77072e-14	-3.24329e-10	-1.07141	0.000125166	-3.24329e-10	-1.11425	0.000125643	-3.24329e-10	-1.11385
42852698	chr2:42852698:C:T	3.26492e-15	-1.41905	-1.3431	4.27694e-05	-0.842874	-1.3452	4.29254e-05	-0.842631	-1.3452
42852769	chr2:42852769:C:T	1.35669e-14	-3.24329e-10	-1.33775	9.91979e-05	-3.24329e-10	-1.34678	9.95384e-05	-3.24329e-10	-1.34676
42852818	chr2:42852818:G:A	1.35196e-14	-3.24329e-10	-1.34125	9.90895e-05	-3.24329e-10	-1.34787	9.94285e-05	-3.24329e-10	-1.34786
42852899	chr2:42852899:A:G	4.72453e-15	-1.05443	-1.33818	7.39023e-05	-0.294517	-1.34663	7.4174e-05	-0.294231	-1.34665
42853220	chr2:42853220:G:A	1.3803e-14	-3.24329e-10	-1.3205	0.000100102	-3.24329e-10	-1.3377	0.000100449	-3.24329e-10	-1.33765
42853378	chr2:42853378:C:T	1.39216e-14	-3.24329e-10	-1.31194	0.000100652	-3.24329e-10	-1.33222	0.000101003	-3.24329e-10	-1.33215
42853463	chr2:42853463:C:T	1.39389e-14	-3.24329e-10	-1.3107	0.000100739	-3.24329e-10	-1.33136	0.00010109	-3.24329e-10	-1.33129
42853768	chr2:42853768:C:T	1.34458e-14	-3.24329e-10	-1.34672	9.93644e-05	-3.24329e-10	-1.3451	9.97027e-05	-3.24329e-10	-1.34511
42853789	chr2:42853789:A:C	1.36192e-14	-3.24329e-10	-1.33391	0.000101275	-3.24329e-10	-1.32605	0.000101626	-3.24329e-10	-1.326
42853797	chr2:42853797:G:A	1.40267e-14	-3.24329e-10	-1.30442	0.000101171	-3.24329e-10	-1.32708	0.000101524	-3.24329e-10	-1.327
42854043	chr2:42854043:G:A	1.34778e-14	-3.24329e-10	-1.34434	9.90513e-05	-3.24329e-10	-1.34826	9.93892e-05	-3.24329e-10	-1.34826
42854068	chr2:42854068:CAT:C	1.3469e-14	-3.24329e-10	-1.34499	9.90538e-05	-3.24329e-10	-1.34823	9.93914e-05	-3.24329e-10	-1.34823
42854169	chr2:42854169:T:A	1.56045e-14	-3.24329e-10	-1.19783	0.000108493	-3.24329e-10	-1.25721	0.000108871	-3.24329e-10	-1.25713
42854299	chr2:42854299:A:G	3.60321e-15	-1.44011	-1.22345	4.10285e-05	-0.962919	-1.26671	4.11823e-05	-0.96267	-1.26662
42854546	chr2:42854546:G:A	2.62623e-15	-1.65514	-1.32469	2.36315e-05	-1.49716	-1.28415	2.37091e-05	-1.49718	-1.28426
42854569	chr2:42854569:T:TC	1.7098e-14	-3.24329e-10	-1.10642	0.00011688	-3.24329e-10	-1.18275	0.00011729	-3.24329e-10	-1.18265
42854633	chr2:42854633:C:T	1.35237e-14	-3.24329e-10	-1.34094	9.92177e-05	-3.24329e-10	-1.34658	9.95595e-05	-3.24329e-10	-1.34654
42854724	chr2:42854724:G:A	1.52453e-14	-3.24329e-10	-1.22111	0.000109967	-3.24329e-10	-1.24372	0.000110336	-3.24329e-10	-1.24376
42854772	chr2:42854772:G:A	4.57546e-15	-1.10321	-1.32147	2.90291e-05	-1.28901	-1.28659	2.91245e-05	-1.28906	-1.28666
42854788	chr2:42854788:A:G	3.74808e-15	-1.34309	-1.28105	5.13207e-05	-0.684652	-1.32115	5.15139e-05	-0.684399	-1.32105
42855176	chr2:42855176:C:T	1.54832e-14	-3.24329e-10	-1.20563	0.000120284	-3.24329e-10	-1.15404	0.00012066	-3.24329e-10	-1.15432
42855437	chr2:42855437:C:A	1.54758e-14	-3.24329e-10	-1.2061	0.000120209	-3.24329e-10	-1.15467	0.000120584	-3.24329e-10	-1.15495
42855652	chr2:42855652:C:T	6.72646e-15	-0.972553	-1.06678	4.90736e-05	-0.941341	-1.10923	4.92346e-05	-0.941451	-1.10925
42855741	chr2:42855741:A:T	1.34412e-14	-3.24329e-10	-1.34706	9.932e-05	-3.24329e-10	-1.34555	9.96583e-05	-3.24329e-10	-1.34555
42855808	chr2:42855808:C:T	6.96821e-15	-1.01132	-0.992708	5.05327e-05	-0.980174	-1.0411	5.06992e-05	-0.980283	-1.04111
42855870	chr2:42855870:G:T	1.63143e-14	-3.24329e-10	-1.15334	0.000127737	-3.24329e-10	-1.09392	0.000128131	-3.24329e-10	-1.09424
42856015	chr2:42856015:T:A	1.52919e-14	-3.24329e-10	-1.21806	0.000118568	-3.24329e-10	-1.1684	0.00011894	-3.24329e-10	-1.16868
42856142	chr2:42856142:C:T	1.53401e-14	-3.24329e-10	-1.21492	0.000119007	-3.24329e-10	-1.16471	0.00011938	-3.24329e-10	-1.16499
42856147	chr2:42856147:T:TC	1.44595e-14	-3.24329e-10	-1.27403	0.000110943	-3.24329e-10	-1.23487	0.000111297	-3.24329e-10	-1.2351
42856654	chr2:42856654:C:T	1.48756e-14	-1.78478	0.539124	0.000162445	-1.45285	0.599297	0.000163063	-1.4529	0.599737
42856691	chr2:42856691:T:G	3.36757e-15	-1.38294	-1.34825	4.53021e-05	-0.801834	-1.32871	4.54634e-05	-0.801602	-1.32879
42856886	chr2:42856886:C:T	3.8759e-15	-1.47106	-1.11955	3.28807e-05	-1.31201	-1.139	3.29968e-05	-1.31207	-1.13881
42856971	chr2:42856971:A:G	2.50314e-15	-1.85434	-1.1735	1.42869e-05	-2.01854	-1.266	1.43383e-05	-2.01852	-1.26585
42856988	chr2:42856988:A:G	1.42425e-14	-3.24329e-10	-1.28915	0.00010669	-3.24329e-10	-1.27396	0.00010706	-3.24329e-10	-1.27391
42857157	chr2:42857157:C:T	1.55493e-14	-3.24329e-10	-1.20137	0.000110896	-3.24329e-10	-1.2353	0.000111276	-3.24329e-10	-1.23528
42857253	chr2:42857253:T:C	1.91727e-15	-2.08672	-1.20776	1.41355e-05	-2.08533	-1.20988	1.41836e-05	-2.08533	-1.20988
42857733	chr2:42857733:G:A	6.38112e-15	-1.73168	-0.360362	6.81103e-05	-1.37347	-0.349293	6.83653e-05	-1.37351	-0.348922
42857748	chr2:42857748:G:T	1.35227e-14	-3.24329e-10	-1.34101	9.91386e-05	-3.24329e-10	-1.34737	9.9477e-05	-3.24329e-10	-1.34737
42857807	chr2:42857807:C:G	5.61118e-15	-1.75159	-0.469031	5.83366e-05	-1.40246	-0.475201	5.85554e-05	-1.4025	-0.474824
42857834	chr2:42857834:G:A	1.36803e-14	-3.24329e-10	-1.32943	0.000101277	-3.24329e-10	-1.32604	0.00010162	-3.24329e-10	-1.32606
42858206	chr2:42858206:G:A	3.31366e-15	-1.54065	-1.20668	2.50259e-05	-1.5853	-1.13868	2.51058e-05	-1.58522	-1.13898
42858459	chr2:42858459:G:A	1.97585e-14	-0.961798	-3.46321e-10	0.000164876	-0.838699	-3.46321e-10	0.000165414	-0.838847	-3.46321e-10
42858886	chr2:42858886:T:C	4.10006e-15	-2.08525	-0.449132	3.20312e-05	-2.0193	-0.457885	3.21517e-05	-2.01931	-0.457519
42859121	chr2:42859121:G:T	2.90056e-14	-3.24329e-10	-0.577896	0.000198374	-3.24329e-10	-0.65374	0.000199221	-3.24329e-10	-0.652885
42859282	chr2:42859282:A:G	6.74716e-14	-3.24329e-10	0.266323	0.000442865	-3.24329e-10	0.149372	0.000444914	-3.24329e-10	0.150583
42859585	chr2:42859585:CCTGT:C	1.82644e-15	-1.99477	-1.34825	1.63066e-05	-1.80454	-1.34778	1.63616e-05	-1.80457	-1.34778
42859720	chr2:42859720:G:A	1.36746e-14	-3.24329e-10	-1.32984	0.000101703	-3.24329e-10	-1.32184	0.000102052	-3.24329e-10	-1.32181
42859912	chr2:42859912:A:C	1.34685e-14	-3.24329e-10	-1.34503	9.9567e-05	-3.24329e-10	-1.34306	9.99078e-05	-3.24329e-10	-1.34305
42860441	chr2:42860441:G:T	1.38125e-14	-3.24329e-10	-1.31981	0.000101393	-3.24329e-10	-1.32489	0.000101736	-3.24329e-10	-1.32491
42860520	chr2:42860520:G:C	1.35984e-14	-3.24329e-10	-1.33543	0.000101012	-3.24329e-10	-1.32865	0.000101359	-3.24329e-10	-1.32863
42860530	chr2:42860530:C:T	1.42284e-14	-3.24329e-10	-1.29014	0.000106211	-3.24329e-10	-1.27846	0.00010657	-3.24329e-10	-1.2785
42860653	chr2:42860653:T:TG	5.23006e-15	-1.03214	-1.25882	5.63193e-05	-0.621973	-1.29088	5.65166e-05	-0.621926	-1.29084
42861164	chr2:42861164:G:A	3.91404e-15	-1.4879	-1.09291	3.89523e-05	-1.14891	-1.13264	3.90965e-05	-1.14874	-1.13252
42861252	chr2:42861252:T:C	1.76469e-14	-3.24329e-10	-1.07482	0.000134605	-3.24329e-10	-1.04155	0.000135052	-3.24329e-10	-1.04164
42861330	chr2:42861330:C:A	3.32091e-15	-1.42248	-1.32267	3.4333e-05	-1.06052	-1.34727	3.44566e-05	-1.06034	-1.34725
42861507	chr2:42861507:A:G	3.2487e-15	-1.60246	-1.16467	2.60692e-05	-1.59402	-1.08912	2.61519e-05	-1.59393	-1.08945
42862199	chr2:42862199:C:A	2.99568e-14	-3.24329e-10	-0.545626	0.000212347	-3.24329e-10	-0.585673	0.000213033	-3.24329e-10	-0.585852
42862471	chr2:42862471:T:A	1.38666e-14	-3.24329e-10	-1.3159	0.000103369	-3.24329e-10	-1.30559	0.000103724	-3.24329e-10	-1.30556
42862616	chr2:42862616:T:C	1.75595e-14	-3.24329e-10	-1.07979	0.000133931	-3.24329e-10	-1.04657	0.000134378	-3.24329e-10	-1.04664
42862846	chr2:42862846:G:A	1.35692e-14	-3.24329e-10	-1.33758	9.98188e-05	-3.24329e-10	-1.34054	0.00010016	-3.24329e-10	-1.34053
42863650	chr2:42863650:A:G	1.54102e-14	-1.50652	0.296161	0.000134561	-1.49719	0.455317	0.000135098	-1.4971	0.455801
42863817	chr2:42863817:G:C	5.85187e-15	-1.20371	-0.974911	4.76944e-05	-1.07008	-1.009	4.78499e-05	-1.07016	-1.00907
42863835	chr2:42863835:G:A	2.71814e-14	-3.24329e-10	-0.642849	0.000193236	-3.24329e-10	-0.679984	0.000193937	-3.24329e-10	-0.679763
42863841	chr2:42863841:G:A	6.51337e-15	-2.07153	-3.46321e-10	4.7317e-05	-2.08702	-3.46321e-10	4.74784e-05	-2.08702	-3.46321e-10
42863916	chr2:42863916:C:T	1.79678e-14	-3.24329e-10	-1.0568	0.000137013	-3.24329e-10	-1.02381	0.000137468	-3.24329e-10	-1.0239
42863960	chr2:42863960:G:A	6.71786e-15	-1.0529	-0.987714	5.55397e-05	-0.905844	-1.02095	5.57204e-05	-0.905924	-1.02103
42863990	chr2:42863990:G:A	1.34281e-14	-3.24329e-10	-1.34804	9.90618e-05	-3.24329e-10	-1.34815	9.93996e-05	-3.24329e-10	-1.34815
42864023	chr2:42864023:G:C	2.82244e-14	-2.03104	1.42584	0.000218467	-2.04756	1.4903	0.000219257	-2.04751	1.49046
42864285	chr2:42864285:G:C	7.6074e-15	-1.91626	-3.46321e-10	5.5124e-05	-1.93431	-3.46321e-10	5.53078e-05	-1.93438	-3.46321e-10
42864351	chr2:42864351:A:G	1.50799e-14	-3.24329e-10	-1.23202	0.000112643	-3.24329e-10	-1.21967	0.000113032	-3.24329e-10	-1.21963
42864367	chr2:42864367:C:T	2.66653e-14	-3.24329e-10	-0.662022	0.000207749	-3.24329e-10	-0.607562	0.000208463	-3.24329e-10	-0.607535
42864410	chr2:42864410:G:A	2.45446e-15	-1.72318	-1.3243	1.87431e-05	-1.71144	-1.30163	1.88071e-05	-1.71136	-1.3017
42864565	chr2:42864565:C:A	1.34338e-14	-3.24329e-10	-1.34761	9.97847e-05	-3.24329e-10	-1.34088	0.000100123	-3.24329e-10	-1.3409
42864608	chr2:42864608:T:C	1.34483e-14	-3.24329e-10	-1.34653	9.90913e-05	-3.24329e-10	-1.34785	9.94286e-05	-3.24329e-10	-1.34786
42864719	chr2:42864719:C:T	1.38363e-14	-3.24329e-10	-1.31809	0.0001013	-3.24329e-10	-1.32581	0.000101648	-3.24329e-10	-1.32578
42865157	chr2:42865157:C:T	2.61555e-15	-1.68021	-1.3037	2.00963e-05	-1.66855	-1.27481	2.01645e-05	-1.66847	-1.27491
42865460	chr2:42865460:A:G	1.66507e-14	-3.24329e-10	-1.13293	0.000120002	-3.24329e-10	-1.15638	0.000120429	-3.24329e-10	-1.15624
42865757	chr2:42865757:C:T	1.34582e-14	-3.24329e-10	-1.3458	9.90657e-05	-3.24329e-10	-1.34811	9.94031e-05	-3.24329e-10	-1.34811
42865980	chr2:42865980:G:T	1.5459e-14	-3.24329e-10	-1.20719	0.000111961	-3.24329e-10	-1.22574	0.000112356	-3.24329e-10	-1.22562
42866271	chr2:42866271:A:G	1.35205e-14	-3.24329e-10	-1.34118	9.91004e-05	-3.24329e-10	-1.34776	9.94392e-05	-3.24329e-10	-1.34775
42866320	chr2:42866320:C:T	1.34341e-14	-3.24329e-10	-1.34759	9.9053e-05	-3.24329e-10	-1.34824	9.93908e-05	-3.24329e-10	-1.34824
42866627	chr2:42866627:A:G	2.95628e-15	-1.67973	-1.18172	2.47798e-05	-1.54146	-1.1924	2.48579e-05	-1.54158	-1.19254
42866751	chr2:42866751:A:G	1.78028e-14	-3.24329e-10	-1.06603	0.00013217	-3.24329e-10	-1.05981	0.000132607	-3.24329e-10	-1.05991
42867220	chr2:42867220:A:G	7.46119e-15	-1.20973	-0.725935	5.89569e-05	-1.17404	-0.693045	5.91621e-05	-1.17392	-0.693099
42868011	chr2:42868011:G:A	2.7045e-15	-1.60253	-1.34794	3.00802e-05	-1.20104	-1.33899	3.0177e-05	-1.20116	-1.33906
42868148	chr2:42868148:G:A	1.54035e-14	-3.24329e-10	-1.21079	0.000116693	-3.24329e-10	-1.18435	0.000117033	-3.24329e-10	-1.18484
42868595	chr2:42868595:C:T	1.60849e-14	-3.24329e-10	-1.1675	0.000122324	-3.24329e-10	-1.13722	0.000122673	-3.24329e-10	-1.13778
42868646	chr2:42868646:C:T	4.77879e-15	-1.21394	-1.16726	4.60514e-05	-0.979473	-1.13466	4.62e-05	-0.979539	-1.13478
42868731	chr2:42868731:T:C	6.33027e-15	-1.46114	-0.638902	5.33751e-05	-1.30803	-0.658517	5.35713e-05	-1.30814	-0.658145
42868848	chr2:42868848:C:T	5.90433e-15	-0.821465	-1.34823	5.55336e-05	-0.578721	-1.34818	5.57195e-05	-0.578783	-1.34819
42868996	chr2:42868996:T:C	5.04453e-15	-1.48821	-0.838873	4.16998e-05	-1.34393	-0.869467	4.18516e-05	-1.34403	-0.869136
42869039	chr2:42869039:G:A	5.67193e-15	-0.861842	-1.34801	5.32018e-05	-0.621678	-1.34812	5.33802e-05	-0.621738	-1.34812
42869202	chr2:42869202:A:G	5.38911e-14	-3.24329e-10	0.0415829	0.000378844	-3.24329e-10	-0.00676941	0.000380229	-3.24329e-10	-0.00652541
42869231	chr2:42869231:A:AT	6.34558e-15	-0.749904	-1.34772	6.03193e-05	-0.49635	-1.34789	6.05215e-05	-0.496413	-1.34789
42869350	chr2:42869350:T:G	3.5462e-15	-1.48103	-1.19847	3.43405e-05	-1.12524	-1.28232	3.44683e-05	-1.12509	-1.28217
42869691	chr2:42869691:T:C	5.77028e-15	-0.867784	-1.32488	5.45153e-05	-0.61953	-1.32588	5.46997e-05	-0.619588	-1.32585
42869753	chr2:42869753:A:C	6.28562e-15	-0.768385	-1.33873	5.99383e-05	-0.511241	-1.33934	6.01402e-05	-0.511301	-1.33932
42869786	chr2:42869786:A:G	6.25645e-15	-0.780416	-1.33135	5.96974e-05	-0.522357	-1.33225	5.98987e-05	-0.522421	-1.33222
42869801	chr2:42869801:T:A	2.31615e-14	-3.24329e-10	-0.802893	0.000179222	-3.24329e-10	-0.755268	0.000179726	-3.24329e-10	-0.755865
42870310	chr2:42870310:A:G	1.61684e-14	-3.24329e-10	-1.16232	0.000127433	-3.24329e-10	-1.0963	0.000127851	-3.24329e-10	-1.09643
42870466	chr2:42870466:T:TG	2.35196e-14	-3.24329e-10	-0.78755	0.000167433	-3.24329e-10	-0.823312	0.000168034	-3.24329e-10	-0.82313
42870567	chr2:42870567:G:A	4.56605e-14	-3.24329e-10	-0.124149	0.000312227	-3.24329e-10	-0.200163	0.000313439	-3.24329e-10	-0.199694
42870649	chr2:42870649:C:A	1.35204e-14	-3.24329e-10	-1.34118	0.000100573	-3.24329e-10	-1.33301	0.00010091	-3.24329e-10	-1.33307
42870748	chr2:42870748:AT:A	4.04384e-14	-3.24329e-10	-0.245604	0.000277523	-3.24329e-10	-0.31799	0.000278593	-3.24329e-10	-0.317546
42870781	chr2:42870781:C:T	3.97751e-14	-3.24329e-10	-0.262143	0.000273145	-3.24329e-10	-0.333892	0.000274197	-3.24329e-10	-0.333451
42870788	chr2:42870788:C:G	3.57589e-15	-1.39692	-1.27425	3.69247e-05	-1.007	-1.32801	3.70598e-05	-1.00684	-1.32793
42870839	chr2:42870839:T:C	1.34578e-14	-3.24329e-10	-1.34583	9.97168e-05	-3.24329e-10	-1.34156	0.000100055	-3.24329e-10	-1.34158
42870873	chr2:42870873:T:C	1.93823e-15	-2.03414	-1.24947	1.5891e-05	-1.96269	-1.21545	1.59456e-05	-1.96263	-1.21548
42871137	chr2:42871137:C:T	1.34832e-14	-3.24329e-10	-1.34394	9.97337e-05	-3.24329e-10	-1.34139	0.000100074	-3.24329e-10	-1.34139
42871152	chr2:42871152:C:A	4.31613e-14	-3.24329e-10	-0.18044	0.000295355	-3.24329e-10	-0.255716	0.000296496	-3.24329e-10	-0.255264
42871384	chr2:42871384:T:C	1.50356e-14	-3.24329e-10	-1.23496	0.000115593	-3.24329e-10	-1.19382	0.000115972	-3.24329e-10	-1.19395
42871819	chr2:42871819:T:G	2.14727e-14	-3.24329e-10	-0.8786	0.000148516	-3.24329e-10	-0.943199	0.000149061	-3.24329e-10	-0.94294
42872126	chr2:42872126:G:C	3.06475e-15	-1.88901	-0.936406	2.25681e-05	-1.91988	-0.907472	2.26361e-05	-1.91996	-0.90779
42872187	chr2:42872187:AC:A	2.0058e-14	-3.24329e-10	-0.946757	0.000139591	-3.24329e-10	-1.00517	0.000140102	-3.24329e-10	-1.00493
42872205	chr2:42872205:GAGAGAGAGAGAGAGAGAGAGAC:G	1.40552e-14	-3.24329e-10	-1.30239	0.000100877	-3.24329e-10	-1.32999	0.000101229	-3.24329e-10	-1.32991
42872322	chr2:42872322:G:A	1.99501e-14	-3.24329e-10	-0.952148	0.000138911	-3.24329e-10	-1.01006	0.000139417	-3.24329e-10	-1.00983
42872482	chr2:42872482:G:A	4.88394e-15	-1.04182	-1.31761	5.26115e-05	-0.642081	-1.33888	5.28005e-05	-0.641966	-1.33881
42872486	chr2:42872486:C:T	1.9613e-14	-3.24329e-10	-0.969189	0.000136719	-3.24329e-10	-1.02597	0.000137216	-3.24329e-10	-1.02574
42872494	chr2:42872494:G:A	1.89982e-14	-3.24329e-10	-1.00104	0.000132773	-3.24329e-10	-1.05525	0.000133255	-3.24329e-10	-1.05504
42872560	chr2:42872560:G:A	2.00244e-14	-3.24329e-10	-0.948432	0.00013937	-3.24329e-10	-1.00676	0.000139878	-3.24329e-10	-1.00653
42872605	chr2:42872605:C:G	7.75515e-15	-0.60817	-1.28886	9.87285e-05	-0.0866865	-1.26483	9.90665e-05	-0.0865575	-1.26495
42872816	chr2:42872816:C:T	2.06353e-15	-2.07792	-1.14304	1.65322e-05	-2.04066	-1.09793	1.65882e-05	-2.04062	-1.09798
42873163	chr2:42873163:A:T	2.4189e-15	-1.96565	-1.09642	1.87575e-05	-1.8408	-1.1715	1.88257e-05	-1.84083	-1.17125
42873308	chr2:42873308:A:G	1.5655e-14	-3.24329e-10	-1.19459	0.000118542	-3.24329e-10	-1.16863	0.000118891	-3.24329e-10	-1.16909
42873440	chr2:42873440:T:C	1.13686e-13	-3.24329e-10	0.788056	0.00090232	-3.24329e-10	0.861077	0.00090445	-3.24329e-10	0.860029
42873466	chr2:42873466:T:G	4.08941e-14	-3.24329e-10	-0.234398	0.00027083	-3.24329e-10	-0.342401	0.000271891	-3.24329e-10	-0.341898
42873671	chr2:42873671:T:C	3.67626e-14	-3.24329e-10	-0.340902	0.000244967	-3.24329e-10	-0.442772	0.000245916	-3.24329e-10	-0.442307
42873675	chr2:42873675:A:G	3.63609e-14	-3.24329e-10	-0.351888	0.000242429	-3.24329e-10	-0.453186	0.000243368	-3.24329e-10	-0.452724
42873796	chr2:42873796:A:G	1.86687e-14	-3.24329e-10	-1.01853	0.000142989	-3.24329e-10	-0.981128	0.000143384	-3.24329e-10	-0.981771
42874073	chr2:42874073:C:T	7.51843e-15	-1.92803	-3.46321e-10	5.21694e-05	-1.9894	-3.46321e-10	5.23458e-05	-1.98943	-3.46321e-10
42874317	chr2:42874317:T:A	3.10355e-15	-1.58392	-1.22892	3.00465e-05	-1.23804	-1.30311	3.01574e-05	-1.23789	-1.30298
42874330	chr2:42874330:G:A	3.1181e-15	-1.57727	-1.23089	2.46817e-05	-1.48154	-1.25629	2.47625e-05	-1.48159	-1.25638
42875187	chr2:42875187:C:T	2.92389e-15	-1.52432	-1.34815	2.84152e-05	-1.24985	-1.34712	2.85114e-05	-1.24987	-1.34712
42875467	chr2:42875467:G:A	9.39582e-15	-1.46741	-0.237707	0.000121662	-1.0296	-0.113052	0.000122008	-1.02962	-0.113592
42875560	chr2:42875560:A:G	1.41915e-14	-3.24329e-10	-1.29274	0.000105662	-3.24329e-10	-1.28365	0.000106029	-3.24329e-10	-1.28358
42875646	chr2:42875646:A:G	1.42903e-14	-3.24329e-10	-1.2858	0.000108527	-3.24329e-10	-1.25689	0.00010889	-3.24329e-10	-1.25696
42876044	chr2:42876044:C:T	1.48562e-14	-1.78339	0.536429	0.000110079	-1.55616	0.313465	0.000110559	-1.55617	0.314425
42876300	chr2:42876300:T:G	5.22104e-15	-1.50774	-0.784952	4.09801e-05	-1.52126	-0.709541	4.11131e-05	-1.52107	-0.709905
42876326	chr2:42876326:C:T	6.81056e-15	-2.02691	-3.46321e-10	5.0157e-05	-2.02874	-3.46321e-10	5.03319e-05	-2.02866	-3.46321e-10
42877097	chr2:42877097:A:T	2.67421e-14	-3.24329e-10	-0.659145	0.000193074	-3.24329e-10	-0.68082	0.000193733	-3.24329e-10	-0.680818
42877242	chr2:42877242:G:C	2.84297e-15	-1.56936	-1.33118	2.33327e-05	-1.46707	-1.32697	2.34141e-05	-1.46702	-1.32694
42877446	chr2:42877446:G:T	6.38281e-15	-1.32701	-0.764763	3.60001e-05	-1.46045	-0.899924	3.61385e-05	-1.46048	-0.899463
42877461	chr2:42877461:C:A	2.23812e-15	-1.83058	-1.30917	1.96733e-05	-1.62991	-1.33472	1.97419e-05	-1.62989	-1.33466
42877582	chr2:42877582:A:G	1.43528e-14	-3.24329e-10	-1.28144	0.000108984	-3.24329e-10	-1.25269	0.000109349	-3.24329e-10	-1.25275
42877835	chr2:42877835:C:T	2.50379e-15	-1.81073	-1.21685	1.7663e-05	-1.83749	-1.23493	1.77245e-05	-1.83738	-1.23498
42878283	chr2:42878283:A:T	1.78337e-14	-3.24329e-10	-1.06429	0.000131184	-3.24329e-10	-1.06729	0.000131601	-3.24329e-10	-1.06752
42878356	chr2:42878356:C:A	2.28508e-15	-1.91421	-1.20477	1.92496e-05	-1.73907	-1.24734	1.93177e-05	-1.73906	-1.24722
42878692	chr2:42878692:C:T	1.3757e-14	-3.24329e-10	-1.32383	0.000102961	-3.24329e-10	-1.30954	0.000103311	-3.24329e-10	-1.30955
42878698	chr2:42878698:G:C	2.30706e-15	-1.79308	-1.31633	1.45774e-05	-2.00015	-1.26427	1.46266e-05	-2.00013	-1.26432
42878783	chr2:42878783:C:T	2.35478e-15	-1.80034	-1.2886	1.51396e-05	-2.00431	-1.22227	1.51905e-05	-2.00429	-1.22233
42878867	chr2:42878867:C:T	1.55308e-14	-3.24329e-10	-1.20256	0.000117487	-3.24329e-10	-1.17756	0.000117879	-3.24329e-10	-1.17764
42878941	chr2:42878941:G:A	1.63541e-14	-3.24329e-10	-1.15091	0.000124539	-3.24329e-10	-1.11928	0.000124945	-3.24329e-10	-1.11943
42878953	chr2:42878953:C:G	2.3611e-15	-1.73835	-1.34791	2.16396e-05	-1.52545	-1.34392	2.17159e-05	-1.52533	-1.34392
42879137	chr2:42879137:A:G	2.72127e-15	-1.67256	-1.27172	2.45349e-05	-1.41985	-1.32395	2.46239e-05	-1.41972	-1.32386
42879149	chr2:42879149:G:GA	1.36851e-14	-3.24329e-10	-1.32908	0.000101754	-3.24329e-10	-1.32133	0.000102099	-3.24329e-10	-1.32136
42879238	chr2:42879238:C:T	1.38998e-14	-3.24329e-10	-1.31351	0.000103605	-3.24329e-10	-1.3033	0.000103956	-3.24329e-10	-1.30334
42879816	chr2:42879816:C:T	3.75955e-15	-2.08624	-0.534844	3.28994e-05	-2.07754	-0.372897	3.29927e-05	-2.07755	-0.373456
42879899	chr2:42879899:C:T	3.62806e-15	-1.93544	-0.721249	2.72648e-05	-1.77936	-0.858932	2.73718e-05	-1.77935	-0.858433
42879914	chr2:42879914:T:C	1.3827e-14	-3.24329e-10	-1.31876	0.00010491	-3.24329e-10	-1.29079	0.000105262	-3.24329e-10	-1.29084
42880039	chr2:42880039:A:C	1.34386e-14	-3.24329e-10	-1.34725	9.9067e-05	-3.24329e-10	-1.3481	9.94036e-05	-3.24329e-10	-1.34811
42880844	chr2:42880844:G:C	2.01505e-14	-3.24329e-10	-0.942156	0.000144059	-3.24329e-10	-0.973674	0.00014457	-3.24329e-10	-0.973533
42881128	chr2:42881128:C:T	1.70546e-14	-3.24329e-10	-1.10896	0.000125455	-3.24329e-10	-1.11194	0.000125857	-3.24329e-10	-1.11215
42881157	chr2:42881157:G:A	1.36529e-14	-3.24329e-10	-1.33143	0.000100155	-3.24329e-10	-1.33717	0.000100509	-3.24329e-10	-1.33705
42881189	chr2:42881189:G:C	1.58562e-14	-3.24329e-10	-1.18183	0.000124759	-3.24329e-10	-1.11751	0.000125171	-3.24329e-10	-1.11762
42881237	chr2:42881237:G:A	1.92665e-14	-3.24329e-10	-0.987017	0.000152305	-3.24329e-10	-0.918007	0.000152807	-3.24329e-10	-0.918125
42881803	chr2:42881803:A:G	1.78317e-14	-3.24329e-10	-1.06441	0.000145464	-3.24329e-10	-0.963966	0.000145885	-3.24329e-10	-0.964482
42881902	chr2:42881902:G:T	4.04881e-15	-2.08435	-0.462611	3.54109e-05	-2.08145	-0.29542	3.55107e-05	-2.08146	-0.296001
42882099	chr2:42882099:A:G	1.98281e-14	-3.24329e-10	-0.958284	0.00015309	-3.24329e-10	-0.912868	0.000153561	-3.24329e-10	-0.913198
42882317	chr2:42882317:G:A	6.43118e-14	-3.24329e-10	0.218359	0.000450055	-3.24329e-10	0.165477	0.000451732	-3.24329e-10	0.165792
42882443	chr2:42882443:A:G	2.54667e-15	-1.89105	-1.11955	1.71163e-05	-1.9881	-1.11577	1.7176e-05	-1.98813	-1.11565
42883168	chr2:42883168:C:G	1.70836e-14	-3.24329e-10	-1.10726	0.0001229	-3.24329e-10	-1.13252	0.000123334	-3.24329e-10	-1.1324
42883336	chr2:42883336:G:C	2.58224e-15	-1.67373	-1.32299	2.39801e-05	-1.43001	-1.33666	2.40635e-05	-1.42991	-1.33669
42883753	chr2:42883753:C:T	3.54131e-15	-1.68392	-0.996972	2.92207e-05	-1.68044	-0.888574	2.93086e-05	-1.68041	-0.889005
42884201	chr2:42884201:G:A	1.67979e-14	-3.24329e-10	-1.12413	0.000121036	-3.24329e-10	-1.1478	0.000121461	-3.24329e-10	-1.1477
42884441	chr2:42884441:A:T	1.34304e-14	-3.24329e-10	-1.34786	9.94254e-05	-3.24329e-10	-1.34449	9.97646e-05	-3.24329e-10	-1.34449
42884528	chr2:42884528:G:A	2.22284e-15	-1.96795	-1.17865	1.70454e-05	-2.02458	-1.08343	1.70963e-05	-2.02461	-1.08382
42884592	chr2:42884592:T:C	1.93171e-14	-3.24329e-10	-0.984392	0.000135966	-3.24329e-10	-1.03149	0.000136473	-3.24329e-10	-1.03117
42884728	chr2:42884728:G:C	1.89241e-14	-3.24329e-10	-1.00495	0.000133484	-3.24329e-10	-1.04991	0.00013398	-3.24329e-10	-1.04961
42884935	chr2:42884935:T:G	1.51046e-14	-3.24329e-10	-1.23039	0.000112814	-3.24329e-10	-1.21815	0.000113204	-3.24329e-10	-1.2181
42885032	chr2:42885032:G:A	3.52603e-15	-2.02695	-0.658262	2.66986e-05	-2.034	-0.625283	2.67786e-05	-2.03404	-0.625653
42885146	chr2:42885146:C:T	1.41651e-14	-3.24329e-10	-1.2946	0.000105383	-3.24329e-10	-1.28629	0.000105746	-3.24329e-10	-1.28626
42885147	chr2:42885147:G:A	2.06446e-14	-3.24329e-10	-0.917932	0.000168177	-3.24329e-10	-0.818874	0.000168736	-3.24329e-10	-0.818961
42885149	chr2:42885149:G:T	2.06658e-14	-3.24329e-10	-0.916902	0.000168367	-3.24329e-10	-0.81775	0.000168926	-3.24329e-10	-0.817837
42885238	chr2:42885238:G:C	1.47713e-14	-3.24329e-10	-1.2527	0.000110189	-3.24329e-10	-1.24169	0.00011057	-3.24329e-10	-1.24165
42885714	chr2:42885714:A:G	8.76225e-14	-3.24329e-10	0.527655	0.000615613	-3.24329e-10	0.478725	0.000618065	-3.24329e-10	0.479295
42885748	chr2:42885748:C:T	6.61957e-15	-1.81457	-0.240779	4.88847e-05	-1.70422	-0.350208	4.90752e-05	-1.70427	-0.349676
42885865	chr2:42885865:C:G	1.47713e-14	-3.24329e-10	-1.2527	0.000110189	-3.24329e-10	-1.24169	0.00011057	-3.24329e-10	-1.24165
42886066	chr2:42886066:C:T	2.74166e-15	-1.81786	-1.11896	2.485e-05	-1.63586	-1.09517	2.49436e-05	-1.63578	-1.0949
42886217	chr2:42886217:C:T	2.85828e-15	-2.08693	-0.808239	2.43785e-05	-2.07202	-0.678172	2.44492e-05	-2.07204	-0.678663
42886395	chr2:42886395:G:A	1.39298e-14	-3.24329e-10	-1.31135	0.000101285	-3.24329e-10	-1.32596	0.000101631	-3.24329e-10	-1.32595
42886501	chr2:42886501:G:A	2.90511e-15	-2.08331	-0.795603	2.52814e-05	-2.05046	-0.663368	2.53548e-05	-2.05048	-0.66385
42886649	chr2:42886649:G:A	2.46645e-15	-2.06569	-0.976919	1.81253e-05	-2.07142	-0.975161	1.81829e-05	-2.07145	-0.975371
42887028	chr2:42887028:C:T	2.53373e-15	-1.77922	-1.23648	2.21357e-05	-1.57164	-1.27506	2.22114e-05	-1.57156	-1.27513
42887048	chr2:42887048:T:G	3.72817e-14	-3.24329e-10	-0.326881	0.000257702	-3.24329e-10	-0.392089	0.000258693	-3.24329e-10	-0.391657
42887139	chr2:42887139:A:C	1.84938e-14	-3.24329e-10	-1.02795	0.000134829	-3.24329e-10	-1.03989	0.000135293	-3.24329e-10	-1.03985
42887356	chr2:42887356:G:A	1.0569e-14	-2.08706	0.499594	7.73382e-05	-2.08626	0.49056	7.75773e-05	-2.08626	0.490236
42887442	chr2:42887442:T:C	1.91326e-15	-2.07015	-1.22642	1.47516e-05	-2.08696	-1.16558	1.47989e-05	-2.08696	-1.16579
42887835	chr2:42887835:C:T	1.87321e-14	-3.24329e-10	-1.01514	0.000150898	-3.24329e-10	-0.927289	0.000151401	-3.24329e-10	-0.927368
42887918	chr2:42887918:G:A	1.83263e-14	-3.24329e-10	-1.03705	0.000134971	-3.24329e-10	-1.03883	0.000135395	-3.24329e-10	-1.0391
42888362	chr2:42888362:G:A	2.01005e-15	-1.9156	-1.33163	1.35556e-05	-1.99453	-1.34256	1.36019e-05	-1.99457	-1.34252
42888392	chr2:42888392:A:AT	1.35382e-14	-3.24329e-10	-1.33987	0.000100756	-3.24329e-10	-1.3312	0.000101094	-3.24329e-10	-1.33125
42888453	chr2:42888453:C:T	6.41398e-15	-2.0869	-3.46321e-10	5.00078e-05	-2.03171	-3.46321e-10	5.01772e-05	-2.03174	-3.46321e-10
42888612	chr2:42888612:A:AG	2.87014e-14	-3.24329e-10	-0.588438	0.000226419	-3.24329e-10	-0.521507	0.000227076	-3.24329e-10	-0.522011
42888779	chr2:42888779:T:C	1.66906e-14	-3.24329e-10	-1.13054	0.000121856	-3.24329e-10	-1.14106	0.000122274	-3.24329e-10	-1.14103
42888820	chr2:42888820:T:C	1.87333e-14	-3.24329e-10	-1.01508	0.000133984	-3.24329e-10	-1.04617	0.000134463	-3.24329e-10	-1.04601
42888834	chr2:42888834:A:G	5.20228e-14	-3.24329e-10	0.00629793	0.00036556	-3.24329e-10	-0.0424638	0.000366913	-3.24329e-10	-0.042174
42889032	chr2:42889032:A:G	3.61097e-15	-2.08429	-0.577117	2.31125e-05	-2.07701	-0.726514	2.31956e-05	-2.07699	-0.726344
42889060	chr2:42889060:A:G	1.35141e-14	-3.24329e-10	-1.34165	9.97799e-05	-3.24329e-10	-1.34093	0.000100121	-3.24329e-10	-1.34092
42889157	chr2:42889157:A:G	1.38915e-14	-3.24329e-10	-1.31411	0.000104047	-3.24329e-10	-1.29905	0.000104389	-3.24329e-10	-1.29918
42889351	chr2:42889351:T:C	1.13709e-13	-3.24329e-10	0.788258	0.000780402	-3.24329e-10	0.715916	0.000783411	-3.24329e-10	0.716359
42889558	chr2:42889558:T:C	6.87751e-15	-2.01713	-3.46321e-10	5.00712e-05	-2.03045	-3.46321e-10	5.02418e-05	-2.03045	-3.46321e-10
42889942	chr2:42889942:A:G	1.42473e-14	-3.24329e-10	-1.28882	0.000103141	-3.24329e-10	-1.3078	0.000103493	-3.24329e-10	-1.30779
42890053	chr2:42890053:T:G	1.47685e-14	-3.24329e-10	-1.25288	0.000110173	-3.24329e-10	-1.24184	0.000110554	-3.24329e-10	-1.24179
42890106	chr2:42890106:A:G	3.49683e-15	-1.61678	-1.07675	3.03468e-05	-1.36394	-1.16726	3.04592e-05	-1.36384	-1.16707
42890110	chr2:42890110:A:T	1.43306e-14	-3.24329e-10	-1.28299	0.000103641	-3.24329e-10	-1.30296	0.000103995	-3.24329e-10	-1.30295
42890134	chr2:42890134:C:A	1.53984e-14	-3.24329e-10	-1.21112	0.000115784	-3.24329e-10	-1.19216	0.000116175	-3.24329e-10	-1.1922
42890216	chr2:42890216:G:A	6.42996e-15	-2.08442	-3.46321e-10	4.75231e-05	-2.08268	-3.46321e-10	4.76854e-05	-2.08267	-3.46321e-10
42890494	chr2:42890494:C:G	1.3442e-14	-3.24329e-10	-1.347	9.90567e-05	-3.24329e-10	-1.3482	9.93954e-05	-3.24329e-10	-1.34819
42890760	chr2:42890760:C:T	1.62154e-14	-3.24329e-10	-1.15942	0.000118752	-3.24329e-10	-1.16686	0.000119157	-3.24329e-10	-1.16685
42890984	chr2:42890984:G:T	6.9189e-15	-2.01113	-3.46321e-10	4.85323e-05	-2.06166	-3.46321e-10	4.86974e-05	-2.06167	-3.46321e-10
42891278	chr2:42891278:C:T	1.40059e-14	-3.24329e-10	-1.3059	0.000102472	-3.24329e-10	-1.31431	0.000102824	-3.24329e-10	-1.31428
42891289	chr2:42891289:G:A	1.41379e-14	-3.24329e-10	-1.29652	0.000102497	-3.24329e-10	-1.31406	0.000102847	-3.24329e-10	-1.31405
42891658	chr2:42891658:G:A	2.20585e-14	-3.24329e-10	-0.851684	0.000181166	-3.24329e-10	-0.74448	0.000181767	-3.24329e-10	-0.744572
42891732	chr2:42891732:G:A	8.37755e-15	-1.48265	-0.337175	5.32695e-05	-1.68498	-0.283548	5.34516e-05	-1.68484	-0.283678
42891835	chr2:42891835:T:C	1.44094e-14	-3.24329e-10	-1.2775	0.000104054	-3.24329e-10	-1.29899	0.00010441	-3.24329e-10	-1.29898
42892112	chr2:42892112:G:C	3.26238e-14	-3.24329e-10	-0.460342	0.000234086	-3.24329e-10	-0.488204	0.000234887	-3.24329e-10	-0.488194
42892160	chr2:42892160:A:T	3.04764e-14	-3.24329e-10	-0.528432	0.00024234	-3.24329e-10	-0.453553	0.000243085	-3.24329e-10	-0.453887
42892309	chr2:42892309:G:T	1.35949e-14	-3.24329e-10	-1.33569	0.000101982	-3.24329e-10	-1.3191	0.000102325	-3.24329e-10	-1.31915
42892590	chr2:42892590:G:A	1.61492e-14	-3.24329e-10	-1.16351	0.000114966	-3.24329e-10	-1.19926	0.000115367	-3.24329e-10	-1.19918
42892647	chr2:42892647:C:T	1.62795e-14	-3.24329e-10	-1.15548	0.000122395	-3.24329e-10	-1.13664	0.000122808	-3.24329e-10	-1.13667
42893110	chr2:42893110:A:G	2.11022e-15	-1.86928	-1.32931	2.02904e-05	-1.58551	-1.34824	2.03612e-05	-1.58543	-1.34824
42893130	chr2:42893130:C:G	4.12903e-15	-1.53648	-0.990861	2.97341e-05	-1.55019	-1.0014	2.98378e-05	-1.55026	-1.00126
42893290	chr2:42893290:A:G	2.11066e-15	-2.08701	-1.11137	1.52312e-05	-2.05849	-1.16206	1.52854e-05	-2.0585	-1.1619
42893455	chr2:42893455:C:T	1.60823e-14	-3.24329e-10	-1.16766	0.00012053	-3.24329e-10	-1.15199	0.000120934	-3.24329e-10	-1.15205
42893553	chr2:42893553:G:C	2.61922e-14	-3.24329e-10	-0.679923	0.000206475	-3.24329e-10	-0.613716	0.000207109	-3.24329e-10	-0.614051
42893609	chr2:42893609:G:A	6.21224e-15	-1.51584	-0.60302	4.1425e-05	-1.73298	-0.487026	4.15673e-05	-1.73285	-0.487139
42893944	chr2:42893944:A:G	1.74895e-14	-3.24329e-10	-1.08378	0.000125193	-3.24329e-10	-1.11404	0.000125632	-3.24329e-10	-1.11394
42894448	chr2:42894448:C:A	1.13069e-14	-1.51997	-3.46321e-10	0.000102898	-1.31016	-3.46321e-10	0.000103255	-1.3101	-3.46321e-10
42894527	chr2:42894527:C:T	3.17479e-14	-3.24329e-10	-0.487558	0.000252322	-3.24329e-10	-0.413186	0.000253091	-3.24329e-10	-0.413549
42894582	chr2:42894582:A:T	1.34409e-14	-3.24329e-10	-1.34708	9.90513e-05	-3.24329e-10	-1.34826	9.93892e-05	-3.24329e-10	-1.34826
42894586	chr2:42894586:C:A	1.72398e-15	-2.06487	-1.33588	1.24041e-05	-2.08697	-1.3389	1.24461e-05	-2.08697	-1.33892
42894713	chr2:42894713:T:C	8.94698e-15	-1.56293	-0.191137	5.71266e-05	-1.48959	-0.409029	5.737e-05	-1.4895	-0.408279
42894778	chr2:42894778:A:G	5.54487e-15	-1.84177	-0.390735	3.42984e-05	-1.92332	-0.485474	3.44331e-05	-1.9233	-0.484982
42895078	chr2:42895078:T:G	1.68374e-15	-2.08705	-1.33732	1.27202e-05	-2.05368	-1.34702	1.27637e-05	-2.05369	-1.347
42895150	chr2:42895150:C:T	4.48268e-15	-1.68647	-0.758695	3.19781e-05	-1.71065	-0.768195	3.20915e-05	-1.71071	-0.768003
42895374	chr2:42895374:C:G	4.17116e-15	-1.66787	-0.849322	2.9894e-05	-1.68895	-0.857283	2.99995e-05	-1.68901	-0.857106
42895541	chr2:42895541:A:G	2.04074e-15	-2.08702	-1.14504	1.48521e-05	-2.05316	-1.19259	1.49052e-05	-2.05317	-1.19242
42895626	chr2:42895626:G:A	1.8684e-15	-2.03496	-1.28534	1.45614e-05	-1.93027	-1.33525	1.46124e-05	-1.93024	-1.33519
42895664	chr2:42895664:G:A	1.4237e-14	-3.24329e-10	-1.28954	0.000103041	-3.24329e-10	-1.30877	0.000103396	-3.24329e-10	-1.30873
42895695	chr2:42895695:G:A	1.60057e-14	-3.24329e-10	-1.17244	0.000119531	-3.24329e-10	-1.16031	0.000119919	-3.24329e-10	-1.16049
42895771	chr2:42895771:C:T	2.5582e-14	-3.24329e-10	-0.703493	0.000180571	-3.24329e-10	-0.747767	0.000181171	-3.24329e-10	-0.74786
42896099	chr2:42896099:C:T	5.18565e-15	-1.63942	-0.660071	3.67119e-05	-1.66827	-0.672518	3.68424e-05	-1.66834	-0.672309
42896219	chr2:42896219:C:T	1.10161e-13	-3.24329e-10	0.756561	0.000909307	-3.24329e-10	0.86879	0.000912658	-3.24329e-10	0.869063
42896458	chr2:42896458:C:T	1.37973e-14	-3.24329e-10	-1.32091	0.000104127	-3.24329e-10	-1.29828	0.000104478	-3.24329e-10	-1.29832
42896566	chr2:42896566:A:G	1.94611e-15	-2.08637	-1.19318	1.43853e-05	-2.0463	-1.23139	1.44367e-05	-2.04631	-1.23121
42896591	chr2:42896591:G:A	1.49937e-14	-3.24329e-10	-1.23775	0.000114745	-3.24329e-10	-1.20118	0.000115131	-3.24329e-10	-1.20122
42896638	chr2:42896638:C:T	2.15767e-14	-3.24329e-10	-0.87377	0.000165335	-3.24329e-10	-0.835922	0.0001658	-3.24329e-10	-0.836517
42896677	chr2:42896677:C:T	7.94625e-15	-1.87268	-3.46321e-10	6.20975e-05	-1.81519	-3.46321e-10	6.23034e-05	-1.81528	-3.46321e-10
42896879	chr2:42896879:G:T	1.49414e-14	-3.24329e-10	-1.24125	0.000111818	-3.24329e-10	-1.22702	0.000112194	-3.24329e-10	-1.22707
42896880	chr2:42896880:C:T	1.49414e-14	-3.24329e-10	-1.24125	0.000111818	-3.24329e-10	-1.22702	0.000112194	-3.24329e-10	-1.22707
42897184	chr2:42897184:A:C	1.41472e-14	-3.24329e-10	-1.29586	0.000105515	-3.24329e-10	-1.28504	0.000105848	-3.24329e-10	-1.2853
42897387	chr2:42897387:T:G	2.58868e-14	-3.24329e-10	-0.691649	0.000214699	-3.24329e-10	-0.574658	0.00021541	-3.24329e-10	-0.574753
42897472	chr2:42897472:G:A	1.38011e-14	-3.24329e-10	-1.32063	0.000102643	-3.24329e-10	-1.31263	0.000102999	-3.24329e-10	-1.31258
42897473	chr2:42897473:G:A	1.92421e-14	-3.24329e-10	-0.988282	0.000135155	-3.24329e-10	-1.03747	0.000135653	-3.24329e-10	-1.0372
42897700	chr2:42897700:C:T	1.35245e-14	-3.24329e-10	-1.34088	0.000101065	-3.24329e-10	-1.32813	0.000101408	-3.24329e-10	-1.32814
42897754	chr2:42897754:T:G	1.75881e-15	-2.08511	-1.29563	1.28984e-05	-2.06986	-1.31693	1.29434e-05	-2.06987	-1.31685
42897898	chr2:42897898:C:G	4.00107e-15	-1.61945	-0.939373	2.88904e-05	-1.63296	-0.947422	2.89915e-05	-1.63303	-0.94727
42898111	chr2:42898111:T:G	1.54833e-14	-3.24329e-10	-1.20562	0.000110396	-3.24329e-10	-1.23982	0.000110787	-3.24329e-10	-1.23969
42898123	chr2:42898123:A:C	1.7428e-15	-2.06816	-1.32174	1.25805e-05	-2.08672	-1.32503	1.26233e-05	-2.08672	-1.32504
42898130	chr2:42898130:A:G	3.21342e-14	-3.24329e-10	-0.475463	0.000223653	-3.24329e-10	-0.533798	0.000224504	-3.24329e-10	-0.533405
42898260	chr2:42898260:C:T	1.43816e-14	-3.24329e-10	-1.27943	0.000103884	-3.24329e-10	-1.30062	0.000104244	-3.24329e-10	-1.30057
42898279	chr2:42898279:T:C	1.66077e-14	-3.24329e-10	-1.13551	0.000124637	-3.24329e-10	-1.11849	0.00012507	-3.24329e-10	-1.11842
42898310	chr2:42898310:C:T	1.34689e-14	-3.24329e-10	-1.345	9.9169e-05	-3.24329e-10	-1.34707	9.95115e-05	-3.24329e-10	-1.34702
42898841	chr2:42898841:A:G	1.93746e-15	-2.05024	-1.23377	1.72584e-05	-1.93266	-1.16294	1.7314e-05	-1.93268	-1.1631
42898875	chr2:42898875:G:A	1.33143e-13	-3.24329e-10	0.946039	0.00109634	-3.24329e-10	1.05584	0.00110032	-3.24329e-10	1.05606
42899715	chr2:42899715:T:C	1.4781e-14	-3.24329e-10	-1.25204	0.000106088	-3.24329e-10	-1.27962	0.000106462	-3.24329e-10	-1.27951
42899905	chr2:42899905:A:G	1.68173e-15	-2.0863	-1.33926	1.27678e-05	-2.05064	-1.34633	1.28112e-05	-2.05062	-1.34636
42900283	chr2:42900283:A:G	4.56807e-14	-3.24329e-10	-0.123707	0.000366	-3.24329e-10	-0.0412597	0.000367302	-3.24329e-10	-0.041114
42900365	chr2:42900365:G:C	1.49003e-14	-3.24329e-10	-1.244	0.000117589	-3.24329e-10	-1.1767	0.000117972	-3.24329e-10	-1.17685
42900577	chr2:42900577:T:C	6.87063e-15	-0.734619	-1.28351	4.10126e-05	-0.989131	-1.24088	4.11444e-05	-0.989157	-1.24105
42900646	chr2:42900646:A:C	1.81039e-15	-2.07103	-1.28081	1.39375e-05	-2.08053	-1.22878	1.39838e-05	-2.08053	-1.22887
42900676	chr2:42900676:C:T	5.86433e-15	-1.75567	-0.420829	4.24798e-05	-1.76798	-0.426881	4.26327e-05	-1.76804	-0.426638
42900818	chr2:42900818:A:G	6.622e-14	-3.24329e-10	0.247599	0.000433862	-3.24329e-10	0.128832	0.000435522	-3.24329e-10	0.129247
42900860	chr2:42900860:G:A	1.68534e-15	-2.08247	-1.34095	1.25069e-05	-2.07891	-1.3387	1.25493e-05	-2.07892	-1.33872
42900993	chr2:42900993:G:C	7.41954e-15	-0.593485	-1.34778	4.29908e-05	-0.845239	-1.33767	4.31332e-05	-0.845281	-1.33772
42901226	chr2:42901226:A:G	4.87742e-15	-1.90015	-0.46062	3.66166e-05	-2.05428	-0.289109	3.67336e-05	-2.05426	-0.289342
42901232	chr2:42901232:G:T	1.36249e-14	-3.24329e-10	-1.33349	0.000102248	-3.24329e-10	-1.31649	0.000102595	-3.24329e-10	-1.31651
42901263	chr2:42901263:A:C	6.69269e-14	-3.24329e-10	0.258218	0.000541454	-3.24329e-10	0.350366	0.000543408	-3.24329e-10	0.350563
42901459	chr2:42901459:TCA:T	1.66573e-14	-3.24329e-10	-1.13253	0.000124997	-3.24329e-10	-1.11561	0.000125432	-3.24329e-10	-1.11553
42901815	chr2:42901815:G:A	2.25116e-15	-1.78687	-1.34707	1.6199e-05	-1.81303	-1.34592	1.62538e-05	-1.81304	-1.34593
42901827	chr2:42901827:G:A	5.3807e-14	-3.24329e-10	0.0400198	0.000432274	-3.24329e-10	0.125166	0.000433833	-3.24329e-10	0.125361
42901842	chr2:42901842:G:A	1.46152e-14	-3.24329e-10	-1.26332	0.00010931	-3.24329e-10	-1.2497	0.000109648	-3.24329e-10	-1.25002
42901997	chr2:42901997:T:C	1.60289e-14	-3.24329e-10	-1.17099	0.000114056	-3.24329e-10	-1.20721	0.000114461	-3.24329e-10	-1.20706
42902095	chr2:42902095:C:T	1.46424e-14	0.00696212	-1.26842	7.99265e-05	-0.274041	-1.28875	8.02052e-05	-0.274061	-1.28865
42902616	chr2:42902616:G:A	1.51499e-14	-3.24329e-10	-1.22739	0.00011324	-3.24329e-10	-1.21438	0.000113637	-3.24329e-10	-1.21429
42903268	chr2:42903268:C:T	1.38731e-14	-0.722526	-0.592908	9.00151e-05	-0.905265	-0.538652	9.03099e-05	-0.90531	-0.538742
42903455	chr2:42903455:A:G	1.39689e-14	-3.24329e-10	-1.30855	0.00010168	-3.24329e-10	-1.32206	0.000102035	-3.24329e-10	-1.32198
42903463	chr2:42903463:C:T	1.88001e-14	-3.24329e-10	-1.01152	0.000145185	-3.24329e-10	-0.965883	0.000145675	-3.24329e-10	-0.965918
42903641	chr2:42903641:C:T	1.43454e-14	-3.24329e-10	-1.28195	0.000107651	-3.24329e-10	-1.265	0.000108009	-3.24329e-10	-1.26508
42903783	chr2:42903783:T:C	1.79887e-15	-2.07461	-1.28361	1.33956e-05	-2.01365	-1.33531	1.34425e-05	-2.01362	-1.33526
42903870	chr2:42903870:A:AT	1.45253e-14	-3.24329e-10	-1.26949	0.00011008	-3.24329e-10	-1.24268	0.000110443	-3.24329e-10	-1.2428
42904969	chr2:42904969:T:C	2.88708e-14	-0.203387	-0.379165	0.000364849	0.257455	-0.301865	0.000365958	0.25721	-0.30199
42905006	chr2:42905006:G:A	2.60237e-14	0.0438301	-0.730204	0.000213219	-0.0295576	-0.552015	0.000213783	-0.0296454	-0.552693
42905084	chr2:42905084:G:C	5.89684e-15	-1.46885	-0.702122	3.75332e-05	-1.6562	-0.662465	3.76697e-05	-1.65604	-0.6624
42905144	chr2:42905144:T:A	4.18299e-14	1.03357	-1.24534	0.000348448	1.1458	-1.23621	0.000349649	1.1459	-1.23626
42905182	chr2:42905182:C:G	1.35088e-14	-3.24329e-10	-1.34204	0.000101599	-3.24329e-10	-1.32286	0.000101939	-3.24329e-10	-1.32292
42905205	chr2:42905205:G:A	6.43044e-15	-2.08434	-3.46321e-10	4.93221e-05	-2.04552	-3.46321e-10	4.94893e-05	-2.04554	-3.46321e-10
42905384	chr2:42905384:C:T	2.53575e-14	-0.68755	-0.024759	0.000192186	-0.792136	0.106704	0.000192781	-0.792197	0.106452
42905980	chr2:42905980:T:C	2.22973e-15	-2.08593	-1.05757	1.686e-05	-2.06412	-1.05483	1.692e-05	-2.0641	-1.0547
42906352	chr2:42906352:A:G	2.13991e-15	-2.0862	-1.09842	1.50431e-05	-2.05556	-1.17742	1.50974e-05	-2.05553	-1.17724
42906968	chr2:42906968:A:G	8.48665e-15	-1.80689	-3.46321e-10	6.63389e-05	-1.74912	-3.46321e-10	6.65598e-05	-1.7492	-3.46321e-10
42907261	chr2:42907261:G:T	6.41428e-15	-2.08686	-3.46321e-10	4.81165e-05	-2.07027	-3.46321e-10	4.82812e-05	-2.07026	-3.46321e-10
42907462	chr2:42907462:T:C	9.52198e-15	-1.81583	0.124055	6.95136e-05	-1.82531	0.122935	6.97605e-05	-1.82523	0.123
42907797	chr2:42907797:C:T	2.0269e-15	-1.9486	-1.29028	1.4773e-05	-1.96484	-1.28625	1.48235e-05	-1.96485	-1.28623
42907831	chr2:42907831:G:T	3.69057e-15	-1.82163	-0.817971	2.62733e-05	-1.81588	-0.859459	2.6371e-05	-1.8158	-0.859233
42908036	chr2:42908036:A:G	1.34291e-14	-3.24329e-10	-1.34796	9.92257e-05	-3.24329e-10	-1.3465	9.95588e-05	-3.24329e-10	-1.34655
42908073	chr2:42908073:G:T	1.98116e-14	-1.26102	0.301907	0.000149854	-1.21556	0.281326	0.000150317	-1.21579	0.281236
42908652	chr2:42908652:C:T	1.79428e-15	-2.08704	-1.27374	1.27892e-05	-2.06341	-1.33188	1.28339e-05	-2.06339	-1.33182
42908675	chr2:42908675:A:G	2.34897e-14	-1.72633	0.937509	0.000179161	-1.69043	0.934821	0.000179757	-1.69056	0.934868
42909240	chr2:42909240:C:A	1.31194e-13	-3.24329e-10	0.931295	0.000911376	-3.24329e-10	0.871062	0.000914354	-3.24329e-10	0.87092
42909394	chr2:42909394:G:A	2.0729e-14	-3.24329e-10	-0.913851	0.000144436	-3.24329e-10	-0.971059	0.000144974	-3.24329e-10	-0.970747
42910739	chr2:42910739:G:C	5.39046e-15	-0.913871	-1.34688	4.96199e-05	-0.722283	-1.31722	4.97712e-05	-0.722456	-1.31741
42910978	chr2:42910978:G:A	6.51922e-15	-2.07063	-3.46321e-10	5.04086e-05	-2.02373	-3.46321e-10	5.05804e-05	-2.02373	-3.46321e-10
42911630	chr2:42911630:C:T	2.15755e-14	-1.73582	0.861999	0.00015821	-1.69867	0.818701	0.000158784	-1.6988	0.819042
42911634	chr2:42911634:A:C	2.31548e-14	-1.71322	0.910035	0.000170121	-1.67425	0.86687	0.000170737	-1.67438	0.86721
42911650	chr2:42911650:T:C	3.80245e-14	-3.24329e-10	-0.307153	0.000301833	-3.24329e-10	-0.234018	0.000302945	-3.24329e-10	-0.233747
42911823	chr2:42911823:G:C	2.25269e-14	-3.24329e-10	-0.830672	0.000156158	-3.24329e-10	-0.893025	0.000156743	-3.24329e-10	-0.892688
42912044	chr2:42912044:C:T	5.98073e-15	-0.950356	-1.20649	5.12835e-05	-0.850213	-1.15631	5.14376e-05	-0.850362	-1.15657
42912235	chr2:42912235:C:A	1.5835e-14	-1.48321	0.300051	0.000106623	-1.44772	0.173126	0.000107082	-1.44761	0.173905
42912936	chr2:42912936:A:G	1.48797e-14	-3.24329e-10	-1.24538	0.000111803	-3.24329e-10	-1.22716	0.000112182	-3.24329e-10	-1.22718
42913290	chr2:42913290:C:G	6.59239e-15	-1.61178	-0.44769	3.69806e-05	-1.7472	-0.586303	3.71067e-05	-1.74727	-0.586235
42913370	chr2:42913370:G:A	1.34581e-14	-3.24329e-10	-1.3458	9.90638e-05	-3.24329e-10	-1.34813	9.94023e-05	-3.24329e-10	-1.34812
42913513	chr2:42913513:T:C	1.57773e-14	-0.69579	-0.491021	0.000186106	-0.51872	-0.198855	0.000186532	-0.518887	-0.199808
42913645	chr2:42913645:A:C	1.34451e-14	-3.24329e-10	-1.34677	9.90513e-05	-3.24329e-10	-1.34826	9.93892e-05	-3.24329e-10	-1.34826
42913794	chr2:42913794:A:T	1.08822e-14	-0.519945	-1.03831	9.69478e-05	-0.387979	-0.981742	9.72287e-05	-0.388167	-0.982065
42913821	chr2:42913821:C:T	1.03996e-14	-1.39373	-0.209884	8.41913e-05	-1.31831	-0.192492	8.44624e-05	-1.3185	-0.192492
42913934	chr2:42913934:G:A	6.13796e-15	-1.79752	-0.333372	4.31462e-05	-1.79283	-0.386471	4.33141e-05	-1.79275	-0.386071
42914106	chr2:42914106:A:G	1.36007e-14	-1.30018	-0.0350792	0.00011502	-1.21739	0.0186013	0.000115362	-1.2176	0.01838
42914216	chr2:42914216:A:C	1.34498e-14	-3.24329e-10	-1.34642	9.90521e-05	-3.24329e-10	-1.34825	9.93901e-05	-3.24329e-10	-1.34825
42914345	chr2:42914345:C:G	7.02182e-15	-1.51383	-0.482529	4.46435e-05	-1.69795	-0.447231	4.48124e-05	-1.6978	-0.447015
42914441	chr2:42914441:A:G	2.74318e-14	-3.24329e-10	-0.633679	0.000213998	-3.24329e-10	-0.577926	0.000214772	-3.24329e-10	-0.577723
42914629	chr2:42914629:A:T	1.81402e-15	-2.08683	-1.26301	1.28137e-05	-2.06674	-1.32664	1.28586e-05	-2.06672	-1.32656
42914960	chr2:42914960:A:G	1.34583e-14	-3.24329e-10	-1.34579	9.91894e-05	-3.24329e-10	-1.34686	9.95276e-05	-3.24329e-10	-1.34686
42914977	chr2:42914977:A:G	1.79377e-14	-3.24329e-10	-1.05848	0.000126131	-3.24329e-10	-1.10657	0.000126593	-3.24329e-10	-1.10632
42915047	chr2:42915047:C:G	1.34319e-14	-3.24329e-10	-1.34775	9.90767e-05	-3.24329e-10	-1.348	9.94138e-05	-3.24329e-10	-1.34801
42915307	chr2:42915307:AT:A	2.06899e-14	0.294468	-1.2102	0.000134721	0.151006	-1.1917	0.000135149	0.150944	-1.19186
42915859	chr2:42915859:G:T	1.06902e-14	-1.3875	-0.18855	7.3145e-05	-1.37356	-0.277888	7.33992e-05	-1.37377	-0.277619
42916237	chr2:42916237:T:G	1.91173e-14	0.21714	-1.21193	0.000122443	0.0583228	-1.19457	0.000122833	0.0582674	-1.19474
42916310	chr2:42916310:A:G	2.79709e-14	-3.24329e-10	-0.614219	0.000218069	-3.24329e-10	-0.559083	0.000218861	-3.24329e-10	-0.558863
42916726	chr2:42916726:T:A	1.87096e-14	-3.24329e-10	-1.01634	0.000133573	-3.24329e-10	-1.04924	0.000134034	-3.24329e-10	-1.0492
42917332	chr2:42917332:T:C	7.6328e-14	-3.24329e-10	0.389656	0.000615659	-3.24329e-10	0.4788	0.000617876	-3.24329e-10	0.478989
42917790	chr2:42917790:G:A	2.88604e-15	-1.54202	-1.34348	2.09069e-05	-1.55557	-1.34825	2.09781e-05	-1.55557	-1.34825
42918274	chr2:42918274:C:T	7.67186e-14	-3.24329e-10	0.394761	0.000636963	-3.24329e-10	0.512818	0.000638804	-3.24329e-10	0.512299
42918293	chr2:42918293:T:C	6.34491e-15	-0.813361	-1.28437	6.31422e-05	-0.553833	-1.24467	6.3352e-05	-0.553824	-1.24477
42918456	chr2:42918456:T:C	1.4213e-13	-3.24329e-10	1.01136	0.000984069	-3.24329e-10	0.947803	0.000987891	-3.24329e-10	0.948274
42918840	chr2:42918840:C:T	1.52461e-14	-3.24329e-10	-1.22106	0.000116019	-3.24329e-10	-1.19014	0.000116401	-3.24329e-10	-1.19026
42919047	chr2:42919047:G:A	1.48393e-14	-1.2481	-3.46321e-10	0.000109038	-1.2522	-3.46321e-10	0.000109416	-1.25214	-3.46321e-10
42919281	chr2:42919281:T:C	2.94296e-14	-3.24329e-10	-0.563381	0.000234717	-3.24329e-10	-0.485511	0.000235491	-3.24329e-10	-0.485624
42919660	chr2:42919660:T:C	2.88629e-15	-1.77432	-1.11109	1.8591e-05	-1.97828	-1.04294	1.86553e-05	-1.97825	-1.04292
42919782	chr2:42919782:G:A	1.80845e-14	-1.05033	-3.46321e-10	0.000130897	-1.06948	-3.46321e-10	0.000131327	-1.06961	-3.46321e-10
42919844	chr2:42919844:A:G	7.02641e-15	-1.99571	-3.46321e-10	5.2872e-05	-1.97602	-3.46321e-10	5.30489e-05	-1.97608	-3.46321e-10
42920078	chr2:42920078:C:G	1.54278e-14	-3.24329e-10	-1.20922	0.000111378	-3.24329e-10	-1.23096	0.000111783	-3.24329e-10	-1.23074
42920118	chr2:42920118:C:T	1.57008e-14	-3.24329e-10	-1.19167	0.000113187	-3.24329e-10	-1.21485	0.0001136	-3.24329e-10	-1.21461
42920176	chr2:42920176:G:A	1.61478e-13	-3.24329e-10	1.13898	0.00111808	-3.24329e-10	1.07548	0.00112238	-3.24329e-10	1.07591
42920351	chr2:42920351:C:T	1.79843e-14	-3.24329e-10	-1.05588	0.000139445	-3.24329e-10	-1.00622	0.000139902	-3.24329e-10	-1.00636
42920630	chr2:42920630:T:G	3.13434e-15	-1.8751	-0.927869	2.15274e-05	-2.03378	-0.84079	2.16025e-05	-2.03376	-0.840736
42920704	chr2:42920704:T:C	6.41456e-15	-1.80126	-0.285554	6.62169e-05	-1.4168	-0.33416	6.6454e-05	-1.41683	-0.333961
42920851	chr2:42920851:C:G	4.44242e-14	-1.2335	1.0819	0.000256338	-1.61248	1.21509	0.000257076	-1.61249	1.21456
42920878	chr2:42920878:C:T	5.36809e-15	-1.75577	-0.509142	3.79794e-05	-1.89734	-0.40951	3.81229e-05	-1.89723	-0.40925
42921031	chr2:42921031:T:C	2.86299e-14	-3.24329e-10	-0.590932	0.000238436	-3.24329e-10	-0.469793	0.000239311	-3.24329e-10	-0.469534
42921150	chr2:42921150:G:A	1.42894e-14	-3.24329e-10	-1.28586	0.000104864	-3.24329e-10	-1.29122	0.000105223	-3.24329e-10	-1.29121
42921347	chr2:42921347:G:A	6.39536e-15	-1.89033	-0.199483	4.75711e-05	-1.99451	-0.0871532	4.77201e-05	-1.99458	-0.0873699
42921428	chr2:42921428:A:G	7.34018e-15	-1.81218	-0.139838	7.51554e-05	-1.43412	-0.190214	7.5424e-05	-1.43415	-0.190019
42921508	chr2:42921508:A:G	6.84724e-13	-1.50382	4.08746	0.00782531	-1.54038	4.5616	0.00784599	-1.54047	4.56093
42921564	chr2:42921564:G:C	1.45365e-14	-3.24329e-10	-1.26872	0.000106609	-3.24329e-10	-1.27472	0.000106974	-3.24329e-10	-1.27471
42921595	chr2:42921595:G:A	2.06723e-15	-1.91309	-1.30609	2.06787e-05	-1.6027	-1.31209	2.07486e-05	-1.60273	-1.31209
42921699	chr2:42921699:T:G	2.7217e-15	-1.63557	-1.30856	1.65924e-05	-1.79511	-1.33985	1.66486e-05	-1.79515	-1.33982
42921957	chr2:42921957:A:G	2.8758e-14	-1.26874	0.682276	0.000235064	-1.27073	0.786692	0.000235931	-1.27068	0.786918
42921966	chr2:42921966:C:T	1.68928e-14	-1.4343	0.315803	0.000207109	-1.17162	0.56097	0.000207771	-1.1716	0.560743
42922143	chr2:42922143:C:T	6.70403e-15	-2.04267	-3.46321e-10	5.22733e-05	-1.98741	-3.46321e-10	5.24527e-05	-1.98739	-3.46321e-10
42922345	chr2:42922345:A:C	1.70096e-15	-2.08253	-1.33165	1.24491e-05	-2.08308	-1.33916	1.24914e-05	-2.08307	-1.33918
42922475	chr2:42922475:T:C	1.88826e-15	-2.08661	-1.22312	1.5755e-05	-2.07059	-1.11614	1.58054e-05	-2.07058	-1.11637
42922546	chr2:42922546:T:C	1.66875e-15	-2.08506	-1.34825	1.27023e-05	-2.07571	-1.3264	1.27449e-05	-2.07569	-1.32647
42922681	chr2:42922681:G:C	1.86496e-15	-2.087	-1.23514	1.54714e-05	-2.06677	-1.13813	1.55214e-05	-2.06675	-1.13832
42922758	chr2:42922758:C:A	1.92611e-15	-1.94631	-1.34357	1.88581e-05	-1.66466	-1.34229	1.89221e-05	-1.66468	-1.34229
42922887	chr2:42922887:T:G	2.00047e-14	-3.24329e-10	-0.949418	0.000143113	-3.24329e-10	-0.980262	0.000143585	-3.24329e-10	-0.980373
42922968	chr2:42922968:C:G	2.18156e-15	-1.91014	-1.2552	1.60682e-05	-1.96048	-1.20657	1.61215e-05	-1.96046	-1.20668
42922972	chr2:42922972:T:G	1.94244e-15	-1.94971	-1.33173	1.60678e-05	-1.84112	-1.32596	1.61217e-05	-1.84117	-1.32596
42922974	chr2:42922974:T:C	1.89807e-15	-2.0762	-1.22835	1.4326e-05	-2.08601	-1.19581	1.43764e-05	-2.086	-1.19571
42923412	chr2:42923412:T:C	1.57702e-14	-3.24329e-10	-1.18726	0.000118622	-3.24329e-10	-1.16795	0.000119022	-3.24329e-10	-1.16799
42923499	chr2:42923499:C:T	1.49733e-14	-3.24329e-10	-1.23912	0.000115336	-3.24329e-10	-1.19605	0.000115696	-3.24329e-10	-1.19633
42923526	chr2:42923526:G:C	1.44936e-14	-3.24329e-10	-1.27168	0.000108567	-3.24329e-10	-1.25652	0.000108936	-3.24329e-10	-1.25653
42923691	chr2:42923691:A:G	2.75318e-15	-1.88804	-1.04459	3.1842e-05	-1.51006	-0.973047	3.19481e-05	-1.51009	-0.973097
42923760	chr2:42923760:C:T	2.47059e-15	-1.91042	-1.1305	2.76176e-05	-1.55586	-1.06957	2.77098e-05	-1.55589	-1.06962
42923783	chr2:42923783:T:C	2.03659e-14	-1.43169	0.500168	0.000263938	-1.08238	0.714203	0.000264751	-1.08251	0.714007
42923784	chr2:42923784:G:A	2.03712e-14	-1.52394	0.592681	0.000254432	-1.20065	0.795787	0.000255309	-1.20077	0.795948
42923830	chr2:42923830:G:A	1.73736e-15	-2.04561	-1.34741	1.23479e-05	-2.08288	-1.34752	1.239e-05	-2.08289	-1.34752
42923853	chr2:42923853:G:A	2.65101e-15	-1.84664	-1.1238	3.08584e-05	-1.45248	-1.06201	3.09613e-05	-1.45251	-1.06205
42923855	chr2:42923855:A:T	1.52977e-14	-3.24329e-10	-1.21768	0.000111875	-3.24329e-10	-1.22651	0.000112254	-3.24329e-10	-1.22654
42923895	chr2:42923895:T:G	2.45822e-15	-1.92073	-1.12522	2.72462e-05	-1.57515	-1.06383	2.73371e-05	-1.57517	-1.06388
42923900	chr2:42923900:C:T	1.72547e-14	0.146533	-1.24383	0.000115028	0.0159207	-1.21464	0.000115403	0.0158795	-1.21475
42923936	chr2:42923936:C:T	2.47855e-15	-1.90288	-1.13483	2.76725e-05	-1.54903	-1.07442	2.77649e-05	-1.54906	-1.07446
42923962	chr2:42923962:T:C	6.55492e-15	-1.54378	-0.521383	3.84765e-05	-1.80812	-0.485726	3.86202e-05	-1.80807	-0.485454
42924100	chr2:42924100:C:T	1.55122e-13	-3.24329e-10	1.09883	0.00107369	-3.24329e-10	1.03496	0.00107779	-3.24329e-10	1.03537
42924179	chr2:42924179:G:A	6.4988e-15	-0.763107	-1.31066	3.4421e-05	-1.10746	-1.29776	3.45404e-05	-1.10737	-1.2978
42924298	chr2:42924298:G:A	1.69563e-15	-2.07579	-1.34154	1.25009e-05	-2.08601	-1.33208	1.2544e-05	-2.08601	-1.33205
42924330	chr2:42924330:A:G	1.7002e-15	-2.08445	-1.33019	1.267e-05	-2.08291	-1.32175	1.27126e-05	-2.0829	-1.3218
42924633	chr2:42924633:C:T	1.50397e-14	-3.24329e-10	-1.23469	0.00010864	-3.24329e-10	-1.25585	0.000109035	-3.24329e-10	-1.25563
42925152	chr2:42925152:G:A	1.41739e-14	-3.24329e-10	-1.29398	0.000104829	-3.24329e-10	-1.29157	0.000105185	-3.24329e-10	-1.29158
42925164	chr2:42925164:C:T	1.99478e-14	-1.12269	0.170424	0.000116893	-1.42776	0.24512	0.000117341	-1.42756	0.245344
42925180	chr2:42925180:G:A	3.33878e-15	-2.08427	-0.655512	2.60473e-05	-2.08704	-0.596938	2.61375e-05	-2.08704	-0.596888
42925295	chr2:42925295:G:C	1.44343e-14	-3.24329e-10	-1.27578	0.000108365	-3.24329e-10	-1.25839	0.000108749	-3.24329e-10	-1.25826
42925398	chr2:42925398:AGAGAGAGAGAGAGAGT:A	1.69337e-14	-3.24329e-10	-1.11608	0.000128515	-3.24329e-10	-1.08785	0.000128938	-3.24329e-10	-1.08797
42925506	chr2:42925506:G:T	6.75545e-15	-2.03503	-3.46321e-10	4.75002e-05	-2.08316	-3.46321e-10	4.76621e-05	-2.08316	-3.46321e-10
42925657	chr2:42925657:C:A	1.74193e-15	-2.0603	-1.33008	1.2545e-05	-2.08635	-1.32822	1.25879e-05	-2.08635	-1.32821
42925738	chr2:42925738:G:T	8.45858e-15	-0.476482	-1.33372	3.20945e-05	-1.13755	-1.33766	3.22035e-05	-1.13754	-1.33768
42925949	chr2:42925949:C:T	2.92599e-14	-3.24329e-10	-0.569165	0.000242918	-3.24329e-10	-0.45117	0.00024379	-3.24329e-10	-0.450992
42925975	chr2:42925975:T:C	2.2237e-15	-2.01117	-1.13503	1.60933e-05	-2.06822	-1.09727	1.61478e-05	-2.06823	-1.09729
42926103	chr2:42926103:A:G	8.25122e-15	-0.810886	-1.02414	3.08173e-05	-1.46451	-1.05131	3.09157e-05	-1.46452	-1.05151
42926523	chr2:42926523:C:T	1.86449e-14	-3.24329e-10	-1.01981	0.000135652	-3.24329e-10	-1.0338	0.000136129	-3.24329e-10	-1.0337
42926632	chr2:42926632:C:T	8.85124e-15	-2.05333	0.288506	7.58485e-05	-2.06133	0.446169	7.60844e-05	-2.06133	0.445877
42926654	chr2:42926654:A:T	1.96499e-15	-1.97689	-1.293	1.4328e-05	-2.07408	-1.2076	1.43743e-05	-2.07406	-1.2078
42926968	chr2:42926968:G:A	3.87745e-15	-1.77115	-0.819058	2.26585e-05	-1.94149	-0.881866	2.27472e-05	-1.9415	-0.881358
42927070	chr2:42927070:A:C	1.84257e-15	-2.06538	-1.26884	1.34498e-05	-2.08076	-1.26417	1.34949e-05	-2.08076	-1.26422
42927210	chr2:42927210:A:G	1.47558e-14	-3.24329e-10	-1.25375	0.000107609	-3.24329e-10	-1.26539	0.000107962	-3.24329e-10	-1.26552
42927870	chr2:42927870:C:T	1.63386e-14	-3.24329e-10	-1.15186	0.000117163	-3.24329e-10	-1.18033	0.000117573	-3.24329e-10	-1.18023
42928347	chr2:42928347:C:T	1.39129e-14	-3.24329e-10	-1.31256	0.000101538	-3.24329e-10	-1.32346	0.000101881	-3.24329e-10	-1.32349
42928403	chr2:42928403:G:A	8.21159e-15	-1.1969	-0.642938	5.45459e-05	-1.3373	-0.607551	5.47465e-05	-1.33724	-0.607343
42928470	chr2:42928470:C:T	1.38266e-14	-3.24329e-10	-1.31879	0.000101386	-3.24329e-10	-1.32496	0.000101724	-3.24329e-10	-1.32503
42928616	chr2:42928616:A:C	4.8777e-15	-1.29356	-1.06715	1.9382e-05	-1.9031	-1.07645	1.94487e-05	-1.90323	-1.07629
42928741	chr2:42928741:T:TTATATGGGGGG	4.47224e-15	-1.69777	-0.749719	2.24224e-05	-2.08102	-0.752816	2.24965e-05	-2.08104	-0.752894
42928747	chr2:42928747:C:CT	6.05882e-15	-1.33591	-0.807955	2.37855e-05	-1.96461	-0.810207	2.38619e-05	-1.96472	-0.810295
42928748	chr2:42928748:C:T	6.07595e-15	-1.33418	-0.806869	2.38282e-05	-1.96391	-0.809116	2.39047e-05	-1.96402	-0.809204
42928749	chr2:42928749:A:ATAT	6.07471e-15	-1.3341	-0.807144	2.38216e-05	-1.9639	-0.809399	2.38981e-05	-1.96401	-0.809487
42928803	chr2:42928803:A:C	5.76323e-15	-0.924027	-1.26986	4.33771e-05	-0.930389	-1.24357	4.35161e-05	-0.930329	-1.24384
42929031	chr2:42929031:T:G	6.58256e-15	-1.31975	-0.741211	2.55978e-05	-1.95783	-0.743558	2.56798e-05	-1.95794	-0.743651
42929151	chr2:42929151:C:T	5.46084e-15	-1.15575	-1.09203	3.81431e-05	-1.14569	-1.15686	3.82727e-05	-1.14583	-1.15674
42929186	chr2:42929186:C:T	3.55023e-15	-1.58923	-1.08914	1.68813e-05	-2.04082	-1.07687	1.69366e-05	-2.04089	-1.07693
42929421	chr2:42929421:G:A	1.40523e-14	-3.24329e-10	-1.3026	0.000102398	-3.24329e-10	-1.31503	0.000102744	-3.24329e-10	-1.31506
42929589	chr2:42929589:G:C	5.44948e-15	-1.1301	-1.11976	3.50514e-05	-1.25206	-1.13502	3.51921e-05	-1.25188	-1.1346
42930307	chr2:42930307:T:C	3.95678e-15	-1.42498	-1.14497	2.8682e-05	-1.46582	-1.12181	2.87831e-05	-1.46576	-1.12175
42930588	chr2:42930588:C:G	1.35158e-14	-3.24329e-10	-1.34152	9.93078e-05	-3.24329e-10	-1.34567	9.96456e-05	-3.24329e-10	-1.34568
42931035	chr2:42931035:G:A	1.48446e-14	-3.24329e-10	-1.24775	0.000113676	-3.24329e-10	-1.21054	0.00011405	-3.24329e-10	-1.21066
42931402	chr2:42931402:G:A	8.52622e-15	-1.38819	-0.414044	8.83538e-05	-1.15377	-0.308773	8.86152e-05	-1.15404	-0.308956
42931554	chr2:42931554:C:T	1.34252e-14	-3.24329e-10	-1.34825	9.90683e-05	-3.24329e-10	-1.34808	9.94062e-05	-3.24329e-10	-1.34808
42931662	chr2:42931662:G:T	1.53063e-14	-3.24329e-10	-1.21712	0.000110421	-3.24329e-10	-1.2396	0.000110795	-3.24329e-10	-1.23962
42931878	chr2:42931878:T:G	1.76399e-14	0.270665	-1.34588	0.00015584	0.453173	-1.34824	0.000156354	0.453063	-1.34824
42932063	chr2:42932063:G:C	7.10011e-15	-1.98527	-3.46321e-10	4.73159e-05	-2.08705	-3.46321e-10	4.74773e-05	-2.08705	-3.46321e-10
42932821	chr2:42932821:T:G	3.74704e-15	-1.39713	-1.22729	2.43934e-05	-1.51911	-1.23047	2.44854e-05	-1.51896	-1.23026
42932933	chr2:42932933:T:C	1.27656e-14	-0.0753777	-1.32325	4.68332e-05	-0.805872	-1.29143	4.69661e-05	-0.806203	-1.29167
42932934	chr2:42932934:G:A	2.96155e-14	-3.24329e-10	-0.557085	0.000249521	-3.24329e-10	-0.424351	0.000250178	-3.24329e-10	-0.425127
42932975	chr2:42932975:C:T	6.43628e-15	-2.08343	-3.46321e-10	4.73316e-05	-2.08671	-3.46321e-10	4.74929e-05	-2.08672	-3.46321e-10
42933008	chr2:42933008:T:C	2.89534e-15	-2.06393	-0.818351	2.36408e-05	-2.08704	-0.693878	2.37129e-05	-2.08704	-0.694242
42933246	chr2:42933246:T:C	1.38062e-14	-3.24329e-10	-1.32026	0.000102314	-3.24329e-10	-1.31585	0.000102652	-3.24329e-10	-1.31595
42933678	chr2:42933678:A:G	1.26729e-14	-0.0576859	-1.34823	4.70163e-05	-0.746964	-1.34644	4.71659e-05	-0.747174	-1.34645
42933690	chr2:42933690:C:T	1.3426e-14	-3.24329e-10	-1.34819	9.91372e-05	-3.24329e-10	-1.34739	9.94745e-05	-3.24329e-10	-1.3474
42934380	chr2:42934380:T:C	2.59221e-15	-1.74389	-1.24898	1.52354e-05	-1.9605	-1.25977	1.52934e-05	-1.9604	-1.25947
42934633	chr2:42934633:G:A	3.02692e-14	-3.24329e-10	-0.535253	0.000254213	-3.24329e-10	-0.40572	0.000255131	-3.24329e-10	-0.40552
42934645	chr2:42934645:T:C	2.58709e-15	-1.74826	-1.24659	1.54812e-05	-1.96412	-1.24015	1.55369e-05	-1.96402	-1.24006
42935148	chr2:42935148:C:T	1.46153e-14	-3.24329e-10	-1.26331	0.000109829	-3.24329e-10	-1.24496	0.000110209	-3.24329e-10	-1.24492
42935259	chr2:42935259:A:T	6.4725e-15	-2.07782	-3.46321e-10	5.19188e-05	-1.99421	-3.46321e-10	5.20961e-05	-1.99421	-3.46321e-10
42935409	chr2:42935409:C:A	1.43538e-14	-3.24329e-10	-1.28137	0.000104823	-3.24329e-10	-1.29162	0.000105184	-3.24329e-10	-1.29158
42935719	chr2:42935719:G:A	3.55268e-14	-3.24329e-10	-0.375095	0.000301271	-3.24329e-10	-0.235882	0.000302367	-3.24329e-10	-0.235657
42936118	chr2:42936118:G:A	1.50485e-14	-3.24329e-10	-1.2341	0.000106842	-3.24329e-10	-1.27254	0.000107236	-3.24329e-10	-1.27227
42936220	chr2:42936220:A:T	6.78695e-15	-0.683056	-1.34733	4.60773e-05	-0.765506	-1.34807	4.62354e-05	-0.765479	-1.34807
42936674	chr2:42936674:A:G	1.56899e-14	-3.24329e-10	-1.19237	0.000118663	-3.24329e-10	-1.1676	0.000119075	-3.24329e-10	-1.16754
42936960	chr2:42936960:C:T	1.80016e-15	-2.0428	-1.3147	1.32342e-05	-2.08338	-1.2777	1.32793e-05	-2.08338	-1.27771
42937053	chr2:42937053:G:A	1.97152e-14	-3.24329e-10	-0.963994	0.000143218	-3.24329e-10	-0.979527	0.000143736	-3.24329e-10	-0.979319
42937083	chr2:42937083:T:C	3.85364e-14	-3.24329e-10	-0.293779	0.000328345	-3.24329e-10	-0.149829	0.000329555	-3.24329e-10	-0.149555
42937089	chr2:42937089:T:G	1.40823e-14	-3.24329e-10	-1.30046	0.000105688	-3.24329e-10	-1.28341	0.000106041	-3.24329e-10	-1.28347
42937148	chr2:42937148:C:T	1.95552e-15	-2.03929	-1.23544	1.47106e-05	-2.08252	-1.17281	1.47607e-05	-2.08252	-1.17282
42937399	chr2:42937399:A:G	1.47888e-14	-3.24329e-10	-1.25151	0.000105494	-3.24329e-10	-1.28524	0.000105881	-3.24329e-10	-1.28498
42937612	chr2:42937612:T:C	1.36538e-14	-1.12734	-0.204022	8.53503e-05	-1.26356	-0.233568	8.57371e-05	-1.26337	-0.232645
42938007	chr2:42938007:T:C	2.57927e-15	-1.97255	-1.02533	1.80442e-05	-2.04218	-1.00889	1.81111e-05	-2.04211	-1.00867
42938039	chr2:42938039:C:A	7.16569e-15	-1.95754	-0.0185431	6.17125e-05	-1.91702	0.0956113	6.18856e-05	-1.91692	0.0949098
42938134	chr2:42938134:G:A	6.11003e-15	-1.00743	-1.12802	4.09297e-05	-1.05973	-1.17231	4.10747e-05	-1.0597	-1.17221
42938385	chr2:42938385:T:C	3.16438e-15	-1.91513	-0.878297	2.17835e-05	-2.00489	-0.857846	2.18655e-05	-2.0048	-0.857589
42938400	chr2:42938400:C:T	6.68578e-15	-1.18183	-0.863569	7.1412e-05	-0.950558	-0.724869	7.16236e-05	-0.950799	-0.725074
42938562	chr2:42938562:C:T	5.34935e-15	-0.924663	-1.34374	1.93959e-05	-1.64582	-1.33301	1.94559e-05	-1.64602	-1.33313
42938862	chr2:42938862:G:C	2.32074e-15	-2.08692	-1.01657	1.6405e-05	-2.06526	-1.08104	1.64653e-05	-2.06526	-1.08078
42938870	chr2:42938870:C:G	6.45721e-15	-2.08019	-3.46321e-10	4.74043e-05	-2.08518	-3.46321e-10	4.75663e-05	-2.08517	-3.46321e-10
42938926	chr2:42938926:TGCTC:T	1.41072e-14	-1.2987	-3.46321e-10	5.33877e-05	-1.96631	-3.46321e-10	5.35639e-05	-1.96642	-3.46321e-10
42939146	chr2:42939146:A:G	1.42563e-14	-3.24329e-10	-1.28819	0.000103739	-3.24329e-10	-1.30202	0.000104095	-3.24329e-10	-1.302
42939284	chr2:42939284:CA:C	1.63165e-14	-3.24329e-10	-1.15321	0.000120429	-3.24329e-10	-1.15283	0.000120812	-3.24329e-10	-1.15306
42939481	chr2:42939481:G:A	3.80173e-15	-1.79787	-0.812055	4.61078e-05	-1.40599	-0.706922	4.62674e-05	-1.40609	-0.706768
42939543	chr2:42939543:G:A	7.30681e-15	-1.94164	-0.0149377	6.32596e-05	-1.89601	0.0993688	6.34375e-05	-1.89591	0.0986663
42939636	chr2:42939636:T:C	1.54965e-14	-3.24329e-10	-1.20477	0.000118165	-3.24329e-10	-1.17181	0.000118528	-3.24329e-10	-1.17215
42939694	chr2:42939694:G:A	5.50613e-15	-1.04705	-1.19247	1.9873e-05	-1.72512	-1.22941	1.99417e-05	-1.7253	-1.22918
42939758	chr2:42939758:A:C	1.56595e-14	-3.24329e-10	-1.1943	0.000119617	-3.24329e-10	-1.1596	0.000119982	-3.24329e-10	-1.15995
42939906	chr2:42939906:C:A	1.54154e-13	-3.24329e-10	1.09257	0.00121453	-3.24329e-10	1.15822	0.00121881	-3.24329e-10	1.15833
42939920	chr2:42939920:T:A	6.25339e-15	-0.782478	-1.32978	2.19949e-05	-1.50963	-1.34345	2.20662e-05	-1.50986	-1.34339
42940409	chr2:42940409:C:T	1.63339e-14	-1.15214	-3.46321e-10	0.000142241	-0.986368	-3.46321e-10	0.000142717	-0.986437	-3.46321e-10
42940410	chr2:42940410:G:A	1.24019e-14	-0.629262	-0.798269	8.86721e-05	-0.712781	-0.746167	8.89481e-05	-0.712755	-0.746491
42940435	chr2:42940435:C:G	1.45773e-14	-3.24329e-10	-1.26591	0.000110191	-3.24329e-10	-1.24168	0.000110548	-3.24329e-10	-1.24185
42940738	chr2:42940738:A:C	8.7347e-15	-1.90943	0.131353	7.14992e-05	-1.94284	0.26863	7.1696e-05	-1.94275	0.267884
42941103	chr2:42941103:C:G	1.34427e-14	-3.24329e-10	-1.34694	9.90518e-05	-3.24329e-10	-1.34825	9.93897e-05	-3.24329e-10	-1.34825
42941144	chr2:42941144:A:G	1.10054e-14	-1.547	-3.46321e-10	4.91199e-05	-2.04963	-3.46321e-10	4.92844e-05	-2.04969	-3.46321e-10
42941253	chr2:42941253:C:T	1.78171e-14	-3.24329e-10	-1.06522	0.000137128	-3.24329e-10	-1.02298	0.000137603	-3.24329e-10	-1.02293
42941442	chr2:42941442:G:A	6.04821e-15	-0.843649	-1.30197	1.99967e-05	-1.66273	-1.2856	2.00555e-05	-1.66292	-1.28587
42941647	chr2:42941647:G:T	2.33683e-14	-3.24329e-10	-0.794001	0.000162194	-3.24329e-10	-0.855098	0.000162784	-3.24329e-10	-0.854877
42941792	chr2:42941792:G:A	2.21074e-14	-3.24329e-10	-0.849471	0.000153943	-3.24329e-10	-0.907314	0.0001545	-3.24329e-10	-0.907103
42941886	chr2:42941886:C:A	2.46918e-15	-1.69336	-1.34813	1.71135e-05	-1.7653	-1.33872	1.71722e-05	-1.7652	-1.33881
42942132	chr2:42942132:A:G	2.25725e-15	-1.8435	-1.28774	1.42327e-05	-2.03642	-1.25193	1.42831e-05	-2.03636	-1.25186
42942149	chr2:42942149:A:G	2.13616e-15	-1.90954	-1.27683	1.40986e-05	-2.06404	-1.23377	1.41472e-05	-2.064	-1.23378
42942286	chr2:42942286:T:G	3.14762e-15	-1.46405	-1.33468	2.0834e-05	-1.55913	-1.34818	2.09081e-05	-1.559	-1.34817
42942327	chr2:42942327:C:T	5.60143e-15	-1.07304	-1.14932	2.06627e-05	-1.79701	-1.11855	2.07192e-05	-1.79717	-1.11907
42942338	chr2:42942338:C:A	1.51728e-14	-3.24329e-10	-1.22588	0.00011547	-3.24329e-10	-1.19488	0.000115827	-3.24329e-10	-1.1952
42942365	chr2:42942365:C:T	2.64689e-15	-1.97479	-0.997211	2.61057e-05	-1.74591	-0.93583	2.61871e-05	-1.74598	-0.936051
42943060	chr2:42943060:G:A	3.66451e-14	-3.24329e-10	-0.344104	0.000296671	-3.24329e-10	-0.251271	0.00029743	-3.24329e-10	-0.252119
42943211	chr2:42943211:T:C	2.06451e-14	-3.24329e-10	-0.917908	0.000160199	-3.24329e-10	-0.867477	0.000160773	-3.24329e-10	-0.867307
42943221	chr2:42943221:A:G	2.5374e-14	-3.24329e-10	-0.711658	0.000175183	-3.24329e-10	-0.778062	0.000175823	-3.24329e-10	-0.777823
42943365	chr2:42943365:C:T	3.83259e-15	-1.49013	-1.11171	3.65575e-05	-1.32926	-1.01574	3.66695e-05	-1.32948	-1.01588
42943414	chr2:42943414:C:T	2.04658e-14	-3.24329e-10	-0.926627	0.000165001	-3.24329e-10	-0.83794	0.000165602	-3.24329e-10	-0.837714
42943502	chr2:42943502:G:A	1.5031e-14	-3.24329e-10	-1.23527	0.000114332	-3.24329e-10	-1.20479	0.000114684	-3.24329e-10	-1.20512
42943575	chr2:42943575:G:A	4.62342e-15	-1.30105	-1.1132	4.39596e-05	-1.14329	-1.01733	4.40926e-05	-1.14354	-1.01747
42943598	chr2:42943598:A:G	1.89521e-15	-2.06395	-1.24211	1.65152e-05	-2.01609	-1.12353	1.65643e-05	-2.01617	-1.12389
42943656	chr2:42943656:G:A	4.12867e-15	-1.43416	-1.09327	3.99209e-05	-1.26345	-0.993543	4.00422e-05	-1.26367	-0.993691
42944043	chr2:42944043:C:T	4.19224e-15	-1.56271	-0.949441	4.32749e-05	-1.30253	-0.873787	4.34188e-05	-1.30228	-0.874124
42944049	chr2:42944049:C:A	1.71522e-14	-3.24329e-10	-1.10326	0.000132069	-3.24329e-10	-1.06057	0.00013248	-3.24329e-10	-1.06086
42944376	chr2:42944376:T:C	6.33102e-15	-0.910327	-1.18959	2.16419e-05	-1.70731	-1.16195	2.17016e-05	-1.7075	-1.16242
42944483	chr2:42944483:G:C	6.00559e-15	-0.979786	-1.17291	2.12008e-05	-1.74626	-1.1436	2.1259e-05	-1.74643	-1.14409
42944555	chr2:42944555:C:A	2.12113e-15	-1.86825	-1.32518	1.4327e-05	-1.98369	-1.29806	1.43766e-05	-1.98357	-1.29812
42945042	chr2:42945042:T:G	3.89113e-14	-3.24329e-10	-0.284099	0.000339498	-3.24329e-10	-0.116425	0.000340801	-3.24329e-10	-0.116
42945584	chr2:42945584:G:T	7.2436e-15	-2.05414	0.0888771	6.93083e-05	-2.07732	0.371991	6.94753e-05	-2.0773	0.37097
42946150	chr2:42946150:A:T	4.82429e-15	-1.54184	-0.829877	3.49234e-05	-1.61653	-0.774207	3.50406e-05	-1.6164	-0.77439
42946152	chr2:42946152:CA:C	4.97324e-15	-1.53702	-0.804289	3.60426e-05	-1.61212	-0.747069	3.61633e-05	-1.61199	-0.74726
42946156	chr2:42946156:A:G	4.83075e-15	-1.5352	-0.835187	3.49524e-05	-1.61036	-0.779549	3.50698e-05	-1.61023	-0.779731
42946311	chr2:42946311:A:G	3.20514e-15	-1.70498	-1.07565	2.31079e-05	-1.76502	-1.03869	2.31863e-05	-1.76492	-1.03882
42946738	chr2:42946738:G:A	3.82239e-14	-0.301923	-3.46321e-10	0.000288144	-0.280432	-3.46321e-10	0.000289139	-0.280389	-3.46321e-10
42946797	chr2:42946797:C:T	7.05403e-15	-0.959441	-1.03234	2.49016e-05	-1.73346	-0.995505	2.4966e-05	-1.73364	-0.996148
42947275	chr2:42947275:A:T	1.82598e-14	-3.24329e-10	-1.04068	0.000128832	-3.24329e-10	-1.08538	0.000129291	-3.24329e-10	-1.08523
42947714	chr2:42947714:C:T	1.35626e-14	-3.24329e-10	-1.33807	0.00010099	-3.24329e-10	-1.32887	0.000101338	-3.24329e-10	-1.32884
42947732	chr2:42947732:T:C	1.48885e-14	-3.24329e-10	-1.2448	0.000107875	-3.24329e-10	-1.26292	0.000108246	-3.24329e-10	-1.26289
42948452	chr2:42948452:G:A	6.88474e-15	-2.01608	-3.46321e-10	4.99907e-05	-2.03206	-3.46321e-10	5.01626e-05	-2.03203	-3.46321e-10
42948644	chr2:42948644:C:T	3.03428e-14	-3.24329e-10	-0.532825	0.00023424	-3.24329e-10	-0.487549	0.000235035	-3.24329e-10	-0.487562
42948722	chr2:42948722:C:T	3.8246e-14	-3.24329e-10	-0.301344	0.00032247	-3.24329e-10	-0.167882	0.000323746	-3.24329e-10	-0.167338
42948862	chr2:42948862:C:T	5.22804e-15	-1.25546	-1.03589	2.07116e-05	-1.90036	-1.01284	2.07729e-05	-1.90049	-1.01315
42948872	chr2:42948872:G:A	2.91986e-15	-1.79994	-1.0739	2.68521e-05	-1.67949	-0.974058	2.69374e-05	-1.67968	-0.974106
42949101	chr2:42949101:T:C	1.37193e-14	-3.24329e-10	-1.32658	0.000102716	-3.24329e-10	-1.31193	0.00010305	-3.24329e-10	-1.31209
42950100	chr2:42950100:A:T	1.3473e-14	-3.24329e-10	-1.3447	9.96761e-05	-3.24329e-10	-1.34197	0.000100015	-3.24329e-10	-1.34197
42950162	chr2:42950162:C:G	9.47891e-15	-1.69631	-3.46321e-10	7.71335e-05	-1.59836	-3.46321e-10	7.73953e-05	-1.59837	-3.46321e-10
42950642	chr2:42950642:A:G	1.92702e-14	-3.24329e-10	-0.986825	0.000139944	-3.24329e-10	-1.00265	0.000140442	-3.24329e-10	-1.0025
42950984	chr2:42950984:G:A	1.52451e-14	-3.24329e-10	-1.22112	0.000114394	-3.24329e-10	-1.20424	0.000114788	-3.24329e-10	-1.20422
42951446	chr2:42951446:A:G	2.40681e-13	-3.24329e-10	1.53809	0.00242505	-3.24329e-10	1.84971	0.00243049	-3.24329e-10	1.84855
42952000	chr2:42952000:T:A	1.63685e-14	-3.24329e-10	-1.15002	0.00013383	-3.24329e-10	-1.04732	0.000134243	-3.24329e-10	-1.04765
42952122	chr2:42952122:C:T	4.98516e-15	-1.01568	-1.32323	3.69787e-05	-0.997794	-1.33576	3.71096e-05	-0.997698	-1.33573
42952146	chr2:42952146:T:C	1.6353e-14	-3.24329e-10	-1.15097	0.000134318	-3.24329e-10	-1.04368	0.000134729	-3.24329e-10	-1.04403
42952266	chr2:42952266:T:C	1.58865e-14	-3.24329e-10	-1.17991	0.000129488	-3.24329e-10	-1.0803	0.000129887	-3.24329e-10	-1.08063
42952381	chr2:42952381:C:T	1.3632e-14	-3.24329e-10	-1.33296	9.96595e-05	-3.24329e-10	-1.34213	0.000100006	-3.24329e-10	-1.34207
42952397	chr2:42952397:T:C	1.57236e-14	-3.24329e-10	-1.19022	0.000118838	-3.24329e-10	-1.16613	0.000119191	-3.24329e-10	-1.16657
42952418	chr2:42952418:C:T	1.66979e-14	-3.24329e-10	-1.1301	0.000130588	-3.24329e-10	-1.07184	0.000131011	-3.24329e-10	-1.07201
42952481	chr2:42952481:G:A	1.49693e-14	-3.24329e-10	-1.23938	0.000108165	-3.24329e-10	-1.26023	0.000108552	-3.24329e-10	-1.26007
42952787	chr2:42952787:C:T	1.51489e-14	-3.24329e-10	-1.22745	0.000114169	-3.24329e-10	-1.20622	0.000114513	-3.24329e-10	-1.20661
42952857	chr2:42952857:C:G	1.43548e-14	-3.24329e-10	-1.2813	0.00010359	-3.24329e-10	-1.30345	0.000103951	-3.24329e-10	-1.30338
42952900	chr2:42952900:A:G	1.58725e-14	-3.24329e-10	-1.1808	0.000112553	-3.24329e-10	-1.22047	0.000112936	-3.24329e-10	-1.22047
42953068	chr2:42953068:A:C	1.3432e-14	-3.24329e-10	-1.34775	9.90516e-05	-3.24329e-10	-1.34825	9.93895e-05	-3.24329e-10	-1.34825
42953102	chr2:42953102:C:T	6.87945e-15	-2.01685	-3.46321e-10	6.1687e-05	-1.82182	-3.46321e-10	6.19011e-05	-1.82176	-3.46321e-10
42953186	chr2:42953186:C:T	2.67119e-14	-3.24329e-10	-0.660275	0.000213025	-3.24329e-10	-0.582481	0.000213777	-3.24329e-10	-0.582364
42953482	chr2:42953482:C:T	1.34356e-14	-3.24329e-10	-1.34747	9.92757e-05	-3.24329e-10	-1.34599	9.96126e-05	-3.24329e-10	-1.34601
42953935	chr2:42953935:G:A	3.00959e-14	-3.24329e-10	-0.540996	0.00024049	-3.24329e-10	-0.461213	0.000241237	-3.24329e-10	-0.461518
42954052	chr2:42954052:C:G	1.38061e-14	-3.24329e-10	-1.32027	0.000101002	-3.24329e-10	-1.32876	0.000101362	-3.24329e-10	-1.3286
42954054	chr2:42954054:G:A	1.3667e-14	-3.24329e-10	-1.3304	0.000100902	-3.24329e-10	-1.32975	0.000101244	-3.24329e-10	-1.32977
42954975	chr2:42954975:G:A	1.34513e-14	-3.24329e-10	-1.34631	9.9555e-05	-3.24329e-10	-1.34318	9.98865e-05	-3.24329e-10	-1.34326
42955293	chr2:42955293:T:C	1.49703e-14	-3.24329e-10	-1.23931	0.000106872	-3.24329e-10	-1.27227	0.000107236	-3.24329e-10	-1.27227
42955321	chr2:42955321:A:G	6.50544e-15	-2.07274	-3.46321e-10	4.83514e-05	-2.0654	-3.46321e-10	4.85165e-05	-2.06539	-3.46321e-10
42955553	chr2:42955553:A:C	1.38451e-14	-3.24329e-10	-1.31745	0.00010074	-3.24329e-10	-1.33135	0.000101094	-3.24329e-10	-1.33124
42955979	chr2:42955979:C:G	1.78327e-15	-2.07523	-1.2917	1.39713e-05	-2.048	-1.25888	1.40161e-05	-2.048	-1.25909
42956213	chr2:42956213:G:A	3.23233e-15	-1.59274	-1.17944	1.89875e-05	-1.86241	-1.1377	1.90521e-05	-1.8623	-1.13783
42956518	chr2:42956518:C:G	1.87149e-14	-3.24329e-10	-1.01606	0.000133965	-3.24329e-10	-1.04632	0.000134423	-3.24329e-10	-1.04631
42956583	chr2:42956583:C:T	1.40887e-14	-3.24329e-10	-1.30001	0.00010308	-3.24329e-10	-1.30839	0.000103436	-3.24329e-10	-1.30835
42956799	chr2:42956799:G:A	1.66686e-15	-2.08624	-1.34819	1.27717e-05	-2.0731	-1.32356	1.28135e-05	-2.07308	-1.32372
42956807	chr2:42956807:T:C	1.34541e-14	-3.24329e-10	-1.3461	9.95126e-05	-3.24329e-10	-1.34361	9.98493e-05	-3.24329e-10	-1.34364
42957122	chr2:42957122:T:C	1.78908e-15	-2.03928	-1.32441	1.29353e-05	-2.07771	-1.30622	1.29785e-05	-2.07773	-1.30628
42957177	chr2:42957177:A:C	1.68402e-14	-3.24329e-10	-1.12161	0.000119205	-3.24329e-10	-1.16305	0.00011964	-3.24329e-10	-1.16281
42957333	chr2:42957333:A:T	1.39396e-14	-3.24329e-10	-1.31065	0.000102091	-3.24329e-10	-1.31803	0.000102443	-3.24329e-10	-1.31799
42957343	chr2:42957343:AGTGGTTACAGATAT:A	1.34656e-14	-3.24329e-10	-1.34525	9.96259e-05	-3.24329e-10	-1.34247	9.99628e-05	-3.24329e-10	-1.3425
42957357	chr2:42957357:T:C	2.09402e-14	-3.24329e-10	-0.903714	0.000149268	-3.24329e-10	-0.938153	0.00014981	-3.24329e-10	-0.937933
42957364	chr2:42957364:T:C	5.17425e-15	-1.10741	-1.19428	3.74069e-05	-1.13603	-1.186	3.75202e-05	-1.13624	-1.18618
42957383	chr2:42957383:A:G	8.8728e-15	-1.76239	-3.46321e-10	6.8228e-05	-1.72104	-3.46321e-10	6.84537e-05	-1.72114	-3.46321e-10
42957560	chr2:42957560:G:A	3.07624e-15	-1.57877	-1.2429	1.99894e-05	-1.69825	-1.25044	2.00519e-05	-1.69841	-1.25057
42957589	chr2:42957589:C:T	1.74091e-15	-2.04419	-1.34679	1.25655e-05	-2.08123	-1.3317	1.26081e-05	-2.08125	-1.33171
42957667	chr2:42957667:A:G	1.8157e-15	-2.02178	-1.32714	1.3344e-05	-2.07379	-1.27903	1.33873e-05	-2.07381	-1.27918
42958077	chr2:42958077:T:A	2.96649e-14	-3.24329e-10	-0.55542	0.000230357	-3.24329e-10	-0.504264	0.000231138	-3.24329e-10	-0.504282
42958081	chr2:42958081:G:A	2.23342e-14	-3.24329e-10	-0.839264	0.000175112	-3.24329e-10	-0.778469	0.000175584	-3.24329e-10	-0.779181
42958144	chr2:42958144:C:T	2.81335e-14	-0.608424	-3.46321e-10	0.000189448	-0.69978	-3.46321e-10	0.000190067	-0.699921	-3.46321e-10
42958178	chr2:42958178:C:T	1.46181e-14	-3.24329e-10	-1.26312	0.000104815	-3.24329e-10	-1.2917	0.000105172	-3.24329e-10	-1.2917
42958250	chr2:42958250:G:A	1.66536e-14	-3.24329e-10	-1.13276	0.000126236	-3.24329e-10	-1.10574	0.000126653	-3.24329e-10	-1.10585
42958392	chr2:42958392:A:G	1.72991e-15	-2.08633	-1.31099	1.37125e-05	-2.07535	-1.25023	1.37572e-05	-2.07533	-1.25041
42958719	chr2:42958719:C:T	1.29902e-14	-1.38119	-3.46321e-10	6.37841e-05	-1.78839	-3.46321e-10	6.40018e-05	-1.78839	-3.46321e-10
42958733	chr2:42958733:T:C	1.71291e-15	-2.08665	-1.32054	1.41744e-05	-2.05785	-1.2346	1.42187e-05	-2.05782	-1.23492
42958921	chr2:42958921:G:A	3.17786e-14	-3.24329e-10	-0.486591	0.000225668	-3.24329e-10	-0.524827	0.000226444	-3.24329e-10	-0.524802
42959061	chr2:42959061:G:A	2.54629e-15	-1.76573	-1.24502	3.29157e-05	-1.23141	-1.21853	3.30311e-05	-1.23132	-1.21853
42959123	chr2:42959123:G:A	6.71594e-15	-2.0409	-3.46321e-10	5.02043e-05	-2.02779	-3.46321e-10	5.03776e-05	-2.02775	-3.46321e-10
42959171	chr2:42959171:A:C	1.74344e-15	-2.0414	-1.34812	1.41806e-05	-1.94395	-1.34807	1.42284e-05	-1.944	-1.34806
42959172	chr2:42959172:C:G	1.56471e-14	-3.24329e-10	-1.1951	0.000114496	-3.24329e-10	-1.20335	0.000114889	-3.24329e-10	-1.20333
42959228	chr2:42959228:G:C	1.59504e-14	-3.24329e-10	-1.1759	0.00011384	-3.24329e-10	-1.2091	0.000114245	-3.24329e-10	-1.20895
42959244	chr2:42959244:C:T	1.40467e-14	-3.24329e-10	-1.303	0.000101822	-3.24329e-10	-1.32067	0.000102175	-3.24329e-10	-1.32061
42959375	chr2:42959375:A:G	1.50894e-14	-3.24329e-10	-1.23139	0.000106828	-3.24329e-10	-1.27268	0.000107222	-3.24329e-10	-1.2724
42959399	chr2:42959399:A:G	1.7739e-14	-3.24329e-10	-1.06962	0.000129073	-3.24329e-10	-1.08352	0.000129504	-3.24329e-10	-1.08358
42959530	chr2:42959530:A:G	1.46035e-14	-3.24329e-10	-1.26412	0.000106383	-3.24329e-10	-1.27684	0.000106743	-3.24329e-10	-1.27688
42959663	chr2:42959663:G:A	1.63094e-14	-3.24329e-10	-1.15364	0.000124544	-3.24329e-10	-1.11924	0.000124951	-3.24329e-10	-1.11938
42959957	chr2:42959957:C:G	6.95714e-15	-1.24003	-0.76558	9.02604e-05	-0.494845	-0.94635	9.0621e-05	-0.494873	-0.945739
42960391	chr2:42960391:A:G	2.08077e-14	-3.24329e-10	-0.910058	0.000148019	-3.24329e-10	-0.946555	0.000148544	-3.24329e-10	-0.946415
42960831	chr2:42960831:G:A	2.88418e-14	-0.583559	-3.46321e-10	0.000202286	-0.634209	-3.46321e-10	0.000202961	-0.634284	-3.46321e-10
42960881	chr2:42960881:T:C	1.41412e-14	-3.24329e-10	-1.29629	0.000102092	-3.24329e-10	-1.31802	0.000102467	-3.24329e-10	-1.31776
42960988	chr2:42960988:T:C	2.18537e-14	-3.24329e-10	-0.861015	0.000163083	-3.24329e-10	-0.849635	0.000163657	-3.24329e-10	-0.849525
42961077	chr2:42961077:G:A	1.41591e-14	-3.24329e-10	-1.29503	0.000102205	-3.24329e-10	-1.31691	0.000102581	-3.24329e-10	-1.31665
42961085	chr2:42961085:G:T	1.41676e-14	-3.24329e-10	-1.29442	0.000102252	-3.24329e-10	-1.31645	0.000102629	-3.24329e-10	-1.31618
42961140	chr2:42961140:A:G	1.37291e-14	-3.24329e-10	-1.32586	0.000100827	-3.24329e-10	-1.33049	0.000101173	-3.24329e-10	-1.33046
42961185	chr2:42961185:C:G	1.36152e-14	-3.24329e-10	-1.33419	0.000100404	-3.24329e-10	-1.33469	0.000100746	-3.24329e-10	-1.33469
42961359	chr2:42961359:G:T	2.5355e-15	-1.92361	-1.09138	1.86671e-05	-1.79569	-1.22144	1.87375e-05	-1.79561	-1.22116
42961598	chr2:42961598:G:A	2.8631e-15	-1.56849	-1.32499	3.58036e-05	-1.04031	-1.32553	3.59197e-05	-1.04049	-1.32553
42961980	chr2:42961980:G:A	2.09827e-15	-1.93481	-1.26946	1.46017e-05	-2.00701	-1.25574	1.46499e-05	-2.00696	-1.25591
42962078	chr2:42962078:TCA:T	2.04161e-14	-3.24329e-10	-0.929059	0.000150742	-3.24329e-10	-0.928326	0.000151257	-3.24329e-10	-0.928317
42962233	chr2:42962233:G:A	2.0726e-15	-2.03533	-1.18125	1.52692e-05	-1.97786	-1.24019	1.53229e-05	-1.97786	-1.24009
42962786	chr2:42962786:G:A	1.48884e-14	-3.24329e-10	-1.2448	0.000110792	-3.24329e-10	-1.23623	0.000111159	-3.24329e-10	-1.23634
42962809	chr2:42962809:A:G	1.88198e-14	-3.24329e-10	-1.01047	0.000136743	-3.24329e-10	-1.02579	0.000137211	-3.24329e-10	-1.02578
42963073	chr2:42963073:C:A	3.00323e-15	-1.75786	-1.08783	3.44139e-05	-1.31961	-1.08582	3.45277e-05	-1.31975	-1.08579
42963133	chr2:42963133:C:A	1.4916e-14	-3.24329e-10	-1.24295	0.000110993	-3.24329e-10	-1.23442	0.00011136	-3.24329e-10	-1.23453
42963245	chr2:42963245:G:C	1.69915e-14	-3.24329e-10	-1.11267	0.000120642	-3.24329e-10	-1.15106	0.000121068	-3.24329e-10	-1.15095
42963248	chr2:42963248:A:G	2.58614e-15	-1.75472	-1.2405	1.87145e-05	-1.77976	-1.23484	1.87755e-05	-1.77985	-1.23489
42963318	chr2:42963318:G:T	1.37656e-14	-3.24329e-10	-1.32321	0.000100282	-3.24329e-10	-1.3359	0.000100625	-3.24329e-10	-1.33589
42963356	chr2:42963356:A:C	1.91089e-14	-3.24329e-10	-0.995231	0.000133305	-3.24329e-10	-1.05125	0.000133775	-3.24329e-10	-1.05114
42963773	chr2:42963773:C:T	1.72895e-14	-3.24329e-10	-1.09528	0.000135474	-3.24329e-10	-1.03512	0.000135939	-3.24329e-10	-1.03509
42963852	chr2:42963852:C:G	1.34252e-14	-3.24329e-10	-1.34825	9.92815e-05	-3.24329e-10	-1.34593	9.96206e-05	-3.24329e-10	-1.34593
42964509	chr2:42964509:C:T	1.89618e-14	-3.24329e-10	-1.00296	0.00014123	-3.24329e-10	-0.993502	0.000141724	-3.24329e-10	-0.993418
42964632	chr2:42964632:G:C	3.98262e-15	-1.59583	-0.967613	3.09123e-05	-1.3528	-1.15994	3.10361e-05	-1.35261	-1.15954
42964651	chr2:42964651:C:T	7.40312e-15	-1.94348	-3.46321e-10	5.62304e-05	-1.91444	-3.46321e-10	5.64178e-05	-1.91451	-3.46321e-10
42965150	chr2:42965150:C:T	2.81487e-15	-1.56319	-1.34728	3.46578e-05	-1.05091	-1.34746	3.47697e-05	-1.05109	-1.34746
42965290	chr2:42965290:C:T	1.68724e-14	-3.24329e-10	-1.1197	0.000130144	-3.24329e-10	-1.07525	0.000130559	-3.24329e-10	-1.07547
42965297	chr2:42965297:A:C	3.57593e-15	-1.6701	-1.00106	2.76182e-05	-1.44128	-1.18414	2.77278e-05	-1.44111	-1.18376
42965663	chr2:42965663:T:C	3.26084e-15	-1.58385	-1.17955	4.08296e-05	-1.09266	-1.14183	4.09549e-05	-1.09283	-1.142
42965670	chr2:42965670:A:AT	2.88453e-15	-1.67027	-1.21576	1.88807e-05	-1.83908	-1.16668	1.89364e-05	-1.83912	-1.16709
42965865	chr2:42965865:A:G	1.34755e-14	-3.24329e-10	-1.34451	9.99072e-05	-3.24329e-10	-1.33965	0.000100245	-3.24329e-10	-1.33968
42966207	chr2:42966207:T:C	3.16555e-15	-1.78386	-1.00919	2.53614e-05	-1.69416	-1.0165	2.54489e-05	-1.69404	-1.01659
42966324	chr2:42966324:G:C	1.5475e-14	-3.24329e-10	-1.20616	0.000110833	-3.24329e-10	-1.23586	0.00011122	-3.24329e-10	-1.23579
42966522	chr2:42966522:G:A	1.57548e-14	-3.24329e-10	-1.18824	0.000120625	-3.24329e-10	-1.15121	0.000121014	-3.24329e-10	-1.15139
42966707	chr2:42966707:T:C	9.32951e-15	-1.7122	-3.46321e-10	0.000105307	-1.28702	-3.46321e-10	0.000105649	-1.28717	-3.46321e-10
42967480	chr2:42967480:A:G	1.34793e-14	-3.24329e-10	-1.34423	0.000100636	-3.24329e-10	-1.33239	0.000100966	-3.24329e-10	-1.33251
42967581	chr2:42967581:G:A	1.6731e-14	-3.24329e-10	-1.12812	0.000131012	-3.24329e-10	-1.0686	0.000131435	-3.24329e-10	-1.06878
42967616	chr2:42967616:T:C	2.15364e-14	-3.24329e-10	-0.875639	0.00016451	-3.24329e-10	-0.840922	0.000165058	-3.24329e-10	-0.841001
42967901	chr2:42967901:C:G	1.86553e-14	-3.24329e-10	-1.01925	0.000155083	-3.24329e-10	-0.899932	0.000155503	-3.24329e-10	-0.900631
42968045	chr2:42968045:C:T	1.50163e-14	-3.24329e-10	-1.23625	0.000108784	-3.24329e-10	-1.25453	0.000109165	-3.24329e-10	-1.25444
42968330	chr2:42968330:G:T	2.6606e-15	-1.76897	-1.19786	3.05435e-05	-1.35916	-1.16558	3.0638e-05	-1.35932	-1.16574
42968544	chr2:42968544:C:T	2.86603e-15	-1.87441	-1.01805	3.11434e-05	-1.52363	-0.981661	3.12382e-05	-1.52377	-0.981884
42968818	chr2:42968818:A:G	1.34257e-14	-3.24329e-10	-1.34821	9.91667e-05	-3.24329e-10	-1.34709	9.95047e-05	-3.24329e-10	-1.34709
42969348	chr2:42969348:A:G	2.78155e-14	-3.24329e-10	-0.619789	0.000219269	-3.24329e-10	-0.553594	0.000219972	-3.24329e-10	-0.5538
42969391	chr2:42969391:C:A	7.17085e-15	-1.97536	-3.46321e-10	5.46929e-05	-1.94216	-3.46321e-10	5.48769e-05	-1.9422	-3.46321e-10
42969536	chr2:42969536:G:A	2.14971e-15	-2.01411	-1.16593	1.46994e-05	-2.05974	-1.19635	1.47523e-05	-2.05977	-1.19613
42969554	chr2:42969554:A:T	7.33278e-15	-1.98499	0.0319644	6.46235e-05	-1.93256	0.157248	6.48039e-05	-1.93247	0.156534
42969566	chr2:42969566:G:C	1.34781e-14	-0.716369	-0.627947	0.000101104	-0.563347	-0.764402	0.000101483	-0.563401	-0.764004
42969969	chr2:42969969:G:A	1.34895e-14	-3.24329e-10	-1.34347	9.92265e-05	-3.24329e-10	-1.34649	9.95654e-05	-3.24329e-10	-1.34648
42969995	chr2:42969995:G:A	1.88234e-15	-2.08673	-1.22614	1.45924e-05	-2.01986	-1.24354	1.46435e-05	-2.01989	-1.24341
42970080	chr2:42970080:C:T	8.0325e-15	-1.86189	-3.46321e-10	5.36392e-05	-1.96161	-3.46321e-10	5.38251e-05	-1.96156	-3.46321e-10
42970573	chr2:42970573:T:C	1.35295e-14	-3.24329e-10	-1.34051	0.000101275	-3.24329e-10	-1.32606	0.000101613	-3.24329e-10	-1.32612
42970770	chr2:42970770:T:A	1.89492e-15	-2.0769	-1.22931	1.4541e-05	-2.00608	-1.26084	1.45927e-05	-2.00595	-1.26082
42971863	chr2:42971863:G:A	1.52245e-14	-3.24329e-10	-1.22248	0.000112885	-3.24329e-10	-1.21752	0.000113279	-3.24329e-10	-1.21745
42971945	chr2:42971945:A:G	1.65937e-14	-3.24329e-10	-1.13636	0.000126477	-3.24329e-10	-1.10383	0.00012691	-3.24329e-10	-1.10382
42971973	chr2:42971973:C:T	2.2592e-14	-3.24329e-10	-0.827785	0.000178318	-3.24329e-10	-0.760323	0.000178894	-3.24329e-10	-0.760503
42972036	chr2:42972036:C:T	2.15952e-14	-3.24329e-10	-0.872913	0.000170135	-3.24329e-10	-0.807298	0.000170679	-3.24329e-10	-0.807516
42972967	chr2:42972967:C:A	4.46941e-15	-1.57846	-0.869672	3.95709e-05	-1.38082	-0.884984	3.97255e-05	-1.38033	-0.884971
42972968	chr2:42972968:T:C	1.69759e-15	-2.07009	-1.34609	1.3697e-05	-1.9809	-1.34582	1.37433e-05	-1.98093	-1.34582
42973008	chr2:42973008:T:C	3.02923e-15	-1.7899	-1.04718	2.11169e-05	-1.72453	-1.16929	2.12014e-05	-1.72418	-1.16904
42973108	chr2:42973108:T:C	2.35683e-14	-3.24329e-10	-0.785483	0.000187007	-3.24329e-10	-0.712745	0.000187593	-3.24329e-10	-0.713025
42973228	chr2:42973228:C:T	1.34302e-14	-3.24329e-10	-1.34788	9.9053e-05	-3.24329e-10	-1.34824	9.93909e-05	-3.24329e-10	-1.34824
42973245	chr2:42973245:A:T	1.52581e-14	-3.24329e-10	-1.22027	0.00011147	-3.24329e-10	-1.23014	0.000111865	-3.24329e-10	-1.23
42973462	chr2:42973462:G:A	1.35578e-14	-3.24329e-10	-1.33842	0.000100996	-3.24329e-10	-1.32882	0.000101323	-3.24329e-10	-1.32899
42974183	chr2:42974183:C:T	1.38889e-14	-3.24329e-10	-1.31429	0.000102284	-3.24329e-10	-1.31614	0.000102638	-3.24329e-10	-1.31609
42974366	chr2:42974366:T:C	1.87407e-14	-3.24329e-10	-1.01469	0.000146844	-3.24329e-10	-0.954524	0.000147307	-3.24329e-10	-0.954783
42974417	chr2:42974417:T:G	3.92005e-15	-2.08677	-0.492505	3.15254e-05	-2.07448	-0.418616	3.16285e-05	-2.07444	-0.418802
42974465	chr2:42974465:T:G	1.82778e-14	-3.24329e-10	-1.03969	0.000142227	-3.24329e-10	-0.986466	0.000142686	-3.24329e-10	-0.986652
42974496	chr2:42974496:G:T	3.7055e-15	-1.60706	-1.02851	2.41536e-05	-1.70864	-1.05082	2.42398e-05	-1.70848	-1.05082
42974523	chr2:42974523:C:CT	7.95302e-15	-1.93505	0.0632147	4.68902e-05	-1.99595	-0.100139	4.70704e-05	-1.99594	-0.0997157
42974685	chr2:42974685:C:CA	5.00336e-14	-0.0326876	-3.46321e-10	0.00041219	0.0775916	-3.46321e-10	0.000413756	0.0779791	-3.46321e-10
42974761	chr2:42974761:G:A	1.98599e-14	-3.24329e-10	-0.95668	0.000155397	-3.24329e-10	-0.89791	0.000155896	-3.24329e-10	-0.898107
42975011	chr2:42975011:G:A	1.77119e-14	-3.24329e-10	-1.07115	0.000127057	-3.24329e-10	-1.09926	0.000127501	-3.24329e-10	-1.09918
42975111	chr2:42975111:G:A	6.63047e-15	-1.28723	-0.766473	3.85575e-05	-1.51482	-0.776926	3.8683e-05	-1.51502	-0.776881
42975223	chr2:42975223:C:G	1.67201e-14	-3.24329e-10	-1.12877	0.000129543	-3.24329e-10	-1.07988	0.000129934	-3.24329e-10	-1.08027
42975447	chr2:42975447:C:T	4.54601e-14	-0.396708	0.268159	0.000203785	-0.804991	0.178162	0.000204521	-0.804708	0.178081
42975877	chr2:42975877:C:T	2.58859e-15	-1.98976	-1.00451	1.73821e-05	-1.99937	-1.08908	1.74453e-05	-1.99939	-1.08884
42976303	chr2:42976303:A:G	4.55015e-15	-1.32968	-1.10055	4.11405e-05	-1.03726	-1.18964	4.13123e-05	-1.03668	-1.18946
42976307	chr2:42976307:G:A	4.12107e-15	-1.93591	-0.593364	3.20005e-05	-1.97774	-0.500403	3.20907e-05	-1.97785	-0.500883
42976318	chr2:42976318:A:G	2.35014e-14	-3.24329e-10	-0.788323	0.000189151	-3.24329e-10	-0.701348	0.00018976	-3.24329e-10	-0.701539
42976440	chr2:42976440:C:T	7.03404e-15	-1.99462	-3.46321e-10	5.18677e-05	-1.9952	-3.46321e-10	5.20456e-05	-1.99518	-3.46321e-10
42976528	chr2:42976528:G:T	2.44952e-14	-3.24329e-10	-0.746906	0.000198153	-3.24329e-10	-0.654853	0.000198794	-3.24329e-10	-0.65503
42976727	chr2:42976727:G:A	1.38333e-14	-3.24329e-10	-1.31831	0.000101591	-3.24329e-10	-1.32294	0.000101939	-3.24329e-10	-1.32292
42977055	chr2:42977055:T:A	2.27172e-14	-3.24329e-10	-0.822262	0.000182533	-3.24329e-10	-0.736961	0.000183125	-3.24329e-10	-0.737132
42977094	chr2:42977094:T:C	3.73461e-15	-1.99566	-0.632076	2.83202e-05	-2.01925	-0.581064	2.84155e-05	-2.01927	-0.581095
42977199	chr2:42977199:C:G	1.38825e-14	-3.24329e-10	-1.31475	0.000102238	-3.24329e-10	-1.31659	0.000102591	-3.24329e-10	-1.31655
42977264	chr2:42977264:T:C	2.1097e-15	-1.96271	-1.23612	1.47763e-05	-1.97913	-1.27174	1.48277e-05	-1.97916	-1.27164
42977318	chr2:42977318:G:A	1.9985e-15	-1.99902	-1.25397	1.60877e-05	-1.89304	-1.2728	1.61465e-05	-1.89288	-1.27272
42977501	chr2:42977501:G:A	2.6855e-14	-3.24329e-10	-0.654932	0.000218956	-3.24329e-10	-0.555023	0.000219662	-3.24329e-10	-0.555208
42977627	chr2:42977627:C:T	1.34908e-14	-3.24329e-10	-1.34338	9.96411e-05	-3.24329e-10	-1.34232	9.99796e-05	-3.24329e-10	-1.34233
42978092	chr2:42978092:A:AAG	9.62948e-15	-1.46151	-0.219041	6.93398e-05	-1.16157	-0.543304	6.96529e-05	-1.16102	-0.54275
42978160	chr2:42978160:A:T	1.75403e-14	-3.24329e-10	-1.08088	0.000127207	-3.24329e-10	-1.09808	0.00012764	-3.24329e-10	-1.09809
42978291	chr2:42978291:C:T	1.35073e-14	-3.24329e-10	-1.34215	0.000100101	-3.24329e-10	-1.33771	0.000100444	-3.24329e-10	-1.3377
42978476	chr2:42978476:G:C	1.34814e-14	-3.24329e-10	-1.34408	9.95715e-05	-3.24329e-10	-1.34302	9.99099e-05	-3.24329e-10	-1.34303
42978541	chr2:42978541:G:A	8.80979e-15	-1.09817	-0.671346	6.33393e-05	-1.05147	-0.74392	6.35962e-05	-1.05091	-0.743838
42978545	chr2:42978545:C:T	1.37441e-14	-3.24329e-10	-1.32477	0.000101647	-3.24329e-10	-1.32238	0.000101991	-3.24329e-10	-1.32241
42978604	chr2:42978604:CTGGATGGAGGGCACATGGGTCTGGGGCCTGGGCCTCCCAG:C	7.96317e-15	-1.38746	-0.483098	5.22216e-05	-1.27708	-0.711312	5.24527e-05	-1.27661	-0.710775
42978856	chr2:42978856:C:T	2.65068e-15	-2.08644	-0.884131	2.0256e-05	-2.08698	-0.848465	2.0324e-05	-2.08697	-0.848521
42979173	chr2:42979173:G:A	1.34407e-14	-3.24329e-10	-1.3471	9.94795e-05	-3.24329e-10	-1.34394	9.98176e-05	-3.24329e-10	-1.34395
42979474	chr2:42979474:G:T	1.34379e-14	-3.24329e-10	-1.34731	9.90515e-05	-3.24329e-10	-1.34825	9.93894e-05	-3.24329e-10	-1.34825
42979625	chr2:42979625:G:A	1.40212e-14	-3.24329e-10	-1.30481	0.000102419	-3.24329e-10	-1.31482	0.000102775	-3.24329e-10	-1.31475
42979703	chr2:42979703:G:A	1.67782e-15	-2.07983	-1.34806	1.23585e-05	-2.08224	-1.3473	1.24005e-05	-2.08225	-1.34731
42979841	chr2:42979841:A:G	8.71415e-15	-1.51507	-0.265363	6.22339e-05	-1.23417	-0.578825	6.25144e-05	-1.23363	-0.578272
42980031	chr2:42980031:G:A	1.35339e-14	-3.24329e-10	-1.34019	9.93937e-05	-3.24329e-10	-1.3448	9.97337e-05	-3.24329e-10	-1.34479
42980441	chr2:42980441:A:G	9.42613e-15	-1.2853	-0.416595	6.68635e-05	-1.17502	-0.566221	6.71657e-05	-1.17445	-0.565689
42980444	chr2:42980444:CATCTCAGGGCTTGTTAG:C	2.4592e-14	-1.259	0.516037	0.000186662	-1.22937	0.514775	0.00018737	-1.22883	0.514615
42980614	chr2:42980614:C:T	1.35141e-14	-3.24329e-10	-1.34165	9.92983e-05	-3.24329e-10	-1.34576	9.96378e-05	-3.24329e-10	-1.34576
42980713	chr2:42980713:G:A	2.99667e-15	-1.81317	-1.03472	2.56177e-05	-1.87992	-0.820687	2.56935e-05	-1.87977	-0.82129
42980732	chr2:42980732:G:T	7.52043e-15	-1.15424	-0.773519	5.54048e-05	-1.04331	-0.88592	5.56465e-05	-1.0427	-0.885581
42980786	chr2:42980786:G:A	1.36594e-14	-3.24329e-10	-1.33096	0.000100081	-3.24329e-10	-1.33791	0.000100427	-3.24329e-10	-1.33787
42980930	chr2:42980930:C:T	9.45504e-14	0.60375	-3.46321e-10	0.0023709	1.82713	-3.46321e-10	0.00238119	1.82806	-3.46321e-10
42981012	chr2:42981012:C:T	1.57292e-14	-3.24329e-10	-1.18987	0.000119151	-3.24329e-10	-1.1635	0.000119558	-3.24329e-10	-1.1635
42981063	chr2:42981063:C:CA	1.71576e-15	-2.07524	-1.33029	1.24706e-05	-2.08067	-1.33985	1.25134e-05	-2.08068	-1.33982
42981188	chr2:42981188:T:C	1.7799e-15	-2.06898	-1.29984	1.28709e-05	-2.07403	-1.3149	1.29153e-05	-2.07404	-1.31485
42981267	chr2:42981267:C:T	1.695e-14	-3.24329e-10	-1.11512	0.000129412	-3.24329e-10	-1.0809	0.000129865	-3.24329e-10	-1.0808
42981406	chr2:42981406:T:G	1.34787e-14	-3.24329e-10	-1.34427	9.9911e-05	-3.24329e-10	-1.33961	0.00010025	-3.24329e-10	-1.33963
42981933	chr2:42981933:A:G	8.57294e-15	-0.992786	-0.803987	6.16466e-05	-0.854955	-0.967519	6.19217e-05	-0.854296	-0.967132
42982070	chr2:42982070:TAAAGA:T	1.37034e-14	-3.24329e-10	-1.32774	0.000100918	-3.24329e-10	-1.32958	0.000101266	-3.24329e-10	-1.32955
42982165	chr2:42982165:C:A	1.72263e-14	-3.24329e-10	-1.09895	0.00012378	-3.24329e-10	-1.12539	0.000124203	-3.24329e-10	-1.12538
42982228	chr2:42982228:AAG:A	2.76254e-14	-0.881711	0.255065	0.000206386	-0.857006	0.242858	0.000207209	-0.85638	0.24281
42982243	chr2:42982243:G:A	1.34473e-14	-3.24329e-10	-1.3466	9.9167e-05	-3.24329e-10	-1.34709	9.9506e-05	-3.24329e-10	-1.34708
42982325	chr2:42982325:A:G	1.78949e-15	-2.07245	-1.291	1.29275e-05	-2.07771	-1.30683	1.2972e-05	-2.07771	-1.30679
42982428	chr2:42982428:G:C	1.34878e-14	-3.24329e-10	-1.3436	9.96341e-05	-3.24329e-10	-1.34239	9.99737e-05	-3.24329e-10	-1.34239
42982880	chr2:42982880:A:G	1.37885e-14	-3.24329e-10	-1.32155	0.000100895	-3.24329e-10	-1.32981	0.000101245	-3.24329e-10	-1.32976
42982893	chr2:42982893:C:A	1.52359e-14	-3.24329e-10	-1.22173	0.000115147	-3.24329e-10	-1.19769	0.00011554	-3.24329e-10	-1.19768
42983400	chr2:42983400:C:T	1.38273e-14	-3.24329e-10	-1.31874	0.000101364	-3.24329e-10	-1.32517	0.000101715	-3.24329e-10	-1.32513
42983596	chr2:42983596:T:C	3.22909e-15	-1.72954	-1.04364	2.71465e-05	-1.81078	-0.831866	2.72282e-05	-1.8106	-0.832441
42983758	chr2:42983758:G:A	1.35605e-14	-3.24329e-10	-1.33822	9.96272e-05	-3.24329e-10	-1.34246	9.99701e-05	-3.24329e-10	-1.34243
42983771	chr2:42983771:A:G	2.81128e-14	-3.24329e-10	-0.609159	0.000202136	-3.24329e-10	-0.634951	0.00020282	-3.24329e-10	-0.63498
42983778	chr2:42983778:A:G	1.48564e-14	-3.24329e-10	-1.24695	0.000111766	-3.24329e-10	-1.22749	0.000112161	-3.24329e-10	-1.22736
42983914	chr2:42983914:A:G	1.3431e-14	-3.24329e-10	-1.34781	9.94321e-05	-3.24329e-10	-1.34442	9.97711e-05	-3.24329e-10	-1.34442
42983930	chr2:42983930:A:G	1.3465e-14	-3.24329e-10	-1.34529	9.97636e-05	-3.24329e-10	-1.34109	0.000100102	-3.24329e-10	-1.3411
42983974	chr2:42983974:T:G	1.66709e-15	-2.08705	-1.34725	1.23648e-05	-2.08636	-1.34268	1.24067e-05	-2.08636	-1.3427
42984066	chr2:42984066:A:G	5.42405e-15	-0.971601	-1.28294	4.1828e-05	-0.894594	-1.31573	4.19998e-05	-0.893967	-1.31567
42984254	chr2:42984254:G:A	1.58204e-14	-3.24329e-10	-1.18408	0.000119659	-3.24329e-10	-1.15925	0.000120075	-3.24329e-10	-1.15918
42984484	chr2:42984484:G:A	3.05567e-14	-3.24329e-10	-0.525799	0.00023484	-3.24329e-10	-0.484991	0.000235665	-3.24329e-10	-0.484888
42984511	chr2:42984511:C:T	1.05559e-14	-1.51684	-0.0718592	7.7802e-05	-1.35064	-0.239084	7.81042e-05	-1.3503	-0.238951
42984523	chr2:42984523:C:T	1.78496e-15	-2.07988	-1.2861	1.31569e-05	-2.07668	-1.29026	1.32012e-05	-2.07669	-1.2903
42984822	chr2:42984822:G:A	1.39132e-14	-3.24329e-10	-1.31255	0.00010241	-3.24329e-10	-1.31491	0.000102763	-3.24329e-10	-1.31488
42985255	chr2:42985255:T:C	1.11027e-14	-1.0677	-0.470501	8.87103e-05	-1.01486	-0.443661	8.90587e-05	-1.0142	-0.443806
42985276	chr2:42985276:G:A	1.68375e-15	-2.08705	-1.33731	1.25393e-05	-2.08683	-1.32819	1.25818e-05	-2.08683	-1.32821
42985651	chr2:42985651:A:G	1.11501e-14	-1.08544	-0.448491	8.92079e-05	-1.03178	-0.421145	8.9557e-05	-1.03113	-0.421298
42985806	chr2:42985806:A:AGAT	1.35754e-14	-3.24329e-10	-1.33712	9.94683e-05	-3.24329e-10	-1.34405	9.98076e-05	-3.24329e-10	-1.34405
42985958	chr2:42985958:A:T	1.3501e-14	-3.24329e-10	-1.34262	0.000100156	-3.24329e-10	-1.33716	0.000100496	-3.24329e-10	-1.33718
42986004	chr2:42986004:T:C	2.39344e-14	-0.770065	-3.46321e-10	0.000371713	-0.0257704	-3.46321e-10	0.000372837	-0.026156	-3.46321e-10
42986014	chr2:42986014:A:G	2.37725e-14	-0.851449	0.0745939	0.00017934	-0.825057	0.0704446	0.00018005	-0.824403	0.0703382
42986271	chr2:42986271:T:C	1.40935e-14	-1.27615	-0.0235184	0.000113298	-1.21199	-0.00188654	0.000113734	-1.21139	-0.00204874
42986629	chr2:42986629:C:T	1.70734e-15	-2.0655	-1.34495	1.24747e-05	-2.07233	-1.34785	1.25172e-05	-2.07234	-1.34785
42986856	chr2:42986856:G:A	1.55354e-14	-1.13661	-0.065655	0.000118145	-1.09289	-0.0790933	0.000118607	-1.09229	-0.0791949
42986911	chr2:42986911:C:T	2.04914e-14	-3.24329e-10	-0.925376	0.000148482	-3.24329e-10	-0.943426	0.000149002	-3.24329e-10	-0.943337
42987198	chr2:42987198:G:A	2.16965e-14	-0.868231	-3.46321e-10	0.000328177	-0.150339	-3.46321e-10	0.000329174	-0.150713	-3.46321e-10
42987371	chr2:42987371:T:G	6.48345e-15	-2.07613	-3.46321e-10	4.80111e-05	-2.07246	-3.46321e-10	4.81745e-05	-2.07247	-3.46321e-10
42987606	chr2:42987606:T:C	1.35484e-14	-3.24329e-10	-1.33912	9.92758e-05	-3.24329e-10	-1.34599	9.96145e-05	-3.24329e-10	-1.34599
42987884	chr2:42987884:C:T	1.38475e-14	-3.24329e-10	-1.31728	0.000103014	-3.24329e-10	-1.30903	0.000103359	-3.24329e-10	-1.30909
42988201	chr2:42988201:G:C	3.8563e-14	-3.24329e-10	-0.29309	0.000267495	-3.24329e-10	-0.354791	0.000268363	-3.24329e-10	-0.354958
42988331	chr2:42988331:T:C	6.35989e-14	-3.24329e-10	0.207214	0.000513137	-3.24329e-10	0.296649	0.00051468	-3.24329e-10	0.296248
42988431	chr2:42988431:G:A	3.04007e-15	-1.49861	-1.3349	1.95505e-05	-1.65212	-1.31877	1.96246e-05	-1.65167	-1.31885
42988715	chr2:42988715:T:C	2.43262e-14	-1.12338	0.369554	0.000200747	-1.04557	0.403725	0.000201525	-1.04491	0.40353
42988932	chr2:42988932:T:C	1.92412e-14	-2.0231	1.03477	0.000184579	-1.82856	1.10275	0.000185089	-1.82856	1.1021
42988950	chr2:42988950:G:A	1.4109e-14	-3.24329e-10	-1.29857	0.000103393	-3.24329e-10	-1.30535	0.000103747	-3.24329e-10	-1.30535
42989149	chr2:42989149:A:G	1.34452e-14	-3.24329e-10	-1.34676	9.95236e-05	-3.24329e-10	-1.3435	9.98619e-05	-3.24329e-10	-1.34351
42989250	chr2:42989250:T:C	1.40835e-14	-3.24329e-10	-1.30038	0.000103074	-3.24329e-10	-1.30845	0.000103431	-3.24329e-10	-1.30839
42989475	chr2:42989475:C:T	1.37574e-14	-3.24329e-10	-1.32381	0.000100393	-3.24329e-10	-1.3348	0.000100736	-3.24329e-10	-1.3348
42989819	chr2:42989819:C:A	1.42008e-14	-3.24329e-10	-1.29208	0.000103856	-3.24329e-10	-1.30089	0.000104216	-3.24329e-10	-1.30083
42989892	chr2:42989892:C:T	1.46107e-14	-3.24329e-10	-1.26363	0.000109967	-3.24329e-10	-1.24372	0.000110345	-3.24329e-10	-1.24369
42990718	chr2:42990718:A:G	3.8343e-15	-1.66831	-0.933083	2.64718e-05	-1.75087	-0.91694	2.65515e-05	-1.75105	-0.917166
42992046	chr2:42992046:C:T	1.34836e-14	-3.24329e-10	-1.34391	9.92135e-05	-3.24329e-10	-1.34662	9.95518e-05	-3.24329e-10	-1.34662
42992327	chr2:42992327:G:A	2.16851e-15	-1.99051	-1.18083	1.79299e-05	-2.01496	-1.04246	1.79841e-05	-2.01487	-1.04294
42992384	chr2:42992384:C:T	1.75166e-14	-3.24329e-10	-1.08224	0.00013059	-3.24329e-10	-1.07183	0.000131032	-3.24329e-10	-1.07185
42992975	chr2:42992975:CCTAA:C	2.35287e-14	-3.24329e-10	-0.787163	0.000175566	-3.24329e-10	-0.77588	0.000176191	-3.24329e-10	-0.775728
42993936	chr2:42993936:A:G	1.43371e-14	-3.24329e-10	-1.28253	0.000104761	-3.24329e-10	-1.29221	0.000105126	-3.24329e-10	-1.29214
42994137	chr2:42994137:A:C	4.62033e-14	-3.24329e-10	-0.112333	0.000368923	-3.24329e-10	-0.0333057	0.000370048	-3.24329e-10	-0.0336667
42994291	chr2:42994291:C:T	2.17799e-14	-1.9992	1.1348	0.000204898	-1.77861	1.15723	0.000205612	-1.77861	1.1573
42994408	chr2:42994408:T:C	1.42856e-14	-3.24329e-10	-1.28613	0.000104402	-3.24329e-10	-1.29564	0.000104766	-3.24329e-10	-1.29557
42995144	chr2:42995144:T:C	1.8245e-15	-2.06372	-1.28036	1.34954e-05	-2.04949	-1.29205	1.3543e-05	-2.04948	-1.29195
42995651	chr2:42995651:G:A	7.97564e-15	-0.636405	-1.23259	6.6641e-05	-0.492991	-1.25158	6.68933e-05	-0.492642	-1.25156
42995847	chr2:42995847:G:A	2.35243e-15	-2.08132	-1.00861	1.9014e-05	-2.02383	-0.974892	1.90771e-05	-2.02384	-0.974971
42995857	chr2:42995857:G:C	1.21678e-14	-1.22299	-0.223595	9.3539e-05	-1.17321	-0.232308	9.39087e-05	-1.17264	-0.23234
42995862	chr2:42995862:C:T	1.85527e-14	-3.24329e-10	-1.02477	0.000134691	-3.24329e-10	-1.04091	0.000135161	-3.24329e-10	-1.04083
42995979	chr2:42995979:G:C	3.43472e-15	-1.50246	-1.20899	1.90878e-05	-1.74647	-1.24837	1.91638e-05	-1.74605	-1.24822
42996462	chr2:42996462:T:A	3.04192e-15	-1.49148	-1.34141	1.8717e-05	-1.67848	-1.33598	1.87879e-05	-1.6781	-1.33598
42996482	chr2:42996482:A:G	2.61729e-15	-1.63796	-1.34528	1.66696e-05	-1.78878	-1.34153	1.67319e-05	-1.78845	-1.34153
42996501	chr2:42996501:A:G	2.59671e-15	-1.64359	-1.34755	1.65115e-05	-1.79449	-1.34535	1.65731e-05	-1.79416	-1.34535
42996554	chr2:42996554:C:G	1.4618e-14	-3.24329e-10	-1.26313	0.000105557	-3.24329e-10	-1.28464	0.000105943	-3.24329e-10	-1.2844
42996644	chr2:42996644:A:G	3.81258e-15	-1.25905	-1.34802	2.26417e-05	-1.47599	-1.34811	2.27294e-05	-1.47553	-1.34811
42996717	chr2:42996717:A:T	4.06728e-15	-1.2195	-1.32291	2.43447e-05	-1.413	-1.33858	2.44425e-05	-1.41244	-1.33853
42996751	chr2:42996751:A:G	1.35637e-14	-3.24329e-10	-1.33799	9.96506e-05	-3.24329e-10	-1.34222	9.999e-05	-3.24329e-10	-1.34223
42996976	chr2:42996976:T:C	1.48287e-14	-3.24329e-10	-1.24882	0.000111965	-3.24329e-10	-1.2257	0.000112354	-3.24329e-10	-1.22564
42997000	chr2:42997000:G:A	1.36903e-14	-3.24329e-10	-1.32869	0.000100398	-3.24329e-10	-1.33475	0.00010074	-3.24329e-10	-1.33475
42997092	chr2:42997092:G:C	1.862e-14	-3.24329e-10	-1.02115	0.000135115	-3.24329e-10	-1.03777	0.000135574	-3.24329e-10	-1.03778
42997597	chr2:42997597:T:C	1.3476e-14	-3.24329e-10	-1.34447	9.97885e-05	-3.24329e-10	-1.34084	0.000100125	-3.24329e-10	-1.34087
42998073	chr2:42998073:A:G	1.35255e-14	-3.24329e-10	-1.34081	9.97047e-05	-3.24329e-10	-1.34168	0.000100047	-3.24329e-10	-1.34166
42998213	chr2:42998213:T:G	1.45132e-14	-3.24329e-10	-1.27033	0.000104917	-3.24329e-10	-1.29072	0.0001053	-3.24329e-10	-1.29049
42998567	chr2:42998567:A:G	1.86495e-14	-3.24329e-10	-1.01956	0.000135332	-3.24329e-10	-1.03616	0.000135793	-3.24329e-10	-1.03617
42998634	chr2:42998634:T:C	1.39295e-14	-3.24329e-10	-1.31137	0.000101207	-3.24329e-10	-1.32673	0.000101565	-3.24329e-10	-1.3266
42998686	chr2:42998686:AC:A	1.88511e-15	-2.08567	-1.22573	1.32416e-05	-2.08489	-1.27564	1.3289e-05	-2.08488	-1.27548
42998948	chr2:42998948:C:G	9.57043e-15	-1.76018	0.0734802	7.66756e-05	-1.33032	-0.273992	7.69653e-05	-1.33036	-0.273585
42999003	chr2:42999003:C:G	1.40429e-14	-3.24329e-10	-1.30326	0.000102816	-3.24329e-10	-1.31096	0.000103173	-3.24329e-10	-1.3109
42999087	chr2:42999087:A:G	1.66394e-14	-3.24329e-10	-1.13361	0.000120925	-3.24329e-10	-1.14872	0.000121335	-3.24329e-10	-1.14874
42999431	chr2:42999431:G:A	1.44197e-14	-3.24329e-10	-1.27679	0.000105425	-3.24329e-10	-1.2859	0.000105792	-3.24329e-10	-1.28583
42999727	chr2:42999727:A:G	1.2307e-14	-0.633944	-0.801273	7.69552e-05	-0.667498	-0.933171	7.73054e-05	-0.666671	-0.932863
42999729	chr2:42999729:C:A	1.47252e-14	-0.499926	-0.755898	9.14542e-05	-0.534832	-0.893223	9.18754e-05	-0.533966	-0.892899
42999962	chr2:42999962:G:A	9.78132e-15	-0.762572	-0.902338	6.23223e-05	-0.790421	-1.02115	6.26026e-05	-0.789624	-1.02087
43000414	chr2:43000414:G:A	1.45038e-14	-3.24329e-10	-1.27097	0.000105565	-3.24329e-10	-1.28457	0.000105925	-3.24329e-10	-1.28457
43000517	chr2:43000517:A:G	1.83878e-14	-2.00531	0.971615	0.000177477	-1.79068	1.02563	0.000178011	-1.79069	1.02524
43000736	chr2:43000736:G:C	1.34279e-14	-3.24329e-10	-1.34805	9.90579e-05	-3.24329e-10	-1.34819	9.93959e-05	-3.24329e-10	-1.34819
43001075	chr2:43001075:T:C	1.79553e-13	-0.558535	1.80362	0.00166077	-0.200254	1.6714	0.00166796	-0.199394	1.67145
43001179	chr2:43001179:A:C	1.4757e-14	-3.24329e-10	-1.25367	0.000105615	-3.24329e-10	-1.28409	0.000105996	-3.24329e-10	-1.28389
43001205	chr2:43001205:G:A	1.17545e-14	-1.48115	-3.46321e-10	8.4634e-05	-1.50556	-3.46321e-10	8.49307e-05	-1.50546	-3.46321e-10
43001581	chr2:43001581:G:A	1.41931e-14	-3.24329e-10	-1.29263	0.000103546	-3.24329e-10	-1.30388	0.000103899	-3.24329e-10	-1.30388
43001640	chr2:43001640:G:A	1.34331e-14	-3.24329e-10	-1.34766	9.90778e-05	-3.24329e-10	-1.34799	9.94157e-05	-3.24329e-10	-1.34799
43001828	chr2:43001828:G:A	1.67921e-14	-3.24329e-10	-1.12448	0.000121671	-3.24329e-10	-1.14257	0.000122103	-3.24329e-10	-1.14244
43002048	chr2:43002048:A:G	1.43552e-14	-1.86835	0.587085	0.000115425	-1.89464	0.699365	0.000115763	-1.89472	0.698964
43002154	chr2:43002154:G:A	1.91018e-14	-3.24329e-10	-0.995601	0.000144332	-3.24329e-10	-0.971777	0.0001448	-3.24329e-10	-0.971943
43002183	chr2:43002183:A:C	1.571e-14	-3.24329e-10	-1.19108	0.000115117	-3.24329e-10	-1.19794	0.000115516	-3.24329e-10	-1.19789
43002223	chr2:43002223:C:T	1.34447e-14	-3.24329e-10	-1.3468	9.90516e-05	-3.24329e-10	-1.34825	9.93895e-05	-3.24329e-10	-1.34825
43002306	chr2:43002306:CAT:C	3.90605e-15	-1.36366	-1.2192	2.45656e-05	-1.6229	-1.11964	2.46522e-05	-1.62268	-1.11975
43002559	chr2:43002559:T:C	1.48427e-14	-1.84428	0.596408	0.000118834	-1.87127	0.70511	0.000119183	-1.87137	0.704729
43002587	chr2:43002587:AAAAC:A	1.34272e-14	-3.24329e-10	-1.3481	9.90565e-05	-3.24329e-10	-1.3482	9.93945e-05	-3.24329e-10	-1.3482
43002747	chr2:43002747:CCAT:C	2.08638e-15	-2.05573	-1.15423	1.4935e-05	-2.0439	-1.19628	1.49882e-05	-2.04389	-1.19615
43002769	chr2:43002769:A:G	9.27827e-15	-2.03116	0.313451	7.58655e-05	-2.0553	0.44037	7.60681e-05	-2.05534	0.439666
43002792	chr2:43002792:G:A	1.92142e-14	-3.24329e-10	-0.989733	0.000140326	-3.24329e-10	-0.999927	0.000140799	-3.24329e-10	-0.999965
43002815	chr2:43002815:A:T	2.42314e-15	-1.98251	-1.07781	1.81485e-05	-1.92868	-1.11663	1.82108e-05	-1.92852	-1.11677
43002946	chr2:43002946:T:C	1.35536e-14	-3.24329e-10	-1.33873	0.000101276	-3.24329e-10	-1.32605	0.000101609	-3.24329e-10	-1.32617
43003279	chr2:43003279:A:C	2.02082e-15	-2.01358	-1.2283	1.38432e-05	-2.08224	-1.23386	1.38897e-05	-2.08224	-1.23391
43003441	chr2:43003441:G:A	1.34392e-14	-3.24329e-10	-1.34721	9.90514e-05	-3.24329e-10	-1.34825	9.93892e-05	-3.24329e-10	-1.34825
43003512	chr2:43003512:CAG:C	1.38817e-14	-3.24329e-10	-1.31482	0.00010153	-3.24329e-10	-1.32354	0.000101876	-3.24329e-10	-1.32354
43003521	chr2:43003521:G:A	1.4072e-14	-3.24329e-10	-1.3012	0.000105227	-3.24329e-10	-1.28778	0.000105595	-3.24329e-10	-1.28768
43003677	chr2:43003677:T:C	1.44775e-14	-3.24329e-10	-1.27279	0.000108712	-3.24329e-10	-1.25519	0.000109084	-3.24329e-10	-1.25518
43003708	chr2:43003708:T:C	9.8687e-15	-1.63499	-0.021026	7.6757e-05	-1.6754	0.0721537	7.69822e-05	-1.67553	0.0718015
43004341	chr2:43004341:C:T	1.34407e-14	-3.24329e-10	-1.3471	9.91349e-05	-3.24329e-10	-1.34741	9.94736e-05	-3.24329e-10	-1.34741
43004369	chr2:43004369:GGA:G	1.3433e-14	-3.24329e-10	-1.34767	9.92058e-05	-3.24329e-10	-1.3467	9.9544e-05	-3.24329e-10	-1.3467
43004437	chr2:43004437:C:G	1.34605e-14	-3.24329e-10	-1.34562	9.92639e-05	-3.24329e-10	-1.34611	9.96034e-05	-3.24329e-10	-1.3461
43004483	chr2:43004483:C:T	1.34647e-14	-3.24329e-10	-1.34532	9.90951e-05	-3.24329e-10	-1.34781	9.94331e-05	-3.24329e-10	-1.34781
43004681	chr2:43004681:G:A	1.34361e-14	-3.24329e-10	-1.34744	9.91063e-05	-3.24329e-10	-1.3477	9.94449e-05	-3.24329e-10	-1.34769
43004747	chr2:43004747:C:G	1.34944e-14	-3.24329e-10	-1.34311	9.92492e-05	-3.24329e-10	-1.34626	9.9588e-05	-3.24329e-10	-1.34626
43004977	chr2:43004977:C:T	1.74196e-15	-2.07633	-1.31404	1.35414e-05	-2.01632	-1.32183	1.35883e-05	-2.0163	-1.32179
43005027	chr2:43005027:A:G	1.34932e-14	-3.24329e-10	-1.3432	9.93111e-05	-3.24329e-10	-1.34564	9.96504e-05	-3.24329e-10	-1.34563
43005097	chr2:43005097:C:CT	1.75466e-15	-2.08705	-1.29605	1.31251e-05	-2.05965	-1.30972	1.31707e-05	-2.05964	-1.30966
43005216	chr2:43005216:A:G	3.49626e-15	-1.51089	-1.1828	2.40084e-05	-1.5108	-1.25469	2.4089e-05	-1.51097	-1.25457
43005981	chr2:43005981:C:T	1.34262e-14	-3.24329e-10	-1.34818	9.91255e-05	-3.24329e-10	-1.34751	9.94636e-05	-3.24329e-10	-1.34751
43006016	chr2:43006016:C:A	1.49971e-14	-3.24329e-10	-1.23753	0.000108968	-3.24329e-10	-1.25284	0.000109348	-3.24329e-10	-1.25276
43006283	chr2:43006283:C:A	1.36691e-14	-3.24329e-10	-1.33025	0.000100998	-3.24329e-10	-1.3288	0.000101339	-3.24329e-10	-1.32883
43006348	chr2:43006348:T:C	2.32631e-15	-1.96013	-1.14097	1.70629e-05	-1.92683	-1.18016	1.71237e-05	-1.92679	-1.18004
43006403	chr2:43006403:G:A	1.37834e-14	-3.24329e-10	-1.32192	0.000101318	-3.24329e-10	-1.32563	0.000101665	-3.24329e-10	-1.32561
43006423	chr2:43006423:T:C	1.35875e-14	-3.24329e-10	-1.33623	9.94528e-05	-3.24329e-10	-1.34421	9.97971e-05	-3.24329e-10	-1.34416
43006773	chr2:43006773:A:G	1.37244e-14	-3.24329e-10	-1.32621	0.000100269	-3.24329e-10	-1.33604	0.000100611	-3.24329e-10	-1.33604
43006851	chr2:43006851:C:T	7.36139e-15	-1.61269	-0.336445	5.4547e-05	-1.6927	-0.252128	5.46976e-05	-1.69288	-0.252595
43006962	chr2:43006962:C:T	7.43891e-15	-1.93866	-3.46321e-10	5.46682e-05	-1.94261	-3.46321e-10	5.48537e-05	-1.94263	-3.46321e-10
43007001	chr2:43007001:A:G	9.61661e-15	-1.81103	0.129136	7.5925e-05	-1.84269	0.228547	7.61461e-05	-1.84279	0.228141
43007967	chr2:43007967:G:A	1.34951e-14	-3.24329e-10	-1.34305	9.92326e-05	-3.24329e-10	-1.34643	9.95713e-05	-3.24329e-10	-1.34642
43008196	chr2:43008196:C:T	1.73198e-15	-2.08556	-1.31056	1.24353e-05	-2.08062	-1.34274	1.24787e-05	-2.08058	-1.3427
43008397	chr2:43008397:T:C	1.31376e-14	-1.04784	-0.322064	9.26511e-05	-0.863613	-0.551439	9.30905e-05	-0.862758	-0.550968
43008426	chr2:43008426:C:T	1.79911e-14	-3.24329e-10	-1.05551	0.000130774	-3.24329e-10	-1.07043	0.000131224	-3.24329e-10	-1.07039
43008431	chr2:43008431:C:G	4.03193e-15	-1.59607	-0.955065	3.06249e-05	-1.79537	-0.726706	3.07158e-05	-1.79523	-0.727289
43008510	chr2:43008510:C:T	9.07298e-14	0.562503	-3.46321e-10	0.000782868	0.719071	-3.46321e-10	0.000785892	0.719521	-3.46321e-10
43008727	chr2:43008727:C:T	3.87928e-15	-1.4519	-1.13783	2.86098e-05	-1.5216	-1.06855	2.87058e-05	-1.52141	-1.06879
43009468	chr2:43009468:T:C	3.04402e-15	-1.84046	-0.991741	2.29815e-05	-1.77686	-1.03234	2.3069e-05	-1.77681	-1.032
43009619	chr2:43009619:C:T	2.19583e-14	-3.24329e-10	-0.856236	0.00015537	-3.24329e-10	-0.898081	0.000155939	-3.24329e-10	-0.897831
43009779	chr2:43009779:G:A	1.39235e-14	-3.24329e-10	-1.31181	0.000103993	-3.24329e-10	-1.29957	0.000104349	-3.24329e-10	-1.29956
43009836	chr2:43009836:AG:A	3.4373e-15	-1.79035	-0.920344	2.7277e-05	-1.73343	-0.904416	2.73721e-05	-1.73338	-0.904391
43009920	chr2:43009920:C:T	1.34284e-14	-3.24329e-10	-1.34801	9.91074e-05	-3.24329e-10	-1.34769	9.94443e-05	-3.24329e-10	-1.3477
43010007	chr2:43010007:C:T	1.34252e-14	-3.24329e-10	-1.34825	9.92224e-05	-3.24329e-10	-1.34653	9.9559e-05	-3.24329e-10	-1.34655
43010489	chr2:43010489:T:C	1.65736e-14	-3.24329e-10	-1.13757	0.000126465	-3.24329e-10	-1.10393	0.000126908	-3.24329e-10	-1.10384
43010556	chr2:43010556:C:T	2.5945e-15	-2.06652	-0.925469	1.84887e-05	-2.03472	-0.992016	1.85492e-05	-2.03464	-0.992237
43010557	chr2:43010557:G:A	1.46064e-14	-3.24329e-10	-1.26392	0.000110109	-3.24329e-10	-1.24242	0.000110491	-3.24329e-10	-1.24236
43010916	chr2:43010916:A:C	1.96645e-14	-3.24329e-10	-0.966569	0.000159473	-3.24329e-10	-0.872021	0.000159967	-3.24329e-10	-0.872328
43011241	chr2:43011241:A:C	2.50438e-15	-1.97408	-1.05326	2.12427e-05	-1.82206	-1.06583	2.13149e-05	-1.82206	-1.06583
43011257	chr2:43011257:A:G	6.33977e-15	-1.83961	-0.258935	4.92883e-05	-1.87015	-0.176059	4.94235e-05	-1.87024	-0.176636
43011488	chr2:43011488:G:A	9.11699e-15	-1.93689	0.201643	5.29911e-05	-1.83815	-0.135617	5.31896e-05	-1.83773	-0.1357
43011671	chr2:43011671:T:G	1.53612e-14	-3.24329e-10	-1.21354	0.000111787	-3.24329e-10	-1.2273	0.000112176	-3.24329e-10	-1.22723
43011737	chr2:43011737:A:G	5.0471e-15	-1.86274	-0.463828	3.18384e-05	-1.74655	-0.736664	3.19775e-05	-1.74607	-0.736199
43012109	chr2:43012109:A:G	1.36105e-14	-3.24329e-10	-1.33454	9.97629e-05	-3.24329e-10	-1.3411	0.000100104	-3.24329e-10	-1.34109
43012270	chr2:43012270:T:C	2.4754e-15	-1.72217	-1.31681	1.85629e-05	-1.72523	-1.2975	1.86245e-05	-1.72536	-1.29745
43012286	chr2:43012286:C:T	2.25068e-15	-2.0506	-1.08355	1.70457e-05	-1.91991	-1.18809	1.71065e-05	-1.91979	-1.18805
43012783	chr2:43012783:G:C	2.39239e-14	-3.24329e-10	-0.770507	0.000172398	-3.24329e-10	-0.794087	0.000172998	-3.24329e-10	-0.794021
43012878	chr2:43012878:C:G	2.01507e-15	-2.08416	-1.16057	1.39274e-05	-2.07306	-1.23698	1.39761e-05	-2.07298	-1.23698
43013068	chr2:43013068:G:A	3.42207e-15	-1.87666	-0.838474	3.02036e-05	-1.67661	-0.85932	3.03074e-05	-1.67661	-0.859293
43013547	chr2:43013547:C:G	1.49641e-14	-3.24329e-10	-1.23973	0.000108013	-3.24329e-10	-1.26164	0.000108385	-3.24329e-10	-1.26161
43013611	chr2:43013611:A:C	5.29749e-15	-1.61649	-0.661665	3.777e-05	-1.70109	-0.611285	3.7878e-05	-1.70127	-0.611657
43014095	chr2:43014095:A:C	2.48053e-15	-1.72221	-1.3147	1.69036e-05	-1.89857	-1.2178	1.69577e-05	-1.89845	-1.21813
43014367	chr2:43014367:T:C	1.37186e-14	-3.24329e-10	-1.32663	0.000100386	-3.24329e-10	-1.33487	0.000100729	-3.24329e-10	-1.33486
43014505	chr2:43014505:G:A	3.19531e-15	-1.75577	-1.02793	2.44632e-05	-1.62761	-1.11912	2.4559e-05	-1.62703	-1.11919
43014565	chr2:43014565:A:G	2.27329e-15	-1.81587	-1.30829	1.78803e-05	-1.77119	-1.289	1.79411e-05	-1.77114	-1.28906
43014697	chr2:43014697:A:G	1.40594e-14	-3.24329e-10	-1.30209	0.000103558	-3.24329e-10	-1.30376	0.000103918	-3.24329e-10	-1.3037
43015181	chr2:43015181:T:C	1.90808e-15	-2.03449	-1.26479	1.38294e-05	-2.08079	-1.23631	1.38741e-05	-2.0808	-1.23647
43015219	chr2:43015219:T:C	2.53594e-15	-2.04295	-0.971866	1.84245e-05	-2.07927	-0.950938	1.84866e-05	-2.07929	-0.950966
43015470	chr2:43015470:C:A	1.35021e-14	-3.24329e-10	-1.34254	9.9254e-05	-3.24329e-10	-1.34621	9.95925e-05	-3.24329e-10	-1.34621
43015698	chr2:43015698:C:T	2.23857e-15	-1.9649	-1.17465	1.77047e-05	-1.93792	-1.13214	1.77631e-05	-1.93788	-1.13229
43015714	chr2:43015714:T:G	1.67937e-14	-3.24329e-10	-1.12438	0.000121642	-3.24329e-10	-1.14281	0.000122069	-3.24329e-10	-1.14271
43015748	chr2:43015748:T:C	1.90887e-15	-1.97789	-1.32098	1.32478e-05	-2.05662	-1.30344	1.32912e-05	-2.05665	-1.30355
43015756	chr2:43015756:T:G	6.9131e-14	-3.24329e-10	0.29062	0.000475226	-3.24329e-10	0.219897	0.000476756	-3.24329e-10	0.219708
43016012	chr2:43016012:C:T	1.66871e-14	-3.24329e-10	-1.13075	0.000127455	-3.24329e-10	-1.09613	0.000127899	-3.24329e-10	-1.09606
43016224	chr2:43016224:A:T	6.74788e-15	-2.03615	-3.46321e-10	4.99655e-05	-2.03256	-3.46321e-10	5.01384e-05	-2.03251	-3.46321e-10
43016266	chr2:43016266:A:G	2.87215e-15	-2.07439	-0.81593	1.93512e-05	-2.08697	-0.894173	1.94114e-05	-2.08697	-0.894467
43016699	chr2:43016699:T:C	1.52604e-14	-3.24329e-10	-1.22012	0.000109209	-3.24329e-10	-1.25063	0.000109609	-3.24329e-10	-1.25038
43016745	chr2:43016745:C:T	2.00741e-15	-1.95001	-1.29853	1.56299e-05	-1.92346	-1.27125	1.56818e-05	-1.92341	-1.27138
43016763	chr2:43016763:C:T	1.99825e-14	-3.24329e-10	-0.950525	0.00014383	-3.24329e-10	-0.97526	0.00014434	-3.24329e-10	-0.975128
43016778	chr2:43016778:C:T	6.95456e-15	-1.58125	-0.424731	5.12087e-05	-1.59848	-0.409503	5.13665e-05	-1.59806	-0.410247
43016808	chr2:43016808:A:T	3.8259e-15	-1.2645	-1.33909	2.41571e-05	-1.45309	-1.30623	2.4242e-05	-1.45285	-1.30636
43016829	chr2:43016829:A:G	1.8952e-14	-3.24329e-10	-1.00347	0.000148143	-3.24329e-10	-0.945718	0.000148638	-3.24329e-10	-0.945782
43017437	chr2:43017437:A:G	2.18496e-15	-1.89171	-1.27208	1.65373e-05	-1.89795	-1.24033	1.65918e-05	-1.89804	-1.24034
43017551	chr2:43017551:G:C	3.14506e-15	-2.08413	-0.715425	2.13271e-05	-2.05789	-0.826027	2.13951e-05	-2.05783	-0.826308
43017795	chr2:43017795:A:C	2.53508e-15	-2.06834	-0.946819	2.10022e-05	-1.98988	-0.909386	2.1073e-05	-1.98988	-0.909429
43018256	chr2:43018256:T:C	3.47592e-14	-3.24329e-10	-0.396938	0.000294379	-3.24329e-10	-0.259026	0.000295074	-3.24329e-10	-0.26007
43018346	chr2:43018346:A:C	2.06592e-15	-1.96967	-1.25013	1.62046e-05	-1.92613	-1.23246	1.62575e-05	-1.92609	-1.23265
43018445	chr2:43018445:G:A	1.34252e-14	-3.24329e-10	-1.34825	9.91803e-05	-3.24329e-10	-1.34695	9.95185e-05	-3.24329e-10	-1.34695
43018450	chr2:43018450:T:C	1.35604e-14	-3.24329e-10	-1.33823	0.000100994	-3.24329e-10	-1.32884	0.000101338	-3.24329e-10	-1.32884
43018831	chr2:43018831:G:A	1.34398e-14	-3.24329e-10	-1.34716	9.90515e-05	-3.24329e-10	-1.34825	9.93893e-05	-3.24329e-10	-1.34825
43018874	chr2:43018874:T:A	3.68088e-14	-3.24329e-10	-0.339646	0.000312998	-3.24329e-10	-0.197695	0.000313723	-3.24329e-10	-0.198787
43019892	chr2:43019892:T:G	1.39792e-14	-3.24329e-10	-1.30781	0.000101777	-3.24329e-10	-1.32111	0.000102126	-3.24329e-10	-1.3211
43019989	chr2:43019989:C:T	1.73166e-14	-3.24329e-10	-1.09372	0.000136437	-3.24329e-10	-1.02803	0.000136845	-3.24329e-10	-1.02845
43020076	chr2:43020076:T:C	2.74333e-15	-1.61863	-1.31759	2.23597e-05	-1.52971	-1.30692	2.24346e-05	-1.52966	-1.30703
43020121	chr2:43020121:A:T	1.91133e-15	-2.08198	-1.21561	1.64432e-05	-2.08158	-1.0624	1.64919e-05	-2.08161	-1.06282
43020176	chr2:43020176:G:A	2.61858e-14	-3.24329e-10	-0.680166	0.000212958	-3.24329e-10	-0.5828	0.000213584	-3.24329e-10	-0.58327
43020360	chr2:43020360:C:T	2.80785e-14	-0.428406	-0.181973	0.00162372	1.98066	-0.532073	0.00163176	1.98197	-0.531854
43020706	chr2:43020706:G:A	1.36271e-14	-3.24329e-10	-1.33332	0.000101806	-3.24329e-10	-1.32082	0.000102152	-3.24329e-10	-1.32083
43021308	chr2:43021308:C:T	2.31951e-14	-3.24329e-10	-0.80144	0.000165994	-3.24329e-10	-0.831944	0.000166577	-3.24329e-10	-0.831842
43021309	chr2:43021309:G:A	1.36817e-14	-3.24329e-10	-1.32933	0.000101625	-3.24329e-10	-1.32261	0.000101973	-3.24329e-10	-1.32259
43021783	chr2:43021783:C:G	3.72176e-14	-0.328603	-3.46321e-10	0.000323363	-0.165116	-3.46321e-10	0.000324403	-0.165311	-3.46321e-10
43021923	chr2:43021923:G:A	1.30101e-14	-1.37966	-3.46321e-10	0.000144927	-0.967665	-3.46321e-10	0.00014538	-0.967944	-3.46321e-10
43022043	chr2:43022043:T:G	1.34563e-14	-3.24329e-10	-1.34594	9.90851e-05	-3.24329e-10	-1.34791	9.94233e-05	-3.24329e-10	-1.34791
43022545	chr2:43022545:G:T	2.08872e-14	-3.24329e-10	-0.906246	0.000162858	-3.24329e-10	-0.851014	0.000163431	-3.24329e-10	-0.850906
43022586	chr2:43022586:G:C	1.93162e-14	-3.24329e-10	-0.984442	0.000161424	-3.24329e-10	-0.859861	0.000161881	-3.24329e-10	-0.860438
43022684	chr2:43022684:A:G	2.74086e-15	-1.87841	-1.0587	2.21736e-05	-1.85163	-0.99336	2.22394e-05	-1.85167	-0.993758
43022918	chr2:43022918:C:A	3.11226e-15	-2.08472	-0.725318	2.10825e-05	-1.88049	-1.01496	2.1168e-05	-1.88025	-1.01455
43023322	chr2:43023322:G:A	1.69932e-14	-3.24329e-10	-1.11257	0.000130073	-3.24329e-10	-1.0758	0.000130526	-3.24329e-10	-1.07572
43023681	chr2:43023681:C:T	3.59023e-14	-0.364582	-3.46321e-10	0.00041157	0.0760866	-3.46321e-10	0.000413261	0.0767807	-3.46321e-10
43024258	chr2:43024258:G:A	9.37684e-15	-1.70714	-3.46321e-10	6.19523e-05	-1.81753	-3.46321e-10	6.216e-05	-1.81759	-3.46321e-10
43024429	chr2:43024429:A:G	2.61623e-14	-3.24329e-10	-0.681065	0.000182878	-3.24329e-10	-0.735073	0.000183487	-3.24329e-10	-0.735153
43024694	chr2:43024694:GA:G	8.53803e-15	-1.66893	-0.131926	7.09991e-05	-1.63112	-0.0501103	7.11699e-05	-1.63149	-0.0507363
43025013	chr2:43025013:T:C	1.75992e-15	-2.05568	-1.32444	1.33579e-05	-2.07949	-1.2723	1.34009e-05	-2.07947	-1.27251
43025129	chr2:43025129:G:C	2.74501e-15	-2.01762	-0.917975	1.86848e-05	-2.08614	-0.930041	1.87459e-05	-2.08614	-0.930182
43025545	chr2:43025545:C:T	1.41582e-14	-3.24329e-10	-1.29509	0.000103983	-3.24329e-10	-1.29967	0.000104344	-3.24329e-10	-1.2996
43025552	chr2:43025552:C:T	4.49774e-15	-2.07356	-0.368252	2.83821e-05	-2.08205	-0.516087	2.84838e-05	-2.08201	-0.51595
43025710	chr2:43025710:A:C	2.69123e-15	-1.93838	-1.01701	1.67284e-05	-2.08696	-1.03982	1.67847e-05	-2.08696	-1.03987
43026103	chr2:43026103:T:A	3.0922e-15	-1.99516	-0.821339	2.09326e-05	-2.07143	-0.831154	2.10012e-05	-2.0715	-0.831216
43026208	chr2:43026208:C:T	8.99759e-15	-1.9645	0.216072	8.76543e-05	-1.829	0.358507	8.78379e-05	-1.82918	0.35737
43026295	chr2:43026295:G:A	2.1378e-14	-3.24329e-10	-0.88302	0.000155322	-3.24329e-10	-0.898393	0.000155862	-3.24329e-10	-0.898329
43026466	chr2:43026466:C:T	1.34268e-14	-3.24329e-10	-1.34813	9.91365e-05	-3.24329e-10	-1.3474	9.94737e-05	-3.24329e-10	-1.3474
43026593	chr2:43026593:T:C	2.14275e-15	-1.83567	-1.34762	1.69394e-05	-1.76725	-1.347	1.69985e-05	-1.76719	-1.34698
43026663	chr2:43026663:G:A	1.89318e-14	-3.24329e-10	-1.00454	0.000146305	-3.24329e-10	-0.958201	0.000146815	-3.24329e-10	-0.958122
43026688	chr2:43026688:C:T	1.95618e-15	-2.02743	-1.24696	1.35529e-05	-2.08693	-1.25037	1.35969e-05	-2.08693	-1.25053
43026757	chr2:43026757:A:G	3.4183e-15	-1.83395	-0.882291	2.26332e-05	-1.96147	-0.863004	2.26966e-05	-1.96165	-0.863431
43026773	chr2:43026773:C:T	2.39535e-14	-3.24329e-10	-0.769269	0.00019583	-3.24329e-10	-0.666646	0.000196361	-3.24329e-10	-0.667345
43026789	chr2:43026789:C:T	1.4982e-14	-3.24329e-10	-1.23853	0.000113118	-3.24329e-10	-1.21547	0.000113495	-3.24329e-10	-1.21554
43026994	chr2:43026994:C:T	1.38004e-14	-3.24329e-10	-1.32069	0.000101468	-3.24329e-10	-1.32415	0.000101819	-3.24329e-10	-1.32411
43027139	chr2:43027139:A:G	1.37795e-14	-3.24329e-10	-1.3222	0.000102059	-3.24329e-10	-1.31834	0.000102402	-3.24329e-10	-1.31839
43027177	chr2:43027177:A:T	1.37067e-14	-3.24329e-10	-1.3275	0.000101476	-3.24329e-10	-1.32407	0.000101817	-3.24329e-10	-1.32412
43027260	chr2:43027260:G:T	2.81882e-15	-1.99519	-0.913874	1.79886e-05	-1.99743	-1.05673	1.80543e-05	-1.99728	-1.05663
43027287	chr2:43027287:T:C	2.26897e-15	-1.8032	-1.32286	1.79819e-05	-1.70631	-1.34822	1.80493e-05	-1.70597	-1.34822
43027658	chr2:43027658:C:T	2.32309e-14	-3.24329e-10	-0.799898	0.000164763	-3.24329e-10	-0.839385	0.000165333	-3.24329e-10	-0.839336
43027667	chr2:43027667:G:A	1.5987e-14	-3.24329e-10	-1.17361	0.000116176	-3.24329e-10	-1.18878	0.000116597	-3.24329e-10	-1.18857
43027779	chr2:43027779:T:C	2.13766e-14	-3.24329e-10	-0.883085	0.000157634	-3.24329e-10	-0.883618	0.000158152	-3.24329e-10	-0.88374
43028120	chr2:43028120:G:T	2.83152e-13	-3.24329e-10	1.7006	0.00242428	-3.24329e-10	1.8494	0.00243415	-3.24329e-10	1.85005
43028638	chr2:43028638:G:A	3.10843e-14	-0.508681	-3.46321e-10	0.000191666	-0.68814	-3.46321e-10	0.000192294	-0.688274	-3.46321e-10
43028765	chr2:43028765:G:T	2.15772e-14	-3.24329e-10	-0.873747	0.000164247	-3.24329e-10	-0.842523	0.000164828	-3.24329e-10	-0.842399
43028768	chr2:43028768:G:A	3.62564e-15	-1.37414	-1.28322	2.38909e-05	-1.45923	-1.31116	2.39808e-05	-1.45883	-1.31121
43029310	chr2:43029310:C:T	1.37809e-14	-3.24329e-10	-1.3221	0.000102277	-3.24329e-10	-1.31621	0.000102624	-3.24329e-10	-1.31623
43029373	chr2:43029373:A:G	1.59537e-14	-3.24329e-10	-1.1757	0.000126508	-3.24329e-10	-1.10359	0.00012689	-3.24329e-10	-1.10398
43029504	chr2:43029504:T:C	1.39048e-14	-3.24329e-10	-1.31315	0.000102157	-3.24329e-10	-1.31738	0.000102504	-3.24329e-10	-1.3174
43029747	chr2:43029747:G:A	1.87425e-14	-1.01459	-3.46321e-10	0.000131803	-1.06258	-3.46321e-10	0.000132234	-1.06272	-3.46321e-10
43029780	chr2:43029780:G:A	1.41871e-14	-3.24329e-10	-1.29305	0.000106688	-3.24329e-10	-1.27399	0.000107048	-3.24329e-10	-1.27402
43029817	chr2:43029817:C:A	1.34976e-14	-3.24329e-10	-1.34287	9.94925e-05	-3.24329e-10	-1.34381	9.98333e-05	-3.24329e-10	-1.3438
43029840	chr2:43029840:G:A	2.69121e-14	-3.24329e-10	-0.652808	0.000227185	-3.24329e-10	-0.518128	0.000227786	-3.24329e-10	-0.518891
43029878	chr2:43029878:G:A	2.64175e-14	-3.24329e-10	-0.671356	0.000222654	-3.24329e-10	-0.538273	0.000223245	-3.24329e-10	-0.539029
43029903	chr2:43029903:G:A	1.38999e-14	-3.24329e-10	-1.3135	0.000102123	-3.24329e-10	-1.31771	0.00010247	-3.24329e-10	-1.31773
43029981	chr2:43029981:A:G	2.45729e-14	-3.24329e-10	-0.743738	0.000205509	-3.24329e-10	-0.618403	0.000206065	-3.24329e-10	-0.619105
43029998	chr2:43029998:C:A	1.69892e-14	-3.24329e-10	-1.11281	0.000135931	-3.24329e-10	-1.03174	0.000136333	-3.24329e-10	-1.0322
43030001	chr2:43030001:AC:A	1.52385e-14	-3.24329e-10	-1.22156	0.000111711	-3.24329e-10	-1.22798	0.000112103	-3.24329e-10	-1.22788
43030006	chr2:43030006:C:A	2.03085e-14	-3.24329e-10	-0.934342	0.000166362	-3.24329e-10	-0.829725	0.000166832	-3.24329e-10	-0.830314
43030406	chr2:43030406:C:T	2.54278e-15	-1.7107	-1.30142	1.73344e-05	-1.76686	-1.32435	1.73968e-05	-1.76662	-1.32439
43030511	chr2:43030511:C:T	2.39136e-14	-3.24329e-10	-0.770937	0.000195086	-3.24329e-10	-0.670455	0.000195612	-3.24329e-10	-0.671166
43030564	chr2:43030564:A:G	1.6655e-14	-3.24329e-10	-1.13267	0.00013122	-3.24329e-10	-1.06702	0.000131616	-3.24329e-10	-1.06741
43030595	chr2:43030595:G:T	1.93848e-14	-3.24329e-10	-0.980894	0.000146788	-3.24329e-10	-0.954901	0.000147272	-3.24329e-10	-0.95502
43030808	chr2:43030808:T:G	6.45339e-14	0.221808	-3.46321e-10	0.0003752	-0.0164353	-3.46321e-10	0.000376878	-0.0153754	-3.46321e-10
43031231	chr2:43031231:G:A	1.63648e-14	-3.24329e-10	-1.15025	0.000129331	-3.24329e-10	-1.08152	0.000129699	-3.24329e-10	-1.08209
43031627	chr2:43031627:C:T	2.91374e-14	-3.24329e-10	-0.573361	0.000239546	-3.24329e-10	-0.465147	0.00024016	-3.24329e-10	-0.465992
43031828	chr2:43031828:G:C	2.67257e-14	-3.24329e-10	-0.659757	0.000210577	-3.24329e-10	-0.59404	0.00021132	-3.24329e-10	-0.593923
43032025	chr2:43032025:C:T	4.67493e-15	-2.06471	-0.338459	3.87596e-05	-1.97821	-0.308308	3.887e-05	-1.97813	-0.308947
43033232	chr2:43033232:G:A	3.55506e-14	-3.24329e-10	-0.374425	0.000284699	-3.24329e-10	-0.292459	0.00028571	-3.24329e-10	-0.292321
43033428	chr2:43033428:G:A	2.06779e-14	-3.24329e-10	-0.91632	0.000157252	-3.24329e-10	-0.886044	0.000157807	-3.24329e-10	-0.885923
43033983	chr2:43033983:T:C	1.73884e-15	-2.06642	-1.32575	1.47822e-05	-1.92274	-1.32773	1.4835e-05	-1.92261	-1.3277
43034054	chr2:43034054:C:T	6.79398e-15	-2.02935	-3.46321e-10	5.2327e-05	-1.98638	-3.46321e-10	5.25082e-05	-1.98633	-3.46321e-10
43034057	chr2:43034057:T:C	1.38492e-14	-3.24329e-10	-1.31715	0.000101091	-3.24329e-10	-1.32787	0.000101449	-3.24329e-10	-1.32774
43034095	chr2:43034095:CATGCCAT:C	1.42054e-14	-3.24329e-10	-1.29176	0.000102891	-3.24329e-10	-1.31022	0.000103239	-3.24329e-10	-1.31025
43034612	chr2:43034612:T:A	1.43238e-14	-3.24329e-10	-1.28346	0.000104632	-3.24329e-10	-1.29345	0.00010499	-3.24329e-10	-1.29343
43034741	chr2:43034741:G:A	2.97319e-14	-3.24329e-10	-0.553162	0.000209956	-3.24329e-10	-0.596994	0.000210776	-3.24329e-10	-0.596501
43034764	chr2:43034764:G:T	3.01316e-14	-3.24329e-10	-0.539809	0.000247982	-3.24329e-10	-0.430538	0.000248605	-3.24329e-10	-0.431432
43034777	chr2:43034777:G:A	1.6594e-14	-0.399005	-0.737335	0.000105897	-0.578626	-0.702798	0.000106235	-0.578794	-0.70285
43034878	chr2:43034878:A:C	1.35304e-14	-3.24329e-10	-1.34044	0.00010058	-3.24329e-10	-1.33294	0.000100912	-3.24329e-10	-1.33305
43034996	chr2:43034996:G:T	1.32991e-14	-0.298807	-1.05888	8.03191e-05	-0.493021	-1.06487	8.0602e-05	-0.493195	-1.06458
43035280	chr2:43035280:A:T	2.90023e-14	-3.24329e-10	-0.57801	0.000238263	-3.24329e-10	-0.470519	0.000238865	-3.24329e-10	-0.4714
43035656	chr2:43035656:C:T	3.7257e-15	-1.44449	-1.18564	1.84495e-05	-1.83358	-1.19527	1.85123e-05	-1.83377	-1.19509
43035744	chr2:43035744:G:A	1.35288e-14	-3.24329e-10	-1.34056	0.00010019	-3.24329e-10	-1.33682	0.000100532	-3.24329e-10	-1.33682
43035801	chr2:43035801:C:T	2.26723e-14	-0.824241	-3.46321e-10	9.0789e-05	-1.43535	-3.46321e-10	9.11159e-05	-1.43517	-3.46321e-10
43035865	chr2:43035865:G:A	1.40199e-14	-3.24329e-10	-1.30491	0.000105095	-3.24329e-10	-1.28903	0.00010543	-3.24329e-10	-1.28925
43035875	chr2:43035875:G:A	1.65357e-14	-0.38188	-0.757985	0.000105471	-0.561232	-0.724222	0.000105801	-0.561405	-0.724337
43036666	chr2:43036666:T:G	6.66628e-15	-1.86895	-0.179373	7.47163e-05	-1.58427	-0.0459201	7.49531e-05	-1.58403	-0.0464032
43037000	chr2:43037000:T:C	1.378e-14	-3.24329e-10	-1.32217	0.000101264	-3.24329e-10	-1.32616	0.00010161	-3.24329e-10	-1.32616
43037732	chr2:43037732:A:T	9.08839e-15	-1.85404	0.115657	6.71052e-05	-2.042	0.304369	6.728e-05	-2.04208	0.303649
43037911	chr2:43037911:C:T	3.32194e-15	-1.91239	-0.832447	3.53243e-05	-1.64422	-0.735098	3.54408e-05	-1.644	-0.735436
43038861	chr2:43038861:C:T	1.34338e-14	-3.24329e-10	-1.34761	9.90664e-05	-3.24329e-10	-1.3481	9.94035e-05	-3.24329e-10	-1.34811
43038930	chr2:43038930:C:T	1.34255e-14	-3.24329e-10	-1.34822	9.90525e-05	-3.24329e-10	-1.34824	9.93905e-05	-3.24329e-10	-1.34824
43038956	chr2:43038956:C:T	1.34842e-14	-3.24329e-10	-1.34387	9.93384e-05	-3.24329e-10	-1.34536	9.96758e-05	-3.24329e-10	-1.34538
43039155	chr2:43039155:G:A	2.67505e-14	-3.24329e-10	-0.65883	0.000193126	-3.24329e-10	-0.680551	0.000193874	-3.24329e-10	-0.680088
43039662	chr2:43039662:C:G	1.3785e-14	-3.24329e-10	-1.3218	0.000103156	-3.24329e-10	-1.30765	0.000103513	-3.24329e-10	-1.3076
43039872	chr2:43039872:C:G	8.90034e-15	-1.75929	-3.46321e-10	0.000147728	-0.948519	-3.46321e-10	0.000148344	-0.947766	-3.46321e-10
43039926	chr2:43039926:C:T	6.43618e-15	-0.973236	-1.11021	3.12316e-05	-1.33078	-1.17169	3.13297e-05	-1.33101	-1.17172
43040377	chr2:43040377:C:T	1.36195e-14	-3.24329e-10	-1.33388	0.000101463	-3.24329e-10	-1.3242	0.000101799	-3.24329e-10	-1.3243
43040454	chr2:43040454:T:C	1.44565e-14	-3.24329e-10	-1.27424	0.000105996	-3.24329e-10	-1.28049	0.00010635	-3.24329e-10	-1.28056
43040527	chr2:43040527:C:T	1.37546e-14	-3.24329e-10	-1.32401	0.0001028	-3.24329e-10	-1.3111	0.000103137	-3.24329e-10	-1.31124
43040697	chr2:43040697:A:G	1.36495e-14	-3.24329e-10	-1.33168	0.000101758	-3.24329e-10	-1.3213	0.000102105	-3.24329e-10	-1.3213
43041034	chr2:43041034:G:A	2.90519e-14	-3.24329e-10	-0.576299	0.000212452	-3.24329e-10	-0.585179	0.000213139	-3.24329e-10	-0.585353
43041310	chr2:43041310:C:A	1.77178e-14	-3.24329e-10	-1.07081	0.000136464	-3.24329e-10	-1.02783	0.000136939	-3.24329e-10	-1.02776
43041350	chr2:43041350:C:T	7.96433e-15	-1.87041	-3.46321e-10	5.96176e-05	-1.85594	-3.46321e-10	5.98125e-05	-1.85608	-3.46321e-10
43041482	chr2:43041482:A:G	1.89923e-15	-2.08341	-1.22052	1.33838e-05	-2.08661	-1.26324	1.34293e-05	-2.08662	-1.26324
43041831	chr2:43041831:G:A	1.38186e-14	-3.24329e-10	-1.31937	0.000100858	-3.24329e-10	-1.33018	0.000101212	-3.24329e-10	-1.33008
43041922	chr2:43041922:G:A	1.70744e-14	-3.24329e-10	-1.1078	0.000130697	-3.24329e-10	-1.07101	0.000131153	-3.24329e-10	-1.07093
43042582	chr2:43042582:T:TC	3.32598e-14	-3.24329e-10	-0.441034	0.000243154	-3.24329e-10	-0.4502	0.000244072	-3.24329e-10	-0.449837
43042629	chr2:43042629:A:T	5.49271e-14	-3.24329e-10	0.0606243	0.000446851	-3.24329e-10	0.158332	0.000448483	-3.24329e-10	0.158573
43042789	chr2:43042789:T:C	6.87401e-14	-3.24329e-10	0.284949	0.000571148	-3.24329e-10	0.403755	0.000573095	-3.24329e-10	0.403753
43042873	chr2:43042873:A:G	1.55775e-14	-3.24329e-10	-1.19955	0.000113058	-3.24329e-10	-1.21599	0.000113436	-3.24329e-10	-1.21606
43042900	chr2:43042900:G:A	1.91549e-14	-3.24329e-10	-0.992824	0.000139226	-3.24329e-10	-1.0078	0.000139749	-3.24329e-10	-1.00745
43043148	chr2:43043148:A:G	2.31945e-14	0.534069	-1.33554	0.000245059	0.902725	-1.34512	0.000246006	0.903157	-1.3451
43043199	chr2:43043199:C:G	2.3196e-15	-1.76588	-1.33811	1.84664e-05	-1.68435	-1.34358	1.85329e-05	-1.68415	-1.3436
43043369	chr2:43043369:G:T	2.30081e-14	-3.24329e-10	-0.809536	0.000155781	-3.24329e-10	-0.895442	0.000156375	-3.24329e-10	-0.895043
43043528	chr2:43043528:A:T	1.35185e-14	-3.24329e-10	-1.34132	9.92493e-05	-3.24329e-10	-1.34626	9.95909e-05	-3.24329e-10	-1.34623
43043565	chr2:43043565:G:T	1.9554e-15	-1.96832	-1.30647	1.31018e-05	-2.04662	-1.32452	1.31451e-05	-2.04667	-1.32458
43043655	chr2:43043655:G:A	1.75419e-14	-0.197293	-0.883497	0.000105032	-0.43446	-0.855169	0.000105373	-0.434629	-0.855164
43043878	chr2:43043878:C:T	1.41361e-14	-3.24329e-10	-1.29665	0.000103901	-3.24329e-10	-1.30046	0.00010425	-3.24329e-10	-1.30051
43044460	chr2:43044460:A:T	2.5559e-15	-1.72699	-1.27998	1.61992e-05	-1.85591	-1.30303	1.62527e-05	-1.85594	-1.3031
43044479	chr2:43044479:G:A	2.19079e-13	1.44405	-3.46321e-10	0.0019085	1.61018	-3.46321e-10	0.00191547	1.61042	-3.46321e-10
43044482	chr2:43044482:C:G	2.65174e-15	-2.04206	-0.928109	2.13683e-05	-1.87057	-1.01142	2.14462e-05	-1.87043	-1.01132
43044510	chr2:43044510:T:C	2.20066e-14	0.402272	-1.25631	0.000227156	0.785207	-1.30347	0.000228051	0.785593	-1.30332
43044579	chr2:43044579:T:C	6.28246e-14	0.194963	-3.46321e-10	0.000534318	0.337097	-3.46321e-10	0.0005364	0.337582	-3.46321e-10
43044642	chr2:43044642:C:T	2.94301e-14	-3.24329e-10	-0.563365	0.000212166	-3.24329e-10	-0.586525	0.000212989	-3.24329e-10	-0.586057
43044661	chr2:43044661:T:A	1.13176e-13	-3.24329e-10	0.783557	0.000980691	-3.24329e-10	0.944364	0.000982645	-3.24329e-10	0.942949
43044674	chr2:43044674:C:T	9.40017e-15	-1.70465	-3.46321e-10	7.69821e-05	-1.60032	-3.46321e-10	7.72232e-05	-1.6006	-3.46321e-10
43044776	chr2:43044776:T:C	3.42275e-14	-3.24329e-10	-0.412354	0.000237816	-3.24329e-10	-0.472397	0.000238598	-3.24329e-10	-0.472518
43045307	chr2:43045307:G:A	1.43551e-14	-3.24329e-10	-1.28128	0.000105445	-3.24329e-10	-1.2857	0.000105799	-3.24329e-10	-1.28576
43045428	chr2:43045428:G:C	3.09248e-15	-1.83591	-0.980502	1.93461e-05	-1.94544	-1.03597	1.94106e-05	-1.94546	-1.03602
43045839	chr2:43045839:C:T	1.40996e-14	-3.24329e-10	-1.29924	0.000103641	-3.24329e-10	-1.30296	0.000103989	-3.24329e-10	-1.30301
43046091	chr2:43046091:C:T	1.95148e-15	-1.94588	-1.33092	1.32785e-05	-2.01702	-1.34073	1.33231e-05	-2.01703	-1.34076
43046173	chr2:43046173:C:T	5.99745e-15	-0.905688	-1.24836	7.27406e-05	-0.377105	-1.27989	7.30189e-05	-0.376677	-1.2799
43046406	chr2:43046406:C:A	1.439e-14	-3.24329e-10	-1.27885	0.00010564	-3.24329e-10	-1.28386	0.000105996	-3.24329e-10	-1.28389
43046733	chr2:43046733:C:G	6.16605e-15	-1.11946	-1.00686	7.08305e-05	-0.651385	-1.03222	7.10864e-05	-0.65098	-1.03242
43047077	chr2:43047077:C:T	1.52115e-14	-3.24329e-10	-1.22333	0.000115435	-3.24329e-10	-1.19519	0.000115843	-3.24329e-10	-1.19507
43047236	chr2:43047236:G:T	1.42337e-14	-3.24329e-10	-1.28977	0.0001046	-3.24329e-10	-1.29375	0.000104951	-3.24329e-10	-1.2938
43047358	chr2:43047358:C:T	2.71961e-14	-3.24329e-10	-0.64231	0.000189397	-3.24329e-10	-0.700046	0.000190031	-3.24329e-10	-0.700112
43047588	chr2:43047588:G:A	3.1424e-14	-3.24329e-10	-0.497813	0.000249217	-3.24329e-10	-0.425567	0.000250108	-3.24329e-10	-0.425405
43047618	chr2:43047618:G:A	1.34251e-14	-3.24329e-10	-1.34825	9.90974e-05	-3.24329e-10	-1.34779	9.94352e-05	-3.24329e-10	-1.34779
43047683	chr2:43047683:A:T	1.83114e-15	-2.07427	-1.26617	1.38373e-05	-2.08653	-1.22999	1.3883e-05	-2.08653	-1.2301
43047750	chr2:43047750:C:T	1.59955e-14	-3.24329e-10	-1.17307	0.00012193	-3.24329e-10	-1.14045	0.000122345	-3.24329e-10	-1.14045
43047761	chr2:43047761:A:G	6.06767e-15	-0.848405	-1.294	6.33365e-05	-0.504989	-1.29044	6.35678e-05	-0.504765	-1.29043
43047846	chr2:43047846:A:G	4.08608e-14	-3.24329e-10	-0.235213	0.000328805	-3.24329e-10	-0.148429	0.000329979	-3.24329e-10	-0.14827
43047896	chr2:43047896:A:C	2.19059e-14	-3.24329e-10	-0.858625	0.000171768	-3.24329e-10	-0.797749	0.000172333	-3.24329e-10	-0.797871
43048232	chr2:43048232:C:T	2.8584e-14	-0.592538	-3.46321e-10	0.000234472	-0.486559	-3.46321e-10	0.000235358	-0.486192	-3.46321e-10
43048302	chr2:43048302:G:A	1.84642e-14	-0.472045	-0.557502	0.000212985	-0.0912666	-0.491404	0.000213718	-0.0910095	-0.49163
43048325	chr2:43048325:C:G	1.40497e-14	-3.24329e-10	-1.30278	0.000102944	-3.24329e-10	-1.30971	0.000103305	-3.24329e-10	-1.30962
43048479	chr2:43048479:C:T	1.74085e-14	0.204619	-1.29304	0.000193703	0.659994	-1.33756	0.000194322	0.659733	-1.33751
43048564	chr2:43048564:C:T	1.34471e-14	-3.24329e-10	-1.34662	9.94239e-05	-3.24329e-10	-1.3445	9.97626e-05	-3.24329e-10	-1.3445
43048608	chr2:43048608:G:A	1.36561e-14	-3.24329e-10	-1.3312	0.00010187	-3.24329e-10	-1.3202	0.000102205	-3.24329e-10	-1.32032
43048658	chr2:43048658:A:T	1.00347e-14	-1.63934	-3.46321e-10	7.22201e-05	-1.66418	-3.46321e-10	7.24611e-05	-1.66425	-3.46321e-10
43048702	chr2:43048702:G:A	9.52193e-15	-0.343656	-1.34813	0.000103914	0.0467318	-1.34707	0.000104295	0.0469948	-1.34707
43048839	chr2:43048839:T:A	1.34295e-14	-3.24329e-10	-1.34793	9.90847e-05	-3.24329e-10	-1.34792	9.94224e-05	-3.24329e-10	-1.34792
43048849	chr2:43048849:G:A	4.72092e-14	-3.24329e-10	-0.0907945	0.000340271	-3.24329e-10	-0.114151	0.00034147	-3.24329e-10	-0.114038
43049349	chr2:43049349:G:A	1.49631e-14	-3.24329e-10	-1.2398	0.000110087	-3.24329e-10	-1.24262	0.000110465	-3.24329e-10	-1.2426
43049724	chr2:43049724:C:G	2.14183e-14	-3.24329e-10	-0.881136	0.000166376	-3.24329e-10	-0.829643	0.000166956	-3.24329e-10	-0.829565
43049858	chr2:43049858:C:T	1.47437e-14	-3.24329e-10	-1.25457	0.000108016	-3.24329e-10	-1.26161	0.000108392	-3.24329e-10	-1.26154
43050240	chr2:43050240:G:A	1.69546e-14	-3.24329e-10	-1.11484	0.000121043	-3.24329e-10	-1.14775	0.000121509	-3.24329e-10	-1.14731
43050242	chr2:43050242:G:A	5.23426e-15	-1.13601	-1.15414	6.17211e-05	-0.612132	-1.20914	6.19512e-05	-0.611774	-1.20918
43050437	chr2:43050437:G:A	2.21753e-15	-1.8878	-1.26119	1.44027e-05	-1.98467	-1.2918	1.44505e-05	-1.98469	-1.29188
43050655	chr2:43050655:G:A	6.52811e-15	-2.06927	-3.46321e-10	4.76983e-05	-2.079	-3.46321e-10	4.78597e-05	-2.07902	-3.46321e-10
43050668	chr2:43050668:C:T	1.25962e-14	-0.0680355	-1.34395	0.00015517	0.447262	-1.34664	0.000155772	0.447721	-1.34662
43050685	chr2:43050685:G:C	1.19218e-14	-0.127038	-1.33998	0.000145894	0.382954	-1.34397	0.00014646	0.383402	-1.34395
43050908	chr2:43050908:C:T	1.44051e-14	-3.24329e-10	-1.2778	0.000105671	-3.24329e-10	-1.28356	0.000106038	-3.24329e-10	-1.2835
43050910	chr2:43050910:G:A	8.52905e-15	-0.791171	-1.01073	0.000106194	-0.221989	-1.05663	0.000106586	-0.221587	-1.05676
43051329	chr2:43051329:C:G	1.74993e-15	-2.04411	-1.3417	1.34022e-05	-2.00531	-1.34316	1.34491e-05	-2.00522	-1.34317
43051403	chr2:43051403:T:G	1.71364e-14	0.243606	-1.34778	0.000199847	0.699034	-1.34537	0.000200616	0.699499	-1.34541
43051601	chr2:43051601:C:T	8.21446e-14	-3.24329e-10	0.463098	0.000691286	-3.24329e-10	0.594661	0.000693381	-3.24329e-10	0.594282
43051607	chr2:43051607:C:T	1.40385e-14	-3.24329e-10	-1.30358	0.000102742	-3.24329e-10	-1.31167	0.000103089	-3.24329e-10	-1.31171
43051756	chr2:43051756:G:C	1.80026e-14	-3.24329e-10	-1.05487	0.000140809	-3.24329e-10	-0.996492	0.000141229	-3.24329e-10	-0.996916
43051867	chr2:43051867:A:G	1.74391e-14	-3.24329e-10	-1.08667	0.000125415	-3.24329e-10	-1.11227	0.000125856	-3.24329e-10	-1.11216
43052334	chr2:43052334:A:G	3.14835e-14	0.852226	-1.34815	0.000344607	1.24676	-1.34825	0.00034569	1.2465	-1.34825
43052385	chr2:43052385:G:A	2.78187e-14	-3.24329e-10	-0.619676	0.000224428	-3.24329e-10	-0.530337	0.000225055	-3.24329e-10	-0.530951
43052677	chr2:43052677:G:A	4.99884e-14	0.975065	-1.00866	0.000553371	1.3401	-0.967969	0.000554984	1.33984	-0.968201
43052913	chr2:43052913:A:G	3.40029e-14	0.917982	-1.33692	0.000367321	1.30119	-1.33885	0.000368472	1.30092	-1.33885
43053112	chr2:43053112:C:T	1.38254e-14	-3.24329e-10	-1.31888	0.000101452	-3.24329e-10	-1.32431	0.000101805	-3.24329e-10	-1.32424
43053186	chr2:43053186:G:T	1.45138e-14	0.0713839	-1.34167	0.000166442	0.502916	-1.33216	0.000167059	0.503236	-1.33219
43053255	chr2:43053255:T:C	1.12327e-13	-3.24329e-10	0.776033	0.000791462	-3.24329e-10	0.729988	0.000794256	-3.24329e-10	0.730108
43053464	chr2:43053464:C:T	4.35076e-14	1.07026	-1.2427	0.000487524	1.48325	-1.2378	0.000489049	1.48297	-1.2378
43053886	chr2:43053886:T:C	1.25817e-13	-3.24329e-10	0.889447	0.000893064	-3.24329e-10	0.850765	0.00089627	-3.24329e-10	0.850944
43054115	chr2:43054115:A:C	1.75988e-14	-3.24329e-10	-1.07755	0.000127792	-3.24329e-10	-1.09349	0.000128216	-3.24329e-10	-1.09358
43054227	chr2:43054227:C:T	2.36802e-14	0.413183	-1.19393	0.000290611	0.883865	-1.15577	0.000291684	0.884205	-1.15583
43054342	chr2:43054342:AC:A	1.51444e-14	0.110758	-1.33851	0.000174851	0.547108	-1.32707	0.000175499	0.547431	-1.3271
43054847	chr2:43054847:A:G	1.62751e-14	0.18072	-1.33646	0.000188996	0.622267	-1.32444	0.000189697	0.622594	-1.32446
43055022	chr2:43055022:T:C	2.51932e-14	-3.24329e-10	-0.718811	0.000180091	-3.24329e-10	-0.75043	0.000180678	-3.24329e-10	-0.75058
43055081	chr2:43055081:G:A	3.5656e-14	-3.24329e-10	-0.371465	0.000257132	-3.24329e-10	-0.394304	0.000258002	-3.24329e-10	-0.39433
43055324	chr2:43055324:G:A	1.28746e-14	-0.0879328	-1.30219	0.000149655	0.351147	-1.28671	0.000150212	0.351452	-1.2867
43055410	chr2:43055410:C:T	2.23832e-14	-3.24329e-10	-0.837074	0.000163267	-3.24329e-10	-0.848505	0.000163818	-3.24329e-10	-0.848543
43055440	chr2:43055440:C:T	1.34261e-14	-3.24329e-10	-1.34818	9.91138e-05	-3.24329e-10	-1.34762	9.94508e-05	-3.24329e-10	-1.34764
43055441	chr2:43055441:G:A	1.22826e-14	-0.314536	-1.12266	0.00013491	0.102191	-1.14148	0.000135418	0.102486	-1.14142
43055552	chr2:43055552:C:T	3.25175e-14	-3.24329e-10	-0.463604	0.000257519	-3.24329e-10	-0.3928	0.000258457	-3.24329e-10	-0.392569
43055670	chr2:43055670:T:C	1.16507e-14	-0.150251	-1.33977	0.000138214	0.315712	-1.3308	0.000138745	0.316166	-1.33083
43055719	chr2:43055719:C:T	2.94781e-14	-3.24329e-10	-0.561737	0.000232209	-3.24329e-10	-0.496256	0.000233022	-3.24329e-10	-0.496164
43055737	chr2:43055737:A:G	1.95556e-14	0.363628	-1.33575	0.000231702	0.824953	-1.32339	0.000232564	0.82529	-1.32342
43055765	chr2:43055765:T:C	1.38722e-14	-3.24329e-10	-1.3155	0.000101464	-3.24329e-10	-1.32419	0.000101814	-3.24329e-10	-1.32415
43056115	chr2:43056115:C:T	1.42025e-14	-3.24329e-10	-1.29197	0.000106807	-3.24329e-10	-1.27287	0.000107175	-3.24329e-10	-1.27284
43056280	chr2:43056280:C:T	1.34328e-14	-3.24329e-10	-1.34769	9.90667e-05	-3.24329e-10	-1.3481	9.94044e-05	-3.24329e-10	-1.3481
43056395	chr2:43056395:GT:G	3.72182e-14	0.61687	-0.945454	0.000471386	1.15246	-0.940678	0.000473246	1.1528	-0.94048
43056528	chr2:43056528:A:G	1.46305e-14	0.00752089	-1.26979	0.000171428	0.447823	-1.24755	0.000172066	0.448136	-1.24756
43056561	chr2:43056561:T:C	2.07171e-14	-3.24329e-10	-0.914424	0.000143108	-3.24329e-10	-0.980296	0.000143629	-3.24329e-10	-0.980063
43056896	chr2:43056896:C:G	6.42871e-15	-2.08461	-3.46321e-10	4.73321e-05	-2.08671	-3.46321e-10	4.74938e-05	-2.0867	-3.46321e-10
43056900	chr2:43056900:A:C	2.74107e-14	-0.634451	-3.46321e-10	0.000230184	-0.505014	-3.46321e-10	0.00023106	-0.50462	-3.46321e-10
43056910	chr2:43056910:C:T	2.76355e-14	-0.626282	-3.46321e-10	0.0002318	-0.49802	-3.46321e-10	0.000232682	-0.497626	-3.46321e-10
43056917	chr2:43056917:T:C	1.84178e-14	-3.24329e-10	-1.03207	0.000133107	-3.24329e-10	-1.05274	0.000133561	-3.24329e-10	-1.05274
43057294	chr2:43057294:G:A	3.02594e-14	0.706322	-1.2419	0.000374572	1.20987	-1.22798	0.000376011	1.2102	-1.22787
43057319	chr2:43057319:C:T	1.34355e-14	-3.24329e-10	-1.34748	9.92536e-05	-3.24329e-10	-1.34622	9.95902e-05	-3.24329e-10	-1.34623
43057360	chr2:43057360:G:A	5.27457e-14	-3.24329e-10	0.0200994	0.000425327	-3.24329e-10	0.108964	0.00042676	-3.24329e-10	0.108923
43057754	chr2:43057754:A:T	1.66097e-14	-3.24329e-10	-1.1354	0.000124202	-3.24329e-10	-1.12198	0.000124652	-3.24329e-10	-1.12177
43057770	chr2:43057770:A:G	3.13455e-14	-3.24329e-10	-0.500314	0.000251542	-3.24329e-10	-0.416283	0.000252376	-3.24329e-10	-0.416379
43058714	chr2:43058714:A:G	4.50684e-14	-3.24329e-10	-0.137202	0.000375947	-3.24329e-10	-0.0144454	0.000377117	-3.24329e-10	-0.0147431
43059064	chr2:43059064:A:G	1.34403e-14	-3.24329e-10	-1.34713	9.96184e-05	-3.24329e-10	-1.34255	9.99579e-05	-3.24329e-10	-1.34255
43059095	chr2:43059095:G:A	2.27442e-14	-3.24329e-10	-0.821073	0.000165619	-3.24329e-10	-0.834204	0.000166167	-3.24329e-10	-0.834304
43059472	chr2:43059472:G:T	2.79321e-14	-1.18115	0.565539	0.000244774	-1.15277	0.709212	0.000245483	-1.1531	0.709032
43059983	chr2:43059983:G:A	6.92061e-15	-2.01088	-3.46321e-10	5.43046e-05	-1.94929	-3.46321e-10	5.44826e-05	-1.94942	-3.46321e-10
43060491	chr2:43060491:G:C	4.6121e-15	-1.18376	-1.23294	4.49915e-05	-0.909418	-1.228	4.51539e-05	-0.909269	-1.22795
43060609	chr2:43060609:A:G	1.43571e-14	-3.24329e-10	-1.28114	0.000104353	-3.24329e-10	-1.29611	0.000104712	-3.24329e-10	-1.29609
43060675	chr2:43060675:G:T	1.87801e-14	-3.24329e-10	-1.01259	0.000147428	-3.24329e-10	-0.950556	0.000147812	-3.24329e-10	-0.95136
43061019	chr2:43061019:T:C	2.03213e-15	-1.97902	-1.25727	1.68132e-05	-1.8988	-1.22292	1.68701e-05	-1.89864	-1.22311
43061115	chr2:43061115:C:T	1.3654e-14	-3.24329e-10	-1.33135	0.000100135	-3.24329e-10	-1.33737	0.000100477	-3.24329e-10	-1.33737
43061147	chr2:43061147:T:C	1.51512e-14	-3.24329e-10	-1.22731	0.00011133	-3.24329e-10	-1.2314	0.000111715	-3.24329e-10	-1.23135
43061305	chr2:43061305:G:T	3.31905e-15	-1.95683	-0.788872	2.5173e-05	-2.03271	-0.685408	2.52547e-05	-2.03277	-0.685512
43061359	chr2:43061359:T:C	1.3912e-14	-3.24329e-10	-1.31263	0.000101672	-3.24329e-10	-1.32214	0.00010202	-3.24329e-10	-1.32213
43061460	chr2:43061460:A:G	5.55137e-14	-3.24329e-10	0.0712463	0.00039952	-3.24329e-10	0.0463705	0.000400781	-3.24329e-10	0.0461169
43061544	chr2:43061544:T:C	1.64587e-14	-3.24329e-10	-1.14453	0.000119255	-3.24329e-10	-1.16263	0.000119661	-3.24329e-10	-1.16264
43061808	chr2:43061808:C:T	1.83774e-15	-1.99884	-1.338	1.52325e-05	-1.91239	-1.30808	1.52846e-05	-1.91223	-1.30823
43063359	chr2:43063359:C:T	5.70163e-15	-1.26136	-0.943266	4.54887e-05	-1.22889	-0.897541	4.56292e-05	-1.2292	-0.897551
43063384	chr2:43063384:G:A	1.10954e-14	-0.645619	-0.893236	8.98265e-05	-0.592286	-0.853727	9.00938e-05	-0.592697	-0.85375
43063815	chr2:43063815:A:G	6.19152e-15	-0.792273	-1.32993	6.00286e-05	-0.52304	-1.32603	6.02384e-05	-0.522975	-1.32601
43064195	chr2:43064195:C:T	3.47187e-14	-3.24329e-10	-0.398104	0.000263687	-3.24329e-10	-0.369132	0.000264672	-3.24329e-10	-0.368805
43064294	chr2:43064294:C:T	1.47239e-14	-3.24329e-10	-1.25591	0.000108259	-3.24329e-10	-1.25936	0.000108633	-3.24329e-10	-1.25932
43064314	chr2:43064314:C:T	6.41299e-15	-2.08706	-3.46321e-10	4.75127e-05	-2.0829	-3.46321e-10	4.76743e-05	-2.08291	-3.46321e-10
43064403	chr2:43064403:T:C	1.35598e-14	-3.24329e-10	-1.33827	9.95665e-05	-3.24329e-10	-1.34307	9.9905e-05	-3.24329e-10	-1.34308
43064551	chr2:43064551:G:A	2.29457e-15	-1.94565	-1.16919	1.99316e-05	-1.85131	-1.10028	1.9996e-05	-1.85115	-1.10061
43064646	chr2:43064646:G:C	1.73767e-14	-3.24329e-10	-1.09026	0.000128442	-3.24329e-10	-1.08841	0.000128869	-3.24329e-10	-1.0885
43064778	chr2:43064778:G:C	9.51047e-15	-0.993818	-0.699172	7.72296e-05	-0.93014	-0.666971	7.7466e-05	-0.930362	-0.667098
43064997	chr2:43064997:C:T	1.34376e-14	-3.24329e-10	-1.34733	9.90636e-05	-3.24329e-10	-1.34813	9.94012e-05	-3.24329e-10	-1.34813
43065058	chr2:43065058:A:C	3.29138e-14	-3.24329e-10	-0.451491	0.000250016	-3.24329e-10	-0.422369	0.000250943	-3.24329e-10	-0.42207
43065165	chr2:43065165:C:T	1.16534e-14	-1.18158	-0.308204	9.40123e-05	-1.13523	-0.265239	9.42871e-05	-1.13557	-0.265386
43065477	chr2:43065477:A:AT	1.37959e-14	-3.24329e-10	-1.32101	0.000100969	-3.24329e-10	-1.32908	0.000101313	-3.24329e-10	-1.32908
43065694	chr2:43065694:G:A	2.08391e-15	-1.86888	-1.34226	1.69586e-05	-1.76515	-1.34797	1.70192e-05	-1.76498	-1.34798
43065765	chr2:43065765:GC:G	1.57856e-14	-3.24329e-10	-1.18628	0.000117801	-3.24329e-10	-1.1749	0.000118215	-3.24329e-10	-1.1748
43065787	chr2:43065787:G:A	1.53847e-14	-3.24329e-10	-1.21201	0.000112248	-3.24329e-10	-1.22318	0.000112625	-3.24329e-10	-1.22323
43066221	chr2:43066221:C:T	1.13453e-14	-1.51658	-3.46321e-10	7.05159e-05	-1.68805	-3.46321e-10	7.07507e-05	-1.68814	-3.46321e-10
43066637	chr2:43066637:C:G	4.82841e-15	-1.02829	-1.34258	4.67558e-05	-0.751432	-1.34752	4.69028e-05	-0.75169	-1.34753
43066849	chr2:43066849:C:T	1.58224e-14	-3.24329e-10	-1.18396	0.000116221	-3.24329e-10	-1.1884	0.000116624	-3.24329e-10	-1.18834
43067155	chr2:43067155:G:A	1.41039e-14	-3.24329e-10	-1.29893	0.000104931	-3.24329e-10	-1.29059	0.000105295	-3.24329e-10	-1.29054
43067171	chr2:43067171:C:T	1.84116e-15	-2.04025	-1.29474	1.26679e-05	-2.07421	-1.33061	1.27119e-05	-2.07424	-1.33052
43067201	chr2:43067201:T:C	1.72409e-15	-2.05584	-1.34485	1.23758e-05	-2.08078	-1.34737	1.24175e-05	-2.08081	-1.34739
43067336	chr2:43067336:T:C	1.6926e-14	-3.24329e-10	-1.11653	0.000127019	-3.24329e-10	-1.09956	0.000127442	-3.24329e-10	-1.09964
43067488	chr2:43067488:A:G	1.6605e-14	-3.24329e-10	-1.13568	0.000120018	-3.24329e-10	-1.15625	0.000120423	-3.24329e-10	-1.15629
43068350	chr2:43068350:T:C	2.07385e-14	-3.24329e-10	-0.913393	0.000149365	-3.24329e-10	-0.937499	0.00014986	-3.24329e-10	-0.937596
43068489	chr2:43068489:A:G	1.69726e-15	-2.08696	-1.32941	1.27601e-05	-2.08639	-1.31118	1.2801e-05	-2.08639	-1.31138
43068731	chr2:43068731:C:A	1.39968e-14	-3.24329e-10	-1.30655	0.000104691	-3.24329e-10	-1.29288	0.000105044	-3.24329e-10	-1.29292
43068827	chr2:43068827:T:C	6.5354e-15	-1.93081	-0.137335	6.22179e-05	-1.84372	0.0304715	6.23913e-05	-1.84392	0.0300444
43069188	chr2:43069188:A:G	1.34749e-14	-3.24329e-10	-1.34456	9.91642e-05	-3.24329e-10	-1.34712	9.95027e-05	-3.24329e-10	-1.34711
43069317	chr2:43069317:G:C	1.40728e-14	-3.24329e-10	-1.30114	0.000105941	-3.24329e-10	-1.28101	0.000106283	-3.24329e-10	-1.28119
43069431	chr2:43069431:G:A	1.90731e-14	-3.24329e-10	-0.997104	0.000147046	-3.24329e-10	-0.953151	0.000147553	-3.24329e-10	-0.953111
43069485	chr2:43069485:G:A	8.8802e-14	-3.24329e-10	0.541026	0.000793732	-3.24329e-10	0.732852	0.000795675	-3.24329e-10	0.731893
43069701	chr2:43069701:A:G	3.70514e-15	-1.67087	-0.964791	3.20607e-05	-1.5438	-0.932462	3.21727e-05	-1.54367	-0.932516
43069796	chr2:43069796:C:T	2.05064e-15	-2.05888	-1.16835	1.69767e-05	-2.03342	-1.07863	1.70285e-05	-2.03353	-1.07888
43070435	chr2:43070435:C:T	5.08839e-14	-3.24329e-10	-0.0158364	0.000441748	-3.24329e-10	0.146846	0.000442901	-3.24329e-10	0.146048
43070606	chr2:43070606:T:C	1.51347e-14	-3.24329e-10	-1.22839	0.000109724	-3.24329e-10	-1.24592	0.000110092	-3.24329e-10	-1.24598
43070749	chr2:43070749:T:C	1.50944e-14	-3.24329e-10	-1.23106	0.000109455	-3.24329e-10	-1.24838	0.000109822	-3.24329e-10	-1.24844
43071040	chr2:43071040:C:T	1.45273e-14	-1.26935	-3.46321e-10	0.000178167	-0.76117	-3.46321e-10	0.000178792	-0.761072	-3.46321e-10
43071041	chr2:43071041:T:G	2.0272e-15	-2.05228	-1.18645	1.57699e-05	-2.02725	-1.15854	1.58171e-05	-2.02738	-1.15883
43071052	chr2:43071052:T:C	9.02716e-14	-3.24329e-10	0.557439	0.000762365	-3.24329e-10	0.692532	0.000764507	-3.24329e-10	0.691933
43071083	chr2:43071083:C:T	1.52472e-14	-1.22099	-3.46321e-10	0.000189192	-0.701132	-3.46321e-10	0.000189856	-0.701032	-3.46321e-10
43071154	chr2:43071154:G:C	1.5619e-14	-3.24329e-10	-1.1969	0.000114171	-3.24329e-10	-1.20619	0.000114552	-3.24329e-10	-1.20627
43072021	chr2:43072021:T:C	1.34366e-14	-3.24329e-10	-1.3474	9.91563e-05	-3.24329e-10	-1.3472	9.94922e-05	-3.24329e-10	-1.34722
43072134	chr2:43072134:C:T	3.99349e-15	-1.80313	-0.757584	2.67613e-05	-1.89233	-0.764609	2.68495e-05	-1.89215	-0.7649
43072199	chr2:43072199:A:G	1.4151e-14	-3.24329e-10	-1.2956	0.000103839	-3.24329e-10	-1.30105	0.00010419	-3.24329e-10	-1.30108
43072245	chr2:43072245:G:A	3.47523e-15	-1.44375	-1.25597	2.61609e-05	-1.43925	-1.24038	2.62507e-05	-1.43928	-1.24033
43072314	chr2:43072314:C:T	1.3786e-14	-3.24329e-10	-1.32173	0.000100436	-3.24329e-10	-1.33437	0.000100778	-3.24329e-10	-1.33437
43072684	chr2:43072684:G:C	1.48048e-14	-3.24329e-10	-1.25043	0.000106711	-3.24329e-10	-1.27376	0.000107101	-3.24329e-10	-1.27353
43072984	chr2:43072984:A:C	9.10685e-15	-1.73636	-3.46321e-10	8.16364e-05	-1.54162	-3.46321e-10	8.19419e-05	-1.54129	-3.46321e-10
43073395	chr2:43073395:T:C	1.68079e-15	-2.08699	-1.33913	1.28859e-05	-2.03955	-1.34821	1.29291e-05	-2.03961	-1.34821
43073447	chr2:43073447:G:C	1.33143e-14	-1.6316	0.275047	5.34759e-05	-1.81414	-0.150517	5.36949e-05	-1.8141	-0.149881
43073749	chr2:43073749:G:A	1.7723e-14	-3.24329e-10	-1.07052	0.000125895	-3.24329e-10	-1.10845	0.000126322	-3.24329e-10	-1.10847
43073879	chr2:43073879:T:C	1.3599e-14	-3.24329e-10	-1.33539	0.00010157	-3.24329e-10	-1.32315	0.000101919	-3.24329e-10	-1.32312
43074113	chr2:43074113:C:T	1.34887e-14	-3.24329e-10	-1.34353	9.93549e-05	-3.24329e-10	-1.34519	9.96927e-05	-3.24329e-10	-1.34521
43074520	chr2:43074520:T:C	1.71038e-14	-3.24329e-10	-1.10608	0.000128003	-3.24329e-10	-1.09184	0.000128448	-3.24329e-10	-1.09177
43074623	chr2:43074623:A:G	1.83333e-14	-1.00207	-0.0345951	7.07578e-05	-1.30635	-0.378277	7.105e-05	-1.30629	-0.377623
43074644	chr2:43074644:T:G	1.40285e-14	-3.24329e-10	-1.3043	0.000104254	-3.24329e-10	-1.29707	0.000104612	-3.24329e-10	-1.29704
43075433	chr2:43075433:G:A	1.14356e-14	-1.42522	-0.083428	4.01761e-05	-1.80904	-0.441583	4.03367e-05	-1.80903	-0.441002
43075537	chr2:43075537:A:G	1.3793e-14	-3.24329e-10	-1.32122	0.00010213	-3.24329e-10	-1.31765	0.00010248	-3.24329e-10	-1.31763
43075615	chr2:43075615:C:T	5.47801e-15	-1.56385	-0.680795	3.87756e-05	-1.67589	-0.610214	3.88794e-05	-1.67613	-0.610707
43075821	chr2:43075821:C:T	1.48026e-14	-3.24329e-10	-1.25058	0.000110453	-3.24329e-10	-1.2393	0.000110836	-3.24329e-10	-1.23925
43076506	chr2:43076506:C:G	1.41247e-14	-3.24329e-10	-1.29746	0.000104776	-3.24329e-10	-1.29207	0.000105137	-3.24329e-10	-1.29204
43076545	chr2:43076545:C:T	2.13551e-14	-3.24329e-10	-0.884092	0.00016164	-3.24329e-10	-0.858519	0.000162146	-3.24329e-10	-0.858803
43076616	chr2:43076616:C:G	2.12751e-14	-3.24329e-10	-0.887847	0.000160049	-3.24329e-10	-0.868415	0.000160593	-3.24329e-10	-0.868427
43076730	chr2:43076730:G:C	1.65769e-14	-1.05829	-0.0790821	6.09852e-05	-1.41411	-0.41915	6.12291e-05	-1.41421	-0.418466
43077260	chr2:43077260:A:G	1.7145e-14	-3.24329e-10	-1.10368	0.000128208	-3.24329e-10	-1.09024	0.00012866	-3.24329e-10	-1.09013
43077267	chr2:43077267:C:T	1.34369e-14	-3.24329e-10	-1.34738	9.92003e-05	-3.24329e-10	-1.34675	9.95397e-05	-3.24329e-10	-1.34674
43077301	chr2:43077301:T:G	1.31359e-14	-1.37003	-3.46321e-10	8.77203e-05	-1.46974	-3.46321e-10	8.80094e-05	-1.46985	-3.46321e-10
43077448	chr2:43077448:G:A	2.07815e-14	-0.825939	-0.0853799	7.09118e-05	-1.22076	-0.461692	7.11951e-05	-1.22086	-0.461013
43077702	chr2:43077702:G:A	1.4187e-14	-3.24329e-10	-1.29306	0.00010529	-3.24329e-10	-1.28717	0.000105652	-3.24329e-10	-1.28715
43077871	chr2:43077871:A:T	3.59927e-14	-3.24329e-10	-0.362067	0.00026221	-3.24329e-10	-0.374748	0.000263236	-3.24329e-10	-0.374246
43077875	chr2:43077875:A:G	1.34528e-14	-3.24329e-10	-1.3462	9.94372e-05	-3.24329e-10	-1.34437	9.97747e-05	-3.24329e-10	-1.34438
43077951	chr2:43077951:G:A	1.3536e-14	-3.24329e-10	-1.34003	9.96356e-05	-3.24329e-10	-1.34237	9.99737e-05	-3.24329e-10	-1.34239
43077955	chr2:43077955:C:T	1.3536e-14	-3.24329e-10	-1.34003	9.96356e-05	-3.24329e-10	-1.34237	9.99737e-05	-3.24329e-10	-1.34239
43078003	chr2:43078003:C:A	1.77181e-14	-3.24329e-10	-1.0708	0.000130289	-3.24329e-10	-1.07414	0.00013074	-3.24329e-10	-1.07409
43078042	chr2:43078042:G:C	2.45884e-14	-3.24329e-10	-0.743109	0.00019336	-3.24329e-10	-0.67934	0.000194028	-3.24329e-10	-0.679295
43078151	chr2:43078151:A:C	1.46738e-14	-3.24329e-10	-1.25932	0.000105608	-3.24329e-10	-1.28416	0.000105992	-3.24329e-10	-1.28393
43078165	chr2:43078165:T:C	1.35306e-14	-3.24329e-10	-1.34043	0.000100875	-3.24329e-10	-1.33001	0.00010122	-3.24329e-10	-1.33
43078253	chr2:43078253:C:T	1.49451e-14	-1.16357	-0.0774246	5.20039e-05	-1.50029	-0.492283	5.22082e-05	-1.50036	-0.491697
43078429	chr2:43078429:A:C	1.20646e-14	-0.582266	-0.872838	9.77101e-05	-0.575704	-0.786184	9.80136e-05	-0.575749	-0.786443
43078454	chr2:43078454:T:A	1.54212e-14	-3.24329e-10	-1.20964	0.000121022	-3.24329e-10	-1.14792	0.000121375	-3.24329e-10	-1.14841
43078539	chr2:43078539:C:G	2.29653e-14	-3.24329e-10	-0.811399	0.00017973	-3.24329e-10	-0.752438	0.000180357	-3.24329e-10	-0.752357
43078732	chr2:43078732:A:G	3.44164e-15	-1.85319	-0.856249	1.91004e-05	-1.99309	-1.00109	1.9171e-05	-1.9931	-1.0008
43078788	chr2:43078788:G:A	2.71703e-15	-1.69065	-1.2552	1.59347e-05	-1.89642	-1.27897	1.59886e-05	-1.89634	-1.27909
43078791	chr2:43078791:C:A	1.50975e-14	-3.24329e-10	-1.23086	0.000117949	-3.24329e-10	-1.17364	0.000118297	-3.24329e-10	-1.1741
43078808	chr2:43078808:G:A	1.50132e-14	-3.24329e-10	-1.23645	0.000113556	-3.24329e-10	-1.21159	0.000113948	-3.24329e-10	-1.21156
43078928	chr2:43078928:C:T	2.25918e-15	-1.8769	-1.25348	1.414e-05	-2.01737	-1.27752	1.41873e-05	-2.01732	-1.27764
43079025	chr2:43079025:C:T	2.83887e-15	-1.68785	-1.21413	1.65495e-05	-1.89434	-1.2432	1.6605e-05	-1.89426	-1.24334
43079090	chr2:43079090:C:T	1.71061e-15	-2.07532	-1.33322	1.23218e-05	-2.08429	-1.34823	1.23641e-05	-2.08427	-1.34823
43079241	chr2:43079241:A:G	3.58958e-14	-0.914875	0.550113	0.000105675	-1.31227	0.0287462	0.00010611	-1.31233	0.0295069
43079284	chr2:43079284:A:G	1.63495e-14	-3.24329e-10	-1.15119	0.000130045	-3.24329e-10	-1.07601	0.000130412	-3.24329e-10	-1.0766
43079523	chr2:43079523:C:T	1.9978e-14	-3.24329e-10	-0.950751	0.000156018	-3.24329e-10	-0.893919	0.000156468	-3.24329e-10	-0.894447
43079534	chr2:43079534:A:T	2.80229e-15	-1.64756	-1.26739	1.62273e-05	-1.86788	-1.28932	1.62825e-05	-1.86778	-1.28942
43079547	chr2:43079547:G:A	1.86314e-14	-0.421357	-0.599177	0.000153744	-0.411894	-0.496708	0.000154213	-0.411933	-0.497032
43079580	chr2:43079580:A:G	1.66876e-14	-3.24329e-10	-1.13072	0.000132871	-3.24329e-10	-1.05452	0.000133245	-3.24329e-10	-1.05511
43079678	chr2:43079678:T:C	5.1755e-14	-3.24329e-10	0.00113779	0.000370967	-3.24329e-10	-0.0277791	0.00037251	-3.24329e-10	-0.0270351
43079693	chr2:43079693:C:T	1.56357e-14	-3.24329e-10	-1.19583	0.000118621	-3.24329e-10	-1.16796	0.000119035	-3.24329e-10	-1.16788
43080021	chr2:43080021:G:A	2.37267e-14	-3.24329e-10	-0.778781	0.000171595	-3.24329e-10	-0.798756	0.000172231	-3.24329e-10	-0.798459
43080076	chr2:43080076:T:C	2.3681e-14	-3.24329e-10	-0.78071	0.000171269	-3.24329e-10	-0.800658	0.000171904	-3.24329e-10	-0.800362
43080184	chr2:43080184:T:C	2.38053e-14	-3.24329e-10	-0.775475	0.000172135	-3.24329e-10	-0.795616	0.000172773	-3.24329e-10	-0.795321
43080226	chr2:43080226:T:C	2.3746e-14	-3.24329e-10	-0.77797	0.000171705	-3.24329e-10	-0.798114	0.000172342	-3.24329e-10	-0.797819
43080275	chr2:43080275:C:T	1.34353e-14	-3.24329e-10	-1.34749	9.90848e-05	-3.24329e-10	-1.34792	9.94227e-05	-3.24329e-10	-1.34792
43080316	chr2:43080316:C:A	1.34268e-14	-3.24329e-10	-1.34813	9.90557e-05	-3.24329e-10	-1.34821	9.93934e-05	-3.24329e-10	-1.34821
43080638	chr2:43080638:C:G	3.00388e-15	-1.53395	-1.31152	1.77491e-05	-1.81828	-1.24928	1.78092e-05	-1.81818	-1.24941
43080724	chr2:43080724:A:G	1.90851e-14	-3.24329e-10	-0.996477	0.000134319	-3.24329e-10	-1.04367	0.000134846	-3.24329e-10	-1.04317
43080844	chr2:43080844:C:T	2.34206e-14	-3.24329e-10	-0.791768	0.000169933	-3.24329e-10	-0.808487	0.000170566	-3.24329e-10	-0.808178
43080964	chr2:43080964:C:T	2.11943e-14	-3.24329e-10	-0.891652	0.000153675	-3.24329e-10	-0.909053	0.000154237	-3.24329e-10	-0.908807
43081003	chr2:43081003:A:G	2.0935e-14	-3.24329e-10	-0.903961	0.000151524	-3.24329e-10	-0.923147	0.000152077	-3.24329e-10	-0.922911
43081422	chr2:43081422:T:A	1.34251e-14	-3.24329e-10	-1.34825	9.9167e-05	-3.24329e-10	-1.34709	9.95051e-05	-3.24329e-10	-1.34709
43082026	chr2:43082026:C:T	1.55406e-14	-3.24329e-10	-1.20193	0.000118041	-3.24329e-10	-1.17286	0.000118367	-3.24329e-10	-1.17351
43082109	chr2:43082109:T:C	2.10512e-15	-2.0263	-1.17471	2.07344e-05	-1.87561	-1.03649	2.07925e-05	-1.87587	-1.03684
43082129	chr2:43082129:A:G	1.34409e-14	-3.24329e-10	-1.34708	9.92388e-05	-3.24329e-10	-1.34636	9.95764e-05	-3.24329e-10	-1.34637
43082854	chr2:43082854:A:G	1.99758e-15	-2.05192	-1.20152	1.89138e-05	-1.91954	-1.08446	1.89705e-05	-1.91961	-1.0848
43083344	chr2:43083344:G:A	6.58733e-15	-2.06023	-3.46321e-10	4.80821e-05	-2.07098	-3.46321e-10	4.82479e-05	-2.07095	-3.46321e-10
43083361	chr2:43083361:G:A	1.57102e-14	-3.24329e-10	-1.19107	0.000114802	-3.24329e-10	-1.20069	0.000115203	-3.24329e-10	-1.20061
43083461	chr2:43083461:G:A	1.63073e-14	-3.24329e-10	-1.15377	0.000123013	-3.24329e-10	-1.1316	0.000123423	-3.24329e-10	-1.13168
43083650	chr2:43083650:A:G	1.6798e-14	-3.24329e-10	-1.12412	0.00012902	-3.24329e-10	-1.08393	0.000129368	-3.24329e-10	-1.08464
43083748	chr2:43083748:T:C	1.38055e-14	-3.24329e-10	-1.32032	0.000106074	-3.24329e-10	-1.27976	0.000106421	-3.24329e-10	-1.27989
43083810	chr2:43083810:C:T	1.89991e-14	-3.24329e-10	-1.00099	0.000142234	-3.24329e-10	-0.986422	0.000142719	-3.24329e-10	-0.986418
43084421	chr2:43084421:T:C	5.31728e-15	-1.74129	-0.53313	3.55823e-05	-1.90461	-0.467434	3.56958e-05	-1.90466	-0.467609
43084555	chr2:43084555:G:A	1.81369e-14	-3.24329e-10	-1.04744	0.000126581	-3.24329e-10	-1.10301	0.000127025	-3.24329e-10	-1.10291
43084682	chr2:43084682:G:T	1.74223e-14	-3.24329e-10	-1.08763	0.000123103	-3.24329e-10	-1.13087	0.00012352	-3.24329e-10	-1.13089
43084845	chr2:43084845:A:C	1.8324e-14	-3.24329e-10	-1.03717	0.000139314	-3.24329e-10	-1.00716	0.00013979	-3.24329e-10	-1.00716
43084980	chr2:43084980:C:T	1.98533e-14	-3.24329e-10	-0.957013	0.000170103	-3.24329e-10	-0.807488	0.000170626	-3.24329e-10	-0.807822
43085021	chr2:43085021:T:G	3.49824e-14	-3.24329e-10	-0.390539	0.000240311	-3.24329e-10	-0.461961	0.000241259	-3.24329e-10	-0.461429
43085063	chr2:43085063:A:G	1.59749e-14	-3.24329e-10	-1.17436	0.000113758	-3.24329e-10	-1.20982	0.000114186	-3.24329e-10	-1.20947
43085497	chr2:43085497:T:C	7.09806e-14	0.317023	-3.46321e-10	0.000582183	0.422892	-3.46321e-10	0.000584581	0.423597	-3.46321e-10
43085671	chr2:43085671:G:T	2.22177e-14	0.490831	-1.33533	0.000119345	0.139327	-1.3012	0.00011983	0.14009	-1.30131
43085947	chr2:43085947:C:T	1.90807e-15	-2.07719	-1.2221	1.35156e-05	-2.08497	-1.25508	1.35628e-05	-2.08497	-1.25499
43085972	chr2:43085972:G:C	1.8686e-15	-1.97799	-1.3422	1.33388e-05	-2.01357	-1.33964	1.33846e-05	-2.01357	-1.33963
43086051	chr2:43086051:C:T	2.35456e-15	-2.00206	-1.08697	2.47624e-05	-1.66102	-1.07355	2.4846e-05	-1.66111	-1.07349
43086079	chr2:43086079:C:G	2.65186e-15	-2.06024	-0.909884	2.44944e-05	-2.04437	-0.701077	2.45596e-05	-2.04439	-0.701805
43086335	chr2:43086335:G:C	1.34319e-14	-3.24329e-10	-1.34775	9.91334e-05	-3.24329e-10	-1.34743	9.94715e-05	-3.24329e-10	-1.34743
43086403	chr2:43086403:C:T	1.34659e-14	-3.24329e-10	-1.34523	9.91047e-05	-3.24329e-10	-1.34772	9.94423e-05	-3.24329e-10	-1.34772
43086446	chr2:43086446:C:G	5.15246e-15	-0.958577	-1.34733	2.25689e-05	-1.4797	-1.34762	2.26787e-05	-1.47825	-1.34763
43086489	chr2:43086489:C:G	1.07639e-14	-0.551845	-1.01734	2.83123e-05	-1.47451	-1.12609	2.84497e-05	-1.47339	-1.12578
43086698	chr2:43086698:G:C	1.23217e-14	-0.123526	-1.31049	3.98354e-05	-0.944303	-1.31483	4.00577e-05	-0.942109	-1.31487
43086862	chr2:43086862:G:A	6.65737e-15	-0.795491	-1.25417	3.68328e-05	-1.11567	-1.22183	3.69375e-05	-1.1162	-1.22187
43086886	chr2:43086886:C:T	4.0507e-15	-1.97953	-0.566967	3.21736e-05	-1.87069	-0.602059	3.22732e-05	-1.87075	-0.602307
43086978	chr2:43086978:C:A	6.93434e-15	-1.91041	-0.0984849	5.88186e-05	-1.77103	-0.0984017	5.90181e-05	-1.7711	-0.0983497
43087037	chr2:43087037:T:C	2.47878e-15	-2.07849	-0.959129	1.75296e-05	-2.01308	-1.06692	1.75981e-05	-2.01305	-1.06645
43087149	chr2:43087149:G:C	2.85234e-14	-3.24329e-10	-0.594657	0.000254403	-3.24329e-10	-0.404974	0.000255185	-3.24329e-10	-0.405311
43087221	chr2:43087221:A:T	1.46096e-14	-3.24329e-10	-1.26371	0.000103501	-3.24329e-10	-1.30432	0.000103867	-3.24329e-10	-1.30418
43087484	chr2:43087484:C:T	1.46094e-14	-3.24329e-10	-1.26372	0.000103586	-3.24329e-10	-1.30349	0.000103955	-3.24329e-10	-1.30334
43087581	chr2:43087581:C:A	1.34364e-14	-3.24329e-10	-1.34742	9.95186e-05	-3.24329e-10	-1.34355	9.98599e-05	-3.24329e-10	-1.34353
43087669	chr2:43087669:C:G	1.43595e-14	-3.24329e-10	-1.28097	0.000102908	-3.24329e-10	-1.31006	0.000103267	-3.24329e-10	-1.30998
43087705	chr2:43087705:C:T	2.54281e-14	0.0285309	-0.738061	8.73266e-05	-0.72705	-0.747187	8.78595e-05	-0.724495	-0.747065
43087874	chr2:43087874:T:A	8.5924e-15	-0.458296	-1.33621	3.08705e-05	-1.17199	-1.3421	3.10316e-05	-1.17021	-1.34208
43087901	chr2:43087901:T:C	1.76372e-13	-3.24329e-10	1.22721	0.00130808	-3.24329e-10	1.23242	0.00131311	-3.24329e-10	1.23286
43087954	chr2:43087954:G:T	2.86764e-15	-2.00607	-0.88582	2.08967e-05	-2.04369	-0.860609	2.09697e-05	-2.04365	-0.860572
43088012	chr2:43088012:G:C	1.73331e-14	-0.404316	-0.688452	6.39419e-05	-1.12545	-0.660469	6.43027e-05	-1.12336	-0.660331
43088061	chr2:43088061:T:C	1.41079e-14	-3.24329e-10	-1.29865	0.00010323	-3.24329e-10	-1.30694	0.000103583	-3.24329e-10	-1.30693
43088079	chr2:43088079:A:T	6.15438e-14	0.174366	-3.46321e-10	0.00050679	0.284203	-3.46321e-10	0.000509289	0.285718	-3.46321e-10
43088454	chr2:43088454:C:T	7.44253e-15	-0.629894	-1.30828	2.86162e-05	-1.26847	-1.32145	2.87639e-05	-1.26677	-1.32141
43088477	chr2:43088477:C:G	7.68734e-15	-0.606216	-1.29959	2.95346e-05	-1.24458	-1.31375	2.9688e-05	-1.24286	-1.3137
43088710	chr2:43088710:C:T	2.02867e-14	-0.434174	-0.501244	8.23718e-05	-1.26227	-0.270383	8.27316e-05	-1.261	-0.270695
43089279	chr2:43089279:T:C	3.63429e-15	-2.04604	-0.608931	2.64573e-05	-2.0729	-0.595462	2.65482e-05	-2.07287	-0.595461
43089340	chr2:43089340:C:T	2.88519e-14	-0.583208	-3.46321e-10	7.7979e-05	-1.58745	-3.46321e-10	7.82622e-05	-1.58723	-3.46321e-10
43089474	chr2:43089474:A:G	1.37248e-14	-3.24329e-10	-1.32618	0.000102599	-3.24329e-10	-1.31306	0.00010295	-3.24329e-10	-1.31306
43089619	chr2:43089619:G:A	6.41496e-15	-2.08675	-3.46321e-10	5.00239e-05	-2.03139	-3.46321e-10	5.01979e-05	-2.03133	-3.46321e-10
43089875	chr2:43089875:A:G	1.382e-14	-3.24329e-10	-1.31927	0.000103486	-3.24329e-10	-1.30446	0.000103839	-3.24329e-10	-1.30445
43090115	chr2:43090115:A:G	3.35618e-15	-2.07088	-0.663705	2.27851e-05	-2.08612	-0.731662	2.28698e-05	-2.08612	-0.731365
43090212	chr2:43090212:G:A	3.59789e-15	-2.04931	-0.615729	2.49884e-05	-2.07094	-0.654542	2.50738e-05	-2.07091	-0.65456
43090240	chr2:43090240:A:C	1.60104e-14	-3.24329e-10	-1.17214	0.000114855	-3.24329e-10	-1.20022	0.000115274	-3.24329e-10	-1.19999
43090322	chr2:43090322:C:T	3.56141e-15	-1.97525	-0.69998	2.57136e-05	-2.038	-0.658877	2.58001e-05	-2.03813	-0.658791
43090323	chr2:43090323:G:A	6.8507e-15	-2.02103	-3.46321e-10	5.23334e-05	-1.98626	-3.46321e-10	5.2499e-05	-1.9865	-3.46321e-10
43090793	chr2:43090793:G:A	6.38668e-15	-0.751718	-1.33945	2.53723e-05	-1.37796	-1.33227	2.55072e-05	-1.37604	-1.3323
43090803	chr2:43090803:T:C	9.49438e-15	-1.03885	-0.655838	3.81323e-05	-1.61059	-0.692242	3.83245e-05	-1.60918	-0.692027
43091122	chr2:43091122:C:A	1.37622e-14	-3.24329e-10	-1.32346	0.000100633	-3.24329e-10	-1.33241	0.000100975	-3.24329e-10	-1.33243
43091268	chr2:43091268:A:G	2.41094e-15	-2.00155	-1.06382	1.58814e-05	-2.06475	-1.11399	1.59374e-05	-2.06476	-1.11386
43091570	chr2:43091570:A:G	1.25603e-14	-0.720033	-0.69481	4.58879e-05	-1.38937	-0.728324	4.61291e-05	-1.38769	-0.728165
43091617	chr2:43091617:C:G	1.41808e-14	-3.24329e-10	-1.29349	0.000106043	-3.24329e-10	-1.28005	0.00010641	-3.24329e-10	-1.28
43091691	chr2:43091691:T:C	6.85777e-15	-0.687162	-1.33284	2.50581e-05	-1.38047	-1.34223	2.51861e-05	-1.37878	-1.34223
43091699	chr2:43091699:G:T	7.24306e-15	-0.661632	-1.30371	2.77893e-05	-1.33094	-1.2883	2.79378e-05	-1.32896	-1.28835
43092017	chr2:43092017:C:T	3.15982e-14	-3.24329e-10	-0.492285	0.000226106	-3.24329e-10	-0.522889	0.000226894	-3.24329e-10	-0.522813
43092148	chr2:43092148:C:T	6.48702e-15	-2.07558	-3.46321e-10	4.82681e-05	-2.06712	-3.46321e-10	4.84314e-05	-2.06715	-3.46321e-10
43092184	chr2:43092184:G:A	1.53301e-14	-3.24329e-10	-1.21557	0.000113243	-3.24329e-10	-1.21436	0.000113635	-3.24329e-10	-1.2143
43092313	chr2:43092313:A:T	2.98255e-15	-2.02422	-0.828381	2.0796e-05	-2.0532	-0.855931	2.08712e-05	-2.05316	-0.855769
43092581	chr2:43092581:A:G	6.18583e-15	-1.34425	-0.778868	2.87145e-05	-1.78108	-0.80541	2.88472e-05	-1.77998	-0.805309
43092840	chr2:43092840:G:A	1.12896e-14	-1.38362	-0.137881	5.59455e-05	-1.80456	-0.114956	5.62106e-05	-1.80349	-0.114705
43092906	chr2:43092906:A:C	3.5969e-15	-1.58057	-1.08474	1.8436e-05	-1.93587	-1.09372	1.8518e-05	-1.935	-1.09355
43093084	chr2:43093084:G:C	3.05113e-15	-1.48166	-1.34821	1.52854e-05	-1.87039	-1.3466	1.53533e-05	-1.86936	-1.34661
43093614	chr2:43093614:G:A	1.85957e-14	-3.24329e-10	-1.02245	0.000144007	-3.24329e-10	-0.974031	0.000144495	-3.24329e-10	-0.974055
43093901	chr2:43093901:A:T	1.34939e-14	-3.24329e-10	-1.34314	9.91743e-05	-3.24329e-10	-1.34701	9.9515e-05	-3.24329e-10	-1.34699
43094049	chr2:43094049:C:T	6.51366e-15	-2.07148	-3.46321e-10	4.80513e-05	-2.07162	-3.46321e-10	4.82135e-05	-2.07166	-3.46321e-10
43094087	chr2:43094087:A:G	4.15108e-15	-1.30819	-1.21383	1.91427e-05	-1.95739	-1.03458	1.92058e-05	-1.95686	-1.03523
43094262	chr2:43094262:G:A	9.57149e-15	-2.08652	0.399928	5.99597e-05	-2.07977	0.229546	6.01928e-05	-2.07972	0.229975
43094278	chr2:43094278:G:A	3.52526e-14	-3.24329e-10	-0.382843	0.000252235	-3.24329e-10	-0.413533	0.000253151	-3.24329e-10	-0.413312
43094604	chr2:43094604:G:A	1.07167e-14	-1.92547	0.351887	7.63146e-05	-1.96544	0.356406	7.66056e-05	-1.96525	0.356619
43094921	chr2:43094921:A:C	7.75281e-15	-0.757302	-1.14003	2.97856e-05	-1.37123	-1.17864	2.99478e-05	-1.36929	-1.17855
43094960	chr2:43094960:G:A	1.43857e-14	-3.24329e-10	-1.27915	0.000107868	-3.24329e-10	-1.26298	0.000108243	-3.24329e-10	-1.26292
43095057	chr2:43095057:A:C	1.34472e-14	-3.24329e-10	-1.34661	9.96909e-05	-3.24329e-10	-1.34182	0.000100025	-3.24329e-10	-1.34188
43095698	chr2:43095698:C:T	1.57373e-14	-3.24329e-10	-1.18935	0.000113011	-3.24329e-10	-1.2164	0.00011341	-3.24329e-10	-1.21629
43095897	chr2:43095897:C:A	7.36232e-15	-1.94901	-3.46321e-10	4.94954e-05	-2.04201	-3.46321e-10	4.96587e-05	-2.04212	-3.46321e-10
43096255	chr2:43096255:C:T	1.80336e-14	-1.08673	0.0335792	8.66104e-05	-1.66144	0.178964	8.6981e-05	-1.66042	0.178808
43096331	chr2:43096331:T:C	3.63256e-15	-2.05997	-0.595477	2.45064e-05	-2.07761	-0.667355	2.46013e-05	-2.07755	-0.666947
43096362	chr2:43096362:T:G	1.75898e-15	-2.08512	-1.29553	1.26487e-05	-2.0847	-1.32164	1.26923e-05	-2.08472	-1.32158
43096629	chr2:43096629:C:A	1.358e-14	-3.24329e-10	-1.33679	0.000100605	-3.24329e-10	-1.33269	0.000100953	-3.24329e-10	-1.33265
43096635	chr2:43096635:C:T	1.34252e-14	-3.24329e-10	-1.34825	9.91284e-05	-3.24329e-10	-1.34748	9.94665e-05	-3.24329e-10	-1.34748
43096680	chr2:43096680:T:C	4.78944e-15	-2.05318	-0.325787	3.15746e-05	-2.07378	-0.417759	3.16988e-05	-2.07372	-0.417301
43096784	chr2:43096784:C:T	3.01804e-15	-1.6791	-1.16167	1.65838e-05	-2.0092	-1.12626	1.66462e-05	-2.00879	-1.12633
43096888	chr2:43096888:C:A	6.92887e-15	-2.00969	-3.46321e-10	4.80036e-05	-2.07262	-3.46321e-10	4.81643e-05	-2.07268	-3.46321e-10
43097047	chr2:43097047:A:T	4.23358e-14	-3.24329e-10	-0.19975	0.000345874	-3.24329e-10	-0.0978173	0.000347074	-3.24329e-10	-0.0977608
43097192	chr2:43097192:G:T	1.31452e-13	-3.24329e-10	0.933256	0.00104467	-3.24329e-10	1.00757	0.00104834	-3.24329e-10	1.00766
43097202	chr2:43097202:A:G	4.12716e-15	-1.79302	-0.734776	2.92254e-05	-1.84614	-0.722719	2.93345e-05	-1.84588	-0.722658
43097252	chr2:43097252:C:T	1.35239e-14	-3.24329e-10	-1.34092	0.000100865	-3.24329e-10	-1.33011	0.000101203	-3.24329e-10	-1.33017
43097267	chr2:43097267:T:C	1.82742e-14	-3.24329e-10	-1.03989	0.000124519	-3.24329e-10	-1.11943	0.000124967	-3.24329e-10	-1.11925
43097422	chr2:43097422:T:C	1.53088e-14	-3.24329e-10	-1.21695	0.000107225	-3.24329e-10	-1.26896	0.0001076	-3.24329e-10	-1.26887
43097821	chr2:43097821:T:C	1.41104e-14	-3.24329e-10	-1.29847	0.000102077	-3.24329e-10	-1.31816	0.000102421	-3.24329e-10	-1.31821
43097979	chr2:43097979:A:G	2.54591e-14	-3.24329e-10	-0.708309	0.000195911	-3.24329e-10	-0.666232	0.000196598	-3.24329e-10	-0.666135
43098432	chr2:43098432:A:G	2.02389e-15	-2.05303	-1.18733	1.79915e-05	-2.07876	-0.975237	1.80337e-05	-2.07893	-0.976124
43098762	chr2:43098762:G:A	6.73756e-15	-2.03769	-3.46321e-10	4.9917e-05	-2.03353	-3.46321e-10	5.00907e-05	-2.03346	-3.46321e-10
43098808	chr2:43098808:G:T	1.62785e-14	-3.24329e-10	-1.15554	0.000117612	-3.24329e-10	-1.1765	0.000118026	-3.24329e-10	-1.17639
43099522	chr2:43099522:T:C	1.50191e-14	-3.24329e-10	-1.23606	0.000107141	-3.24329e-10	-1.26975	0.000107531	-3.24329e-10	-1.26952
43099591	chr2:43099591:G:A	1.66237e-14	-3.24329e-10	-1.13455	0.000116857	-3.24329e-10	-1.18294	0.000117298	-3.24329e-10	-1.18258
43100014	chr2:43100014:A:G	1.81308e-14	-3.24329e-10	-1.04777	0.000131929	-3.24329e-10	-1.06163	0.000132382	-3.24329e-10	-1.06161
43100355	chr2:43100355:A:G	1.38698e-14	-3.24329e-10	-1.31567	0.000103984	-3.24329e-10	-1.29965	0.000104339	-3.24329e-10	-1.29965
43100422	chr2:43100422:G:A	2.26563e-15	-1.89602	-1.23151	1.47408e-05	-2.0822	-1.17108	1.47897e-05	-2.08223	-1.17114
43100494	chr2:43100494:T:C	1.51036e-14	-3.24329e-10	-1.23045	0.000109993	-3.24329e-10	-1.24348	0.000110396	-3.24329e-10	-1.24323
43100844	chr2:43100844:T:C	1.69255e-14	-3.24329e-10	-1.11656	0.000130796	-3.24329e-10	-1.07025	0.000131256	-3.24329e-10	-1.07015
43100894	chr2:43100894:G:A	4.97258e-14	-0.0388586	-3.46321e-10	0.0002782	-0.315552	-3.46321e-10	0.000279062	-0.315865	-3.46321e-10
43100941	chr2:43100941:A:G	2.06982e-14	-3.24329e-10	-0.915338	0.000162878	-3.24329e-10	-0.850889	0.000163458	-3.24329e-10	-0.850742
43101347	chr2:43101347:T:C	1.53482e-14	-3.24329e-10	-1.21438	0.000109149	-3.24329e-10	-1.25118	0.000109548	-3.24329e-10	-1.25093
43101388	chr2:43101388:G:A	2.74478e-15	-2.00824	-0.927443	1.97682e-05	-1.98565	-0.974166	1.98486e-05	-1.98553	-0.973633
43101392	chr2:43101392:G:A	9.44663e-15	-0.562382	-1.13734	3.77251e-05	-1.14779	-1.16578	3.78898e-05	-1.14715	-1.16546
43101416	chr2:43101416:C:T	1.35805e-14	-3.24329e-10	-1.33675	9.98908e-05	-3.24329e-10	-1.33982	0.000100235	-3.24329e-10	-1.33978
43101873	chr2:43101873:A:AG	1.44631e-14	-3.24329e-10	-1.27379	0.000105568	-3.24329e-10	-1.28454	0.000105948	-3.24329e-10	-1.28435
43102665	chr2:43102665:C:T	6.73738e-15	-0.844925	-1.19279	2.74021e-05	-1.41185	-1.22142	2.75166e-05	-1.41133	-1.22118
43102802	chr2:43102802:T:C	1.53962e-14	-3.24329e-10	-1.21127	0.000115419	-3.24329e-10	-1.19532	0.00011579	-3.24329e-10	-1.19552
43102971	chr2:43102971:C:A	2.26401e-15	-1.8699	-1.25834	2.45319e-05	-1.43445	-1.30946	2.4641e-05	-1.43356	-1.30932
43103002	chr2:43103002:C:T	3.37735e-15	-1.58985	-1.13844	5.27754e-05	-0.96589	-1.01196	5.29916e-05	-0.964704	-1.01246
43103153	chr2:43103153:T:C	1.51849e-14	-3.24329e-10	-1.22508	0.000113748	-3.24329e-10	-1.2099	0.000114115	-3.24329e-10	-1.21009
43103182	chr2:43103182:C:T	4.29084e-15	-1.69876	-0.790142	7.12222e-05	-1.12279	-0.555294	7.1485e-05	-1.1217	-0.556111
43103405	chr2:43103405:G:C	3.20205e-14	-3.24329e-10	-0.479007	0.000219525	-3.24329e-10	-0.552427	0.000220476	-3.24329e-10	-0.55151
43103433	chr2:43103433:C:CAGA	1.53343e-14	-3.24329e-10	-1.21529	0.00011493	-3.24329e-10	-1.19957	0.0001153	-3.24329e-10	-1.19976
43103434	chr2:43103434:T:A	1.5371e-14	-3.24329e-10	-1.2129	0.000115219	-3.24329e-10	-1.19706	0.000115589	-3.24329e-10	-1.19726
43103556	chr2:43103556:C:G	3.12116e-15	-1.67131	-1.13587	4.44046e-05	-1.02456	-1.12599	4.46203e-05	-1.02344	-1.12567
43103886	chr2:43103886:C:G	2.90681e-14	-3.24329e-10	-0.575742	0.000202786	-3.24329e-10	-0.631742	0.000203562	-3.24329e-10	-0.631325
43104093	chr2:43104093:T:A	2.20371e-14	-3.24329e-10	-0.852657	0.000180898	-3.24329e-10	-0.745962	0.000181456	-3.24329e-10	-0.746286
43104241	chr2:43104241:C:T	5.19688e-14	0.00526105	-3.46321e-10	0.000228573	-0.512038	-3.46321e-10	0.000229473	-0.511511	-3.46321e-10
43104377	chr2:43104377:A:G	3.76079e-14	-3.24329e-10	-0.318169	0.000267114	-3.24329e-10	-0.356218	0.000268136	-3.24329e-10	-0.355803
43104811	chr2:43104811:C:T	1.41967e-14	-3.24329e-10	-1.29238	0.000105729	-3.24329e-10	-1.28302	0.000106076	-3.24329e-10	-1.28315
43105324	chr2:43105324:A:G	8.02653e-15	-1.67802	-0.184607	0.000172256	-0.867155	0.0722429	0.000172902	-0.866024	0.0714488
43105501	chr2:43105501:C:T	1.68292e-14	-3.24329e-10	-1.12227	0.000128813	-3.24329e-10	-1.08554	0.000129268	-3.24329e-10	-1.08541
43105745	chr2:43105745:G:A	1.71988e-14	-3.24329e-10	-1.10054	0.00012964	-3.24329e-10	-1.07913	0.000130055	-3.24329e-10	-1.07934
43105803	chr2:43105803:C:T	1.33063e-14	-1.35714	-3.46321e-10	4.73939e-05	-2.0854	-3.46321e-10	4.7555e-05	-2.08541	-3.46321e-10
43105836	chr2:43105836:C:T	2.01467e-14	-3.24329e-10	-0.942342	0.000157747	-3.24329e-10	-0.882903	0.000158357	-3.24329e-10	-0.882448
43105887	chr2:43105887:C:T	5.29171e-14	-3.24329e-10	0.0233424	0.000377876	-3.24329e-10	-0.00932642	0.000379336	-3.24329e-10	-0.00887698
43106820	chr2:43106820:G:A	7.14977e-15	-1.9783	-3.46321e-10	0.00019106	-0.691308	-3.46321e-10	0.000191942	-0.690107	-3.46321e-10
43106854	chr2:43106854:C:T	9.20454e-15	-0.699703	-1.02598	0.00016299	0.116907	-0.967113	0.000163962	0.119216	-0.966879
43106959	chr2:43106959:G:C	1.45044e-14	-3.24329e-10	-1.27093	0.000110927	-3.24329e-10	-1.23502	0.000111261	-3.24329e-10	-1.23542
43107257	chr2:43107257:G:A	4.01682e-14	-3.24329e-10	-0.252308	0.00032526	-3.24329e-10	-0.159268	0.000326656	-3.24329e-10	-0.158392
43107425	chr2:43107425:G:A	1.44601e-14	-3.24329e-10	-1.27399	0.000108471	-3.24329e-10	-1.25741	0.000108841	-3.24329e-10	-1.25741
43107885	chr2:43107885:C:T	6.79378e-15	-2.02938	-3.46321e-10	0.000100903	-1.32974	-3.46321e-10	0.000101295	-1.32926	-3.46321e-10
43108488	chr2:43108488:A:G	1.35746e-14	-3.24329e-10	-1.33718	0.00010244	-3.24329e-10	-1.31461	0.000102761	-3.24329e-10	-1.31489
43108531	chr2:43108531:G:T	2.26735e-14	-3.24329e-10	-0.824184	0.000161576	-3.24329e-10	-0.858915	0.000162136	-3.24329e-10	-0.858861
43108572	chr2:43108572:C:T	2.19894e-14	-3.24329e-10	-0.854823	0.00016932	-3.24329e-10	-0.8121	0.000169905	-3.24329e-10	-0.812058
43108732	chr2:43108732:C:T	1.4441e-14	-3.24329e-10	-1.27531	0.000107659	-3.24329e-10	-1.26492	0.000108011	-3.24329e-10	-1.26507
43108774	chr2:43108774:C:G	1.56298e-14	-1.19621	-3.46321e-10	9.8709e-05	-1.35172	-3.46321e-10	9.902e-05	-1.35198	-3.46321e-10
43108900	chr2:43108900:A:G	1.86364e-15	-2.04167	-1.28118	1.68551e-05	-1.91202	-1.20722	1.69022e-05	-1.91215	-1.20771
43109499	chr2:43109499:T:C	5.13771e-15	-1.13362	-1.17515	9.84543e-05	-0.184962	-1.16934	9.89745e-05	-0.183376	-1.16906
43109624	chr2:43109624:C:A	2.23299e-15	-2.02803	-1.11401	2.25134e-05	-1.64968	-1.18011	2.26079e-05	-1.64933	-1.17967
43109625	chr2:43109625:C:A	2.26781e-15	-2.03079	-1.09577	2.26955e-05	-1.65715	-1.16457	2.27912e-05	-1.65681	-1.16411
43109659	chr2:43109659:A:C	1.35096e-14	-3.24329e-10	-1.34198	0.000101007	-3.24329e-10	-1.32871	0.000101342	-3.24329e-10	-1.3288
43109795	chr2:43109795:G:A	1.98812e-14	-3.24329e-10	-0.955607	0.000150108	-3.24329e-10	-0.932537	0.000150611	-3.24329e-10	-0.932596
43109933	chr2:43109933:T:C	1.22592e-14	-1.9025	0.463398	8.21157e-05	-1.59229	0.0565264	8.23994e-05	-1.59287	0.0571508
43110144	chr2:43110144:C:T	2.61613e-14	-3.24329e-10	-0.681103	0.000196714	-3.24329e-10	-0.662142	0.00019741	-3.24329e-10	-0.662016
43110379	chr2:43110379:A:G	2.67255e-14	-3.24329e-10	-0.659764	0.000211565	-3.24329e-10	-0.589361	0.000212129	-3.24329e-10	-0.590103
43110412	chr2:43110412:C:T	2.13847e-14	-3.24329e-10	-0.882707	0.000167432	-3.24329e-10	-0.823318	0.000167895	-3.24329e-10	-0.823956
43110511	chr2:43110511:G:T	1.45573e-14	-3.24329e-10	-1.26729	0.000108737	-3.24329e-10	-1.25496	0.000109104	-3.24329e-10	-1.255
43110547	chr2:43110547:T:C	1.34951e-14	-3.24329e-10	-1.34306	9.94382e-05	-3.24329e-10	-1.34436	9.97789e-05	-3.24329e-10	-1.34434
43110931	chr2:43110931:C:T	1.42699e-14	-3.24329e-10	-1.28723	0.000107234	-3.24329e-10	-1.26888	0.00010755	-3.24329e-10	-1.26934
43111511	chr2:43111511:C:T	5.6176e-15	-0.916292	-1.30319	3.59786e-05	-1.0408	-1.32017	3.61443e-05	-1.03985	-1.31993
43111560	chr2:43111560:T:C	1.34306e-14	-3.24329e-10	-1.34785	9.90595e-05	-3.24329e-10	-1.34817	9.93976e-05	-3.24329e-10	-1.34817
43111574	chr2:43111574:G:C	8.76894e-15	-1.04386	-0.730304	5.81167e-05	-1.11964	-0.761802	5.83812e-05	-1.11875	-0.761552
43111788	chr2:43111788:A:G	4.28458e-15	-1.66695	-0.823406	7.17502e-05	-0.918681	-0.752021	7.2077e-05	-0.917489	-0.752074
43111850	chr2:43111850:T:A	1.06531e-14	-1.57953	-3.46321e-10	7.67757e-05	-1.603	-3.46321e-10	7.70218e-05	-1.60321	-3.46321e-10
43112305	chr2:43112305:G:A	1.35381e-14	-3.24329e-10	-1.33988	9.96523e-05	-3.24329e-10	-1.34221	9.99951e-05	-3.24329e-10	-1.34218
43112461	chr2:43112461:C:G	6.62622e-15	-2.05435	-3.46321e-10	4.75537e-05	-2.08203	-3.46321e-10	4.7717e-05	-2.08201	-3.46321e-10
43112508	chr2:43112508:C:T	1.34408e-14	-3.24329e-10	-1.34709	9.9104e-05	-3.24329e-10	-1.34772	9.94426e-05	-3.24329e-10	-1.34772
43112580	chr2:43112580:G:A	1.35843e-14	-3.24329e-10	-1.33647	9.99976e-05	-3.24329e-10	-1.33875	0.000100341	-3.24329e-10	-1.33873
43112826	chr2:43112826:T:C	1.34462e-14	-3.24329e-10	-1.34669	9.90793e-05	-3.24329e-10	-1.34797	9.94177e-05	-3.24329e-10	-1.34797
43113453	chr2:43113453:T:C	1.34778e-14	-3.24329e-10	-1.34434	9.97234e-05	-3.24329e-10	-1.34149	0.000100062	-3.24329e-10	-1.34151
43113506	chr2:43113506:G:A	1.38237e-14	-3.24329e-10	-1.319	0.00010308	-3.24329e-10	-1.30839	0.00010342	-3.24329e-10	-1.3085
43113585	chr2:43113585:C:T	2.53488e-14	-3.24329e-10	-0.712652	0.000186303	-3.24329e-10	-0.716517	0.000186927	-3.24329e-10	-0.716581
43114276	chr2:43114276:G:A	2.38913e-15	-1.76481	-1.30964	3.54618e-05	-1.07588	-1.29956	3.56262e-05	-1.07486	-1.29936
43114362	chr2:43114362:A:G	2.4594e-14	-3.24329e-10	-0.742881	0.000185316	-3.24329e-10	-0.721831	0.000185949	-3.24329e-10	-0.721827
43114508	chr2:43114508:G:T	1.42981e-14	-3.24329e-10	-1.28526	0.000104974	-3.24329e-10	-1.29018	0.000105343	-3.24329e-10	-1.29008
43114516	chr2:43114516:C:T	1.50293e-14	-3.24329e-10	-1.23538	0.000114175	-3.24329e-10	-1.20616	0.000114459	-3.24329e-10	-1.20708
43114561	chr2:43114561:C:G	1.44329e-14	-3.24329e-10	-1.27587	0.000105462	-3.24329e-10	-1.28554	0.000105829	-3.24329e-10	-1.28548
43114918	chr2:43114918:A:G	1.34913e-14	-3.24329e-10	-1.34334	9.92717e-05	-3.24329e-10	-1.34603	9.96126e-05	-3.24329e-10	-1.34601
43114919	chr2:43114919:C:T	1.34996e-14	-3.24329e-10	-1.34272	9.93089e-05	-3.24329e-10	-1.34566	9.96501e-05	-3.24329e-10	-1.34563
43114959	chr2:43114959:G:A	1.09513e-14	-0.542109	-1.00981	7.27276e-05	-0.630571	-1.0266	7.30671e-05	-0.629465	-1.02646
43115323	chr2:43115323:T:G	2.07037e-14	-3.24329e-10	-0.915072	0.000145764	-3.24329e-10	-0.961903	0.000146359	-3.24329e-10	-0.961234
43115485	chr2:43115485:G:C	1.86805e-14	-3.24329e-10	-1.01791	0.000132246	-3.24329e-10	-1.05923	0.000132784	-3.24329e-10	-1.05858
43115489	chr2:43115489:T:C	3.12732e-14	-3.24329e-10	-0.502623	0.000220493	-3.24329e-10	-0.548027	0.000221459	-3.24329e-10	-0.547063
43115633	chr2:43115633:G:A	5.51695e-14	0.965299	-0.900271	0.000422765	1.01759	-0.914665	0.000428003	1.02511	-0.913274
43115709	chr2:43115709:C:T	5.59141e-14	0.881654	-0.803221	0.00044738	0.95008	-0.790564	0.000452991	0.957506	-0.788931
43115763	chr2:43115763:T:C	7.07805e-14	1.16602	-0.85182	0.000541284	1.21669	-0.866638	0.000548168	1.22445	-0.865165
43115803	chr2:43115803:A:G	6.59304e-14	0.982139	-0.738923	0.000531096	1.05682	-0.72577	0.000537875	1.06438	-0.724048
43116025	chr2:43116025:C:G	3.02412e-14	-0.374638	-0.16154	0.000200283	-0.465373	-0.178787	0.000201278	-0.464197	-0.178412
43116070	chr2:43116070:C:T	5.32826e-14	0.846749	-0.816521	0.000427542	0.918292	-0.804133	0.000432878	0.925679	-0.802521
43116078	chr2:43116078:C:T	5.45358e-14	0.858071	-0.804596	0.000437802	0.929941	-0.792066	0.000443281	0.937341	-0.790437
43116083	chr2:43116083:A:G	5.3542e-14	0.844764	-0.809681	0.000430097	0.917406	-0.797289	0.000435468	0.924791	-0.795667
43116383	chr2:43116383:C:A	1.83598e-14	-3.24329e-10	-1.03522	0.000137082	-3.24329e-10	-1.02331	0.000137575	-3.24329e-10	-1.02313
43116396	chr2:43116396:G:T	1.83504e-14	-3.24329e-10	-1.03573	0.000137012	-3.24329e-10	-1.02383	0.000137505	-3.24329e-10	-1.02364
43116415	chr2:43116415:C:G	5.60991e-14	0.878022	-0.796285	0.000451503	0.952389	-0.783701	0.000457171	0.959818	-0.78206
43116433	chr2:43116433:C:T	2.35643e-14	0.050578	-0.836227	0.000189048	0.116556	-0.818449	0.000191157	0.122686	-0.816887
43116474	chr2:43116474:A:G	1.27518e-12	3.00817	0.197293	0.00911637	3.00952	0.164415	0.00926456	3.01957	0.167086
43116519	chr2:43116519:C:G	2.73178e-14	0.238173	-0.876016	0.00021393	0.291868	-0.870111	0.000216353	0.298245	-0.868632
43116667	chr2:43116667:G:A	7.67024e-13	2.61929	0.0778449	0.0054629	2.61385	0.0479913	0.005549	2.62351	0.0505688
43116790	chr2:43116790:A:G	6.14506e-14	0.963063	-0.790212	0.000473795	1.01176	-0.794878	0.000479775	1.01927	-0.793254
43116844	chr2:43116844:A:G	6.25602e-14	1.00903	-0.818287	0.000487301	1.06776	-0.822773	0.000493465	1.07534	-0.821189
43117037	chr2:43117037:G:A	4.94357e-14	0.723308	-0.768018	0.000395266	0.790723	-0.755058	0.000400165	0.797953	-0.753374
43117076	chr2:43117076:T:C	5.13422e-14	0.785189	-0.792059	0.000411535	0.855192	-0.77919	0.000416657	0.862502	-0.777537
43117090	chr2:43117090:C:T	5.1649e-14	0.802028	-0.802941	0.000414186	0.872792	-0.79037	0.000419341	0.880125	-0.788737
43117387	chr2:43117387:G:C	2.02589e-14	-0.53345	-0.403338	0.000138792	-0.606474	-0.404444	0.000139459	-0.605372	-0.404157
43117414	chr2:43117414:A:G	9.02439e-14	1.2269	-0.669772	0.000697205	1.27758	-0.674398	0.000706353	1.28541	-0.672598
43117689	chr2:43117689:G:A	4.7015e-14	-3.24329e-10	-0.0949159	0.000356542	-3.24329e-10	-0.0674425	0.000357853	-3.24329e-10	-0.0671747
43117910	chr2:43117910:G:C	6.78262e-14	0.987866	-0.716301	0.000526933	1.04351	-0.72033	0.000533665	1.05106	-0.71859
43118114	chr2:43118114:A:G	9.81646e-14	1.27326	-0.631999	0.000767715	1.33581	-0.636287	0.000777883	1.34371	-0.634432
43118146	chr2:43118146:C:A	7.8469e-14	1.11918	-0.70186	0.000607873	1.17187	-0.705799	0.000615747	1.17958	-0.704041
43118277	chr2:43118277:C:T	1.77761e-14	-3.24329e-10	-1.06753	0.000124912	-3.24329e-10	-1.11628	0.000125455	-3.24329e-10	-1.11535
43118461	chr2:43118461:A:G	8.29442e-14	1.1136	-0.640816	0.00064278	1.16723	-0.645323	0.000651161	1.17493	-0.643474
43118476	chr2:43118476:C:T	8.45562e-14	1.16866	-0.67663	0.000654202	1.2203	-0.680772	0.000662739	1.22806	-0.678977
43118484	chr2:43118484:G:A	8.85267e-14	1.22892	-0.690994	0.000686811	1.28332	-0.695151	0.000695812	1.29116	-0.693375
43118534	chr2:43118534:G:A	8.13722e-14	1.15529	-0.701644	0.000629731	1.20717	-0.705767	0.000637918	1.21492	-0.704005
43118549	chr2:43118549:T:C	8.16824e-14	1.12829	-0.670835	0.000632194	1.18045	-0.675146	0.000640418	1.18817	-0.673343
43118649	chr2:43118649:C:T	1.38617e-14	-3.24329e-10	-1.31625	0.000101603	-3.24329e-10	-1.32282	0.000101961	-3.24329e-10	-1.32271
43118715	chr2:43118715:G:A	7.66773e-14	1.24203	-0.847806	0.000599853	1.30136	-0.848573	0.000607579	1.30922	-0.84704
43118844	chr2:43118844:A:T	5.66651e-13	2.63543	-0.241066	0.00474982	2.82693	-0.304959	0.00482344	2.83663	-0.302687
43118848	chr2:43118848:A:T	5.71493e-13	2.34639	0.0564781	0.0054563	2.62389	0.0367425	0.0055422	2.63354	0.0393044
43118850	chr2:43118850:A:T	3.19538e-13	1.82149	-3.46321e-10	0.00266632	1.94456	-3.46321e-10	0.0026997	1.9536	-3.46321e-10
43118852	chr2:43118852:A:T	2.00975e-13	1.3578	-3.46321e-10	0.00174746	1.52202	-3.46321e-10	0.00176836	1.53051	-3.46321e-10
43118875	chr2:43118875:G:A	6.58718e-14	1.03312	-0.790794	0.000513562	1.08854	-0.791058	0.000520091	1.09615	-0.78944
43118997	chr2:43118997:T:C	1.64759e-14	-3.24329e-10	-1.14349	0.000124866	-3.24329e-10	-1.11665	0.000125258	-3.24329e-10	-1.11692
43119031	chr2:43119031:G:A	8.92427e-14	1.36327	-0.817293	0.000707375	1.43544	-0.817774	0.000716629	1.44345	-0.816193
43119087	chr2:43119087:G:A	1.53233e-14	-3.24329e-10	-1.21601	0.000116688	-3.24329e-10	-1.18439	0.00011697	-3.24329e-10	-1.18538
43119330	chr2:43119330:G:T	1.46952e-14	-3.24329e-10	-1.25786	0.000110238	-3.24329e-10	-1.24126	0.00011058	-3.24329e-10	-1.24156
43119372	chr2:43119372:T:A	3.21089e-13	2.45688	-0.630543	0.00227457	2.45252	-0.666864	0.00230789	2.46197	-0.665175
43119501	chr2:43119501:T:C	8.60998e-14	1.32555	-0.815424	0.000682822	1.39834	-0.816002	0.000691726	1.40631	-0.814418
43119649	chr2:43119649:C:T	2.98986e-14	-3.24329e-10	-0.547573	0.000210159	-3.24329e-10	-0.59603	0.000211083	-3.24329e-10	-0.595049
43119650	chr2:43119650:A:G	8.89638e-14	1.36537	-0.822522	0.00070371	1.43621	-0.823735	0.000712914	1.44422	-0.822153
43119950	chr2:43119950:G:A	8.53019e-14	1.30225	-0.80144	0.000672021	1.36823	-0.801831	0.000680776	1.37616	-0.800225
43119957	chr2:43119957:A:T	9.43231e-14	1.40852	-0.807181	0.000750858	1.48493	-0.807607	0.000760733	1.49299	-0.806009
43120309	chr2:43120309:G:A	1.83077e-14	-3.24329e-10	-1.03806	0.00014025	-3.24329e-10	-1.00046	0.000140744	-3.24329e-10	-1.00035
43120320	chr2:43120320:G:T	6.44463e-15	-0.96033	-1.12181	4.20863e-05	-1.05466	-1.14951	4.22708e-05	-1.05376	-1.14944
43120398	chr2:43120398:C:T	7.27327e-15	-0.916978	-1.0442	4.67318e-05	-1.02208	-1.07739	4.69385e-05	-1.02115	-1.07731
43120690	chr2:43120690:T:C	1.49461e-14	-1.24093	-3.46321e-10	0.00018239	-0.737747	-3.46321e-10	0.000183078	-0.737387	-3.46321e-10
43121071	chr2:43121071:C:T	1.52098e-14	-3.24329e-10	-1.22344	0.000115619	-3.24329e-10	-1.1936	0.000116013	-3.24329e-10	-1.19359
43121243	chr2:43121243:A:G	1.73252e-15	-2.07922	-1.31659	1.26326e-05	-2.08346	-1.32416	1.26759e-05	-2.08344	-1.32415
43121455	chr2:43121455:G:A	2.92101e-14	-3.24329e-10	-0.57087	0.000206548	-3.24329e-10	-0.61336	0.000207439	-3.24329e-10	-0.612463
43121490	chr2:43121490:G:A	2.47037e-14	-3.24329e-10	-0.738431	0.000191021	-3.24329e-10	-0.691512	0.000191705	-3.24329e-10	-0.691343
43121521	chr2:43121521:A:G	1.77148e-15	-2.05382	-1.31974	1.25829e-05	-2.08447	-1.32708	1.26257e-05	-2.08449	-1.32707
43122077	chr2:43122077:T:C	2.13307e-15	-2.05563	-1.1322	1.77817e-05	-2.08703	-0.978692	1.7829e-05	-2.08702	-0.979453
43122151	chr2:43122151:T:C	9.43926e-15	-0.711907	-0.988599	0.000160337	0.0486783	-0.915294	0.000161237	0.0504542	-0.914879
43122232	chr2:43122232:C:T	1.83912e-15	-2.02693	-1.30917	1.2836e-05	-2.07441	-1.31723	1.28795e-05	-2.07443	-1.31723
43122541	chr2:43122541:C:T	1.88041e-15	-2.00207	-1.31182	1.29724e-05	-2.06151	-1.31956	1.30162e-05	-2.06155	-1.31955
43123868	chr2:43123868:A:G	1.80338e-15	-2.03963	-1.31609	1.26962e-05	-2.07938	-1.32321	1.27393e-05	-2.0794	-1.3232
43124098	chr2:43124098:G:T	2.30729e-14	-0.732301	-0.0744238	0.00015566	-0.809729	-0.0864895	0.000156397	-0.808719	-0.0861841
43124245	chr2:43124245:A:G	2.58594e-15	-1.99721	-0.998082	1.69239e-05	-2.0641	-1.05107	1.69895e-05	-2.06412	-1.05059
43124250	chr2:43124250:G:GAC	1.93115e-15	-2.01193	-1.27534	1.33741e-05	-2.06587	-1.28471	1.34194e-05	-2.0659	-1.2847
43124406	chr2:43124406:C:T	1.06983e-14	-1.5753	-3.46321e-10	7.07698e-05	-1.68446	-3.46321e-10	7.09975e-05	-1.68465	-3.46321e-10
43124638	chr2:43124638:C:T	1.39522e-14	-3.24329e-10	-1.30974	0.000104687	-3.24329e-10	-1.29292	0.000104985	-3.24329e-10	-1.29348
43124676	chr2:43124676:A:G	2.03028e-15	-2.0342	-1.203	1.41016e-05	-2.07709	-1.22051	1.41499e-05	-2.07711	-1.22048
43124737	chr2:43124737:C:T	5.34783e-14	0.0338923	-3.46321e-10	0.000330993	-0.141796	-3.46321e-10	0.000332039	-0.142045	-3.46321e-10
43124965	chr2:43124965:C:G	2.8163e-14	-3.24329e-10	-0.607375	0.00019869	-3.24329e-10	-0.652147	0.000199562	-3.24329e-10	-0.651172
43125256	chr2:43125256:G:A	1.47262e-14	-3.24329e-10	-1.25576	0.000111215	-3.24329e-10	-1.23243	0.000111611	-3.24329e-10	-1.23227
43125343	chr2:43125343:T:G	1.53589e-14	-3.24329e-10	-1.21369	0.000115844	-3.24329e-10	-1.19165	0.000116214	-3.24329e-10	-1.19187
43125442	chr2:43125442:T:C	2.95463e-14	-0.559423	-3.46321e-10	0.00016725	-0.824405	-3.46321e-10	0.000167772	-0.82469	-3.46321e-10
43125648	chr2:43125648:T:A	1.49209e-14	-3.24329e-10	-1.24262	0.00010833	-3.24329e-10	-1.25871	0.000108687	-3.24329e-10	-1.25883
43125749	chr2:43125749:A:T	4.17304e-14	0.950699	-1.16485	0.000220697	0.656661	-1.20376	0.000222828	0.662235	-1.20313
43125870	chr2:43125870:C:G	1.25443e-14	-0.512028	-0.904091	7.77255e-05	-0.642791	-0.947919	7.8089e-05	-0.641707	-0.947741
43125993	chr2:43125993:C:T	2.02106e-14	-3.24329e-10	-0.939177	0.000160264	-3.24329e-10	-0.867073	0.000160886	-3.24329e-10	-0.866605
43126139	chr2:43126139:C:G	1.34295e-14	-3.24329e-10	-1.34793	9.92357e-05	-3.24329e-10	-1.3464	9.95724e-05	-3.24329e-10	-1.34641
43126274	chr2:43126274:G:A	2.74872e-14	-3.24329e-10	-0.631664	0.000194716	-3.24329e-10	-0.672352	0.000195549	-3.24329e-10	-0.671489
43126285	chr2:43126285:G:C	2.77363e-14	0.543933	-1.16657	0.000208537	0.578072	-1.18185	0.000210723	0.584629	-1.18138
43126365	chr2:43126365:G:A	3.58392e-15	-1.91306	-0.755867	2.47948e-05	-1.99729	-0.735972	2.48777e-05	-1.99736	-0.73596
43126562	chr2:43126562:G:A	1.36822e-14	-3.24329e-10	-1.32929	0.000101428	-3.24329e-10	-1.32455	0.000101774	-3.24329e-10	-1.32455
43126872	chr2:43126872:G:A	1.86044e-14	-3.24329e-10	-1.02199	0.000141786	-3.24329e-10	-0.989577	0.00014228	-3.24329e-10	-0.989498
43127141	chr2:43127141:A:G	1.91565e-14	0.168109	-1.16085	0.000130222	0.109645	-1.1843	0.000131386	0.114673	-1.18383
43127404	chr2:43127404:T:A	7.31775e-14	-3.24329e-10	0.347505	0.000605892	-3.24329e-10	0.462809	0.000608727	-3.24329e-10	0.464072
43127446	chr2:43127446:C:T	1.92991e-15	-2.04548	-1.24243	1.39986e-05	-2.05864	-1.2463	1.40456e-05	-2.05868	-1.2463
43127581	chr2:43127581:G:T	1.6136e-14	-3.24329e-10	-1.16433	0.000122529	-3.24329e-10	-1.13555	0.000122952	-3.24329e-10	-1.1355
43127876	chr2:43127876:G:A	2.53415e-14	-3.24329e-10	-0.712938	0.000168818	-3.24329e-10	-0.81507	0.00016962	-3.24329e-10	-0.813736
43128175	chr2:43128175:C:T	1.34385e-14	-3.24329e-10	-1.34726	9.90546e-05	-3.24329e-10	-1.34822	9.93927e-05	-3.24329e-10	-1.34822
43128185	chr2:43128185:G:C	1.25491e-13	1.0788	-0.19195	0.00147371	1.39442	-0.0427775	0.00149123	1.40236	-0.0423087
43128192	chr2:43128192:T:C	1.55255e-14	-3.24329e-10	-1.2029	0.000117641	-3.24329e-10	-1.17625	0.000118047	-3.24329e-10	-1.17622
43128380	chr2:43128380:A:G	3.48377e-14	0.914641	-1.30933	0.000319809	1.13373	-1.3099	0.00032332	1.14125	-1.3099
43128414	chr2:43128414:G:A	1.45799e-14	-3.24329e-10	-1.26574	0.000105474	-3.24329e-10	-1.28543	0.000105859	-3.24329e-10	-1.28519
43128537	chr2:43128537:G:T	3.33373e-14	-3.24329e-10	-0.438707	0.000221975	-3.24329e-10	-0.541326	0.000223138	-3.24329e-10	-0.539506
43128580	chr2:43128580:C:G	3.02806e-15	-1.66822	-1.16924	2.57223e-05	-1.51752	-1.17901	2.58297e-05	-1.51689	-1.17889
43128666	chr2:43128666:T:C	9.59711e-15	-0.4691	-1.21482	7.44007e-05	-0.403334	-1.23109	7.50589e-05	-0.398065	-1.23096
43128762	chr2:43128762:C:A	9.85332e-15	-0.450682	-1.20689	7.64557e-05	-0.383263	-1.22392	7.71349e-05	-0.377964	-1.22378
43128816	chr2:43128816:T:C	1.25206e-14	-0.312392	-1.10562	9.67309e-05	-0.24658	-1.12538	9.76153e-05	-0.241075	-1.12519
43128917	chr2:43128917:G:A	6.68351e-15	-1.44242	-0.603325	6.09772e-05	-1.22902	-0.604377	6.12521e-05	-1.22823	-0.604067
43128933	chr2:43128933:C:T	1.38785e-14	-3.24329e-10	-1.31504	0.000102992	-3.24329e-10	-1.30924	0.000103343	-3.24329e-10	-1.30924
43129007	chr2:43129007:C:T	3.95921e-15	-1.61737	-0.95197	3.31318e-05	-1.47425	-0.969152	3.32741e-05	-1.47358	-0.968942
43129116	chr2:43129116:A:G	1.66276e-14	-3.24329e-10	-1.13432	0.000122684	-3.24329e-10	-1.13428	0.000123085	-3.24329e-10	-1.13442
43129351	chr2:43129351:T:G	1.67787e-14	0.148819	-1.27409	0.000154929	0.372872	-1.2738	0.00015647	0.379371	-1.27381
43129567	chr2:43129567:T:C	1.36879e-14	-3.24329e-10	-1.32887	0.000100603	-3.24329e-10	-1.33271	0.00010095	-3.24329e-10	-1.33268
43129729	chr2:43129729:G:C	3.22278e-14	-3.24329e-10	-0.472555	0.000215127	-3.24329e-10	-0.572663	0.000216215	-3.24329e-10	-0.571023
43130211	chr2:43130211:C:T	5.04844e-15	-1.35964	-0.966661	3.40184e-05	-1.43154	-0.98545	3.41657e-05	-1.43083	-0.985243
43130320	chr2:43130320:C:T	1.3459e-14	-3.24329e-10	-1.34573	9.91166e-05	-3.24329e-10	-1.3476	9.94543e-05	-3.24329e-10	-1.3476
43130516	chr2:43130516:G:A	1.35547e-14	-3.24329e-10	-1.33865	0.000100459	-3.24329e-10	-1.33414	0.000100804	-3.24329e-10	-1.33412
43130722	chr2:43130722:C:T	2.91389e-14	-3.24329e-10	-0.57331	0.000206451	-3.24329e-10	-0.613832	0.000207337	-3.24329e-10	-0.612954
43130724	chr2:43130724:G:A	1.38668e-14	-3.24329e-10	-1.31589	0.000103034	-3.24329e-10	-1.30884	0.000103381	-3.24329e-10	-1.30888
43130870	chr2:43130870:A:G	6.952e-14	0.717622	-0.421391	0.000561645	0.896721	-0.509744	0.000568327	0.903901	-0.508503
43131247	chr2:43131247:G:A	1.06894e-12	3.02904	-3.46321e-10	0.00595714	2.74845	-3.46321e-10	0.00597595	2.7482	-3.46321e-10
43131382	chr2:43131382:C:T	1.40727e-14	-3.24329e-10	-1.30115	0.000104782	-3.24329e-10	-1.29201	0.000105134	-3.24329e-10	-1.29206
43131623	chr2:43131623:C:T	1.35615e-14	-3.24329e-10	-1.33815	0.000100464	-3.24329e-10	-1.33409	0.000100806	-3.24329e-10	-1.3341
43131672	chr2:43131672:C:T	2.9605e-14	-3.24329e-10	-0.55744	0.000199572	-3.24329e-10	-0.647719	0.000200575	-3.24329e-10	-0.646112
43131681	chr2:43131681:C:T	6.58478e-15	-1.45085	-0.609773	5.97614e-05	-1.24355	-0.60998	6.00307e-05	-1.24278	-0.609665
43131988	chr2:43131988:T:C	4.04407e-14	0.121678	-0.367224	0.000319613	0.264827	-0.441609	0.000323159	0.271313	-0.440468
43132136	chr2:43132136:G:C	5.06401e-14	0.263397	-0.284035	0.000374989	0.378464	-0.395461	0.000379328	0.38519	-0.394086
43132926	chr2:43132926:A:T	6.16109e-14	1.05227	-0.876814	0.000377995	0.959416	-0.968428	0.00038241	0.966666	-0.96747
43133231	chr2:43133231:G:A	1.53904e-14	-3.24329e-10	-1.21164	0.000117931	-3.24329e-10	-1.1738	0.000118187	-3.24329e-10	-1.17503
43133699	chr2:43133699:C:T	1.47824e-14	-3.24329e-10	-1.25194	0.000108644	-3.24329e-10	-1.25582	0.000109009	-3.24329e-10	-1.25587
43133744	chr2:43133744:A:G	2.3769e-14	-3.24329e-10	-0.777002	0.000172944	-3.24329e-10	-0.790927	0.000173639	-3.24329e-10	-0.790322
43133823	chr2:43133823:A:G	2.0583e-15	-1.90364	-1.31986	1.43406e-05	-1.99328	-1.28752	1.43926e-05	-1.99304	-1.28755
43134117	chr2:43134117:T:C	7.05329e-15	-0.657796	-1.33409	5.01817e-05	-0.686822	-1.34142	5.05764e-05	-0.682463	-1.34135
43134250	chr2:43134250:C:T	2.55916e-15	-1.66167	-1.34404	2.11382e-05	-1.58448	-1.30833	2.12589e-05	-1.58214	-1.30838
43134311	chr2:43134311:A:G	4.15109e-15	-2.08088	-0.441131	2.40483e-05	-1.99812	-0.765711	2.41334e-05	-1.9983	-0.765401
43134421	chr2:43134421:G:T	1.22932e-13	1.03733	-0.171079	0.00286267	2.2599	-0.244287	0.0028892	2.26491	-0.243476
43134638	chr2:43134638:C:T	1.61306e-14	-3.24329e-10	-1.16467	0.000121471	-3.24329e-10	-1.14422	0.000121878	-3.24329e-10	-1.14428
43134707	chr2:43134707:T:C	5.02901e-14	-3.24329e-10	-0.0275744	0.000485844	-3.24329e-10	0.241994	0.000487528	-3.24329e-10	0.242049
43134736	chr2:43134736:A:G	1.91079e-15	-2.08227	-1.2156	1.40532e-05	-2.02877	-1.27227	1.41024e-05	-2.02875	-1.2722
43134829	chr2:43134829:A:G	7.50785e-14	-3.24329e-10	0.373151	0.000560305	-3.24329e-10	0.384589	0.000562355	-3.24329e-10	0.384834
43134982	chr2:43134982:G:C	2.46711e-14	-3.24329e-10	-0.73975	0.000191134	-3.24329e-10	-0.690916	0.000191828	-3.24329e-10	-0.6907
43135002	chr2:43135002:C:G	2.55083e-14	-3.24329e-10	-0.706379	0.000202987	-3.24329e-10	-0.630753	0.000203781	-3.24329e-10	-0.630251
43135241	chr2:43135241:G:T	1.08888e-14	-1.94362	0.385965	0.00013045	-1.32886	0.255961	0.000130926	-1.3285	0.255838
43135939	chr2:43135939:G:A	2.18425e-14	-3.24329e-10	-0.861525	0.000165915	-3.24329e-10	-0.832417	0.000166531	-3.24329e-10	-0.832117
43135977	chr2:43135977:G:A	2.34284e-14	-1.99661	1.20517	0.000207071	-1.85251	1.24168	0.000207726	-1.85224	1.24116
43136060	chr2:43136060:G:A	4.12965e-15	-1.39166	-1.13553	2.31528e-05	-1.68873	-1.11305	2.32318e-05	-1.68891	-1.11286
43136153	chr2:43136153:T:C	1.34913e-14	-3.24329e-10	-1.34334	9.94015e-05	-3.24329e-10	-1.34473	9.97418e-05	-3.24329e-10	-1.34471
43136187	chr2:43136187:A:G	1.55236e-14	-3.24329e-10	-1.20302	0.000121417	-3.24329e-10	-1.14466	0.000121837	-3.24329e-10	-1.14461
43136616	chr2:43136616:A:G	3.07376e-14	0.463298	-0.983195	0.000481982	1.3106	-1.07658	0.000484288	1.31154	-1.07616
43136854	chr2:43136854:T:G	3.98194e-14	0.00784735	-0.268876	0.000235203	-0.274823	-0.20862	0.000236045	-0.274292	-0.208985
43136898	chr2:43136898:C:T	3.98607e-15	-1.54696	-1.01562	2.37315e-05	-1.81926	-0.957835	2.38117e-05	-1.8194	-0.957724
43136932	chr2:43136932:G:A	2.47285e-14	-3.24329e-10	-0.737426	0.000195337	-3.24329e-10	-0.669168	0.000195895	-3.24329e-10	-0.66972
43137408	chr2:43137408:C:A	5.45886e-14	-3.24329e-10	0.0544423	0.000399152	-3.24329e-10	0.0454482	0.000400338	-3.24329e-10	0.0450107
43137505	chr2:43137505:T:C	2.49985e-14	-0.315852	-0.410716	0.000392213	0.180177	-0.152265	0.000392794	0.179692	-0.153704
43137620	chr2:43137620:G:A	1.37355e-14	-3.24329e-10	-1.3254	0.000100774	-3.24329e-10	-1.33101	0.000101125	-3.24329e-10	-1.33094
43137636	chr2:43137636:G:A	1.3624e-14	-3.24329e-10	-1.33355	0.000100055	-3.24329e-10	-1.33817	0.000100402	-3.24329e-10	-1.33812
43137647	chr2:43137647:A:G	2.7196e-14	-0.293965	-0.348348	0.000162831	-0.55875	-0.292429	0.000163401	-0.558264	-0.292827
43138067	chr2:43138067:T:A	3.30522e-14	-3.24329e-10	-0.447295	0.000268679	-3.24329e-10	-0.350377	0.000269758	-3.24329e-10	-0.349772
43138100	chr2:43138100:C:T	2.52024e-14	0.0330562	-0.751499	0.000143894	-0.167645	-0.80717	0.000144384	-0.167123	-0.8077
43138186	chr2:43138186:G:A	8.21589e-15	-0.953676	-0.885637	5.09658e-05	-1.20001	-0.812727	5.11424e-05	-1.19962	-0.813064
43138192	chr2:43138192:T:G	1.00709e-14	-0.301965	-1.33377	6.59408e-05	-0.444282	-1.31085	6.6178e-05	-0.443932	-1.31102
43138394	chr2:43138394:A:C	3.46094e-14	-3.24329e-10	-0.401259	0.000252056	-3.24329e-10	-0.414243	0.000252843	-3.24329e-10	-0.41453
43138509	chr2:43138509:C:T	3.03239e-14	-3.24329e-10	-0.533447	0.000245317	-3.24329e-10	-0.441343	0.000246296	-3.24329e-10	-0.440766
43138938	chr2:43138938:A:T	1.62272e-14	-0.619874	-0.538824	9.96113e-05	-0.897692	-0.444926	9.99493e-05	-0.897242	-0.445393
43139320	chr2:43139320:G:A	1.57724e-14	-3.24329e-10	-1.18712	0.000120741	-3.24329e-10	-1.15024	0.000121153	-3.24329e-10	-1.15024
43139566	chr2:43139566:G:C	1.71971e-14	-3.24329e-10	-1.10064	0.000125887	-3.24329e-10	-1.10851	0.000126352	-3.24329e-10	-1.10823
43139746	chr2:43139746:T:G	1.91703e-14	-3.24329e-10	-0.992022	0.000135813	-3.24329e-10	-1.03261	0.000136287	-3.24329e-10	-1.03254
43140000	chr2:43140000:T:A	1.59806e-13	-3.24329e-10	1.12858	0.00115588	-3.24329e-10	1.10873	0.00115921	-3.24329e-10	1.1082
43140311	chr2:43140311:G:A	1.00035e-14	-0.777563	-0.864889	6.10986e-05	-1.04485	-0.786559	6.13112e-05	-1.04443	-0.786909
43140389	chr2:43140389:G:A	2.74066e-14	-0.83605	0.201449	0.000194101	-1.11564	0.440131	0.000194735	-1.11523	0.439573
43140478	chr2:43140478:C:A	3.18519e-14	-3.24329e-10	-0.484285	0.000258415	-3.24329e-10	-0.389327	0.00025945	-3.24329e-10	-0.388734
43140661	chr2:43140661:T:C	2.56766e-14	-0.899568	0.199766	0.000183763	-1.16828	0.438037	0.000184361	-1.16788	0.437476
43140750	chr2:43140750:A:G	7.72823e-15	-0.623015	-1.27749	4.39147e-05	-0.877856	-1.28379	4.40795e-05	-0.877423	-1.28388
43140859	chr2:43140859:C:T	3.06532e-14	-0.794313	0.271668	0.000219156	-1.07501	0.520902	0.000219864	-1.07459	0.520302
43140880	chr2:43140880:G:A	1.04287e-14	-0.335052	-1.26577	6.27479e-05	-0.52226	-1.28251	6.29936e-05	-0.521824	-1.28244
43140904	chr2:43140904:C:T	3.13623e-14	-0.650142	0.150366	0.000217264	-0.947574	0.384794	0.000217983	-0.947127	0.384245
43140968	chr2:43140968:G:A	1.4284e-14	-3.24329e-10	-1.28624	0.000106848	-3.24329e-10	-1.27249	0.000107205	-3.24329e-10	-1.27256
43141013	chr2:43141013:T:G	1.42094e-14	-3.24329e-10	-1.29148	0.000109825	-3.24329e-10	-1.245	0.000110183	-3.24329e-10	-1.24516
43141090	chr2:43141090:G:A	5.03644e-14	-3.24329e-10	-0.0260997	0.000419288	-3.24329e-10	0.0946644	0.000420349	-3.24329e-10	0.0937878
43141109	chr2:43141109:A:G	5.1926e-14	-3.24329e-10	0.00443706	0.00043273	-3.24329e-10	0.126221	0.000433823	-3.24329e-10	0.125339
43141214	chr2:43141214:C:T	5.25943e-14	-3.24329e-10	0.0172253	0.000438324	-3.24329e-10	0.139064	0.000439425	-3.24329e-10	0.138169
43141821	chr2:43141821:CT:C	1.66333e-14	-3.24329e-10	-1.13397	0.000118561	-3.24329e-10	-1.16846	0.000118954	-3.24329e-10	-1.16856
43141847	chr2:43141847:A:G	4.42535e-15	-1.11094	-1.34709	6.2338e-05	-0.466163	-1.34516	6.26257e-05	-0.464922	-1.3452
43141936	chr2:43141936:G:T	3.3603e-14	-3.24329e-10	-0.430769	0.00027335	-3.24329e-10	-0.333139	0.00027445	-3.24329e-10	-0.332529
43142151	chr2:43142151:C:T	1.47188e-14	-3.24329e-10	-1.25626	0.000111615	-3.24329e-10	-1.22884	0.000111998	-3.24329e-10	-1.22882
43142486	chr2:43142486:A:G	3.54094e-15	-1.74935	-0.931643	3.72325e-05	-1.53882	-0.787887	3.73189e-05	-1.53905	-0.788748
43142595	chr2:43142595:A:G	6.43096e-14	-3.24329e-10	0.218325	0.000497577	-3.24329e-10	0.265856	0.000499384	-3.24329e-10	0.266077
43142628	chr2:43142628:A:G	2.22456e-15	-2.08182	-1.064	1.95262e-05	-1.99086	-0.98127	1.95901e-05	-1.99063	-0.981643
43142786	chr2:43142786:A:G	1.34605e-14	-3.24329e-10	-1.34562	9.9076e-05	-3.24329e-10	-1.34801	9.94123e-05	-3.24329e-10	-1.34802
43143196	chr2:43143196:A:G	6.08541e-15	-0.811104	-1.32839	9.00534e-05	-0.159951	-1.28354	9.04653e-05	-0.158586	-1.28375
43143549	chr2:43143549:A:G	5.15397e-15	-0.963579	-1.34204	6.9175e-05	-0.35902	-1.34823	6.95001e-05	-0.357733	-1.34824
43143589	chr2:43143589:G:A	2.34427e-14	-0.332486	-0.45834	0.000180746	-0.444836	-0.301964	0.000181163	-0.444514	-0.303387
43143664	chr2:43143664:C:A	1.52952e-14	-1.75246	0.534617	0.000148312	-1.56666	0.622087	0.000148818	-1.56628	0.621705
43143827	chr2:43143827:C:T	5.02528e-15	-0.995134	-1.33577	6.59156e-05	-0.408815	-1.3467	6.62267e-05	-0.407537	-1.34668
43143924	chr2:43143924:G:A	5.67466e-14	-3.24329e-10	0.0932127	0.000410773	-3.24329e-10	0.0741469	0.000412017	-3.24329e-10	0.0737667
43144103	chr2:43144103:T:C	5.5292e-15	-0.890589	-1.34475	7.5775e-05	-0.268483	-1.34764	7.61325e-05	-0.267162	-1.34766
43144660	chr2:43144660:G:A	4.35467e-14	-0.0859094	-0.0856397	0.000414963	0.244494	-0.160199	0.00041725	0.245513	-0.159126
43144798	chr2:43144798:G:A	2.05582e-14	-3.24329e-10	-0.922124	0.000166188	-3.24329e-10	-0.830776	0.000166655	-3.24329e-10	-0.831374
43145204	chr2:43145204:C:T	1.17906e-14	-0.402073	-1.07601	6.49126e-05	-0.689265	-1.08159	6.51602e-05	-0.688756	-1.08169
43145246	chr2:43145246:C:T	7.74661e-15	-1.89813	-3.46321e-10	5.44851e-05	-1.94597	-3.46321e-10	5.46771e-05	-1.94585	-3.46321e-10
43145312	chr2:43145312:C:T	3.14203e-14	-3.24329e-10	-0.497928	0.000254521	-3.24329e-10	-0.404511	0.000255544	-3.24329e-10	-0.403902
43145495	chr2:43145495:G:A	2.91371e-15	-2.0374	-0.838558	2.82871e-05	-1.70802	-0.893464	2.83958e-05	-1.70757	-0.893485
43145804	chr2:43145804:T:C	1.71879e-14	-3.24329e-10	-1.10118	0.000132651	-3.24329e-10	-1.05617	0.000133107	-3.24329e-10	-1.05615
43145980	chr2:43145980:A:G	6.5956e-15	-1.89631	-0.162675	7.93171e-05	-1.55266	-0.0177832	7.95838e-05	-1.55207	-0.0184147
43146097	chr2:43146097:T:C	7.73816e-14	-3.24329e-10	0.403366	0.00056596	-3.24329e-10	0.39463	0.000567616	-3.24329e-10	0.394148
43146109	chr2:43146109:T:C	4.13918e-14	-3.24329e-10	-0.2223	0.000317247	-3.24329e-10	-0.184211	0.00031843	-3.24329e-10	-0.183896
43146111	chr2:43146111:T:G	1.72874e-14	-3.24329e-10	-1.09541	0.00012598	-3.24329e-10	-1.10777	0.000126472	-3.24329e-10	-1.10728
43146127	chr2:43146127:A:G	2.23029e-14	-3.24329e-10	-0.840668	0.000182185	-3.24329e-10	-0.738869	0.000182735	-3.24329e-10	-0.739259
43146297	chr2:43146297:A:C	5.45541e-14	-3.24329e-10	0.0538095	0.000433732	-3.24329e-10	0.128533	0.000435265	-3.24329e-10	0.128656
43146339	chr2:43146339:C:T	4.02115e-14	-1.25948	1.00825	0.000449602	-0.925454	1.08992	0.000451248	-0.924829	1.08955
43146606	chr2:43146606:T:C	1.50958e-14	-1.62022	0.389254	7.75007e-05	-1.75796	0.164357	7.78174e-05	-1.7581	0.165164
43146936	chr2:43146936:C:G	1.77752e-14	-3.24329e-10	-1.06758	0.000129979	-3.24329e-10	-1.07652	0.000130466	-3.24329e-10	-1.07619
43147050	chr2:43147050:G:C	5.19094e-14	-3.24329e-10	0.00411756	0.000399849	-3.24329e-10	0.0471946	0.000401296	-3.24329e-10	0.0474004
43147090	chr2:43147090:C:T	1.71327e-14	-3.24329e-10	-1.10439	0.000135361	-3.24329e-10	-1.03595	0.000135762	-3.24329e-10	-1.03639
43147144	chr2:43147144:G:C	1.50925e-14	-3.24329e-10	-1.23118	0.000109087	-3.24329e-10	-1.25175	0.000109464	-3.24329e-10	-1.2517
43147420	chr2:43147420:G:A	1.50382e-14	-3.24329e-10	-1.23479	0.000112381	-3.24329e-10	-1.222	0.000112767	-3.24329e-10	-1.22197
43147512	chr2:43147512:C:T	3.8997e-14	-3.24329e-10	-0.281899	0.000319457	-3.24329e-10	-0.177271	0.000320765	-3.24329e-10	-0.176588
43147704	chr2:43147704:T:A	1.35385e-14	-3.24329e-10	-1.33985	9.92417e-05	-3.24329e-10	-1.34633	9.95867e-05	-3.24329e-10	-1.34627
43147780	chr2:43147780:T:C	5.87157e-14	-3.24329e-10	0.127324	0.000455186	-3.24329e-10	0.176812	0.000456836	-3.24329e-10	0.177026
43147866	chr2:43147866:C:A	6.42605e-15	-2.08502	-3.46321e-10	7.31985e-05	-1.65072	-3.46321e-10	7.34303e-05	-1.65096	-3.46321e-10
43147883	chr2:43147883:C:A	2.53803e-14	-1.90587	1.19446	0.000244295	-1.72827	1.28275	0.000245106	-1.72795	1.28234
43147984	chr2:43147984:A:C	1.58126e-14	-3.24329e-10	-1.18458	0.000115821	-3.24329e-10	-1.19185	0.000116211	-3.24329e-10	-1.19189
43148176	chr2:43148176:C:T	4.56388e-15	-1.08019	-1.34702	6.59329e-05	-0.410825	-1.34443	6.62389e-05	-0.409548	-1.34448
43148191	chr2:43148191:T:C	2.88726e-14	-3.24329e-10	-0.582492	0.000232509	-3.24329e-10	-0.494966	0.000232882	-3.24329e-10	-0.496767
43148197	chr2:43148197:T:C	1.40382e-14	-3.24329e-10	-1.3036	0.000104272	-3.24329e-10	-1.29689	0.000104627	-3.24329e-10	-1.29689
43148993	chr2:43148993:C:T	2.38456e-14	-3.24329e-10	-0.773783	0.000199305	-3.24329e-10	-0.649055	0.000199852	-3.24329e-10	-0.649723
43149182	chr2:43149182:G:A	1.59459e-14	-3.24329e-10	-1.17618	0.000114715	-3.24329e-10	-1.20144	0.000115113	-3.24329e-10	-1.20138
43149539	chr2:43149539:A:C	1.83558e-14	-3.24329e-10	-1.03544	0.000147489	-3.24329e-10	-0.950142	0.000147916	-3.24329e-10	-0.950656
43149700	chr2:43149700:T:C	7.2281e-15	-0.673582	-1.29383	0.000113872	0.0156496	-1.22446	0.000114396	0.017105	-1.22474
43150026	chr2:43150026:G:C	1.65508e-14	-3.24329e-10	-1.13895	0.000125673	-3.24329e-10	-1.11021	0.000126105	-3.24329e-10	-1.11018
43150064	chr2:43150064:GCA:G	1.73097e-14	-3.24329e-10	-1.09412	0.000123734	-3.24329e-10	-1.12576	0.000124162	-3.24329e-10	-1.12571
43150107	chr2:43150107:A:G	3.38706e-14	-3.24329e-10	-0.422836	0.00024789	-3.24329e-10	-0.430909	0.000248663	-3.24329e-10	-0.4312
43150272	chr2:43150272:C:T	1.3914e-14	-3.24329e-10	-1.31249	0.000104516	-3.24329e-10	-1.29455	0.00010487	-3.24329e-10	-1.29457
43150594	chr2:43150594:G:A	1.41747e-13	1.00866	-3.46321e-10	0.00076219	0.692303	-3.46321e-10	0.000764671	0.692147	-3.46321e-10
43150596	chr2:43150596:T:C	1.35094e-14	-3.24329e-10	-1.342	9.91943e-05	-3.24329e-10	-1.34681	9.95391e-05	-3.24329e-10	-1.34675
43150619	chr2:43150619:G:A	1.69938e-14	-3.24329e-10	-1.11253	0.000129756	-3.24329e-10	-1.07824	0.000130218	-3.24329e-10	-1.07809
43150620	chr2:43150620:T:C	1.28928e-14	-1.77433	0.385618	6.79005e-05	-1.8853	0.159453	6.81805e-05	-1.88541	0.160266
43150800	chr2:43150800:A:G	4.12115e-14	-3.24329e-10	-0.226665	0.000295501	-3.24329e-10	-0.255222	0.000296438	-3.24329e-10	-0.255458
43150923	chr2:43150923:G:A	1.6953e-14	-3.24329e-10	-1.11494	0.000133769	-3.24329e-10	-1.04778	0.000134167	-3.24329e-10	-1.04821
43151071	chr2:43151071:G:A	1.48155e-14	-3.24329e-10	-1.24971	0.000107411	-3.24329e-10	-1.26723	0.000107781	-3.24329e-10	-1.26719
43151101	chr2:43151101:G:A	5.2069e-15	-1.62974	-0.665655	6.21826e-05	-1.0815	-0.732315	6.24422e-05	-1.08087	-0.732186
43151222	chr2:43151222:T:C	1.35076e-14	-3.24329e-10	-1.34213	9.99888e-05	-3.24329e-10	-1.33884	0.000100332	-3.24329e-10	-1.33881
43151522	chr2:43151522:C:T	1.39688e-14	-3.24329e-10	-1.30855	0.000103526	-3.24329e-10	-1.30407	0.000103877	-3.24329e-10	-1.30409
43151523	chr2:43151523:G:A	1.34329e-14	-3.24329e-10	-1.34768	9.90544e-05	-3.24329e-10	-1.34822	9.93922e-05	-3.24329e-10	-1.34822
43151975	chr2:43151975:T:C	3.63823e-15	-1.63267	-1.02121	3.64718e-05	-1.42715	-0.920205	3.65512e-05	-1.42743	-0.921151
43152109	chr2:43152109:C:G	5.85198e-15	-2.03834	-0.140265	4.87347e-05	-2.08637	0.0288688	4.8857e-05	-2.08635	0.0279502
43152538	chr2:43152538:C:G	3.02828e-15	-1.53804	-1.29935	2.92133e-05	-1.31125	-1.25802	2.92929e-05	-1.31156	-1.25839
43152764	chr2:43152764:G:A	6.40405e-15	-1.91484	-0.173612	4.62234e-05	-2.081	-0.029407	4.63428e-05	-2.08106	-0.0301744
43152782	chr2:43152782:G:A	5.70453e-15	-1.04199	-1.16213	3.74113e-05	-1.3158	-1.00612	3.75422e-05	-1.31539	-1.00645
43152903	chr2:43152903:G:A	6.3516e-15	-1.98315	-0.113523	4.91236e-05	-2.08507	0.0355177	4.92508e-05	-2.0851	0.0347316
43153083	chr2:43153083:C:T	1.47299e-14	-3.24329e-10	-1.2555	0.000109611	-3.24329e-10	-1.24696	0.00010999	-3.24329e-10	-1.24691
43153140	chr2:43153140:A:T	1.49114e-14	-3.24329e-10	-1.24325	0.000113248	-3.24329e-10	-1.21431	0.000113631	-3.24329e-10	-1.21435
43153583	chr2:43153583:A:G	1.76199e-14	-3.24329e-10	-1.07635	0.000126408	-3.24329e-10	-1.10438	0.000126877	-3.24329e-10	-1.10408
43153736	chr2:43153736:G:A	1.1912e-13	-3.24329e-10	0.834751	0.000954206	-3.24329e-10	0.916987	0.000957287	-3.24329e-10	0.916805
43153776	chr2:43153776:A:C	9.11218e-15	-2.06361	0.327833	8.03817e-05	-2.07574	0.518638	8.05896e-05	-2.07566	0.517735
43153847	chr2:43153847:C:T	3.65407e-14	-3.24329e-10	-0.346957	0.000304812	-3.24329e-10	-0.2242	0.000305619	-3.24329e-10	-0.224959
43154109	chr2:43154109:G:A	8.76562e-15	-2.01235	0.237804	7.15692e-05	-2.08701	0.413782	7.17607e-05	-2.087	0.413043
43154468	chr2:43154468:C:G	9.65082e-14	-3.24329e-10	0.624245	0.000753406	-3.24329e-10	0.68071	0.000756229	-3.24329e-10	0.681047
43154612	chr2:43154612:GA:G	2.67952e-14	-3.24329e-10	-0.65716	0.000196142	-3.24329e-10	-0.665055	0.000196764	-3.24329e-10	-0.665295
43154656	chr2:43154656:C:T	1.4045e-14	-3.24329e-10	-1.30311	0.00010169	-3.24329e-10	-1.32197	0.000102077	-3.24329e-10	-1.32157
43155007	chr2:43155007:A:G	2.05346e-15	-1.91579	-1.31007	1.38454e-05	-2.01147	-1.30447	1.38934e-05	-2.01151	-1.30437
43155212	chr2:43155212:G:A	4.94378e-15	-2.08673	-0.260518	3.70603e-05	-2.0048	-0.326544	3.71924e-05	-2.00461	-0.326587
43155258	chr2:43155258:C:A	3.54187e-14	-3.24329e-10	-0.378144	0.000249209	-3.24329e-10	-0.425601	0.000250037	-3.24329e-10	-0.425691
43155453	chr2:43155453:C:T	1.4045e-14	-3.24329e-10	-1.30311	0.00010169	-3.24329e-10	-1.32197	0.000102077	-3.24329e-10	-1.32157
43155476	chr2:43155476:C:T	1.37828e-14	-3.24329e-10	-1.32197	0.000103493	-3.24329e-10	-1.30439	0.000103842	-3.24329e-10	-1.30442
43155642	chr2:43155642:GC:G	3.12994e-14	-3.24329e-10	-0.501784	0.000259068	-3.24329e-10	-0.386801	0.000259769	-3.24329e-10	-0.387505
43155854	chr2:43155854:A:C	1.97278e-14	-3.24329e-10	-0.963354	0.000154926	-3.24329e-10	-0.900945	0.000155481	-3.24329e-10	-0.900775
43155859	chr2:43155859:C:T	1.44283e-14	-3.24329e-10	-1.27619	0.000104879	-3.24329e-10	-1.29108	0.000105241	-3.24329e-10	-1.29104
43155905	chr2:43155905:A:G	1.35015e-14	-3.24329e-10	-1.34259	9.91494e-05	-3.24329e-10	-1.34727	9.9493e-05	-3.24329e-10	-1.34721
43155947	chr2:43155947:C:T	1.57615e-14	-3.24329e-10	-1.18782	0.000113512	-3.24329e-10	-1.21198	0.000113906	-3.24329e-10	-1.21192
43156032	chr2:43156032:C:G	5.59584e-15	-2.03518	-0.188177	4.5464e-05	-2.08467	-0.0423018	4.55859e-05	-2.08463	-0.0430652
43156481	chr2:43156481:C:T	1.32643e-13	-3.24329e-10	0.942275	0.0010661	-3.24329e-10	1.02787	0.0010696	-3.24329e-10	1.02774
43156589	chr2:43156589:C:T	6.41457e-15	-2.08681	-3.46321e-10	4.80013e-05	-2.07267	-3.46321e-10	4.81663e-05	-2.07264	-3.46321e-10
43156920	chr2:43156920:C:T	2.2608e-15	-1.87433	-1.25534	1.50748e-05	-1.98433	-1.24654	1.51276e-05	-1.98438	-1.2464
43157098	chr2:43157098:A:G	2.25595e-15	-1.87323	-1.25858	1.47612e-05	-1.98193	-1.26997	1.48118e-05	-1.98198	-1.2699
43157307	chr2:43157307:T:C	6.20501e-15	-1.84329	-0.276737	3.47188e-05	-1.9352	-0.461409	3.48595e-05	-1.9353	-0.460673
43157317	chr2:43157317:G:A	1.29264e-14	-2.06019	0.674077	0.000107089	-1.98166	0.711431	0.000107413	-1.98149	0.710877
43157485	chr2:43157485:G:C	1.20801e-13	-3.24329e-10	0.848758	0.000969132	-3.24329e-10	0.932507	0.000972311	-3.24329e-10	0.932377
43157782	chr2:43157782:GC:G	1.92076e-14	-2.03182	1.04174	0.000174087	-1.93231	1.14797	0.00017461	-1.9321	1.14736
43157981	chr2:43157981:G:A	1.50565e-14	-3.24329e-10	-1.23357	0.000115288	-3.24329e-10	-1.19646	0.000115685	-3.24329e-10	-1.19642
43158082	chr2:43158082:A:G	7.09511e-15	-1.98598	-3.46321e-10	4.94304e-05	-2.04333	-3.46321e-10	4.95948e-05	-2.04341	-3.46321e-10
43158125	chr2:43158125:T:C	4.77099e-15	-1.07684	-1.30599	6.98935e-05	-0.450222	-1.2467	7.02085e-05	-0.448902	-1.24693
43158431	chr2:43158431:G:A	1.61956e-14	-3.24329e-10	-1.16064	0.000116786	-3.24329e-10	-1.18355	0.000117203	-3.24329e-10	-1.18339
43158759	chr2:43158759:A:G	9.61282e-14	-3.24329e-10	0.620299	0.000653552	-3.24329e-10	0.538529	0.000655503	-3.24329e-10	0.538104
43158762	chr2:43158762:G:A	5.74297e-14	-3.24329e-10	0.105178	0.000449866	-3.24329e-10	0.165056	0.000451397	-3.24329e-10	0.16505
43158953	chr2:43158953:T:C	6.50381e-15	-2.08362	0.010628	4.85271e-05	-2.0319	-0.0298723	4.8682e-05	-2.03175	-0.0302348
43158995	chr2:43158995:C:A	3.54884e-15	-2.07365	-0.605108	2.93489e-05	-2.00386	-0.560779	2.94423e-05	-2.00371	-0.561155
43159023	chr2:43159023:C:T	1.39239e-14	-3.24329e-10	-1.31178	0.000101259	-3.24329e-10	-1.32621	0.000101606	-3.24329e-10	-1.32619
43159078	chr2:43159078:T:G	1.4299e-14	-3.24329e-10	-1.28519	0.000106359	-3.24329e-10	-1.27707	0.000106712	-3.24329e-10	-1.27716
43159079	chr2:43159079:C:G	1.98978e-14	-3.24329e-10	-0.954772	0.000156442	-3.24329e-10	-0.891206	0.000157002	-3.24329e-10	-0.891039
43159356	chr2:43159356:T:G	1.34261e-14	-3.24329e-10	-1.34818	9.91486e-05	-3.24329e-10	-1.34727	9.94851e-05	-3.24329e-10	-1.34729
43159466	chr2:43159466:G:C	7.49794e-15	-0.690639	-1.24012	4.70254e-05	-0.977064	-1.11614	4.71976e-05	-0.97655	-1.1164
43160390	chr2:43160390:G:A	1.37277e-14	-3.24329e-10	-1.32597	0.000100278	-3.24329e-10	-1.33595	0.000100621	-3.24329e-10	-1.33594
43160765	chr2:43160765:T:C	1.73633e-14	-3.24329e-10	-1.09102	0.000123556	-3.24329e-10	-1.1272	0.000124037	-3.24329e-10	-1.12672
43160907	chr2:43160907:A:T	1.70506e-14	-3.24329e-10	-1.1092	0.000121511	-3.24329e-10	-1.14389	0.00012198	-3.24329e-10	-1.14344
43161462	chr2:43161462:C:T	6.49331e-15	-2.07461	-3.46321e-10	4.73282e-05	-2.08679	-3.46321e-10	4.74899e-05	-2.08678	-3.46321e-10
43161590	chr2:43161590:C:T	4.01775e-14	-3.24329e-10	-0.252076	0.000279719	-3.24329e-10	-0.310107	0.000280718	-3.24329e-10	-0.309946
43162040	chr2:43162040:G:A	1.34404e-14	-3.24329e-10	-1.34712	9.9603e-05	-3.24329e-10	-1.3427	9.99451e-05	-3.24329e-10	-1.34268
43162236	chr2:43162236:C:T	3.4103e-14	-3.24329e-10	-0.415998	0.000299866	-3.24329e-10	-0.240558	0.00030071	-3.24329e-10	-0.241153
43162244	chr2:43162244:A:C	2.86269e-14	-3.24329e-10	-0.591036	0.000248201	-3.24329e-10	-0.429654	0.000248884	-3.24329e-10	-0.43031
43162249	chr2:43162249:C:T	8.029e-14	-3.24329e-10	0.440262	0.000601725	-3.24329e-10	0.455907	0.000603822	-3.24329e-10	0.455981
43162250	chr2:43162250:G:A	1.88281e-14	-3.24329e-10	-1.01003	0.00014674	-3.24329e-10	-0.955233	0.000147281	-3.24329e-10	-0.954958
43162270	chr2:43162270:A:G	2.75143e-15	-2.03579	-0.897473	1.89901e-05	-2.08077	-0.919203	1.90564e-05	-2.08072	-0.919173
43162271	chr2:43162271:G:T	1.23863e-14	-1.52818	0.0993963	6.34961e-05	-1.69904	-0.0938779	6.37608e-05	-1.69916	-0.0929946
43162299	chr2:43162299:G:A	1.0895e-14	-1.95229	0.395209	8.18059e-05	-2.07916	0.539621	8.20243e-05	-2.07923	0.538943
43162319	chr2:43162319:C:A	1.79652e-14	-3.24329e-10	-1.05695	0.000139991	-3.24329e-10	-1.00232	0.000140488	-3.24329e-10	-1.00217
43162328	chr2:43162328:A:G	1.4758e-14	-3.24329e-10	-1.2536	0.000108465	-3.24329e-10	-1.25747	0.000108855	-3.24329e-10	-1.25728
43162373	chr2:43162373:A:C	2.60243e-14	-3.24329e-10	-0.686351	0.000223523	-3.24329e-10	-0.534379	0.000224146	-3.24329e-10	-0.534999
43162570	chr2:43162570:T:G	1.17304e-14	-0.657163	-0.826038	0.000157227	-0.210184	-0.676018	0.000157611	-0.210428	-0.676739
43162657	chr2:43162657:G:C	9.91009e-15	-1.81009	0.15826	7.22391e-05	-2.0006	0.336688	7.24062e-05	-2.00081	0.335807
43162793	chr2:43162793:T:C	1.15875e-14	-0.67075	-0.824704	0.000154988	-0.22614	-0.674407	0.000155367	-0.226382	-0.675124
43163701	chr2:43163701:T:C	4.42104e-14	-0.156423	-3.46321e-10	4.73427e-05	-2.08648	-3.46321e-10	4.75034e-05	-2.0865	-3.46321e-10
43163762	chr2:43163762:C:T	1.44764e-14	-3.24329e-10	-1.27286	0.000109642	-3.24329e-10	-1.24667	0.000110006	-3.24329e-10	-1.24676
43163858	chr2:43163858:C:T	2.06804e-14	-0.548311	-0.367885	0.000372369	0.0388325	-0.0628414	0.000373092	0.0384387	-0.0639116
43163956	chr2:43163956:A:C	1.46901e-14	-3.24329e-10	-1.25821	0.000113374	-3.24329e-10	-1.2132	0.000113713	-3.24329e-10	-1.21362
43164157	chr2:43164157:G:A	1.34367e-14	-3.24329e-10	-1.34739	9.93099e-05	-3.24329e-10	-1.34565	9.96491e-05	-3.24329e-10	-1.34564
43164346	chr2:43164346:G:T	1.48834e-14	-3.24329e-10	-1.24514	0.000113333	-3.24329e-10	-1.21356	0.000113727	-3.24329e-10	-1.2135
43164439	chr2:43164439:C:A	1.45845e-14	-3.24329e-10	-1.26542	0.000110346	-3.24329e-10	-1.24027	0.000110722	-3.24329e-10	-1.24027
43164576	chr2:43164576:T:C	1.8666e-14	-3.24329e-10	-1.01868	0.000145705	-3.24329e-10	-0.962307	0.000146144	-3.24329e-10	-0.962707
43164617	chr2:43164617:T:C	8.45301e-15	-1.45004	-0.36082	6.46256e-05	-1.20553	-0.569755	6.49138e-05	-1.20513	-0.569105
43164830	chr2:43164830:A:G	5.26087e-14	-3.24329e-10	0.0174975	0.000409795	-3.24329e-10	0.0717642	0.000411285	-3.24329e-10	0.0719883
43164894	chr2:43164894:T:TG	2.72695e-14	-3.24329e-10	-0.639613	0.000218216	-3.24329e-10	-0.558408	0.000219079	-3.24329e-10	-0.557868
43165073	chr2:43165073:A:C	1.53477e-14	-3.24329e-10	-1.21442	0.000117391	-3.24329e-10	-1.17838	0.000117799	-3.24329e-10	-1.17832
43165141	chr2:43165141:G:A	1.53193e-14	-3.24329e-10	-1.21627	0.000116788	-3.24329e-10	-1.18353	0.000117201	-3.24329e-10	-1.18341
43165167	chr2:43165167:C:T	8.38879e-15	-0.653192	-1.16529	5.23491e-05	-0.968202	-1.01776	5.25388e-05	-0.967686	-1.01806
43165223	chr2:43165223:T:C	1.6256e-14	-3.24329e-10	-1.15692	0.00012511	-3.24329e-10	-1.1147	0.000125546	-3.24329e-10	-1.11462
43165276	chr2:43165276:T:C	2.20148e-14	-3.24329e-10	-0.853669	0.000151398	-3.24329e-10	-0.923983	0.000152002	-3.24329e-10	-0.923405
43165290	chr2:43165290:G:A	1.9971e-14	-3.24329e-10	-0.9511	0.000141502	-3.24329e-10	-0.991582	0.000141992	-3.24329e-10	-0.99153
43165307	chr2:43165307:A:G	1.35249e-14	-3.24329e-10	-1.34085	0.00010032	-3.24329e-10	-1.33553	0.000100662	-3.24329e-10	-1.33553
43165641	chr2:43165641:T:TC	2.06453e-14	-3.24329e-10	-0.917894	0.000167166	-3.24329e-10	-0.824903	0.000167728	-3.24329e-10	-0.824954
43165869	chr2:43165869:T:C	1.62855e-14	-3.24329e-10	-1.15511	0.000125316	-3.24329e-10	-1.11306	0.000125727	-3.24329e-10	-1.11318
43166166	chr2:43166166:G:A	6.13144e-14	-2.08527	2.2559	0.000501194	-2.05722	2.33032	0.000502788	-2.05717	2.33004
43166173	chr2:43166173:T:C	1.6373e-14	-3.24329e-10	-1.14975	0.00012604	-3.24329e-10	-1.1073	0.000126454	-3.24329e-10	-1.10742
43166175	chr2:43166175:T:C	2.08321e-14	-3.24329e-10	-0.908886	0.000168773	-3.24329e-10	-0.81534	0.000169343	-3.24329e-10	-0.81537
43166643	chr2:43166643:G:A	1.5776e-14	-3.24329e-10	-1.1869	0.000113426	-3.24329e-10	-1.21274	0.000113809	-3.24329e-10	-1.21278
43166952	chr2:43166952:A:G	1.98907e-14	-0.955129	-3.46321e-10	0.00019454	-0.673256	-3.46321e-10	0.000195272	-0.672905	-3.46321e-10
43167272	chr2:43167272:C:A	4.37972e-14	-3.24329e-10	-0.165814	0.000357363	-3.24329e-10	-0.0651407	0.00035889	-3.24329e-10	-0.0642826
43167599	chr2:43167599:T:G	2.57387e-14	-3.24329e-10	-0.697386	0.000212963	-3.24329e-10	-0.582774	0.000213681	-3.24329e-10	-0.582813
43167642	chr2:43167642:C:T	2.90437e-15	-1.5429	-1.33627	3.51659e-05	-1.03588	-1.34794	3.53223e-05	-1.03486	-1.34793
43168047	chr2:43168047:C:T	8.08825e-15	-1.85497	-3.46321e-10	6.46243e-05	-1.7753	-3.46321e-10	6.48544e-05	-1.77515	-3.46321e-10
43168216	chr2:43168216:C:T	2.97432e-14	-3.24329e-10	-0.552784	0.000254583	-3.24329e-10	-0.404267	0.000255352	-3.24329e-10	-0.404656
43168496	chr2:43168496:A:T	2.82359e-14	-3.24329e-10	-0.604787	0.000209433	-3.24329e-10	-0.599488	0.000210093	-3.24329e-10	-0.599746
43168531	chr2:43168531:C:T	7.35697e-14	-3.24329e-10	0.35285	0.000570526	-3.24329e-10	0.402665	0.00057257	-3.24329e-10	0.402836
43168651	chr2:43168651:G:A	1.56e-14	-3.24329e-10	-1.19811	0.000112784	-3.24329e-10	-1.21842	0.00011319	-3.24329e-10	-1.21823
43168693	chr2:43168693:G:A	1.34494e-14	-3.24329e-10	-1.34645	9.94504e-05	-3.24329e-10	-1.34423	9.97902e-05	-3.24329e-10	-1.34423
43168848	chr2:43168848:C:T	1.42496e-14	-3.24329e-10	-1.28866	0.000102479	-3.24329e-10	-1.31424	0.000102855	-3.24329e-10	-1.31398
43169241	chr2:43169241:C:G	1.89005e-14	-3.24329e-10	-1.00619	0.000147554	-3.24329e-10	-0.949699	0.00014807	-3.24329e-10	-0.949611
43169285	chr2:43169285:G:A	3.0568e-14	-3.24329e-10	-0.525431	0.000263696	-3.24329e-10	-0.369098	0.000264492	-3.24329e-10	-0.369486
43169618	chr2:43169618:A:G	3.70008e-14	-3.24329e-10	-0.334444	0.00030935	-3.24329e-10	-0.209419	0.000310393	-3.24329e-10	-0.209459
43169653	chr2:43169653:T:TG	3.12532e-15	-2.08364	-0.722204	2.30131e-05	-1.95788	-0.849954	2.31059e-05	-1.95765	-0.849556
43169929	chr2:43169929:T:C	3.3235e-14	-3.24329e-10	-0.441779	0.000242141	-3.24329e-10	-0.454374	0.000242902	-3.24329e-10	-0.454641
43170037	chr2:43170037:G:A	1.61146e-14	-1.95626	0.790604	0.000122354	-2.0803	0.94333	0.000122695	-2.08036	0.942761
43170112	chr2:43170112:C:G	4.32226e-14	-3.24329e-10	-0.179021	0.000366508	-3.24329e-10	-0.0398731	0.000367717	-3.24329e-10	-0.039984
43170222	chr2:43170222:G:A	1.37243e-14	-3.24329e-10	-1.32622	0.000100792	-3.24329e-10	-1.33083	0.000101136	-3.24329e-10	-1.33083
43170480	chr2:43170480:A:T	1.60581e-14	-3.24329e-10	-1.16917	0.000113065	-3.24329e-10	-1.21593	0.000113479	-3.24329e-10	-1.21568
43170481	chr2:43170481:A:G	6.50719e-14	-3.24329e-10	0.23011	0.000550737	-3.24329e-10	0.367364	0.000552755	-3.24329e-10	0.367617
43170482	chr2:43170482:T:C	6.46683e-15	-2.0787	-3.46321e-10	5.8642e-05	-1.87244	-3.46321e-10	5.88347e-05	-1.87257	-3.46321e-10
43170849	chr2:43170849:C:T	6.88313e-15	-2.01631	-3.46321e-10	0.00011117	-1.23283	-3.46321e-10	0.000111518	-1.23311	-3.46321e-10
43171016	chr2:43171016:G:A	1.71464e-14	-3.24329e-10	-1.10359	0.000135143	-3.24329e-10	-1.03756	0.000135532	-3.24329e-10	-1.03809
43171188	chr2:43171188:G:A	9.15672e-14	-3.24329e-10	0.57169	0.000714801	-3.24329e-10	0.628111	0.000717368	-3.24329e-10	0.62829
43171723	chr2:43171723:G:A	1.36538e-14	-3.24329e-10	-1.33137	0.000101217	-3.24329e-10	-1.32663	0.000101564	-3.24329e-10	-1.32661
43172422	chr2:43172422:A:T	3.98758e-15	-1.76587	-0.796327	3.94345e-05	-1.43794	-0.831311	3.96006e-05	-1.43712	-0.831337
43173606	chr2:43173606:C:A	6.4311e-15	-2.08424	-3.46321e-10	4.75956e-05	-2.08115	-3.46321e-10	4.77592e-05	-2.08113	-3.46321e-10
43173639	chr2:43173639:T:C	3.69525e-14	-3.24329e-10	-0.335751	0.000281011	-3.24329e-10	-0.305501	0.000281832	-3.24329e-10	-0.305988
43173686	chr2:43173686:G:C	7.40463e-14	-3.24329e-10	0.359307	0.000638946	-3.24329e-10	0.515927	0.000641489	-3.24329e-10	0.516494
43173725	chr2:43173725:G:C	1.4227e-14	-3.24329e-10	-1.29024	0.000108117	-3.24329e-10	-1.26068	0.000108486	-3.24329e-10	-1.26067
43173770	chr2:43173770:T:C	1.40318e-14	-3.24329e-10	-1.30406	0.000102173	-3.24329e-10	-1.31723	0.000102521	-3.24329e-10	-1.31723
43173807	chr2:43173807:T:G	4.99522e-14	-3.24329e-10	-0.0343176	0.000422026	-3.24329e-10	0.101174	0.000423634	-3.24329e-10	0.101571
43174940	chr2:43174940:C:T	1.42614e-14	-3.24329e-10	-1.28783	0.000103628	-3.24329e-10	-1.30309	0.000103987	-3.24329e-10	-1.30303
43175539	chr2:43175539:G:A	1.71947e-14	-3.24329e-10	-1.10078	0.000125056	-3.24329e-10	-1.11513	0.000125473	-3.24329e-10	-1.11521
43175660	chr2:43175660:G:C	1.85761e-14	-3.24329e-10	-1.02351	0.000132188	-3.24329e-10	-1.05967	0.000132666	-3.24329e-10	-1.05946
43175898	chr2:43175898:T:G	2.92277e-14	-3.24329e-10	-0.570267	0.000229535	-3.24329e-10	-0.507839	0.000230295	-3.24329e-10	-0.507937
43176302	chr2:43176302:C:T	1.34341e-14	-3.24329e-10	-1.34759	9.92708e-05	-3.24329e-10	-1.34604	9.96098e-05	-3.24329e-10	-1.34604
43176386	chr2:43176386:C:A	3.48352e-14	-3.24329e-10	-0.394754	0.000283579	-3.24329e-10	-0.296402	0.000284711	-3.24329e-10	-0.295824
43176979	chr2:43176979:C:T	1.88061e-14	-3.24329e-10	-1.0112	0.000143966	-3.24329e-10	-0.974319	0.000144474	-3.24329e-10	-0.974198
43176986	chr2:43176986:G:T	2.7332e-15	-2.01897	-0.92094	2.70674e-05	-1.89262	-0.752942	2.71496e-05	-1.89217	-0.753769
43177470	chr2:43177470:C:T	8.64209e-14	-3.24329e-10	0.513847	0.000677009	-3.24329e-10	0.573791	0.000679438	-3.24329e-10	0.573968
43177502	chr2:43177502:G:T	3.03164e-15	-2.05533	-0.780947	2.94651e-05	-1.96908	-0.591611	2.95472e-05	-1.96873	-0.592582
43177948	chr2:43177948:A:G	2.67124e-14	-3.24329e-10	-0.660256	0.000183438	-3.24329e-10	-0.732016	0.000184152	-3.24329e-10	-0.731535
43178054	chr2:43178054:C:G	5.05517e-14	-3.24329e-10	-0.0223876	0.00039405	-3.24329e-10	0.0325835	0.000395552	-3.24329e-10	0.0329849
43178072	chr2:43178072:G:A	6.54145e-15	-2.06723	-3.46321e-10	6.53529e-05	-1.76409	-3.46321e-10	6.55589e-05	-1.76435	-3.46321e-10
43178190	chr2:43178190:T:C	4.83132e-14	-3.24329e-10	-0.0676786	0.00035262	-3.24329e-10	-0.0785022	0.000354062	-3.24329e-10	-0.0778266
43178217	chr2:43178217:G:A	4.83357e-14	-3.24329e-10	-0.0672125	0.000378761	-3.24329e-10	-0.00698659	0.000380196	-3.24329e-10	-0.00661255
43178357	chr2:43178357:A:G	1.907e-14	-3.24329e-10	-0.997268	0.000136008	-3.24329e-10	-1.03118	0.000136445	-3.24329e-10	-1.03137
43178421	chr2:43178421:G:A	1.39025e-14	-3.24329e-10	-1.31331	0.000103514	-3.24329e-10	-1.30418	0.000103873	-3.24329e-10	-1.30413
43178722	chr2:43178722:C:T	1.80978e-14	-3.24329e-10	-1.04959	0.000131791	-3.24329e-10	-1.06267	0.000132223	-3.24329e-10	-1.06281
43178956	chr2:43178956:C:T	1.35968e-14	-3.24329e-10	-1.33555	9.99589e-05	-3.24329e-10	-1.33913	0.0001003	-3.24329e-10	-1.33914
43178998	chr2:43178998:C:T	1.36128e-14	-3.24329e-10	-1.33437	9.97858e-05	-3.24329e-10	-1.34087	0.000100127	-3.24329e-10	-1.34086
43179195	chr2:43179195:C:G	2.52168e-14	-3.24329e-10	-0.717874	0.000173716	-3.24329e-10	-0.786469	0.000174389	-3.24329e-10	-0.786011
43179327	chr2:43179327:T:C	2.75583e-14	-3.24329e-10	-0.629079	0.000214838	-3.24329e-10	-0.574007	0.000215604	-3.24329e-10	-0.573857
43179469	chr2:43179469:C:T	4.48848e-14	-3.24329e-10	-0.141283	0.00033672	-3.24329e-10	-0.124643	0.000337876	-3.24329e-10	-0.124619
43179723	chr2:43179723:A:G	1.35563e-14	-3.24329e-10	-1.33853	9.97118e-05	-3.24329e-10	-1.34161	0.000100052	-3.24329e-10	-1.34161
43180286	chr2:43180286:G:A	1.52933e-14	-3.24329e-10	-1.21797	0.000116748	-3.24329e-10	-1.18387	0.000117164	-3.24329e-10	-1.18373
43180897	chr2:43180897:GA:G	1.40052e-14	-3.24329e-10	-1.30596	0.000101519	-3.24329e-10	-1.32364	0.000101903	-3.24329e-10	-1.32328
43181091	chr2:43181091:T:C	1.44851e-14	-3.24329e-10	-1.27226	0.000110126	-3.24329e-10	-1.24227	0.00011051	-3.24329e-10	-1.24219
43181350	chr2:43181350:G:A	1.343e-14	-3.24329e-10	-1.34789	9.91206e-05	-3.24329e-10	-1.34756	9.9452e-05	-3.24329e-10	-1.34762
43181401	chr2:43181401:A:C	1.45266e-14	-3.24329e-10	-1.2694	0.000110496	-3.24329e-10	-1.23891	0.000110882	-3.24329e-10	-1.23883
43181411	chr2:43181411:T:C	1.45036e-14	-3.24329e-10	-1.27099	0.000110292	-3.24329e-10	-1.24077	0.000110676	-3.24329e-10	-1.24069
43181468	chr2:43181468:T:G	1.44624e-14	-3.24329e-10	-1.27383	0.000109905	-3.24329e-10	-1.24428	0.000110289	-3.24329e-10	-1.2442
43181601	chr2:43181601:A:T	1.48448e-14	-3.24329e-10	-1.24773	0.000113333	-3.24329e-10	-1.21356	0.00011373	-3.24329e-10	-1.21347
43181816	chr2:43181816:AG:A	7.794e-15	-1.89203	-3.46321e-10	5.33734e-05	-1.96658	-3.46321e-10	5.35607e-05	-1.96648	-3.46321e-10
43181856	chr2:43181856:A:G	1.34759e-14	-3.24329e-10	-1.34448	9.90763e-05	-3.24329e-10	-1.348	9.94185e-05	-3.24329e-10	-1.34796
43182105	chr2:43182105:G:C	1.39937e-14	-3.24329e-10	-1.30678	0.000105582	-3.24329e-10	-1.2844	0.000105949	-3.24329e-10	-1.28434
43182182	chr2:43182182:A:G	1.48364e-14	-3.24329e-10	-1.2483	0.000113407	-3.24329e-10	-1.21291	0.000113805	-3.24329e-10	-1.21281
43182193	chr2:43182193:C:T	1.46778e-14	-3.24329e-10	-1.25905	0.000111832	-3.24329e-10	-1.2269	0.000112223	-3.24329e-10	-1.22681
43182375	chr2:43182375:A:G	1.46972e-14	-3.24329e-10	-1.25772	0.000112011	-3.24329e-10	-1.22529	0.000112403	-3.24329e-10	-1.22521
43182400	chr2:43182400:T:C	1.45083e-14	-3.24329e-10	-1.27066	0.000110333	-3.24329e-10	-1.24039	0.000110718	-3.24329e-10	-1.24031
43182413	chr2:43182413:G:A	1.13796e-14	-1.38735	-0.126215	9.13089e-05	-1.42742	-0.0022258	9.16843e-05	-1.42637	-0.00257318
43182568	chr2:43182568:A:G	1.44213e-14	-3.24329e-10	-1.27668	0.000109584	-3.24329e-10	-1.2472	0.000109966	-3.24329e-10	-1.24713
43182696	chr2:43182696:G:A	1.34252e-14	-3.24329e-10	-1.34825	9.92573e-05	-3.24329e-10	-1.34618	9.95842e-05	-3.24329e-10	-1.34629
43182907	chr2:43182907:A:T	1.45855e-14	-3.24329e-10	-1.26535	0.000111012	-3.24329e-10	-1.23426	0.000111399	-3.24329e-10	-1.23418
43183030	chr2:43183030:A:C	1.46102e-14	-3.24329e-10	-1.26366	0.000111243	-3.24329e-10	-1.23218	0.000111632	-3.24329e-10	-1.23209
43183089	chr2:43183089:C:T	3.07771e-14	-3.24329e-10	-0.518611	0.000244959	-3.24329e-10	-0.442804	0.000245758	-3.24329e-10	-0.442952
43183154	chr2:43183154:G:A	1.36276e-14	-3.24329e-10	-1.33329	0.00010112	-3.24329e-10	-1.32758	0.000101469	-3.24329e-10	-1.32755
43183284	chr2:43183284:T:C	1.38041e-14	-3.24329e-10	-1.32042	0.000103355	-3.24329e-10	-1.30572	0.000103703	-3.24329e-10	-1.30577
43183336	chr2:43183336:A:G	1.44919e-14	-3.24329e-10	-1.27179	0.000110182	-3.24329e-10	-1.24176	0.000110567	-3.24329e-10	-1.24168
43183470	chr2:43183470:A:T	2.22934e-15	-1.89039	-1.25329	2.16844e-05	-1.69941	-1.16789	2.17627e-05	-1.69879	-1.16831
43183547	chr2:43183547:T:C	2.93766e-15	-1.52971	-1.33806	3.62665e-05	-1.01222	-1.34078	3.64228e-05	-1.01125	-1.34085
43184646	chr2:43184646:A:T	3.66605e-15	-1.42048	-1.22579	4.99697e-05	-0.874969	-1.15751	5.01762e-05	-0.87394	-1.15782
43184681	chr2:43184681:C:T	2.55282e-15	-1.86796	-1.14022	2.56031e-05	-1.68231	-1.01886	2.56909e-05	-1.68168	-1.01948
43185039	chr2:43185039:G:A	2.50702e-14	-3.24329e-10	-0.723704	0.00020005	-3.24329e-10	-0.645328	0.000200483	-3.24329e-10	-0.646571
43185388	chr2:43185388:T:C	1.35543e-14	-3.24329e-10	-1.33868	9.9331e-05	-3.24329e-10	-1.34544	9.96839e-05	-3.24329e-10	-1.34529
43185392	chr2:43185392:T:C	2.1297e-15	-1.96814	-1.22127	2.02544e-05	-1.81179	-1.12374	2.03242e-05	-1.81126	-1.12422
43185523	chr2:43185523:C:G	4.29169e-14	-3.24329e-10	-0.186117	0.000319525	-3.24329e-10	-0.177059	0.000320642	-3.24329e-10	-0.176974
43185545	chr2:43185545:T:G	1.65318e-14	-3.24329e-10	-1.1401	0.000125437	-3.24329e-10	-1.11209	0.000125881	-3.24329e-10	-1.11196
43185643	chr2:43185643:A:G	3.17163e-15	-1.83658	-0.954553	3.30062e-05	-1.57083	-0.876367	3.31132e-05	-1.5701	-0.877263
43185975	chr2:43185975:T:C	3.81984e-15	-1.99144	-0.613735	4.01522e-05	-1.84534	-0.405874	4.02719e-05	-1.84486	-0.406785
43185979	chr2:43185979:A:T	3.9476e-15	-1.97261	-0.599665	4.19719e-05	-1.81696	-0.389938	4.20979e-05	-1.81644	-0.390857
43186034	chr2:43186034:C:G	4.03032e-15	-1.97407	-0.577465	4.2705e-05	-1.81962	-0.369963	4.28347e-05	-1.81911	-0.370843
43186039	chr2:43186039:T:C	1.50452e-14	-3.24329e-10	-1.23432	0.000115563	-3.24329e-10	-1.19407	0.00011597	-3.24329e-10	-1.19397
43186090	chr2:43186090:C:G	1.41365e-14	-3.24329e-10	-1.29662	0.00010145	-3.24329e-10	-1.32433	0.000101813	-3.24329e-10	-1.32416
43186920	chr2:43186920:A:C	1.96179e-14	-3.24329e-10	-0.968939	0.00015085	-3.24329e-10	-0.927608	0.000151371	-3.24329e-10	-0.927565
43187166	chr2:43187166:C:A	1.44485e-14	-3.24329e-10	-1.2748	0.000109788	-3.24329e-10	-1.24534	0.000110171	-3.24329e-10	-1.24526
43187453	chr2:43187453:C:T	2.7521e-14	-3.24329e-10	-0.630436	0.000217917	-3.24329e-10	-0.55978	0.000218614	-3.24329e-10	-0.55999
43187666	chr2:43187666:A:G	1.4917e-14	-3.24329e-10	-1.24288	0.000107823	-3.24329e-10	-1.2634	0.000108191	-3.24329e-10	-1.2634
43188116	chr2:43188116:C:A	3.69503e-15	-1.29735	-1.34104	4.18705e-05	-0.897735	-1.31158	4.20563e-05	-0.896734	-1.31156
43188260	chr2:43188260:G:A	1.34673e-13	-3.24329e-10	0.957465	0.00117811	-3.24329e-10	1.12777	0.00118317	-3.24329e-10	1.12865
43188275	chr2:43188275:A:G	1.46937e-14	-3.24329e-10	-1.25796	0.000111565	-3.24329e-10	-1.22929	0.000111956	-3.24329e-10	-1.22919
43188299	chr2:43188299:C:G	5.42154e-14	-3.24329e-10	0.0475826	0.000450577	-3.24329e-10	0.166636	0.000451709	-3.24329e-10	0.165741
43188330	chr2:43188330:C:G	1.34251e-14	-3.24329e-10	-1.34826	9.92718e-05	-3.24329e-10	-1.34603	9.9612e-05	-3.24329e-10	-1.34602
43188505	chr2:43188505:C:T	6.62708e-15	-2.05422	-3.46321e-10	4.73468e-05	-2.08639	-3.46321e-10	4.75081e-05	-2.0864	-3.46321e-10
43188672	chr2:43188672:T:C	3.44554e-15	-1.58019	-1.12812	1.69535e-05	-1.94605	-1.16737	1.70075e-05	-1.94614	-1.16751
43188724	chr2:43188724:T:C	1.71133e-14	-3.24329e-10	-1.10553	0.000129407	-3.24329e-10	-1.08093	0.000129865	-3.24329e-10	-1.0808
43188727	chr2:43188727:C:G	1.42321e-14	-3.24329e-10	-1.28988	0.000104035	-3.24329e-10	-1.29916	0.000104397	-3.24329e-10	-1.2991
43189344	chr2:43189344:G:A	5.57537e-14	-3.24329e-10	0.0755603	0.000493528	-3.24329e-10	0.257686	0.000493874	-3.24329e-10	0.254983
43189930	chr2:43189930:G:A	7.20468e-13	-3.24329e-10	2.63452	0.00742464	-3.24329e-10	2.96867	0.00744684	-3.24329e-10	2.96825
43190058	chr2:43190058:C:T	2.40997e-14	-3.24329e-10	-0.763186	0.00019898	-3.24329e-10	-0.65069	0.000199356	-3.24329e-10	-0.652207
43190350	chr2:43190350:C:A	2.42071e-14	-3.24329e-10	-0.758735	0.000201176	-3.24329e-10	-0.639711	0.000201446	-3.24329e-10	-0.641777
43190468	chr2:43190468:G:A	4.36555e-15	-1.17022	-1.30142	6.30775e-05	-0.47048	-1.32905	6.33319e-05	-0.469904	-1.32901
43190541	chr2:43190541:A:G	1.35556e-14	-3.24329e-10	-1.33859	0.000100989	-3.24329e-10	-1.32889	0.000101335	-3.24329e-10	-1.32886
43191216	chr2:43191216:G:C	1.86537e-14	-3.24329e-10	-1.01934	0.000143585	-3.24329e-10	-0.976963	0.000144109	-3.24329e-10	-0.976728
43191236	chr2:43191236:C:G	2.80503e-15	-2.00112	-0.912852	1.68861e-05	-1.98791	-1.12949	1.69485e-05	-1.98798	-1.12914
43191237	chr2:43191237:T:C	1.16639e-13	-3.24329e-10	0.813704	0.00100092	-3.24329e-10	0.964781	0.00100545	-3.24329e-10	0.96589
43191477	chr2:43191477:C:T	7.16176e-15	-1.55555	-0.421073	0.000194198	-0.680766	0.00575034	0.000194541	-0.680959	0.00430427
43191586	chr2:43191586:C:G	2.54279e-14	-3.24329e-10	-0.709537	0.000184442	-3.24329e-10	-0.726559	0.000185084	-3.24329e-10	-0.726488
43191844	chr2:43191844:G:A	1.35069e-14	-3.24329e-10	-1.34219	9.9526e-05	-3.24329e-10	-1.34347	9.98642e-05	-3.24329e-10	-1.34349
43192017	chr2:43192017:G:T	1.34864e-14	-3.24329e-10	-1.3437	9.92658e-05	-3.24329e-10	-1.34609	9.96091e-05	-3.24329e-10	-1.34604
43192077	chr2:43192077:C:T	1.85654e-13	-3.24329e-10	1.2785	0.00160452	-3.24329e-10	1.43669	0.00161003	-3.24329e-10	1.43671
43192164	chr2:43192164:A:G	1.9208e-14	-3.24329e-10	-0.990059	0.000151112	-3.24329e-10	-0.925873	0.000151527	-3.24329e-10	-0.926533
43192344	chr2:43192344:G:C	2.01537e-14	-3.24329e-10	-0.941997	0.000159093	-3.24329e-10	-0.874402	0.000159525	-3.24329e-10	-0.875097
43192559	chr2:43192559:T:C	1.92597e-14	-3.24329e-10	-0.98737	0.000155321	-3.24329e-10	-0.8984	0.000155644	-3.24329e-10	-0.899725
43192580	chr2:43192580:G:T	1.53487e-14	-3.24329e-10	-1.21435	0.000111493	-3.24329e-10	-1.22993	0.000111858	-3.24329e-10	-1.23007
43192585	chr2:43192585:A:G	5.32959e-14	-3.24329e-10	0.0304753	0.000425211	-3.24329e-10	0.108692	0.000426817	-3.24329e-10	0.109058
43192750	chr2:43192750:T:A	8.85135e-14	-3.24329e-10	0.537772	0.000747544	-3.24329e-10	0.6729	0.000750921	-3.24329e-10	0.674002
43192965	chr2:43192965:A:T	6.72387e-15	-2.03972	-3.46321e-10	5.79624e-05	-1.8841	-3.46321e-10	5.81636e-05	-1.88404	-3.46321e-10
43192980	chr2:43192980:C:G	5.76731e-15	-2.06888	-0.124303	4.30365e-05	-2.0629	-0.118943	4.31713e-05	-2.06288	-0.119245
43192987	chr2:43192987:G:A	1.92606e-14	-3.24329e-10	-0.987322	0.000145589	-3.24329e-10	-0.963108	0.000146109	-3.24329e-10	-0.962948
43193808	chr2:43193808:A:G	1.68339e-14	-1.12199	-3.46321e-10	0.00013921	-1.00791	-3.46321e-10	0.000139653	-1.00814	-3.46321e-10
43194067	chr2:43194067:C:T	1.37296e-14	-3.24329e-10	-1.32583	0.000100833	-3.24329e-10	-1.33043	0.000101173	-3.24329e-10	-1.33047
43194072	chr2:43194072:A:T	3.13753e-14	-3.24329e-10	-0.499362	0.000209001	-3.24329e-10	-0.601553	0.000209724	-3.24329e-10	-0.601504
43194081	chr2:43194081:T:G	6.4565e-14	-3.24329e-10	0.222289	0.000531213	-3.24329e-10	0.331269	0.000533193	-3.24329e-10	0.331586
43194205	chr2:43194205:A:T	2.56598e-15	-2.08469	-0.918354	3.50862e-05	-1.47394	-0.912144	3.52085e-05	-1.47379	-0.912224
43195182	chr2:43195182:G:A	6.60542e-15	-2.05749	-3.46321e-10	5.94551e-05	-1.85867	-3.46321e-10	5.96482e-05	-1.85883	-3.46321e-10
43195295	chr2:43195295:C:T	2.0867e-14	-3.24329e-10	-0.907212	0.000144205	-3.24329e-10	-0.97266	0.000144686	-3.24329e-10	-0.972731
43195320	chr2:43195320:T:A	3.08986e-15	-2.05158	-0.765682	5.19889e-05	-1.22903	-0.763836	5.2179e-05	-1.22884	-0.763776
43195418	chr2:43195418:G:A	3.14631e-15	-2.05577	-0.743387	5.20055e-05	-1.25089	-0.741658	5.21959e-05	-1.2507	-0.741592
43195421	chr2:43195421:C:A	7.07883e-15	-1.98827	-3.46321e-10	4.76922e-05	-2.07912	-3.46321e-10	4.78537e-05	-2.07915	-3.46321e-10
43195517	chr2:43195517:C:T	2.2471e-14	-3.24329e-10	-0.833158	0.000177949	-3.24329e-10	-0.762399	0.000178608	-3.24329e-10	-0.762106
43196040	chr2:43196040:T:C	3.82418e-15	-2.06899	-0.535045	5.94468e-05	-1.32545	-0.533361	5.96651e-05	-1.32527	-0.533279
43196193	chr2:43196193:T:A	1.4354e-14	-1.61913	0.337767	6.48675e-05	-1.95569	0.184139	6.50954e-05	-1.95563	0.184186
43196194	chr2:43196194:T:A	1.76483e-14	-3.24329e-10	-1.07474	0.000126527	-3.24329e-10	-1.10344	0.000126954	-3.24329e-10	-1.10348
43196265	chr2:43196265:G:A	1.3569e-14	-3.24329e-10	-1.33759	0.000102898	-3.24329e-10	-1.31016	0.000103226	-3.24329e-10	-1.31037
43196290	chr2:43196290:A:C	3.3304e-14	-3.24329e-10	-0.439706	0.000282877	-3.24329e-10	-0.298881	0.000283375	-3.24329e-10	-0.300527
43196393	chr2:43196393:T:C	2.12695e-14	-3.24329e-10	-0.888111	0.000150656	-3.24329e-10	-0.928894	0.000151167	-3.24329e-10	-0.928913
43196437	chr2:43196437:T:C	8.81939e-15	-1.46177	-0.306656	2.80428e-05	-2.01027	-0.599891	2.81495e-05	-2.01023	-0.599542
43196475	chr2:43196475:A:T	1.7093e-14	-3.24329e-10	-1.10671	0.000113839	-3.24329e-10	-1.20911	0.000114248	-3.24329e-10	-1.20893
43196657	chr2:43196657:CT:C	1.7706e-14	-3.24329e-10	-1.07148	0.000126942	-3.24329e-10	-1.10017	0.00012737	-3.24329e-10	-1.1002
43196704	chr2:43196704:A:G	5.36536e-15	-0.946289	-1.31913	2.35419e-05	-1.44459	-1.34052	2.36248e-05	-1.44452	-1.34048
43196756	chr2:43196756:C:T	1.93806e-15	-2.03779	-1.2459	3.42391e-05	-1.19089	-1.21963	3.43685e-05	-1.19071	-1.21945
43196776	chr2:43196776:A:G	5.34052e-15	-0.932596	-1.33746	2.36237e-05	-1.43385	-1.34779	2.37061e-05	-1.43378	-1.34778
43197071	chr2:43197071:C:T	1.49371e-14	-3.24329e-10	-1.24154	0.000116363	-3.24329e-10	-1.18718	0.000116725	-3.24329e-10	-1.18748
43197136	chr2:43197136:C:T	7.95074e-15	-0.901405	-0.970713	3.62347e-05	-1.33268	-1.0212	3.63595e-05	-1.33261	-1.02123
43197565	chr2:43197565:A:G	5.21539e-15	-1.12335	-1.17042	2.64131e-05	-1.57503	-1.09501	2.64995e-05	-1.57497	-1.0952
43197706	chr2:43197706:G:T	1.50337e-14	-3.24329e-10	-1.23509	0.00010675	-3.24329e-10	-1.27341	0.000107103	-3.24329e-10	-1.2735
43197722	chr2:43197722:G:C	1.3748e-14	-3.24329e-10	-1.32449	0.000102768	-3.24329e-10	-1.31142	0.000103125	-3.24329e-10	-1.31136
43197879	chr2:43197879:C:G	3.31739e-14	-3.24329e-10	-0.443619	0.000281748	-3.24329e-10	-0.302879	0.000282247	-3.24329e-10	-0.304517
43197998	chr2:43197998:G:A	3.60424e-14	-3.24329e-10	-0.360686	0.000283862	-3.24329e-10	-0.295404	0.000284964	-3.24329e-10	-0.294934
43198501	chr2:43198501:G:A	5.06467e-14	-3.24329e-10	-0.0205087	0.000398079	-3.24329e-10	0.0427579	0.000399511	-3.24329e-10	0.0429432
43198506	chr2:43198506:A:G	3.32404e-15	-1.58997	-1.15423	2.43037e-05	-1.94192	-0.811341	2.4392e-05	-1.94187	-0.811174
43199001	chr2:43199001:T:C	1.93824e-14	-0.981019	-3.46321e-10	8.8156e-05	-1.46478	-3.46321e-10	8.8459e-05	-1.46476	-3.46321e-10
43199035	chr2:43199035:C:T	5.62883e-15	-1.45718	-0.7603	1.85927e-05	-2.00104	-1.02008	1.86428e-05	-2.00099	-1.02085
43199241	chr2:43199241:C:G	1.59632e-14	-3.24329e-10	-1.1751	0.000121791	-3.24329e-10	-1.14158	0.000122136	-3.24329e-10	-1.14216
43199352	chr2:43199352:TCTC:T	8.0228e-15	-1.16924	-0.693858	1.82629e-05	-2.06981	-0.969214	1.83102e-05	-2.06979	-0.970053
43199478	chr2:43199478:C:T	1.34232e-14	-2.04464	0.696243	0.000122887	-1.71151	0.578881	0.000123191	-1.71141	0.577849
43199588	chr2:43199588:C:T	3.51793e-14	-3.24329e-10	-0.384925	0.000299163	-3.24329e-10	-0.242906	0.000299675	-3.24329e-10	-0.244598
43199740	chr2:43199740:C:G	4.38544e-15	-1.33947	-1.12762	1.46098e-05	-2.04252	-1.21968	1.46625e-05	-2.04248	-1.21952
43199835	chr2:43199835:G:A	1.36181e-14	-3.24329e-10	-1.33398	9.9877e-05	-3.24329e-10	-1.33995	0.00010023	-3.24329e-10	-1.33983
43199905	chr2:43199905:G:A	5.95125e-15	-1.47426	-0.68752	2.25539e-05	-2.00352	-0.824465	2.26422e-05	-2.00347	-0.82401
43199917	chr2:43199917:A:G	4.04151e-14	-3.24329e-10	-0.246181	0.000353414	-3.24329e-10	-0.0762524	0.000353912	-3.24329e-10	-0.078249
43200028	chr2:43200028:TG:T	1.35289e-14	-3.24329e-10	-1.34056	9.95562e-05	-3.24329e-10	-1.34317	9.98933e-05	-3.24329e-10	-1.3432
43200041	chr2:43200041:G:A	3.51916e-14	-3.24329e-10	-0.384576	0.000300392	-3.24329e-10	-0.238803	0.000300905	-3.24329e-10	-0.240503
43200353	chr2:43200353:GCTTT:G	4.03967e-14	-1.95116	1.70452	0.000330268	-1.90081	1.75682	0.000330728	-1.90074	1.75474
43200375	chr2:43200375:G:A	1.34447e-14	-3.24329e-10	-1.3468	9.96174e-05	-3.24329e-10	-1.34256	9.99532e-05	-3.24329e-10	-1.3426
43200412	chr2:43200412:C:T	3.29719e-14	-3.24329e-10	-0.449727	0.000294949	-3.24329e-10	-0.257089	0.000296092	-3.24329e-10	-0.256628
43200444	chr2:43200444:T:C	3.90292e-14	-3.24329e-10	-0.281074	0.000340417	-3.24329e-10	-0.113722	0.000340906	-3.24329e-10	-0.115692
43200570	chr2:43200570:T:C	1.03361e-13	-3.24329e-10	0.692846	0.000996421	-3.24329e-10	0.960277	0.00099609	-3.24329e-10	0.95654
43201319	chr2:43201319:C:G	1.35399e-14	-3.24329e-10	-1.33974	9.94587e-05	-3.24329e-10	-1.34415	9.98064e-05	-3.24329e-10	-1.34407
43201512	chr2:43201512:T:C	2.72017e-15	-1.99878	-0.945908	2.25857e-05	-1.82651	-1.00007	2.26699e-05	-1.82642	-0.99984
43201740	chr2:43201740:T:G	3.30156e-14	-3.24329e-10	-0.448405	0.000259466	-3.24329e-10	-0.385266	0.000260448	-3.24329e-10	-0.384893
43202285	chr2:43202285:T:C	1.20458e-14	-0.773446	-0.683224	0.000137306	-0.219612	-0.802066	0.000137912	-0.219564	-0.801116
43202811	chr2:43202811:C:T	2.63376e-14	-3.24329e-10	-0.674386	0.000175024	-3.24329e-10	-0.778967	0.00017581	-3.24329e-10	-0.777897
43202896	chr2:43202896:A:G	2.0548e-15	-1.87882	-1.34638	6.04727e-05	-0.519555	-1.32215	6.06803e-05	-0.51946	-1.32222
43203063	chr2:43203063:C:G	4.35817e-14	-3.24329e-10	-0.170746	0.000346371	-3.24329e-10	-0.0963828	0.000347432	-3.24329e-10	-0.0967296
43203103	chr2:43203103:G:A	1.56163e-14	-3.24329e-10	-1.19707	0.000113897	-3.24329e-10	-1.2086	0.000114268	-3.24329e-10	-1.20875
43203301	chr2:43203301:G:A	1.90246e-15	-1.96453	-1.3377	4.32083e-05	-0.829633	-1.34823	4.33597e-05	-0.829539	-1.34823
43203487	chr2:43203487:G:A	1.70022e-14	-3.24329e-10	-1.11204	0.00012824	-3.24329e-10	-1.08999	0.000128688	-3.24329e-10	-1.08991
43203686	chr2:43203686:C:T	2.17782e-14	-3.24329e-10	-0.864475	0.000168189	-3.24329e-10	-0.818805	0.000168792	-3.24329e-10	-0.818629
43203991	chr2:43203991:C:T	5.89563e-14	-3.24329e-10	0.131414	0.000462186	-3.24329e-10	0.192075	0.00046388	-3.24329e-10	0.192327
43204156	chr2:43204156:G:A	1.54496e-14	-3.24329e-10	-1.2078	0.000118995	-3.24329e-10	-1.16481	0.00011931	-3.24329e-10	-1.16557
43204198	chr2:43204198:C:T	1.53529e-14	-0.920417	-0.293661	0.000170956	-0.386759	-0.41573	0.000171741	-0.386711	-0.4146
43204330	chr2:43204330:G:T	6.55599e-15	-2.065	-3.46321e-10	4.92977e-05	-2.04602	-3.46321e-10	4.94661e-05	-2.04601	-3.46321e-10
43204384	chr2:43204384:G:A	1.70903e-14	-3.24329e-10	-1.10687	0.000122659	-3.24329e-10	-1.13449	0.000123046	-3.24329e-10	-1.13474
43204385	chr2:43204385:C:A	1.3432e-14	-3.24329e-10	-1.34774	9.91049e-05	-3.24329e-10	-1.34771	9.94411e-05	-3.24329e-10	-1.34773
43204595	chr2:43204595:G:A	1.68531e-13	1.18174	-3.46321e-10	0.000776959	0.711495	-3.46321e-10	0.000779446	0.711285	-3.46321e-10
43204723	chr2:43204723:G:A	2.0204e-15	-1.97318	-1.2689	4.02798e-05	-0.98612	-1.26192	4.0427e-05	-0.986041	-1.26176
43205163	chr2:43205163:A:C	5.26192e-14	0.0176971	-3.46321e-10	0.000436038	0.133836	-3.46321e-10	0.000437364	0.133467	-3.46321e-10
43205212	chr2:43205212:C:T	4.32534e-12	4.42686	-3.46321e-10	5.74515e-05	-1.89295	-3.46321e-10	5.76532e-05	-1.89285	-3.46321e-10
43205788	chr2:43205788:T:G	2.83154e-15	-1.77129	-1.13327	1.79447e-05	-1.93129	-1.12531	1.80072e-05	-1.93128	-1.12525
43205823	chr2:43205823:C:T	2.57885e-15	-1.8992	-1.09884	6.2567e-05	-0.78282	-1.02484	6.2742e-05	-0.782695	-1.02557
43205836	chr2:43205836:G:A	1.88311e-15	-2.02427	-1.28818	3.25519e-05	-1.19834	-1.26272	3.26524e-05	-1.19827	-1.26311
43205854	chr2:43205854:C:T	2.72953e-15	-1.73022	-1.21103	1.70987e-05	-1.90063	-1.20426	1.71583e-05	-1.90062	-1.2042
43206078	chr2:43206078:T:C	1.36933e-14	-3.24329e-10	-1.32847	0.000101274	-3.24329e-10	-1.32606	0.000101621	-3.24329e-10	-1.32605
43206156	chr2:43206156:G:A	1.34966e-14	-3.24329e-10	-1.34294	9.92561e-05	-3.24329e-10	-1.34619	9.95948e-05	-3.24329e-10	-1.34619
43206740	chr2:43206740:C:T	2.86825e-15	-1.61429	-1.27739	1.6903e-05	-1.84231	-1.27409	1.69619e-05	-1.8423	-1.27403
43206848	chr2:43206848:A:G	3.52463e-15	-1.34682	-1.33879	1.91884e-05	-1.71077	-1.27882	1.92501e-05	-1.71073	-1.27905
43206951	chr2:43206951:G:A	1.36225e-14	-3.24329e-10	-1.33366	9.98941e-05	-3.24329e-10	-1.33978	0.000100233	-3.24329e-10	-1.3398
43206989	chr2:43206989:C:T	3.39171e-15	-1.50422	-1.21983	1.95356e-05	-1.75871	-1.21294	1.96021e-05	-1.7587	-1.21296
43206993	chr2:43206993:T:C	1.78509e-14	-3.24329e-10	-1.06333	0.000127746	-3.24329e-10	-1.09385	0.000128144	-3.24329e-10	-1.09415
43207882	chr2:43207882:T:A	1.40531e-14	-3.24329e-10	-1.30254	0.000101939	-3.24329e-10	-1.31952	0.000102302	-3.24329e-10	-1.31937
43207890	chr2:43207890:G:A	2.16041e-14	-3.24329e-10	-0.872501	0.000169554	-3.24329e-10	-0.810723	0.000170142	-3.24329e-10	-0.810663
43208004	chr2:43208004:G:A	4.97407e-14	-3.24329e-10	-0.0385602	0.000340883	-3.24329e-10	-0.112353	0.00034207	-3.24329e-10	-0.112283
43208176	chr2:43208176:A:G	2.24129e-14	-3.24329e-10	-0.835747	0.000176535	-3.24329e-10	-0.770372	0.000177148	-3.24329e-10	-0.770313
43208187	chr2:43208187:T:C	2.22044e-14	-3.24329e-10	-0.845093	0.000174809	-3.24329e-10	-0.780198	0.000175416	-3.24329e-10	-0.78014
43208196	chr2:43208196:G:A	3.42028e-15	-1.43068	-1.28498	2.53425e-05	-1.44227	-1.26914	2.54336e-05	-1.44219	-1.26904
43208254	chr2:43208254:G:A	2.37355e-14	-3.24329e-10	-0.77841	0.00018759	-3.24329e-10	-0.709633	0.000188242	-3.24329e-10	-0.709572
43208318	chr2:43208318:G:A	1.83207e-15	-2.01069	-1.32925	2.10613e-05	-1.6083	-1.28815	2.11329e-05	-1.60826	-1.28821
43208378	chr2:43208378:G:A	2.3231e-14	-3.24329e-10	-0.799898	0.000183139	-3.24329e-10	-0.733647	0.000183776	-3.24329e-10	-0.733581
43208599	chr2:43208599:C:T	1.62392e-14	-3.24329e-10	-1.15796	0.000119026	-3.24329e-10	-1.16455	0.000119429	-3.24329e-10	-1.16458
43208635	chr2:43208635:G:A	3.8531e-15	-1.43801	-1.1585	4.24125e-05	-1.00628	-1.19017	4.25659e-05	-1.00618	-1.19007
43208747	chr2:43208747:T:G	4.05165e-15	-1.30074	-1.24552	4.76171e-05	-0.785454	-1.29525	4.78084e-05	-0.785378	-1.29472
43209091	chr2:43209091:G:A	5.21198e-14	-3.24329e-10	0.00816203	0.00049882	-3.24329e-10	0.268353	0.000498736	-3.24329e-10	0.26478
43209140	chr2:43209140:T:A	3.9589e-15	-1.31556	-1.25386	2.29012e-05	-1.58633	-1.22637	2.29825e-05	-1.58629	-1.22627
43209406	chr2:43209406:T:C	1.55324e-14	-3.24329e-10	-1.20245	0.000119048	-3.24329e-10	-1.16436	0.000119461	-3.24329e-10	-1.16431
43209415	chr2:43209415:C:G	1.95462e-14	-3.24329e-10	-0.9726	0.000147173	-3.24329e-10	-0.952287	0.000147681	-3.24329e-10	-0.952243
43209615	chr2:43209615:G:A	2.32051e-15	-1.75565	-1.34795	8.39563e-05	-0.206789	-1.30681	8.42424e-05	-0.20672	-1.30688
43209817	chr2:43209817:G:A	5.59654e-14	-3.24329e-10	0.0793499	0.000442713	-3.24329e-10	0.149028	0.000444022	-3.24329e-10	0.148577
43210056	chr2:43210056:C:G	1.11649e-13	-3.24329e-10	0.769974	0.000923869	-3.24329e-10	0.884677	0.000927401	-3.24329e-10	0.885088
43210251	chr2:43210251:T:C	2.50832e-15	-1.76655	-1.25922	7.85778e-05	-0.253415	-1.32639	7.88518e-05	-0.25336	-1.32637
43210576	chr2:43210576:G:C	1.4762e-14	-3.24329e-10	-1.25333	0.000115904	-3.24329e-10	-1.19113	0.000116208	-3.24329e-10	-1.19191
43210615	chr2:43210615:C:T	2.09519e-14	-3.24329e-10	-0.903155	0.000148188	-3.24329e-10	-0.94541	0.00014864	-3.24329e-10	-0.945774
43210643	chr2:43210643:A:G	1.95541e-14	-3.24329e-10	-0.972197	0.000139717	-3.24329e-10	-1.00427	0.000140144	-3.24329e-10	-1.00463
43210680	chr2:43210680:G:A	1.74775e-14	-3.24329e-10	-1.08447	0.00013329	-3.24329e-10	-1.05137	0.000133771	-3.24329e-10	-1.05117
43210808	chr2:43210808:A:T	1.49542e-14	-3.24329e-10	-1.24039	0.000117858	-3.24329e-10	-1.17441	0.000118162	-3.24329e-10	-1.17524
43210883	chr2:43210883:A:G	3.53522e-15	-1.80274	-0.879871	9.19403e-05	-0.341698	-1.08106	9.22613e-05	-0.341647	-1.08103
43210945	chr2:43210945:A:G	2.26326e-14	-3.24329e-10	-0.825992	0.000192477	-3.24329e-10	-0.683917	0.000192823	-3.24329e-10	-0.685524
43211161	chr2:43211161:C:T	2.12007e-14	-3.24329e-10	-0.891347	0.000179253	-3.24329e-10	-0.755094	0.000179585	-3.24329e-10	-0.756647
43211595	chr2:43211595:T:C	1.97044e-14	-3.24329e-10	-0.964544	0.000164729	-3.24329e-10	-0.839589	0.000165053	-3.24329e-10	-0.84103
43211723	chr2:43211723:T:G	1.41566e-14	-3.24329e-10	-1.2952	0.000104919	-3.24329e-10	-1.2907	0.000105285	-3.24329e-10	-1.29063
43211806	chr2:43211806:C:T	1.43373e-14	-3.24329e-10	-1.28252	0.000111576	-3.24329e-10	-1.22919	0.000111879	-3.24329e-10	-1.22988
43212088	chr2:43212088:G:C	1.42039e-14	-3.24329e-10	-1.29187	0.000103737	-3.24329e-10	-1.30204	0.000104078	-3.24329e-10	-1.30215
43212193	chr2:43212193:T:C	7.10817e-15	-1.45785	-0.526286	0.000221221	0.168696	-0.713426	0.000221999	0.1689	-0.713526
43212446	chr2:43212446:G:A	1.85969e-15	-2.08597	-1.23901	1.38208e-05	-2.087	-1.23072	1.38686e-05	-2.087	-1.23068
43212465	chr2:43212465:C:T	1.73048e-14	-3.24329e-10	-1.0944	0.00013624	-3.24329e-10	-1.02948	0.000136721	-3.24329e-10	-1.02936
43213085	chr2:43213085:G:C	1.46761e-14	-3.24329e-10	-1.25917	0.000114078	-3.24329e-10	-1.20701	0.000114357	-3.24329e-10	-1.20797
43213462	chr2:43213462:G:A	1.34888e-14	-3.24329e-10	-1.34353	9.90845e-05	-3.24329e-10	-1.34792	9.94221e-05	-3.24329e-10	-1.34792
43213616	chr2:43213616:T:G	1.35617e-14	-3.24329e-10	-1.33813	0.000100788	-3.24329e-10	-1.33088	0.000101131	-3.24329e-10	-1.33088
43213780	chr2:43213780:C:T	1.75023e-14	-3.24329e-10	-1.08305	0.000138	-3.24329e-10	-1.01664	0.000138488	-3.24329e-10	-1.01652
43214030	chr2:43214030:T:C	3.51517e-15	-1.74503	-0.943261	0.000105876	-0.440493	-0.84113	0.000106144	-0.440385	-0.842119
43214103	chr2:43214103:C:G	1.34294e-14	-3.24329e-10	-1.34794	9.95025e-05	-3.24329e-10	-1.34371	9.9843e-05	-3.24329e-10	-1.3437
43214329	chr2:43214329:A:T	7.57299e-15	-1.9208	-3.46321e-10	5.20517e-05	-1.99165	-3.46321e-10	5.22261e-05	-1.99172	-3.46321e-10
43214671	chr2:43214671:C:T	2.38934e-14	-3.24329e-10	-0.771779	0.000197842	-3.24329e-10	-0.656423	0.000198564	-3.24329e-10	-0.656185
43214820	chr2:43214820:TA:T	5.93039e-15	-1.11248	-1.05282	3.28953e-05	-1.4072	-1.04336	3.29951e-05	-1.40723	-1.04371
43214885	chr2:43214885:T:C	3.49992e-14	-3.24329e-10	-0.390057	0.000273731	-3.24329e-10	-0.331747	0.000274564	-3.24329e-10	-0.332112
43215159	chr2:43215159:C:A	3.98889e-15	-2.03358	-0.52829	6.74614e-05	-1.56819	-0.164147	6.76314e-05	-1.56814	-0.16509
43215325	chr2:43215325:C:T	1.50935e-14	-3.24329e-10	-1.23112	0.000109683	-3.24329e-10	-1.2463	0.000110038	-3.24329e-10	-1.24647
43215444	chr2:43215444:T:C	1.84148e-15	-2.08684	-1.24798	3.19052e-05	-1.13325	-1.34787	3.20148e-05	-1.13321	-1.34789
43215739	chr2:43215739:G:C	1.39841e-14	-3.24329e-10	-1.30746	0.000101345	-3.24329e-10	-1.32536	0.000101704	-3.24329e-10	-1.32523
43215874	chr2:43215874:G:C	1.72085e-14	-3.24329e-10	-1.09998	0.00013543	-3.24329e-10	-1.03544	0.000135907	-3.24329e-10	-1.03532
43215950	chr2:43215950:G:C	9.24574e-14	-3.24329e-10	0.581365	0.000649938	-3.24329e-10	0.532984	0.000652288	-3.24329e-10	0.533188
43216056	chr2:43216056:T:C	1.48908e-14	-3.24329e-10	-1.24464	0.000114569	-3.24329e-10	-1.20272	0.000114916	-3.24329e-10	-1.2031
43216481	chr2:43216481:T:C	8.36125e-14	-3.24329e-10	0.48081	0.000586083	-3.24329e-10	0.429568	0.000588149	-3.24329e-10	0.429682
43216840	chr2:43216840:C:G	1.65379e-14	-3.24329e-10	-1.13973	0.000129504	-3.24329e-10	-1.08018	0.000129961	-3.24329e-10	-1.08006
43217056	chr2:43217056:G:C	7.06129e-15	-1.99075	-3.46321e-10	5.62299e-05	-1.91444	-3.46321e-10	5.64177e-05	-1.91452	-3.46321e-10
43217494	chr2:43217494:ACACCT:A	5.7846e-14	-3.24329e-10	0.112401	0.000394057	-3.24329e-10	0.0326025	0.000395194	-3.24329e-10	0.0320793
43218042	chr2:43218042:G:A	1.44588e-14	-1.27408	-3.46321e-10	7.63579e-05	-1.60846	-3.46321e-10	7.66288e-05	-1.60833	-3.46321e-10
43218310	chr2:43218310:A:C	2.2415e-14	-3.24329e-10	-0.835652	0.000195457	-3.24329e-10	-0.668553	0.000196153	-3.24329e-10	-0.668406
43218373	chr2:43218373:T:A	1.17718e-14	-0.600357	-0.879318	5.06592e-05	-1.10047	-0.918302	5.08505e-05	-1.10038	-0.918033
43218985	chr2:43218985:C:G	1.25665e-14	-1.34462	-0.069731	0.000556092	0.422429	-0.0453879	0.000556961	0.422491	-0.047293
43219445	chr2:43219445:C:A	4.79195e-14	-1.07208	0.996215	0.00286043	0.958215	1.05662	0.00286288	0.958332	1.05396
43219477	chr2:43219477:G:A	4.66415e-15	-1.45148	-0.954001	0.000183869	0.122192	-0.851863	0.00018434	0.12229	-0.852804
43219502	chr2:43219502:C:A	1.39355e-14	-3.24329e-10	-1.31095	0.00010206	-3.24329e-10	-1.31833	0.000102407	-3.24329e-10	-1.31834
43219584	chr2:43219584:C:T	2.10499e-15	-1.9408	-1.26027	1.3735e-05	-2.02233	-1.30161	1.3784e-05	-2.02241	-1.30138
43220043	chr2:43220043:T:C	1.38894e-14	-3.24329e-10	-1.31426	0.000104402	-3.24329e-10	-1.29565	0.000104754	-3.24329e-10	-1.29568
43220248	chr2:43220248:G:GC	1.36664e-14	-3.24329e-10	-1.33044	0.000101658	-3.24329e-10	-1.32228	0.000102003	-3.24329e-10	-1.32229
43220791	chr2:43220791:T:C	1.34722e-14	-3.24329e-10	-1.34475	9.99971e-05	-3.24329e-10	-1.33875	0.00010034	-3.24329e-10	-1.33874
43221340	chr2:43221340:A:T	1.46614e-13	2.00558	-0.963162	0.000265751	0.597026	-0.958358	0.000266696	0.596986	-0.958173
43221392	chr2:43221392:A:C	3.48329e-15	-2.00458	-0.692827	2.31889e-05	-2.08687	-0.713347	2.32619e-05	-2.08687	-0.713614
43221516	chr2:43221516:A:G	1.11586e-13	-3.24329e-10	0.769408	0.000812621	-3.24329e-10	0.756371	0.000815164	-3.24329e-10	0.756092
43221519	chr2:43221519:A:G	3.4821e-15	-1.85636	-0.84139	3.44843e-05	-1.87779	-0.5256	3.45552e-05	-1.87775	-0.526993
43221876	chr2:43221876:A:G	1.58655e-14	-3.24329e-10	-1.18123	0.000125442	-3.24329e-10	-1.11205	0.000125907	-3.24329e-10	-1.11176
43221910	chr2:43221910:C:T	2.13208e-14	-3.24329e-10	-0.8857	0.000152824	-3.24329e-10	-0.914605	0.00015333	-3.24329e-10	-0.914707
43222048	chr2:43222048:T:A	1.54189e-14	-3.24329e-10	-1.20979	0.000113241	-3.24329e-10	-1.21437	0.000113625	-3.24329e-10	-1.21439
43222397	chr2:43222397:G:A	1.51121e-14	-3.24329e-10	-1.22989	0.000121033	-3.24329e-10	-1.14783	0.000121474	-3.24329e-10	-1.1476
43222999	chr2:43222999:G:A	1.205e-10	7.17344	0.580577	3.87937e-05	-1.83059	-0.455041	3.89354e-05	-1.83068	-0.454718
43223762	chr2:43223762:AAT:A	3.24871e-14	-0.321911	-0.142631	0.000269721	-0.088532	-0.257973	0.000269874	-0.0888767	-0.260465
43223908	chr2:43223908:T:C	1.43168e-14	-3.24329e-10	-1.28395	0.000105082	-3.24329e-10	-1.28915	0.000105442	-3.24329e-10	-1.28914
43225044	chr2:43225044:A:G	2.99269e-15	-1.86735	-0.981863	0.000105081	-0.296339	-0.992818	0.000105271	-0.296786	-0.99397
43225195	chr2:43225195:G:A	2.7951e-14	0.717078	-1.33201	0.00013537	0.237591	-1.27347	0.000135629	0.237255	-1.27463
43225479	chr2:43225479:C:T	2.01241e-13	0.292869	1.06625	0.00111885	-0.0441272	1.12029	0.00112102	-0.0444778	1.11917
43225654	chr2:43225654:C:G	8.71911e-15	-0.712719	-1.06715	5.95279e-05	-0.830963	-1.02648	5.96989e-05	-0.831228	-1.02676
43225808	chr2:43225808:C:G	8.7692e-15	-1.77414	-3.46321e-10	5.8131e-05	-1.88119	-3.46321e-10	5.83263e-05	-1.88124	-3.46321e-10
43225823	chr2:43225823:A:T	1.55807e-14	-3.24329e-10	-1.19935	0.000116128	-3.24329e-10	-1.1892	0.000116521	-3.24329e-10	-1.18923
43226425	chr2:43226425:G:A	1.39212e-14	-3.24329e-10	-1.31197	0.000104615	-3.24329e-10	-1.2936	0.000104984	-3.24329e-10	-1.29349
43226899	chr2:43226899:G:C	6.86214e-10	7.73206	1.7615	0.000185476	-2.00123	1.28026	0.000184881	-2.00127	1.27369
43227130	chr2:43227130:C:T	1.37269e-14	-3.24329e-10	-1.32603	0.000102625	-3.24329e-10	-1.31281	0.000102967	-3.24329e-10	-1.31289
43227594	chr2:43227594:C:T	1.24226e-13	-3.24329e-10	0.876722	0.00186659	-3.24329e-10	1.58797	0.00182673	-3.24329e-10	1.56299
43227864	chr2:43227864:C:G	1.96387e-14	-3.24329e-10	-0.967879	0.000168552	-3.24329e-10	-0.816651	0.000168481	-3.24329e-10	-0.820478
43228017	chr2:43228017:T:C	1.9342e-14	-3.24329e-10	-0.983104	0.000146435	-3.24329e-10	-0.957312	0.000146976	-3.24329e-10	-0.957032
43228134	chr2:43228134:G:A	9.43446e-15	-1.70101	-3.46321e-10	8.00368e-05	-1.56141	-3.46321e-10	8.03181e-05	-1.5613	-3.46321e-10
43228386	chr2:43228386:C:A	7.23296e-15	-1.96674	-3.46321e-10	4.8824e-05	-2.05567	-3.46321e-10	4.89907e-05	-2.05567	-3.46321e-10
43228515	chr2:43228515:T:C	1.75768e-14	-0.947407	-0.131397	4.88398e-05	-1.86753	-0.187821	4.89212e-05	-1.86761	-0.189482
43228537	chr2:43228537:T:C	1.63578e-14	-3.24329e-10	-1.15068	0.000118345	-3.24329e-10	-1.17029	0.000118725	-3.24329e-10	-1.17049
43228586	chr2:43228586:T:C	1.36475e-14	-3.24329e-10	-1.33182	0.000103226	-3.24329e-10	-1.30697	0.000103592	-3.24329e-10	-1.30684
43229063	chr2:43229063:T:C	1.42436e-14	-3.24329e-10	-1.28908	0.000106896	-3.24329e-10	-1.27203	0.000107271	-3.24329e-10	-1.27194
43229291	chr2:43229291:C:A	4.74449e-10	7.62243	1.5021	6.27542e-05	-1.88034	0.0756745	6.29969e-05	-1.88042	0.0762065
43229595	chr2:43229595:A:G	1.51453e-09	8.14475	2.14048	0.000240366	-2.02839	1.56666	0.000239647	-2.02843	1.5603
43229737	chr2:43229737:G:A	1.35051e-14	-3.24329e-10	-1.34232	9.9364e-05	-3.24329e-10	-1.3451	9.96977e-05	-3.24329e-10	-1.34516
43230060	chr2:43230060:C:A	1.02645e-13	-3.24329e-10	0.685893	0.0015285	-3.24329e-10	1.38815	0.00149607	-3.24329e-10	1.3633
43230932	chr2:43230932:A:G	6.43819e-15	-2.08314	-3.46321e-10	4.993e-05	-2.03327	-3.46321e-10	5.01031e-05	-2.03322	-3.46321e-10
43231472	chr2:43231472:T:C	7.93204e-13	-0.0515208	2.78222	0.0028205	-0.631471	2.63225	0.00281396	-0.631747	2.6268
43231956	chr2:43231956:T:TGTCTTTGTCCTCAGTTTCCC	3.27932e-14	-3.24329e-10	-0.455162	0.000251007	-3.24329e-10	-0.418412	0.00025178	-3.24329e-10	-0.418744
43232464	chr2:43232464:C:T	3.81268e-14	-3.24329e-10	-0.304465	0.000269011	-3.24329e-10	-0.349141	0.000269907	-3.24329e-10	-0.349221
43233211	chr2:43233211:C:G	1.43824e-14	-3.24329e-10	-1.27938	0.000111223	-3.24329e-10	-1.23235	0.000111629	-3.24329e-10	-1.23212
43233582	chr2:43233582:C:T	2.20546e-14	-3.24329e-10	-0.85186	0.000161099	-3.24329e-10	-0.861876	0.000161633	-3.24329e-10	-0.861973
43233734	chr2:43233734:A:G	2.84989e-14	-3.24329e-10	-0.595518	0.000201915	-3.24329e-10	-0.636046	0.000202565	-3.24329e-10	-0.636237
43233980	chr2:43233980:C:T	4.78101e-09	8.32174	3.11304	0.000602845	-2.03488	2.49265	0.00059986	-2.03491	2.48431
43234236	chr2:43234236:C:T	3.66791e-14	-3.24329e-10	-0.343176	0.000288394	-3.24329e-10	-0.279567	0.000289638	-3.24329e-10	-0.278667
43234974	chr2:43234974:G:A	1.76169e-14	-3.24329e-10	-1.07652	0.000134759	-3.24329e-10	-1.04041	0.000135248	-3.24329e-10	-1.04019
43235030	chr2:43235030:T:A	8.07243e-13	0.414035	2.33421	0.00161046	-0.714574	2.15496	0.00160851	-0.714857	2.15062
43235339	chr2:43235339:G:A	8.93371e-11	7.42603	0.0287634	2.60621e-05	-1.85454	-0.828867	2.61565e-05	-1.85462	-0.828578
43235422	chr2:43235422:T:C	1.35022e-14	-3.24329e-10	-1.34253	0.000100322	-3.24329e-10	-1.33551	0.000100668	-3.24329e-10	-1.33547
43235683	chr2:43235683:T:C	6.62217e-13	0.493427	2.05678	0.00115845	-0.774916	1.88586	0.00115727	-0.775196	1.88172
43235775	chr2:43235775:C:A	1.43049e-14	-3.24329e-10	-1.28478	0.000107357	-3.24329e-10	-1.26773	0.000107719	-3.24329e-10	-1.26778
43235960	chr2:43235960:C:T	1.40243e-14	-3.24329e-10	-1.30459	0.000107592	-3.24329e-10	-1.26555	0.00010798	-3.24329e-10	-1.26535
43235961	chr2:43235961:C:T	1.40376e-14	-3.24329e-10	-1.30364	0.000107731	-3.24329e-10	-1.26426	0.000108121	-3.24329e-10	-1.26405
43236026	chr2:43236026:G:A	1.35615e-14	-3.24329e-10	-1.33815	0.000101001	-3.24329e-10	-1.32877	0.00010134	-3.24329e-10	-1.32882
43236498	chr2:43236498:T:C	1.04593e-13	0.901352	-0.196661	9.66791e-05	-1.10788	-0.264613	9.67238e-05	-1.1081	-0.267338
43236517	chr2:43236517:C:T	1.43848e-14	-3.24329e-10	-1.27921	0.000108802	-3.24329e-10	-1.25436	0.000109184	-3.24329e-10	-1.25427
43236776	chr2:43236776:C:T	8.15927e-15	-0.498903	-1.34733	4.31861e-05	-0.833132	-1.34524	4.33258e-05	-0.833372	-1.34518
43238327	chr2:43238327:A:G	1.72431e-14	-3.24329e-10	-1.09797	0.000124938	-3.24329e-10	-1.11607	0.000125317	-3.24329e-10	-1.11645
43238478	chr2:43238478:A:G	1.41111e-14	-3.24329e-10	-1.29842	0.000103857	-3.24329e-10	-1.30088	0.000104212	-3.24329e-10	-1.30087
43238825	chr2:43238825:A:G	1.39796e-14	-3.24329e-10	-1.30778	0.000107092	-3.24329e-10	-1.27021	0.000107478	-3.24329e-10	-1.27001
43238888	chr2:43238888:TGTGGGAGCTGGGGGTTG:T	1.36093e-14	-3.24329e-10	-1.33463	9.98275e-05	-3.24329e-10	-1.34045	0.000100159	-3.24329e-10	-1.34054
43240142	chr2:43240142:C:G	1.37443e-14	-3.24329e-10	-1.32476	0.000101108	-3.24329e-10	-1.32771	0.000101451	-3.24329e-10	-1.32772
43240166	chr2:43240166:A:G	1.56138e-14	-3.24329e-10	-1.19723	0.000118931	-3.24329e-10	-1.16535	0.000119315	-3.24329e-10	-1.16553
43240651	chr2:43240651:T:C	2.14463e-14	-3.24329e-10	-0.87983	0.00016745	-3.24329e-10	-0.82321	0.000168022	-3.24329e-10	-0.823201
43240696	chr2:43240696:G:A	6.3789e-14	-0.616462	0.826659	0.000149996	-1.69687	0.763587	0.000150181	-1.69699	0.761533
43241205	chr2:43241205:C:G	1.05519e-14	-0.499506	-1.08957	5.29122e-05	-0.87605	-1.09921	5.30482e-05	-0.876267	-1.09983
43241497	chr2:43241497:T:C	1.72818e-09	7.52267	2.89453	0.000493861	-1.91199	2.17035	0.000490689	-1.91205	2.16056
43241606	chr2:43241606:G:A	1.57678e-13	0.1722	0.942971	0.000472188	-0.533342	0.746827	0.00047223	-0.53363	0.743798
43242199	chr2:43242199:C:T	1.48796e-14	-1.24539	-3.46321e-10	8.28093e-05	-1.52735	-3.46321e-10	8.30878e-05	-1.5274	-3.46321e-10
43242303	chr2:43242303:G:A	7.22423e-14	-3.24329e-10	0.334643	0.000596912	-3.24329e-10	0.447876	0.000599164	-3.24329e-10	0.448237
43242406	chr2:43242406:T:C	1.62876e-14	-3.24329e-10	-1.15498	0.000126629	-3.24329e-10	-1.10263	0.000127091	-3.24329e-10	-1.1024
43242476	chr2:43242476:G:A	4.6288e-06	18.496	-0.185865	1.26735e-05	-2.06687	-1.33751	1.27172e-05	-2.06687	-1.33748
43242784	chr2:43242784:C:T	7.0248e-15	-1.99594	-3.46321e-10	5.78148e-05	-1.88665	-3.46321e-10	5.8003e-05	-1.8868	-3.46321e-10
43242891	chr2:43242891:G:C	1.34288e-14	-3.24329e-10	-1.34798	9.9399e-05	-3.24329e-10	-1.34475	9.97398e-05	-3.24329e-10	-1.34473
43243269	chr2:43243269:C:T	1.13894e-12	0.257125	2.83534	0.0030923	-0.43736	2.53014	0.00308517	-0.43768	2.52474
43243491	chr2:43243491:C:T	6.35447e-14	-3.24329e-10	0.206361	0.00053239	-3.24329e-10	0.333482	0.000534364	-3.24329e-10	0.333779
43245117	chr2:43245117:G:GT	3.47742e-14	-0.396509	-3.46321e-10	0.00019033	-0.695134	-3.46321e-10	0.000190923	-0.695429	-3.46321e-10
43245769	chr2:43245769:C:G	9.85233e-15	-0.310041	-1.34763	5.37649e-05	-0.611299	-1.34797	5.39329e-05	-0.611574	-1.34798
43246892	chr2:43246892:G:T	5.92524e-15	-0.955966	-1.2102	3.95695e-05	-1.08594	-1.17989	3.9688e-05	-1.08617	-1.18008
43247156	chr2:43247156:C:T	2.57948e-13	0.482204	1.12517	0.000479792	-0.826658	1.05612	0.000479297	-0.826912	1.05193
43247252	chr2:43247252:A:T	2.23063e-14	-3.24329e-10	-0.840512	0.000175104	-3.24329e-10	-0.778515	0.000175696	-3.24329e-10	-0.778541
43247421	chr2:43247421:T:G	2.33158e-14	-3.24329e-10	-0.796251	0.000190111	-3.24329e-10	-0.696287	0.000190792	-3.24329e-10	-0.696112
43247814	chr2:43247814:G:A	1.34389e-14	-3.24329e-10	-1.34723	9.90648e-05	-3.24329e-10	-1.34812	9.94016e-05	-3.24329e-10	-1.34813
43247999	chr2:43247999:C:T	1.67217e-14	-3.24329e-10	-1.12867	0.000130487	-3.24329e-10	-1.07262	0.000130963	-3.24329e-10	-1.07239
43248323	chr2:43248323:G:A	1.51692e-14	-3.24329e-10	-1.22612	0.000112973	-3.24329e-10	-1.21675	0.000113351	-3.24329e-10	-1.21681
43248455	chr2:43248455:C:T	1.36172e-14	-0.0181171	-1.31594	7.26099e-05	-0.346785	-1.31201	7.28447e-05	-0.347085	-1.31188
43248677	chr2:43248677:T:C	3.04645e-13	-3.24329e-10	1.77376	0.00441347	-3.24329e-10	2.44852	0.00434954	-3.24329e-10	2.43053
43248985	chr2:43248985:T:C	1.56184e-14	-3.24329e-10	-1.19693	0.000120686	-3.24329e-10	-1.1507	0.000121122	-3.24329e-10	-1.1505
43249798	chr2:43249798:C:G	1.81602e-14	-3.24329e-10	-1.04615	0.000145911	-3.24329e-10	-0.960895	0.000146353	-3.24329e-10	-0.961279
43250054	chr2:43250054:A:G	1.505e-14	-3.24329e-10	-1.23401	0.000115776	-3.24329e-10	-1.19223	0.000116192	-3.24329e-10	-1.19205
43250294	chr2:43250294:T:C	4.1926e-14	-0.209478	-3.46321e-10	0.000494524	0.259702	-3.46321e-10	0.000496164	0.259609	-3.46321e-10
43250589	chr2:43250589:G:A	2.06831e-14	-3.24329e-10	-0.916064	0.000161203	-3.24329e-10	-0.861227	0.000161755	-3.24329e-10	-0.861215
43251879	chr2:43251879:T:C	1.4045e-14	-3.24329e-10	-1.30311	0.000109249	-3.24329e-10	-1.25026	0.00010965	-3.24329e-10	-1.25001
43252411	chr2:43252411:C:T	1.34321e-14	-3.24329e-10	-1.34773	9.90833e-05	-3.24329e-10	-1.34793	9.94219e-05	-3.24329e-10	-1.34793
43252499	chr2:43252499:G:A	6.69589e-15	-2.04389	-3.46321e-10	4.73168e-05	-2.08703	-3.46321e-10	4.74782e-05	-2.08703	-3.46321e-10
43252716	chr2:43252716:G:A	1.82508e-14	-3.24329e-10	-1.04117	0.000150318	-3.24329e-10	-0.931141	0.000150912	-3.24329e-10	-0.930605
43252816	chr2:43252816:C:A	1.3426e-14	-3.24329e-10	-1.34819	9.90856e-05	-3.24329e-10	-1.34791	9.94235e-05	-3.24329e-10	-1.34791
43252958	chr2:43252958:T:C	1.27312e-14	-1.40133	-3.46321e-10	6.86849e-05	-1.71436	-3.46321e-10	6.89073e-05	-1.71454	-3.46321e-10
43253016	chr2:43253016:TTCTTGATAA:T	2.13305e-14	-3.24329e-10	-0.885245	0.000158402	-3.24329e-10	-0.878757	0.000158896	-3.24329e-10	-0.87905
43253178	chr2:43253178:G:A	1.29224e-13	-0.218676	1.13484	0.000266185	-1.43602	1.07632	0.000266482	-1.43618	1.07418
43253874	chr2:43253874:G:A	1.7653e-10	6.6195	1.51636	0.000165419	-1.92366	1.08825	0.000164915	-1.92375	1.08188
43253938	chr2:43253938:C:T	6.77132e-15	-2.03269	-3.46321e-10	4.751e-05	-2.08295	-3.46321e-10	4.76721e-05	-2.08295	-3.46321e-10
43253979	chr2:43253979:C:T	1.43463e-14	-3.24329e-10	-1.28189	0.000106733	-3.24329e-10	-1.27356	0.000107102	-3.24329e-10	-1.27351
43254100	chr2:43254100:C:T	5.55739e-14	-3.24329e-10	0.0723312	0.000463185	-3.24329e-10	0.194233	0.000464897	-3.24329e-10	0.194518
43254668	chr2:43254668:A:AG	1.66953e-14	-3.24329e-10	-1.13026	0.000130103	-3.24329e-10	-1.07557	0.000130344	-3.24329e-10	-1.07712
43254747	chr2:43254747:G:T	1.50834e-14	-3.24329e-10	-1.23179	0.000114251	-3.24329e-10	-1.2055	0.000114657	-3.24329e-10	-1.20535
43254890	chr2:43254890:C:T	8.45001e-15	-1.81122	-3.46321e-10	8.88353e-05	-1.45711	-3.46321e-10	8.91488e-05	-1.45699	-3.46321e-10
43255226	chr2:43255226:G:A	1.40184e-14	-3.24329e-10	-1.30501	0.000103007	-3.24329e-10	-1.30909	0.000103358	-3.24329e-10	-1.3091
43255905	chr2:43255905:G:A	1.68241e-13	0.451371	0.728643	0.000322768	-0.764441	0.597483	0.000322569	-0.764711	0.59373
43256087	chr2:43256087:T:A	1.0143e-09	7.62885	2.25548	0.000307994	-1.84215	1.62833	0.000306663	-1.84222	1.62068
43256098	chr2:43256098:A:C	1.47584e-14	-3.24329e-10	-1.25357	0.000111711	-3.24329e-10	-1.22798	0.000112075	-3.24329e-10	-1.22813
43256271	chr2:43256271:G:A	2.70899e-14	-3.24329e-10	-0.646224	0.000197063	-3.24329e-10	-0.660369	0.000197712	-3.24329e-10	-0.660485
43257094	chr2:43257094:T:G	2.07287e-14	-3.24329e-10	-0.913866	0.000152922	-3.24329e-10	-0.913966	0.000153391	-3.24329e-10	-0.91431
43257703	chr2:43257703:A:G	1.83243e-14	-3.24329e-10	-1.03716	0.000143393	-3.24329e-10	-0.978307	0.00014393	-3.24329e-10	-0.977969
43257729	chr2:43257729:C:T	1.86393e-14	-3.24329e-10	-1.02011	0.000146098	-3.24329e-10	-0.959616	0.000146647	-3.24329e-10	-0.95927
43257819	chr2:43257819:C:T	6.95737e-14	-3.24329e-10	0.297003	0.000951417	-3.24329e-10	0.91406	0.000933848	-3.24329e-10	0.892016
43258119	chr2:43258119:A:G	1.40225e-14	-3.24329e-10	-1.30472	0.000103983	-3.24329e-10	-1.29966	0.000104334	-3.24329e-10	-1.2997
43259444	chr2:43259444:C:T	1.43672e-14	-3.24329e-10	-1.28043	0.000105679	-3.24329e-10	-1.28349	0.000106029	-3.24329e-10	-1.28359
43259565	chr2:43259565:C:T	1.80951e-13	0.249132	1.00371	0.000554135	-0.407943	0.781459	0.000553407	-0.408263	0.777059
43259639	chr2:43259639:C:T	3.14332e-14	-3.24329e-10	-0.497518	0.000240772	-3.24329e-10	-0.460041	0.000241563	-3.24329e-10	-0.460167
43259767	chr2:43259767:T:C	1.3479e-14	-3.24329e-10	-1.34425	0.000101081	-3.24329e-10	-1.32797	0.000101436	-3.24329e-10	-1.32787
43260347	chr2:43260347:C:A	1.40315e-13	0.489401	0.509108	0.000258741	-0.697869	0.309804	0.000258696	-0.698154	0.30651
43260780	chr2:43260780:T:C	1.44686e-14	-3.24329e-10	-1.2734	0.000105687	-3.24329e-10	-1.28341	0.000106022	-3.24329e-10	-1.28365
43260787	chr2:43260787:C:G	3.16675e-14	-3.24329e-10	-0.490093	0.000242551	-3.24329e-10	-0.452682	0.000243348	-3.24329e-10	-0.452807
43260950	chr2:43260950:G:GA	1.5674e-14	-3.24329e-10	-1.19338	0.000120541	-3.24329e-10	-1.15191	0.00012081	-3.24329e-10	-1.15308
43261288	chr2:43261288:A:G	1.25755e-13	-3.24329e-10	0.888954	0.00179887	-3.24329e-10	1.55102	0.00176763	-3.24329e-10	1.5301
43261334	chr2:43261334:C:T	2.71821e-14	0.658378	-1.3012	7.84614e-05	-0.270851	-1.31044	7.87031e-05	-0.271106	-1.31051
43261420	chr2:43261420:C:T	2.46132e-14	-3.24329e-10	-0.7421	0.000179005	-3.24329e-10	-0.756478	0.0001796	-3.24329e-10	-0.756568
43262174	chr2:43262174:T:C	2.45524e-14	0.221054	-0.96563	7.48944e-05	-0.617406	-1.01041	7.50089e-05	-0.617673	-1.01202
43262364	chr2:43262364:C:A	1.58881e-14	-3.24329e-10	-1.17981	0.00011929	-3.24329e-10	-1.16234	0.000119723	-3.24329e-10	-1.16212
43262381	chr2:43262381:G:A	1.43237e-14	-3.24329e-10	-1.28347	0.000108688	-3.24329e-10	-1.25541	0.000109069	-3.24329e-10	-1.25532
43262466	chr2:43262466:A:G	1.43418e-14	-3.24329e-10	-1.28221	0.000108854	-3.24329e-10	-1.25389	0.000109236	-3.24329e-10	-1.25379
43262595	chr2:43262595:G:T	1.35082e-14	-3.24329e-10	-1.34208	9.93873e-05	-3.24329e-10	-1.34487	9.97209e-05	-3.24329e-10	-1.34492
43263386	chr2:43263386:G:A	2.04745e-14	-3.24329e-10	-0.926205	0.00015511	-3.24329e-10	-0.899757	0.000155691	-3.24329e-10	-0.899426
43263480	chr2:43263480:A:T	2.10039e-14	-0.203312	-0.697364	4.10739e-05	-1.49072	-0.737799	4.11577e-05	-1.49086	-0.739031
43263617	chr2:43263617:C:T	1.50413e-14	-3.24329e-10	-1.23458	0.00011482	-3.24329e-10	-1.20053	0.000115238	-3.24329e-10	-1.2003
43263725	chr2:43263725:C:T	1.73355e-10	6.17782	1.9399	0.000375349	-1.66188	1.64585	0.000374522	-1.66198	1.64034
43263764	chr2:43263764:G:A	1.69555e-14	-3.24329e-10	-1.11479	0.000122388	-3.24329e-10	-1.1367	0.000122795	-3.24329e-10	-1.13678
43263897	chr2:43263897:A:AC	1.43976e-14	-3.24329e-10	-1.27832	0.000109094	-3.24329e-10	-1.25169	0.000109489	-3.24329e-10	-1.25147
43263919	chr2:43263919:C:G	1.832e-14	-1.03739	-3.46321e-10	9.41791e-05	-1.39869	-3.46321e-10	9.44869e-05	-1.39884	-3.46321e-10
43264442	chr2:43264442:C:T	1.35995e-14	-3.24329e-10	-1.33535	0.000100642	-3.24329e-10	-1.33232	0.000100995	-3.24329e-10	-1.33223
43264444	chr2:43264444:C:T	1.35165e-14	-3.24329e-10	-1.34147	9.93642e-05	-3.24329e-10	-1.3451	9.97004e-05	-3.24329e-10	-1.34513
43264540	chr2:43264540:C:A	5.42989e-14	1.06963	-1.02051	0.000139562	0.0449824	-1.05037	0.000139973	0.0447068	-1.05056
43266040	chr2:43266040:A:G	6.07833e-14	0.161932	-3.46321e-10	0.000745627	0.670332	-3.46321e-10	0.000748284	0.670484	-3.46321e-10
43266604	chr2:43266604:A:G	4.01816e-14	-3.24329e-10	-0.251975	0.000448627	-3.24329e-10	0.162298	0.000444529	-3.24329e-10	0.149717
43267038	chr2:43267038:T:C	1.26278e-10	6.50016	1.3007	0.000192229	-1.67843	0.993222	0.000191783	-1.67854	0.987603
43267605	chr2:43267605:T:C	3.32239e-13	-3.24329e-10	1.86047	0.0024766	-3.24329e-10	1.87075	0.0024831	-3.24329e-10	1.86997
43267727	chr2:43267727:C:CACCA	5.14101e-14	-3.24329e-10	-0.00554917	0.000600903	-3.24329e-10	0.45454	0.00059486	-3.24329e-10	0.441028
43267851	chr2:43267851:A:C	1.40183e-14	-3.24329e-10	-1.30502	0.000107424	-3.24329e-10	-1.26711	0.000107812	-3.24329e-10	-1.26691
43267870	chr2:43267870:C:T	1.48852e-14	-3.24329e-10	-1.24502	0.000107719	-3.24329e-10	-1.26437	0.000108075	-3.24329e-10	-1.26447
43268715	chr2:43268715:A:T	6.95829e-14	-3.24329e-10	0.297136	0.000959128	-3.24329e-10	0.922132	0.000941282	-3.24329e-10	0.899944
43269745	chr2:43269745:A:C	1.34252e-14	-3.24329e-10	-1.34825	9.92175e-05	-3.24329e-10	-1.34658	9.95566e-05	-3.24329e-10	-1.34657
43269847	chr2:43269847:C:T	1.59791e-13	1.6763	-0.547816	7.06859e-05	-1.01057	-0.675079	7.08011e-05	-1.01071	-0.676717
43270170	chr2:43270170:G:A	1.67868e-14	-3.24329e-10	-1.12479	0.000126334	-3.24329e-10	-1.10497	0.000126796	-3.24329e-10	-1.10472
43270910	chr2:43270910:G:C	1.78881e-14	-3.24329e-10	-1.06125	0.000137382	-3.24329e-10	-1.02113	0.000137864	-3.24329e-10	-1.02103
43271021	chr2:43271021:C:T	9.37326e-15	-1.70752	-3.46321e-10	5.60175e-05	-1.91823	-3.46321e-10	5.62069e-05	-1.91826	-3.46321e-10
43272019	chr2:43272019:T:C	1.80074e-14	-3.24329e-10	-1.0546	0.000140521	-3.24329e-10	-0.998537	0.000141044	-3.24329e-10	-0.998229
43272242	chr2:43272242:G:C	1.36174e-14	-3.24329e-10	-1.33403	0.000102927	-3.24329e-10	-1.30987	0.000103295	-3.24329e-10	-1.30971
43272474	chr2:43272474:T:C	1.60168e-14	-3.24329e-10	-1.17175	0.000117942	-3.24329e-10	-1.1737	0.000118352	-3.24329e-10	-1.17363
43272530	chr2:43272530:A:G	1.74348e-13	-3.24329e-10	1.21567	0.00282138	-3.24329e-10	2.00109	0.00275415	-3.24329e-10	1.97357
43273123	chr2:43273123:T:C	5.9717e-10	6.72335	2.63123	0.00059478	-1.73748	2.18178	0.00059219	-1.73758	2.17411
43273142	chr2:43273142:A:G	3.93414e-13	0.839683	1.1898	0.000741453	-0.307847	0.972566	0.00074007	-0.308095	0.967542
43273144	chr2:43273144:G:T	1.70542e-14	-3.24329e-10	-1.10899	0.000132338	-3.24329e-10	-1.05853	0.000132811	-3.24329e-10	-1.05837
43273193	chr2:43273193:G:A	2.15911e-14	-3.24329e-10	-0.873103	0.000157438	-3.24329e-10	-0.884861	0.000157963	-3.24329e-10	-0.88494
43273665	chr2:43273665:A:G	8.05363e-13	1.46852	1.27739	0.000546807	-0.69377	1.05397	0.000545723	-0.693992	1.04881
43274055	chr2:43274055:C:T	1.59598e-14	-3.24329e-10	-1.17531	0.000123666	-3.24329e-10	-1.12631	0.000124114	-3.24329e-10	-1.1261
43274446	chr2:43274446:T:C	3.3698e-15	-1.38248	-1.34805	1.36433e-05	-1.98298	-1.34767	1.36906e-05	-1.98294	-1.34765
43274547	chr2:43274547:G:A	3.28563e-10	7.37613	1.38097	0.000145524	-1.7455	0.78195	0.000144913	-1.74561	0.774439
43274637	chr2:43274637:G:A	1.46528e-14	-3.24329e-10	-1.26075	0.00011043	-3.24329e-10	-1.23951	0.000110813	-3.24329e-10	-1.23946
43274663	chr2:43274663:G:A	3.69607e-15	-2.01701	-0.6211	0.000123375	-0.50404	-0.624627	0.000123632	-0.504321	-0.625666
43274831	chr2:43274831:C:T	9.15469e-12	5.26475	-0.0881074	0.000224774	-0.274108	-0.25469	0.000224933	-0.274265	-0.257231
43275056	chr2:43275056:G:A	1.04811e-14	-0.387735	-1.20807	4.17432e-05	-0.983786	-1.22857	4.18791e-05	-0.983885	-1.22863
43275289	chr2:43275289:G:C	1.76205e-14	-3.24329e-10	-1.07632	0.000136473	-3.24329e-10	-1.02777	0.000136963	-3.24329e-10	-1.02759
43275298	chr2:43275298:C:T	7.14353e-15	-1.97918	-3.46321e-10	5.65302e-05	-1.90912	-3.46321e-10	5.67255e-05	-1.90907	-3.46321e-10
43275387	chr2:43275387:C:T	1.84714e-14	-3.24329e-10	-1.02916	0.000144594	-3.24329e-10	-0.969964	0.000145134	-3.24329e-10	-0.969644
43275472	chr2:43275472:T:C	1.43654e-14	-3.24329e-10	-1.28056	0.000105717	-3.24329e-10	-1.28312	0.000106079	-3.24329e-10	-1.28311
43275886	chr2:43275886:G:A	6.42192e-15	-2.08567	-3.46321e-10	4.84994e-05	-2.06234	-3.46321e-10	4.86657e-05	-2.06232	-3.46321e-10
43275940	chr2:43275940:C:T	7.85153e-15	-0.555673	-1.329	3.33751e-05	-1.10133	-1.33476	3.34852e-05	-1.10142	-1.33478
43276588	chr2:43276588:T:C	1.36413e-14	-3.24329e-10	-1.33228	0.000100759	-3.24329e-10	-1.33116	0.000101103	-3.24329e-10	-1.33116
43276644	chr2:43276644:G:T	1.3937e-14	-3.24329e-10	-1.31084	0.000101552	-3.24329e-10	-1.32332	0.000101892	-3.24329e-10	-1.32339
43276772	chr2:43276772:CT:C	1.59036e-14	-3.24329e-10	-1.17884	0.000122607	-3.24329e-10	-1.13491	0.000123042	-3.24329e-10	-1.13477
43277327	chr2:43277327:C:T	1.36302e-14	-3.24329e-10	-1.33309	0.000100667	-3.24329e-10	-1.33207	0.00010101	-3.24329e-10	-1.33207
43277633	chr2:43277633:TTG:T	5.5907e-15	-0.878857	-1.34542	2.56016e-05	-1.35815	-1.34309	2.56872e-05	-1.35823	-1.34307
43277898	chr2:43277898:T:C	1.41917e-14	-3.24329e-10	-1.29272	0.000104742	-3.24329e-10	-1.29239	0.000105113	-3.24329e-10	-1.29226
43277919	chr2:43277919:C:T	1.84071e-09	7.31402	3.16626	0.0007888	-1.7889	2.51552	0.000784255	-1.78898	2.50642
43278076	chr2:43278076:G:A	7.35167e-10	7.27271	2.28976	0.000353583	-1.78135	1.70558	0.000351898	-1.78144	1.69749
43278091	chr2:43278091:C:T	2.94446e-14	-0.562873	-3.46321e-10	0.000143666	-0.976402	-3.46321e-10	0.000144165	-0.97634	-3.46321e-10
43278243	chr2:43278243:C:T	6.7731e-15	-2.03242	-3.46321e-10	4.76257e-05	-2.08052	-3.46321e-10	4.77876e-05	-2.08053	-3.46321e-10
43278364	chr2:43278364:T:C	1.44365e-14	-3.24329e-10	-1.27562	0.000105416	-3.24329e-10	-1.28598	0.000105752	-3.24329e-10	-1.28621
43278917	chr2:43278917:T:G	6.90809e-15	-0.743312	-1.26938	3.04069e-05	-1.24665	-1.28258	3.05064e-05	-1.24674	-1.28262
43280107	chr2:43280107:G:A	1.62862e-14	-3.24329e-10	-1.15506	0.000123092	-3.24329e-10	-1.13096	0.000123545	-3.24329e-10	-1.1307
43280575	chr2:43280575:T:A	1.50738e-14	-3.24329e-10	-1.23243	0.0001146	-3.24329e-10	-1.20245	0.000114894	-3.24329e-10	-1.20329
43280631	chr2:43280631:C:T	1.55455e-14	-3.24329e-10	-1.20161	0.000119086	-3.24329e-10	-1.16405	0.000119509	-3.24329e-10	-1.16391
43280803	chr2:43280803:T:C	1.35123e-14	-3.24329e-10	-1.34178	0.000100356	-3.24329e-10	-1.33517	0.000100702	-3.24329e-10	-1.33513
43281066	chr2:43281066:G:A	1.52356e-13	1.07955	0.00128686	4.92829e-05	-1.89745	-0.148861	4.93171e-05	-1.89749	-0.151538
43281380	chr2:43281380:T:C	6.45252e-15	-2.08091	-3.46321e-10	4.9873e-05	-2.03441	-3.46321e-10	5.00393e-05	-2.03449	-3.46321e-10
43281699	chr2:43281699:A:T	9.00251e-15	-1.74788	-3.46321e-10	5.54444e-05	-1.92851	-3.46321e-10	5.56409e-05	-1.92838	-3.46321e-10
43281752	chr2:43281752:T:C	1.72404e-13	-3.24329e-10	1.20446	0.00129056	-3.24329e-10	1.21894	0.00129415	-3.24329e-10	1.21831
43281854	chr2:43281854:C:T	5.39393e-10	8.35126	0.901558	4.89164e-05	-1.81392	-0.239858	4.91071e-05	-1.81402	-0.239274
43282022	chr2:43282022:G:A	2.83738e-08	9.19956	4.01603	0.00114113	-1.96678	3.06266	0.0011318	-1.96684	3.05111
43282337	chr2:43282337:A:C	1.08781e-14	-0.446249	-1.11239	4.38554e-05	-1.03072	-1.13227	4.39966e-05	-1.03082	-1.13236
43282478	chr2:43282478:A:G	9.11076e-13	2.64286	0.226381	7.6577e-05	-1.61449	0.00889755	7.66003e-05	-1.61452	0.00582485
43282656	chr2:43282656:A:C	5.99671e-14	-3.24329e-10	0.148413	0.000440629	-3.24329e-10	0.14431	0.000441721	-3.24329e-10	0.143381
43282958	chr2:43282958:T:C	1.60309e-09	7.54658	2.79548	0.00068258	-1.84705	2.42903	0.000680119	-1.84713	2.4221
43283671	chr2:43283671:C:T	9.28578e-14	-3.24329e-10	0.585686	0.000661157	-3.24329e-10	0.550097	0.000663172	-3.24329e-10	0.549737
43283741	chr2:43283741:T:C	1.43061e-14	-3.24329e-10	-1.2847	0.000110407	-3.24329e-10	-1.23972	0.000110809	-3.24329e-10	-1.23949
43284151	chr2:43284151:C:T	8.58902e-15	-0.491072	-1.30383	3.53573e-05	-1.06547	-1.31291	3.54729e-05	-1.06558	-1.31295
43284196	chr2:43284196:C:T	1.76121e-14	-3.24329e-10	-1.0768	0.000136448	-3.24329e-10	-1.02795	0.000136938	-3.24329e-10	-1.02777
43284348	chr2:43284348:G:A	6.81302e-15	-2.02655	-3.46321e-10	6.28024e-05	-1.8039	-3.46321e-10	6.30214e-05	-1.80382	-3.46321e-10
43284414	chr2:43284414:C:T	2.01509e-09	8.28592	2.28487	0.000296105	-2.07357	1.82039	0.00029674	-2.07359	1.81915
43284424	chr2:43284424:C:G	2.9211e-14	-3.24329e-10	-0.570838	0.000228372	-3.24329e-10	-0.512917	0.000229335	-3.24329e-10	-0.512114
43284619	chr2:43284619:C:T	1.43992e-14	-3.24329e-10	-1.27821	0.000107644	-3.24329e-10	-1.26506	0.000108027	-3.24329e-10	-1.26492
43284763	chr2:43284763:G:A	1.34716e-14	-3.24329e-10	-1.3448	9.90745e-05	-3.24329e-10	-1.34802	9.94116e-05	-3.24329e-10	-1.34803
43284963	chr2:43284963:T:C	2.45523e-13	-3.24329e-10	1.55801	0.00182722	-3.24329e-10	1.56666	0.00183215	-3.24329e-10	1.56595
43285625	chr2:43285625:G:A	8.79383e-13	2.83384	-3.46321e-10	0.00336529	2.17738	-3.46321e-10	0.00337745	2.17758	-3.46321e-10
43285721	chr2:43285721:T:C	9.00982e-15	-0.405568	-1.3415	3.66281e-05	-0.998462	-1.34462	3.67488e-05	-0.998565	-1.34463
43286089	chr2:43286089:C:T	2.55116e-14	-3.24329e-10	-0.706251	0.000181786	-3.24329e-10	-0.741065	0.000182384	-3.24329e-10	-0.741185
43286583	chr2:43286583:A:G	1.3543e-14	0.00570728	-1.34522	3.89279e-05	-0.937146	-1.34504	3.9064e-05	-0.937088	-1.34501
43286897	chr2:43286897:G:A	8.2085e-15	-1.60573	-0.234484	0.000126333	-0.853934	-0.251038	0.000126464	-0.85429	-0.253053
43287087	chr2:43287087:G:A	1.68658e-14	0.226075	-1.34617	5.81329e-05	-0.549613	-1.33155	5.83302e-05	-0.549721	-1.33146
43287442	chr2:43287442:G:T	1.50285e-14	0.107611	-1.34305	5.32513e-05	-0.644704	-1.32417	5.34333e-05	-0.644809	-1.32406
43287559	chr2:43287559:A:C	1.34382e-14	-3.24329e-10	-1.34728	9.94819e-05	-3.24329e-10	-1.34392	9.98229e-05	-3.24329e-10	-1.3439
43287592	chr2:43287592:C:T	1.35003e-14	-3.24329e-10	-1.34267	0.000100144	-3.24329e-10	-1.33729	0.000100486	-3.24329e-10	-1.33728
43288288	chr2:43288288:C:T	2.76626e-14	-0.1783	-0.447001	4.44074e-05	-1.5867	-0.563786	4.44911e-05	-1.58684	-0.565167
43289007	chr2:43289007:G:A	1.65332e-13	0.836624	0.325946	0.000133051	-1.18547	0.132309	0.00013317	-1.18568	0.130011
43289191	chr2:43289191:T:C	3.3709e-13	1.05287	0.822101	0.000231818	-1.06186	0.563921	0.000231894	-1.0621	0.561086
43289255	chr2:43289255:G:A	1.84987e-14	-3.24329e-10	-1.02768	0.000140023	-3.24329e-10	-1.00209	0.000140539	-3.24329e-10	-1.00181
43289390	chr2:43289390:T:C	1.34259e-14	-3.24329e-10	-1.3482	9.91808e-05	-3.24329e-10	-1.34695	9.95209e-05	-3.24329e-10	-1.34693
43289486	chr2:43289486:G:A	8.12447e-15	-1.8505	-3.46321e-10	5.18569e-05	-1.9954	-3.46321e-10	5.2039e-05	-1.9953	-3.46321e-10
43289983	chr2:43289983:T:G	1.40955e-14	-3.24329e-10	-1.29953	0.000101742	-3.24329e-10	-1.32146	0.000102095	-3.24329e-10	-1.3214
43290172	chr2:43290172:C:T	5.21855e-14	0.00942101	-3.46321e-10	0.000223552	-0.534249	-3.46321e-10	0.000224417	-0.533791	-3.46321e-10
43290199	chr2:43290199:T:C	5.1155e-15	-1.02939	-1.28372	1.35802e-05	-2.05564	-1.27964	1.36304e-05	-2.05563	-1.27937
43290501	chr2:43290501:T:A	4.57542e-14	-3.24329e-10	-0.1221	0.000522343	-3.24329e-10	0.314431	0.000517229	-3.24329e-10	0.301187
43290522	chr2:43290522:C:T	1.60991e-14	-3.24329e-10	-1.16662	0.000123891	-3.24329e-10	-1.12449	0.000124331	-3.24329e-10	-1.12435
43290830	chr2:43290830:T:C	1.34691e-14	-0.000753444	-1.34423	4.87582e-05	-0.729989	-1.32703	4.89244e-05	-0.730097	-1.32693
43290918	chr2:43290918:C:T	7.16154e-15	-0.630394	-1.34626	3.05528e-05	-1.1766	-1.34784	3.06539e-05	-1.1767	-1.34784
43291122	chr2:43291122:G:A	7.07053e-15	-0.661647	-1.3278	3.02409e-05	-1.20126	-1.33344	3.03404e-05	-1.20135	-1.33346
43291175	chr2:43291175:C:T	2.87242e-14	-3.24329e-10	-0.587643	0.000224533	-3.24329e-10	-0.52987	0.000225279	-3.24329e-10	-0.529958
43291228	chr2:43291228:T:A	2.41795e-14	-3.24329e-10	-0.759877	0.000172911	-3.24329e-10	-0.791117	0.00017348	-3.24329e-10	-0.791235
43291704	chr2:43291704:A:G	1.44786e-14	-3.24329e-10	-1.27271	0.000112123	-3.24329e-10	-1.2243	0.000112534	-3.24329e-10	-1.22405
43291793	chr2:43291793:AC:A	6.41903e-15	-2.08612	-3.46321e-10	4.76394e-05	-2.08023	-3.46321e-10	4.78023e-05	-2.08022	-3.46321e-10
43292079	chr2:43292079:T:G	1.36723e-14	-3.24329e-10	-1.33001	0.000101757	-3.24329e-10	-1.32131	0.000102113	-3.24329e-10	-1.32122
43293863	chr2:43293863:T:G	1.65302e-14	-3.24329e-10	-1.14019	0.000127512	-3.24329e-10	-1.09569	0.000127967	-3.24329e-10	-1.09553
43294028	chr2:43294028:G:A	3.62227e-12	2.20995	2.03952	0.000766609	-1.08556	1.78365	0.000764549	-1.08574	1.77773
43294374	chr2:43294374:A:G	7.06316e-15	-1.99049	-3.46321e-10	4.84045e-05	-2.0643	-3.46321e-10	4.85698e-05	-2.0643	-3.46321e-10
43294925	chr2:43294925:C:T	1.3773e-14	-3.24329e-10	-1.32267	0.000101427	-3.24329e-10	-1.32456	0.000101766	-3.24329e-10	-1.32462
43295301	chr2:43295301:C:G	1.35809e-14	-3.24329e-10	-1.33672	0.000100561	-3.24329e-10	-1.33312	0.000100907	-3.24329e-10	-1.3331
43295724	chr2:43295724:CAG:C	6.08e-10	7.19929	2.17325	0.000400537	-1.8324	1.88131	0.000399361	-1.83247	1.87504
43296060	chr2:43296060:C:T	1.48953e-14	-3.24329e-10	-1.24434	0.000113423	-3.24329e-10	-1.21277	0.000113823	-3.24329e-10	-1.21265
43296240	chr2:43296240:A:G	1.02258e-09	7.39853	2.49392	0.000529097	-1.86111	2.18839	0.000527394	-1.86118	2.18183
43296327	chr2:43296327:G:C	7.28495e-10	7.78002	1.77333	0.000235133	-1.85486	1.37112	0.000234367	-1.85494	1.36453
43296557	chr2:43296557:G:T	6.37799e-10	7.1804	2.24	0.000428474	-1.82678	1.94312	0.000427185	-1.82686	1.93678
43296951	chr2:43296951:C:T	1.80809e-14	-3.24329e-10	-1.05053	0.000145597	-3.24329e-10	-0.963052	0.000146158	-3.24329e-10	-0.962607
43298731	chr2:43298731:C:G	4.32199e-14	-3.24329e-10	-0.179081	0.000297065	-3.24329e-10	-0.249942	0.000297967	-3.24329e-10	-0.250315
43299247	chr2:43299247:A:T	2.61666e-12	2.10898	1.81529	0.000670846	-1.03161	1.59626	0.000668583	-1.0318	1.58967
43299488	chr2:43299488:G:A	1.41012e-14	0.0398247	-1.33895	5.0494e-05	-0.705594	-1.31645	5.06673e-05	-0.705707	-1.31631
43299635	chr2:43299635:C:T	9.36564e-15	-1.70834	-3.46321e-10	6.06724e-05	-1.8384	-3.46321e-10	6.08755e-05	-1.83847	-3.46321e-10
43299651	chr2:43299651:ACT:A	1.80695e-14	-3.24329e-10	-1.05116	0.000131842	-3.24329e-10	-1.06229	0.000132268	-3.24329e-10	-1.06247
43299671	chr2:43299671:A:C	1.45364e-14	-3.24329e-10	-1.26873	0.000105282	-3.24329e-10	-1.28725	0.000105639	-3.24329e-10	-1.28727
43299977	chr2:43299977:G:A	2.09642e-14	-3.24329e-10	-0.902569	0.000153171	-3.24329e-10	-0.912338	0.000153589	-3.24329e-10	-0.913018
43300350	chr2:43300350:G:A	1.20358e-14	-1.4575	-3.46321e-10	0.000146903	-0.954118	-3.46321e-10	0.000147428	-0.953958	-3.46321e-10
43300597	chr2:43300597:A:T	2.54145e-09	8.0409	2.76196	0.000514432	-1.8913	2.19047	0.000511747	-1.89137	2.1819
43300805	chr2:43300805:CTGTT:C	1.64796e-14	-3.24329e-10	-1.14326	0.000126528	-3.24329e-10	-1.10343	0.000126817	-3.24329e-10	-1.10455
43300918	chr2:43300918:C:A	1.996e-06	17.911	-0.441942	1.23905e-05	-2.08123	-1.34573	1.24325e-05	-2.08124	-1.34575
43301443	chr2:43301443:G:C	1.41867e-14	-3.24329e-10	-1.29308	0.000108906	-3.24329e-10	-1.25341	0.0001093	-3.24329e-10	-1.2532
43302707	chr2:43302707:G:GA	2.83202e-14	-3.24329e-10	-0.601807	0.000206424	-3.24329e-10	-0.613962	0.000206941	-3.24329e-10	-0.614864
43302923	chr2:43302923:A:C	1.37161e-13	-3.24329e-10	0.975774	0.00111524	-3.24329e-10	1.07293	0.0011193	-3.24329e-10	1.07316
43302986	chr2:43302986:G:C	1.48923e-14	-3.24329e-10	-1.24454	0.000112616	-3.24329e-10	-1.21991	0.000112981	-3.24329e-10	-1.22008
43303000	chr2:43303000:T:C	1.36612e-14	0.0163784	-1.3472	4.88394e-05	-0.719365	-1.33599	4.90044e-05	-0.719488	-1.3359
43303102	chr2:43303102:G:C	1.56993e-14	0.154707	-1.34647	5.43375e-05	-0.615395	-1.33328	5.45208e-05	-0.61552	-1.3332
43303178	chr2:43303178:G:A	1.3551e-14	-3.24329e-10	-1.33892	9.90827e-05	-3.24329e-10	-1.34794	9.94195e-05	-3.24329e-10	-1.34795
43303279	chr2:43303279:A:T	1.3478e-14	-3.24329e-10	-1.34433	9.9075e-05	-3.24329e-10	-1.34802	9.94139e-05	-3.24329e-10	-1.34801
43303285	chr2:43303285:G:C	1.37271e-14	-3.24329e-10	-1.32601	0.000101042	-3.24329e-10	-1.32836	0.000101386	-3.24329e-10	-1.32836
43303312	chr2:43303312:T:C	2.01269e-13	-3.24329e-10	1.35926	0.00166958	-3.24329e-10	1.47644	0.00167593	-3.24329e-10	1.47683
43303913	chr2:43303913:T:A	1.17881e-09	7.42631	2.60833	0.000491771	-1.79254	2.04666	0.000489295	-1.79262	2.03828
43303917	chr2:43303917:C:G	1.42119e-14	-3.24329e-10	-1.2913	0.000106553	-3.24329e-10	-1.27525	0.000106927	-3.24329e-10	-1.27516
43304325	chr2:43304325:C:A	1.35464e-14	-3.24329e-10	-1.33926	9.97917e-05	-3.24329e-10	-1.34081	0.000100132	-3.24329e-10	-1.34081
43304741	chr2:43304741:G:A	1.43682e-14	-3.24329e-10	-1.28036	0.000104377	-3.24329e-10	-1.29589	0.000104724	-3.24329e-10	-1.29597
43304967	chr2:43304967:C:T	1.99958e-12	2.65966	0.995643	0.000210854	-1.43486	0.842129	0.000210374	-1.435	0.836587
43305163	chr2:43305163:C:T	1.15953e-14	-0.536111	-0.958669	2.55168e-05	-1.71746	-0.9871	2.55759e-05	-1.71759	-0.988054
43305212	chr2:43305212:CAACAAT:C	9.15697e-15	-0.398935	-1.33193	3.65465e-05	-1.00452	-1.34078	3.667e-05	-1.00464	-1.3407
43305472	chr2:43305472:C:T	2.43125e-12	2.80944	1.04134	0.00020962	-1.48568	0.887081	0.000209135	-1.48581	0.881495
43305641	chr2:43305641:A:C	2.6914e-13	2.52576	-0.875915	4.15211e-05	-1.11629	-1.1014	4.16626e-05	-1.11649	-1.10121
43306075	chr2:43306075:G:A	1.76324e-13	1.43128	-0.204345	4.605e-05	-1.81567	-0.298497	4.60713e-05	-1.81567	-0.301438
43306099	chr2:43306099:GTC:G	1.82236e-14	-3.24329e-10	-1.04267	0.000140175	-3.24329e-10	-1.00101	0.000140665	-3.24329e-10	-1.00091
43306461	chr2:43306461:C:T	1.81402e-14	-3.24329e-10	-1.04725	0.000139488	-3.24329e-10	-1.00591	0.000139977	-3.24329e-10	-1.00582
43306628	chr2:43306628:G:A	1.37407e-14	-3.24329e-10	-1.32502	0.000101137	-3.24329e-10	-1.32742	0.000101482	-3.24329e-10	-1.32742
43306719	chr2:43306719:G:C	1.59499e-14	-3.24329e-10	-1.17593	0.000121388	-3.24329e-10	-1.1449	0.000121777	-3.24329e-10	-1.1451
43307069	chr2:43307069:C:T	4.80479e-15	-1.34297	-1.0328	1.69902e-05	-2.08704	-1.02421	1.70579e-05	-2.08705	-1.02364
43307376	chr2:43307376:T:C	4.42548e-14	-3.24329e-10	-0.155419	0.000339586	-3.24329e-10	-0.116166	0.000340596	-3.24329e-10	-0.1166
43307734	chr2:43307734:TTAAAGAA:T	1.37591e-14	-3.24329e-10	-1.32368	9.97007e-05	-3.24329e-10	-1.34172	0.000100034	-3.24329e-10	-1.34179
43308762	chr2:43308762:A:C	2.08802e-15	-1.93074	-1.27843	1.45694e-05	-2.01969	-1.24528	1.46213e-05	-2.01968	-1.24513
43308850	chr2:43308850:T:C	2.02535e-14	-3.24329e-10	-0.937056	0.000158884	-3.24329e-10	-0.875718	0.000159168	-3.24329e-10	-0.877338
43308932	chr2:43308932:G:C	1.75398e-14	-3.24329e-10	-1.08091	0.000125831	-3.24329e-10	-1.10896	0.000126254	-3.24329e-10	-1.109
43309043	chr2:43309043:G:T	1.58442e-14	-3.24329e-10	-1.18258	0.000120507	-3.24329e-10	-1.15218	0.000120894	-3.24329e-10	-1.15239
43309218	chr2:43309218:C:A	1.35603e-14	-3.24329e-10	-1.33824	0.000101051	-3.24329e-10	-1.32827	0.000101403	-3.24329e-10	-1.3282
43309246	chr2:43309246:T:C	6.6778e-15	-2.04659	-3.46321e-10	4.73499e-05	-2.08633	-3.46321e-10	4.75111e-05	-2.08633	-3.46321e-10
43309548	chr2:43309548:C:T	1.0627e-14	-1.58198	-3.46321e-10	6.53232e-05	-1.76455	-3.46321e-10	6.55421e-05	-1.7646	-3.46321e-10
43309706	chr2:43309706:G:A	6.42859e-15	-2.08463	-3.46321e-10	4.75637e-05	-2.08182	-3.46321e-10	4.77264e-05	-2.08181	-3.46321e-10
43310572	chr2:43310572:C:A	3.04453e-15	-1.79376	-1.03827	0.000147958	0.128467	-1.07543	0.000148294	0.128004	-1.07611
43310753	chr2:43310753:T:C	4.71469e-10	8.43843	0.679799	4.22876e-05	-1.83984	-0.359563	4.24495e-05	-1.83993	-0.359058
43310933	chr2:43310933:T:C	2.28469e-14	-3.24329e-10	-0.816568	0.000163118	-3.24329e-10	-0.84942	0.000163656	-3.24329e-10	-0.849533
43311013	chr2:43311013:C:A	1.62595e-14	-3.24329e-10	-1.15671	0.000117816	-3.24329e-10	-1.17477	0.00011817	-3.24329e-10	-1.17517
43311038	chr2:43311038:T:C	3.3182e-14	-3.24329e-10	-0.443377	0.000241921	-3.24329e-10	-0.45528	0.000242639	-3.24329e-10	-0.455724
43311358	chr2:43311358:T:C	1.75123e-14	-3.24329e-10	-1.08248	0.000135544	-3.24329e-10	-1.0346	0.000135831	-3.24329e-10	-1.03589
43311496	chr2:43311496:C:T	6.82514e-15	-2.02477	-3.46321e-10	4.74825e-05	-2.08353	-3.46321e-10	4.76438e-05	-2.08355	-3.46321e-10
43312562	chr2:43312562:C:T	8.40605e-15	-1.81643	-3.46321e-10	5.31439e-05	-1.97089	-3.46321e-10	5.33313e-05	-1.97078	-3.46321e-10
43312986	chr2:43312986:T:G	2.86669e-15	-1.72468	-1.16755	1.47403e-05	-2.07648	-1.17683	1.47819e-05	-2.07649	-1.17741
43313271	chr2:43313271:C:T	2.02332e-13	-3.24329e-10	1.36453	0.00270552	-3.24329e-10	1.95916	0.00267943	-3.24329e-10	1.94606
43313437	chr2:43313437:G:A	1.71539e-14	-1.10316	-3.46321e-10	8.9906e-05	-1.44513	-3.46321e-10	9.01993e-05	-1.44528	-3.46321e-10
43313892	chr2:43313892:G:C	1.49651e-14	-3.24329e-10	-1.23966	0.000111158	-3.24329e-10	-1.23294	0.000111567	-3.24329e-10	-1.23267
43313932	chr2:43313932:C:T	1.61657e-10	8.04785	-3.46321e-10	7.86593e-05	-1.57877	-3.46321e-10	7.89377e-05	-1.57864	-3.46321e-10
43314247	chr2:43314247:G:A	3.97183e-14	0.499331	-0.762901	2.21415e-05	-2.01286	-0.833581	2.21709e-05	-2.01288	-0.835638
43314273	chr2:43314273:A:G	4.48678e-14	0.832083	-0.973746	0.000105748	-0.276764	-1.00607	0.000106088	-0.276743	-1.00628
43314661	chr2:43314661:T:C	1.76723e-14	-3.24329e-10	-1.07339	0.000135239	-3.24329e-10	-1.03685	0.000135665	-3.24329e-10	-1.03711
43315368	chr2:43315368:C:T	1.50338e-14	-0.33649	-0.898594	2.99175e-05	-1.61532	-0.930131	2.99842e-05	-1.61548	-0.93115
43315640	chr2:43315640:A:T	2.98399e-14	0.120929	-0.670465	9.21096e-05	-0.717908	-0.703006	9.23625e-05	-0.718138	-0.703439
43316416	chr2:43316416:C:A	6.28893e-15	-0.845865	-1.26073	1.41817e-05	-2.01024	-1.2817	1.42223e-05	-2.01028	-1.2822
43316632	chr2:43316632:T:C	1.6127e-14	-3.24329e-10	-1.16489	0.000120027	-3.24329e-10	-1.15618	0.000120478	-3.24329e-10	-1.15583
43316875	chr2:43316875:C:T	9.13295e-15	-0.843273	-0.890222	2.01776e-05	-2.00814	-0.931174	2.02212e-05	-2.00819	-0.932379
43316953	chr2:43316953:A:G	1.8785e-15	-2.0613	-1.25361	1.55024e-05	-1.98173	-1.22117	1.55578e-05	-1.98175	-1.22098
43316978	chr2:43316978:C:T	2.75259e-15	-1.58497	-1.34787	1.23097e-05	-2.08698	-1.34652	1.23524e-05	-2.08698	-1.34647
43317113	chr2:43317113:A:T	1.55549e-14	-3.24329e-10	-1.20101	0.000118602	-3.24329e-10	-1.16812	0.000119014	-3.24329e-10	-1.16806
43317140	chr2:43317140:C:T	1.34359e-14	-3.24329e-10	-1.34745	9.90625e-05	-3.24329e-10	-1.34814	9.94012e-05	-3.24329e-10	-1.34813
43317189	chr2:43317189:A:G	1.33334e-13	0.621889	0.325584	0.000196425	-0.868024	0.204412	0.000196157	-0.868282	0.199901
43318157	chr2:43318157:A:C	1.35622e-14	-3.24329e-10	-1.3381	0.000100171	-3.24329e-10	-1.33701	0.000100511	-3.24329e-10	-1.33703
43318162	chr2:43318162:C:T	1.61056e-14	-1.16621	-3.46321e-10	8.52019e-05	-1.49887	-3.46321e-10	8.54804e-05	-1.49901	-3.46321e-10
43318200	chr2:43318200:T:C	1.87116e-14	-3.24329e-10	-1.01624	0.000145574	-3.24329e-10	-0.963207	0.000145871	-3.24329e-10	-0.964575
43318507	chr2:43318507:A:G	2.64166e-14	-3.24329e-10	-0.671391	0.000213027	-3.24329e-10	-0.582472	0.000213775	-3.24329e-10	-0.582374
43318600	chr2:43318600:G:T	1.81845e-14	-3.24329e-10	-1.04481	0.0001302	-3.24329e-10	-1.07482	0.000130637	-3.24329e-10	-1.07487
43319011	chr2:43319011:T:C	2.29312e-14	-3.24329e-10	-0.812886	0.000166948	-3.24329e-10	-0.826208	0.000167504	-3.24329e-10	-0.826293
43319485	chr2:43319485:T:C	2.13269e-10	7.34303	0.981898	7.21024e-05	-1.70666	0.0408494	7.23786e-05	-1.70677	0.0413826
43319493	chr2:43319493:A:T	1.31137e-10	7.4057	0.432922	4.06998e-05	-1.69197	-0.545701	4.08534e-05	-1.69209	-0.545222
43319696	chr2:43319696:C:G	2.87646e-13	0.732387	0.983961	0.000346038	-0.922513	0.825167	0.000345279	-0.922768	0.819824
43319778	chr2:43319778:G:C	1.59743e-14	-3.24329e-10	-1.1744	0.000118863	-3.24329e-10	-1.16592	0.000119308	-3.24329e-10	-1.16559
43320989	chr2:43320989:G:A	3.62495e-14	0.727514	-1.08247	4.40124e-05	-1.04825	-1.11117	4.41178e-05	-1.04852	-1.11192
43321519	chr2:43321519:T:C	4.09768e-14	-3.24329e-10	-0.232377	0.000327315	-3.24329e-10	-0.15297	0.000328763	-3.24329e-10	-0.15196
43321807	chr2:43321807:C:T	2.66798e-15	-1.6649	-1.29916	1.2811e-05	-2.08588	-1.30771	1.28513e-05	-2.08588	-1.30797
43322107	chr2:43322107:C:T	2.02854e-14	0.242641	-1.17812	6.03885e-05	-0.494881	-1.34821	6.0584e-05	-0.495059	-1.34821
43322259	chr2:43322259:T:C	1.65321e-14	-3.24329e-10	-1.14008	0.000120797	-3.24329e-10	-1.14978	0.000121205	-3.24329e-10	-1.14981
43322299	chr2:43322299:A:T	8.86277e-14	0.276436	0.262625	0.000173723	-0.898913	0.112484	0.000173644	-0.899026	0.108735
43322384	chr2:43322384:T:G	2.67651e-14	-0.0954835	-0.5628	9.85159e-05	-0.691227	-0.662448	9.85916e-05	-0.691345	-0.664968
43322830	chr2:43322830:C:T	3.77215e-14	0.0723772	-0.38753	0.000117953	-0.746729	-0.426874	0.000118261	-0.747002	-0.427401
43323069	chr2:43323069:C:T	2.05613e-14	-3.24329e-10	-0.921972	0.000199306	-3.24329e-10	-0.649054	0.000197944	-3.24329e-10	-0.659316
43323336	chr2:43323336:G:A	1.61351e-14	-3.24329e-10	-1.16439	0.00012007	-3.24329e-10	-1.15582	0.000120521	-3.24329e-10	-1.15547
43324403	chr2:43324403:C:T	1.46996e-14	-3.24329e-10	-1.25756	0.000111173	-3.24329e-10	-1.23281	0.000111536	-3.24329e-10	-1.23295
43324723	chr2:43324723:T:C	1.98979e-14	-3.24329e-10	-0.954767	0.000153258	-3.24329e-10	-0.911767	0.000153816	-3.24329e-10	-0.911544
43324754	chr2:43324754:A:G	3.11723e-14	-3.24329e-10	-0.505854	0.000231886	-3.24329e-10	-0.497647	0.000232526	-3.24329e-10	-0.498295
43325321	chr2:43325321:G:C	5.65783e-10	7.67055	1.63003	0.000208016	-1.97224	1.36596	0.000207536	-1.97229	1.3603
43325476	chr2:43325476:T:G	4.13289e-14	-3.24329e-10	-0.223821	0.000342394	-3.24329e-10	-0.107932	0.000343666	-3.24329e-10	-0.107627
43326150	chr2:43326150:G:A	4.7844e-14	-3.24329e-10	-0.0774368	0.000385784	-3.24329e-10	0.0113842	0.000387533	-3.24329e-10	0.0125024
43326182	chr2:43326182:A:C	2.1969e-13	1.04557	0.40126	0.000169226	-1.03964	0.226979	0.000169084	-1.03988	0.222979
43326451	chr2:43326451:G:C	2.97075e-14	-3.24329e-10	-0.553985	0.000210651	-3.24329e-10	-0.59369	0.000211321	-3.24329e-10	-0.593919
43326810	chr2:43326810:T:C	4.24103e-15	-1.73945	-0.761125	0.000194006	0.0850306	-0.761033	0.000194468	0.0848243	-0.761853
43326864	chr2:43326864:C:T	1.10315e-13	-3.24329e-10	0.757954	0.00165176	-3.24329e-10	1.4657	0.00161643	-3.24329e-10	1.44068
43327258	chr2:43327258:T:A	3.37758e-13	0.95435	0.922596	0.000292677	-0.991704	0.726879	0.000292265	-0.991952	0.722316
43327815	chr2:43327815:C:T	1.3538e-14	-3.24329e-10	-1.33988	0.000101761	-3.24329e-10	-1.32126	0.000102118	-3.24329e-10	-1.32117
43327833	chr2:43327833:C:A	3.67704e-13	1.18827	0.773622	0.00022239	-1.12374	0.584285	0.000222122	-1.12398	0.57991
43327851	chr2:43327851:C:T	8.21975e-14	-3.24329e-10	0.463741	0.00115054	-3.24329e-10	1.10409	0.00112877	-3.24329e-10	1.08158
43327872	chr2:43327872:C:T	1.71284e-14	-3.24329e-10	-1.10465	0.00013113	-3.24329e-10	-1.0677	0.000131588	-3.24329e-10	-1.06762
43328010	chr2:43328010:A:G	8.85094e-15	-0.760279	-1.00458	4.19695e-05	-1.18732	-1.01963	4.21155e-05	-1.18703	-1.01985
43328092	chr2:43328092:C:T	2.54685e-14	-3.24329e-10	-0.707942	0.000192506	-3.24329e-10	-0.683765	0.000193251	-3.24329e-10	-0.68331
43328193	chr2:43328193:G:C	4.26794e-14	-3.24329e-10	-0.191668	0.000300321	-3.24329e-10	-0.239042	0.000301275	-3.24329e-10	-0.239273
43328666	chr2:43328666:G:T	3.24848e-13	1.29342	0.54455	0.000169307	-1.176	0.363819	0.000169148	-1.17623	0.3597
43328791	chr2:43328791:G:A	3.17203e-14	-0.488427	-3.46321e-10	0.000373506	-0.0209592	-3.46321e-10	0.000374754	-0.0210294	-3.46321e-10
43329118	chr2:43329118:C:G	1.99083e-14	-3.24329e-10	-0.954248	0.000159345	-3.24329e-10	-0.872821	0.000159926	-3.24329e-10	-0.872587
43329284	chr2:43329284:A:G	2.24141e-14	-3.24329e-10	-0.835694	0.000160142	-3.24329e-10	-0.867832	0.00016067	-3.24329e-10	-0.867943
43329436	chr2:43329436:C:T	2.78922e-14	-0.0337082	-0.583327	8.8714e-05	-0.841182	-0.617294	8.89571e-05	-0.841395	-0.617749
43329531	chr2:43329531:T:C	2.02886e-14	-3.24329e-10	-0.935323	0.000147269	-3.24329e-10	-0.951631	0.000147765	-3.24329e-10	-0.951674
43329917	chr2:43329917:C:T	1.76629e-14	-3.24329e-10	-1.07391	0.000135491	-3.24329e-10	-1.03499	0.000135966	-3.24329e-10	-1.03489
43330321	chr2:43330321:A:C	1.61598e-14	-3.24329e-10	-1.16286	0.000119064	-3.24329e-10	-1.16423	0.000119457	-3.24329e-10	-1.16434
43330380	chr2:43330380:TAGG:T	1.34756e-14	-3.24329e-10	-1.3445	9.90619e-05	-3.24329e-10	-1.34815	9.94005e-05	-3.24329e-10	-1.34814
43330458	chr2:43330458:G:C	5.17399e-10	8.69621	0.514977	3.61785e-05	-1.85511	-0.500317	3.63162e-05	-1.8552	-0.49983
43330561	chr2:43330561:C:T	1.47905e-14	-3.24329e-10	-1.2514	0.000111543	-3.24329e-10	-1.22948	0.000111906	-3.24329e-10	-1.22964
43330662	chr2:43330662:T:C	4.29108e-14	-3.24329e-10	-0.18626	0.00033018	-3.24329e-10	-0.144257	0.00033126	-3.24329e-10	-0.144396
43331604	chr2:43331604:C:T	2.19103e-13	0.425529	1.01863	0.000340835	-0.930113	0.817619	0.000340364	-0.930231	0.812948
43332783	chr2:43332783:A:C	3.07451e-14	-3.24329e-10	-0.519651	0.000233258	-3.24329e-10	-0.491749	0.000234192	-3.24329e-10	-0.491157
43332954	chr2:43332954:T:C	1.37428e-14	-3.24329e-10	-1.32487	0.000100531	-3.24329e-10	-1.33343	0.000100871	-3.24329e-10	-1.33346
43333451	chr2:43333451:T:G	8.92924e-15	-1.75605	-3.46321e-10	7.69338e-05	-1.60095	-3.46321e-10	7.71904e-05	-1.60102	-3.46321e-10
43333486	chr2:43333486:T:C	1.34371e-14	-3.24329e-10	-1.34736	9.90517e-05	-3.24329e-10	-1.34825	9.93897e-05	-3.24329e-10	-1.34825
43333754	chr2:43333754:C:T	2.47723e-14	-3.24329e-10	-0.735658	0.000181195	-3.24329e-10	-0.744321	0.000181781	-3.24329e-10	-0.744495
43333984	chr2:43333984:T:C	2.50585e-14	-3.24329e-10	-0.724172	0.000198686	-3.24329e-10	-0.652169	0.000199	-3.24329e-10	-0.653995
43334022	chr2:43334022:C:A	1.18833e-12	4.3818	-1.24688	7.43457e-05	-0.333685	-1.30148	7.4552e-05	-0.333845	-1.30196
43334075	chr2:43334075:C:T	1.98639e-14	-3.24329e-10	-0.95648	0.000144742	-3.24329e-10	-0.968944	0.000145202	-3.24329e-10	-0.969172
43334162	chr2:43334162:C:A	1.37081e-14	-3.24329e-10	-1.32739	0.000100129	-3.24329e-10	-1.33743	0.000100469	-3.24329e-10	-1.33745
43334280	chr2:43334280:C:T	3.32406e-15	-1.67656	-1.06763	1.63827e-05	-2.08665	-1.06102	1.6446e-05	-2.08665	-1.06057
43334632	chr2:43334632:A:G	6.54945e-14	1.26368	-1.02709	2.21761e-05	-1.74986	-1.09501	2.22306e-05	-1.74987	-1.09595
43334641	chr2:43334641:G:A	1.03415e-13	1.96301	-1.26964	2.40037e-05	-1.46937	-1.29631	2.40726e-05	-1.46938	-1.29684
43334644	chr2:43334644:G:A	2.79276e-14	-3.24329e-10	-0.615769	0.000198478	-3.24329e-10	-0.653215	0.000199115	-3.24329e-10	-0.653415
43334676	chr2:43334676:C:G	1.09468e-14	-1.7854	0.233063	0.000661394	0.341905	0.20855	0.000662172	0.341577	0.20665
43334707	chr2:43334707:G:A	8.41748e-14	-3.24329e-10	0.487512	0.00121715	-3.24329e-10	1.16037	0.00119252	-3.24329e-10	1.13653
43334736	chr2:43334736:C:G	1.47323e-14	-3.24329e-10	-1.25534	0.000108204	-3.24329e-10	-1.25988	0.000108572	-3.24329e-10	-1.25989
43334850	chr2:43334850:C:T	1.37521e-13	0.336384	0.642008	0.000253878	-0.88052	0.473479	0.000253648	-0.880624	0.469273
43334861	chr2:43334861:T:C	2.37995e-13	0.207659	1.31921	0.000547757	-0.796982	1.15892	0.000546447	-0.797089	1.15323
43335045	chr2:43335045:A:T	1.43165e-14	-3.24329e-10	-1.28397	0.000105235	-3.24329e-10	-1.28769	0.000105594	-3.24329e-10	-1.2877
43335091	chr2:43335091:C:T	1.47492e-13	0.195611	0.852778	0.000345426	-0.77715	0.678034	0.000345031	-0.777259	0.673595
43335174	chr2:43335174:C:G	1.55574e-14	-3.24329e-10	-1.20085	0.000120208	-3.24329e-10	-1.15467	0.000120636	-3.24329e-10	-1.15452
43335340	chr2:43335340:A:T	3.40773e-13	0.475328	1.41051	0.00049672	-0.982909	1.24704	0.000495493	-0.983007	1.24126
43335356	chr2:43335356:AG:A	2.01827e-14	-3.24329e-10	-0.940559	0.000154999	-3.24329e-10	-0.900473	0.000155481	-3.24329e-10	-0.900776
43335660	chr2:43335660:T:G	2.61606e-15	-1.66812	-1.31559	1.28609e-05	-2.08289	-1.30681	1.2908e-05	-2.0829	-1.30655
43335975	chr2:43335975:C:T	3.01624e-14	-3.24329e-10	-0.538788	0.000211378	-3.24329e-10	-0.590245	0.000211903	-3.24329e-10	-0.591171
43336014	chr2:43336014:G:A	6.6002e-15	-2.05828	-3.46321e-10	4.73435e-05	-2.08646	-3.46321e-10	4.75048e-05	-2.08647	-3.46321e-10
43336216	chr2:43336216:G:T	2.91394e-14	0.355272	-0.928563	8.64228e-05	-0.533026	-0.951616	8.66666e-05	-0.533258	-0.951972
43337347	chr2:43337347:T:C	1.68076e-15	-2.08161	-1.34453	1.30762e-05	-2.02487	-1.34823	1.31205e-05	-2.02489	-1.34824
43337608	chr2:43337608:C:T	1.75271e-14	-3.24329e-10	-1.08163	0.000135942	-3.24329e-10	-1.03166	0.000136459	-3.24329e-10	-1.03128
43337878	chr2:43337878:T:G	1.67606e-14	-3.24329e-10	-1.12635	0.000118888	-3.24329e-10	-1.16571	0.000119291	-3.24329e-10	-1.16573
43339007	chr2:43339007:A:G	2.28827e-09	8.99108	1.70684	0.000178526	-2.05679	1.29763	0.000177857	-2.05681	1.29049
43339283	chr2:43339283:A:G	1.67775e-14	-3.24329e-10	-1.12535	0.000128341	-3.24329e-10	-1.0892	0.000128749	-3.24329e-10	-1.08943
43339292	chr2:43339292:T:C	1.34943e-14	-3.24329e-10	-1.34312	0.000100303	-3.24329e-10	-1.3357	0.000100647	-3.24329e-10	-1.33568
43339599	chr2:43339599:C:A	2.36748e-14	0.161556	-0.942526	7.29294e-05	-0.689201	-0.9652	7.3136e-05	-0.689426	-0.965552
43339802	chr2:43339802:C:T	1.55745e-12	1.23775	2.16767	0.000858414	-1.17026	1.98146	0.000855546	-1.17048	1.97492
43339851	chr2:43339851:T:C	7.61861e-10	8.55456	1.04357	8.49842e-05	-1.92498	0.423547	8.5327e-05	-1.92505	0.424239
43340079	chr2:43340079:T:C	2.43493e-09	8.23058	2.52946	0.000484553	-1.93607	2.17541	0.000482888	-1.93613	2.16862
43340214	chr2:43340214:C:T	1.34256e-14	-3.24329e-10	-1.34822	9.91616e-05	-3.24329e-10	-1.34714	9.95007e-05	-3.24329e-10	-1.34713
43341471	chr2:43341471:T:C	6.47657e-15	-2.07719	-3.46321e-10	4.74772e-05	-2.08364	-3.46321e-10	4.76395e-05	-2.08364	-3.46321e-10
43341636	chr2:43341636:G:T	1.39738e-14	-3.24329e-10	-1.3082	0.000102665	-3.24329e-10	-1.31242	0.000103016	-3.24329e-10	-1.31242
43342028	chr2:43342028:T:C	1.51666e-14	-3.24329e-10	-1.22629	0.00010913	-3.24329e-10	-1.25135	0.000109492	-3.24329e-10	-1.25145
43342544	chr2:43342544:T:C	1.39304e-14	-3.24329e-10	-1.31131	0.000101402	-3.24329e-10	-1.3248	0.000101741	-3.24329e-10	-1.32487
43342589	chr2:43342589:C:T	3.17816e-14	0.595924	-1.08242	8.12425e-05	-0.446572	-1.09988	8.14978e-05	-0.44654	-1.10018
43342646	chr2:43342646:A:T	1.53589e-14	-3.24329e-10	-1.21369	0.000110365	-3.24329e-10	-1.2401	0.000110731	-3.24329e-10	-1.24019
43343092	chr2:43343092:A:C	2.37858e-14	-3.24329e-10	-0.776294	0.000198559	-3.24329e-10	-0.652806	0.000199319	-3.24329e-10	-0.652394
43343443	chr2:43343443:G:A	1.36862e-14	-3.24329e-10	-1.32899	0.000100236	-3.24329e-10	-1.33636	0.000100575	-3.24329e-10	-1.33639
43344208	chr2:43344208:G:A	1.36881e-14	-3.24329e-10	-1.32886	0.000100131	-3.24329e-10	-1.33741	0.000100469	-3.24329e-10	-1.33745
43344908	chr2:43344908:A:G	6.73058e-13	0.468545	2.0979	0.00132297	-0.661115	1.90486	0.00131847	-0.661398	1.89832
43346191	chr2:43346191:AG:A	1.86376e-14	-3.24329e-10	-1.0202	0.000133281	-3.24329e-10	-1.05143	0.000133729	-3.24329e-10	-1.05149
43346531	chr2:43346531:C:T	5.8316e-13	0.539627	1.88345	0.000999758	-0.738176	1.7018	0.000996633	-0.738444	1.69553
43346911	chr2:43346911:G:T	1.85557e-14	-3.24329e-10	-1.0246	0.000132725	-3.24329e-10	-1.05561	0.000133171	-3.24329e-10	-1.05567
43347180	chr2:43347180:C:T	1.34695e-14	-3.24329e-10	-1.34496	9.98433e-05	-3.24329e-10	-1.34029	0.000100187	-3.24329e-10	-1.34026
43347242	chr2:43347242:A:G	3.34439e-14	-3.24329e-10	-0.435515	0.000267386	-3.24329e-10	-0.355201	0.000268365	-3.24329e-10	-0.35495
43347318	chr2:43347318:T:C	2.32337e-14	-3.24329e-10	-0.799779	0.000183405	-3.24329e-10	-0.732198	0.000183708	-3.24329e-10	-0.733953
43347876	chr2:43347876:A:G	1.72394e-14	-3.24329e-10	-1.09818	0.000123381	-3.24329e-10	-1.12861	0.000123812	-3.24329e-10	-1.12854
43348056	chr2:43348056:C:T	1.15181e-10	7.24048	0.468392	4.74477e-05	-1.55571	-0.528555	4.76265e-05	-1.55585	-0.528061
43348452	chr2:43348452:A:C	1.34252e-14	-3.24329e-10	-1.34825	9.91212e-05	-3.24329e-10	-1.34755	9.94595e-05	-3.24329e-10	-1.34755
43349204	chr2:43349204:T:C	2.85442e-14	0.573646	-1.16758	7.20738e-05	-0.478306	-1.1879	7.23112e-05	-0.478276	-1.18804
43349552	chr2:43349552:G:A	6.36414e-15	-2.0851	-0.00960527	4.88189e-05	-2.07353	0.0177585	4.90033e-05	-2.07352	0.0181053
43349556	chr2:43349556:A:C	1.36695e-14	-3.24329e-10	-1.33022	0.000102259	-3.24329e-10	-1.31638	0.000102613	-3.24329e-10	-1.31633
43349858	chr2:43349858:G:A	1.31911e-14	-1.24572	-0.120123	6.78788e-05	-1.47609	-0.250077	6.79059e-05	-1.47626	-0.25292
43350476	chr2:43350476:G:A	2.50096e-15	-1.79985	-1.22885	1.38792e-05	-2.0666	-1.2469	1.39208e-05	-2.0666	-1.24732
43351524	chr2:43351524:T:C	1.37181e-14	-3.24329e-10	-1.32666	0.000102722	-3.24329e-10	-1.31187	0.000103079	-3.24329e-10	-1.3118
43351672	chr2:43351672:A:G	1.42506e-14	-3.24329e-10	-1.28858	0.00010312	-3.24329e-10	-1.308	0.000103465	-3.24329e-10	-1.30806
43351911	chr2:43351911:C:T	1.90305e-14	-3.24329e-10	-0.99934	0.00013599	-3.24329e-10	-1.03131	0.000136441	-3.24329e-10	-1.0314
43351966	chr2:43351966:G:C	1.89903e-14	-3.24329e-10	-1.00145	0.00014623	-3.24329e-10	-0.958713	0.00014676	-3.24329e-10	-0.958502
43352708	chr2:43352708:G:A	1.92674e-14	-3.24329e-10	-0.986968	0.000141398	-3.24329e-10	-0.992315	0.000141855	-3.24329e-10	-0.992494
43353217	chr2:43353217:T:C	2.07865e-14	-3.24329e-10	-0.911078	0.000205865	-3.24329e-10	-0.616674	0.000204344	-3.24329e-10	-0.627491
43353548	chr2:43353548:T:G	6.4241e-15	-2.08533	-3.46321e-10	4.86019e-05	-2.06023	-3.46321e-10	4.8768e-05	-2.06022	-3.46321e-10
43353954	chr2:43353954:A:G	1.39001e-14	-1.31348	-3.46321e-10	0.000161057	-0.862132	-3.46321e-10	0.000161608	-0.862126	-3.46321e-10
43354180	chr2:43354180:T:C	1.35512e-14	-3.24329e-10	-1.3389	9.96409e-05	-3.24329e-10	-1.34232	9.99786e-05	-3.24329e-10	-1.34234
43354935	chr2:43354935:C:G	9.81984e-14	1.16317	-0.521565	2.51539e-05	-2.08705	-0.631825	2.51798e-05	-2.08705	-0.6342
43354964	chr2:43354964:A:T	1.12982e-11	5.74157	-0.354549	3.4151e-05	-1.89641	-0.516686	3.4145e-05	-1.89647	-0.520216
43355130	chr2:43355130:T:C	1.67996e-14	-3.24329e-10	-1.12403	0.000134142	-3.24329e-10	-1.045	0.000134645	-3.24329e-10	-1.04466
43355612	chr2:43355612:T:C	4.24277e-14	-3.24329e-10	-0.197582	0.000481328	-3.24329e-10	0.232656	0.000480292	-3.24329e-10	0.227095
43355624	chr2:43355624:T:A	1.42893e-14	-3.24329e-10	-1.28587	0.000104743	-3.24329e-10	-1.29238	0.000105096	-3.24329e-10	-1.29243
43355787	chr2:43355787:A:G	6.40651e-14	-3.24329e-10	0.214516	0.000519309	-3.24329e-10	0.308605	0.000521694	-3.24329e-10	0.309784
43355915	chr2:43355915:T:A	9.98745e-15	-1.64405	-3.46321e-10	6.06492e-05	-1.83879	-3.46321e-10	6.08537e-05	-1.83883	-3.46321e-10
43355953	chr2:43355953:G:C	2.01768e-14	-3.24329e-10	-0.94085	0.000155914	-3.24329e-10	-0.894591	0.000156481	-3.24329e-10	-0.894362
43356779	chr2:43356779:A:G	1.67357e-14	-3.24329e-10	-1.12784	0.000127407	-3.24329e-10	-1.09651	0.000127804	-3.24329e-10	-1.0968
43356897	chr2:43356897:G:T	2.46125e-12	4.95661	-1.09357	1.86704e-05	-1.79609	-1.22087	1.87025e-05	-1.79617	-1.22247
43356982	chr2:43356982:T:C	6.81648e-15	-2.02604	-3.46321e-10	4.76317e-05	-2.0804	-3.46321e-10	4.77957e-05	-2.08036	-3.46321e-10
43357181	chr2:43357181:T:C	2.46793e-14	-0.0278855	-0.711534	7.19247e-05	-0.924216	-0.744058	7.21383e-05	-0.924195	-0.744519
43357783	chr2:43357783:T:C	2.40477e-14	-3.24329e-10	-0.765345	0.000175528	-3.24329e-10	-0.776093	0.000176068	-3.24329e-10	-0.77643
43357833	chr2:43357833:A:C	3.48309e-14	0.277387	-0.672265	9.34255e-05	-0.700883	-0.705846	9.37015e-05	-0.700861	-0.706323
43358221	chr2:43358221:C:A	4.87583e-14	-3.24329e-10	-0.0585074	0.000534673	-3.24329e-10	0.337761	0.000531715	-3.24329e-10	0.32881
43358387	chr2:43358387:TCTC:T	1.00839e-14	-1.63444	-3.46321e-10	6.26638e-05	-1.80611	-3.46321e-10	6.28768e-05	-1.80612	-3.46321e-10
43358960	chr2:43358960:A:C	3.41277e-14	-3.24329e-10	-0.415274	0.000273115	-3.24329e-10	-0.333999	0.000274122	-3.24329e-10	-0.333726
43359262	chr2:43359262:T:G	1.67287e-14	-3.24329e-10	-1.12826	0.000133064	-3.24329e-10	-1.05307	0.000133568	-3.24329e-10	-1.05269
43359365	chr2:43359365:G:A	1.61215e-13	-3.24329e-10	1.13735	0.00125085	-3.24329e-10	1.18768	0.00125615	-3.24329e-10	1.18851
43359466	chr2:43359466:G:A	3.72164e-14	-3.24329e-10	-0.328634	0.000456694	-3.24329e-10	0.18012	0.000450083	-3.24329e-10	0.162134
43359661	chr2:43359661:T:C	2.7447e-14	-3.24329e-10	-0.633127	0.000199702	-3.24329e-10	-0.647068	0.000200302	-3.24329e-10	-0.647473
43360052	chr2:43360052:T:G	3.26877e-14	-3.24329e-10	-0.458385	0.000259821	-3.24329e-10	-0.3839	0.000260711	-3.24329e-10	-0.383886
43360268	chr2:43360268:C:T	6.65307e-15	-2.05031	-3.46321e-10	5.72085e-05	-1.89719	-3.46321e-10	5.74015e-05	-1.89723	-3.46321e-10
43360365	chr2:43360365:C:T	2.50845e-14	0.375292	-1.09843	1.51248e-05	-2.08304	-1.14452	1.5161e-05	-2.08304	-1.14553
43360611	chr2:43360611:T:A	1.7607e-14	-3.24329e-10	-1.07709	0.000137794	-3.24329e-10	-1.01814	0.000138284	-3.24329e-10	-1.01799
43361163	chr2:43361163:T:C	3.79664e-13	2.82417	-0.830267	3.23449e-05	-1.53826	-0.929172	3.2375e-05	-1.53827	-0.931642
43361229	chr2:43361229:G:C	2.29434e-14	0.346253	-1.15861	6.21299e-05	-0.634803	-1.17986	6.23333e-05	-0.634781	-1.18002
43361231	chr2:43361231:A:G	2.31099e-14	0.348925	-1.15405	6.25265e-05	-0.632737	-1.17557	6.27311e-05	-0.632715	-1.17573
43361267	chr2:43361267:G:C	1.58982e-14	-3.24329e-10	-1.17918	0.000117162	-3.24329e-10	-1.18034	0.000117549	-3.24329e-10	-1.18045
43361690	chr2:43361690:C:T	3.09696e-14	-0.512379	-3.46321e-10	0.000354747	-0.0724873	-3.46321e-10	0.000355959	-0.0724826	-3.46321e-10
43361925	chr2:43361925:A:T	4.76268e-13	3.41716	-1.19656	2.45814e-05	-1.41115	-1.33075	2.46628e-05	-1.41119	-1.33081
43361955	chr2:43361955:T:C	1.43434e-14	-3.24329e-10	-1.28209	0.000105867	-3.24329e-10	-1.28171	0.000106243	-3.24329e-10	-1.28157
43362282	chr2:43362282:G:A	2.41665e-14	-0.760416	-3.46321e-10	0.000137314	-1.02162	-3.46321e-10	0.000137765	-1.02175	-3.46321e-10
43363190	chr2:43363190:C:T	2.23832e-14	-3.24329e-10	-0.837075	0.000165203	-3.24329e-10	-0.836717	0.000165625	-3.24329e-10	-0.837574
43363760	chr2:43363760:G:A	5.65459e-13	3.68931	-1.29706	3.90116e-05	-1.48647	-0.79356	3.91246e-05	-1.48651	-0.794036
43363817	chr2:43363817:C:T	1.34893e-14	-3.24329e-10	-1.34349	0.000100227	-3.24329e-10	-1.33646	0.000100569	-3.24329e-10	-1.33645
43364079	chr2:43364079:A:T	2.74618e-15	-2.08649	-0.848686	1.92018e-05	-2.06385	-0.925039	1.92595e-05	-2.06386	-0.925432
43364434	chr2:43364434:GC:G	2.96488e-14	-3.24329e-10	-0.555962	0.000213895	-3.24329e-10	-0.578406	0.000214566	-3.24329e-10	-0.578679
43364799	chr2:43364799:G:C	2.06394e-14	-0.918181	-3.46321e-10	0.000119037	-1.16446	-3.46321e-10	0.000119429	-1.16458	-3.46321e-10
43365617	chr2:43365617:T:C	6.95231e-13	3.31504	-0.716182	3.08841e-05	-1.68589	-0.827764	3.09044e-05	-1.6859	-0.830504
43365802	chr2:43365802:G:C	1.38462e-14	-3.24329e-10	-1.31737	0.000101055	-3.24329e-10	-1.32823	0.000101395	-3.24329e-10	-1.32827
43365861	chr2:43365861:A:G	0.000104015	19.9947	1.42767	0.000104711	-2.03212	0.739429	0.00010413	-2.03211	0.730448
43366603	chr2:43366603:T:C	1.57026e-14	-3.24329e-10	-1.19156	0.000115658	-3.24329e-10	-1.19325	0.000116061	-3.24329e-10	-1.19319
43366952	chr2:43366952:C:T	2.91639e-13	3.06436	-1.33422	3.96935e-05	-1.27297	-0.989734	3.98161e-05	-1.27301	-0.990017
43367011	chr2:43367011:A:G	7.03377e-15	-1.99466	-3.46321e-10	4.88905e-05	-2.05431	-3.46321e-10	4.90572e-05	-2.05431	-3.46321e-10
43367344	chr2:43367344:A:T	4.07004e-06	17.0624	1.11916	0.000102331	-2.08634	0.770666	0.000101992	-2.08634	0.76394
43367632	chr2:43367632:G:A	2.96913e-14	-0.0738186	-0.480709	8.42657e-05	-0.966796	-0.543122	8.45265e-05	-0.966776	-0.543457
43367792	chr2:43367792:C:T	8.05636e-13	3.29829	-0.552042	3.65414e-05	-1.66564	-0.679805	3.65494e-05	-1.66565	-0.682987
43368263	chr2:43368263:G:T	2.24201e-14	-0.835426	-3.46321e-10	9.3222e-05	-1.40891	-3.46321e-10	9.35235e-05	-1.40909	-3.46321e-10
43368321	chr2:43368321:T:C	2.70304e-15	-1.74779	-1.20321	1.43954e-05	-2.06623	-1.21076	1.44397e-05	-2.06621	-1.2111
43369607	chr2:43369607:T:G	6.98086e-14	1.48592	-1.18555	0.000152948	0.197757	-1.11155	0.000153517	0.197792	-1.11128
43369621	chr2:43369621:C:A	1.8352e-14	-3.24329e-10	-1.03565	0.000134818	-3.24329e-10	-1.03997	0.000135265	-3.24329e-10	-1.04006
43369695	chr2:43369695:C:T	3.90092e-14	-3.24329e-10	-0.281587	0.000296768	-3.24329e-10	-0.250941	0.000297653	-3.24329e-10	-0.25137
43369936	chr2:43369936:G:T	1.542e-14	-3.24329e-10	-1.20972	0.000112886	-3.24329e-10	-1.21751	0.000113271	-3.24329e-10	-1.21751
43369947	chr2:43369947:G:T	1.33606e-13	-3.24329e-10	0.949508	0.00103512	-3.24329e-10	0.998375	0.00103948	-3.24329e-10	0.999174
43370003	chr2:43370003:C:T	1.43599e-06	17.4114	-0.271621	1.3385e-05	-2.05657	-1.29319	1.34312e-05	-2.05659	-1.29313
43370282	chr2:43370282:T:C	1.09905e-13	-3.24329e-10	0.75423	0.00171789	-3.24329e-10	1.50496	0.00167904	-3.24329e-10	1.47868
43370915	chr2:43370915:T:C	2.14777e-14	-3.24329e-10	-0.87837	0.00015649	-3.24329e-10	-0.890903	0.000156978	-3.24329e-10	-0.891193
43371021	chr2:43371021:A:G	5.53658e-06	19.3935	-0.904232	1.29061e-05	-2.07776	-1.30843	1.29511e-05	-2.07775	-1.30837
43371152	chr2:43371152:T:A	1.94893e-15	-2.08694	-1.19116	1.42285e-05	-2.06027	-1.22837	1.42737e-05	-2.06028	-1.2286
43372113	chr2:43372113:G:A	2.98765e-14	0.0876284	-0.63594	2.2875e-05	-2.08684	-0.727009	2.29132e-05	-2.08684	-0.728744
43372876	chr2:43372876:G:A	1.34294e-14	-3.24329e-10	-1.34794	9.90608e-05	-3.24329e-10	-1.34816	9.93989e-05	-3.24329e-10	-1.34816
43373258	chr2:43373258:T:A	1.15156e-13	-3.24329e-10	0.800907	0.00180989	-3.24329e-10	1.55713	0.00176863	-3.24329e-10	1.53066
43373582	chr2:43373582:T:A	1.35539e-06	17.3681	-0.286111	1.33448e-05	-2.05544	-1.29732	1.33909e-05	-2.05545	-1.29727
43373762	chr2:43373762:G:A	1.21104e-13	-3.24329e-10	0.851263	0.00189786	-3.24329e-10	1.60459	0.00185489	-3.24329e-10	1.57828
43373849	chr2:43373849:G:A	2.8217e-14	-3.24329e-10	-0.605459	0.00022242	-3.24329e-10	-0.539327	0.000223362	-3.24329e-10	-0.538503
43373993	chr2:43373993:A:C	4.46862e-14	-3.24329e-10	-0.14572	0.000396223	-3.24329e-10	0.0380849	0.000397478	-3.24329e-10	0.037841
43374178	chr2:43374178:C:T	2.05467e-12	4.05669	-0.374204	4.34225e-05	-1.64529	-0.527624	4.34159e-05	-1.64539	-0.531083
43374705	chr2:43374705:A:G	2.03457e-14	-3.24329e-10	-0.932515	0.0001589	-3.24329e-10	-0.875617	0.000159196	-3.24329e-10	-0.877164
43375127	chr2:43375127:G:C	1.4128e-14	-3.24329e-10	-1.29723	0.000106551	-3.24329e-10	-1.27527	0.000106933	-3.24329e-10	-1.27509
43375276	chr2:43375276:A:T	1.37909e-12	3.86775	-0.58395	3.75537e-05	-1.60136	-0.716763	3.75645e-05	-1.60146	-0.71978
43375321	chr2:43375321:A:G	1.47116e-14	0.0421757	-1.29892	4.81024e-05	-0.762353	-1.30821	4.82523e-05	-0.762578	-1.30828
43375440	chr2:43375440:C:A	1.36153e-14	-3.24329e-10	-1.33419	0.000101206	-3.24329e-10	-1.32673	0.00010156	-3.24329e-10	-1.32665
43375755	chr2:43375755:C:T	1.82011e-14	-0.00656146	-1.03734	5.79395e-05	-0.81051	-1.07398	5.81195e-05	-0.810726	-1.07407
43375793	chr2:43375793:T:G	2.01556e-06	17.8176	-0.338777	1.29855e-05	-2.07236	-1.3077	1.30303e-05	-2.07237	-1.30765
43375831	chr2:43375831:G:A	3.8287e-14	-3.24329e-10	-0.300274	0.000308683	-3.24329e-10	-0.211577	0.00030985	-3.24329e-10	-0.21121
43376228	chr2:43376228:C:G	7.83568e-07	16.892	-0.357978	1.34089e-05	-2.03702	-1.31095	1.3455e-05	-2.03704	-1.31091
43376259	chr2:43376259:T:A	1.66201e-14	-3.24329e-10	-1.13477	0.000122467	-3.24329e-10	-1.13605	0.00012287	-3.24329e-10	-1.13617
43376664	chr2:43376664:A:T	4.19736e-14	-3.24329e-10	-0.208342	0.000339739	-3.24329e-10	-0.115717	0.000341002	-3.24329e-10	-0.115411
43377602	chr2:43377602:G:A	1.28456e-06	17.2765	-0.248196	1.35224e-05	-2.05239	-1.28715	1.35691e-05	-2.05241	-1.28709
43377835	chr2:43377835:C:T	1.83259e-15	-2.0855	-1.25415	1.36478e-05	-2.04427	-1.28605	1.36924e-05	-2.04428	-1.28618
43378079	chr2:43378079:T:C	1.83004e-14	-1.03846	-3.46321e-10	9.59067e-05	-1.38052	-3.46321e-10	9.62384e-05	-1.38047	-3.46321e-10
43378213	chr2:43378213:C:T	1.46433e-14	-3.24329e-10	-1.2614	0.00010642	-3.24329e-10	-1.2765	0.000106777	-3.24329e-10	-1.27655
43378687	chr2:43378687:C:A	2.62063e-06	17.9878	-0.246509	1.32018e-05	-2.07527	-1.28827	1.32475e-05	-2.07528	-1.28821
43378785	chr2:43378785:T:C	1.82964e-15	-2.07336	-1.2679	1.38364e-05	-2.08428	-1.23231	1.38857e-05	-2.08429	-1.23215
43378953	chr2:43378953:C:T	2.96789e-14	0.32438	-0.879326	9.04728e-05	-0.534671	-0.904173	9.07252e-05	-0.534911	-0.904551
43378978	chr2:43378978:T:C	1.69493e-14	-3.24329e-10	-1.11516	0.000129871	-3.24329e-10	-1.07735	0.000130318	-3.24329e-10	-1.07732
43380676	chr2:43380676:C:T	1.89863e-15	-2.06161	-1.24264	1.56678e-05	-1.98447	-1.20781	1.5724e-05	-1.9845	-1.20762
43381166	chr2:43381166:C:T	1.72999e-14	-3.24329e-10	-1.09468	0.0001268	-3.24329e-10	-1.10128	0.000127188	-3.24329e-10	-1.10163
43381763	chr2:43381763:G:A	1.99944e-15	-2.04686	-1.20566	1.84091e-05	-1.84249	-1.18856	1.84786e-05	-1.84255	-1.18814
43381861	chr2:43381861:G:C	2.90851e-14	-3.24329e-10	-0.575158	0.000245343	-3.24329e-10	-0.441235	0.000246317	-3.24329e-10	-0.44068
43382280	chr2:43382280:T:C	4.16593e-14	1.02751	-1.24337	0.000113695	-0.0192186	-1.19115	0.00011409	-0.0194965	-1.19082
43382782	chr2:43382782:G:A	1.34263e-14	-3.24329e-10	-1.34817	9.92033e-05	-3.24329e-10	-1.34672	9.95427e-05	-3.24329e-10	-1.34671
43382888	chr2:43382888:C:T	3.47796e-05	19.6475	0.67937	5.35224e-05	-2.05196	0.0881634	5.33399e-05	-2.05195	0.0813323
43383514	chr2:43383514:T:A	1.6937e-14	-3.24329e-10	-1.11588	0.00013092	-3.24329e-10	-1.06931	0.000131212	-3.24329e-10	-1.07048
43383534	chr2:43383534:A:G	2.41457e-14	-3.24329e-10	-0.761278	0.000200751	-3.24329e-10	-0.641828	0.000201544	-3.24329e-10	-0.641292
43384320	chr2:43384320:C:T	3.52621e-14	0.684723	-1.0673	0.000105197	-0.308574	-0.979487	0.000105571	-0.308833	-0.979078
43384832	chr2:43384832:TAAAC:T	1.69568e-14	-3.24329e-10	-1.11471	0.000122945	-3.24329e-10	-1.13216	0.000123336	-3.24329e-10	-1.13239
43385241	chr2:43385241:T:C	1.49053e-14	-3.24329e-10	-1.24367	0.000113377	-3.24329e-10	-1.21318	0.000113791	-3.24329e-10	-1.21294
43385459	chr2:43385459:T:C	1.87412e-14	-3.24329e-10	-1.01466	0.000144329	-3.24329e-10	-0.971797	0.000144833	-3.24329e-10	-0.971714
43385697	chr2:43385697:G:A	2.55604e-14	-3.24329e-10	-0.704337	0.000200644	-3.24329e-10	-0.642363	0.000201247	-3.24329e-10	-0.642763
43386443	chr2:43386443:C:G	2.31199e-06	18.2878	-0.671848	1.2884e-05	-2.07984	-1.30806	1.2927e-05	-2.07985	-1.30813
43386851	chr2:43386851:G:T	8.5549e-14	-0.0509628	0.554669	7.24539e-05	-2.08598	0.425036	7.24964e-05	-2.08598	0.42222
43387071	chr2:43387071:G:C	1.84087e-15	-2.06592	-1.26923	1.46203e-05	-2.00449	-1.25699	1.46745e-05	-2.00452	-1.25666
43387584	chr2:43387584:C:T	1.34401e-14	-3.24329e-10	-1.34714	9.90514e-05	-3.24329e-10	-1.34825	9.93892e-05	-3.24329e-10	-1.34825
43387644	chr2:43387644:A:G	1.46468e-14	-3.24329e-10	-1.26116	0.000111153	-3.24329e-10	-1.23299	0.000111557	-3.24329e-10	-1.23276
43387735	chr2:43387735:G:A	1.3426e-14	-3.24329e-10	-1.34819	9.90556e-05	-3.24329e-10	-1.34821	9.93935e-05	-3.24329e-10	-1.34821
43388489	chr2:43388489:A:G	1.37369e-14	-3.24329e-10	-1.3253	0.000100411	-3.24329e-10	-1.33462	0.000100752	-3.24329e-10	-1.33464
43388869	chr2:43388869:T:G	4.71395e-13	1.75967	0.450639	7.24786e-05	-1.94625	0.285643	7.24665e-05	-1.94622	0.28205
43389671	chr2:43389671:T:C	5.99239e-15	-0.976472	-1.17842	1.62651e-05	-2.04168	-1.1132	1.63338e-05	-2.04168	-1.11238
43389673	chr2:43389673:A:G	1.71711e-13	0.960336	0.240096	5.16392e-05	-2.08689	0.0872746	5.16374e-05	-2.08689	0.0838369
43389689	chr2:43389689:A:G	3.16635e-14	-3.24329e-10	-0.490218	0.00022476	-3.24329e-10	-0.528858	0.000225494	-3.24329e-10	-0.529007
43389938	chr2:43389938:A:G	3.25996e-14	-3.24329e-10	-0.461083	0.000258564	-3.24329e-10	-0.38875	0.000259679	-3.24329e-10	-0.387851
43389939	chr2:43389939:T:C	2.08636e-14	-0.907378	-3.46321e-10	0.000114864	-1.20014	-3.46321e-10	0.000115244	-1.20025	-3.46321e-10
43390020	chr2:43390020:T:A	2.07006e-15	-2.07914	-1.13867	2.26093e-05	-1.71003	-1.1155	2.26968e-05	-1.71009	-1.11498
43390594	chr2:43390594:G:A	1.92247e-15	-1.96659	-1.32518	1.28004e-05	-2.0759	-1.31851	1.28464e-05	-2.07591	-1.31832
43390646	chr2:43390646:A:G	3.14714e-14	-3.24329e-10	-0.496303	0.000252304	-3.24329e-10	-0.413257	0.000252628	-3.24329e-10	-0.415379
43390792	chr2:43390792:C:A	9.0639e-14	0.561501	-3.46321e-10	0.000372275	-0.0242593	-3.46321e-10	0.000373775	-0.023643	-3.46321e-10
43391470	chr2:43391470:G:A	6.46905e-15	-2.07835	-3.46321e-10	5.08079e-05	-2.01584	-3.46321e-10	5.09844e-05	-2.01578	-3.46321e-10
43391901	chr2:43391901:T:C	1.36302e-13	0.686498	0.282991	5.42551e-05	-2.07963	0.129431	5.42511e-05	-2.07963	0.125954
43392136	chr2:43392136:A:G	2.20213e-14	-3.24329e-10	-0.853371	0.000162844	-3.24329e-10	-0.8511	0.000163367	-3.24329e-10	-0.851301
43392216	chr2:43392216:T:C	1.41539e-14	-1.0101	-0.285292	0.000232846	-0.582452	0.0889362	0.000231787	-0.582572	0.0810939
43392384	chr2:43392384:T:C	4.53881e-14	-3.24329e-10	-0.130133	0.000368568	-3.24329e-10	-0.0342674	0.000369944	-3.24329e-10	-0.0339462
43392597	chr2:43392597:T:G	1.26457e-14	-0.944156	-0.46391	0.000204485	-0.503317	-0.12008	0.000203678	-0.503442	-0.127315
43393181	chr2:43393181:G:A	3.08998e-15	-1.55603	-1.26118	1.4015e-05	-2.08666	-1.2171	1.40711e-05	-2.08666	-1.21651
43393687	chr2:43393687:A:G	1.18987e-12	3.19931	-0.0630903	4.46943e-05	-1.96169	-0.182359	4.47085e-05	-1.96171	-0.185423
43394023	chr2:43394023:C:T	3.12703e-15	-1.66557	-1.13973	1.62589e-05	-2.08126	-1.074	1.63282e-05	-2.08126	-1.07315
43394100	chr2:43394100:G:A	2.99759e-14	-0.544988	-3.46321e-10	0.000163981	-0.844142	-3.46321e-10	0.000164534	-0.844183	-3.46321e-10
43394168	chr2:43394168:G:A	6.45109e-15	-2.08113	-3.46321e-10	5.03758e-05	-2.02438	-3.46321e-10	5.05507e-05	-2.02432	-3.46321e-10
43394676	chr2:43394676:T:C	1.46149e-13	-3.24329e-10	1.03925	0.00231142	-3.24329e-10	1.80172	0.00225728	-3.24329e-10	1.77462
43395107	chr2:43395107:G:A	1.34287e-14	-3.24329e-10	-1.34799	9.92927e-05	-3.24329e-10	-1.34582	9.9633e-05	-3.24329e-10	-1.3458
43395318	chr2:43395318:C:T	1.44715e-14	-3.24329e-10	-1.2732	0.000109518	-3.24329e-10	-1.24781	0.000109899	-3.24329e-10	-1.24774
43395342	chr2:43395342:G:C	2.71655e-14	-3.24329e-10	-0.643435	0.00020522	-3.24329e-10	-0.619812	0.000205917	-3.24329e-10	-0.619823
43395929	chr2:43395929:G:A	2.23834e-15	-1.90912	-1.23053	1.38226e-05	-2.08676	-1.23082	1.38718e-05	-2.08676	-1.23068
43396002	chr2:43396002:C:G	1.36766e-14	-3.24329e-10	-1.3297	0.00010246	-3.24329e-10	-1.31442	0.0001028	-3.24329e-10	-1.31451
43396347	chr2:43396347:G:A	2.55758e-15	-1.84464	-1.16168	1.68438e-05	-2.02131	-1.0986	1.69148e-05	-2.02133	-1.09778
43396684	chr2:43396684:G:A	2.83777e-15	-1.87581	-1.02655	1.69404e-05	-2.0854	-1.02879	1.70029e-05	-2.0854	-1.02852
43396868	chr2:43396868:TA:T	1.40172e-14	-3.24329e-10	-1.3051	0.000104906	-3.24329e-10	-1.29083	0.000105273	-3.24329e-10	-1.29074
43396893	chr2:43396893:T:C	2.61841e-15	-1.81	-1.17282	1.63859e-05	-2.03631	-1.11116	1.64545e-05	-2.03633	-1.11037
43397113	chr2:43397113:A:C	5.74667e-07	17.1969	-0.972961	1.28013e-05	-2.04653	-1.34782	1.28446e-05	-2.04654	-1.34783
43397529	chr2:43397529:T:C	1.4285e-14	-3.24329e-10	-1.28617	0.000107247	-3.24329e-10	-1.26876	0.000107602	-3.24329e-10	-1.26886
43397939	chr2:43397939:T:C	2.09484e-12	3.01517	0.686674	8.54583e-05	-1.99526	0.499399	8.53922e-05	-1.99528	0.495236
43398045	chr2:43398045:T:A	2.86159e-15	-1.73813	-1.15587	1.62882e-05	-2.0612	-1.09225	1.63571e-05	-2.06121	-1.09142
43398265	chr2:43398265:C:T	1.81195e-15	-2.04672	-1.30426	1.36754e-05	-2.03372	-1.29458	1.37251e-05	-2.03375	-1.29433
43398303	chr2:43398303:C:T	1.36483e-14	-3.24329e-10	-1.33177	0.000101624	-3.24329e-10	-1.32261	0.000101976	-3.24329e-10	-1.32256
43398720	chr2:43398720:G:A	6.56275e-15	-2.06397	-3.46321e-10	5.75126e-05	-1.89189	-3.46321e-10	5.77111e-05	-1.89185	-3.46321e-10
43399053	chr2:43399053:T:C	2.32741e-14	-0.79804	-3.46321e-10	0.000130813	-1.07012	-3.46321e-10	0.000131255	-1.07016	-3.46321e-10
43399073	chr2:43399073:C:T	3.97794e-15	-1.36657	-1.19805	1.53753e-05	-2.06902	-1.14211	1.54391e-05	-2.06902	-1.14138
43399111	chr2:43399111:T:C	1.40703e-14	-3.24329e-10	-1.30132	0.00010529	-3.24329e-10	-1.28717	0.000105665	-3.24329e-10	-1.28703
43399382	chr2:43399382:T:C	2.10297e-07	16.2494	-1.03075	1.2437e-05	-2.0855	-1.33772	1.24802e-05	-2.0855	-1.33765
43399529	chr2:43399529:G:T	2.64539e-07	16.4312	-0.983112	1.25455e-05	-2.08659	-1.32794	1.25894e-05	-2.08659	-1.32785
43399602	chr2:43399602:G:A	1.34465e-14	-3.24329e-10	-1.34666	9.97798e-05	-3.24329e-10	-1.34093	0.000100122	-3.24329e-10	-1.34091
43400224	chr2:43400224:G:T	1.39813e-12	2.66779	0.629724	7.42449e-05	-2.03699	0.400465	7.41959e-05	-2.037	0.396413
43400239	chr2:43400239:T:C	2.9355e-15	-1.71034	-1.15816	1.61248e-05	-2.06877	-1.09476	1.61929e-05	-2.06878	-1.09394
43400521	chr2:43400521:C:T	2.41433e-15	-1.84829	-1.21567	1.45032e-05	-2.08382	-1.1857	1.4559e-05	-2.08383	-1.18526
43400916	chr2:43400916:C:T	3.25058e-15	-1.57204	-1.19451	1.51718e-05	-2.08695	-1.1375	1.52348e-05	-2.08695	-1.13676
43401332	chr2:43401332:G:A	1.43487e-14	-3.24329e-10	-1.28173	0.00010803	-3.24329e-10	-1.26148	0.000108384	-3.24329e-10	-1.26162
43402621	chr2:43402621:G:A	2.0631e-15	-1.87311	-1.34806	1.23005e-05	-2.08605	-1.34821	1.23424e-05	-2.08604	-1.34821
43402792	chr2:43402792:G:T	1.76799e-07	16.0524	-1.0073	1.25262e-05	-2.08276	-1.33331	1.25699e-05	-2.08277	-1.33323
43402865	chr2:43402865:G:A	1.55012e-14	-3.24329e-10	-1.20446	0.000116666	-3.24329e-10	-1.18458	0.000117108	-3.24329e-10	-1.1842
43403083	chr2:43403083:T:C	2.00597e-15	-2.02911	-1.22015	1.81295e-05	-1.87797	-1.16838	1.82037e-05	-1.87798	-1.1677
43403296	chr2:43403296:A:G	4.03347e-14	-3.24329e-10	-0.248171	0.000324771	-3.24329e-10	-0.160773	0.00032598	-3.24329e-10	-0.160462
43403320	chr2:43403320:C:T	2.06244e-15	-2.07288	-1.14861	2.20987e-05	-1.76403	-1.08435	2.2192e-05	-1.76404	-1.08352
43403337	chr2:43403337:G:A	1.35135e-14	-3.24329e-10	-1.3417	9.9431e-05	-3.24329e-10	-1.34443	9.97685e-05	-3.24329e-10	-1.34445
43403341	chr2:43403341:A:G	1.76551e-15	-2.03176	-1.34519	2.72073e-05	-1.29315	-1.34726	2.72979e-05	-1.29319	-1.3473
43403354	chr2:43403354:T:C	2.02183e-15	-2.06464	-1.17674	2.0686e-05	-1.79765	-1.11679	2.07724e-05	-1.79766	-1.11601
43403518	chr2:43403518:C:T	2.28804e-11	5.36695	0.725709	0.000112606	-1.7011	0.481104	0.000112546	-1.70111	0.477168
43404467	chr2:43404467:A:G	1.57822e-13	-3.24329e-10	1.11609	0.00252089	-3.24329e-10	1.88847	0.00246089	-3.24329e-10	1.86098
43404542	chr2:43404542:T:C	2.30707e-14	-3.24329e-10	-0.806821	0.000168199	-3.24329e-10	-0.818746	0.000168716	-3.24329e-10	-0.819084
43404699	chr2:43404699:T:C	1.66423e-14	-3.24329e-10	-1.13344	0.000121997	-3.24329e-10	-1.1399	0.000122408	-3.24329e-10	-1.13994
43404772	chr2:43404772:ATCTGAGT:A	1.53938e-13	-3.24329e-10	1.09117	0.00248636	-3.24329e-10	1.87468	0.00242618	-3.24329e-10	1.84678
43404956	chr2:43404956:C:A	1.41881e-14	-3.24329e-10	-1.29298	0.000106349	-3.24329e-10	-1.27717	0.000106721	-3.24329e-10	-1.27708
43405061	chr2:43405061:G:A	8.48092e-13	2.38532	0.412288	5.74734e-05	-2.08264	0.19007	5.7442e-05	-2.08264	0.186119
43405096	chr2:43405096:G:A	3.48453e-15	-1.44048	-1.25657	1.42055e-05	-2.07915	-1.21112	1.42622e-05	-2.07915	-1.21054
43405165	chr2:43405165:T:C	1.42393e-14	-3.24329e-10	-1.28938	0.000103455	-3.24329e-10	-1.30476	0.000103801	-3.24329e-10	-1.30482
43405811	chr2:43405811:C:T	1.18339e-13	1.74475	-0.916583	1.52476e-05	-2.08066	-1.13881	1.53119e-05	-2.08066	-1.138
43406129	chr2:43406129:T:C	1.02199e-07	15.654	-1.15692	1.24272e-05	-2.07584	-1.34817	1.24696e-05	-2.07584	-1.34816
43406183	chr2:43406183:G:T	3.54164e-14	-3.24329e-10	-0.378207	0.000284788	-3.24329e-10	-0.292148	0.000285842	-3.24329e-10	-0.291859
43406510	chr2:43406510:A:C	1.36481e-14	-1.33178	-3.46321e-10	0.000142233	-0.98643	-3.46321e-10	0.00014273	-0.986345	-3.46321e-10
43406585	chr2:43406585:C:A	3.75323e-15	-1.44451	-1.17826	1.54713e-05	-2.08622	-1.11869	1.55364e-05	-2.08622	-1.11789
43406689	chr2:43406689:A:G	3.81734e-15	-1.39466	-1.21117	1.49218e-05	-2.08368	-1.15739	1.49835e-05	-2.08368	-1.15667
43406707	chr2:43406707:T:C	2.93692e-15	-1.54794	-1.32008	1.25487e-05	-2.08628	-1.328	1.2589e-05	-2.08628	-1.3282
43406996	chr2:43406996:C:A	3.74781e-15	-1.47546	-1.14875	1.59844e-05	-2.08694	-1.08534	1.60525e-05	-2.08694	-1.0845
43407329	chr2:43407329:T:C	1.70038e-14	-0.41378	-0.698168	6.13438e-05	-1.41276	-0.414635	6.11749e-05	-1.41277	-0.420792
43407488	chr2:43407488:C:T	1.34253e-14	-3.24329e-10	-1.34824	9.92208e-05	-3.24329e-10	-1.34655	9.95596e-05	-3.24329e-10	-1.34654
43407783	chr2:43407783:T:C	1.45695e-14	-1.22015	-0.0463016	5.60018e-05	-1.71587	-0.202642	5.60233e-05	-1.71586	-0.205673
43407805	chr2:43407805:G:C	3.51571e-14	-3.24329e-10	-0.385555	0.000368976	-3.24329e-10	-0.0331619	0.000367322	-3.24329e-10	-0.0410584
43407846	chr2:43407846:A:T	8.93181e-15	-1.75576	-3.46321e-10	7.80904e-05	-1.58603	-3.46321e-10	7.83564e-05	-1.58603	-3.46321e-10
43407937	chr2:43407937:G:C	3.32194e-15	-1.49512	-1.24971	1.41951e-05	-2.08705	-1.20395	1.42524e-05	-2.08705	-1.20332
43408004	chr2:43408004:G:A	3.74051e-15	-1.35048	-1.27568	1.39333e-05	-2.07398	-1.23564	1.39885e-05	-2.07398	-1.23509
43408610	chr2:43408610:C:T	1.51845e-14	-3.24329e-10	-1.22511	0.000111274	-3.24329e-10	-1.2319	0.000111653	-3.24329e-10	-1.2319
43410011	chr2:43410011:C:T	1.92656e-13	-3.24329e-10	1.31553	0.00149307	-3.24329e-10	1.3647	0.00149951	-3.24329e-10	1.3656
43410335	chr2:43410335:T:C	2.30985e-15	-1.82153	-1.28668	1.43935e-05	-2.02948	-1.24764	1.44499e-05	-2.0295	-1.24712
43410875	chr2:43410875:T:A	1.42011e-14	-3.24329e-10	-1.29206	0.000104442	-3.24329e-10	-1.29526	0.000104777	-3.24329e-10	-1.29546
43410948	chr2:43410948:G:T	1.3438e-14	-3.24329e-10	-1.34729	9.95499e-05	-3.24329e-10	-1.34323	9.989e-05	-3.24329e-10	-1.34323
43411046	chr2:43411046:C:T	6.01522e-15	-1.63188	-0.519211	3.24724e-05	-1.89197	-0.571538	3.25438e-05	-1.89199	-0.57272
43411699	chr2:43411699:A:C	1.36914e-14	-0.664884	-0.663732	5.36798e-05	-1.59867	-0.362184	5.35397e-05	-1.59868	-0.368199
43411749	chr2:43411749:T:C	1.43613e-14	-0.664591	-0.616258	5.68503e-05	-1.59935	-0.30412	5.6691e-05	-1.59935	-0.310328
43411808	chr2:43411808:T:C	5.00326e-15	-1.70399	-0.631298	3.06758e-05	-1.84075	-0.679673	3.07463e-05	-1.84078	-0.680752
43412342	chr2:43412342:A:C	1.54316e-14	-3.24329e-10	-1.20896	0.000115004	-3.24329e-10	-1.19893	0.00011541	-3.24329e-10	-1.19881
43413064	chr2:43413064:G:A	2.37078e-15	-1.90209	-1.18007	1.5707e-05	-2.02912	-1.16067	1.57676e-05	-2.02913	-1.16021
43413428	chr2:43413428:A:G	1.46701e-13	-3.24329e-10	1.04301	0.00235421	-3.24329e-10	1.82007	0.002298	-3.24329e-10	1.79249
43414096	chr2:43414096:T:C	1.39769e-14	-3.24329e-10	-1.30798	0.000102658	-3.24329e-10	-1.31249	0.000103	-3.24329e-10	-1.31257
43414488	chr2:43414488:A:G	3.54274e-14	0.307431	-0.685328	3.28881e-05	-1.66021	-0.790569	3.29415e-05	-1.66032	-0.792247
43415534	chr2:43415534:A:G	1.37784e-14	-3.24329e-10	-1.32228	0.000100657	-3.24329e-10	-1.33217	0.000100997	-3.24329e-10	-1.33221
43415737	chr2:43415737:C:T	1.45619e-14	-3.24329e-10	-1.26697	0.000107003	-3.24329e-10	-1.27103	0.000107364	-3.24329e-10	-1.27108
43415866	chr2:43415866:C:T	3.26806e-15	-1.54692	-1.21427	1.48294e-05	-2.08574	-1.16155	1.48897e-05	-2.08574	-1.16089
43415893	chr2:43415893:TC:T	2.85128e-15	-1.58924	-1.30838	1.26598e-05	-2.08705	-1.31841	1.27001e-05	-2.08705	-1.31864
43415898	chr2:43415898:C:G	2.83996e-15	-1.58615	-1.31544	1.25832e-05	-2.08704	-1.3245	1.26236e-05	-2.08704	-1.32469
43416225	chr2:43416225:T:C	9.77171e-14	-3.24329e-10	0.636693	0.000722661	-3.24329e-10	0.639047	0.000724298	-3.24329e-10	0.637905
43416339	chr2:43416339:GT:G	2.1081e-14	-3.24329e-10	-0.897011	0.000157118	-3.24329e-10	-0.886898	0.000157605	-3.24329e-10	-0.887207
43416415	chr2:43416415:T:C	1.34382e-14	-3.24329e-10	-1.34728	9.90643e-05	-3.24329e-10	-1.34812	9.94019e-05	-3.24329e-10	-1.34813
43416674	chr2:43416674:A:G	1.41871e-14	-3.24329e-10	-1.29305	0.000107336	-3.24329e-10	-1.26793	0.000107685	-3.24329e-10	-1.26809
43416726	chr2:43416726:C:A	3.39806e-15	-1.5851	-1.13708	1.63595e-05	-2.08606	-1.06302	1.64261e-05	-2.08607	-1.06236
43417345	chr2:43417345:C:T	2.36361e-14	-3.24329e-10	-0.782607	0.000174848	-3.24329e-10	-0.779977	0.000175407	-3.24329e-10	-0.78019
43417417	chr2:43417417:C:T	1.55257e-14	-1.41057	0.207688	7.2391e-05	-1.84222	0.180411	7.24749e-05	-1.84228	0.178221
43417717	chr2:43417717:T:TA	1.92429e-14	-3.24329e-10	-0.98824	0.000148507	-3.24329e-10	-0.943258	0.000148902	-3.24329e-10	-0.944009
43418142	chr2:43418142:T:C	2.89227e-13	-3.24329e-10	1.72183	0.00493229	-3.24329e-10	2.55967	0.00480561	-3.24329e-10	2.53024
43418433	chr2:43418433:T:C	1.92236e-14	-3.24329e-10	-0.989242	0.000148349	-3.24329e-10	-0.944326	0.000148743	-3.24329e-10	-0.945075
43418635	chr2:43418635:CTA:C	1.34391e-14	-3.24329e-10	-1.34721	9.94595e-05	-3.24329e-10	-1.34414	9.98009e-05	-3.24329e-10	-1.34412
43418672	chr2:43418672:G:C	4.21154e-15	-1.31075	-1.1968	1.53844e-05	-2.07011	-1.14043	1.54478e-05	-2.0701	-1.13973
43418780	chr2:43418780:C:T	1.82665e-14	-3.24329e-10	-1.04031	0.000138017	-3.24329e-10	-1.01651	0.000138527	-3.24329e-10	-1.01623
43419000	chr2:43419000:A:G	5.09787e-13	1.70381	0.584802	7.2118e-05	-2.08679	0.421205	7.20782e-05	-2.08679	0.417246
43419029	chr2:43419029:T:A	1.19375e-13	1.29756	-0.460673	2.13159e-05	-2.0474	-0.837043	2.14104e-05	-2.04739	-0.83603
43419470	chr2:43419470:T:C	1.76841e-14	-3.24329e-10	-1.07272	0.000132452	-3.24329e-10	-1.05767	0.000132904	-3.24329e-10	-1.05767
43419649	chr2:43419649:T:A	1.617e-14	-3.24329e-10	-1.16223	0.000119176	-3.24329e-10	-1.16329	0.000119569	-3.24329e-10	-1.16341
43420325	chr2:43420325:G:A	3.03701e-14	0.710608	-1.24253	5.9434e-05	-0.611612	-1.24741	5.96266e-05	-0.611633	-1.24756
43420388	chr2:43420388:G:C	1.40339e-14	-3.24329e-10	-1.30391	0.000103062	-3.24329e-10	-1.30856	0.000103414	-3.24329e-10	-1.30856
43420428	chr2:43420428:T:A	8.35005e-14	1.55433	-1.07486	1.36521e-05	-2.06755	-1.26245	1.37055e-05	-2.06754	-1.26196
43421037	chr2:43421037:A:G	1.72578e-13	2.52169	-1.31623	2.41393e-05	-1.70137	-1.05869	2.42023e-05	-1.70138	-1.05946
43421700	chr2:43421700:G:C	1.34524e-14	-3.24329e-10	-1.34623	9.90513e-05	-3.24329e-10	-1.34826	9.93892e-05	-3.24329e-10	-1.34826
43421863	chr2:43421863:T:C	1.35471e-14	-3.24329e-10	-1.33921	0.000101012	-3.24329e-10	-1.32865	0.000101359	-3.24329e-10	-1.32863
43422089	chr2:43422089:C:T	2.41269e-13	2.40012	-0.859592	1.53205e-05	-2.0848	-1.1299	1.53826e-05	-2.0848	-1.12926
43422265	chr2:43422265:T:A	4.8946e-12	4.5505	-3.46321e-10	4.77294e-05	-2.07835	-3.46321e-10	4.78912e-05	-2.07837	-3.46321e-10
43422611	chr2:43422611:T:C	1.3527e-14	-3.24329e-10	-1.34069	0.000100351	-3.24329e-10	-1.33522	0.000100696	-3.24329e-10	-1.33519
43422641	chr2:43422641:A:C	9.1801e-15	-1.35931	-0.369033	3.93714e-05	-1.88008	-0.390775	3.94357e-05	-1.88012	-0.392507
43422781	chr2:43422781:A:G	1.41676e-14	-3.24329e-10	-1.29443	0.000106241	-3.24329e-10	-1.27818	0.000106593	-3.24329e-10	-1.27828
43422828	chr2:43422828:T:G	5.00707e-15	-1.54697	-0.787564	7.29517e-05	-1.17226	-0.481833	7.28196e-05	-1.1724	-0.48691
43423167	chr2:43423167:AGTCCTAT:A	2.69396e-13	2.55641	-0.905609	1.48553e-05	-2.08069	-1.16484	1.49169e-05	-2.0807	-1.16411
43423274	chr2:43423274:G:C	4.62419e-09	12.1567	-0.755272	1.93559e-05	-1.82192	-1.15898	1.94302e-05	-1.82198	-1.15849
43423389	chr2:43423389:T:C	1.32677e-13	-3.24329e-10	0.942531	0.00108322	-3.24329e-10	1.0438	0.00108722	-3.24329e-10	1.04409
43423396	chr2:43423396:C:G	7.46974e-15	-1.47773	-0.456798	0.000116793	-1.08909	-0.0943952	0.000116411	-1.08924	-0.100938
43423456	chr2:43423456:G:A	6.65728e-15	-2.04967	-3.46321e-10	5.87016e-05	-1.87143	-3.46321e-10	5.88994e-05	-1.87147	-3.46321e-10
43423645	chr2:43423645:G:T	2.71597e-13	2.54471	-0.885774	1.5037e-05	-2.08104	-1.15234	1.50995e-05	-2.08104	-1.15159
43423716	chr2:43423716:T:C	3.72911e-14	-3.24329e-10	-0.326628	0.000397825	-3.24329e-10	0.0421193	0.000396078	-3.24329e-10	0.0343138
43423843	chr2:43423843:C:A	1.34432e-14	-3.24329e-10	-1.34691	9.97082e-05	-3.24329e-10	-1.34165	0.000100051	-3.24329e-10	-1.34162
43424105	chr2:43424105:T:C	1.34704e-14	-3.24329e-10	-1.34489	9.9196e-05	-3.24329e-10	-1.3468	9.95332e-05	-3.24329e-10	-1.34681
43424481	chr2:43424481:C:T	1.34337e-14	-3.24329e-10	-1.34762	9.9052e-05	-3.24329e-10	-1.34825	9.93899e-05	-3.24329e-10	-1.34825
43424727	chr2:43424727:G:A	1.42338e-14	-3.24329e-10	-1.28976	0.000107014	-3.24329e-10	-1.27094	0.000107382	-3.24329e-10	-1.2709
43424856	chr2:43424856:G:A	2.57389e-14	-3.24329e-10	-0.69738	0.000187603	-3.24329e-10	-0.709566	0.000188193	-3.24329e-10	-0.709829
43424978	chr2:43424978:T:C	4.00797e-13	2.90186	-0.853793	1.65468e-05	-2.01804	-1.11966	1.66176e-05	-2.01804	-1.1188
43425030	chr2:43425030:G:C	4.36498e-13	3.36451	-1.23111	1.39161e-05	-1.96506	-1.34579	1.39645e-05	-1.96506	-1.34572
43425259	chr2:43425259:A:C	2.10286e-09	11.3647	-0.751249	2.21089e-05	-1.71053	-1.13738	2.21924e-05	-1.7106	-1.13695
43425861	chr2:43425861:C:G	1.78021e-13	2.29289	-1.05637	1.36558e-05	-2.08014	-1.24959	1.37101e-05	-2.08014	-1.24903
43426360	chr2:43426360:C:A	5.10994e-09	12.5603	-1.05898	1.6252e-05	-1.80771	-1.34796	1.63067e-05	-1.80777	-1.34796
43426466	chr2:43426466:T:A	1.46681e-14	-3.24329e-10	-1.25971	0.000111224	-3.24329e-10	-1.23235	0.00011163	-3.24329e-10	-1.2321
43426600	chr2:43426600:A:T	3.36789e-14	-3.24329e-10	-0.428512	0.000270091	-3.24329e-10	-0.345133	0.000271091	-3.24329e-10	-0.344845
43427279	chr2:43427279:G:A	7.39693e-15	-1.37097	-0.573349	0.000115584	-0.955056	-0.238835	0.000115259	-0.955208	-0.24491
43427732	chr2:43427732:G:A	8.8181e-13	3.07429	-0.237702	3.42811e-05	-2.01396	-0.395338	3.43046e-05	-2.01396	-0.398058
43427849	chr2:43427849:C:T	1.14856e-13	-3.24329e-10	0.798299	0.000837198	-3.24329e-10	0.786168	0.000839681	-3.24329e-10	0.785724
43428724	chr2:43428724:C:A	1.36264e-14	-3.24329e-10	-1.33337	9.99271e-05	-3.24329e-10	-1.33945	0.000100265	-3.24329e-10	-1.33948
43429067	chr2:43429067:C:T	1.34313e-14	-3.24329e-10	-1.34779	9.90587e-05	-3.24329e-10	-1.34818	9.93969e-05	-3.24329e-10	-1.34818
43429619	chr2:43429619:A:C	2.54022e-14	-3.24329e-10	-0.710546	0.000205144	-3.24329e-10	-0.620181	0.000205919	-3.24329e-10	-0.619816
43429699	chr2:43429699:A:C	1.448e-14	-3.24329e-10	-1.27261	0.000108788	-3.24329e-10	-1.25449	0.000109146	-3.24329e-10	-1.25461
43430802	chr2:43430802:T:C	2.32729e-14	-3.24329e-10	-0.798095	0.00017516	-3.24329e-10	-0.778192	0.000175836	-3.24329e-10	-0.777749
43430836	chr2:43430836:GA:G	1.54474e-14	-3.24329e-10	-1.20794	0.00011358	-3.24329e-10	-1.21139	0.000113961	-3.24329e-10	-1.21145
43430951	chr2:43430951:G:A	1.63033e-14	-3.24329e-10	-1.15402	0.000128251	-3.24329e-10	-1.0899	0.000128739	-3.24329e-10	-1.08951
43430998	chr2:43430998:A:T	1.5061e-14	-3.24329e-10	-1.23327	0.000113685	-3.24329e-10	-1.21046	0.000114058	-3.24329e-10	-1.21059
43431022	chr2:43431022:C:T	1.62204e-14	-3.24329e-10	-1.15912	0.000123539	-3.24329e-10	-1.12734	0.00012397	-3.24329e-10	-1.12726
43431562	chr2:43431562:T:G	1.55713e-14	-3.24329e-10	-1.19996	0.000118031	-3.24329e-10	-1.17294	0.000118441	-3.24329e-10	-1.17288
43432831	chr2:43432831:G:T	2.85762e-09	12.1466	-1.22645	1.97027e-05	-1.64608	-1.31706	1.97662e-05	-1.64616	-1.31717
43433195	chr2:43433195:C:T	3.20009e-14	-3.24329e-10	-0.479619	0.000328307	-3.24329e-10	-0.149943	0.000327105	-3.24329e-10	-0.157018
43433301	chr2:43433301:G:A	1.9018e-14	-3.24329e-10	-0.999998	0.000141659	-3.24329e-10	-0.990473	0.000142104	-3.24329e-10	-0.990742
43433347	chr2:43433347:C:T	1.8913e-14	-1.00553	-3.46321e-10	9.7434e-05	-1.36472	-3.46321e-10	9.77715e-05	-1.36467	-3.46321e-10
43433456	chr2:43433456:G:A	5.72766e-15	-1.52964	-0.670434	8.31864e-05	-1.15903	-0.36378	8.29964e-05	-1.15917	-0.369334
43434308	chr2:43434308:A:C	1.34301e-14	-3.24329e-10	-1.34788	9.91153e-05	-3.24329e-10	-1.34761	9.94542e-05	-3.24329e-10	-1.3476
43434929	chr2:43434929:G:A	2.66426e-14	-0.198627	-0.464244	0.000587125	0.556543	-0.125198	0.000585298	0.556418	-0.131594
43435180	chr2:43435180:C:T	2.42349e-14	-0.579013	-0.178578	0.000536502	0.117172	0.224005	0.000534269	0.117052	0.21655
43435331	chr2:43435331:C:T	1.4115e-14	-3.24329e-10	-1.29815	0.0001061	-3.24329e-10	-1.27951	0.000106465	-3.24329e-10	-1.27948
43435420	chr2:43435420:T:C	1.50436e-14	-3.24329e-10	-1.23443	0.000110415	-3.24329e-10	-1.23965	0.000110767	-3.24329e-10	-1.23987
43435611	chr2:43435611:T:C	8.50378e-15	-1.80487	-3.46321e-10	5.36977e-05	-1.96052	-3.46321e-10	5.38813e-05	-1.96052	-3.46321e-10
43435772	chr2:43435772:A:C	1.55563e-09	11.1145	-0.802479	2.23258e-05	-1.68842	-1.14973	2.24104e-05	-1.68849	-1.14928
43436380	chr2:43436380:T:C	1.38419e-14	-3.24329e-10	-1.31768	0.000104196	-3.24329e-10	-1.29762	0.000104542	-3.24329e-10	-1.29771
43436400	chr2:43436400:C:T	4.52933e-14	-3.24329e-10	-0.132225	0.00052787	-3.24329e-10	0.324956	0.000520848	-3.24329e-10	0.308161
43436622	chr2:43436622:C:T	3.57728e-15	-1.32989	-1.34089	4.03873e-05	-0.91394	-1.33144	4.05261e-05	-0.913955	-1.3314
43436625	chr2:43436625:T:C	1.97846e-14	-3.24329e-10	-0.960479	0.000160629	-3.24329e-10	-0.864793	0.000161256	-3.24329e-10	-0.864307
43436709	chr2:43436709:C:T	3.58632e-09	11.8918	-0.744587	2.05798e-05	-1.80205	-1.11753	2.06586e-05	-1.80211	-1.11706
43436868	chr2:43436868:C:T	4.50127e-09	12.1237	-0.749238	1.98827e-05	-1.83368	-1.12036	1.99589e-05	-1.83374	-1.11989
43437593	chr2:43437593:T:C	8.51032e-15	-1.8041	-3.46321e-10	5.36782e-05	-1.96089	-3.46321e-10	5.38617e-05	-1.96088	-3.46321e-10
43437712	chr2:43437712:C:G	1.57552e-14	-3.24329e-10	-1.18822	0.000119817	-3.24329e-10	-1.15793	0.000120228	-3.24329e-10	-1.15791
43437723	chr2:43437723:G:A	3.10176e-14	-3.24329e-10	-0.510828	0.000232421	-3.24329e-10	-0.495344	0.000233138	-3.24329e-10	-0.495668
43438039	chr2:43438039:C:T	4.07278e-09	12.0329	-0.758408	2.00329e-05	-1.82101	-1.12551	2.01095e-05	-1.82106	-1.12504
43438106	chr2:43438106:G:C	2.08251e-15	-1.89235	-1.31946	2.99891e-05	-1.19534	-1.34772	3.00902e-05	-1.19544	-1.34766
43438159	chr2:43438159:G:A	8.32235e-14	-3.24329e-10	0.476147	0.00119537	-3.24329e-10	1.14232	0.00117091	-3.24329e-10	1.11824
43438171	chr2:43438171:G:A	1.3426e-14	-3.24329e-10	-1.34819	9.90903e-05	-3.24329e-10	-1.34786	9.94298e-05	-3.24329e-10	-1.34785
43438363	chr2:43438363:A:T	1.94889e-14	-3.24329e-10	-0.975537	0.000158201	-3.24329e-10	-0.880028	0.000158817	-3.24329e-10	-0.879546
43438804	chr2:43438804:G:A	8.46338e-07	17.7234	-1.11234	1.27773e-05	-2.06528	-1.33094	1.28199e-05	-2.06529	-1.33101
43438859	chr2:43438859:T:C	2.50347e-15	-1.6795	-1.3482	1.24535e-05	-2.07398	-1.34791	1.24962e-05	-2.07399	-1.34789
43439248	chr2:43439248:A:G	1.93166e-14	-3.24329e-10	-0.984417	0.000156452	-3.24329e-10	-0.891143	0.000157061	-3.24329e-10	-0.890667
43439597	chr2:43439597:G:GT	6.18267e-14	1.42352	-1.24457	4.28456e-05	-0.910179	-1.27611	4.29691e-05	-0.910265	-1.27655
43439741	chr2:43439741:T:C	1.90384e-14	-3.24329e-10	-0.998925	0.000146805	-3.24329e-10	-0.954788	0.000147201	-3.24329e-10	-0.955501
43439852	chr2:43439852:T:C	2.86368e-09	11.7541	-0.831857	1.99834e-05	-1.78097	-1.16802	2.00589e-05	-1.78103	-1.1676
43440110	chr2:43440110:T:C	1.40587e-14	-3.24329e-10	-1.30214	0.000105316	-3.24329e-10	-1.28693	0.000105684	-3.24329e-10	-1.28684
43440128	chr2:43440128:A:T	1.34455e-14	-3.24329e-10	-1.34674	9.90544e-05	-3.24329e-10	-1.34822	9.93924e-05	-3.24329e-10	-1.34822
43440326	chr2:43440326:T:C	3.43987e-09	11.8559	-0.750303	2.0678e-05	-1.79422	-1.1206	2.07571e-05	-1.79428	-1.12013
43440995	chr2:43440995:A:T	1.43515e-14	-3.24329e-10	-1.28153	0.000103856	-3.24329e-10	-1.30089	0.000104201	-3.24329e-10	-1.30098
43441037	chr2:43441037:T:C	2.05411e-09	11.4464	-0.856445	2.0656e-05	-1.73328	-1.18261	2.07337e-05	-1.73334	-1.1822
43441580	chr2:43441580:A:C	1.86969e-14	-3.24329e-10	-1.01703	0.000150831	-3.24329e-10	-0.927736	0.000151414	-3.24329e-10	-0.927278
43442095	chr2:43442095:T:C	4.89207e-14	-3.24329e-10	-0.055182	0.000393363	-3.24329e-10	0.0308392	0.000395128	-3.24329e-10	0.0319129
43442193	chr2:43442193:T:C	1.77455e-14	-3.24329e-10	-1.06925	0.000135817	-3.24329e-10	-1.03259	0.000136307	-3.24329e-10	-1.03239
43442308	chr2:43442308:T:C	2.24005e-14	-3.24329e-10	-0.8363	0.000165656	-3.24329e-10	-0.833981	0.000166187	-3.24329e-10	-0.834183
43442579	chr2:43442579:AG:A	5.0331e-14	-3.24329e-10	-0.026762	0.000411821	-3.24329e-10	0.0766965	0.000413364	-3.24329e-10	0.0770309
43442712	chr2:43442712:T:C	3.17589e-09	11.7352	-0.709531	2.16732e-05	-1.77408	-1.09374	2.17568e-05	-1.77413	-1.09324
43442813	chr2:43442813:A:G	1.88007e-14	-3.24329e-10	-1.01149	0.000141005	-3.24329e-10	-0.995094	0.000141486	-3.24329e-10	-0.995094
43443005	chr2:43443005:G:C	1.6832e-15	-2.0779	-1.34679	1.83675e-05	-1.68525	-1.34806	1.843e-05	-1.68524	-1.34808
43443044	chr2:43443044:C:T	6.89299e-09	13.0098	-1.20919	1.58711e-05	-1.85433	-1.32506	1.5923e-05	-1.85438	-1.32515
43443074	chr2:43443074:T:C	7.82238e-15	-1.88839	-3.46321e-10	5.09382e-05	-2.01328	-3.46321e-10	5.11158e-05	-2.0132	-3.46321e-10
43443190	chr2:43443190:G:T	2.53322e-15	-1.66771	-1.34818	2.52955e-05	-1.36623	-1.34703	2.53812e-05	-1.36627	-1.34702
43443310	chr2:43443310:A:T	4.2909e-14	1.05219	-1.23849	3.43523e-05	-1.13543	-1.27179	3.445e-05	-1.13554	-1.27225
43443693	chr2:43443693:A:C	1.35495e-14	-3.24329e-10	-1.33903	9.96297e-05	-3.24329e-10	-1.34243	9.99674e-05	-3.24329e-10	-1.34245
43443959	chr2:43443959:CCA:C	1.34695e-08	12.1043	0.36627	5.52417e-05	-2.05078	0.118601	5.51723e-05	-2.05078	0.113948
43444018	chr2:43444018:C:T	9.11882e-09	13.2799	-1.19947	1.53027e-05	-1.88726	-1.3286	1.53528e-05	-1.88731	-1.32869
43444037	chr2:43444037:C:T	1.48804e-08	12.1026	0.467547	6.06618e-05	-2.05104	0.212463	6.05765e-05	-2.05105	0.20766
43445144	chr2:43445144:T:C	1.14942e-13	-3.24329e-10	0.799041	0.00162009	-3.24329e-10	1.44634	0.00159168	-3.24329e-10	1.42525
43445457	chr2:43445457:G:T	1.48892e-14	-3.24329e-10	-1.24475	0.000115476	-3.24329e-10	-1.19483	0.000115909	-3.24329e-10	-1.19449
43445572	chr2:43445572:C:T	1.78755e-14	-3.24329e-10	-1.06195	0.000130624	-3.24329e-10	-1.07157	0.000131021	-3.24329e-10	-1.07194
43445656	chr2:43445656:A:G	5.80699e-09	12.4653	-0.836139	1.82152e-05	-1.87103	-1.1706	1.82842e-05	-1.87108	-1.17018
43445815	chr2:43445815:A:G	1.36054e-14	-3.24329e-10	-1.33492	9.99633e-05	-3.24329e-10	-1.33909	0.000100302	-3.24329e-10	-1.33912
43445845	chr2:43445845:G:A	6.56395e-14	-3.24329e-10	0.238795	0.000485236	-3.24329e-10	0.240742	0.000486387	-3.24329e-10	0.239707
43445980	chr2:43445980:C:T	1.96736e-14	-3.24329e-10	-0.966107	0.000147691	-3.24329e-10	-0.948769	0.000148195	-3.24329e-10	-0.94877
43446134	chr2:43446134:C:A	9.25097e-08	13.6556	0.741847	7.92154e-05	-2.06412	0.492402	7.9054e-05	-2.06411	0.486947
43446177	chr2:43446177:C:G	9.64476e-14	1.83173	-1.20811	5.38144e-05	-0.712414	-1.24594	5.3963e-05	-0.71253	-1.24647
43446328	chr2:43446328:A:T	1.50107e-14	-3.24329e-10	-1.23662	0.000114465	-3.24329e-10	-1.20363	0.000114885	-3.24329e-10	-1.20336
43446751	chr2:43446751:T:C	1.95255e-15	-1.92813	-1.34812	1.41073e-05	-1.95019	-1.34701	1.41559e-05	-1.95021	-1.34696
43446839	chr2:43446839:A:G	5.1546e-09	12.2641	-0.754114	1.97295e-05	-1.8423	-1.11948	1.98052e-05	-1.84235	-1.119
43447103	chr2:43447103:G:T	2.31146e-15	-1.8732	-1.2343	3.20878e-05	-1.40243	-1.07299	3.21494e-05	-1.40244	-1.07446
43447139	chr2:43447139:T:C	3.19392e-09	11.8402	-0.808787	2.02538e-05	-1.78248	-1.15307	2.03308e-05	-1.78253	-1.15263
43447729	chr2:43447729:AT:A	1.34264e-14	-3.24329e-10	-1.34816	9.93424e-05	-3.24329e-10	-1.34532	9.96829e-05	-3.24329e-10	-1.3453
43448153	chr2:43448153:C:A	1.95613e-15	-2.00836	-1.26606	1.56423e-05	-1.93087	-1.26305	1.56995e-05	-1.93088	-1.26279
43448822	chr2:43448822:C:T	7.56252e-15	-1.92218	-3.46321e-10	4.993e-05	-2.03327	-3.46321e-10	5.01005e-05	-2.03327	-3.46321e-10
43449294	chr2:43449294:T:G	2.08519e-09	11.4226	-0.817582	2.12825e-05	-1.72866	-1.15735	2.13628e-05	-1.72872	-1.15693
43449608	chr2:43449608:G:A	4.00034e-14	0.992081	-1.2485	3.16299e-05	-1.20906	-1.28073	3.17196e-05	-1.2092	-1.28117
43449651	chr2:43449651:C:A	7.53128e-09	13.0915	-1.2023	1.56658e-05	-1.86464	-1.32777	1.5717e-05	-1.86469	-1.32786
43449799	chr2:43449799:A:T	2.93127e-09	11.7037	-0.758118	2.1299e-05	-1.76219	-1.12304	2.138e-05	-1.76225	-1.12259
43450134	chr2:43450134:G:C	3.04089e-09	11.755	-0.772756	2.09232e-05	-1.77081	-1.13222	2.10027e-05	-1.77087	-1.13178
43450242	chr2:43450242:A:C	3.1063e-14	-3.24329e-10	-0.509365	0.000230984	-3.24329e-10	-0.501546	0.000231709	-3.24329e-10	-0.501817
43450301	chr2:43450301:C:G	7.71458e-09	13.1613	-1.24801	1.58846e-05	-1.87379	-1.30475	1.59359e-05	-1.87384	-1.30488
43450865	chr2:43450865:G:A	2.31874e-14	-3.24329e-10	-0.801774	0.000171259	-3.24329e-10	-0.800716	0.00017181	-3.24329e-10	-0.800908
43451108	chr2:43451108:T:C	3.57163e-14	-3.24329e-10	-0.369777	0.000284129	-3.24329e-10	-0.294463	0.000285366	-3.24329e-10	-0.293527
43451248	chr2:43451248:C:T	2.88222e-09	11.7145	-0.785859	2.09501e-05	-1.76148	-1.14027	2.10295e-05	-1.76154	-1.13983
43451478	chr2:43451478:C:T	1.17227e-06	17.6906	-0.753724	1.28154e-05	-2.06277	-1.33048	1.28598e-05	-2.06278	-1.33041
43451562	chr2:43451562:A:T	1.51768e-14	-3.24329e-10	-1.22561	0.000114927	-3.24329e-10	-1.1996	0.000115323	-3.24329e-10	-1.19956
43451587	chr2:43451587:T:C	2.69101e-09	11.6883	-0.828249	2.04896e-05	-1.7585	-1.16547	2.05667e-05	-1.75857	-1.16506
43452000	chr2:43452000:G:A	7.16377e-09	13.1866	-1.34747	1.90228e-05	-1.88223	-1.11602	1.90808e-05	-1.88228	-1.11633
43452335	chr2:43452335:T:C	1.86581e-14	-3.24329e-10	-1.0191	0.00014324	-3.24329e-10	-0.979371	0.000143759	-3.24329e-10	-0.97916
43452827	chr2:43452827:T:A	2.25384e-13	-3.24329e-10	1.47242	0.0039365	-3.24329e-10	2.33416	0.00383108	-3.24329e-10	2.3036
43452894	chr2:43452894:A:G	2.79073e-14	-3.24329e-10	-0.616496	0.000198572	-3.24329e-10	-0.652742	0.000199232	-3.24329e-10	-0.65283
43453179	chr2:43453179:C:T	3.23588e-09	11.7811	-0.736665	2.13397e-05	-1.77189	-1.11144	2.14214e-05	-1.77195	-1.11096
43454389	chr2:43454389:C:A	1.343e-14	-3.24329e-10	-1.34789	9.94442e-05	-3.24329e-10	-1.3443	9.97853e-05	-3.24329e-10	-1.34428
43454521	chr2:43454521:G:C	1.36476e-14	-3.24329e-10	-1.33182	0.000100482	-3.24329e-10	-1.33392	0.00010082	-3.24329e-10	-1.33396
43455105	chr2:43455105:T:G	1.34331e-14	-3.24329e-10	-1.34766	9.92099e-05	-3.24329e-10	-1.34666	9.95482e-05	-3.24329e-10	-1.34666
43455457	chr2:43455457:G:C	2.74149e-09	11.7421	-0.863478	2.00655e-05	-1.75852	-1.18637	2.01404e-05	-1.75859	-1.18598
43455496	chr2:43455496:G:A	1.19161e-08	13.6417	-1.29372	1.57739e-05	-1.92194	-1.2636	1.58239e-05	-1.92199	-1.26379
43455522	chr2:43455522:A:T	2.14431e-15	-1.87168	-1.31089	3.23722e-05	-1.22715	-1.23944	3.24435e-05	-1.22733	-1.24047
43455767	chr2:43455767:C:A	1.39435e-14	-3.24329e-10	-1.31037	0.000105833	-3.24329e-10	-1.28203	0.00010621	-3.24329e-10	-1.28188
43455797	chr2:43455797:C:T	1.36519e-13	-3.24329e-10	0.971081	0.00196618	-3.24329e-10	1.63996	0.00193028	-3.24329e-10	1.61812
43456125	chr2:43456125:T:C	1.34444e-14	-3.24329e-10	-1.34682	9.91358e-05	-3.24329e-10	-1.3474	9.94728e-05	-3.24329e-10	-1.34741
43456232	chr2:43456232:T:C	1.36317e-14	-3.24329e-10	-1.33298	0.000100124	-3.24329e-10	-1.33748	0.000100463	-3.24329e-10	-1.33751
43456746	chr2:43456746:A:C	3.72363e-08	12.4662	1.02122	0.000102975	-2.06688	0.757479	0.000102723	-2.06689	0.751626
43456875	chr2:43456875:C:T	1.64061e-14	-1.33898	0.191248	0.000288458	-0.924545	0.645199	0.000286985	-0.924694	0.636827
43457993	chr2:43457993:C:T	2.72307e-14	-3.24329e-10	-0.64104	0.000194693	-3.24329e-10	-0.672467	0.000195291	-3.24329e-10	-0.672805
43458393	chr2:43458393:A:G	1.35445e-14	-3.24329e-10	-1.3394	0.000100228	-3.24329e-10	-1.33645	0.000100573	-3.24329e-10	-1.33641
43458486	chr2:43458486:C:T	3.75119e-09	12.145	-0.952795	1.79936e-05	-1.81768	-1.2362	1.80598e-05	-1.81773	-1.23588
43458598	chr2:43458598:T:C	1.83421e-15	-1.9985	-1.34027	1.48728e-05	-1.9088	-1.33556	1.49252e-05	-1.90884	-1.33541
43459068	chr2:43459068:C:T	2.04746e-15	-1.89545	-1.33334	1.33866e-05	-2.02267	-1.32697	1.34348e-05	-2.02268	-1.32677
43459206	chr2:43459206:C:T	2.33872e-14	-3.24329e-10	-0.793196	0.000182726	-3.24329e-10	-0.735904	0.000183282	-3.24329e-10	-0.736272
43459514	chr2:43459514:G:A	7.02208e-15	-1.99632	-3.46321e-10	4.78533e-05	-2.07575	-3.46321e-10	4.80159e-05	-2.07577	-3.46321e-10
43459846	chr2:43459846:A:T	2.81206e-09	11.9022	-0.998183	1.82239e-05	-1.77993	-1.26122	1.82903e-05	-1.77999	-1.26093
43459910	chr2:43459910:G:A	3.07236e-14	-3.24329e-10	-0.520352	0.000224261	-3.24329e-10	-0.531084	0.000224997	-3.24329e-10	-0.53121
43460403	chr2:43460403:T:C	2.45091e-09	11.7721	-1.00552	1.84483e-05	-1.76855	-1.26037	1.85154e-05	-1.76861	-1.26009
43460740	chr2:43460740:C:T	2.15554e-09	11.6599	-1.0217	1.86705e-05	-1.7441	-1.27285	1.87381e-05	-1.74416	-1.27258
43460830	chr2:43460830:T:G	2.20026e-15	-1.98964	-1.16717	1.4676e-05	-2.08691	-1.17077	1.47282e-05	-2.08691	-1.17063
43460926	chr2:43460926:G:C	2.14814e-14	-3.24329e-10	-0.878194	0.000158819	-3.24329e-10	-0.876127	0.00015933	-3.24329e-10	-0.876321
43461185	chr2:43461185:C:A	6.94291e-09	13.1427	-1.33483	1.75358e-05	-1.87419	-1.20546	1.75908e-05	-1.87424	-1.20568
43461357	chr2:43461357:C:T	6.87444e-15	-1.67213	-0.345444	5.37976e-05	-1.59367	-0.364994	5.38793e-05	-1.5938	-0.36675
43461380	chr2:43461380:T:C	4.50806e-14	-3.24329e-10	-0.136932	0.000330796	-3.24329e-10	-0.142391	0.000331839	-3.24329e-10	-0.142648
43461539	chr2:43461539:T:C	6.61378e-15	-2.05623	-3.46321e-10	4.73475e-05	-2.08638	-3.46321e-10	4.75088e-05	-2.08638	-3.46321e-10
43461932	chr2:43461932:A:G	5.5208e-09	11.4631	0.115552	4.86266e-05	-1.73809	-0.321636	4.85693e-05	-1.73815	-0.326158
43462165	chr2:43462165:T:C	1.65222e-14	-3.24329e-10	-1.14068	0.000118849	-3.24329e-10	-1.16604	0.000119247	-3.24329e-10	-1.1661
43462891	chr2:43462891:C:T	4.27492e-08	12.7613	0.864219	8.8072e-05	-2.07514	0.6094	8.78712e-05	-2.07514	0.603719
43463697	chr2:43463697:TCCAATGGTG:T	1.14058e-07	14.2309	0.375946	5.70759e-05	-2.05646	0.156949	5.69902e-05	-2.05645	0.152032
43463721	chr2:43463721:C:T	2.06807e-07	14.3983	0.803615	8.52894e-05	-2.05129	0.553449	8.51074e-05	-2.05128	0.547896
43463896	chr2:43463896:C:T	1.5471e-13	2.14393	-1.04777	1.37506e-05	-2.08706	-1.23575	1.38058e-05	-2.08706	-1.23515
43464541	chr2:43464541:C:T	6.54528e-15	-2.06664	-3.46321e-10	5.72529e-05	-1.89642	-3.46321e-10	5.74506e-05	-1.89637	-3.46321e-10
43465026	chr2:43465026:T:C	1.35099e-14	-3.24329e-10	-1.34196	0.000100565	-3.24329e-10	-1.33308	0.000100918	-3.24329e-10	-1.33299
43465463	chr2:43465463:A:G	3.99271e-14	-3.24329e-10	-0.258328	0.000322704	-3.24329e-10	-0.167157	0.000323898	-3.24329e-10	-0.166869
43465676	chr2:43465676:G:A	5.32539e-14	-3.24329e-10	0.0296885	0.000411376	-3.24329e-10	0.0756149	0.000412716	-3.24329e-10	0.0754606
43466411	chr2:43466411:C:A	1.36792e-14	-3.24329e-10	-1.32951	0.000100424	-3.24329e-10	-1.33449	0.000100764	-3.24329e-10	-1.33452
43466416	chr2:43466416:A:G	1.98832e-14	-3.24329e-10	-0.955506	0.00016176	-3.24329e-10	-0.85778	0.000162391	-3.24329e-10	-0.857289
43466909	chr2:43466909:A:G	2.24395e-09	11.6982	-1.01985	1.82785e-05	-1.76987	-1.2683	1.83447e-05	-1.76992	-1.26803
43467382	chr2:43467382:G:C	1.50649e-14	-3.24329e-10	-1.23301	0.000114619	-3.24329e-10	-1.20228	0.000115023	-3.24329e-10	-1.20217
43467431	chr2:43467431:A:G	3.28125e-09	11.9059	-0.84756	1.93986e-05	-1.80585	-1.17284	1.94715e-05	-1.80591	-1.17243
43468009	chr2:43468009:C:T	1.75683e-15	-2.03683	-1.34504	1.59202e-05	-1.83445	-1.34186	1.59755e-05	-1.83449	-1.34175
43468149	chr2:43468149:A:G	1.54037e-14	-3.24329e-10	-1.21077	0.000116471	-3.24329e-10	-1.18626	0.000116852	-3.24329e-10	-1.18639
43468398	chr2:43468398:T:C	3.65444e-14	-3.24329e-10	-0.346854	0.000294044	-3.24329e-10	-0.260163	0.000295136	-3.24329e-10	-0.259861
43468903	chr2:43468903:G:A	4.48391e-14	-3.24329e-10	-0.142304	0.000345379	-3.24329e-10	-0.0992508	0.000346507	-3.24329e-10	-0.0993939
43469076	chr2:43469076:T:C	1.21732e-12	3.62103	-0.462001	3.31589e-05	-1.89295	-0.549629	3.31921e-05	-1.89297	-0.552014
43469221	chr2:43469221:GC:G	1.97516e-13	-3.24329e-10	1.34043	0.00337051	-3.24329e-10	2.17893	0.0032826	-3.24329e-10	2.14909
43469818	chr2:43469818:G:A	1.34251e-14	-3.24329e-10	-1.34825	9.91483e-05	-3.24329e-10	-1.34728	9.94874e-05	-3.24329e-10	-1.34727
43470002	chr2:43470002:G:A	1.35341e-14	-3.24329e-10	-1.34017	0.00010074	-3.24329e-10	-1.33135	0.000101085	-3.24329e-10	-1.33134
43470275	chr2:43470275:G:T	1.7127e-14	-3.24329e-10	-1.10473	0.000125791	-3.24329e-10	-1.10927	0.000126212	-3.24329e-10	-1.10934
43470321	chr2:43470321:T:G	4.72659e-14	-3.24329e-10	-0.0895952	0.000517694	-3.24329e-10	0.30549	0.000515034	-3.24329e-10	0.296934
43470584	chr2:43470584:A:G	2.39199e-06	18.8401	-1.19005	1.29555e-05	-2.08604	-1.29633	1.29982e-05	-2.08605	-1.29644
43470750	chr2:43470750:G:A	7.49479e-15	-1.93117	-3.46321e-10	6.33053e-05	-1.79592	-3.46321e-10	6.35101e-05	-1.7961	-3.46321e-10
43470836	chr2:43470836:C:A	2.08897e-15	-1.89182	-1.31689	1.38204e-05	-2.01075	-1.30699	1.38709e-05	-2.01078	-1.30673
43470889	chr2:43470889:A:T	2.01872e-06	18.667	-1.18668	1.29575e-05	-2.08413	-1.29808	1.30003e-05	-2.08414	-1.29819
43471265	chr2:43471265:T:C	1.3983e-14	-3.24329e-10	-1.30754	0.000102123	-3.24329e-10	-1.31771	0.000102467	-3.24329e-10	-1.31776
43471351	chr2:43471351:C:G	1.39961e-14	-3.24329e-10	-1.3066	0.000102207	-3.24329e-10	-1.31689	0.000102551	-3.24329e-10	-1.31694
43471614	chr2:43471614:G:A	0.756103	29.796	0.517864	1.28225e-05	-2.05583	-1.33686	1.2867e-05	-2.0558	-1.33683
43472260	chr2:43472260:T:C	8.33623e-07	17.8764	-1.28051	1.42764e-05	-2.06892	-1.21637	1.43224e-05	-2.06893	-1.21654
43472267	chr2:43472267:A:G	1.81804e-08	12.6606	0.109876	4.44098e-05	-2.08691	-0.0635257	4.43667e-05	-2.08691	-0.0679015
43472323	chr2:43472323:A:C	3.3778e-14	-3.24329e-10	-0.425574	0.000241037	-3.24329e-10	-0.458944	0.000241783	-3.24329e-10	-0.459258
43472696	chr2:43472696:C:T	3.34314e-14	-3.24329e-10	-0.435888	0.00036913	-3.24329e-10	-0.0327443	0.000364849	-3.24329e-10	-0.0478149
43473452	chr2:43473452:C:A	3.00912e-14	-3.24329e-10	-0.541152	0.000227831	-3.24329e-10	-0.515288	0.000228743	-3.24329e-10	-0.5147
43473569	chr2:43473569:T:C	9.16748e-15	-1.72972	-3.46321e-10	5.78784e-05	-1.88555	-3.46321e-10	5.80754e-05	-1.88556	-3.46321e-10
43473674	chr2:43473674:T:G	1.42865e-14	-3.24329e-10	-1.28607	0.000107183	-3.24329e-10	-1.26936	0.00010754	-3.24329e-10	-1.26944
43473688	chr2:43473688:A:C	9.14703e-09	12.8013	-0.717724	1.97037e-05	-1.97353	-0.989554	1.97793e-05	-1.97356	-0.989103
43473736	chr2:43473736:G:A	1.21978e-13	-3.24329e-10	0.858457	0.00193113	-3.24329e-10	1.62197	0.00188522	-3.24329e-10	1.5945
43473885	chr2:43473885:G:A	4.24519e-15	-2.01871	-0.480883	5.05699e-05	-1.88723	-0.133303	5.02701e-05	-1.88728	-0.142609
43474012	chr2:43474012:T:C	9.07191e-09	12.8546	-0.779281	1.87042e-05	-1.98004	-1.03511	1.87756e-05	-1.98006	-1.03468
43474074	chr2:43474074:G:A	1.01786e-08	12.935	-0.744547	1.91145e-05	-1.98064	-1.01281	1.91876e-05	-1.98067	-1.01236
43474720	chr2:43474720:T:C	1.68672e-14	-3.24329e-10	-1.12001	0.000123796	-3.24329e-10	-1.12526	0.000124214	-3.24329e-10	-1.12529
43474812	chr2:43474812:G:T	5.81202e-09	12.4778	-0.847733	1.84533e-05	-1.94227	-1.08638	1.85229e-05	-1.9423	-1.08598
43475012	chr2:43475012:A:G	7.43286e-09	12.6233	-0.747267	1.95669e-05	-1.9581	-1.01195	1.96418e-05	-1.95813	-1.01151
43475014	chr2:43475014:C:A	9.69389e-14	0.628698	-3.46321e-10	0.000454213	0.174673	-3.46321e-10	0.000455717	0.174574	-3.46321e-10
43475375	chr2:43475375:TGCCA:T	5.4588e-15	-1.98222	-0.26593	6.97334e-05	-1.82631	0.127098	6.92537e-05	-1.82636	0.116842
43476166	chr2:43476166:C:T	1.31473e-13	-3.24329e-10	0.933418	0.00207822	-3.24329e-10	1.69537	0.00202893	-3.24329e-10	1.66797
43476220	chr2:43476220:G:A	1.73736e-13	-3.24329e-10	1.21215	0.00289795	-3.24329e-10	2.02787	0.00282406	-3.24329e-10	1.99863
43476545	chr2:43476545:G:C	1.08456e-08	13.2099	-0.956022	1.59474e-05	-1.99578	-1.17882	1.60074e-05	-1.99581	-1.17844
43476672	chr2:43476672:T:C	1.54681e-14	-3.24329e-10	-1.2066	0.000113893	-3.24329e-10	-1.20863	0.00011429	-3.24329e-10	-1.20856
43476709	chr2:43476709:C:T	1.41524e-14	-3.24329e-10	-1.2955	0.000102678	-3.24329e-10	-1.31229	0.000103021	-3.24329e-10	-1.31237
43476953	chr2:43476953:A:G	9.61375e-09	13.3427	-1.20943	1.49538e-05	-1.9038	-1.33513	1.50034e-05	-1.90384	-1.33518
43477813	chr2:43477813:C:T	1.11225e-13	-3.24329e-10	0.766168	0.00171374	-3.24329e-10	1.50254	0.00167477	-3.24329e-10	1.47614
43477937	chr2:43477937:A:G	2.30726e-15	-1.78066	-1.32866	1.31698e-05	-2.04481	-1.32116	1.32175e-05	-2.04482	-1.32094
43478032	chr2:43478032:TC:T	1.69933e-14	-3.24329e-10	-1.11256	0.000125457	-3.24329e-10	-1.11193	0.000125919	-3.24329e-10	-1.11166
43478126	chr2:43478126:A:G	1.322e-08	13.3571	-0.905235	1.57186e-05	-2.08605	-1.103	1.57793e-05	-2.08605	-1.10255
43478147	chr2:43478147:T:C	1.04109e-08	13.1617	-0.948747	1.52064e-05	-2.087	-1.13518	1.52646e-05	-2.087	-1.13476
43478192	chr2:43478192:TAA:T	1.64852e-14	-3.24329e-10	-1.14292	0.000121482	-3.24329e-10	-1.14413	0.000121881	-3.24329e-10	-1.14425
43478863	chr2:43478863:T:C	8.53788e-09	12.9086	-0.893957	1.58547e-05	-2.08629	-1.09414	1.59161e-05	-2.08629	-1.09368
43479105	chr2:43479105:T:C	1.28483e-08	13.335	-0.911689	1.56418e-05	-2.08628	-1.10767	1.57021e-05	-2.08628	-1.10723
43479180	chr2:43479180:C:T	1.04631e-08	13.2344	-1.01647	1.45044e-05	-2.08684	-1.1826	1.45593e-05	-2.08684	-1.18223
43479479	chr2:43479479:A:G	4.22052e-14	-3.24329e-10	-0.202841	0.000321995	-3.24329e-10	-0.169358	0.000322968	-3.24329e-10	-0.169744
43479520	chr2:43479520:T:A	1.35687e-14	-3.24329e-10	-1.33762	0.000100238	-3.24329e-10	-1.33635	0.000100581	-3.24329e-10	-1.33634
43480246	chr2:43480246:C:T	1.69702e-06	18.3128	-1.00605	1.24247e-05	-2.07896	-1.34525	1.24666e-05	-2.07897	-1.34528
43480275	chr2:43480275:C:T	1.58677e-14	-3.24329e-10	-1.1811	0.000117126	-3.24329e-10	-1.18065	0.000117552	-3.24329e-10	-1.18042
43480525	chr2:43480525:T:A	1.4634e-14	-3.24329e-10	-1.26204	0.000110492	-3.24329e-10	-1.23895	0.000110874	-3.24329e-10	-1.2389
43480544	chr2:43480544:G:A	1.39877e-14	-3.24329e-10	-1.3072	0.00010178	-3.24329e-10	-1.32108	0.000102125	-3.24329e-10	-1.3211
43482842	chr2:43482842:G:T	1.14183e-13	-3.24329e-10	0.792416	0.00150531	-3.24329e-10	1.37286	0.00148627	-3.24329e-10	1.35673
43483305	chr2:43483305:A:G	4.10486e-08	13.1826	0.40225	5.67503e-05	-2.08496	0.179731	5.666e-05	-2.08496	0.17473
43483586	chr2:43483586:T:G	1.34885e-14	-3.24329e-10	-1.34354	9.95921e-05	-3.24329e-10	-1.34281	9.99325e-05	-3.24329e-10	-1.3428
43483668	chr2:43483668:A:G	2.46464e-08	13.1157	-0.0409487	3.7588e-05	-2.08595	-0.231258	3.75537e-05	-2.08595	-0.235576
43483927	chr2:43483927:T:C	4.09505e-14	1.09645	-1.32947	4.30213e-05	-0.840422	-1.34178	4.31527e-05	-0.840652	-1.3419
43484228	chr2:43484228:G:C	1.53439e-14	-3.24329e-10	-1.21467	0.000116713	-3.24329e-10	-1.18417	0.000117118	-3.24329e-10	-1.18411
43484529	chr2:43484529:T:C	1.52433e-14	-3.24329e-10	-1.22124	0.000115184	-3.24329e-10	-1.19736	0.000115562	-3.24329e-10	-1.19749
43485024	chr2:43485024:T:G	5.48643e-09	12.4317	-0.859318	1.83867e-05	-1.93894	-1.09332	1.84558e-05	-1.93898	-1.09294
43485646	chr2:43485646:G:T	2.14147e-08	13.8369	-0.902714	1.5852e-05	-2.02962	-1.15097	1.59125e-05	-2.02965	-1.15055
43485658	chr2:43485658:T:C	1.37862e-14	-3.24329e-10	-1.32172	0.000101105	-3.24329e-10	-1.32773	0.000101446	-3.24329e-10	-1.32777
43485690	chr2:43485690:T:C	1.58757e-14	-3.24329e-10	-1.18059	0.000121175	-3.24329e-10	-1.14666	0.000121596	-3.24329e-10	-1.14659
43485985	chr2:43485985:C:G	1.00821e-14	-1.42257	-0.212055	0.000157308	-1.0729	0.187215	0.000156385	-1.07301	0.178033
43485997	chr2:43485997:T:C	1.34254e-14	-3.24329e-10	-1.34824	9.90515e-05	-3.24329e-10	-1.34825	9.93893e-05	-3.24329e-10	-1.34825
43486261	chr2:43486261:T:C	1.90108e-14	-1.00038	-3.46321e-10	8.67869e-05	-1.48044	-3.46321e-10	8.7102e-05	-1.48022	-3.46321e-10
43486669	chr2:43486669:A:C	7.88359e-09	12.6569	-0.721979	1.98402e-05	-1.96311	-0.993073	1.9916e-05	-1.96314	-0.992631
43487321	chr2:43487321:C:T	2.19349e-14	-3.24329e-10	-0.857304	0.000157054	-3.24329e-10	-0.887302	0.000157573	-3.24329e-10	-0.887407
43487389	chr2:43487389:G:C	5.22472e-14	-3.24329e-10	0.0106035	0.00042063	-3.24329e-10	0.09786	0.000422527	-3.24329e-10	0.0989552
43487589	chr2:43487589:C:T	4.94432e-14	1.25491	-1.29947	4.92525e-05	-0.725393	-1.32154	4.93967e-05	-0.725627	-1.32179
43487967	chr2:43487967:G:A	3.29317e-15	-1.6673	-1.08624	1.62563e-05	-2.0777	-1.07771	1.63194e-05	-2.0777	-1.07724
43488281	chr2:43488281:C:T	8.62989e-15	-1.13458	-0.655568	0.000143478	-0.631342	-0.346368	0.000142798	-0.631374	-0.354495
43488327	chr2:43488327:G:A	1.52184e-14	-3.24329e-10	-1.22288	0.00011487	-3.24329e-10	-1.20009	0.000115286	-3.24329e-10	-1.19988
43488559	chr2:43488559:G:A	1.34776e-14	-3.24329e-10	-1.34435	9.99128e-05	-3.24329e-10	-1.3396	0.000100251	-3.24329e-10	-1.33962
43488665	chr2:43488665:A:G	1.34311e-14	-3.24329e-10	-1.34781	9.90862e-05	-3.24329e-10	-1.3479	9.94246e-05	-3.24329e-10	-1.3479
43488954	chr2:43488954:C:G	1.68889e-14	-3.24329e-10	-1.11873	0.000123667	-3.24329e-10	-1.1263	0.000124081	-3.24329e-10	-1.12636
43489078	chr2:43489078:C:T	1.36224e-14	-3.24329e-10	-1.33367	0.000101705	-3.24329e-10	-1.32181	0.000102053	-3.24329e-10	-1.32181
43489124	chr2:43489124:T:C	3.75094e-15	-1.27598	-1.3474	4.24586e-05	-0.852004	-1.34336	4.26049e-05	-0.851996	-1.34333
43490511	chr2:43490511:T:C	8.39035e-15	-1.65125	-0.167054	5.54535e-05	-1.74704	-0.181308	5.5553e-05	-1.74715	-0.182808
43490524	chr2:43490524:A:C	5.33895e-15	-0.932284	-1.33807	6.38751e-05	-0.44237	-1.34459	6.40941e-05	-0.44233	-1.34462
43491454	chr2:43491454:T:C	5.0465e-15	-1.56991	-0.756776	2.30742e-05	-2.08597	-0.71921	2.31717e-05	-2.08597	-0.718395
43491587	chr2:43491587:G:A	5.56775e-14	-3.24329e-10	0.0741933	0.000690739	-3.24329e-10	0.593869	0.000681333	-3.24329e-10	0.576753
43491845	chr2:43491845:G:A	3.94317e-15	-1.56933	-1.00407	5.01466e-05	-1.25269	-0.776253	5.00088e-05	-1.25271	-0.782387
43492005	chr2:43492005:T:C	1.36352e-14	-3.24329e-10	-1.33273	0.000102077	-3.24329e-10	-1.31817	0.000102415	-3.24329e-10	-1.31827
43492297	chr2:43492297:A:T	1.3865e-14	-3.24329e-10	-1.31602	0.000103601	-3.24329e-10	-1.30334	0.000103962	-3.24329e-10	-1.30328
43492380	chr2:43492380:G:C	1.21428e-13	-3.24329e-10	0.853939	0.00188005	-3.24329e-10	1.59516	0.0018365	-3.24329e-10	1.56832
43492667	chr2:43492667:G:A	1.73518e-14	-3.24329e-10	-1.09168	0.0001272	-3.24329e-10	-1.09813	0.000127638	-3.24329e-10	-1.0981
43493253	chr2:43493253:C:A	5.49903e-14	-3.24329e-10	0.061773	0.000683136	-3.24329e-10	0.582801	0.000673813	-3.24329e-10	0.565654
43494369	chr2:43494369:C:T	7.28977e-15	-1.81564	-0.143267	7.2921e-05	-1.48397	-0.17055	7.30296e-05	-1.48408	-0.172355
43494499	chr2:43494499:T:C	3.50384e-14	-0.388939	-3.46321e-10	0.000426987	0.112861	-3.46321e-10	0.000428415	0.112793	-3.46321e-10
43494615	chr2:43494615:T:G	1.06538e-14	-1.57946	-3.46321e-10	6.59197e-05	-1.75546	-3.46321e-10	6.61435e-05	-1.75547	-3.46321e-10
43494762	chr2:43494762:C:G	1.90173e-14	-3.24329e-10	-1.00003	0.000146185	-3.24329e-10	-0.959022	0.000146719	-3.24329e-10	-0.958782
43494815	chr2:43494815:G:A	1.04937e-08	12.6212	-0.400335	2.74334e-05	-2.07467	-0.55746	2.74354e-05	-2.07468	-0.560787
43495843	chr2:43495843:C:A	1.11582e-08	13.6228	-1.34046	1.76337e-05	-1.92143	-1.15265	1.76884e-05	-1.92147	-1.15291
43495879	chr2:43495879:T:C	1.35329e-14	-3.24329e-10	-1.34026	0.000101048	-3.24329e-10	-1.3283	0.000101403	-3.24329e-10	-1.32819
43496144	chr2:43496144:C:G	1.46922e-06	18.1142	-0.951572	1.24228e-05	-2.07616	-1.3482	1.2465e-05	-2.07617	-1.3482
43496309	chr2:43496309:G:A	2.78986e-15	-2.00283	-0.916562	3.058e-05	-1.86143	-0.66212	3.04732e-05	-1.86148	-0.668973
43496730	chr2:43496730:G:A	4.70473e-14	-3.24329e-10	-0.0942295	0.000547895	-3.24329e-10	0.36219	0.000540525	-3.24329e-10	0.345243
43496838	chr2:43496838:T:C	6.43469e-14	1.56604	-1.34714	5.81343e-05	-0.533534	-1.3476	5.83196e-05	-0.533795	-1.34756
43497022	chr2:43497022:A:C	1.81126e-13	-3.24329e-10	1.25381	0.00133925	-3.24329e-10	1.25597	0.00134204	-3.24329e-10	1.25464
43497173	chr2:43497173:A:G	8.46364e-14	0.492981	-3.46321e-10	0.00041169	0.0763776	-3.46321e-10	0.000413051	0.076274	-3.46321e-10
43497393	chr2:43497393:G:A	2.75376e-14	-3.24329e-10	-0.629829	0.00021679	-3.24329e-10	-0.564963	0.00021744	-3.24329e-10	-0.565375
43497505	chr2:43497505:A:G	4.11948e-13	1.76365	0.311866	5.56531e-05	-2.07353	0.148772	5.5649e-05	-2.07352	0.145288
43497533	chr2:43497533:T:C	1.57233e-14	-3.24329e-10	-1.19024	0.000120028	-3.24329e-10	-1.15617	0.000120441	-3.24329e-10	-1.15614
43497543	chr2:43497543:G:A	3.73433e-09	12.1179	-0.930181	1.80951e-05	-1.87854	-1.16971	1.81612e-05	-1.87859	-1.16942
43497771	chr2:43497771:G:C	1.03329e-13	2.03323	-1.3407	8.11813e-05	-0.199848	-1.34736	8.14314e-05	-0.200132	-1.34741
43498082	chr2:43498082:A:G	8.46992e-14	1.08789	-0.594171	2.0618e-05	-2.07124	-0.846488	2.0713e-05	-2.07124	-0.845294
43498295	chr2:43498295:GA:G	1.79105e-14	-3.24329e-10	-1.06	0.000129698	-3.24329e-10	-1.07868	0.000130116	-3.24329e-10	-1.07887
43498352	chr2:43498352:T:C	1.56231e-14	-3.24329e-10	-1.19663	0.000122345	-3.24329e-10	-1.13705	0.000122798	-3.24329e-10	-1.13676
43498485	chr2:43498485:T:C	1.62547e-08	13.9952	-1.33674	1.65636e-05	-1.96311	-1.17358	1.66152e-05	-1.96315	-1.17383
43498867	chr2:43498867:G:A	1.34345e-14	-3.24329e-10	-1.34756	9.94984e-05	-3.24329e-10	-1.34375	9.98315e-05	-3.24329e-10	-1.34381
43499189	chr2:43499189:T:C	1.73504e-08	13.5148	-0.791107	1.7575e-05	-2.02585	-1.05156	1.76413e-05	-2.02587	-1.05119
43499305	chr2:43499305:G:C	2.50573e-14	-3.24329e-10	-0.724219	0.000196274	-3.24329e-10	-0.664381	0.000196871	-3.24329e-10	-0.664749
43499341	chr2:43499341:T:A	1.362e-14	-3.24329e-10	-1.33385	0.000101674	-3.24329e-10	-1.32212	0.000102021	-3.24329e-10	-1.32212
43499488	chr2:43499488:T:C	1.236e-08	13.1685	-0.783878	1.80992e-05	-2.00315	-1.04487	1.81676e-05	-2.00318	-1.04448
43499741	chr2:43499741:A:T	5.56453e-14	-3.24329e-10	0.0736142	0.000684976	-3.24329e-10	0.585491	0.000675783	-3.24329e-10	0.568574
43500292	chr2:43500292:C:T	1.67661e-14	-3.24329e-10	-1.12602	0.000127542	-3.24329e-10	-1.09545	0.000127962	-3.24329e-10	-1.09556
43500293	chr2:43500293:T:C	1.34294e-14	-3.24329e-10	-1.34794	9.93475e-05	-3.24329e-10	-1.34527	9.96874e-05	-3.24329e-10	-1.34526
43500941	chr2:43500941:T:C	8.84808e-15	-1.76518	-3.46321e-10	5.52793e-05	-1.93149	-3.46321e-10	5.54656e-05	-1.93153	-3.46321e-10
43501043	chr2:43501043:A:C	1.34263e-14	-3.24329e-10	-1.34817	9.92603e-05	-3.24329e-10	-1.34615	9.95997e-05	-3.24329e-10	-1.34614
43501330	chr2:43501330:AAAAAAAAAAG:A	3.09459e-14	-0.642994	0.129852	0.000638848	-0.0642551	0.580029	0.000633588	-0.0642916	0.568393
43501969	chr2:43501969:T:A	1.13443e-08	13.102	-0.803111	1.79479e-05	-1.9983	-1.05812	1.80156e-05	-1.99833	-1.05773
43502081	chr2:43502081:A:G	5.69298e-15	-0.864688	-1.34146	6.97197e-05	-0.35297	-1.34644	6.99568e-05	-0.352963	-1.34646
43502209	chr2:43502209:T:A	1.99104e-13	-3.24329e-10	1.34844	0.00167469	-3.24329e-10	1.47949	0.00168073	-3.24329e-10	1.47969
43502211	chr2:43502211:T:C	2.05459e-14	-3.24329e-10	-0.922721	0.000147385	-3.24329e-10	-0.950843	0.000147873	-3.24329e-10	-0.950941
43503068	chr2:43503068:G:C	3.42939e-15	-1.39493	-1.31807	3.6439e-05	-1.01792	-1.33033	3.65599e-05	-1.01796	-1.33039
43503072	chr2:43503072:A:C	3.70449e-15	-1.31783	-1.318	4.00828e-05	-0.922662	-1.33028	4.02156e-05	-0.922704	-1.33034
43503404	chr2:43503404:T:C	1.36325e-14	-3.24329e-10	-1.33293	0.000100129	-3.24329e-10	-1.33744	0.000100467	-3.24329e-10	-1.33746
43503432	chr2:43503432:T:C	1.65821e-14	-3.24329e-10	-1.13706	0.00012135	-3.24329e-10	-1.14521	0.000121759	-3.24329e-10	-1.14525
43503849	chr2:43503849:C:A	1.47208e-14	-3.24329e-10	-1.25612	0.000111167	-3.24329e-10	-1.23286	0.000111529	-3.24329e-10	-1.23302
43504044	chr2:43504044:C:T	2.2622e-14	-3.24329e-10	-0.826459	0.000168698	-3.24329e-10	-0.815783	0.000169348	-3.24329e-10	-0.81534
43504102	chr2:43504102:T:C	1.35362e-14	-3.24329e-10	-1.34001	0.000100808	-3.24329e-10	-1.33068	0.000101152	-3.24329e-10	-1.33068
43504158	chr2:43504158:T:C	1.79383e-14	-3.24329e-10	-1.05845	0.000136975	-3.24329e-10	-1.0241	0.000137424	-3.24329e-10	-1.02423
43504607	chr2:43504607:T:C	2.06394e-14	-3.24329e-10	-0.918182	0.000149289	-3.24329e-10	-0.938009	0.00014977	-3.24329e-10	-0.938195
43504769	chr2:43504769:A:G	7.09818e-09	12.6158	-0.785795	1.88546e-05	-1.95642	-1.05071	1.89261e-05	-1.95646	-1.0503
43505095	chr2:43505095:C:T	1.23803e-08	13.2705	-0.884226	1.6715e-05	-2.00771	-1.11988	1.67777e-05	-2.00774	-1.11951
43505349	chr2:43505349:T:C	9.72117e-09	12.9612	-0.816794	1.79233e-05	-1.98619	-1.0716	1.79909e-05	-1.98622	-1.07122
43505551	chr2:43505551:G:A	1.34255e-14	-3.24329e-10	-1.34823	9.91952e-05	-3.24329e-10	-1.3468	9.95348e-05	-3.24329e-10	-1.34679
43505684	chr2:43505684:T:C	1.13938e-08	13.0796	-0.776423	1.83064e-05	-1.99479	-1.04185	1.83757e-05	-1.99482	-1.04145
43505819	chr2:43505819:C:T	2.81827e-15	-1.68024	-1.22902	1.42215e-05	-2.08132	-1.20782	1.4277e-05	-2.08133	-1.20732
43505889	chr2:43505889:G:T	2.34909e-09	11.5683	-0.844182	2.07384e-05	-1.79384	-1.11807	2.08146e-05	-1.79389	-1.11775
43506556	chr2:43506556:T:C	1.35247e-14	-3.24329e-10	-1.34087	0.00010055	-3.24329e-10	-1.33323	0.000100896	-3.24329e-10	-1.33321
43507708	chr2:43507708:C:T	3.02575e-09	11.7204	-0.743144	2.17182e-05	-1.81477	-1.05097	2.17993e-05	-1.81483	-1.0506
43507739	chr2:43507739:A:C	1.39373e-14	-3.24329e-10	-1.31081	0.000102715	-3.24329e-10	-1.31193	0.000103064	-3.24329e-10	-1.31195
43508031	chr2:43508031:G:T	1.60245e-14	-3.24329e-10	-1.17126	0.000122282	-3.24329e-10	-1.13756	0.000122702	-3.24329e-10	-1.13754
43508214	chr2:43508214:T:C	1.21344e-08	13.0185	-0.652377	2.01757e-05	-1.98982	-0.949591	2.02534e-05	-1.98985	-0.949122
43509032	chr2:43509032:T:C	9.91962e-09	12.9385	-0.773852	1.85427e-05	-1.98424	-1.03958	1.86131e-05	-1.98427	-1.03916
43509141	chr2:43509141:C:A	1.34377e-14	-3.24329e-10	-1.34732	9.90658e-05	-3.24329e-10	-1.34811	9.94026e-05	-3.24329e-10	-1.34812
43509377	chr2:43509377:G:A	1.35743e-14	-3.24329e-10	-1.3372	0.000101056	-3.24329e-10	-1.32822	0.000101403	-3.24329e-10	-1.32819
43509830	chr2:43509830:T:C	1.17333e-08	13.061	-0.728409	1.90095e-05	-1.99175	-1.0072	1.90821e-05	-1.99178	-1.00677
43509924	chr2:43509924:C:T	3.87482e-14	1.05891	-1.34721	4.18234e-05	-0.862777	-1.34766	4.19572e-05	-0.863025	-1.34762
43510301	chr2:43510301:T:C	6.99712e-14	0.3027	-3.46321e-10	0.000344775	-0.101001	-3.46321e-10	0.000345916	-0.101101	-3.46321e-10
43510313	chr2:43510313:G:C	1.44877e-14	-3.24329e-10	-1.27208	0.000105466	-3.24329e-10	-1.28551	0.000105819	-3.24329e-10	-1.28557
43510830	chr2:43510830:G:A	2.16316e-14	-3.24329e-10	-0.871228	0.00016105	-3.24329e-10	-0.862179	0.000161549	-3.24329e-10	-0.862491
43511034	chr2:43511034:T:C	5.66047e-15	-1.87582	-0.336058	4.80313e-05	-1.7258	-0.346243	4.81297e-05	-1.72584	-0.347554
43511256	chr2:43511256:C:T	2.98608e-15	-1.53873	-1.31269	3.03932e-05	-1.20363	-1.32604	3.04939e-05	-1.20367	-1.3261
43511695	chr2:43511695:T:C	7.2562e-14	-3.24329e-10	0.339059	0.000946791	-3.24329e-10	0.909185	0.000932619	-3.24329e-10	0.890699
43511727	chr2:43511727:A:C	2.55807e-14	-3.24329e-10	-0.703545	0.000188294	-3.24329e-10	-0.705889	0.000188878	-3.24329e-10	-0.706196
43511982	chr2:43511982:C:T	1.38877e-08	13.2639	-0.76278	1.8234e-05	-2.00909	-1.03151	1.83037e-05	-2.00912	-1.03108
43512197	chr2:43512197:T:G	2.44395e-14	-3.24329e-10	-0.749184	0.000177503	-3.24329e-10	-0.764903	0.000178036	-3.24329e-10	-0.765314
43512598	chr2:43512598:A:G	7.88712e-09	12.6735	-0.738175	1.94618e-05	-1.96312	-1.01232	1.95358e-05	-1.96315	-1.0119
43512748	chr2:43512748:T:C	2.02001e-08	13.7809	-0.905077	1.59914e-05	-2.07746	-1.09438	1.60512e-05	-2.07745	-1.09406
43513207	chr2:43513207:G:A	5.24157e-15	-0.940751	-1.34801	2.6252e-05	-1.32819	-1.34796	2.63426e-05	-1.32816	-1.34795
43513272	chr2:43513272:C:T	1.81827e-15	-2.08706	-1.26044	1.50344e-05	-1.97181	-1.26174	1.50831e-05	-1.97188	-1.26185
43513481	chr2:43513481:C:G	1.97454e-14	-3.24329e-10	-0.962462	0.00015264	-3.24329e-10	-0.915812	0.000153175	-3.24329e-10	-0.915718
43513628	chr2:43513628:G:T	1.11793e-13	-0.175917	0.947182	0.000406786	-0.841619	0.906012	0.000407838	-0.841615	0.905188
43513966	chr2:43513966:A:G	1.28584e-08	13.0317	-0.60757	2.0723e-05	-2.00293	-0.909715	2.07994e-05	-2.00296	-0.909415
43514301	chr2:43514301:A:G	4.20173e-15	-1.29637	-1.21352	1.48451e-05	-2.05911	-1.18711	1.4904e-05	-2.0591	-1.18657
43515757	chr2:43515757:T:C	2.70449e-14	-3.24329e-10	-0.647887	0.000205269	-3.24329e-10	-0.619574	0.000206004	-3.24329e-10	-0.619401
43515784	chr2:43515784:T:C	6.58417e-10	10.2936	-0.841384	2.43159e-05	-1.61158	-1.14119	2.44051e-05	-1.61165	-1.14086
43515873	chr2:43515873:T:C	1.4407e-14	-0.0674505	-1.21022	2.79787e-05	-1.3929	-1.21955	2.80609e-05	-1.39299	-1.21993
43516109	chr2:43516109:G:A	3.79754e-08	13.3887	0.118362	4.25827e-05	-2.08696	-0.105489	4.25342e-05	-2.08696	-0.110033
43516283	chr2:43516283:A:G	1.3702e-14	-3.24329e-10	-1.32784	0.000102155	-3.24329e-10	-1.3174	0.000102508	-3.24329e-10	-1.31736
43516352	chr2:43516352:C:T	3.21336e-09	11.9717	-0.934218	1.82123e-05	-1.7989	-1.24289	1.82782e-05	-1.79897	-1.24262
43516437	chr2:43516437:T:C	2.0762e-14	-3.24329e-10	-0.912259	0.000156539	-3.24329e-10	-0.890588	0.000157094	-3.24329e-10	-0.890455
43516659	chr2:43516659:T:C	9.90526e-14	-3.24329e-10	0.650268	0.00148574	-3.24329e-10	1.35977	0.00145294	-3.24329e-10	1.33404
43516911	chr2:43516911:G:A	2.00903e-09	11.2891	-0.72137	2.31801e-05	-1.71735	-1.08325	2.32651e-05	-1.71742	-1.08293
43516960	chr2:43516960:T:C	1.59628e-14	-1.17512	-3.46321e-10	9.60267e-05	-1.37927	-3.46321e-10	9.63404e-05	-1.37941	-3.46321e-10
43517322	chr2:43517322:T:C	2.20851e-14	0.489179	-1.33966	4.44041e-05	-0.809234	-1.34133	4.45515e-05	-0.809281	-1.34137
43517327	chr2:43517327:C:A	3.65358e-14	-0.347091	-3.46321e-10	0.000198828	-0.651452	-3.46321e-10	0.000199496	-0.651506	-3.46321e-10
43517467	chr2:43517467:A:G	1.56483e-14	-3.24329e-10	-1.19502	0.000118532	-3.24329e-10	-1.16871	0.000118923	-3.24329e-10	-1.16882
43517830	chr2:43517830:A:T	1.54337e-14	-3.24329e-10	-1.20883	0.000113183	-3.24329e-10	-1.21489	0.000113562	-3.24329e-10	-1.21495
43517832	chr2:43517832:A:C	1.5673e-14	-1.19344	-3.46321e-10	9.13177e-05	-1.42955	-3.46321e-10	9.1619e-05	-1.42966	-3.46321e-10
43518720	chr2:43518720:T:G	4.57408e-15	-1.07847	-1.3465	5.01837e-05	-0.679949	-1.34825	5.03522e-05	-0.680001	-1.34825
43518923	chr2:43518923:T:C	1.3442e-09	10.8872	-0.721275	2.46516e-05	-1.66213	-1.07692	2.47421e-05	-1.6622	-1.07659
43519697	chr2:43519697:C:T	1.75164e-13	-3.24329e-10	1.22034	0.00271243	-3.24329e-10	1.96171	0.00265158	-3.24329e-10	1.93561
43521175	chr2:43521175:G:A	1.55871e-14	-3.24329e-10	-1.19894	0.00012232	-3.24329e-10	-1.13725	0.000122774	-3.24329e-10	-1.13696
43521228	chr2:43521228:ACAAGAAGGCAGGCAGG:A	1.54214e-09	11.4868	-1.18346	1.76673e-05	-1.73234	-1.33984	1.77278e-05	-1.73241	-1.33975
43521282	chr2:43521282:G:A	6.45639e-15	-2.08031	-3.46321e-10	5.04227e-05	-2.02345	-3.46321e-10	5.05977e-05	-2.02339	-3.46321e-10
43521490	chr2:43521490:A:C	1.37171e-14	-3.24329e-10	-1.32674	0.000102584	-3.24329e-10	-1.31321	0.000102936	-3.24329e-10	-1.3132
43521777	chr2:43521777:G:C	5.25809e-14	-3.24329e-10	0.0169691	0.000604073	-3.24329e-10	0.459802	0.00059903	-3.24329e-10	0.448013
43521799	chr2:43521799:T:C	1.89621e-14	-3.24329e-10	-1.00294	0.000146272	-3.24329e-10	-0.958423	0.000146743	-3.24329e-10	-0.958613
43521815	chr2:43521815:A:G	1.85094e-14	-3.24329e-10	-1.0271	0.00013929	-3.24329e-10	-1.00734	0.000139779	-3.24329e-10	-1.00724
43522180	chr2:43522180:T:C	6.46237e-15	-2.07939	-3.46321e-10	5.05858e-05	-2.02022	-3.46321e-10	5.07615e-05	-2.02016	-3.46321e-10
43522297	chr2:43522297:T:G	3.93542e-09	12.5805	-1.34039	1.34319e-05	-2.02653	-1.31974	1.34742e-05	-2.02656	-1.31996
43522303	chr2:43522303:A:G	1.35559e-14	-3.24329e-10	-1.33856	9.94886e-05	-3.24329e-10	-1.34385	9.9826e-05	-3.24329e-10	-1.34387
43523085	chr2:43523085:G:C	2.35806e-09	11.8771	-1.1491	1.68119e-05	-1.78845	-1.33335	1.68699e-05	-1.78852	-1.33325
43523126	chr2:43523126:A:G	1.26933e-12	1.86427	1.33659	0.0001647	-2.06876	1.22899	0.000164671	-2.06876	1.22541
43523227	chr2:43523227:T:C	5.06783e-14	-3.24329e-10	-0.0198862	0.000388868	-3.24329e-10	0.0193469	0.00039014	-3.24329e-10	0.0192081
43523255	chr2:43523255:A:G	1.38758e-14	-3.24329e-10	-1.31524	0.000104343	-3.24329e-10	-1.29621	0.0001047	-3.24329e-10	-1.2962
43523767	chr2:43523767:A:G	2.1814e-14	-3.24329e-10	-0.862832	0.000157214	-3.24329e-10	-0.886287	0.00015771	-3.24329e-10	-0.88654
43523928	chr2:43523928:T:TG	1.55854e-14	-3.24329e-10	-1.19905	0.000114297	-3.24329e-10	-1.20509	0.000114649	-3.24329e-10	-1.20543
43523929	chr2:43523929:T:G	1.5515e-14	-3.24329e-10	-1.20358	0.000113792	-3.24329e-10	-1.20952	0.000114142	-3.24329e-10	-1.20985
43524230	chr2:43524230:T:A	1.69917e-14	-3.24329e-10	-1.11266	0.000122532	-3.24329e-10	-1.13552	0.000122927	-3.24329e-10	-1.1357
43524246	chr2:43524246:T:A	1.82797e-13	-3.24329e-10	1.26299	0.00297811	-3.24329e-10	2.05515	0.00290419	-3.24329e-10	2.02661
43524266	chr2:43524266:A:G	1.46987e-14	-3.24329e-10	-1.25763	0.000110621	-3.24329e-10	-1.23778	0.000111019	-3.24329e-10	-1.2376
43524341	chr2:43524341:T:C	3.19981e-09	12.3813	-1.34806	1.40374e-05	-2.01354	-1.28863	1.40801e-05	-2.01358	-1.28896
43525247	chr2:43525247:A:G	4.44584e-15	-1.11253	-1.34089	4.8336e-05	-0.719474	-1.34624	4.84974e-05	-0.719527	-1.34626
43525785	chr2:43525785:G:A	1.37319e-14	-3.24329e-10	-1.32566	0.000100472	-3.24329e-10	-1.33401	0.000100811	-3.24329e-10	-1.33405
43525802	chr2:43525802:A:G	1.36461e-14	-3.24329e-10	-1.33193	9.99839e-05	-3.24329e-10	-1.33888	0.000100322	-3.24329e-10	-1.33891
43526607	chr2:43526607:A:C	4.44589e-09	12.4844	-1.1223	1.5552e-05	-1.87476	-1.32495	1.56064e-05	-1.87481	-1.3248
43526767	chr2:43526767:A:G	3.58523e-15	-1.43303	-1.23553	1.41362e-05	-2.08229	-1.21287	1.41915e-05	-2.08228	-1.21238
43526774	chr2:43526774:A:C	9.26234e-09	13.0478	-0.95173	1.59468e-05	-1.97138	-1.20326	1.60052e-05	-1.97141	-1.20297
43526850	chr2:43526850:C:T	1.85336e-15	-2.06541	-1.26298	1.64457e-05	-1.87835	-1.26548	1.65015e-05	-1.87847	-1.26537
43527303	chr2:43527303:T:A	1.57541e-14	-3.24329e-10	-1.18828	0.000119347	-3.24329e-10	-1.16186	0.000119735	-3.24329e-10	-1.16202
43527516	chr2:43527516:T:C	4.4387e-09	12.4988	-1.13829	1.54608e-05	-1.87564	-1.32994	1.55147e-05	-1.8757	-1.32981
43527561	chr2:43527561:G:A	3.12241e-14	-3.24329e-10	-0.504194	0.000236939	-3.24329e-10	-0.476092	0.000237889	-3.24329e-10	-0.475494
43527710	chr2:43527710:T:C	3.36359e-14	-3.24329e-10	-0.429789	0.000253709	-3.24329e-10	-0.407706	0.00025463	-3.24329e-10	-0.407486
43527853	chr2:43527853:C:T	1.82013e-14	0.19355	-1.23744	2.73768e-05	-1.35925	-1.27495	2.74539e-05	-1.35944	-1.27535
43528250	chr2:43528250:C:T	1.02103e-08	13.2282	-1.03464	1.48992e-05	-1.93802	-1.30457	1.4952e-05	-1.93806	-1.30439
43528277	chr2:43528277:C:A	1.6379e-14	-3.24329e-10	-1.14938	0.000124491	-3.24329e-10	-1.11966	0.000124894	-3.24329e-10	-1.11983
43528392	chr2:43528392:A:C	7.35418e-09	12.8847	-1.01931	1.54904e-05	-1.90914	-1.29453	1.55456e-05	-1.90919	-1.29433
43528893	chr2:43528893:C:T	9.99825e-09	13.1899	-1.01735	1.50729e-05	-1.93285	-1.29815	1.51266e-05	-1.9329	-1.29795
43529589	chr2:43529589:T:A	1.43576e-13	-3.24329e-10	1.02148	0.00230428	-3.24329e-10	1.79863	0.00224814	-3.24329e-10	1.77056
43529791	chr2:43529791:T:C	4.4925e-15	-1.10392	-1.33906	4.88291e-05	-0.71036	-1.34521	4.89919e-05	-0.710414	-1.34523
43530018	chr2:43530018:A:G	1.34771e-14	-3.24329e-10	-1.34439	9.99466e-05	-3.24329e-10	-1.33926	0.00010029	-3.24329e-10	-1.33924
43530154	chr2:43530154:A:T	2.26491e-09	11.6559	-0.96819	1.74213e-05	-1.81673	-1.26947	1.74839e-05	-1.8168	-1.26922
43530366	chr2:43530366:C:T	1.79235e-14	-3.24329e-10	-1.05927	0.000142122	-3.24329e-10	-0.987211	0.000142651	-3.24329e-10	-0.986894
43530385	chr2:43530385:T:C	1.79274e-14	-3.24329e-10	-1.05905	0.000142158	-3.24329e-10	-0.986953	0.000142688	-3.24329e-10	-0.986636
43530444	chr2:43530444:AT:A	1.07501e-13	-3.24329e-10	0.732119	0.00155242	-3.24329e-10	1.40368	0.00152133	-3.24329e-10	1.38004
43530866	chr2:43530866:TG:T	8.26795e-09	13.142	-1.15953	1.44333e-05	-1.93433	-1.34003	1.44831e-05	-1.93437	-1.33994
43530883	chr2:43530883:T:C	4.37379e-15	-1.13751	-1.33225	4.72952e-05	-0.746811	-1.34067	4.74525e-05	-0.746859	-1.34071
43531060	chr2:43531060:A:G	3.58775e-09	12.3235	-1.17584	1.56601e-05	-1.85134	-1.34143	1.57138e-05	-1.8514	-1.34136
43531486	chr2:43531486:A:T	3.59223e-09	12.228	-1.07908	1.63547e-05	-1.83978	-1.3096	1.64123e-05	-1.83983	-1.30943
43531729	chr2:43531729:TG:T	1.62614e-14	-3.24329e-10	-1.15659	0.000123988	-3.24329e-10	-1.12371	0.000124419	-3.24329e-10	-1.12364
43532242	chr2:43532242:G:A	5.99528e-09	12.8657	-1.20462	1.46727e-05	-1.91092	-1.34698	1.47225e-05	-1.91097	-1.34695
43532570	chr2:43532570:C:G	6.18837e-09	12.8707	-1.17793	1.47908e-05	-1.90632	-1.34357	1.48414e-05	-1.90636	-1.34351
43532641	chr2:43532641:T:C	1.36746e-14	-3.24329e-10	-1.32984	0.000100146	-3.24329e-10	-1.33726	0.000100485	-3.24329e-10	-1.33729
43532730	chr2:43532730:T:C	1.94631e-14	-3.24329e-10	-0.976863	0.00014989	-3.24329e-10	-0.933993	0.000150368	-3.24329e-10	-0.934214
43533233	chr2:43533233:G:T	4.28696e-15	-1.16883	-1.32098	4.56039e-05	-0.791306	-1.33259	4.57548e-05	-0.791356	-1.33265
43533257	chr2:43533257:G:A	1.63824e-14	-3.24329e-10	-1.14918	0.000119937	-3.24329e-10	-1.15693	0.0001203	-3.24329e-10	-1.15731
43533280	chr2:43533280:C:T	4.02837e-14	-0.249436	-3.46321e-10	0.000504428	0.279532	-3.46321e-10	0.000506133	0.279502	-3.46321e-10
43533318	chr2:43533318:G:T	1.36485e-14	-3.24329e-10	-1.33175	0.000101628	-3.24329e-10	-1.32257	0.000101979	-3.24329e-10	-1.32253
43533729	chr2:43533729:A:G	4.80239e-09	12.4349	-0.995634	1.654e-05	-1.90662	-1.23149	1.65998e-05	-1.90667	-1.23124
43533827	chr2:43533827:C:T	4.60337e-15	-1.10833	-1.31026	4.9407e-05	-0.719376	-1.32442	4.95697e-05	-0.71943	-1.32449
43533890	chr2:43533890:A:G	1.7126e-14	-3.24329e-10	-1.10478	0.000125181	-3.24329e-10	-1.11413	0.000125555	-3.24329e-10	-1.11456
43534039	chr2:43534039:T:C	1.38851e-14	-3.24329e-10	-1.31457	0.000104172	-3.24329e-10	-1.29785	0.000104528	-3.24329e-10	-1.29785
43534160	chr2:43534160:A:G	1.19182e-08	13.5852	-1.237	1.34553e-05	-1.99842	-1.3461	1.35013e-05	-1.99846	-1.34606
43534513	chr2:43534513:C:T	5.36916e-09	12.7727	-1.22187	1.49516e-05	-1.89095	-1.34813	1.5002e-05	-1.891	-1.34812
43534633	chr2:43534633:G:A	1.644e-14	-3.24329e-10	-1.14567	0.000129334	-3.24329e-10	-1.0815	0.000129812	-3.24329e-10	-1.08121
43534919	chr2:43534919:A:G	5.43269e-13	2.46236	-0.110142	4.00155e-05	-2.01197	-0.242657	4.00514e-05	-2.01197	-0.245163
43534963	chr2:43534963:T:C	3.8656e-14	-3.24329e-10	-0.290681	0.000273154	-3.24329e-10	-0.333858	0.000274039	-3.24329e-10	-0.334028
43535056	chr2:43535056:A:G	3.74741e-15	-1.49926	-1.12505	1.58353e-05	-2.0866	-1.09505	1.59e-05	-2.0866	-1.09438
43535077	chr2:43535077:T:C	9.01029e-14	-3.24329e-10	0.555569	0.00108042	-3.24329e-10	1.04121	0.00107126	-3.24329e-10	1.02929
43535848	chr2:43535848:C:G	2.36072e-09	11.9248	-1.19567	1.66992e-05	-1.7823	-1.34623	1.67558e-05	-1.78237	-1.34619
43535879	chr2:43535879:G:T	3.21791e-14	-3.24329e-10	-0.474067	0.000235072	-3.24329e-10	-0.483999	0.000235838	-3.24329e-10	-0.484151
43536027	chr2:43536027:T:C	1.34708e-07	15.3382	-0.564945	2.81602e-05	-1.87645	-0.729533	2.81794e-05	-1.87641	-0.732292
43536044	chr2:43536044:C:T	1.37494e-14	-3.24329e-10	-1.32439	0.000102553	-3.24329e-10	-1.31352	0.000102907	-3.24329e-10	-1.31347
43536092	chr2:43536092:G:A	5.58211e-09	12.5319	-0.942196	1.66964e-05	-1.86224	-1.26646	1.67567e-05	-1.8623	-1.2662
43536661	chr2:43536661:A:G	1.38509e-14	-3.24329e-10	-1.31703	0.000100983	-3.24329e-10	-1.32894	0.000101318	-3.24329e-10	-1.32904
43537045	chr2:43537045:T:C	6.31813e-09	12.9849	-1.27133	1.68858e-05	-1.8608	-1.25662	1.69389e-05	-1.86085	-1.25683
43537686	chr2:43537686:A:G	1.6947e-09	11.6894	-1.29174	1.59684e-05	-1.82512	-1.34816	1.60219e-05	-1.82517	-1.34817
43537689	chr2:43537689:G:A	3.23997e-15	-1.42774	-1.34208	3.53758e-05	-1.02962	-1.34825	3.54963e-05	-1.02962	-1.34825
43537871	chr2:43537871:T:C	1.46305e-14	-1.26228	-3.46321e-10	7.04372e-05	-1.68917	-3.46321e-10	7.06687e-05	-1.6893	-3.46321e-10
43537919	chr2:43537919:G:A	5.55474e-14	0.071853	-3.46321e-10	0.000720828	0.636508	-3.46321e-10	0.000723248	0.636453	-3.46321e-10
43537958	chr2:43537958:T:G	3.48284e-15	-1.35024	-1.3473	3.66082e-05	-1.00095	-1.34267	3.67323e-05	-1.001	-1.34264
43538207	chr2:43538207:T:C	2.28831e-14	-3.24329e-10	-0.814986	0.000167427	-3.24329e-10	-0.823348	0.000167974	-3.24329e-10	-0.823486
43538553	chr2:43538553:T:C	1.35342e-14	-3.24329e-10	-1.34016	9.92837e-05	-3.24329e-10	-1.34591	9.96204e-05	-3.24329e-10	-1.34593
43538971	chr2:43538971:T:C	4.45854e-13	2.36222	-0.207614	3.5895e-05	-2.02459	-0.338709	3.59341e-05	-2.02459	-0.341024
43538992	chr2:43538992:A:G	6.18004e-14	-3.24329e-10	0.178527	0.000510075	-3.24329e-10	0.290665	0.00051201	-3.24329e-10	0.291045
43539015	chr2:43539015:T:C	2.41419e-13	-3.24329e-10	1.54115	0.00325012	-3.24329e-10	2.14255	0.00321428	-3.24329e-10	2.12806
43539533	chr2:43539533:T:C	9.92575e-15	-1.65025	-3.46321e-10	6.16335e-05	-1.82269	-3.46321e-10	6.18432e-05	-1.8227	-3.46321e-10
43539635	chr2:43539635:C:T	3.04797e-14	-0.528321	-3.46321e-10	0.000331915	-0.139015	-3.46321e-10	0.000333053	-0.138995	-3.46321e-10
43539833	chr2:43539833:A:T	4.9189e-15	-1.00521	-1.34709	5.48096e-05	-0.591862	-1.34817	5.49937e-05	-0.591917	-1.34816
43539900	chr2:43539900:G:A	1.45327e-14	-1.88256	0.613576	0.000172045	-1.35341	0.557276	0.000172186	-1.35355	0.554825
43540050	chr2:43540050:T:C	1.17257e-11	6.73308	-1.30893	2.91992e-05	-1.24051	-1.32924	2.92905e-05	-1.24065	-1.32939
43540239	chr2:43540239:A:G	3.67726e-14	-3.24329e-10	-0.340631	0.000292756	-3.24329e-10	-0.264553	0.000294034	-3.24329e-10	-0.263602
43540835	chr2:43540835:T:C	1.36316e-14	-3.24329e-10	-1.33299	9.99606e-05	-3.24329e-10	-1.33912	0.000100297	-3.24329e-10	-1.33916
43541311	chr2:43541311:CTTT:C	2.55258e-14	-3.24329e-10	-0.705692	0.000190909	-3.24329e-10	-0.692098	0.000191651	-3.24329e-10	-0.691621
43541393	chr2:43541393:A:G	1.79754e-14	-3.24329e-10	-1.05638	0.000134503	-3.24329e-10	-1.0423	0.000134961	-3.24329e-10	-1.04231
43541757	chr2:43541757:G:C	3.4862e-14	-0.393987	-3.46321e-10	0.000390174	0.0226983	-3.46321e-10	0.000391433	0.0225151	-3.46321e-10
43541972	chr2:43541972:C:T	1.45788e-13	-3.24329e-10	1.03677	0.00234421	-3.24329e-10	1.81581	0.00228623	-3.24329e-10	1.78736
43542257	chr2:43542257:C:T	1.51899e-14	-1.67005	0.445301	0.000113113	-1.59856	0.383052	0.00011322	-1.59867	0.380713
43542717	chr2:43542717:T:A	1.34392e-14	-3.24329e-10	-1.34721	9.94616e-05	-3.24329e-10	-1.34412	9.98025e-05	-3.24329e-10	-1.34411
43543111	chr2:43543111:G:C	8.20437e-14	-3.24329e-10	0.461869	0.000985498	-3.24329e-10	0.949254	0.000979304	-3.24329e-10	0.939544
43543148	chr2:43543148:G:C	6.71549e-15	-2.04097	-3.46321e-10	4.74298e-05	-2.08464	-3.46321e-10	4.75925e-05	-2.08462	-3.46321e-10
43543543	chr2:43543543:CCTGA:C	8.27483e-14	-3.24329e-10	0.47042	0.000637413	-3.24329e-10	0.513525	0.000640037	-3.24329e-10	0.514227
43543631	chr2:43543631:G:A	6.02942e-14	-3.24329e-10	0.153853	0.000445983	-3.24329e-10	0.156386	0.000447055	-3.24329e-10	0.155384
43544131	chr2:43544131:C:T	2.09556e-14	-0.902975	-3.46321e-10	0.000104126	-1.29829	-3.46321e-10	0.000104493	-1.29818	-3.46321e-10
43544982	chr2:43544982:C:T	1.98872e-14	-1.26614	0.310831	7.27511e-05	-1.91041	0.253556	7.2865e-05	-1.91047	0.251784
43545074	chr2:43545074:T:G	1.35243e-14	-3.24329e-10	-1.3409	0.000100434	-3.24329e-10	-1.3344	0.000100779	-3.24329e-10	-1.33437
43545090	chr2:43545090:T:C	4.71313e-15	-1.0522	-1.34283	3.80515e-05	-0.964637	-1.34032	3.8163e-05	-0.964924	-1.34051
43545160	chr2:43545160:A:G	4.39509e-15	-1.12277	-1.34212	4.09927e-05	-0.889426	-1.34107	4.11128e-05	-0.889723	-1.34126
43545252	chr2:43545252:A:G	4.38701e-15	-1.12466	-1.34208	4.11347e-05	-0.885842	-1.3412	4.12553e-05	-0.886138	-1.34138
43545272	chr2:43545272:T:C	4.94975e-14	-3.24329e-10	-0.0434604	0.000403117	-3.24329e-10	0.055334	0.000404638	-3.24329e-10	0.0556947
43545328	chr2:43545328:T:A	1.3586e-14	-3.24329e-10	-1.33634	0.00010181	-3.24329e-10	-1.32079	0.00010217	-3.24329e-10	-1.32066
43545624	chr2:43545624:T:G	1.44796e-14	-3.24329e-10	-1.27265	0.000107949	-3.24329e-10	-1.26224	0.000108316	-3.24329e-10	-1.26225
43546463	chr2:43546463:G:A	1.73035e-14	-3.24329e-10	-1.09447	0.000125168	-3.24329e-10	-1.11424	0.000125577	-3.24329e-10	-1.11438
43546707	chr2:43546707:G:C	1.34659e-14	-3.24329e-10	-1.34522	9.90651e-05	-3.24329e-10	-1.34812	9.9403e-05	-3.24329e-10	-1.34812
43546772	chr2:43546772:A:G	1.23254e-14	-0.748234	-0.685483	2.36375e-05	-2.07098	-0.710078	2.36934e-05	-2.071	-0.711096
43546929	chr2:43546929:T:G	2.21614e-14	-3.24329e-10	-0.847033	0.000163269	-3.24329e-10	-0.848496	0.000163808	-3.24329e-10	-0.848603
43547764	chr2:43547764:T:C	5.47006e-15	-0.950425	-1.29567	3.344e-05	-1.09338	-1.34076	3.35518e-05	-1.09364	-1.34056
43547815	chr2:43547815:C:T	1.6371e-14	-3.24329e-10	-1.14987	0.000120255	-3.24329e-10	-1.15428	0.000120657	-3.24329e-10	-1.15435
43548058	chr2:43548058:T:G	1.04428e-13	-3.24329e-10	0.703117	0.00128355	-3.24329e-10	1.2135	0.00127203	-3.24329e-10	1.20107
43548068	chr2:43548068:A:G	4.38427e-15	-1.12973	-1.33763	4.11896e-05	-0.88179	-1.34392	4.13118e-05	-0.882087	-1.34406
43548170	chr2:43548170:C:A	0.0422623	26.8855	0.54407	1.25182e-05	-2.08706	-1.32966	1.25613e-05	-2.08706	-1.32962
43548451	chr2:43548451:T:C	1.48617e-14	-3.24329e-10	-1.24659	0.000109724	-3.24329e-10	-1.24592	0.000110101	-3.24329e-10	-1.2459
43548544	chr2:43548544:T:A	4.78461e-15	-1.05845	-1.32153	3.83168e-05	-0.9499	-1.34811	3.84354e-05	-0.950189	-1.34813
43548719	chr2:43548719:GA:G	1.20672e-13	-3.24329e-10	0.847693	0.00154397	-3.24329e-10	1.39822	0.00152651	-3.24329e-10	1.38344
43548919	chr2:43548919:G:A	6.43589e-14	-3.24329e-10	0.219092	0.000752157	-3.24329e-10	0.679052	0.000748536	-3.24329e-10	0.670821
43549400	chr2:43549400:C:T	4.2453e-14	-3.24329e-10	-0.196987	0.000325417	-3.24329e-10	-0.158786	0.000326481	-3.24329e-10	-0.158926
43549450	chr2:43549450:T:C	6.64024e-15	-2.05224	-3.46321e-10	4.7322e-05	-2.08692	-3.46321e-10	4.74832e-05	-2.08692	-3.46321e-10
43549567	chr2:43549567:T:A	8.99858e-15	-1.74832	-3.46321e-10	8.86074e-05	-1.45968	-3.46321e-10	8.89014e-05	-1.45977	-3.46321e-10
43549655	chr2:43549655:G:GT	1.38716e-13	-3.24329e-10	0.987042	0.00219666	-3.24329e-10	1.7508	0.00214365	-3.24329e-10	1.72297
43549714	chr2:43549714:T:C	9.13482e-15	-0.385377	-1.34791	1.86124e-05	-1.67813	-1.34194	1.86754e-05	-1.67828	-1.34182
43549844	chr2:43549844:T:C	1.35154e-14	-3.24329e-10	-1.34155	9.93034e-05	-3.24329e-10	-1.34571	9.96405e-05	-3.24329e-10	-1.34573
43549965	chr2:43549965:AC:A	2.5371e-09	12.0428	-1.24162	1.76571e-05	-1.79315	-1.27961	1.77133e-05	-1.79319	-1.27979
43549969	chr2:43549969:A:G	1.38878e-14	-3.24329e-10	-1.31437	0.000100933	-3.24329e-10	-1.32943	0.000101308	-3.24329e-10	-1.32914
43550515	chr2:43550515:T:A	9.83052e-15	-0.330392	-1.3295	2.48764e-05	-1.38287	-1.3471	2.49541e-05	-1.38308	-1.34718
43550825	chr2:43550825:C:T	0.0144086	25.7241	0.629382	1.27987e-05	-2.07822	-1.31632	1.28429e-05	-2.07824	-1.31627
43551295	chr2:43551295:G:A	1.3453e-14	-3.24329e-10	-1.34618	9.96487e-05	-3.24329e-10	-1.34224	9.99906e-05	-3.24329e-10	-1.34222
43551331	chr2:43551331:A:C	2.9659e-09	12.129	-1.1717	1.65472e-05	-1.81703	-1.32065	1.66009e-05	-1.81708	-1.32076
43551547	chr2:43551547:A:G	1.36122e-14	-3.24329e-10	-1.33441	9.961e-05	-3.24329e-10	-1.34263	9.99468e-05	-3.24329e-10	-1.34266
43552020	chr2:43552020:T:C	1.56358e-14	-3.24329e-10	-1.19582	0.000122024	-3.24329e-10	-1.13967	0.000122491	-3.24329e-10	-1.13926
43552149	chr2:43552149:A:G	1.35326e-14	-3.24329e-10	-1.34028	0.000100532	-3.24329e-10	-1.33342	0.000100872	-3.24329e-10	-1.33345
43552526	chr2:43552526:T:C	5.67905e-15	-0.919435	-1.28916	3.37052e-05	-1.08211	-1.34413	3.38157e-05	-1.08238	-1.34399
43552888	chr2:43552888:C:G	4.57805e-14	-3.24329e-10	-0.121525	0.000349201	-3.24329e-10	-0.0882446	0.000350232	-3.24329e-10	-0.0887033
43553322	chr2:43553322:T:C	6.17618e-15	-0.833656	-1.29103	3.04078e-05	-1.18928	-1.33992	3.05099e-05	-1.18953	-1.33972
43553629	chr2:43553629:T:C	3.17811e-14	-3.24329e-10	-0.486511	0.000322194	-3.24329e-10	-0.168739	0.000320643	-3.24329e-10	-0.176969
43553803	chr2:43553803:T:C	5.11239e-15	-0.987462	-1.32625	3.56486e-05	-1.02281	-1.34737	3.57578e-05	-1.02309	-1.34744
43554221	chr2:43554221:C:T	9.78806e-15	-0.352179	-1.31204	2.53967e-05	-1.36121	-1.34806	2.54785e-05	-1.36143	-1.34803
43554404	chr2:43554404:A:T	1.4642e-14	-1.26149	-3.46321e-10	8.31226e-05	-1.52358	-3.46321e-10	8.33989e-05	-1.52366	-3.46321e-10
43554869	chr2:43554869:G:A	1.65396e-14	-3.24329e-10	-1.13963	0.000121155	-3.24329e-10	-1.14682	0.00012156	-3.24329e-10	-1.14689
43555005	chr2:43555005:G:A	3.55153e-14	-3.24329e-10	-0.37542	0.000256579	-3.24329e-10	-0.396457	0.000257328	-3.24329e-10	-0.396948
43555052	chr2:43555052:G:C	7.18296e-15	-1.97367	-3.46321e-10	4.84294e-05	-2.06379	-3.46321e-10	4.85947e-05	-2.06378	-3.46321e-10
43555620	chr2:43555620:T:C	1.3592e-14	-3.24329e-10	-1.3359	9.95909e-05	-3.24329e-10	-1.34282	9.99255e-05	-3.24329e-10	-1.34287
43555729	chr2:43555729:C:T	2.37151e-14	-0.212841	-0.566428	4.37515e-05	-1.53601	-0.629355	4.38048e-05	-1.53617	-0.631384
43556002	chr2:43556002:A:G	4.71578e-15	-1.09843	-1.29604	4.2047e-05	-1.00865	-1.19645	4.21346e-05	-1.00894	-1.19749
43556155	chr2:43556155:A:T	9.01787e-15	-0.402798	-1.34338	2.56239e-05	-1.40892	-1.29145	2.569e-05	-1.40914	-1.29206
43556575	chr2:43556575:C:G	1.53817e-14	-3.24329e-10	-1.2122	0.000111799	-3.24329e-10	-1.22719	0.000112173	-3.24329e-10	-1.22726
43556698	chr2:43556698:G:A	8.46225e-14	0.492817	-3.46321e-10	0.000402725	0.05436	-3.46321e-10	0.000404055	0.0542538	-3.46321e-10
43556769	chr2:43556769:C:G	1.5166e-14	-3.24329e-10	-1.22633	0.000117336	-3.24329e-10	-1.17885	0.000117777	-3.24329e-10	-1.17851
43556820	chr2:43556820:T:C	1.4221e-14	-3.24329e-10	-1.29066	0.000106802	-3.24329e-10	-1.27292	0.000107174	-3.24329e-10	-1.27285
43556834	chr2:43556834:A:G	3.29999e-13	-3.24329e-10	1.85371	0.00590012	-3.24329e-10	2.73883	0.00573357	-3.24329e-10	2.7068
43557064	chr2:43557064:T:C	5.17176e-15	-1.01719	-1.28498	4.0114e-05	-1.08158	-1.17059	4.01966e-05	-1.08185	-1.17166
43557161	chr2:43557161:C:T	1.37193e-14	-3.24329e-10	-1.32658	0.000102532	-3.24329e-10	-1.31371	0.00010288	-3.24329e-10	-1.31374
43557558	chr2:43557558:A:G	6.42001e-15	-2.08596	-3.46321e-10	4.88324e-05	-2.0555	-3.46321e-10	4.89992e-05	-2.05549	-3.46321e-10
43558370	chr2:43558370:T:C	1.63809e-14	-3.24329e-10	-1.14927	0.000127571	-3.24329e-10	-1.09522	0.000128034	-3.24329e-10	-1.09501
43558663	chr2:43558663:A:G	4.46608e-15	-1.1123	-1.33657	3.90673e-05	-0.931451	-1.34716	3.91872e-05	-0.931719	-1.34723
43559023	chr2:43559023:A:G	7.62346e-15	-1.91415	-3.46321e-10	4.99326e-05	-2.03322	-3.46321e-10	5.01031e-05	-2.03322	-3.46321e-10
43559062	chr2:43559062:A:G	3.84539e-14	-3.24329e-10	-0.295924	0.000424189	-3.24329e-10	0.106287	0.000419071	-3.24329e-10	0.090743
43559154	chr2:43559154:G:C	1.65211e-14	-3.24329e-10	-1.14074	0.000126169	-3.24329e-10	-1.10627	0.000126608	-3.24329e-10	-1.1062
43559446	chr2:43559446:C:T	1.86548e-15	-2.05183	-1.27003	1.65902e-05	-1.86651	-1.26857	1.66457e-05	-1.86644	-1.2687
43559583	chr2:43559583:C:T	4.49756e-14	-3.24329e-10	-0.139263	0.000316976	-3.24329e-10	-0.185068	0.000318	-3.24329e-10	-0.185246
43559679	chr2:43559679:G:A	0.0727382	27.2575	0.715028	1.32519e-05	-2.05792	-1.30183	1.32983e-05	-2.05789	-1.30177
43559968	chr2:43559968:T:C	4.23499e-10	10.291	-1.28005	2.00959e-05	-1.76148	-1.1819	2.01586e-05	-1.76153	-1.18214
43560437	chr2:43560437:G:A	1.05665e-14	-0.437093	-1.1506	2.87858e-05	-1.31699	-1.26703	2.88962e-05	-1.31719	-1.2664
43560521	chr2:43560521:G:A	1.15139e-14	-1.50183	-3.46321e-10	6.76373e-05	-1.72973	-3.46321e-10	6.78649e-05	-1.72978	-3.46321e-10
43560552	chr2:43560552:G:C	1.35443e-14	-3.24329e-10	-1.33942	9.93383e-05	-3.24329e-10	-1.34536	9.96749e-05	-3.24329e-10	-1.34538
43560619	chr2:43560619:G:C	7.67466e-15	-0.699828	-1.20763	3.40306e-05	-1.10647	-1.31017	3.4153e-05	-1.10671	-1.30974
43560860	chr2:43560860:C:T	7.10649e-15	-0.711794	-1.27258	3.30906e-05	-1.10734	-1.3373	3.32035e-05	-1.10757	-1.33707
43562092	chr2:43562092:T:C	5.33448e-15	-1.89338	-0.377809	4.94286e-05	-1.64404	-0.399318	4.95348e-05	-1.64409	-0.400529
43562432	chr2:43562432:G:A	8.40086e-14	0.485535	-3.46321e-10	0.000343056	-0.106	-3.46321e-10	0.000344383	-0.105543	-3.46321e-10
43562741	chr2:43562741:A:T	1.34276e-14	-3.24329e-10	-1.34807	9.91289e-05	-3.24329e-10	-1.34747	9.9467e-05	-3.24329e-10	-1.34747
43563120	chr2:43563120:T:C	4.99457e-15	-1.02485	-1.31218	3.81013e-05	-1.08002	-1.22362	3.81845e-05	-1.0803	-1.22457
43563208	chr2:43563208:A:T	1.09912e-14	-1.29052	-0.257769	0.000123525	-0.80118	-0.326273	0.000123617	-0.801425	-0.328686
43563794	chr2:43563794:G:C	1.75427e-14	-3.24329e-10	-1.08074	0.000128253	-3.24329e-10	-1.08989	0.000128631	-3.24329e-10	-1.09035
43563902	chr2:43563902:T:A	8.73728e-15	-1.77778	-3.46321e-10	8.47528e-05	-1.50415	-3.46321e-10	8.50344e-05	-1.50424	-3.46321e-10
43564379	chr2:43564379:C:T	6.47877e-15	-2.07685	-3.46321e-10	4.73913e-05	-2.08545	-3.46321e-10	4.75532e-05	-2.08545	-3.46321e-10
43564424	chr2:43564424:T:C	7.76088e-15	-0.769684	-1.1266	3.08013e-05	-1.3647	-1.15164	3.08746e-05	-1.36489	-1.15248
43564521	chr2:43564521:T:G	1.34658e-14	-3.24329e-10	-1.34523	9.91147e-05	-3.24329e-10	-1.34762	9.94523e-05	-3.24329e-10	-1.34762
43564600	chr2:43564600:T:C	1.40361e-14	-3.24329e-10	-1.30375	0.000105043	-3.24329e-10	-1.28952	0.000105395	-3.24329e-10	-1.28958
43564627	chr2:43564627:A:G	3.84437e-15	-1.26839	-1.33039	5.51507e-05	-0.677143	-1.25668	5.52857e-05	-0.677434	-1.25735
43565166	chr2:43565166:G:A	8.28438e-13	-3.24329e-10	2.77416	0.0158432	-3.24329e-10	3.7266	0.0153779	-3.24329e-10	3.69339
43565407	chr2:43565407:G:A	2.41266e-15	-2.05567	-1.00898	1.75028e-05	-2.07372	-1.00781	1.75583e-05	-2.07371	-1.00806
43565980	chr2:43565980:C:T	9.37014e-15	-0.43475	-1.2731	2.8998e-05	-1.23821	-1.33846	2.90973e-05	-1.23841	-1.33824
43566876	chr2:43566876:T:C	1.35174e-14	-3.24329e-10	-1.34141	0.000100671	-3.24329e-10	-1.33203	0.000101018	-3.24329e-10	-1.33199
43567937	chr2:43567937:T:A	6.629e-15	-0.819798	-1.23413	3.24021e-05	-1.151	-1.31467	3.25184e-05	-1.15122	-1.31427
43568941	chr2:43568941:A:G	1.48107e-14	-3.24329e-10	-1.25003	0.000111069	-3.24329e-10	-1.23374	0.000111462	-3.24329e-10	-1.23362
43568996	chr2:43568996:T:A	7.64161e-10	10.8584	-1.25723	4.64583e-05	-1.84401	-0.261325	4.65938e-05	-1.84406	-0.261774
43569168	chr2:43569168:G:T	1.6038e-14	-3.24329e-10	-1.17042	0.000117459	-3.24329e-10	-1.17781	0.000117815	-3.24329e-10	-1.17818
43569299	chr2:43569299:T:C	1.66317e-14	-3.24329e-10	-1.13407	0.000121617	-3.24329e-10	-1.14302	0.000121982	-3.24329e-10	-1.14342
43569436	chr2:43569436:T:G	1.57471e-14	-3.24329e-10	-1.18873	0.000121015	-3.24329e-10	-1.14798	0.000121426	-3.24329e-10	-1.14799
43569548	chr2:43569548:G:A	1.40557e-14	-3.24329e-10	-1.30236	0.000105983	-3.24329e-10	-1.28062	0.000106352	-3.24329e-10	-1.28054
43569672	chr2:43569672:T:A	6.97774e-14	-3.24329e-10	0.299926	0.000833866	-3.24329e-10	0.78218	0.000827719	-3.24329e-10	0.771375
43570008	chr2:43570008:C:A	1.56369e-14	-3.24329e-10	-1.19575	0.000119427	-3.24329e-10	-1.16119	0.000119868	-3.24329e-10	-1.16091
43570079	chr2:43570079:A:C	2.09795e-14	-3.24329e-10	-0.901839	0.000197866	-3.24329e-10	-0.656303	0.000197458	-3.24329e-10	-0.661772
43570480	chr2:43570480:C:T	8.69805e-15	-0.513826	-1.26846	1.88987e-05	-1.72075	-1.28406	1.89542e-05	-1.72087	-1.28441
43570571	chr2:43570571:G:A	9.1763e-15	-0.385061	-1.3437	2.96761e-05	-1.28765	-1.2659	2.9754e-05	-1.28786	-1.26647
43571653	chr2:43571653:G:A	9.1063e-15	-0.388213	-1.3482	2.92022e-05	-1.27288	-1.29677	2.92829e-05	-1.27309	-1.2972
43571931	chr2:43571931:C:T	1.18193e-14	-1.90139	0.425738	0.00011356	-1.60952	0.397957	0.000113757	-1.60956	0.396318
43572236	chr2:43572236:G:A	5.14901e-14	-3.24329e-10	-0.00399417	0.000607956	-3.24329e-10	0.46621	0.000599354	-3.24329e-10	0.448553
43572636	chr2:43572636:T:C	9.34338e-15	-0.371329	-1.33939	2.45591e-05	-1.47528	-1.26753	2.46241e-05	-1.47547	-1.2681
43572698	chr2:43572698:T:C	8.3986e-15	-1.81732	-3.46321e-10	7.65568e-05	-1.60586	-3.46321e-10	7.68114e-05	-1.60594	-3.46321e-10
43573008	chr2:43573008:C:T	1.53125e-14	-3.24329e-10	-1.21672	0.000118253	-3.24329e-10	-1.17107	0.000118676	-3.24329e-10	-1.1709
43573034	chr2:43573034:G:C	1.3835e-14	-3.24329e-10	-1.31818	0.000100716	-3.24329e-10	-1.33159	0.000101059	-3.24329e-10	-1.33159
43573054	chr2:43573054:G:A	3.71001e-14	-3.24329e-10	-0.331765	0.000399228	-3.24329e-10	0.0456397	0.000397161	-3.24329e-10	0.0370426
43573115	chr2:43573115:C:A	1.74564e-13	-3.24329e-10	1.21691	0.00266982	-3.24329e-10	1.94587	0.00261424	-3.24329e-10	1.92143
43573349	chr2:43573349:T:C	3.75038e-14	-3.24329e-10	-0.32094	0.000404928	-3.24329e-10	0.0598165	0.000402807	-3.24329e-10	0.0511587
43573704	chr2:43573704:G:A	1.90344e-14	-3.24329e-10	-0.999134	0.000139729	-3.24329e-10	-1.00419	0.000140192	-3.24329e-10	-1.00428
43573712	chr2:43573712:ATAC:A	1.41366e-14	-3.24329e-10	-1.29662	0.000104457	-3.24329e-10	-1.29511	0.000104816	-3.24329e-10	-1.2951
43573720	chr2:43573720:T:C	1.5337e-14	-3.24329e-10	-1.21512	0.000112395	-3.24329e-10	-1.22188	0.000112741	-3.24329e-10	-1.2222
43573750	chr2:43573750:T:C	8.8781e-15	-0.648613	-1.11318	3.1075e-05	-1.32112	-1.18637	3.11451e-05	-1.32132	-1.18732
43573887	chr2:43573887:T:C	3.79742e-14	-3.24329e-10	-0.308476	0.000411419	-3.24329e-10	0.07572	0.000409227	-3.24329e-10	0.0669725
43574018	chr2:43574018:A:C	1.55469e-14	-3.24329e-10	-1.20152	0.000113954	-3.24329e-10	-1.2081	0.000114304	-3.24329e-10	-1.20844
43574150	chr2:43574150:A:G	1.75398e-13	-3.24329e-10	1.22167	0.00268427	-3.24329e-10	1.95127	0.00262834	-3.24329e-10	1.92681
43574573	chr2:43574573:A:G	8.05574e-15	-0.521385	-1.33761	2.7272e-05	-1.3757	-1.26234	2.73431e-05	-1.3759	-1.26293
43574849	chr2:43574849:C:T	1.71952e-14	-3.24329e-10	-1.10075	0.000132092	-3.24329e-10	-1.06039	0.000132537	-3.24329e-10	-1.06044
43575014	chr2:43575014:T:C	1.63239e-14	-3.24329e-10	-1.15275	0.000124872	-3.24329e-10	-1.1166	0.000125294	-3.24329e-10	-1.11664
43575208	chr2:43575208:T:A	6.72082e-15	-1.03196	-1.00821	4.67586e-05	-1.01279	-1.0861	4.68479e-05	-1.01303	-1.08736
43575241	chr2:43575241:C:G	1.02287e-14	-1.15764	-0.46254	8.7199e-05	-0.922857	-0.552843	8.72916e-05	-0.923079	-0.554964
43575363	chr2:43575363:T:C	3.04511e-15	-1.55661	-1.27523	1.34175e-05	-2.08487	-1.26246	1.34681e-05	-2.08487	-1.2621
43575684	chr2:43575684:A:G	1.38122e-14	-3.24329e-10	-1.31983	0.000103085	-3.24329e-10	-1.30834	0.000103431	-3.24329e-10	-1.30839
43575700	chr2:43575700:A:C	3.39128e-15	-1.75708	-0.967096	3.14249e-05	-1.51685	-0.97944	3.1504e-05	-1.51697	-0.980216
43575851	chr2:43575851:A:G	1.39828e-14	-3.24329e-10	-1.30756	0.000105309	-3.24329e-10	-1.28699	0.000105669	-3.24329e-10	-1.28699
43576089	chr2:43576089:T:A	6.65036e-15	-0.708249	-1.34246	3.09599e-05	-1.23387	-1.27733	3.10418e-05	-1.23409	-1.27787
43576232	chr2:43576232:A:T	4.57142e-14	-3.24329e-10	-0.122974	0.000366582	-3.24329e-10	-0.0396711	0.000368206	-3.24329e-10	-0.0386565
43576329	chr2:43576329:T:A	5.83288e-14	-3.24329e-10	0.120712	0.000679592	-3.24329e-10	0.577599	0.000674937	-3.24329e-10	0.567321
43576587	chr2:43576587:G:A	3.29496e-11	7.71398	-1.25663	4.57782e-05	-1.50574	-0.614348	4.59022e-05	-1.50582	-0.614962
43576673	chr2:43576673:A:G	9.05636e-15	-0.594011	-1.1479	2.86124e-05	-1.37638	-1.21368	2.86796e-05	-1.37657	-1.21454
43576758	chr2:43576758:A:C	8.50265e-15	-0.467935	-1.33707	2.57905e-05	-1.43199	-1.2619	2.58584e-05	-1.43217	-1.26249
43577090	chr2:43577090:T:C	7.82433e-15	-0.808936	-1.07921	3.56775e-05	-1.2115	-1.15787	3.57554e-05	-1.2117	-1.1589
43577195	chr2:43577195:C:T	7.01835e-15	-1.99685	-3.46321e-10	5.66506e-05	-1.90699	-3.46321e-10	5.6847e-05	-1.90693	-3.46321e-10
43577265	chr2:43577265:A:G	3.43143e-14	-3.24329e-10	-0.409821	0.000262707	-3.24329e-10	-0.372855	0.00026377	-3.24329e-10	-0.37222
43577352	chr2:43577352:G:A	2.5129e-14	-3.24329e-10	-0.72136	0.000185134	-3.24329e-10	-0.722814	0.000185703	-3.24329e-10	-0.723148
43577526	chr2:43577526:G:T	3.42292e-14	-3.24329e-10	-0.412304	0.000363683	-3.24329e-10	-0.0476098	0.000361901	-3.24329e-10	-0.0559273
43577794	chr2:43577794:A:C	7.42456e-11	8.56129	-1.29154	1.63937e-05	-1.79892	-1.34808	1.64485e-05	-1.79897	-1.34809
43577955	chr2:43577955:A:G	6.24719e-14	-3.24329e-10	0.189333	0.000735259	-3.24329e-10	0.65633	0.000730078	-3.24329e-10	0.645854
43578089	chr2:43578089:C:T	9.20905e-11	7.98062	-0.495472	3.25569e-05	-1.76098	-0.699926	3.25665e-05	-1.76103	-0.702984
43578238	chr2:43578238:G:A	4.18179e-11	7.98026	-1.28456	3.98111e-05	-1.56328	-0.696464	3.99205e-05	-1.56337	-0.697039
43578600	chr2:43578600:C:T	9.76236e-11	8.15744	-0.613953	2.84517e-05	-1.79302	-0.802664	2.84674e-05	-1.79307	-0.805466
43578733	chr2:43578733:A:C	3.26354e-13	-3.24329e-10	1.8426	0.0058281	-3.24329e-10	2.72655	0.00566384	-3.24329e-10	2.69456
43578954	chr2:43578954:C:G	6.77805e-15	-0.757677	-1.27402	3.67885e-05	-1.20634	-1.13237	3.68686e-05	-1.20655	-1.13339
43579033	chr2:43579033:C:T	1.01375e-14	-0.38065	-1.24849	2.06004e-05	-1.65253	-1.26605	2.066e-05	-1.65265	-1.26645
43579214	chr2:43579214:C:T	6.16319e-11	8.379	-1.29545	1.7714e-05	-1.72834	-1.3412	1.77715e-05	-1.7284	-1.3413
43579599	chr2:43579599:A:T	1.3605e-14	-3.24329e-10	-1.33495	9.94726e-05	-3.24329e-10	-1.34401	9.98071e-05	-3.24329e-10	-1.34406
43579714	chr2:43579714:T:C	1.37727e-14	-3.24329e-10	-1.3227	0.000100429	-3.24329e-10	-1.33444	0.000100771	-3.24329e-10	-1.33445
43579840	chr2:43579840:A:T	1.79982e-14	-3.24329e-10	-1.05511	0.000136953	-3.24329e-10	-1.02425	0.00013745	-3.24329e-10	-1.02404
43579951	chr2:43579951:T:C	7.40872e-11	7.89023	-0.622615	2.9444e-05	-1.75159	-0.809811	2.94614e-05	-1.75164	-0.81258
43580007	chr2:43580007:C:T	4.43789e-14	-3.24329e-10	-0.15262	0.000324992	-3.24329e-10	-0.160094	0.000325998	-3.24329e-10	-0.160406
43580117	chr2:43580117:C:T	4.06976e-14	-3.24329e-10	-0.239214	0.000445041	-3.24329e-10	0.154273	0.00044256	-3.24329e-10	0.145279
43580163	chr2:43580163:T:A	1.47922e-14	-3.24329e-10	-1.25128	0.000111391	-3.24329e-10	-1.23085	0.000111761	-3.24329e-10	-1.23094
43580173	chr2:43580173:C:T	1.66639e-14	-3.24329e-10	-1.13214	0.000130252	-3.24329e-10	-1.07442	0.000130724	-3.24329e-10	-1.07421
43580307	chr2:43580307:G:A	1.48786e-14	-3.24329e-10	-1.24546	0.000107429	-3.24329e-10	-1.26707	0.000107793	-3.24329e-10	-1.26708
43580407	chr2:43580407:AAC:A	2.73038e-15	-1.6079	-1.33305	1.25603e-05	-2.08604	-1.32731	1.26053e-05	-2.08603	-1.32714
43580422	chr2:43580422:T:C	5.87579e-11	8.31514	-1.27935	3.74774e-05	-1.64169	-0.678465	3.75809e-05	-1.64177	-0.679035
43580496	chr2:43580496:CCTTTT:C	5.91425e-11	8.32396	-1.28163	3.70865e-05	-1.64475	-0.68589	3.71891e-05	-1.64483	-0.686457
43580711	chr2:43580711:T:C	6.78954e-11	7.71234	-0.532	3.07955e-05	-1.81502	-0.701499	3.08078e-05	-1.81506	-0.704469
43580895	chr2:43580895:C:A	1.24101e-10	8.37919	-0.595728	2.80346e-05	-1.8228	-0.787655	2.80489e-05	-1.82284	-0.790505
43580926	chr2:43580926:C:T	9.35851e-15	-1.72188	0.0127862	6.12222e-05	-1.82276	-0.00662028	6.13402e-05	-1.82279	-0.00807098
43581035	chr2:43581035:A:G	1.59683e-14	-3.24329e-10	-1.17478	0.00011538	-3.24329e-10	-1.19566	0.000115761	-3.24329e-10	-1.19577
43581351	chr2:43581351:A:G	6.29367e-11	7.85316	-0.748664	2.67727e-05	-1.74662	-0.90989	2.67971e-05	-1.74667	-0.912333
43581950	chr2:43581950:A:G	1.66164e-14	-3.24329e-10	-1.13499	0.000127272	-3.24329e-10	-1.09756	0.000127702	-3.24329e-10	-1.09759
43581960	chr2:43581960:G:T	1.62497e-14	-3.24329e-10	-1.15731	0.000124211	-3.24329e-10	-1.12191	0.000124631	-3.24329e-10	-1.12194
43582072	chr2:43582072:T:C	1.46642e-14	-3.24329e-10	-1.25997	0.000106138	-3.24329e-10	-1.27915	0.000106498	-3.24329e-10	-1.27917
43582208	chr2:43582208:G:C	3.91119e-06	18.7161	-0.57436	1.28106e-05	-2.08434	-1.30928	1.28533e-05	-2.08435	-1.30935
43582217	chr2:43582217:C:T	1.34499e-14	-3.24329e-10	-1.34641	9.96088e-05	-3.24329e-10	-1.34264	9.99506e-05	-3.24329e-10	-1.34262
43582374	chr2:43582374:G:A	1.22145e-14	-0.200148	-1.24261	2.27546e-05	-1.55852	-1.26061	2.28198e-05	-1.55864	-1.26103
43582898	chr2:43582898:C:T	1.41505e-14	-3.24329e-10	-1.29563	0.00010456	-3.24329e-10	-1.29413	0.000104919	-3.24329e-10	-1.29411
43582957	chr2:43582957:C:T	2.41389e-14	-3.24329e-10	-0.761557	0.000172222	-3.24329e-10	-0.795108	0.000172789	-3.24329e-10	-0.795228
43582978	chr2:43582978:T:A	1.36953e-14	-3.24329e-10	-1.32833	0.000103692	-3.24329e-10	-1.30247	0.000104067	-3.24329e-10	-1.30227
43583207	chr2:43583207:T:C	6.46532e-15	-2.07893	-3.46321e-10	4.99972e-05	-2.03193	-3.46321e-10	5.01681e-05	-2.03192	-3.46321e-10
43583228	chr2:43583228:C:T	3.13574e-14	-3.24329e-10	-0.499932	0.000227985	-3.24329e-10	-0.514614	0.000228696	-3.24329e-10	-0.514905
43583425	chr2:43583425:C:T	3.05287e-11	7.1513	-0.770259	3.13752e-05	-1.53226	-0.965618	3.14032e-05	-1.53233	-0.968059
43583507	chr2:43583507:T:C	3.80607e-11	7.84017	-1.23861	1.8124e-05	-1.74972	-1.29693	1.81706e-05	-1.74977	-1.29772
43583520	chr2:43583520:A:T	1.34351e-14	-3.24329e-10	-1.34751	9.93989e-05	-3.24329e-10	-1.34475	9.97396e-05	-3.24329e-10	-1.34474
43583600	chr2:43583600:T:C	1.14817e-11	6.69143	-1.2883	2.35195e-05	-1.45156	-1.33451	2.3588e-05	-1.45163	-1.33493
43583809	chr2:43583809:G:A	1.76721e-15	-2.08065	-1.29533	1.58277e-05	-1.88666	-1.29547	1.58819e-05	-1.88674	-1.29537
43583901	chr2:43583901:A:G	2.17311e-14	-3.24329e-10	-0.866639	0.00015942	-3.24329e-10	-0.872353	0.000159944	-3.24329e-10	-0.872474
43584100	chr2:43584100:C:T	2.74124e-11	7.0738	-0.800432	3.09753e-05	-1.52346	-0.987242	3.10051e-05	-1.52353	-0.989612
43584173	chr2:43584173:G:A	1.35379e-14	-3.24329e-10	-1.33989	9.94243e-05	-3.24329e-10	-1.3445	9.97647e-05	-3.24329e-10	-1.34448
43584402	chr2:43584402:C:T	1.34332e-14	-3.24329e-10	-1.34765	9.93691e-05	-3.24329e-10	-1.34505	9.97095e-05	-3.24329e-10	-1.34504
43584476	chr2:43584476:G:C	1.50999e-13	-3.24329e-10	1.07189	0.00226691	-3.24329e-10	1.78228	0.00222102	-3.24329e-10	1.75842
43585041	chr2:43585041:G:A	6.36094e-11	7.87708	-0.761944	2.57634e-05	-1.78526	-0.909683	2.57871e-05	-1.78529	-0.912129
43585056	chr2:43585056:C:T	1.83414e-14	-3.24329e-10	-1.03622	0.000138622	-3.24329e-10	-1.01214	0.000139132	-3.24329e-10	-1.01188
43585178	chr2:43585178:G:A	1.14293e-10	8.48143	-0.780289	2.34475e-05	-1.85308	-0.936055	2.3471e-05	-1.85312	-0.938415
43585471	chr2:43585471:T:C	1.35363e-14	-3.24329e-10	-1.34001	0.000101731	-3.24329e-10	-1.32156	0.000102094	-3.24329e-10	-1.32141
43585566	chr2:43585566:AGATAGATAGAT:A	1.46567e-14	-3.24329e-10	-1.26049	0.000120119	-3.24329e-10	-1.15541	0.000120028	-3.24329e-10	-1.15957
43585568	chr2:43585568:AT:A	1.86673e-14	-3.24329e-10	-1.01861	0.000126063	-3.24329e-10	-1.10711	0.00012655	-3.24329e-10	-1.10666
43585574	chr2:43585574:AGAT:A	6.80616e-15	-2.02756	-3.46321e-10	4.94166e-05	-2.04361	-3.46321e-10	4.95853e-05	-2.0436	-3.46321e-10
43586028	chr2:43586028:G:A	1.90006e-14	-3.24329e-10	-1.00091	0.000138088	-3.24329e-10	-1.016	0.00013854	-3.24329e-10	-1.01614
43586162	chr2:43586162:A:G	1.64823e-14	-3.24329e-10	-1.1431	0.000126161	-3.24329e-10	-1.10633	0.000126588	-3.24329e-10	-1.10636
43586179	chr2:43586179:C:T	1.47857e-14	-3.24329e-10	-1.25172	0.000106909	-3.24329e-10	-1.27191	0.000107272	-3.24329e-10	-1.27193
43587223	chr2:43587223:C:T	3.26004e-14	-3.24329e-10	-0.461059	0.000258274	-3.24329e-10	-0.389873	0.000259384	-3.24329e-10	-0.388987
43587845	chr2:43587845:C:T	6.6434e-11	8.48069	-1.32211	1.7363e-05	-1.75442	-1.33513	1.74187e-05	-1.75448	-1.33527
43587908	chr2:43587908:A:G	1.67128e-14	-3.24329e-10	-1.12921	0.000128049	-3.24329e-10	-1.09148	0.000128482	-3.24329e-10	-1.09151
43587984	chr2:43587984:G:A	1.51523e-14	-3.24329e-10	-1.22723	0.000111177	-3.24329e-10	-1.23277	0.000111551	-3.24329e-10	-1.23281
43588806	chr2:43588806:A:G	1.65977e-10	9.41768	-1.34346	1.51108e-05	-1.91345	-1.31503	1.51585e-05	-1.91349	-1.31524
43588897	chr2:43588897:T:C	1.6744e-14	-3.24329e-10	-1.12734	0.000128306	-3.24329e-10	-1.08947	0.00012874	-3.24329e-10	-1.0895
43589333	chr2:43589333:C:A	1.42169e-14	-3.24329e-10	-1.29095	0.000103243	-3.24329e-10	-1.30681	0.000103594	-3.24329e-10	-1.30682
43589825	chr2:43589825:G:A	2.26826e-14	-3.24329e-10	-0.823786	0.000223577	-3.24329e-10	-0.534139	0.000222208	-3.24329e-10	-0.543683
43589937	chr2:43589937:C:G	2.19159e-10	9.66116	-1.30899	1.43843e-05	-1.93386	-1.34389	1.44317e-05	-1.93391	-1.34396
43590107	chr2:43590107:A:G	7.71117e-15	-1.90271	-3.46321e-10	5.08574e-05	-2.01487	-3.46321e-10	5.10363e-05	-2.01476	-3.46321e-10
43590639	chr2:43590639:C:T	1.497e-14	-3.24329e-10	-1.23934	0.000108924	-3.24329e-10	-1.25324	0.000109286	-3.24329e-10	-1.25333
43590724	chr2:43590724:C:T	3.08487e-14	-3.24329e-10	-0.516289	0.000325404	-3.24329e-10	-0.158827	0.000322657	-3.24329e-10	-0.170707
43590791	chr2:43590791:A:G	1.76682e-14	-3.24329e-10	-1.07362	0.00013326	-3.24329e-10	-1.05159	0.000133753	-3.24329e-10	-1.0513
43590811	chr2:43590811:CT:C	7.36418e-15	-0.685081	-1.26367	1.76283e-05	-1.79395	-1.28044	1.76802e-05	-1.79405	-1.2808
43590938	chr2:43590938:T:C	1.34463e-14	-3.24329e-10	-1.34668	9.95558e-05	-3.24329e-10	-1.34317	9.98934e-05	-3.24329e-10	-1.34319
43591341	chr2:43591341:C:T	1.2936e-14	-0.658639	-0.726728	4.43606e-05	-1.34409	-0.807456	4.44292e-05	-1.34426	-0.809143
43591421	chr2:43591421:ACTTTT:A	1.81362e-14	-3.24329e-10	-1.04747	0.000136212	-3.24329e-10	-1.02968	0.000136704	-3.24329e-10	-1.02948
43592514	chr2:43592514:T:C	1.75916e-14	-3.24329e-10	-1.07796	0.000132589	-3.24329e-10	-1.05664	0.000133079	-3.24329e-10	-1.05635
43593214	chr2:43593214:G:A	1.35288e-14	-3.24329e-10	-1.34056	9.92883e-05	-3.24329e-10	-1.34587	9.96265e-05	-3.24329e-10	-1.34587
43593229	chr2:43593229:T:C	1.64279e-14	-3.24329e-10	-1.1464	0.000120032	-3.24329e-10	-1.15613	0.000120393	-3.24329e-10	-1.15653
43593307	chr2:43593307:G:C	8.4335e-15	-1.81317	-3.46321e-10	5.35305e-05	-1.96364	-3.46321e-10	5.37134e-05	-1.96364	-3.46321e-10
43593410	chr2:43593410:A:T	1.22997e-14	-0.14792	-1.28789	2.2263e-05	-1.5338	-1.30717	2.23304e-05	-1.53394	-1.30741
43593669	chr2:43593669:C:T	1.63971e-14	-3.24329e-10	-1.14828	0.000125522	-3.24329e-10	-1.11141	0.000125945	-3.24329e-10	-1.11145
43594047	chr2:43594047:T:G	7.12161e-15	-0.715359	-1.26689	1.72801e-05	-1.81031	-1.28403	1.73312e-05	-1.81042	-1.28437
43594321	chr2:43594321:T:C	2.94996e-14	-3.24329e-10	-0.561005	0.000231302	-3.24329e-10	-0.500169	0.000232158	-3.24329e-10	-0.499882
43594478	chr2:43594478:G:A	4.99209e-10	9.97735	-0.801958	1.77563e-05	-1.72293	-1.34422	1.78166e-05	-1.72299	-1.34418
43594778	chr2:43594778:A:G	3.85195e-14	-3.24329e-10	-0.294218	0.000306971	-3.24329e-10	-0.21714	0.000308317	-3.24329e-10	-0.21617
43594867	chr2:43594867:A:G	1.4188e-10	9.14376	-1.22641	1.52331e-05	-1.88392	-1.3365	1.52861e-05	-1.88397	-1.33638
43595172	chr2:43595172:G:A	3.15362e-14	-3.24329e-10	-0.494249	0.000333936	-3.24329e-10	-0.132943	0.000331067	-3.24329e-10	-0.144978
43595379	chr2:43595379:C:A	7.00311e-15	-0.718574	-1.28046	1.70923e-05	-1.81008	-1.29518	1.71435e-05	-1.81018	-1.2955
43596006	chr2:43596006:C:T	1.34584e-14	-3.24329e-10	-1.34578	9.90814e-05	-3.24329e-10	-1.34795	9.94189e-05	-3.24329e-10	-1.34796
43596018	chr2:43596018:C:G	1.69764e-13	-3.24329e-10	1.18902	0.00275812	-3.24329e-10	1.97841	0.002689	-3.24329e-10	1.94963
43596203	chr2:43596203:G:C	1.49727e-13	-3.24329e-10	1.06343	0.00241465	-3.24329e-10	1.84542	0.00235482	-3.24329e-10	1.81692
43596861	chr2:43596861:TAATG:T	1.83776e-13	-3.24329e-10	1.26834	0.00301907	-3.24329e-10	2.06881	0.00294233	-3.24329e-10	2.03966
43597434	chr2:43597434:A:G	1.79067e-14	-3.24329e-10	-1.06021	0.000137439	-3.24329e-10	-1.02071	0.000137878	-3.24329e-10	-1.02093
43598021	chr2:43598021:A:G	1.64305e-14	-3.24329e-10	-1.14624	0.000143832	-3.24329e-10	-0.975248	0.000143482	-3.24329e-10	-0.981089
43598160	chr2:43598160:G:C	6.86972e-06	19.4034	-0.698408	1.32205e-05	-2.08614	-1.27599	1.32644e-05	-2.08614	-1.27608
43598297	chr2:43598297:C:G	2.06961e-10	8.95898	-0.66408	2.46575e-05	-1.92387	-0.814946	2.46816e-05	-1.9239	-0.81734
43598406	chr2:43598406:G:C	1.45568e-14	-3.24329e-10	-1.26733	0.000111509	-3.24329e-10	-1.22979	0.000111903	-3.24329e-10	-1.22967
43598773	chr2:43598773:G:C	3.49351e-10	9.97913	-1.16068	1.42057e-05	-1.98032	-1.30994	1.42565e-05	-1.98035	-1.30974
43598797	chr2:43598797:G:C	2.81944e-10	9.7756	-1.17152	1.44289e-05	-1.95986	-1.3148	1.44803e-05	-1.9599	-1.31461
43598941	chr2:43598941:A:C	9.79603e-15	-0.41436	-1.24905	2.00735e-05	-1.67615	-1.26834	2.01315e-05	-1.67628	-1.26873
43599014	chr2:43599014:G:C	1.45115e-14	-3.24329e-10	-1.27044	0.000109649	-3.24329e-10	-1.24661	0.00011002	-3.24329e-10	-1.24663
43599855	chr2:43599855:A:T	1.47286e-14	-3.24329e-10	-1.25559	0.00011306	-3.24329e-10	-1.21597	0.000113462	-3.24329e-10	-1.21583
43599918	chr2:43599918:G:A	1.37803e-14	-3.24329e-10	-1.32214	0.000103154	-3.24329e-10	-1.30767	0.00010352	-3.24329e-10	-1.30754
43599979	chr2:43599979:G:A	1.76256e-14	-3.24329e-10	-1.07603	0.000130039	-3.24329e-10	-1.07606	0.000130469	-3.24329e-10	-1.07616
43600132	chr2:43600132:G:C	3.76944e-14	-3.24329e-10	-0.315873	0.000267614	-3.24329e-10	-0.354349	0.00026848	-3.24329e-10	-0.354523
43600217	chr2:43600217:A:G	1.66272e-14	-3.24329e-10	-1.13434	0.000121505	-3.24329e-10	-1.14394	0.000121868	-3.24329e-10	-1.14436
43600288	chr2:43600288:G:A	1.67228e-14	-3.24329e-10	-1.12861	0.000122223	-3.24329e-10	-1.13805	0.000122588	-3.24329e-10	-1.13847
43600558	chr2:43600558:C:T	5.05821e-15	-1.02975	-1.29462	1.59965e-05	-1.87053	-1.30099	1.60467e-05	-1.87057	-1.30122
43601348	chr2:43601348:TTGA:T	1.39519e-14	-3.24329e-10	-1.30977	0.000105323	-3.24329e-10	-1.28686	0.000105694	-3.24329e-10	-1.28675
43601636	chr2:43601636:C:G	1.35479e-14	-3.24329e-10	-1.33915	0.000105494	-3.24329e-10	-1.28524	0.000105593	-3.24329e-10	-1.28771
43601719	chr2:43601719:C:T	1.3429e-14	-3.24329e-10	-1.34797	9.92298e-05	-3.24329e-10	-1.34646	9.95703e-05	-3.24329e-10	-1.34643
43601917	chr2:43601917:A:G	3.03502e-11	7.3996	-1.02442	2.31682e-05	-1.5791	-1.22201	2.32557e-05	-1.57918	-1.22157
43602074	chr2:43602074:T:A	1.42594e-14	-3.24329e-10	-1.28797	0.000107448	-3.24329e-10	-1.26689	0.000107812	-3.24329e-10	-1.26691
43602401	chr2:43602401:T:C	5.67911e-15	-1.28976	-0.918825	2.21608e-05	-1.9029	-0.942674	2.22151e-05	-1.90297	-0.943558
43602480	chr2:43602480:C:T	2.67464e-14	-3.24329e-10	-0.658985	0.000193383	-3.24329e-10	-0.679222	0.000194069	-3.24329e-10	-0.679086
43602814	chr2:43602814:G:A	1.34511e-14	-3.24329e-10	-1.34632	9.90513e-05	-3.24329e-10	-1.34826	9.93892e-05	-3.24329e-10	-1.34826
43602837	chr2:43602837:C:T	2.67818e-14	-3.24329e-10	-0.65766	0.000203068	-3.24329e-10	-0.63035	0.000203877	-3.24329e-10	-0.629782
43602839	chr2:43602839:C:A	3.39629e-14	-0.420114	-3.46321e-10	0.000427844	0.114866	-3.46321e-10	0.000429299	0.114855	-3.46321e-10
43603160	chr2:43603160:C:T	7.48833e-15	-1.93204	-3.46321e-10	4.78875e-05	-2.07504	-3.46321e-10	4.80502e-05	-2.07505	-3.46321e-10
43603485	chr2:43603485:T:C	2.88352e-15	-1.54167	-1.34471	2.85685e-05	-1.25343	-1.33816	2.86654e-05	-1.25348	-1.33813
43603714	chr2:43603714:C:G	1.62385e-14	-3.24329e-10	-1.158	0.000127249	-3.24329e-10	-1.09775	0.000127741	-3.24329e-10	-1.0973
43603807	chr2:43603807:A:C	2.4046e-14	-3.24329e-10	-0.765415	0.000174072	-3.24329e-10	-0.784423	0.000174691	-3.24329e-10	-0.784279
43603944	chr2:43603944:T:C	1.86932e-10	9.07557	-0.882456	1.88022e-05	-1.90735	-1.10257	1.88765e-05	-1.90739	-1.10199
43604180	chr2:43604180:A:G	1.10385e-10	8.77317	-1.10683	1.67955e-05	-1.86908	-1.2537	1.68581e-05	-1.86913	-1.25334
43604559	chr2:43604559:A:G	1.35579e-14	-3.24329e-10	-1.33841	0.000100643	-3.24329e-10	-1.33232	0.000100989	-3.24329e-10	-1.33229
43604685	chr2:43604685:G:A	3.04746e-11	7.40355	-1.02428	2.31891e-05	-1.57734	-1.22287	2.3277e-05	-1.57741	-1.22242
43604910	chr2:43604910:C:T	3.82015e-11	7.59893	-0.993688	2.26224e-05	-1.62247	-1.20248	2.27088e-05	-1.62255	-1.202
43604977	chr2:43604977:G:A	7.20594e-15	-0.630645	-1.33983	1.72601e-05	-1.75092	-1.34458	1.73159e-05	-1.75101	-1.34466
43605427	chr2:43605427:C:T	2.8028e-15	-1.60477	-1.31	1.28881e-05	-2.08609	-1.3015	1.29354e-05	-2.08609	-1.30124
43605496	chr2:43605496:A:G	1.44724e-14	-3.24329e-10	-1.27314	0.000110932	-3.24329e-10	-1.23498	0.000111328	-3.24329e-10	-1.23482
43605676	chr2:43605676:G:A	1.40464e-14	-3.24329e-10	-1.30302	0.000106853	-3.24329e-10	-1.27244	0.000107231	-3.24329e-10	-1.27231
43605783	chr2:43605783:G:A	1.43052e-14	-3.24329e-10	-1.28476	0.000109352	-3.24329e-10	-1.24932	0.000109741	-3.24329e-10	-1.24917
43605874	chr2:43605874:A:G	2.03284e-10	9.26933	-0.992351	1.68836e-05	-1.94749	-1.17006	1.69469e-05	-1.94752	-1.16969
43605900	chr2:43605900:G:A	3.55782e-11	7.5401	-1.006	2.27262e-05	-1.61434	-1.20603	2.28132e-05	-1.61441	-1.20555
43606119	chr2:43606119:C:T	1.14553e-10	8.76387	-1.06045	1.74061e-05	-1.80649	-1.28059	1.74696e-05	-1.80655	-1.28029
43606765	chr2:43606765:C:A	1.38648e-14	-3.24329e-10	-1.31603	0.00010507	-3.24329e-10	-1.28927	0.00010544	-3.24329e-10	-1.28916
43606945	chr2:43606945:ATTGAG:A	1.44482e-14	-3.24329e-10	-1.27481	0.000110778	-3.24329e-10	-1.23637	0.000111172	-3.24329e-10	-1.23622
43606979	chr2:43606979:T:C	1.65128e-10	8.85236	-0.783265	2.07604e-05	-1.88669	-1.02415	2.08445e-05	-1.88673	-1.02348
43607024	chr2:43607024:A:G	2.11712e-10	9.09118	-0.77358	2.02952e-05	-1.9166	-1.0169	2.03776e-05	-1.91664	-1.01622
43607213	chr2:43607213:T:C	1.76614e-10	8.91032	-0.773985	2.06955e-05	-1.89576	-1.01822	2.07796e-05	-1.89579	-1.01753
43607386	chr2:43607386:T:TA	1.50295e-14	-3.24329e-10	-1.23537	0.000108333	-3.24329e-10	-1.25869	0.000108721	-3.24329e-10	-1.25851
43607549	chr2:43607549:C:T	4.15368e-15	-1.36781	-1.15358	1.57083e-05	-2.04693	-1.14278	1.57684e-05	-2.04692	-1.14237
43607585	chr2:43607585:G:A	1.4677e-14	-3.24329e-10	-1.2591	0.000112904	-3.24329e-10	-1.21735	0.000113308	-3.24329e-10	-1.21719
43607785	chr2:43607785:A:G	5.94554e-14	-3.24329e-10	0.139844	0.000487181	-3.24329e-10	0.244742	0.000489033	-3.24329e-10	0.245132
43607874	chr2:43607874:C:T	7.65731e-15	-1.90972	-3.46321e-10	7.5606e-05	-1.61836	-3.46321e-10	7.58705e-05	-1.61827	-3.46321e-10
43607968	chr2:43607968:C:G	1.43407e-14	-3.24329e-10	-1.28228	0.00010975	-3.24329e-10	-1.24569	0.00011014	-3.24329e-10	-1.24555
43608591	chr2:43608591:A:G	1.47578e-14	-3.24329e-10	-1.25361	0.00011362	-3.24329e-10	-1.21103	0.000114027	-3.24329e-10	-1.21086
43608724	chr2:43608724:G:T	1.43822e-14	-3.24329e-10	-1.27939	0.000110149	-3.24329e-10	-1.24206	0.000110541	-3.24329e-10	-1.24192
43608813	chr2:43608813:A:T	2.42163e-11	7.32384	-1.17444	2.14944e-05	-1.56375	-1.31235	2.15715e-05	-1.56382	-1.31211
43609449	chr2:43609449:G:A	1.42277e-14	-3.24329e-10	-1.2902	0.000108612	-3.24329e-10	-1.25611	0.000108997	-3.24329e-10	-1.25597
43609548	chr2:43609548:C:T	3.06722e-15	-1.72936	-1.09525	2.67483e-05	-1.53386	-1.12356	2.68195e-05	-1.53399	-1.12418
43609855	chr2:43609855:G:A	2.56732e-14	-3.24329e-10	-0.699935	0.000195263	-3.24329e-10	-0.669547	0.000195921	-3.24329e-10	-0.669586
43610454	chr2:43610454:A:C	1.70392e-14	-3.24329e-10	-1.10987	0.000132	-3.24329e-10	-1.06109	0.000132457	-3.24329e-10	-1.06104
43610544	chr2:43610544:G:T	1.37706e-14	-3.24329e-10	-1.32285	0.000102791	-3.24329e-10	-1.3112	0.000103141	-3.24329e-10	-1.3112
43610691	chr2:43610691:G:A	2.02655e-13	-3.24329e-10	1.36612	0.00157252	-3.24329e-10	1.41654	0.00157761	-3.24329e-10	1.41637
43611163	chr2:43611163:C:A	1.28938e-13	-3.24329e-10	0.91395	0.00194372	-3.24329e-10	1.62846	0.00190051	-3.24329e-10	1.60258
43611377	chr2:43611377:T:G	3.13221e-11	7.33672	-0.930021	2.35269e-05	-1.65296	-1.13279	2.36182e-05	-1.65301	-1.13227
43611660	chr2:43611660:T:C	1.39324e-14	-3.24329e-10	-1.31117	0.000104064	-3.24329e-10	-1.29889	0.000104431	-3.24329e-10	-1.29877
43611677	chr2:43611677:C:G	1.34885e-14	-3.24329e-10	-1.34355	0.000100091	-3.24329e-10	-1.33781	0.000100432	-3.24329e-10	-1.33781
43611824	chr2:43611824:G:A	1.39207e-14	-1.312	-3.46321e-10	7.89969e-05	-1.57448	-3.46321e-10	7.92624e-05	-1.57453	-3.46321e-10
43611845	chr2:43611845:C:T	1.41748e-14	-3.24329e-10	-1.29392	0.00010687	-3.24329e-10	-1.27228	0.000107221	-3.24329e-10	-1.27241
43611951	chr2:43611951:T:G	2.18679e-11	7.26418	-1.21679	2.02214e-05	-1.61341	-1.32374	2.02928e-05	-1.61346	-1.32357
43612131	chr2:43612131:G:A	1.59572e-14	-3.24329e-10	-1.17547	0.00011546	-3.24329e-10	-1.19497	0.000115846	-3.24329e-10	-1.19504
43612135	chr2:43612135:A:C	2.02963e-14	-3.24329e-10	-0.934946	0.000158035	-3.24329e-10	-0.881078	0.000158585	-3.24329e-10	-0.881006
43612222	chr2:43612222:A:G	2.25749e-14	-3.24329e-10	-0.828545	0.000175595	-3.24329e-10	-0.775714	0.000176215	-3.24329e-10	-0.775592
43612494	chr2:43612494:C:T	1.89751e-14	-3.24329e-10	-1.00225	0.000141513	-3.24329e-10	-0.991499	0.000142043	-3.24329e-10	-0.991167
43612718	chr2:43612718:A:G	1.48384e-14	-3.24329e-10	-1.24817	0.000115376	-3.24329e-10	-1.1957	0.000115799	-3.24329e-10	-1.19544
43612757	chr2:43612757:G:A	2.24253e-11	7.29252	-1.21995	2.01557e-05	-1.61515	-1.32526	2.02267e-05	-1.61521	-1.32509
43612909	chr2:43612909:G:A	1.59373e-11	6.98892	-1.25789	2.13752e-05	-1.54195	-1.33971	2.1449e-05	-1.54201	-1.33961
43613222	chr2:43613222:G:A	1.29044e-09	11.4604	-1.33526	1.69353e-05	-1.97305	-1.14144	1.69876e-05	-1.97307	-1.14174
43613285	chr2:43613285:A:G	2.57656e-15	-1.80461	-1.19431	2.24607e-05	-1.61932	-1.21281	2.25356e-05	-1.61935	-1.21285
43613307	chr2:43613307:G:C	1.41458e-14	-3.24329e-10	-1.29597	0.000107918	-3.24329e-10	-1.26252	0.000108298	-3.24329e-10	-1.26242
43613753	chr2:43613753:T:C	1.48549e-14	-3.24329e-10	-1.24705	0.00010828	-3.24329e-10	-1.25917	0.000108641	-3.24329e-10	-1.25925
43613980	chr2:43613980:A:G	2.22742e-11	7.3025	-1.2367	1.99208e-05	-1.62022	-1.33191	1.99904e-05	-1.62027	-1.33177
43614130	chr2:43614130:C:T	3.98872e-11	7.58371	-0.935279	2.23611e-05	-1.69488	-1.14169	2.24461e-05	-1.69493	-1.14125
43614530	chr2:43614530:T:C	6.63507e-15	-2.05301	-3.46321e-10	4.74659e-05	-2.08388	-3.46321e-10	4.76273e-05	-2.08389	-3.46321e-10
43614919	chr2:43614919:C:T	1.56324e-14	-3.24329e-10	-1.19604	0.00011425	-3.24329e-10	-1.2055	0.000114634	-3.24329e-10	-1.20555
43615166	chr2:43615166:G:A	1.37366e-14	-3.24329e-10	-1.32532	0.000102501	-3.24329e-10	-1.31402	0.00010285	-3.24329e-10	-1.31403
43615169	chr2:43615169:A:G	1.42216e-14	-3.24329e-10	-1.29062	0.000108655	-3.24329e-10	-1.25572	0.000109038	-3.24329e-10	-1.25561
43615472	chr2:43615472:G:T	1.39765e-14	-3.24329e-10	-1.30801	0.000102851	-3.24329e-10	-1.31061	0.000103188	-3.24329e-10	-1.31075
43615552	chr2:43615552:C:T	1.03601e-10	8.95087	-1.34795	2.05545e-05	-1.81764	-1.10317	2.06165e-05	-1.81769	-1.10352
43615573	chr2:43615573:G:A	0.114293	28.0203	0.404112	1.26868e-05	-2.06362	-1.33971	1.27307e-05	-2.0636	-1.33968
43615958	chr2:43615958:C:G	7.44966e-14	-3.24329e-10	0.36537	0.000611534	-3.24329e-10	0.472077	0.000613871	-3.24329e-10	0.472486
43615989	chr2:43615989:C:T	2.69947e-15	-1.79952	-1.15281	1.54081e-05	-2.07312	-1.13588	1.5469e-05	-2.07312	-1.13534
43615998	chr2:43615998:A:C	1.48342e-10	8.7943	-0.832408	1.93861e-05	-1.87871	-1.10063	1.94599e-05	-1.87875	-1.1002
43616429	chr2:43616429:T:C	2.25899e-14	-3.24329e-10	-0.827881	0.000189975	-3.24329e-10	-0.697003	0.000190655	-3.24329e-10	-0.696832
43616521	chr2:43616521:C:T	1.73536e-14	-3.24329e-10	-1.09158	0.000132405	-3.24329e-10	-1.05803	0.00013292	-3.24329e-10	-1.05755
43616734	chr2:43616734:A:G	1.34146e-14	-1.34904	-3.46321e-10	8.00817e-05	-1.56085	-3.46321e-10	8.03535e-05	-1.56086	-3.46321e-10
43616811	chr2:43616811:G:C	6.01615e-15	-0.805121	-1.34581	2.13083e-05	-1.53849	-1.34631	2.13812e-05	-1.53846	-1.34633
43616825	chr2:43616825:A:G	1.4385e-14	-3.24329e-10	-1.2792	0.000104298	-3.24329e-10	-1.29664	0.000104644	-3.24329e-10	-1.29673
43616939	chr2:43616939:T:G	1.44772e-14	-3.24329e-10	-1.27281	0.000104878	-3.24329e-10	-1.29109	0.000105226	-3.24329e-10	-1.29119
43617234	chr2:43617234:A:T	3.86017e-14	-3.24329e-10	-0.292087	0.000275741	-3.24329e-10	-0.32443	0.000276718	-3.24329e-10	-0.3243
43617309	chr2:43617309:A:G	1.00724e-10	8.92246	-1.34771	2.11081e-05	-1.81006	-1.08417	2.11713e-05	-1.81011	-1.08454
43617501	chr2:43617501:G:C	6.57398e-10	9.99786	-0.547194	2.11512e-05	-1.99034	-0.90186	2.11643e-05	-1.99037	-0.904618
43617664	chr2:43617664:A:G	2.16771e-10	9.5873	-1.24609	1.42685e-05	-1.93797	-1.34787	1.43164e-05	-1.93801	-1.34788
43617694	chr2:43617694:G:A	3.06074e-10	8.97825	-0.292048	3.13236e-05	-1.91422	-0.5853	3.13387e-05	-1.91425	-0.58819
43617876	chr2:43617876:T:G	2.46384e-14	-3.24329e-10	-0.741079	0.000185034	-3.24329e-10	-0.723352	0.000185702	-3.24329e-10	-0.723155
43617939	chr2:43617939:C:G	3.15558e-14	-3.24329e-10	-0.493625	0.000257319	-3.24329e-10	-0.393578	0.000258167	-3.24329e-10	-0.393692
43618190	chr2:43618190:A:T	4.1537e-10	8.89913	0.0924165	4.51494e-05	-1.91164	-0.222276	4.51478e-05	-1.91167	-0.225683
43618270	chr2:43618270:A:T	7.40288e-14	-3.24329e-10	0.35907	0.000854507	-3.24329e-10	0.806631	0.000850952	-3.24329e-10	0.799057
43618563	chr2:43618563:G:A	1.7165e-14	-3.24329e-10	-1.10251	0.000132624	-3.24329e-10	-1.05638	0.000133046	-3.24329e-10	-1.0566
43618627	chr2:43618627:AC:A	5.46956e-14	-3.24329e-10	0.0564001	0.000444934	-3.24329e-10	0.154033	0.000446623	-3.24329e-10	0.154417
43618667	chr2:43618667:CAGCA:C	2.99255e-14	-3.24329e-10	-0.546673	0.000243137	-3.24329e-10	-0.450268	0.00024394	-3.24329e-10	-0.450376
43618755	chr2:43618755:G:A	1.4773e-14	-3.24329e-10	-1.25258	0.000107238	-3.24329e-10	-1.26884	0.0001076	-3.24329e-10	-1.26887
43618770	chr2:43618770:T:C	5.97885e-14	-3.24329e-10	0.14543	0.000487839	-3.24329e-10	0.246091	0.000489696	-3.24329e-10	0.246486
43618811	chr2:43618811:C:T	2.59629e-14	-3.24329e-10	-0.688713	0.000208975	-3.24329e-10	-0.60168	0.000209666	-3.24329e-10	-0.601784
43618901	chr2:43618901:A:T	1.45462e-10	8.59843	-0.656146	2.28141e-05	-1.86451	-0.952006	2.29031e-05	-1.86455	-0.95148
43619130	chr2:43619130:G:A	8.70234e-14	-3.24329e-10	0.520794	0.00105027	-3.24329e-10	1.01291	0.00103843	-3.24329e-10	0.998169
43619292	chr2:43619292:A:G	2.67351e-14	-3.24329e-10	-0.659404	0.000229348	-3.24329e-10	-0.508655	0.000230171	-3.24329e-10	-0.508475
43619414	chr2:43619414:G:T	2.13846e-10	8.63107	-0.303445	3.25252e-05	-1.86446	-0.597423	3.25406e-05	-1.86449	-0.600317
43619536	chr2:43619536:A:C	1.04036e-10	8.95093	-1.34382	1.90197e-05	-1.81845	-1.17997	1.90782e-05	-1.8185	-1.18025
43619585	chr2:43619585:T:A	1.52365e-14	-3.24329e-10	-1.22169	0.00010972	-3.24329e-10	-1.24596	0.00011008	-3.24329e-10	-1.24609
43619602	chr2:43619602:A:G	2.12598e-15	-1.94719	-1.24396	1.35932e-05	-2.08288	-1.25145	1.36355e-05	-2.08288	-1.25174
43619992	chr2:43619992:C:G	2.47892e-14	-3.24329e-10	-0.734974	0.000210934	-3.24329e-10	-0.592347	0.00021169	-3.24329e-10	-0.592174
43621276	chr2:43621276:T:G	1.77304e-10	9.11474	-0.9745	3.66981e-05	-2.00172	-0.339448	3.67934e-05	-2.00174	-0.340237
43621437	chr2:43621437:A:G	3.77317e-15	-1.54133	-1.07614	1.66367e-05	-2.08038	-1.0519	1.67044e-05	-2.08038	-1.05125
43621525	chr2:43621525:T:C	1.29379e-10	8.67011	-0.844993	1.73057e-05	-2.0155	-1.07736	1.73722e-05	-2.01552	-1.07691
43621687	chr2:43621687:CAG:C	7.80925e-14	-3.24329e-10	0.412511	0.000593821	-3.24329e-10	0.442684	0.000596159	-3.24329e-10	0.44321
43621796	chr2:43621796:A:C	9.38254e-10	9.84796	-0.041563	3.61852e-05	-2.08343	-0.271813	3.61963e-05	-2.08343	-0.274908
43621914	chr2:43621914:A:G	1.55789e-14	-3.24329e-10	-1.19947	0.000113934	-3.24329e-10	-1.20827	0.000114312	-3.24329e-10	-1.20837
43622144	chr2:43622144:A:T	3.14616e-14	-3.24329e-10	-0.496615	0.000248407	-3.24329e-10	-0.428825	0.000249474	-3.24329e-10	-0.427943
43622267	chr2:43622267:A:C	4.02277e-10	9.59828	-0.638765	2.09169e-05	-2.0758	-0.827536	2.09418e-05	-2.07581	-0.829744
43622286	chr2:43622286:T:C	1.68501e-14	-3.24329e-10	-1.12103	0.000125019	-3.24329e-10	-1.11543	0.000125449	-3.24329e-10	-1.1154
43622905	chr2:43622905:A:G	1.72194e-14	-3.24329e-10	-1.09935	0.000131835	-3.24329e-10	-1.06234	0.000132292	-3.24329e-10	-1.06228
43623081	chr2:43623081:C:T	1.23634e-10	8.9343	-1.1546	3.53259e-05	-1.8178	-0.561475	3.54282e-05	-1.81785	-0.561942
43623218	chr2:43623218:G:C	5.44127e-11	8.29148	-1.33251	1.45235e-05	-1.94126	-1.32687	1.45712e-05	-1.94129	-1.32697
43623379	chr2:43623379:G:C	1.45165e-14	-3.24329e-10	-1.27009	0.000109861	-3.24329e-10	-1.24468	0.000110224	-3.24329e-10	-1.24478
43623438	chr2:43623438:C:T	6.60848e-15	-2.05703	-3.46321e-10	5.32651e-05	-1.96861	-3.46321e-10	5.3451e-05	-1.96853	-3.46321e-10
43623451	chr2:43623451:T:C	1.63218e-14	0.159022	-1.3119	5.79633e-05	-0.542158	-1.34193	5.81519e-05	-0.542244	-1.34199
43623653	chr2:43623653:T:G	5.43877e-14	-3.24329e-10	0.0507546	0.000442479	-3.24329e-10	0.148501	0.000444158	-3.24329e-10	0.148882
43623795	chr2:43623795:G:A	1.59714e-14	-3.24329e-10	-1.17458	0.000133292	-3.24329e-10	-1.05135	0.000133323	-3.24329e-10	-1.05452
43624025	chr2:43624025:A:T	1.56116e-14	-3.24329e-10	-1.19737	0.00011955	-3.24329e-10	-1.16016	0.00011996	-3.24329e-10	-1.16014
43624107	chr2:43624107:C:A	5.5786e-12	6.01591	-1.3346	1.75187e-05	-1.79804	-1.28258	1.75748e-05	-1.79812	-1.28271
43624845	chr2:43624845:AAGAG:A	5.78046e-14	1.41049	-1.29881	1.49878e-05	-2.08524	-1.15142	1.50517e-05	-2.08524	-1.15057
43624915	chr2:43624915:G:A	1.39528e-14	-3.24329e-10	-1.3097	0.000103941	-3.24329e-10	-1.30007	0.00010429	-3.24329e-10	-1.30012
43625059	chr2:43625059:T:C	2.51421e-14	0.0931978	-0.814038	9.61035e-05	-0.557344	-0.821124	9.64394e-05	-0.556915	-0.821468
43625334	chr2:43625334:AG:A	1.48016e-14	-3.24329e-10	-1.25065	0.000113075	-3.24329e-10	-1.21584	0.000113463	-3.24329e-10	-1.21582
43625450	chr2:43625450:A:T	2.1653e-15	-1.89163	-1.2812	2.44347e-05	-1.4125	-1.33538	2.45179e-05	-1.4124	-1.33549
43625480	chr2:43625480:A:G	2.81654e-14	0.73411	-1.3414	1.36579e-05	-2.06738	-1.2622	1.37118e-05	-2.06738	-1.26166
43625929	chr2:43625929:G:C	2.77627e-14	-0.621689	-3.46321e-10	0.000113346	-1.21344	-3.46321e-10	0.000113715	-1.2136	-3.46321e-10
43625990	chr2:43625990:A:G	1.43039e-14	-3.24329e-10	-1.28485	0.0001086	-3.24329e-10	-1.25622	0.000108973	-3.24329e-10	-1.2562
43626042	chr2:43626042:C:T	2.78383e-14	0.694551	-1.31352	4.72503e-05	-0.793411	-1.29502	4.74353e-05	-0.793112	-1.29482
43626371	chr2:43626371:C:T	4.33943e-15	-1.13238	-1.34526	1.30667e-05	-2.0402	-1.33362	1.31086e-05	-2.04018	-1.33384
43626543	chr2:43626543:A:G	1.80813e-14	-3.24329e-10	-1.05051	0.000133772	-3.24329e-10	-1.04776	0.000134237	-3.24329e-10	-1.04769
43626577	chr2:43626577:A:T	3.44814e-14	0.935849	-1.34081	1.25741e-05	-2.08078	-1.33147	1.26201e-05	-2.08078	-1.33122
43626831	chr2:43626831:T:C	2.2937e-15	-1.84071	-1.27451	2.25363e-05	-1.50578	-1.32299	2.26092e-05	-1.50568	-1.32326
43626842	chr2:43626842:C:A	3.06262e-14	0.824014	-1.34754	4.93727e-05	-0.699867	-1.34463	4.95599e-05	-0.699553	-1.34456
43627063	chr2:43627063:A:G	1.48366e-14	-3.24329e-10	-1.24829	0.000113391	-3.24329e-10	-1.21305	0.00011378	-3.24329e-10	-1.21303
43627281	chr2:43627281:G:A	1.41821e-14	-3.24329e-10	-1.2934	0.000107409	-3.24329e-10	-1.26725	0.000107778	-3.24329e-10	-1.26722
43627307	chr2:43627307:AC:A	1.36224e-14	-3.24329e-10	-1.33367	9.98882e-05	-3.24329e-10	-1.33984	0.000100228	-3.24329e-10	-1.33985
43627376	chr2:43627376:G:C	1.43616e-14	-3.24329e-10	-1.28082	0.000109133	-3.24329e-10	-1.25132	0.000109507	-3.24329e-10	-1.25131
43627568	chr2:43627568:A:G	1.8197e-15	-2.06785	-1.27886	1.54211e-05	-1.92673	-1.28142	1.54744e-05	-1.92667	-1.28144
43627775	chr2:43627775:T:C	1.88751e-15	-2.03627	-1.27386	1.67358e-05	-1.84966	-1.27668	1.67938e-05	-1.84959	-1.2767
43627843	chr2:43627843:A:G	2.31677e-14	-3.24329e-10	-0.802623	0.000168745	-3.24329e-10	-0.815503	0.000169299	-3.24329e-10	-0.815631
43627897	chr2:43627897:T:A	2.02841e-13	-3.24329e-10	1.36704	0.00152835	-3.24329e-10	1.38805	0.00153461	-3.24329e-10	1.38873
43628011	chr2:43628011:A:C	2.75258e-06	19.0895	-1.29904	1.6259e-05	-2.07963	-1.07561	1.63161e-05	-2.07962	-1.07553
43628160	chr2:43628160:A:C	1.42698e-14	-3.24329e-10	-1.28724	0.000108322	-3.24329e-10	-1.25879	0.000108689	-3.24329e-10	-1.25881
43628341	chr2:43628341:G:T	1.46206e-14	-3.24329e-10	-1.26295	0.000111609	-3.24329e-10	-1.2289	0.000111987	-3.24329e-10	-1.22892
43628504	chr2:43628504:G:A	8.36358e-15	-1.08957	-0.731929	2.72955e-05	-2.03193	-0.605247	2.73534e-05	-2.03191	-0.60655
43628942	chr2:43628942:G:A	3.32723e-14	0.611662	-1.05232	1.51833e-05	-2.06304	-1.16066	1.52206e-05	-2.06304	-1.1616
43629165	chr2:43629165:T:C	1.4864e-14	-3.24329e-10	-1.24644	0.000105842	-3.24329e-10	-1.28194	0.000106255	-3.24329e-10	-1.28145
43629359	chr2:43629359:C:T	1.42358e-14	-3.24329e-10	-1.28963	0.000108097	-3.24329e-10	-1.26087	0.000108464	-3.24329e-10	-1.26088
43629788	chr2:43629788:A:G	5.67305e-14	1.33573	-1.2428	1.24374e-05	-2.08577	-1.33742	1.24773e-05	-2.08577	-1.33761
43629847	chr2:43629847:G:C	1.19481e-14	-1.46481	-3.46321e-10	7.08057e-05	-1.68395	-3.46321e-10	7.10444e-05	-1.68399	-3.46321e-10
43629901	chr2:43629901:C:T	3.86493e-14	0.829308	-1.12016	1.32546e-05	-2.07428	-1.28527	1.32936e-05	-2.07428	-1.28574
43630208	chr2:43630208:A:G	1.34343e-14	-3.24329e-10	-1.34757	9.93713e-05	-3.24329e-10	-1.34503	9.97026e-05	-3.24329e-10	-1.34511
43630467	chr2:43630467:T:C	1.34265e-14	-3.24329e-10	-1.34816	9.99094e-05	-3.24329e-10	-1.33963	0.000100238	-3.24329e-10	-1.33975
43630726	chr2:43630726:A:T	2.4063e-14	-3.24329e-10	-0.764706	0.000188433	-3.24329e-10	-0.705153	0.000189133	-3.24329e-10	-0.704846
43630893	chr2:43630893:T:C	3.01347e-14	-0.414793	-0.124911	6.55941e-05	-1.65753	-0.102877	6.58907e-05	-1.65741	-0.101886
43631032	chr2:43631032:A:T	7.16604e-15	-1.97603	-3.46321e-10	4.86798e-05	-2.05863	-3.46321e-10	4.88466e-05	-2.05861	-3.46321e-10
43631091	chr2:43631091:A:G	1.47337e-14	-3.24329e-10	-1.25525	0.000115225	-3.24329e-10	-1.19701	0.000115554	-3.24329e-10	-1.19756
43631440	chr2:43631440:T:C	2.15268e-15	-1.98196	-1.1967	3.32743e-05	-1.17966	-1.25945	3.33769e-05	-1.17951	-1.25992
43631490	chr2:43631490:A:G	9.7091e-14	1.45828	-0.828016	1.75034e-05	-2.08031	-1.00119	1.75381e-05	-2.0803	-1.00262
43631596	chr2:43631596:C:T	1.86681e-14	-3.24329e-10	-1.01857	0.000135903	-3.24329e-10	-1.03195	0.000136357	-3.24329e-10	-1.03202
43631928	chr2:43631928:T:C	1.3635e-14	-3.24329e-10	-1.33274	0.00010212	-3.24329e-10	-1.31775	0.00010247	-3.24329e-10	-1.31773
43631951	chr2:43631951:A:C	3.59554e-14	0.830888	-1.19399	1.30251e-05	-2.0756	-1.30142	1.30644e-05	-2.0756	-1.3018
43632106	chr2:43632106:T:C	6.99915e-15	-1.21484	-0.784752	2.59698e-05	-2.0586	-0.628362	2.60275e-05	-2.05858	-0.629561
43632466	chr2:43632466:G:T	2.77886e-15	-1.84941	-1.07393	2.85789e-05	-1.62501	-0.966216	2.86818e-05	-1.62503	-0.966
43632585	chr2:43632585:T:C	1.66264e-14	-3.24329e-10	-1.13439	0.000129035	-3.24329e-10	-1.08381	0.00012948	-3.24329e-10	-1.08377
43632858	chr2:43632858:C:T	1.34551e-14	-3.24329e-10	-1.34602	9.90946e-05	-3.24329e-10	-1.34782	9.94319e-05	-3.24329e-10	-1.34782
43633103	chr2:43633103:C:G	2.0548e-14	-3.24329e-10	-0.922621	0.000159483	-3.24329e-10	-0.871954	0.000160068	-3.24329e-10	-0.871697
43633269	chr2:43633269:CTG:C	2.52391e-15	-2.0599	-0.959676	4.4729e-05	-1.25464	-0.888631	4.49029e-05	-1.25448	-0.888315
43633398	chr2:43633398:C:T	1.42356e-14	-3.24329e-10	-1.28964	0.00010912	-3.24329e-10	-1.25144	0.00010948	-3.24329e-10	-1.25155
43633509	chr2:43633509:G:A	2.27831e-15	-2.06199	-1.05996	4.07896e-05	-1.24235	-0.993115	4.0948e-05	-1.24219	-0.992803
43633619	chr2:43633619:T:A	2.54986e-15	-2.06158	-0.94777	4.55785e-05	-1.24804	-0.876419	4.57566e-05	-1.24788	-0.876085
43633739	chr2:43633739:A:G	2.42002e-15	-2.06926	-0.992353	4.60653e-05	-1.19673	-0.917102	4.6246e-05	-1.19657	-0.916754
43634057	chr2:43634057:G:A	1.40373e-14	-3.24329e-10	-1.30367	0.000107018	-3.24329e-10	-1.27089	0.000107377	-3.24329e-10	-1.27095
43634085	chr2:43634085:A:T	2.5305e-15	-2.05047	-0.966495	4.00694e-05	-1.35392	-0.89936	4.02247e-05	-1.35377	-0.899042
43634394	chr2:43634394:G:A	1.24746e-14	-1.42169	-3.46321e-10	7.33349e-05	-1.64886	-3.46321e-10	7.35814e-05	-1.64891	-3.46321e-10
43634909	chr2:43634909:C:G	1.34862e-14	-3.24329e-10	-1.34371	9.9945e-05	-3.24329e-10	-1.33927	0.00010029	-3.24329e-10	-1.33923
43634978	chr2:43634978:A:G	3.63314e-14	-0.352702	-3.46321e-10	0.00013778	-1.01824	-3.46321e-10	0.000138232	-1.01836	-3.46321e-10
43635174	chr2:43635174:C:T	3.08831e-14	0.653507	-1.16868	1.71526e-05	-2.08705	-1.01469	1.72289e-05	-2.08705	-1.01366
43635522	chr2:43635522:A:G	4.04814e-14	1.01112	-1.25566	5.41041e-05	-0.682238	-1.27075	5.42888e-05	-0.681918	-1.27106
43636194	chr2:43636194:G:A	2.52306e-15	-2.01641	-1.0035	3.43401e-05	-1.46991	-0.937666	3.44709e-05	-1.46979	-0.937393
43636315	chr2:43636315:A:C	8.13833e-14	1.5129	-1.05911	9.7432e-05	-0.279532	-1.08521	9.77425e-05	-0.279162	-1.0858
43636358	chr2:43636358:T:TGA	7.53662e-15	-1.50342	-0.422185	4.15561e-05	-1.74366	-0.473186	4.16845e-05	-1.74368	-0.473484
43636727	chr2:43636727:G:A	1.77781e-15	-2.02228	-1.34773	2.07349e-05	-1.56476	-1.34732	2.08079e-05	-1.56467	-1.34729
43636761	chr2:43636761:T:C	2.56407e-14	-0.701202	-3.46321e-10	0.000139481	-1.00597	-3.46321e-10	0.000139972	-1.00585	-3.46321e-10
43636950	chr2:43636950:T:C	1.71979e-06	18.5971	-1.277	1.61271e-05	-1.99526	-1.16813	1.61893e-05	-1.99519	-1.16776
43637204	chr2:43637204:C:A	1.50864e-14	-3.24329e-10	-1.23159	0.000117056	-3.24329e-10	-1.18124	0.00011744	-3.24329e-10	-1.18137
43637251	chr2:43637251:G:T	2.39009e-14	-3.24329e-10	-0.771469	0.000182853	-3.24329e-10	-0.735208	0.00018349	-3.24329e-10	-0.735139
43637387	chr2:43637387:A:G	1.67112e-15	-2.08478	-1.34711	2.84839e-05	-1.24809	-1.34646	2.85852e-05	-1.24799	-1.34642
43637845	chr2:43637845:G:A	1.40961e-14	-3.24329e-10	-1.29948	0.000107542	-3.24329e-10	-1.26601	0.000107902	-3.24329e-10	-1.26608
43638243	chr2:43638243:C:A	1.39085e-14	-1.31289	-3.46321e-10	0.000129493	-1.08027	-3.46321e-10	0.000129936	-1.08026	-3.46321e-10
43638486	chr2:43638486:T:C	1.35848e-14	-3.24329e-10	-1.33643	0.000102043	-3.24329e-10	-1.3185	0.000102392	-3.24329e-10	-1.31849
43638639	chr2:43638639:T:G	1.69604e-15	-2.08333	-1.33376	2.83688e-05	-1.26819	-1.33042	2.84727e-05	-1.26808	-1.33028
43638743	chr2:43638743:G:A	1.93194e-15	-2.08105	-1.20581	1.55903e-05	-1.97986	-1.21738	1.56488e-05	-1.97981	-1.21709
43639203	chr2:43639203:T:C	1.71874e-15	-2.06615	-1.33764	2.73802e-05	-1.28787	-1.3462	2.74768e-05	-1.28774	-1.34622
43639272	chr2:43639272:T:G	2.3036e-15	-2.08595	-1.02496	1.76874e-05	-2.03942	-1.03162	1.77504e-05	-2.03939	-1.0315
43639356	chr2:43639356:C:T	7.28631e-15	-1.44514	-0.514244	3.9917e-05	-1.69359	-0.5635	4.00409e-05	-1.69362	-0.563779
43639460	chr2:43639460:C:CTT	1.69862e-14	-3.24329e-10	-1.11298	0.000123998	-3.24329e-10	-1.12363	0.000124407	-3.24329e-10	-1.12374
43639713	chr2:43639713:A:G	1.99056e-15	-1.915	-1.34197	1.84065e-05	-1.68636	-1.34483	1.84707e-05	-1.68626	-1.34486
43639771	chr2:43639771:C:G	3.15913e-15	-1.47946	-1.31563	3.18323e-05	-1.18626	-1.29715	3.19429e-05	-1.18623	-1.29712
43639989	chr2:43639989:G:A	1.53325e-14	-3.24329e-10	-1.21541	0.00011201	-3.24329e-10	-1.2253	0.000112385	-3.24329e-10	-1.22536
43640041	chr2:43640041:A:G	1.63696e-14	-1.14996	-3.46321e-10	0.000101709	-1.32178	-3.46321e-10	0.000102054	-1.3218	-3.46321e-10
43640068	chr2:43640068:T:C	6.60378e-15	-2.08695	0.0292131	8.54705e-05	-1.5494	0.0536804	8.56606e-05	-1.54942	0.0525162
43640258	chr2:43640258:G:C	1.34401e-14	-3.24329e-10	-1.34714	0.000100037	-3.24329e-10	-1.33835	0.000100377	-3.24329e-10	-1.33837
43640297	chr2:43640297:C:T	2.0581e-15	-2.07814	-1.14546	1.66894e-05	-1.96946	-1.15966	1.67532e-05	-1.96941	-1.1593
43640337	chr2:43640337:G:A	1.90471e-15	-2.08326	-1.2178	1.46685e-05	-2.03376	-1.22444	1.47143e-05	-2.03372	-1.22475
43640346	chr2:43640346:C:T	1.64875e-14	-3.24329e-10	-1.14278	0.000127572	-3.24329e-10	-1.09521	0.000128014	-3.24329e-10	-1.09516
43640421	chr2:43640421:C:G	1.85906e-15	-2.00552	-1.31979	2.00974e-05	-1.62802	-1.31528	2.01712e-05	-1.62795	-1.31509
43641395	chr2:43641395:G:A	1.70262e-15	-2.07493	-1.33828	2.93951e-05	-1.21645	-1.34661	2.94992e-05	-1.2163	-1.34663
43642419	chr2:43642419:T:C	6.47449e-15	-2.07751	-3.46321e-10	5.27481e-05	-1.97837	-3.46321e-10	5.29296e-05	-1.97834	-3.46321e-10
43642839	chr2:43642839:G:A	2.65222e-15	-2.08492	-0.885065	2.21298e-05	-2.00151	-0.845464	2.21942e-05	-2.00146	-0.846006
43642933	chr2:43642933:T:G	4.8752e-15	-1.64013	-0.721096	2.8026e-05	-1.8459	-0.764858	2.81139e-05	-1.84592	-0.765108
43643363	chr2:43643363:C:A	1.74152e-14	-3.24329e-10	-1.08804	0.000130583	-3.24329e-10	-1.07189	0.000131046	-3.24329e-10	-1.07175
43643493	chr2:43643493:T:C	1.43726e-14	-3.24329e-10	-1.28006	0.000108015	-3.24329e-10	-1.26163	0.000108389	-3.24329e-10	-1.26157
43643566	chr2:43643566:A:G	1.28953e-14	-1.38852	-3.46321e-10	7.54243e-05	-1.62076	-3.46321e-10	7.56776e-05	-1.62082	-3.46321e-10
43643632	chr2:43643632:G:A	1.3444e-14	-3.24329e-10	-1.34685	9.9129e-05	-3.24329e-10	-1.34747	9.94666e-05	-3.24329e-10	-1.34748
43643725	chr2:43643725:T:C	7.20393e-15	-1.97076	-3.46321e-10	6.2271e-05	-1.8124	-3.46321e-10	6.24888e-05	-1.81231	-3.46321e-10
43643863	chr2:43643863:A:G	7.11357e-15	-1.72637	-0.25701	9.04771e-05	-1.22002	-0.218779	9.08148e-05	-1.21984	-0.21864
43644448	chr2:43644448:CTCCA:C	2.03964e-15	-1.91409	-1.31852	1.72374e-05	-1.78332	-1.3135	1.73005e-05	-1.78326	-1.3133
43644640	chr2:43644640:A:T	7.54854e-15	-1.79374	-0.13029	9.48753e-05	-1.33143	-0.0598951	9.51341e-05	-1.33127	-0.0607448
43644844	chr2:43644844:T:C	2.17829e-15	-1.82114	-1.34571	1.46561e-05	-1.91481	-1.34423	1.47076e-05	-1.91477	-1.34416
43644893	chr2:43644893:A:G	2.81706e-15	-1.59764	-1.31205	1.31578e-05	-2.0855	-1.28138	1.31957e-05	-2.0855	-1.2819
43645044	chr2:43645044:A:T	1.80642e-14	-3.24329e-10	-1.05145	0.000139338	-3.24329e-10	-1.00699	0.000139844	-3.24329e-10	-1.00677
43645135	chr2:43645135:T:C	7.86896e-15	-1.73283	-0.149626	0.000102479	-1.2345	-0.079734	0.000102762	-1.23432	-0.0805661
43645528	chr2:43645528:A:G	1.57611e-13	-3.24329e-10	1.11475	0.00118056	-3.24329e-10	1.12985	0.00118545	-3.24329e-10	1.13058
43646005	chr2:43646005:A:C	2.19812e-15	-1.81005	-1.34772	1.44712e-05	-1.9248	-1.34693	1.45216e-05	-1.92477	-1.34689
43646979	chr2:43646979:T:C	1.94159e-15	-2.08702	-1.19486	4.36331e-05	-0.996689	-1.17139	4.38033e-05	-0.996513	-1.17108
43648032	chr2:43648032:G:T	6.57013e-15	-2.06285	-3.46321e-10	5.1428e-05	-2.00371	-3.46321e-10	5.16028e-05	-2.00372	-3.46321e-10
43648150	chr2:43648150:G:A	2.46929e-15	-2.04632	-0.995136	4.27048e-05	-1.29496	-0.894627	4.28914e-05	-1.29481	-0.893816
43648184	chr2:43648184:G:T	1.34504e-14	-3.24329e-10	-1.34638	9.94297e-05	-3.24329e-10	-1.34444	9.97672e-05	-3.24329e-10	-1.34446
43648238	chr2:43648238:G:T	2.25404e-14	-0.830072	-3.46321e-10	0.000277935	-0.316504	-3.46321e-10	0.000278881	-0.316513	-3.46321e-10
43648295	chr2:43648295:T:A	1.62538e-14	-3.24329e-10	-1.15705	0.000119398	-3.24329e-10	-1.16143	0.000119793	-3.24329e-10	-1.16153
43648319	chr2:43648319:G:A	1.50841e-14	-3.24329e-10	-1.23174	0.000115186	-3.24329e-10	-1.19735	0.000115584	-3.24329e-10	-1.1973
43648337	chr2:43648337:T:C	2.55173e-14	-0.706026	-3.46321e-10	0.000118557	-1.1685	-3.46321e-10	0.000118998	-1.16819	-3.46321e-10
43648525	chr2:43648525:G:A	1.65473e-14	-3.24329e-10	-1.13916	0.000120626	-3.24329e-10	-1.1512	0.000121025	-3.24329e-10	-1.1513
43648745	chr2:43648745:T:C	9.72851e-14	0.85519	-0.222927	5.93668e-05	-2.05893	0.198767	5.96989e-05	-2.05891	0.200928
43648957	chr2:43648957:T:C	2.47968e-14	-3.24329e-10	-0.734671	0.000198116	-3.24329e-10	-0.655041	0.000198794	-3.24329e-10	-0.655028
43649685	chr2:43649685:G:A	2.46926e-15	-2.03389	-1.00757	1.73768e-05	-2.08523	-1.00353	1.74321e-05	-2.08522	-1.00376
43650502	chr2:43650502:T:C	4.07149e-14	-3.24329e-10	-0.238788	0.00031043	-3.24329e-10	-0.205935	0.000311613	-3.24329e-10	-0.205537
43650726	chr2:43650726:A:T	2.25797e-13	-3.24329e-10	1.47425	0.00171459	-3.24329e-10	1.50304	0.00171865	-3.24329e-10	1.502
43650803	chr2:43650803:G:A	2.01461e-15	-1.98047	-1.26448	2.48396e-05	-1.52314	-1.20831	2.49387e-05	-1.52303	-1.20785
43650831	chr2:43650831:G:A	4.0075e-14	-3.24329e-10	-0.25463	0.000314723	-3.24329e-10	-0.192202	0.000315851	-3.24329e-10	-0.192028
43650896	chr2:43650896:T:C	1.90236e-15	-1.98175	-1.32053	1.90128e-05	-1.67408	-1.3247	1.90758e-05	-1.67402	-1.32486
43650966	chr2:43650966:G:C	2.09471e-15	-1.87876	-1.32721	1.75329e-05	-1.75991	-1.31991	1.75974e-05	-1.75982	-1.31973
43651282	chr2:43651282:T:A	1.35209e-14	-3.24329e-10	-1.34115	0.000100301	-3.24329e-10	-1.33572	0.000100648	-3.24329e-10	-1.33567
43651362	chr2:43651362:C:T	3.22896e-14	-3.24329e-10	-0.470639	0.000241682	-3.24329e-10	-0.456272	0.000242624	-3.24329e-10	-0.455787
43651430	chr2:43651430:G:A	1.87564e-14	-3.24329e-10	-1.01385	0.000147299	-3.24329e-10	-0.951426	0.000147816	-3.24329e-10	-0.951332
43651462	chr2:43651462:C:T	1.55904e-14	-3.24329e-10	-1.19873	0.00011845	-3.24329e-10	-1.1694	0.000118859	-3.24329e-10	-1.16936
43651856	chr2:43651856:A:C	4.52541e-14	-3.24329e-10	-0.13309	0.000345568	-3.24329e-10	-0.0987038	0.000346891	-3.24329e-10	-0.0982869
43651863	chr2:43651863:G:A	1.16379e-14	-0.408951	-1.08217	3.00788e-05	-1.57058	-0.969498	3.02078e-05	-1.57037	-0.968825
43651903	chr2:43651903:T:A	1.18872e-14	-0.349267	-1.12065	2.96827e-05	-1.53762	-1.01571	2.98089e-05	-1.53741	-1.01508
43652129	chr2:43652129:C:T	1.95011e-14	-0.974912	-3.46321e-10	0.000111759	-1.22755	-3.46321e-10	0.000112126	-1.22767	-3.46321e-10
43652243	chr2:43652243:T:G	1.32359e-14	-0.23213	-1.13032	3.11818e-05	-1.47512	-1.02893	3.13144e-05	-1.4749	-1.02832
43652470	chr2:43652470:C:T	1.42236e-14	-0.0599721	-1.23051	3.10019e-05	-1.30704	-1.2028	3.11274e-05	-1.30679	-1.20242
43652713	chr2:43652713:C:T	1.50753e-14	0.000601506	-1.23293	3.21162e-05	-1.26945	-1.20508	3.22456e-05	-1.2692	-1.20472
43652714	chr2:43652714:C:T	2.57004e-14	-0.0609537	-0.637924	3.2651e-05	-2.07118	-0.386842	3.28291e-05	-2.07118	-0.384799
43652837	chr2:43652837:T:C	2.47691e-14	-0.0588222	-0.676964	3.12382e-05	-2.07182	-0.430432	3.14071e-05	-2.07183	-0.428439
43652984	chr2:43652984:A:C	1.79547e-14	-3.24329e-10	-1.05753	0.00014042	-3.24329e-10	-0.999254	0.000140905	-3.24329e-10	-0.999212
43653041	chr2:43653041:T:C	2.3056e-14	0.20788	-1.01534	4.72437e-05	-1.14861	-0.939964	4.7446e-05	-1.14834	-0.939368
43653182	chr2:43653182:T:C	2.10559e-15	-1.92776	-1.27303	1.76483e-05	-1.79178	-1.28147	1.77045e-05	-1.79173	-1.28175
43653350	chr2:43653350:A:G	2.10148e-14	0.123605	-1.02376	4.43428e-05	-1.20245	-0.949491	4.4532e-05	-1.20219	-0.948903
43653487	chr2:43653487:T:C	1.73651e-15	-2.07411	-1.31939	1.28765e-05	-2.07117	-1.31732	1.29211e-05	-2.07115	-1.31729
43653509	chr2:43653509:C:T	2.77613e-14	-3.24329e-10	-0.621741	0.000216584	-3.24329e-10	-0.565915	0.000217395	-3.24329e-10	-0.565582
43653546	chr2:43653546:G:T	2.42968e-14	0.225262	-0.980299	4.96883e-05	-1.13703	-0.90109	4.99026e-05	-1.13676	-0.900468
43653712	chr2:43653712:G:T	6.44053e-15	-0.968548	-1.11423	2.79029e-05	-1.45538	-1.15979	2.8006e-05	-1.45531	-1.15957
43653999	chr2:43653999:A:C	1.81626e-14	-3.24329e-10	-1.04602	0.000142219	-3.24329e-10	-0.986527	0.00014271	-3.24329e-10	-0.986484
43654022	chr2:43654022:G:A	2.00437e-14	-0.222993	-0.724474	3.00868e-05	-2.05269	-0.487115	3.02476e-05	-2.0527	-0.48518
43654064	chr2:43654064:C:T	1.5512e-14	-3.24329e-10	-1.20377	0.000117782	-3.24329e-10	-1.17506	0.000118189	-3.24329e-10	-1.17501
43654249	chr2:43654249:C:T	3.11222e-15	-2.0715	-0.738543	2.35404e-05	-2.0732	-0.711971	2.36227e-05	-2.07319	-0.711904
43654620	chr2:43654620:G:A	2.12645e-14	-0.00593092	-0.882413	4.63597e-05	-1.3164	-0.791062	4.65627e-05	-1.31615	-0.790345
43654932	chr2:43654932:C:T	1.53109e-14	-3.24329e-10	-1.21682	0.000112709	-3.24329e-10	-1.21908	0.000113104	-3.24329e-10	-1.21899
43654933	chr2:43654933:G:A	1.58205e-14	0.0939231	-1.278	3.28394e-05	-1.19605	-1.25622	3.29703e-05	-1.19578	-1.25592
43655468	chr2:43655468:G:C	1.75358e-15	-2.03757	-1.34616	2.53296e-05	-1.37989	-1.33202	2.54231e-05	-1.37978	-1.33186
43655488	chr2:43655488:G:A	1.72546e-15	-2.05211	-1.34778	2.68364e-05	-1.31658	-1.33755	2.69348e-05	-1.31646	-1.33742
43655664	chr2:43655664:G:T	1.94009e-14	-3.24329e-10	-0.980062	0.000150587	-3.24329e-10	-0.929355	0.000151047	-3.24329e-10	-0.929709
43655783	chr2:43655783:C:A	2.79257e-14	0.328627	-0.944463	2.52643e-05	-2.08219	-0.632311	2.53414e-05	-2.08219	-0.632669
43655904	chr2:43655904:T:C	1.62886e-14	-3.24329e-10	-1.15492	0.000135443	-3.24329e-10	-1.03534	0.000135492	-3.24329e-10	-1.03838
43656028	chr2:43656028:G:A	1.70438e-15	-2.06554	-1.34665	2.56875e-05	-1.35716	-1.34073	2.57745e-05	-1.35709	-1.34082
43656200	chr2:43656200:G:A	6.58631e-15	-2.06039	-3.46321e-10	5.04025e-05	-2.02385	-3.46321e-10	5.05757e-05	-2.02383	-3.46321e-10
43656572	chr2:43656572:A:G	1.95095e-14	0.0880568	-1.06254	3.95283e-05	-1.23989	-1.02698	3.96956e-05	-1.23969	-1.02637
43656717	chr2:43656717:A:C	1.51397e-14	0.0113625	-1.23942	3.09135e-05	-1.29416	-1.21854	3.1039e-05	-1.29396	-1.21809
43656807	chr2:43656807:T:C	1.73516e-14	-3.24329e-10	-1.0917	0.000146637	-3.24329e-10	-0.955933	0.000146637	-3.24329e-10	-0.959338
43656931	chr2:43656931:A:C	1.63663e-14	-0.256565	-0.893592	2.54248e-05	-2.0524	-0.655768	2.55057e-05	-2.05241	-0.655984
43656968	chr2:43656968:G:A	1.75009e-14	-0.201743	-0.881385	2.56413e-05	-2.05925	-0.640441	2.57229e-05	-2.05926	-0.640659
43657013	chr2:43657013:C:T	2.46886e-14	0.51454	-1.25358	1.58138e-05	-2.04436	-1.13866	1.5866e-05	-2.04433	-1.13879
43657478	chr2:43657478:G:T	1.80913e-14	-0.137327	-0.912626	2.4537e-05	-2.06465	-0.679064	2.46156e-05	-2.06466	-0.679261
43657621	chr2:43657621:A:G	1.17095e-14	-0.298828	-1.18616	1.68839e-05	-2.07555	-1.04199	1.69386e-05	-2.07556	-1.04214
43657716	chr2:43657716:C:A	2.09425e-13	2.69014	-1.29116	0.000503325	1.56625	-1.28891	0.000505046	1.56613	-1.28878
43657758	chr2:43657758:G:A	3.54128e-15	-2.00727	-0.673625	2.48299e-05	-2.08535	-0.646493	2.49166e-05	-2.08536	-0.646404
43657799	chr2:43657799:G:A	1.73117e-14	-0.148806	-0.945192	2.36053e-05	-2.06354	-0.718883	2.3681e-05	-2.06355	-0.71908
43657918	chr2:43657918:T:C	2.2499e-15	-2.07593	-1.05857	3.32051e-05	-1.37611	-1.06508	3.33014e-05	-1.37604	-1.06566
43658064	chr2:43658064:T:C	3.62031e-15	-1.9937	-0.665126	2.51064e-05	-2.08293	-0.637845	2.5194e-05	-2.08294	-0.637754
43658284	chr2:43658284:C:T	9.58654e-15	-0.359625	-1.3254	1.32066e-05	-2.0714	-1.29177	1.32577e-05	-2.07142	-1.29131
43658347	chr2:43658347:T:G	7.21977e-15	-1.96856	-3.46321e-10	4.75006e-05	-2.08315	-3.46321e-10	4.7662e-05	-2.08316	-3.46321e-10
43658389	chr2:43658389:T:C	1.78582e-15	-2.03997	-1.32553	1.65922e-05	-1.81282	-1.32214	1.66511e-05	-1.81274	-1.32208
43658440	chr2:43658440:G:A	9.04593e-15	-0.500371	-1.2427	1.59552e-05	-2.05259	-1.12151	1.6007e-05	-2.05261	-1.12165
43658541	chr2:43658541:T:C	3.10467e-14	-3.24329e-10	-0.509891	0.00023653	-3.24329e-10	-0.47782	0.000237392	-3.24329e-10	-0.477584
43658596	chr2:43658596:G:A	9.54675e-15	-0.463674	-1.22551	1.63002e-05	-2.05602	-1.09669	1.63532e-05	-2.05604	-1.09683
43658751	chr2:43658751:G:A	3.49898e-15	-2.024	-0.668915	2.49117e-05	-2.08696	-0.641602	2.49989e-05	-2.08696	-0.641511
43659321	chr2:43659321:T:C	3.03236e-15	-1.96881	-0.867235	2.3368e-05	-2.08022	-0.712305	2.33848e-05	-2.08023	-0.714977
43659880	chr2:43659880:T:A	2.15987e-14	-3.24329e-10	-0.872748	0.00018898	-3.24329e-10	-0.702254	0.000188901	-3.24329e-10	-0.706076
43660183	chr2:43660183:GA:G	2.49609e-14	-3.24329e-10	-0.728071	0.00022329	-3.24329e-10	-0.535423	0.000223103	-3.24329e-10	-0.539662
43660511	chr2:43660511:C:T	7.08147e-15	-1.9879	-3.46321e-10	4.75439e-05	-2.08224	-3.46321e-10	4.77055e-05	-2.08225	-3.46321e-10
43660541	chr2:43660541:A:C	8.67277e-15	-1.7852	-3.46321e-10	5.13159e-05	-2.00589	-3.46321e-10	5.14886e-05	-2.00594	-3.46321e-10
43666130	chr2:43666130:C:T	1.46409e-14	-3.24329e-10	-1.26157	0.000105995	-3.24329e-10	-1.2805	0.000106358	-3.24329e-10	-1.28049
43666295	chr2:43666295:G:A	3.45592e-15	-1.79283	-0.912466	1.84826e-05	-2.08649	-0.940572	1.85552e-05	-2.08649	-0.940056
43666726	chr2:43666726:G:A	8.68499e-14	0.518798	-3.46321e-10	0.000367564	-0.0369956	-3.46321e-10	0.000368985	-0.0365424	-3.46321e-10
43666739	chr2:43666739:T:C	4.63819e-15	-1.9345	-0.476563	3.63644e-05	-2.07042	-0.279888	3.63578e-05	-2.07043	-0.283457
43667097	chr2:43667097:T:C	1.56352e-14	-3.24329e-10	-1.19586	0.000128534	-3.24329e-10	-1.0877	0.00012861	-3.24329e-10	-1.09051
43667132	chr2:43667132:T:C	3.02907e-15	-1.91516	-0.921966	2.22752e-05	-2.06404	-0.776378	2.22941e-05	-2.06406	-0.778911
43667290	chr2:43667290:A:G	2.4588e-15	-1.84798	-1.19772	1.64834e-05	-2.03387	-1.10767	1.65097e-05	-2.03391	-1.10945
43667457	chr2:43667457:A:G	1.84011e-14	-3.24329e-10	-1.03297	0.000133517	-3.24329e-10	-1.04966	0.000133965	-3.24329e-10	-1.04972
43667763	chr2:43667763:T:G	1.44085e-14	-3.24329e-10	-1.27756	0.000113502	-3.24329e-10	-1.21207	0.000113729	-3.24329e-10	-1.21348
43667811	chr2:43667811:T:C	1.34496e-14	-3.24329e-10	-1.34643	9.90978e-05	-3.24329e-10	-1.34779	9.94351e-05	-3.24329e-10	-1.34779
43667890	chr2:43667890:T:C	1.36317e-14	-3.24329e-10	-1.33299	9.99868e-05	-3.24329e-10	-1.33885	0.000100326	-3.24329e-10	-1.33888
43668124	chr2:43668124:C:T	4.99731e-14	1.15513	-1.18903	2.00833e-05	-1.83906	-1.10495	2.01728e-05	-1.83898	-1.10398
43668134	chr2:43668134:G:A	3.25457e-13	-3.24329e-10	1.83985	0.00255079	-3.24329e-10	1.90027	0.00256156	-3.24329e-10	1.90107
43668275	chr2:43668275:A:G	1.56788e-14	-3.24329e-10	-1.19308	0.000128978	-3.24329e-10	-1.08425	0.000129054	-3.24329e-10	-1.08707
43668327	chr2:43668327:T:C	4.40782e-14	1.07785	-1.23726	1.85238e-05	-1.85888	-1.16596	1.86039e-05	-1.85881	-1.16512
43668616	chr2:43668616:C:A	1.68267e-14	-3.24329e-10	-1.12242	0.000129583	-3.24329e-10	-1.07957	0.000130042	-3.24329e-10	-1.07944
43668649	chr2:43668649:A:G	1.40269e-14	-3.24329e-10	-1.30441	0.000102142	-3.24329e-10	-1.31753	0.000102494	-3.24329e-10	-1.31749
43668930	chr2:43668930:G:A	6.41453e-15	-2.08682	-3.46321e-10	4.83298e-05	-2.06584	-3.46321e-10	4.84927e-05	-2.06589	-3.46321e-10
43669234	chr2:43669234:A:G	1.46392e-14	-3.24329e-10	-1.26168	0.00011732	-3.24329e-10	-1.17899	0.000117464	-3.24329e-10	-1.18117
43669729	chr2:43669729:G:A	1.34259e-14	-3.24329e-10	-1.3482	9.91098e-05	-3.24329e-10	-1.34767	9.94476e-05	-3.24329e-10	-1.34767
43669761	chr2:43669761:C:T	1.48413e-14	-3.24329e-10	-1.24797	0.000110041	-3.24329e-10	-1.24304	0.000110425	-3.24329e-10	-1.24296
43669864	chr2:43669864:C:G	4.93912e-14	0.985931	-1.03154	2.53705e-05	-1.86055	-0.849751	2.5453e-05	-1.86046	-0.850003
43669905	chr2:43669905:G:A	4.00301e-14	0.946845	-1.2026	1.8663e-05	-1.88518	-1.13217	1.87442e-05	-1.8851	-1.13131
43670139	chr2:43670139:C:CA	4.02448e-14	0.964583	-1.21498	1.85143e-05	-1.88601	-1.13934	1.85957e-05	-1.88594	-1.13843
43670361	chr2:43670361:C:G	4.50631e-14	1.06829	-1.20561	1.91962e-05	-1.86166	-1.12752	1.92811e-05	-1.86159	-1.12658
43670441	chr2:43670441:T:C	8.28801e-14	0.094559	0.377453	0.000298058	-0.605445	0.358838	0.000298917	-0.605491	0.358358
43670590	chr2:43670590:T:A	1.52998e-14	-3.24329e-10	-1.21755	0.000124722	-3.24329e-10	-1.11781	0.000124829	-3.24329e-10	-1.12036
43671177	chr2:43671177:G:A	1.6099e-14	-3.24329e-10	-1.16663	0.000122697	-3.24329e-10	-1.13418	0.000123119	-3.24329e-10	-1.13415
43671282	chr2:43671282:T:C	4.05792e-14	0.950305	-1.19243	1.89288e-05	-1.89126	-1.11195	1.90131e-05	-1.89119	-1.11098
43671714	chr2:43671714:A:G	3.04583e-14	-3.24329e-10	-0.529024	0.000222273	-3.24329e-10	-0.539989	0.000222967	-3.24329e-10	-0.540276
43671723	chr2:43671723:T:C	1.5489e-14	-3.24329e-10	-1.20525	0.000116695	-3.24329e-10	-1.18433	0.000117112	-3.24329e-10	-1.18417
43671827	chr2:43671827:G:A	5.41721e-14	1.0761	-1.02932	2.53995e-05	-1.86195	-0.847216	2.54821e-05	-1.86187	-0.847447
43672541	chr2:43672541:T:C	2.22368e-14	-3.24329e-10	-0.843634	0.000167923	-3.24329e-10	-0.820389	0.000168524	-3.24329e-10	-0.82022
43672779	chr2:43672779:C:A	4.12358e-14	0.616165	-0.842241	2.89122e-05	-1.95478	-0.624852	2.90041e-05	-1.95471	-0.625151
43672835	chr2:43672835:A:G	1.90818e-14	-3.24329e-10	-0.99665	0.00016539	-3.24329e-10	-0.835584	0.000165305	-3.24329e-10	-0.839507
43672838	chr2:43672838:T:A	2.79371e-15	-1.61293	-1.30508	1.42857e-05	-2.04349	-1.24115	1.43286e-05	-2.04349	-1.24155
43673159	chr2:43673159:C:T	2.43368e-14	-3.24329e-10	-0.753394	0.000221563	-3.24329e-10	-0.543186	0.000221089	-3.24329e-10	-0.548731
43673296	chr2:43673296:A:T	2.83002e-15	-1.56899	-1.33611	1.26855e-05	-2.06487	-1.33856	1.27277e-05	-2.06487	-1.33865
43673490	chr2:43673490:C:T	1.57015e-14	-3.24329e-10	-1.19163	0.000112483	-3.24329e-10	-1.22109	0.000112868	-3.24329e-10	-1.22108
43673491	chr2:43673491:G:A	1.65615e-14	-3.24329e-10	-1.1383	0.000127029	-3.24329e-10	-1.09948	0.000127478	-3.24329e-10	-1.09936
43673891	chr2:43673891:C:G	1.36116e-14	-3.24329e-10	-1.33446	0.000100539	-3.24329e-10	-1.33335	0.000100884	-3.24329e-10	-1.33333
43674073	chr2:43674073:T:A	1.7801e-14	-3.24329e-10	-1.06613	0.000129033	-3.24329e-10	-1.08383	0.000129466	-3.24329e-10	-1.08388
43674474	chr2:43674474:T:A	4.00913e-15	-1.35972	-1.19708	1.58738e-05	-2.08595	-1.09327	1.59179e-05	-2.08595	-1.09391
43674648	chr2:43674648:C:A	3.47771e-15	-1.95428	-0.744727	2.34042e-05	-2.07139	-0.719589	2.34854e-05	-2.07141	-0.719511
43674651	chr2:43674651:C:T	3.44064e-15	-1.96166	-0.748066	2.32671e-05	-2.07385	-0.723001	2.33479e-05	-2.07387	-0.722923
43674712	chr2:43674712:T:C	3.97817e-15	-1.32488	-1.23969	1.49913e-05	-2.08705	-1.14937	1.5034e-05	-2.08705	-1.14993
43674756	chr2:43674756:A:G	3.42118e-15	-1.36879	-1.34661	1.24468e-05	-2.08645	-1.33598	1.24908e-05	-2.08645	-1.33586
43674776	chr2:43674776:G:A	4.02433e-15	-1.32022	-1.23281	1.51298e-05	-2.08706	-1.14017	1.51728e-05	-2.08706	-1.14074
43674791	chr2:43674791:T:C	3.20752e-15	-1.43313	-1.34676	1.24826e-05	-2.08316	-1.33639	1.25268e-05	-2.08316	-1.33627
43674933	chr2:43674933:C:T	1.15211e-13	-3.24329e-10	0.80138	0.000871469	-3.24329e-10	0.826287	0.000873652	-3.24329e-10	0.825384
43674991	chr2:43674991:A:C	2.4173e-14	-3.24329e-10	-0.760148	0.000219835	-3.24329e-10	-0.551016	0.000219371	-3.24329e-10	-0.556535
43675372	chr2:43675372:G:C	3.13645e-15	-1.45487	-1.34742	1.24862e-05	-2.08091	-1.33836	1.25302e-05	-2.0809	-1.33825
43675618	chr2:43675618:C:G	5.28316e-15	-1.6086	-0.672258	3.05609e-05	-1.81452	-0.709652	3.06569e-05	-1.81456	-0.709879
43675624	chr2:43675624:A:C	2.46976e-15	-1.69465	-1.34661	2.27444e-05	-1.47342	-1.34615	2.2825e-05	-1.47329	-1.34615
43675709	chr2:43675709:C:A	1.52777e-14	-3.24329e-10	-1.21899	0.000120234	-3.24329e-10	-1.15445	0.000120669	-3.24329e-10	-1.15424
43675895	chr2:43675895:G:A	1.33913e-14	-1.35078	-3.46321e-10	8.18193e-05	-1.53938	-3.46321e-10	8.20913e-05	-1.53947	-3.46321e-10
43675927	chr2:43675927:A:G	3.47026e-15	-1.40479	-1.29637	1.3851e-05	-2.08519	-1.23035	1.38922e-05	-2.08519	-1.23078
43675993	chr2:43675993:A:G	2.97239e-14	-3.24329e-10	-0.553431	0.000216355	-3.24329e-10	-0.566971	0.000217031	-3.24329e-10	-0.567258
43676123	chr2:43676123:C:A	3.59098e-15	-1.94443	-0.722524	2.40203e-05	-2.06772	-0.697272	2.41035e-05	-2.06775	-0.697194
43676344	chr2:43676344:T:C	4.30538e-15	-1.19851	-1.28701	1.41299e-05	-2.07815	-1.21745	1.41714e-05	-2.07815	-1.21792
43676367	chr2:43676367:G:C	2.18105e-14	-3.24329e-10	-0.862991	0.000194445	-3.24329e-10	-0.673743	0.000194104	-3.24329e-10	-0.678906
43676381	chr2:43676381:G:A	2.23945e-14	-3.24329e-10	-0.836567	0.000161755	-3.24329e-10	-0.857811	0.000162285	-3.24329e-10	-0.857942
43676385	chr2:43676385:C:T	2.48514e-14	-3.24329e-10	-0.732471	0.0002284	-3.24329e-10	-0.512795	0.000227801	-3.24329e-10	-0.518828
43676433	chr2:43676433:T:A	2.09619e-14	-3.24329e-10	-0.902679	0.000158071	-3.24329e-10	-0.880847	0.000158636	-3.24329e-10	-0.880688
43676648	chr2:43676648:T:A	3.09971e-15	-1.93252	-0.881554	2.14048e-05	-1.97321	-0.90707	2.14602e-05	-1.9732	-0.907897
43676704	chr2:43676704:G:A	1.70335e-14	-3.24329e-10	-1.1102	0.0001275	-3.24329e-10	-1.09578	0.000127949	-3.24329e-10	-1.09567
43676999	chr2:43676999:A:G	4.12907e-15	-1.52358	-1.00375	1.73409e-05	-2.07576	-1.01506	1.73904e-05	-2.07575	-1.01563
43677048	chr2:43677048:C:T	1.45585e-14	-3.24329e-10	-1.26721	0.000113099	-3.24329e-10	-1.21563	0.000113502	-3.24329e-10	-1.21547
43677169	chr2:43677169:G:C	3.35167e-15	-1.40445	-1.33147	1.23624e-05	-2.0848	-1.34443	1.24038e-05	-2.0848	-1.3445
43677625	chr2:43677625:G:A	1.78174e-15	-2.02439	-1.3434	1.2361e-05	-2.08683	-1.34252	1.24033e-05	-2.08683	-1.34251
43678038	chr2:43678038:C:T	1.88818e-13	2.22908	-0.933676	4.06067e-05	-1.51204	-0.727924	4.07354e-05	-1.51194	-0.728264
43678221	chr2:43678221:C:G	6.89574e-15	-0.754253	-1.26023	1.93271e-05	-1.74335	-1.23903	1.94037e-05	-1.74319	-1.23864
43678245	chr2:43678245:G:T	1.83438e-15	-2.02304	-1.31564	1.6023e-05	-1.85056	-1.31931	1.6074e-05	-1.85056	-1.31954
43678796	chr2:43678796:G:A	2.87397e-14	-3.24329e-10	-0.587103	0.000270639	-3.24329e-10	-0.343106	0.000269765	-3.24329e-10	-0.349748
43678798	chr2:43678798:C:G	1.7771e-14	-3.24329e-10	-1.06781	0.000125915	-3.24329e-10	-1.10829	0.000126348	-3.24329e-10	-1.10825
43679396	chr2:43679396:A:C	8.30875e-15	-0.725459	-1.10261	1.79426e-05	-2.08221	-0.974508	1.80007e-05	-2.08222	-0.974666
43679605	chr2:43679605:C:G	9.9107e-14	1.45515	-0.804335	3.59691e-05	-1.79898	-0.562254	3.60816e-05	-1.79891	-0.562606
43679650	chr2:43679650:C:A	3.74073e-15	-1.97602	-0.650079	2.79616e-05	-1.92038	-0.692681	2.80292e-05	-1.92038	-0.693671
43679758	chr2:43679758:G:A	2.86213e-15	-1.9755	-0.918321	1.9441e-05	-2.07799	-0.898521	1.95088e-05	-2.078	-0.898431
43679877	chr2:43679877:G:A	1.36221e-14	-3.24329e-10	-1.33369	9.98312e-05	-3.24329e-10	-1.34041	0.000100172	-3.24329e-10	-1.3404
43680022	chr2:43680022:T:TG	3.4757e-15	-1.49494	-1.20464	1.41971e-05	-2.07931	-1.21154	1.42408e-05	-2.07931	-1.21188
43680152	chr2:43680152:T:A	3.10911e-14	0.661194	-1.16966	1.95739e-05	-1.93562	-1.03408	1.96376e-05	-1.93555	-1.0343
43680266	chr2:43680266:A:G	2.17759e-14	-3.24329e-10	-0.864578	0.000170045	-3.24329e-10	-0.807827	0.000170643	-3.24329e-10	-0.807722
43680368	chr2:43680368:TG:T	1.04129e-13	0.92131	-0.221063	6.81331e-05	-1.94703	0.224604	6.83129e-05	-1.94698	0.223785
43680491	chr2:43680491:C:A	5.32382e-10	10.5494	-1.30966	1.47794e-05	-2.08702	-1.16364	1.48367e-05	-2.08702	-1.16318
43680657	chr2:43680657:T:A	2.96728e-14	0.664016	-1.21917	1.73472e-05	-1.94262	-1.14784	1.74225e-05	-1.94255	-1.14698
43680707	chr2:43680707:G:A	1.34957e-14	-3.24329e-10	-1.34301	9.92124e-05	-3.24329e-10	-1.34663	9.95512e-05	-3.24329e-10	-1.34663
43680799	chr2:43680799:C:T	2.92932e-14	0.63708	-1.20511	1.75304e-05	-1.94984	-1.13012	1.7607e-05	-1.94977	-1.12924
43680816	chr2:43680816:T:C	3.40798e-14	0.784355	-1.20103	1.82393e-05	-1.9149	-1.12542	1.83193e-05	-1.91482	-1.12452
43680993	chr2:43680993:A:G	1.94628e-15	-1.94275	-1.33671	1.27023e-05	-2.06675	-1.33536	1.27456e-05	-2.06677	-1.33534
43681179	chr2:43681179:A:G	1.83892e-15	-1.98938	-1.34682	1.24529e-05	-2.07433	-1.34761	1.24952e-05	-2.07434	-1.34761
43681218	chr2:43681218:T:C	1.39254e-14	-3.24329e-10	-1.31167	0.00010213	-3.24329e-10	-1.31765	0.000102473	-3.24329e-10	-1.3177
43681338	chr2:43681338:T:C	3.89493e-15	-1.90225	-0.683455	2.54167e-05	-2.05101	-0.657477	2.55046e-05	-2.05104	-0.657397
43681405	chr2:43681405:T:C	6.93501e-15	-0.964075	-1.04473	2.19893e-05	-1.84634	-1.007	2.20826e-05	-1.8462	-1.0063
43681499	chr2:43681499:C:T	3.84158e-14	-3.24329e-10	-0.296914	0.000271961	-3.24329e-10	-0.338234	0.000272844	-3.24329e-10	-0.3384
43681550	chr2:43681550:T:C	3.18488e-14	0.80206	-1.28644	1.66836e-05	-1.89914	-1.23033	1.67512e-05	-1.89906	-1.22976
43681623	chr2:43681623:A:G	6.45478e-15	-0.997236	-1.08333	2.0792e-05	-1.86168	-1.04764	2.08792e-05	-1.86155	-1.04699
43681646	chr2:43681646:A:G	6.58125e-15	-2.06116	-3.46321e-10	4.74122e-05	-2.08501	-3.46321e-10	4.75736e-05	-2.08502	-3.46321e-10
43681881	chr2:43681881:A:C	7.31224e-15	-0.60758	-1.34825	1.88855e-05	-1.65732	-1.34818	1.89535e-05	-1.65714	-1.34817
43681998	chr2:43681998:C:T	6.32221e-15	-1.59803	-0.503282	2.77739e-05	-2.04822	-0.57158	2.78444e-05	-2.04824	-0.572425
43682129	chr2:43682129:C:T	1.84429e-15	-2.02848	-1.30481	1.76716e-05	-1.7322	-1.33974	1.77348e-05	-1.73219	-1.33958
43682184	chr2:43682184:A:T	2.02452e-15	-2.04091	-1.19914	1.99968e-05	-1.71008	-1.23824	2.00617e-05	-1.71008	-1.23841
43682625	chr2:43682625:A:G	1.69212e-14	0.122048	-1.23886	5.20438e-05	-0.753315	-1.23849	5.2233e-05	-0.753307	-1.23828
43682714	chr2:43682714:A:G	7.31905e-15	-1.10786	-0.847038	3.9533e-05	-1.38865	-0.878105	3.96612e-05	-1.38871	-0.87822
43682834	chr2:43682834:T:G	1.35146e-14	-3.24329e-10	-1.34161	9.90514e-05	-3.24329e-10	-1.34825	9.93893e-05	-3.24329e-10	-1.34825
43682841	chr2:43682841:C:T	2.01353e-15	-1.93978	-1.30572	1.32723e-05	-2.06934	-1.28888	1.33204e-05	-2.06935	-1.28865
43682902	chr2:43682902:C:A	4.66448e-15	-1.10051	-1.3049	1.28308e-05	-2.0472	-1.34484	1.28726e-05	-2.04724	-1.34496
43682993	chr2:43682993:A:G	1.36442e-14	-3.24329e-10	-1.33207	0.000100162	-3.24329e-10	-1.3371	0.000100502	-3.24329e-10	-1.33712
43683124	chr2:43683124:T:G	1.53108e-13	-3.24329e-10	1.08576	0.00108774	-3.24329e-10	1.04796	0.0010911	-3.24329e-10	1.04764
43683240	chr2:43683240:C:T	1.14089e-14	-1.51099	-3.46321e-10	6.8886e-05	-1.71144	-3.46321e-10	6.91176e-05	-1.71149	-3.46321e-10
43683652	chr2:43683652:T:A	1.74548e-15	-2.05068	-1.33768	3.68589e-05	-1.12736	-1.20944	3.69673e-05	-1.12745	-1.20981
43683695	chr2:43683695:A:T	1.98597e-15	-2.08106	-1.17821	1.79829e-05	-1.91227	-1.1422	1.80508e-05	-1.91233	-1.14177
43683766	chr2:43683766:A:G	5.42315e-15	-0.930967	-1.32374	2.4494e-05	-1.40942	-1.33604	2.45811e-05	-1.40934	-1.33599
43684177	chr2:43684177:T:C	2.91112e-15	-2.08282	-0.794023	5.29081e-05	-1.42783	-0.547511	5.30286e-05	-1.42782	-0.548651
43684222	chr2:43684222:C:G	1.35091e-14	-3.24329e-10	-1.34202	0.000101594	-3.24329e-10	-1.32291	0.000101949	-3.24329e-10	-1.32282
43684282	chr2:43684282:C:A	2.07226e-15	-1.93124	-1.28551	1.35918e-05	-2.07115	-1.26328	1.36419e-05	-2.07117	-1.26298
43684616	chr2:43684616:C:T	1.32253e-14	-1.36325	-3.46321e-10	7.90816e-05	-1.57341	-3.46321e-10	7.93458e-05	-1.57348	-3.46321e-10
43684628	chr2:43684628:A:T	1.71811e-14	-3.24329e-10	-1.10157	0.000120691	-3.24329e-10	-1.15066	0.00012109	-3.24329e-10	-1.15076
43684666	chr2:43684666:A:G	2.41036e-14	-3.24329e-10	-0.763023	0.000218254	-3.24329e-10	-0.558234	0.00021773	-3.24329e-10	-0.564041
43684733	chr2:43684733:A:G	1.90862e-14	-3.24329e-10	-0.996417	0.000132457	-3.24329e-10	-1.05764	0.000132895	-3.24329e-10	-1.05774
43684827	chr2:43684827:A:AG	1.72675e-14	-3.24329e-10	-1.09656	0.000129705	-3.24329e-10	-1.07863	0.000130141	-3.24329e-10	-1.07868
43684850	chr2:43684850:A:G	1.40551e-14	-3.24329e-10	-1.30239	0.000105343	-3.24329e-10	-1.28667	0.000105722	-3.24329e-10	-1.28649
43684870	chr2:43684870:G:T	2.32203e-14	-3.24329e-10	-0.800355	0.000209455	-3.24329e-10	-0.599383	0.000208976	-3.24329e-10	-0.605079
43684877	chr2:43684877:C:G	2.23456e-14	-3.24329e-10	-0.838754	0.000201422	-3.24329e-10	-0.638492	0.000201017	-3.24329e-10	-0.64391
43685094	chr2:43685094:G:A	1.43397e-14	-3.24329e-10	-1.28235	0.000104659	-3.24329e-10	-1.29319	0.000105011	-3.24329e-10	-1.29323
43685406	chr2:43685406:T:C	2.1937e-15	-1.96438	-1.19541	3.39412e-05	-1.43753	-0.981736	3.40329e-05	-1.43761	-0.982364
43685596	chr2:43685596:G:T	1.68238e-15	-2.08428	-1.34089	4.19266e-05	-0.873906	-1.33407	4.20731e-05	-0.874013	-1.33388
43686275	chr2:43686275:C:G	4.39754e-15	-1.13031	-1.33403	2.11109e-05	-1.55116	-1.34295	2.11853e-05	-1.55108	-1.34291
43686611	chr2:43686611:T:A	4.54401e-15	-1.16298	-1.2686	1.98623e-05	-1.75918	-1.19589	1.99394e-05	-1.75917	-1.19543
43686908	chr2:43686908:G:A	1.36915e-14	-3.24329e-10	-1.32861	0.000102132	-3.24329e-10	-1.31762	0.000102488	-3.24329e-10	-1.31755
43686980	chr2:43686980:ATT:A	1.84318e-15	-2.0457	-1.28819	2.8954e-05	-1.23109	-1.3471	2.90488e-05	-1.23117	-1.34715
43687139	chr2:43687139:T:C	1.77104e-15	-2.03099	-1.34283	3.07738e-05	-1.28749	-1.22974	3.08655e-05	-1.28757	-1.23009
43687236	chr2:43687236:G:C	7.26319e-15	-0.685993	-1.27657	2.66405e-05	-1.45437	-1.20709	2.67433e-05	-1.45436	-1.20666
43687304	chr2:43687304:G:A	1.36587e-14	-3.24329e-10	-1.33101	0.00010014	-3.24329e-10	-1.33732	0.000100483	-3.24329e-10	-1.33731
43687325	chr2:43687325:T:G	1.41124e-14	-3.24329e-10	-1.29833	0.000103161	-3.24329e-10	-1.30761	0.000103509	-3.24329e-10	-1.30764
43687630	chr2:43687630:C:G	1.50258e-14	-3.24329e-10	-1.23561	0.000106935	-3.24329e-10	-1.27167	0.000107297	-3.24329e-10	-1.2717
43687908	chr2:43687908:C:T	1.46099e-14	-3.24329e-10	-1.26368	0.000109768	-3.24329e-10	-1.24553	0.000110101	-3.24329e-10	-1.2459
43688593	chr2:43688593:G:A	3.19172e-15	-1.55602	-1.2288	4.35448e-05	-0.94129	-1.22881	4.36906e-05	-0.941156	-1.22901
43688807	chr2:43688807:G:A	1.50118e-14	-3.24329e-10	-1.23655	0.000106873	-3.24329e-10	-1.27225	0.000107234	-3.24329e-10	-1.27228
43689210	chr2:43689210:C:T	1.48309e-14	-3.24329e-10	-1.24867	0.000105819	-3.24329e-10	-1.28217	0.000106176	-3.24329e-10	-1.2822
43689226	chr2:43689226:A:C	2.56578e-14	-3.24329e-10	-0.700537	0.000192318	-3.24329e-10	-0.684746	0.000192914	-3.24329e-10	-0.685053
43689599	chr2:43689599:A:G	2.28493e-15	-1.77182	-1.34723	1.82767e-05	-1.78092	-1.25735	1.83327e-05	-1.78097	-1.25765
43689816	chr2:43689816:C:T	1.76283e-15	-2.08676	-1.29171	1.72952e-05	-1.82581	-1.26765	1.73562e-05	-1.82589	-1.26746
43690170	chr2:43690170:G:A	1.76776e-14	-3.24329e-10	-1.07308	0.000123435	-3.24329e-10	-1.12818	0.000123845	-3.24329e-10	-1.12827
43690562	chr2:43690562:T:G	2.49546e-14	-3.24329e-10	-0.728326	0.000226829	-3.24329e-10	-0.519697	0.000226273	-3.24329e-10	-0.525555
43690564	chr2:43690564:C:A	2.43991e-15	-2.08536	-0.968057	2.09979e-05	-1.87789	-1.02158	2.10575e-05	-1.87796	-1.02208
43690648	chr2:43690648:T:G	1.67565e-14	-1.1266	-3.46321e-10	9.73432e-05	-1.36565	-3.46321e-10	9.76653e-05	-1.36575	-3.46321e-10
43691549	chr2:43691549:G:T	1.34927e-14	-3.24329e-10	-1.34323	9.92477e-05	-3.24329e-10	-1.34627	9.95866e-05	-3.24329e-10	-1.34627
43692213	chr2:43692213:C:T	1.41435e-14	-3.24329e-10	-1.29613	0.000103368	-3.24329e-10	-1.30559	0.000103717	-3.24329e-10	-1.30563
43692777	chr2:43692777:C:T	1.44333e-14	-3.24329e-10	-1.27584	0.000105178	-3.24329e-10	-1.28824	0.000105534	-3.24329e-10	-1.28826
43692795	chr2:43692795:G:C	1.72318e-15	-2.0853	-1.31591	1.56883e-05	-1.88785	-1.30313	1.57437e-05	-1.88792	-1.30294
43692815	chr2:43692815:AG:A	1.71437e-15	-2.08569	-1.32064	1.56578e-05	-1.88337	-1.30955	1.57128e-05	-1.88345	-1.30937
43692979	chr2:43692979:T:G	1.49823e-14	-3.24329e-10	-1.23852	0.000114541	-3.24329e-10	-1.20296	0.000114921	-3.24329e-10	-1.20305
43693199	chr2:43693199:A:G	2.22467e-15	-2.07692	-1.06886	1.99242e-05	-1.93444	-1.01751	2.0003e-05	-1.93451	-1.01691
43693218	chr2:43693218:C:T	8.3182e-14	1.60689	-1.13124	1.70637e-05	-1.77389	-1.33305	1.71239e-05	-1.77382	-1.333
43693658	chr2:43693658:A:G	4.34293e-14	-3.24329e-10	-0.174249	0.00042486	-3.24329e-10	0.107867	0.000423126	-3.24329e-10	0.100372
43693708	chr2:43693708:A:G	2.73781e-15	-1.93206	-1.00617	3.46482e-05	-1.70336	-0.695286	3.47437e-05	-1.70341	-0.695887
43694152	chr2:43694152:T:A	1.88051e-14	-3.24329e-10	-1.01125	0.000132265	-3.24329e-10	-1.05909	0.000132664	-3.24329e-10	-1.05948
43694271	chr2:43694271:C:T	2.39691e-14	-3.24329e-10	-0.768616	0.000214793	-3.24329e-10	-0.574218	0.000214342	-3.24329e-10	-0.579725
43694350	chr2:43694350:A:T	2.26226e-15	-1.80557	-1.32345	2.05876e-05	-1.75796	-1.16124	2.06475e-05	-1.75801	-1.16169
43694600	chr2:43694600:A:G	2.05021e-14	-3.24329e-10	-0.924854	0.000169656	-3.24329e-10	-0.810118	0.000170293	-3.24329e-10	-0.809776
43694619	chr2:43694619:G:A	2.1579e-14	-3.24329e-10	-0.873662	0.000166069	-3.24329e-10	-0.831489	0.00016667	-3.24329e-10	-0.831281
43694816	chr2:43694816:A:T	1.67075e-15	-2.08511	-1.347	1.81743e-05	-1.69575	-1.34814	1.82366e-05	-1.69572	-1.34815
43695381	chr2:43695381:C:T	6.53424e-15	-2.06833	-3.46321e-10	5.16597e-05	-1.99921	-3.46321e-10	5.1832e-05	-1.99929	-3.46321e-10
43695770	chr2:43695770:A:G	6.41487e-15	-2.08676	-3.46321e-10	4.88369e-05	-2.05541	-3.46321e-10	4.90013e-05	-2.05545	-3.46321e-10
43695789	chr2:43695789:C:A	2.1794e-15	-1.82313	-1.3432	1.2683e-05	-2.0765	-1.32713	1.2728e-05	-2.07651	-1.32698
43696194	chr2:43696194:C:T	1.34593e-14	-3.24329e-10	-1.34571	9.94203e-05	-3.24329e-10	-1.34454	9.97621e-05	-3.24329e-10	-1.34451
43696197	chr2:43696197:G:T	1.43889e-14	-3.24329e-10	-1.27893	0.000104428	-3.24329e-10	-1.29539	0.00010479	-3.24329e-10	-1.29534
43696894	chr2:43696894:C:T	1.83177e-14	-3.24329e-10	-1.03751	0.000131895	-3.24329e-10	-1.06189	0.000132333	-3.24329e-10	-1.06197
43696990	chr2:43696990:A:T	1.34258e-14	-3.24329e-10	-1.3482	9.92564e-05	-3.24329e-10	-1.34619	9.95962e-05	-3.24329e-10	-1.34617
43697032	chr2:43697032:T:A	2.17345e-15	-1.82502	-1.34404	1.95443e-05	-1.7369	-1.23431	1.96034e-05	-1.73695	-1.23465
43697090	chr2:43697090:A:C	2.40623e-14	-3.24329e-10	-0.764738	0.000215888	-3.24329e-10	-0.569136	0.000215428	-3.24329e-10	-0.574673
43697432	chr2:43697432:T:C	1.59567e-14	-3.24329e-10	-1.1755	0.000126494	-3.24329e-10	-1.1037	0.000126958	-3.24329e-10	-1.10344
43697455	chr2:43697455:TC:T	1.44625e-14	-3.24329e-10	-1.27382	0.000108667	-3.24329e-10	-1.2556	0.000109046	-3.24329e-10	-1.25553
43698037	chr2:43698037:G:A	2.33058e-14	-3.24329e-10	-0.796682	0.000207964	-3.24329e-10	-0.606529	0.000207549	-3.24329e-10	-0.611931
43698401	chr2:43698401:C:A	1.86473e-15	-1.97944	-1.34283	2.14105e-05	-1.57613	-1.30388	2.14782e-05	-1.57618	-1.30408
43698704	chr2:43698704:G:C	2.42224e-14	-3.24329e-10	-0.758104	0.000190174	-3.24329e-10	-0.695952	0.000190827	-3.24329e-10	-0.695929
43698719	chr2:43698719:A:C	1.44878e-14	-3.24329e-10	-1.27208	0.00010889	-3.24329e-10	-1.25355	0.00010927	-3.24329e-10	-1.25348
43698932	chr2:43698932:G:A	2.15684e-15	-1.83258	-1.34416	1.96196e-05	-1.72845	-1.23891	1.9679e-05	-1.7285	-1.23925
43699768	chr2:43699768:C:T	1.50458e-14	-3.24329e-10	-1.23428	0.000110821	-3.24329e-10	-1.23598	0.000111186	-3.24329e-10	-1.2361
43699804	chr2:43699804:T:A	2.19674e-15	-1.81025	-1.34816	1.84105e-05	-1.75223	-1.27874	1.84672e-05	-1.75228	-1.27902
43699834	chr2:43699834:C:T	4.57363e-14	-3.24329e-10	-0.122492	0.000369088	-3.24329e-10	-0.0328575	0.000370693	-3.24329e-10	-0.0319244
43699888	chr2:43699888:A:G	6.76862e-15	-2.03309	-3.46321e-10	4.79412e-05	-2.07392	-3.46321e-10	4.81034e-05	-2.07394	-3.46321e-10
43700235	chr2:43700235:A:G	1.67849e-10	8.08544	-3.46321e-10	0.000122902	-1.13251	-3.46321e-10	0.000123344	-1.13232	-3.46321e-10
43700897	chr2:43700897:G:A	6.3236e-14	-3.24329e-10	0.201491	0.00045383	-3.24329e-10	0.173831	0.00045549	-3.24329e-10	0.174076
43701077	chr2:43701077:T:G	1.38819e-14	-3.24329e-10	-1.3148	0.000105239	-3.24329e-10	-1.28766	0.00010561	-3.24329e-10	-1.28754
43701314	chr2:43701314:T:C	2.33524e-15	-1.75081	-1.34646	1.78164e-05	-1.811	-1.25278	1.78708e-05	-1.81104	-1.25309
43701589	chr2:43701589:A:AT	2.17316e-14	-3.24329e-10	-0.866615	0.000191671	-3.24329e-10	-0.688113	0.000191349	-3.24329e-10	-0.693201
43701612	chr2:43701612:C:A	1.43317e-14	-3.24329e-10	-1.28291	0.000104608	-3.24329e-10	-1.29368	0.000104961	-3.24329e-10	-1.29371
43701629	chr2:43701629:A:G	2.19759e-15	-1.8282	-1.32983	1.3367e-05	-2.07276	-1.27834	1.34076e-05	-2.07277	-1.2787
43701638	chr2:43701638:C:T	2.29526e-14	-3.24329e-10	-0.81195	0.00020429	-3.24329e-10	-0.624352	0.000203898	-3.24329e-10	-0.62968
43701851	chr2:43701851:T:C	2.3798e-15	-1.73155	-1.34682	1.74907e-05	-1.82593	-1.25629	1.75444e-05	-1.82597	-1.25659
43701857	chr2:43701857:A:T	2.12468e-15	-1.85903	-1.33274	2.12821e-05	-1.69169	-1.19433	2.1345e-05	-1.69174	-1.19474
43702003	chr2:43702003:A:G	5.37452e-14	-3.24329e-10	0.0388704	0.000397494	-3.24329e-10	0.0412857	0.000398741	-3.24329e-10	0.041015
43702053	chr2:43702053:C:G	1.35641e-14	-3.24329e-10	-1.33796	0.000100108	-3.24329e-10	-1.33764	0.000100451	-3.24329e-10	-1.33763
43702055	chr2:43702055:C:T	1.65819e-14	-3.24329e-10	-1.13707	0.000130576	-3.24329e-10	-1.07194	0.000131047	-3.24329e-10	-1.07174
43702314	chr2:43702314:T:A	1.82703e-14	-3.24329e-10	-1.04011	0.000139945	-3.24329e-10	-1.00264	0.000140338	-3.24329e-10	-1.00325
43702661	chr2:43702661:A:G	2.0711e-14	-3.24329e-10	-0.914718	0.000145656	-3.24329e-10	-0.962642	0.000146271	-3.24329e-10	-0.961839
43702844	chr2:43702844:G:A	2.2712e-15	-1.77684	-1.34824	1.77516e-05	-1.78811	-1.27931	1.78067e-05	-1.78815	-1.27957
43702920	chr2:43702920:C:G	1.51956e-14	-3.24329e-10	-1.22438	0.000117822	-3.24329e-10	-1.17472	0.000118244	-3.24329e-10	-1.17455
43702936	chr2:43702936:C:T	1.73596e-15	-2.08668	-1.30714	1.5808e-05	-1.86897	-1.31441	1.58591e-05	-1.86904	-1.31451
43702993	chr2:43702993:C:T	1.62741e-14	-3.24329e-10	-1.15581	0.000122944	-3.24329e-10	-1.13216	0.000123401	-3.24329e-10	-1.13186
43703114	chr2:43703114:A:T	2.26907e-15	-1.81348	-1.31253	2.13414e-05	-1.74464	-1.13861	2.1403e-05	-1.74468	-1.13909
43703177	chr2:43703177:G:A	2.12362e-15	-1.84564	-1.34663	1.96906e-05	-1.70976	-1.25399	1.97507e-05	-1.70981	-1.2543
43703310	chr2:43703310:C:G	1.41697e-14	-3.24329e-10	-1.29428	0.000103549	-3.24329e-10	-1.30385	0.000103899	-3.24329e-10	-1.30388
43703389	chr2:43703389:A:G	3.78652e-14	-3.24329e-10	-0.311351	0.000300831	-3.24329e-10	-0.237343	0.000302118	-3.24329e-10	-0.236482
43703477	chr2:43703477:G:C	2.30646e-15	-1.77734	-1.33233	1.94083e-05	-1.78575	-1.19244	1.94657e-05	-1.7858	-1.19285
43703594	chr2:43703594:A:C	6.65696e-14	-3.24329e-10	0.252865	0.000477044	-3.24329e-10	0.223716	0.000478787	-3.24329e-10	0.223958
43703690	chr2:43703690:T:C	1.42474e-14	-3.24329e-10	-1.28881	0.000104043	-3.24329e-10	-1.29909	0.000104394	-3.24329e-10	-1.29913
43703703	chr2:43703703:TCTTA:T	1.70792e-14	-3.24329e-10	-1.10752	0.0001354	-3.24329e-10	-1.03566	0.000135893	-3.24329e-10	-1.03543
43703738	chr2:43703738:C:G	1.37989e-14	-3.24329e-10	-1.3208	0.000100754	-3.24329e-10	-1.33121	0.000101102	-3.24329e-10	-1.33117
43703773	chr2:43703773:A:T	3.27644e-15	-1.92171	-0.836914	4.55555e-05	-1.6547	-0.470267	4.56829e-05	-1.65474	-0.470835
43704037	chr2:43704037:T:C	1.86723e-15	-2.05038	-1.27054	3.1249e-05	-1.35087	-1.15103	3.13424e-05	-1.35092	-1.1514
43704250	chr2:43704250:G:T	7.55881e-14	-3.24329e-10	0.379915	0.000535573	-3.24329e-10	0.339443	0.000537175	-3.24329e-10	0.339025
43704389	chr2:43704389:C:T	1.54993e-14	-3.24329e-10	-1.20459	0.000117839	-3.24329e-10	-1.17457	0.00011819	-3.24329e-10	-1.175
43704553	chr2:43704553:C:T	1.37892e-14	-3.24329e-10	-1.3215	0.000100887	-3.24329e-10	-1.3299	0.000101232	-3.24329e-10	-1.32989
43704745	chr2:43704745:A:C	1.39558e-14	-3.24329e-10	-1.30949	0.000101575	-3.24329e-10	-1.32309	0.000101927	-3.24329e-10	-1.32304
43704800	chr2:43704800:T:C	1.52579e-14	-3.24329e-10	-1.22029	0.000118411	-3.24329e-10	-1.16973	0.000118836	-3.24329e-10	-1.16955
43704925	chr2:43704925:C:A	1.91142e-14	-3.24329e-10	-0.994951	0.000139296	-3.24329e-10	-1.00729	0.000139767	-3.24329e-10	-1.00732
43704984	chr2:43704984:A:T	2.08982e-15	-1.90686	-1.30145	1.30485e-05	-2.04803	-1.32719	1.30907e-05	-2.04806	-1.32734
43705055	chr2:43705055:C:A	1.38168e-14	-3.24329e-10	-1.3195	0.000102656	-3.24329e-10	-1.31251	0.000103007	-3.24329e-10	-1.3125
43705406	chr2:43705406:C:A	1.35503e-14	-3.24329e-10	-1.33898	9.94185e-05	-3.24329e-10	-1.34456	9.97593e-05	-3.24329e-10	-1.34454
43705472	chr2:43705472:G:A	1.34962e-14	-3.24329e-10	-1.34298	9.91749e-05	-3.24329e-10	-1.34701	9.95142e-05	-3.24329e-10	-1.347
43705729	chr2:43705729:CT:C	1.38151e-14	-3.24329e-10	-1.31962	0.000101341	-3.24329e-10	-1.32541	0.000101685	-3.24329e-10	-1.32542
43705761	chr2:43705761:A:G	2.4326e-15	-1.9726	-1.08382	6.78713e-05	-0.978757	-0.747522	6.81106e-05	-0.978432	-0.747733
43705911	chr2:43705911:A:G	1.43622e-14	-3.24329e-10	-1.28078	0.000104715	-3.24329e-10	-1.29265	0.000105061	-3.24329e-10	-1.29275
43706328	chr2:43706328:C:T	1.93634e-14	-3.24329e-10	-0.981997	0.000148516	-3.24329e-10	-0.943203	0.000149044	-3.24329e-10	-0.94306
43706522	chr2:43706522:C:T	1.35477e-14	-3.24329e-10	-1.33917	9.9639e-05	-3.24329e-10	-1.34234	9.99782e-05	-3.24329e-10	-1.34235
43706669	chr2:43706669:C:T	1.3583e-14	-3.24329e-10	-1.33656	9.98594e-05	-3.24329e-10	-1.34013	0.000100199	-3.24329e-10	-1.34014
43706924	chr2:43706924:A:G	1.34761e-14	-3.24329e-10	-1.34446	0.000100186	-3.24329e-10	-1.33686	0.000100526	-3.24329e-10	-1.33688
43706969	chr2:43706969:G:A	1.8346e-14	-3.24329e-10	-1.03597	0.000140166	-3.24329e-10	-1.00107	0.000140662	-3.24329e-10	-1.00094
43706997	chr2:43706997:A:C	3.15783e-14	-3.24329e-10	-0.492912	0.000226539	-3.24329e-10	-0.520978	0.000227262	-3.24329e-10	-0.521195
43707003	chr2:43707003:C:T	1.51735e-14	-3.24329e-10	-1.22583	0.000108863	-3.24329e-10	-1.25381	0.000109244	-3.24329e-10	-1.25371
43707037	chr2:43707037:A:T	1.64557e-14	-3.24329e-10	-1.14471	0.000117037	-3.24329e-10	-1.1814	0.00011745	-3.24329e-10	-1.18128
43707953	chr2:43707953:T:C	2.43139e-14	-3.24329e-10	-0.754336	0.000198372	-3.24329e-10	-0.653748	0.000199108	-3.24329e-10	-0.653453
43708135	chr2:43708135:C:T	1.68277e-14	-3.24329e-10	-1.12236	0.000119968	-3.24329e-10	-1.15667	0.000120385	-3.24329e-10	-1.1566
43708333	chr2:43708333:C:G	2.53241e-15	-1.69069	-1.32553	3.36003e-05	-1.13749	-1.29186	3.37272e-05	-1.13733	-1.29166
43708579	chr2:43708579:T:C	2.27928e-14	-3.24329e-10	-0.81894	0.000166661	-3.24329e-10	-0.82793	0.000167232	-3.24329e-10	-0.827915
43708597	chr2:43708597:T:C	6.38305e-15	-0.991302	-1.10044	5.34263e-05	-0.823095	-1.1425	5.36112e-05	-0.823062	-1.14248
43708734	chr2:43708734:T:C	6.75125e-15	-0.888569	-1.14709	4.91914e-05	-0.81801	-1.23017	4.9365e-05	-0.817958	-1.2301
43709073	chr2:43709073:T:C	1.93133e-14	-3.24329e-10	-0.984588	0.000149884	-3.24329e-10	-0.934033	0.00015021	-3.24329e-10	-0.935265
43709219	chr2:43709219:T:G	3.26021e-15	-1.44586	-1.31773	1.443e-05	-2.08668	-1.18791	1.44729e-05	-2.08668	-1.18834
43709223	chr2:43709223:T:G	4.26001e-15	-1.20851	-1.2876	3.2877e-05	-1.1944	-1.25672	3.29908e-05	-1.19433	-1.25674
43709396	chr2:43709396:G:A	5.64056e-15	-0.949097	-1.2663	2.87097e-05	-1.39718	-1.18948	2.88074e-05	-1.39706	-1.1896
43709696	chr2:43709696:C:T	1.48575e-14	-3.24329e-10	-1.24688	0.000105296	-3.24329e-10	-1.28711	0.000105713	-3.24329e-10	-1.28657
43709813	chr2:43709813:T:C	2.69858e-15	-1.8091	-1.14355	2.10067e-05	-2.00602	-0.893029	2.1064e-05	-2.006	-0.893736
43709834	chr2:43709834:C:T	1.34283e-14	-3.24329e-10	-1.34802	9.91087e-05	-3.24329e-10	-1.34768	9.94469e-05	-3.24329e-10	-1.34767
43709835	chr2:43709835:A:G	3.89047e-15	-1.35144	-1.23541	1.64934e-05	-2.08701	-1.05392	1.65407e-05	-2.08701	-1.05446
43709947	chr2:43709947:C:T	1.35872e-14	-3.24329e-10	-1.33625	9.9224e-05	-3.24329e-10	-1.34651	9.95716e-05	-3.24329e-10	-1.34642
43709954	chr2:43709954:T:G	2.83609e-14	-0.600372	-3.46321e-10	0.000150876	-0.927433	-3.46321e-10	0.000151407	-0.927329	-3.46321e-10
43710060	chr2:43710060:G:A	2.04379e-14	-3.24329e-10	-0.927994	0.00014897	-3.24329e-10	-0.940147	0.000149531	-3.24329e-10	-0.939797
43710361	chr2:43710361:T:C	4.29239e-15	-1.25647	-1.23207	3.35579e-05	-1.24	-1.19062	3.36732e-05	-1.23995	-1.19065
43710806	chr2:43710806:A:G	2.75407e-14	-3.24329e-10	-0.629718	0.000199191	-3.24329e-10	-0.649629	0.000199848	-3.24329e-10	-0.649743
43710829	chr2:43710829:A:G	1.25881e-14	-0.618306	-0.794328	6.57647e-05	-0.95525	-0.80256	6.59824e-05	-0.955148	-0.802762
43710926	chr2:43710926:C:T	1.34355e-14	-3.24329e-10	-1.34749	9.9058e-05	-3.24329e-10	-1.34819	9.93959e-05	-3.24329e-10	-1.34819
43710928	chr2:43710928:G:A	1.25494e-14	-0.62097	-0.794742	6.55652e-05	-0.957884	-0.802964	6.57823e-05	-0.957782	-0.803165
43710956	chr2:43710956:T:C	1.9827e-14	-3.24329e-10	-0.958338	0.000157873	-3.24329e-10	-0.882104	0.000158173	-3.24329e-10	-0.883609
43711135	chr2:43711135:C:T	4.25658e-14	-0.194333	-3.46321e-10	0.000230512	-0.50359	-3.46321e-10	0.000231441	-0.502971	-3.46321e-10
43711464	chr2:43711464:T:C	1.3575e-14	-3.24329e-10	-1.33715	9.97713e-05	-3.24329e-10	-1.34101	0.000100111	-3.24329e-10	-1.34102
43711666	chr2:43711666:C:T	7.61875e-15	-0.670461	-1.24431	4.04162e-05	-0.998015	-1.24665	4.05561e-05	-0.997918	-1.2467
43711749	chr2:43711749:C:T	1.35089e-14	-3.24329e-10	-1.34204	9.95977e-05	-3.24329e-10	-1.34275	9.99346e-05	-3.24329e-10	-1.34278
43711786	chr2:43711786:C:T	1.06488e-14	-1.06245	-0.517486	5.88676e-05	-1.32069	-0.547916	5.90551e-05	-1.32077	-0.548053
43711851	chr2:43711851:G:A	3.83403e-14	-3.24329e-10	-0.29888	0.000296985	-3.24329e-10	-0.250213	0.000297964	-3.24329e-10	-0.250325
43711940	chr2:43711940:A:G	2.42922e-15	-1.70994	-1.34787	1.24262e-05	-2.07583	-1.34825	1.24687e-05	-2.07582	-1.34825
43712386	chr2:43712386:A:G	1.12397e-14	-0.200135	-1.32579	9.76687e-05	-0.0195928	-1.34272	9.80173e-05	-0.0194369	-1.34272
43712567	chr2:43712567:G:T	1.68127e-14	-3.24329e-10	-1.12325	0.000129098	-3.24329e-10	-1.08333	0.000129408	-3.24329e-10	-1.08433
43712689	chr2:43712689:T:C	7.18116e-15	-0.845184	-1.12874	1.97946e-05	-1.8339	-1.12458	1.98555e-05	-1.83387	-1.12495
43712719	chr2:43712719:C:T	1.5955e-14	-3.24329e-10	-1.17561	0.000122035	-3.24329e-10	-1.13958	0.000122342	-3.24329e-10	-1.14048
43713122	chr2:43713122:A:G	1.42344e-14	-0.453271	-0.836449	7.29818e-05	-0.809294	-0.844389	7.32244e-05	-0.809186	-0.844583
43713127	chr2:43713127:T:C	5.31049e-14	0.0268859	-3.46321e-10	0.00049901	0.268732	-3.46321e-10	0.000500785	0.268878	-3.46321e-10
43713140	chr2:43713140:A:G	2.17187e-14	-3.24329e-10	-0.867211	0.000159186	-3.24329e-10	-0.873823	0.000159727	-3.24329e-10	-0.873829
43713290	chr2:43713290:G:T	1.87531e-14	-3.24329e-10	-1.01403	0.000157982	-3.24329e-10	-0.881413	0.000158451	-3.24329e-10	-0.881851
43713393	chr2:43713393:G:T	4.5626e-15	-1.20646	-1.22103	3.15169e-05	-1.21182	-1.28155	3.16279e-05	-1.21176	-1.2815
43713629	chr2:43713629:T:A	1.42895e-14	-0.411602	-0.874253	7.29154e-05	-0.772658	-0.881935	7.31586e-05	-0.772548	-0.882121
43713989	chr2:43713989:T:C	2.69322e-14	-3.24329e-10	-0.652061	0.00020466	-3.24329e-10	-0.622545	0.000205382	-3.24329e-10	-0.622426
43714277	chr2:43714277:C:T	8.3012e-14	1.80443	-1.33083	5.57437e-05	-0.613386	-1.30974	5.59421e-05	-0.613425	-1.30956
43714437	chr2:43714437:A:G	2.05943e-15	-2.05284	-1.17011	1.62087e-05	-2.08697	-1.07138	1.62587e-05	-2.08697	-1.0717
43714627	chr2:43714627:A:G	1.53742e-14	-1.21269	-3.46321e-10	7.87142e-05	-1.57807	-3.46321e-10	7.89768e-05	-1.57814	-3.46321e-10
43714632	chr2:43714632:G:T	1.52193e-14	-3.24329e-10	-1.22282	0.000109678	-3.24329e-10	-1.24634	0.000110032	-3.24329e-10	-1.24653
43714635	chr2:43714635:A:G	1.75054e-14	-3.24329e-10	-1.08287	0.000134644	-3.24329e-10	-1.04126	0.000134955	-3.24329e-10	-1.04236
43714805	chr2:43714805:A:G	6.68886e-15	-1.2031	-0.841839	3.10525e-05	-2.08194	-0.426273	3.11304e-05	-2.08195	-0.427169
43714897	chr2:43714897:G:A	1.34384e-14	-3.24329e-10	-1.34727	9.93421e-05	-3.24329e-10	-1.34532	9.96815e-05	-3.24329e-10	-1.34532
43714986	chr2:43714986:A:C	1.53085e-14	-3.24329e-10	-1.21697	0.000112061	-3.24329e-10	-1.22485	0.000112465	-3.24329e-10	-1.22465
43715126	chr2:43715126:A:G	1.63306e-14	-3.24329e-10	-1.15234	0.000113941	-3.24329e-10	-1.20821	0.000114317	-3.24329e-10	-1.20832
43715149	chr2:43715149:A:G	1.71002e-14	-3.24329e-10	-1.10629	0.000129377	-3.24329e-10	-1.08116	0.000129832	-3.24329e-10	-1.08106
43715156	chr2:43715156:A:G	1.39011e-14	-3.24329e-10	-1.31341	0.000101311	-3.24329e-10	-1.3257	0.000101648	-3.24329e-10	-1.32578
43715334	chr2:43715334:G:A	2.21149e-15	-1.89764	-1.25408	1.863e-05	-1.8011	-1.21802	1.86901e-05	-1.8011	-1.21821
43715367	chr2:43715367:A:T	1.59414e-14	-3.24329e-10	-1.17646	0.000114416	-3.24329e-10	-1.20405	0.000114782	-3.24329e-10	-1.20426
43715396	chr2:43715396:G:T	1.34253e-14	-3.24329e-10	-1.34825	9.9568e-05	-3.24329e-10	-1.34305	9.9892e-05	-3.24329e-10	-1.34321
43715406	chr2:43715406:C:G	1.89946e-14	-3.24329e-10	-1.00123	0.000146939	-3.24329e-10	-0.953876	0.000147258	-3.24329e-10	-0.955112
43715613	chr2:43715613:A:G	1.82311e-14	-3.24329e-10	-1.04225	0.000129619	-3.24329e-10	-1.0793	0.000130022	-3.24329e-10	-1.0796
43715830	chr2:43715830:A:G	2.4144e-15	-1.872	-1.19193	2.08383e-05	-1.77023	-1.13687	2.08995e-05	-1.77023	-1.13735
43715899	chr2:43715899:GA:G	1.83744e-14	-3.24329e-10	-1.03442	0.00013246	-3.24329e-10	-1.05762	0.000132921	-3.24329e-10	-1.05754
43715919	chr2:43715919:A:G	3.04417e-15	-1.81891	-1.01324	2.72187e-05	-1.70241	-0.937581	2.72936e-05	-1.7024	-0.938242
43716167	chr2:43716167:G:A	3.31548e-14	-0.444195	-3.46321e-10	0.000173051	-0.790305	-3.46321e-10	0.00017366	-0.790199	-3.46321e-10
43716386	chr2:43716386:A:G	1.1463e-14	-0.171016	-1.33525	1.67922e-05	-1.8396	-1.28338	1.68526e-05	-1.83964	-1.28316
43716551	chr2:43716551:C:T	5.18893e-15	-1.02531	-1.27354	2.79934e-05	-1.35894	-1.25298	2.8089e-05	-1.359	-1.25292
43716599	chr2:43716599:T:C	1.34786e-14	-3.24329e-10	-1.34428	9.91717e-05	-3.24329e-10	-1.34704	9.95096e-05	-3.24329e-10	-1.34704
43716739	chr2:43716739:C:T	1.49756e-14	-3.24329e-10	-1.23896	0.000115414	-3.24329e-10	-1.19536	0.000115814	-3.24329e-10	-1.19531
43716840	chr2:43716840:C:T	1.61911e-14	-3.24329e-10	-1.16092	0.000113187	-3.24329e-10	-1.21486	0.000113676	-3.24329e-10	-1.21395
43717010	chr2:43717010:G:A	2.54599e-14	-3.24329e-10	-0.70828	0.000193726	-3.24329e-10	-0.677448	0.000194407	-3.24329e-10	-0.677345
43717052	chr2:43717052:G:T	6.4682e-15	-2.07849	-3.46321e-10	4.94737e-05	-2.04245	-3.46321e-10	4.96426e-05	-2.04245	-3.46321e-10
43717186	chr2:43717186:G:A	1.49789e-14	-3.24329e-10	-1.23874	0.000106213	-3.24329e-10	-1.27845	0.000106627	-3.24329e-10	-1.27796
43717391	chr2:43717391:C:G	1.34845e-14	-3.24329e-10	-1.34384	9.91977e-05	-3.24329e-10	-1.34678	9.95356e-05	-3.24329e-10	-1.34678
43717513	chr2:43717513:G:A	6.4156e-15	-2.08665	-3.46321e-10	4.76217e-05	-2.08061	-3.46321e-10	4.77844e-05	-2.0806	-3.46321e-10
43717646	chr2:43717646:T:A	6.02882e-15	-0.836374	-1.31246	1.29576e-05	-2.03396	-1.34825	1.30013e-05	-2.034	-1.34825
43717728	chr2:43717728:C:A	1.76987e-14	-0.145152	-0.926738	2.99411e-05	-1.57359	-0.97107	3.00341e-05	-1.57356	-0.971401
43718117	chr2:43718117:C:T	5.4352e-15	-0.910675	-1.34181	1.29646e-05	-2.04996	-1.33171	1.30074e-05	-2.04999	-1.33179
43718153	chr2:43718153:A:T	5.31832e-15	-0.930484	-1.34374	1.29584e-05	-2.05401	-1.32814	1.30012e-05	-2.05404	-1.32822
43718252	chr2:43718252:A:G	4.68648e-15	-1.12122	-1.27948	1.93047e-05	-1.76358	-1.21997	1.93683e-05	-1.76371	-1.21995
43718353	chr2:43718353:C:T	2.99231e-14	0.799556	-1.34631	7.94813e-05	-0.220152	-1.34822	7.97389e-05	-0.220324	-1.34822
43718532	chr2:43718532:C:T	1.40819e-14	-3.24329e-10	-1.30049	0.000102737	-3.24329e-10	-1.31173	0.000103085	-3.24329e-10	-1.31175
43718644	chr2:43718644:G:A	3.12087e-14	-3.24329e-10	-0.504686	0.000226087	-3.24329e-10	-0.522971	0.000226831	-3.24329e-10	-0.523092
43718864	chr2:43718864:A:T	1.59723e-14	-3.24329e-10	-1.17452	0.000116953	-3.24329e-10	-1.18212	0.000117345	-3.24329e-10	-1.18218
43718906	chr2:43718906:C:T	3.47555e-14	0.942811	-1.33986	9.00377e-05	-0.0970985	-1.34657	9.03271e-05	-0.0972711	-1.34659
43720204	chr2:43720204:T:C	3.96531e-14	-3.24329e-10	-0.265214	0.000347654	-3.24329e-10	-0.0926865	0.000348058	-3.24329e-10	-0.094928
43720531	chr2:43720531:A:G	4.30781e-14	-3.24329e-10	-0.182368	0.000315411	-3.24329e-10	-0.190016	0.000316475	-3.24329e-10	-0.190053
43720621	chr2:43720621:T:C	2.10052e-14	0.0366771	-0.93729	3.64357e-05	-1.43454	-0.913803	3.65438e-05	-1.4345	-0.914286
43720805	chr2:43720805:A:G	2.37735e-15	-2.07186	-1.00754	1.914e-05	-1.87335	-1.11877	1.92078e-05	-1.87324	-1.11874
43721163	chr2:43721163:C:G	1.97864e-14	-3.24329e-10	-0.96039	0.000152843	-3.24329e-10	-0.91448	0.000153437	-3.24329e-10	-0.91401
43721272	chr2:43721272:A:G	1.52467e-14	-3.24329e-10	-1.22102	0.000107699	-3.24329e-10	-1.26455	0.000108149	-3.24329e-10	-1.26379
43721459	chr2:43721459:A:G	5.79674e-15	-0.860114	-1.32797	1.30172e-05	-2.03393	-1.34369	1.30606e-05	-2.03396	-1.34374
43722639	chr2:43722639:C:T	1.41356e-14	-3.24329e-10	-1.29669	0.000103356	-3.24329e-10	-1.30571	0.000103718	-3.24329e-10	-1.30562
43722781	chr2:43722781:G:A	3.5267e-14	-3.24329e-10	-0.382436	0.000291673	-3.24329e-10	-0.26826	0.00029236	-3.24329e-10	-0.269312
43722808	chr2:43722808:A:T	4.99583e-15	-1.04703	-1.28975	1.26365e-05	-2.0628	-1.3445	1.268e-05	-2.06282	-1.34445
43722919	chr2:43722919:A:G	1.59402e-14	-3.24329e-10	-1.17654	0.000123579	-3.24329e-10	-1.12701	0.000123879	-3.24329e-10	-1.12799
43722998	chr2:43722998:T:G	8.89689e-15	-2.05564	0.295956	9.60803e-05	-1.64473	0.266024	9.6369e-05	-1.64474	0.265628
43723118	chr2:43723118:C:G	5.4771e-15	-0.957346	-1.28746	1.28233e-05	-2.04862	-1.34401	1.28673e-05	-2.04865	-1.34396
43723162	chr2:43723162:A:G	1.63546e-14	0.0557223	-1.20659	2.7298e-05	-1.40872	-1.22836	2.73871e-05	-1.40865	-1.22858
43723674	chr2:43723674:C:T	1.56332e-14	0.0250315	-1.22102	2.65014e-05	-1.42516	-1.24153	2.65883e-05	-1.42509	-1.24174
43723790	chr2:43723790:G:A	7.18717e-15	-0.657562	-1.31552	2.4588e-05	-1.46085	-1.28079	2.46712e-05	-1.46104	-1.28062
43723837	chr2:43723837:A:G	1.67342e-14	-1.12793	-3.46321e-10	8.51087e-05	-1.49996	-3.46321e-10	8.53939e-05	-1.50002	-3.46321e-10
43723838	chr2:43723838:C:T	1.63643e-14	-3.24329e-10	-1.15028	0.000122868	-3.24329e-10	-1.13278	0.000123261	-3.24329e-10	-1.133
43723872	chr2:43723872:T:A	1.00972e-14	-0.633811	-0.999315	8.12422e-05	-0.520804	-1.02565	8.15683e-05	-0.520723	-1.02513
43724002	chr2:43724002:T:G	2.27488e-14	-0.820872	-3.46321e-10	0.000114482	-1.20348	-3.46321e-10	0.000114885	-1.20337	-3.46321e-10
43724112	chr2:43724112:AGAGCAGGTTGTCAAGGAGGACTTACCAAGGTAAGTCTG:A	1.02917e-14	-0.51428	-1.09976	8.34209e-05	-0.396693	-1.1233	8.37465e-05	-0.396606	-1.1229
43724253	chr2:43724253:G:A	1.35896e-14	-3.24329e-10	-1.33608	0.000100741	-3.24329e-10	-1.33134	0.000101086	-3.24329e-10	-1.33132
43724382	chr2:43724382:A:G	3.23647e-14	-3.24329e-10	-0.468315	0.000234725	-3.24329e-10	-0.485479	0.000235523	-3.24329e-10	-0.485488
43724468	chr2:43724468:A:C	1.68571e-14	-3.24329e-10	-1.12061	0.000131471	-3.24329e-10	-1.06511	0.000131796	-3.24329e-10	-1.06605
43724732	chr2:43724732:A:G	3.99524e-15	-1.21616	-1.34412	1.26672e-05	-2.0836	-1.32127	1.27086e-05	-2.08361	-1.32141
43724934	chr2:43724934:C:T	1.50644e-14	-3.24329e-10	-1.23305	0.000110384	-3.24329e-10	-1.23993	0.000110755	-3.24329e-10	-1.23998
43725269	chr2:43725269:G:C	5.12582e-15	-0.983773	-1.32732	1.2754e-05	-2.05398	-1.34407	1.27966e-05	-2.05401	-1.34411
43725278	chr2:43725278:T:G	1.45516e-14	-3.24329e-10	-1.26768	0.00010966	-3.24329e-10	-1.24651	0.000110058	-3.24329e-10	-1.24629
43725400	chr2:43725400:A:G	3.4681e-14	-3.24329e-10	-0.399192	0.000251372	-3.24329e-10	-0.416959	0.000252227	-3.24329e-10	-0.41697
43725831	chr2:43725831:A:G	5.2838e-15	-0.966054	-1.31468	1.27489e-05	-2.05089	-1.34756	1.27918e-05	-2.05092	-1.34757
43725926	chr2:43725926:T:C	1.54279e-14	-3.24329e-10	-1.20921	0.000119088	-3.24329e-10	-1.16403	0.000119386	-3.24329e-10	-1.16493
43726525	chr2:43726525:A:G	5.93095e-15	-0.819339	-1.34586	1.3841e-05	-2.01722	-1.29904	1.38852e-05	-2.01726	-1.29922
43726613	chr2:43726613:C:T	8.28529e-15	-0.562765	-1.26814	1.42902e-05	-1.94491	-1.33941	1.43392e-05	-1.94497	-1.33933
43726774	chr2:43726774:A:G	1.85643e-14	-3.24329e-10	-1.02414	0.000134486	-3.24329e-10	-1.04243	0.000134945	-3.24329e-10	-1.04243
43726941	chr2:43726941:A:G	1.5486e-14	-3.24329e-10	-1.20545	0.000113372	-3.24329e-10	-1.21322	0.000113752	-3.24329e-10	-1.21328
43726969	chr2:43726969:T:A	1.50428e-14	-3.24329e-10	-1.23448	0.000110231	-3.24329e-10	-1.24132	0.000110602	-3.24329e-10	-1.24136
43727185	chr2:43727185:G:A	1.41669e-14	-3.24329e-10	-1.29448	0.000107789	-3.24329e-10	-1.26372	0.000108162	-3.24329e-10	-1.26367
43727249	chr2:43727249:C:T	2.02128e-15	-2.06253	-1.17912	2.75259e-05	-1.46925	-1.15952	2.76108e-05	-1.46921	-1.15988
43727251	chr2:43727251:A:T	1.38651e-14	-3.24329e-10	-1.31601	0.000102636	-3.24329e-10	-1.31271	0.000102987	-3.24329e-10	-1.3127
43727653	chr2:43727653:C:T	1.68742e-14	0.157217	-1.27681	2.71454e-05	-1.351	-1.29168	2.72361e-05	-1.35092	-1.29184
43727816	chr2:43727816:T:C	3.10486e-14	-3.24329e-10	-0.509829	0.000225535	-3.24329e-10	-0.525418	0.000226297	-3.24329e-10	-0.52545
43727870	chr2:43727870:C:G	3.11346e-14	-3.24329e-10	-0.507063	0.000226161	-3.24329e-10	-0.522646	0.000226925	-3.24329e-10	-0.522678
43727871	chr2:43727871:T:C	3.10244e-14	-3.24329e-10	-0.510608	0.000225369	-3.24329e-10	-0.526156	0.00022613	-3.24329e-10	-0.526188
43728050	chr2:43728050:A:C	1.54845e-13	-3.24329e-10	1.09704	0.00105069	-3.24329e-10	1.01331	0.0010551	-3.24329e-10	1.01409
43728541	chr2:43728541:T:G	1.70539e-14	-3.24329e-10	-1.109	0.000124538	-3.24329e-10	-1.11928	0.000124954	-3.24329e-10	-1.11936
43728644	chr2:43728644:C:G	3.10508e-14	-3.24329e-10	-0.509758	0.000225531	-3.24329e-10	-0.525436	0.000226293	-3.24329e-10	-0.525468
43728994	chr2:43728994:T:A	2.30316e-14	-3.24329e-10	-0.808517	0.000177157	-3.24329e-10	-0.76686	0.000177796	-3.24329e-10	-0.76666
43729865	chr2:43729865:A:G	1.45001e-14	-3.24329e-10	-1.27123	0.000106357	-3.24329e-10	-1.27709	0.000106716	-3.24329e-10	-1.27713
43730570	chr2:43730570:T:G	1.53415e-14	-3.24329e-10	-1.21482	0.00011614	-3.24329e-10	-1.1891	0.000116549	-3.24329e-10	-1.18898
43731722	chr2:43731722:A:G	1.42503e-14	-3.24329e-10	-1.28861	0.000104617	-3.24329e-10	-1.29359	0.000104971	-3.24329e-10	-1.29362
43731949	chr2:43731949:A:G	1.59149e-14	-3.24329e-10	-1.17813	0.000123399	-3.24329e-10	-1.12847	0.000123696	-3.24329e-10	-1.12947
43732408	chr2:43732408:C:T	4.94723e-13	3.55661	-1.298	0.000129537	0.268216	-1.34814	0.000129982	0.268231	-1.34813
43732557	chr2:43732557:T:C	1.35717e-14	-3.24329e-10	-1.3374	0.000100533	-3.24329e-10	-1.3334	0.000100878	-3.24329e-10	-1.33339
43732661	chr2:43732661:C:A	6.75347e-15	-0.829253	-1.20607	3.49681e-05	-1.16158	-1.22788	3.50781e-05	-1.16164	-1.22808
43732904	chr2:43732904:A:C	1.30347e-14	-0.0410743	-1.3367	2.28205e-05	-1.4736	-1.34263	2.28989e-05	-1.47354	-1.34267
43732959	chr2:43732959:T:G	1.78844e-14	-3.24329e-10	-1.06145	0.00014149	-3.24329e-10	-0.991662	0.000141775	-3.24329e-10	-0.993057
43732969	chr2:43732969:T:TC	1.22519e-14	-0.10637	-1.33333	2.2128e-05	-1.50683	-1.34022	2.22038e-05	-1.50677	-1.34026
43732997	chr2:43732997:C:T	1.86797e-14	-3.24329e-10	-1.01794	0.000136662	-3.24329e-10	-1.02638	0.0001371	-3.24329e-10	-1.02659
43733600	chr2:43733600:G:A	9.41873e-15	-0.355948	-1.34674	3.09905e-05	-1.16744	-1.34277	3.10926e-05	-1.16753	-1.3428
43733681	chr2:43733681:G:A	3.85387e-13	3.32909	-1.32022	0.000112742	0.126878	-1.34567	0.000113123	0.126902	-1.34572
43733691	chr2:43733691:C:T	1.50565e-14	-3.24329e-10	-1.23357	0.000106419	-3.24329e-10	-1.2765	0.000106824	-3.24329e-10	-1.27612
43733786	chr2:43733786:G:A	4.41723e-13	3.46845	-1.32315	0.000125914	0.236427	-1.34472	0.00012634	0.236455	-1.34478
43733817	chr2:43733817:A:G	3.56667e-15	-1.36658	-1.30717	1.99064e-05	-1.62715	-1.3257	1.99747e-05	-1.62718	-1.32565
43734310	chr2:43734310:A:G	4.54067e-13	3.48313	-1.31027	0.000123675	0.221592	-1.34783	0.000124097	0.221612	-1.34785
43734613	chr2:43734613:A:G	9.5192e-15	-0.352863	-1.33921	1.94473e-05	-1.63176	-1.34443	1.95141e-05	-1.6317	-1.34446
43734691	chr2:43734691:G:C	3.94837e-14	-3.24329e-10	-0.269496	0.000285309	-3.24329e-10	-0.29032	0.000286267	-3.24329e-10	-0.290372
43735335	chr2:43735335:A:G	1.36078e-14	-3.24329e-10	-1.33474	0.000101162	-3.24329e-10	-1.32717	0.000101508	-3.24329e-10	-1.32716
43735423	chr2:43735423:G:T	5.38922e-14	0.932732	-0.89113	4.05629e-05	-1.13109	-1.10995	4.07088e-05	-1.13105	-1.10981
43735639	chr2:43735639:T:C	1.43753e-14	-3.24329e-10	-1.27987	0.000107267	-3.24329e-10	-1.26857	0.000107637	-3.24329e-10	-1.26853
43735851	chr2:43735851:C:T	1.40547e-14	-3.24329e-10	-1.30243	0.00010468	-3.24329e-10	-1.29299	0.00010504	-3.24329e-10	-1.29295
43736145	chr2:43736145:T:G	1.69319e-14	-3.24329e-10	-1.11618	0.000128978	-3.24329e-10	-1.08425	0.000129464	-3.24329e-10	-1.0839
43736416	chr2:43736416:C:T	1.6866e-14	-3.24329e-10	-1.12008	0.000128437	-3.24329e-10	-1.08846	0.000128919	-3.24329e-10	-1.08811
43736449	chr2:43736449:C:T	1.34555e-14	-3.24329e-10	-1.346	0.000100257	-3.24329e-10	-1.33615	0.000100584	-3.24329e-10	-1.33631
43736575	chr2:43736575:T:C	7.03258e-15	-1.99483	-3.46321e-10	4.75005e-05	-2.08315	-3.46321e-10	4.76619e-05	-2.08317	-3.46321e-10
43736827	chr2:43736827:A:C	1.37278e-14	-3.24329e-10	-1.32596	0.000103114	-3.24329e-10	-1.30806	0.000103423	-3.24329e-10	-1.30847
43737008	chr2:43737008:C:T	6.14885e-15	-0.86711	-1.26201	3.03585e-05	-1.23508	-1.29574	3.04639e-05	-1.23511	-1.29565
43737604	chr2:43737604:C:T	1.4523e-14	-3.24329e-10	-1.26965	0.000108728	-3.24329e-10	-1.25504	0.000109103	-3.24329e-10	-1.25501
43737630	chr2:43737630:A:C	1.64767e-14	-3.24329e-10	-1.14343	0.000125256	-3.24329e-10	-1.11353	0.000125725	-3.24329e-10	-1.1132
43737868	chr2:43737868:C:T	1.34329e-14	-0.00244474	-1.34523	2.33055e-05	-1.44745	-1.34776	2.3386e-05	-1.44739	-1.34777
43737887	chr2:43737887:T:C	7.21774e-15	-0.633519	-1.33532	2.65351e-05	-1.38356	-1.28187	2.66183e-05	-1.38363	-1.28207
43738159	chr2:43738159:G:A	2.87305e-14	-3.24329e-10	-0.587423	0.000200438	-3.24329e-10	-0.64339	0.000201069	-3.24329e-10	-0.643649
43738306	chr2:43738306:C:T	3.15451e-14	-3.24329e-10	-0.493966	0.000226971	-3.24329e-10	-0.519073	0.000227746	-3.24329e-10	-0.519067
43738639	chr2:43738639:A:T	1.51482e-14	-3.24329e-10	-1.2275	0.000116769	-3.24329e-10	-1.18369	0.000117177	-3.24329e-10	-1.18362
43738640	chr2:43738640:G:A	4.54351e-15	-1.11028	-1.32141	2.51935e-05	-1.41828	-1.29903	2.52772e-05	-1.4183	-1.29909
43739138	chr2:43739138:G:A	1.45008e-14	-3.24329e-10	-1.27118	0.000108494	-3.24329e-10	-1.2572	0.000108868	-3.24329e-10	-1.25716
43739198	chr2:43739198:A:G	2.06024e-14	-3.24329e-10	-0.919975	0.0001535	-3.24329e-10	-0.910195	0.000154051	-3.24329e-10	-0.910018
43739310	chr2:43739310:C:G	1.47441e-14	-1.25454	-3.46321e-10	0.000203088	-0.630256	-3.46321e-10	0.000203763	-0.63034	-3.46321e-10
43739501	chr2:43739501:T:C	1.61001e-14	-3.24329e-10	-1.16656	0.000122373	-3.24329e-10	-1.13682	0.00012278	-3.24329e-10	-1.13691
43739748	chr2:43739748:T:G	1.23623e-13	2.11187	-1.24002	4.49547e-05	-0.794299	-1.34394	4.51063e-05	-0.794393	-1.34388
43740067	chr2:43740067:A:G	2.48243e-14	-3.24329e-10	-0.73356	0.00017896	-3.24329e-10	-0.75673	0.000179578	-3.24329e-10	-0.756689
43740350	chr2:43740350:A:G	1.91042e-15	-1.96438	-1.33368	1.27855e-05	-2.08082	-1.31477	1.28283e-05	-2.08084	-1.31481
43740383	chr2:43740383:A:G	1.46608e-13	2.31985	-1.27747	5.01683e-05	-0.680263	-1.34825	5.03349e-05	-0.680355	-1.34824
43740434	chr2:43740434:G:A	1.5132e-14	-3.24329e-10	-1.22857	0.000113625	-3.24329e-10	-1.21099	0.000114018	-3.24329e-10	-1.21094
43740533	chr2:43740533:G:C	1.63775e-14	-3.24329e-10	-1.14947	0.000123389	-3.24329e-10	-1.12855	0.000123823	-3.24329e-10	-1.12845
43740885	chr2:43740885:C:T	8.00512e-15	-0.649506	-1.2158	4.12411e-05	-0.990076	-1.23438	4.13747e-05	-0.990104	-1.23452
43740911	chr2:43740911:G:A	6.75934e-15	-2.03446	-3.46321e-10	5.31e-05	-1.97172	-3.46321e-10	5.32806e-05	-1.97173	-3.46321e-10
43741028	chr2:43741028:G:A	6.75604e-15	-0.991472	-1.04347	2.45934e-05	-1.59279	-1.14862	2.46892e-05	-1.59286	-1.14808
43741080	chr2:43741080:G:A	1.72577e-14	-3.24329e-10	-1.09713	0.000131583	-3.24329e-10	-1.06425	0.00013208	-3.24329e-10	-1.06389
43741101	chr2:43741101:A:G	1.60602e-14	-3.24329e-10	-1.16904	0.000124768	-3.24329e-10	-1.11744	0.000125102	-3.24329e-10	-1.11817
43741177	chr2:43741177:G:A	6.26257e-15	-0.924276	-1.18652	3.34217e-05	-1.22683	-1.20786	3.35296e-05	-1.22685	-1.20801
43741192	chr2:43741192:G:A	9.69643e-15	-0.328384	-1.34524	3.79157e-05	-0.965255	-1.34327	3.80409e-05	-0.965373	-1.34326
43741361	chr2:43741361:C:T	1.39512e-14	-3.24329e-10	-1.30982	0.000105405	-3.24329e-10	-1.28609	0.000105738	-3.24329e-10	-1.28634
43741373	chr2:43741373:C:G	3.46925e-15	-1.35687	-1.34457	1.93617e-05	-1.63238	-1.34822	1.94278e-05	-1.63238	-1.34822
43741576	chr2:43741576:C:T	2.288e-14	-3.24329e-10	-0.815122	0.000153851	-3.24329e-10	-0.907912	0.000154613	-3.24329e-10	-0.906375
43741713	chr2:43741713:T:C	1.62076e-14	-3.24329e-10	-1.1599	0.000122178	-3.24329e-10	-1.13841	0.000122606	-3.24329e-10	-1.13833
43741717	chr2:43741717:C:T	6.81378e-15	-0.776373	-1.25006	3.5985e-05	-1.09526	-1.26553	3.61023e-05	-1.09529	-1.26565
43741940	chr2:43741940:G:T	2.72434e-14	0.0872394	-0.727812	5.08393e-05	-1.40688	-0.608342	5.10376e-05	-1.40681	-0.607929
43742449	chr2:43742449:A:T	1.8002e-15	-2.02088	-1.33661	1.23701e-05	-2.08703	-1.34158	1.24118e-05	-2.08703	-1.34162
43743113	chr2:43743113:A:T	1.25607e-14	-0.3727	-1.04211	2.78773e-05	-1.65444	-0.961634	2.79826e-05	-1.65439	-0.961327
43743148	chr2:43743148:A:G	1.44407e-14	-0.262996	-1.01234	4.59022e-05	-1.04662	-1.07076	4.60459e-05	-1.04673	-1.07093
43743200	chr2:43743200:A:G	6.46084e-15	-2.07962	-3.46321e-10	4.73389e-05	-2.08656	-3.46321e-10	4.75004e-05	-2.08656	-3.46321e-10
43743210	chr2:43743210:C:T	1.39313e-14	-3.24329e-10	-1.31125	0.000103634	-3.24329e-10	-1.30303	0.000103989	-3.24329e-10	-1.30302
43743449	chr2:43743449:AATAC:A	1.35741e-14	-3.24329e-10	-1.33722	0.000100554	-3.24329e-10	-1.3332	0.000100899	-3.24329e-10	-1.33318
43744153	chr2:43744153:C:T	6.73846e-15	-1.02135	-1.0162	2.45526e-05	-1.61679	-1.12628	2.46489e-05	-1.61686	-1.12571
43744550	chr2:43744550:G:T	1.09394e-14	-0.26313	-1.28988	4.02121e-05	-0.941891	-1.30783	4.03429e-05	-0.942004	-1.30788
43744741	chr2:43744741:A:G	1.70204e-14	0.147432	-1.2584	2.86293e-05	-1.38358	-1.20589	2.87331e-05	-1.38351	-1.20574
43744947	chr2:43744947:A:G	2.56536e-14	-3.24329e-10	-0.700699	0.000184826	-3.24329e-10	-0.72448	0.000185464	-3.24329e-10	-0.724435
43745293	chr2:43745293:G:A	7.58903e-15	-0.898858	-1.01982	2.66865e-05	-1.5309	-1.12884	2.67911e-05	-1.53096	-1.12827
43745346	chr2:43745346:A:G	3.82252e-14	-3.24329e-10	-0.301889	0.000276798	-3.24329e-10	-0.320605	0.000277705	-3.24329e-10	-0.320741
43745451	chr2:43745451:G:A	1.5753e-14	-3.24329e-10	-1.18835	0.000110748	-3.24329e-10	-1.23664	0.000111194	-3.24329e-10	-1.23603
43745527	chr2:43745527:G:A	9.37127e-15	-0.42898	-1.27876	2.04363e-05	-1.6692	-1.25738	2.05107e-05	-1.66915	-1.2572
43745569	chr2:43745569:A:G	2.26955e-14	0.075512	-0.898728	4.15746e-05	-1.42162	-0.79478	4.17339e-05	-1.42156	-0.794429
43746027	chr2:43746027:C:A	1.37221e-14	-3.24329e-10	-1.32638	0.000100986	-3.24329e-10	-1.32892	0.000101331	-3.24329e-10	-1.3289
43746048	chr2:43746048:G:A	2.71992e-14	-3.24329e-10	-0.642196	0.000196177	-3.24329e-10	-0.664876	0.000196848	-3.24329e-10	-0.664865
43746385	chr2:43746385:C:T	1.71803e-15	-2.08154	-1.32266	1.29535e-05	-2.05304	-1.32949	1.2998e-05	-2.05306	-1.32945
43746653	chr2:43746653:T:TA	1.57807e-14	-3.24329e-10	-1.1866	0.000115748	-3.24329e-10	-1.19248	0.00011614	-3.24329e-10	-1.1925
43746690	chr2:43746690:C:T	3.29394e-14	-0.450713	-3.46321e-10	0.000613241	0.474864	-3.46321e-10	0.000615282	0.474783	-3.46321e-10
43746804	chr2:43746804:A:G	2.48305e-14	-3.24329e-10	-0.733309	0.000201745	-3.24329e-10	-0.63689	0.000202462	-3.24329e-10	-0.636744
43746812	chr2:43746812:T:C	1.44237e-14	0.0434541	-1.31996	5.05776e-05	-0.688895	-1.33149	5.07425e-05	-0.689016	-1.33152
43746901	chr2:43746901:C:T	1.9438e-14	0.0482088	-1.02636	3.55293e-05	-1.42964	-0.943892	3.5664e-05	-1.42957	-0.943585
43746964	chr2:43746964:T:C	6.3728e-14	1.21334	-1.0041	6.97514e-05	-0.860925	-0.838031	7.00127e-05	-0.860825	-0.837797
43747260	chr2:43747260:T:A	1.66734e-14	-3.24329e-10	-1.13157	0.000125372	-3.24329e-10	-1.11261	0.000125797	-3.24329e-10	-1.11263
43747298	chr2:43747298:A:G	1.3756e-14	-3.24329e-10	-1.32391	0.000101219	-3.24329e-10	-1.32661	0.000101565	-3.24329e-10	-1.3266
43747329	chr2:43747329:C:T	1.71215e-14	-3.24329e-10	-1.10505	0.000124099	-3.24329e-10	-1.12281	0.000124563	-3.24329e-10	-1.12248
43747376	chr2:43747376:G:A	1.49026e-14	-3.24329e-10	-1.24385	0.000111497	-3.24329e-10	-1.2299	0.000111883	-3.24329e-10	-1.22985
43747482	chr2:43747482:G:C	1.35201e-14	-3.24329e-10	-1.34121	0.000100316	-3.24329e-10	-1.33556	0.000100659	-3.24329e-10	-1.33555
43747827	chr2:43747827:A:G	1.49188e-14	-3.24329e-10	-1.24276	0.000111626	-3.24329e-10	-1.22874	0.000112012	-3.24329e-10	-1.22869
43748042	chr2:43748042:C:A	1.13333e-12	3.92838	-0.840852	0.000393005	0.521638	-0.491708	0.000394383	0.521691	-0.491666
43748307	chr2:43748307:A:T	4.7892e-13	3.43227	-1.20612	0.000119283	0.171981	-1.33438	0.000119708	0.172032	-1.33427
43748311	chr2:43748311:T:G	2.41728e-14	-3.24329e-10	-0.760156	0.000167417	-3.24329e-10	-0.823403	0.000168235	-3.24329e-10	-0.821935
43748508	chr2:43748508:C:T	6.80101e-15	-2.02831	-3.46321e-10	4.74738e-05	-2.08372	-3.46321e-10	4.7636e-05	-2.08371	-3.46321e-10
43748571	chr2:43748571:C:T	1.34904e-14	-3.24329e-10	-1.3434	9.99912e-05	-3.24329e-10	-1.33881	0.000100333	-3.24329e-10	-1.3388
43748624	chr2:43748624:A:T	9.15289e-14	-3.24329e-10	0.571272	0.000607265	-3.24329e-10	0.465072	0.000610577	-3.24329e-10	0.467107
43748818	chr2:43748818:A:G	6.64407e-13	3.71007	-1.15656	0.00014491	0.348807	-1.31659	0.000145436	0.348858	-1.31642
43748855	chr2:43748855:C:G	1.60221e-14	-3.24329e-10	-1.17141	0.000124596	-3.24329e-10	-1.11882	0.000124894	-3.24329e-10	-1.11984
43748949	chr2:43748949:T:G	1.31272e-12	4.20013	-0.965664	0.000407539	0.839737	-0.773495	0.000409084	0.839787	-0.773165
43749045	chr2:43749045:C:A	1.40737e-14	-3.24329e-10	-1.30108	0.000103504	-3.24329e-10	-1.30428	0.000103855	-3.24329e-10	-1.3043
43749249	chr2:43749249:A:T	1.64962e-14	-3.24329e-10	-1.14226	0.000128784	-3.24329e-10	-1.08575	0.000129083	-3.24329e-10	-1.08684
43749431	chr2:43749431:G:A	7.05337e-14	-3.24329e-10	0.310707	0.000469817	-3.24329e-10	0.208451	0.000472323	-3.24329e-10	0.210365
43749783	chr2:43749783:G:T	4.0786e-14	-3.24329e-10	-0.237045	0.000294516	-3.24329e-10	-0.25856	0.000295504	-3.24329e-10	-0.258615
43750370	chr2:43750370:G:C	1.68646e-14	-3.24329e-10	-1.12017	0.000128398	-3.24329e-10	-1.08876	0.000128881	-3.24329e-10	-1.08841
43750524	chr2:43750524:C:T	1.64665e-14	-3.24329e-10	-1.14406	0.000125164	-3.24329e-10	-1.11427	0.000125632	-3.24329e-10	-1.11394
43751179	chr2:43751179:T:C	7.19028e-15	-0.855275	-1.11738	3.82861e-05	-1.15492	-1.14389	3.84091e-05	-1.15494	-1.14406
43751419	chr2:43751419:G:T	8.15433e-15	-0.909273	-0.937562	4.25059e-05	-1.21699	-0.977259	4.26391e-05	-1.21701	-0.97752
43751450	chr2:43751450:T:C	4.54016e-14	-3.24329e-10	-0.129836	0.000315482	-3.24329e-10	-0.189792	0.000316659	-3.24329e-10	-0.189474
43751977	chr2:43751977:T:A	1.88134e-14	-3.24329e-10	-1.01081	0.000144785	-3.24329e-10	-0.968643	0.00014526	-3.24329e-10	-0.968774
43752057	chr2:43752057:G:C	1.46752e-14	-3.24329e-10	-1.25922	0.000107771	-3.24329e-10	-1.26389	0.000108135	-3.24329e-10	-1.26392
43752092	chr2:43752092:C:G	1.66491e-14	-3.24329e-10	-1.13302	0.000130072	-3.24329e-10	-1.0758	0.000130528	-3.24329e-10	-1.07571
43752461	chr2:43752461:G:A	6.23386e-14	0.187198	-3.46321e-10	0.000304031	-0.226764	-3.46321e-10	0.000305103	-0.22665	-3.46321e-10
43753065	chr2:43753065:C:T	3.38365e-15	-1.37905	-1.34738	4.35596e-05	-0.823631	-1.34613	4.37141e-05	-0.82347	-1.34616
43753297	chr2:43753297:A:G	1.79617e-14	-3.24329e-10	-1.05714	0.00014123	-3.24329e-10	-0.993503	0.000141533	-3.24329e-10	-0.994769
43753492	chr2:43753492:T:C	2.62451e-15	-2.06747	-0.913021	2.86702e-05	-1.63958	-0.948451	2.87609e-05	-1.63958	-0.948704
43753538	chr2:43753538:T:C	3.04169e-14	-3.24329e-10	-0.530386	0.000221273	-3.24329e-10	-0.544495	0.000222027	-3.24329e-10	-0.544499
43754429	chr2:43754429:T:C	1.35388e-14	-3.24329e-10	-1.33982	9.93371e-05	-3.24329e-10	-1.34537	9.96814e-05	-3.24329e-10	-1.34532
43754727	chr2:43754727:G:T	1.59183e-14	-3.24329e-10	-1.17791	0.000121277	-3.24329e-10	-1.14581	0.000121721	-3.24329e-10	-1.14557
43754756	chr2:43754756:C:G	1.62046e-14	-3.24329e-10	-1.16009	0.000119312	-3.24329e-10	-1.16215	0.0001197	-3.24329e-10	-1.16231
43755349	chr2:43755349:G:A	1.35154e-14	-3.24329e-10	-1.34156	0.000100516	-3.24329e-10	-1.33358	0.000100848	-3.24329e-10	-1.33369
43755498	chr2:43755498:C:A	3.31906e-14	-3.24329e-10	-0.443116	0.000241459	-3.24329e-10	-0.457195	0.00024228	-3.24329e-10	-0.457203
43755585	chr2:43755585:T:C	1.69849e-14	-3.24329e-10	-1.11306	0.000133905	-3.24329e-10	-1.04676	0.000134358	-3.24329e-10	-1.04679
43756077	chr2:43756077:C:T	1.40224e-14	-3.24329e-10	-1.30473	0.000105022	-3.24329e-10	-1.28972	0.000105376	-3.24329e-10	-1.28976
43756196	chr2:43756196:T:C	1.72938e-14	-3.24329e-10	-1.09504	0.000136654	-3.24329e-10	-1.02644	0.000137116	-3.24329e-10	-1.02647
43756217	chr2:43756217:G:T	1.44748e-14	-3.24329e-10	-1.27298	0.000106332	-3.24329e-10	-1.27733	0.000106691	-3.24329e-10	-1.27736
43756218	chr2:43756218:TAATGAG:T	3.79339e-14	-3.24329e-10	-0.309538	0.000256034	-3.24329e-10	-0.398583	0.000257364	-3.24329e-10	-0.396806
43756254	chr2:43756254:G:A	3.40219e-15	-1.37487	-1.34609	1.95593e-05	-1.62959	-1.34085	1.96266e-05	-1.6296	-1.34081
43756362	chr2:43756362:G:A	3.31398e-14	-3.24329e-10	-0.444649	0.000241075	-3.24329e-10	-0.458787	0.000241894	-3.24329e-10	-0.458797
43756444	chr2:43756444:C:T	2.28863e-14	-3.24329e-10	-0.814843	0.00016697	-3.24329e-10	-0.826078	0.000167533	-3.24329e-10	-0.826118
43756543	chr2:43756543:A:G	1.69729e-14	-3.24329e-10	-1.11377	0.000132617	-3.24329e-10	-1.05643	0.000132918	-3.24329e-10	-1.05757
43756664	chr2:43756664:C:G	1.34362e-14	-3.24329e-10	-1.34743	9.95242e-05	-3.24329e-10	-1.34349	9.98571e-05	-3.24329e-10	-1.34356
43756689	chr2:43756689:T:C	2.40069e-15	-1.81454	-1.25508	2.02017e-05	-1.95126	-0.986866	2.02693e-05	-1.95115	-0.987042
43756816	chr2:43756816:G:A	3.16059e-15	-1.45089	-1.34374	1.82332e-05	-1.69311	-1.34754	1.82951e-05	-1.69311	-1.34755
43756892	chr2:43756892:T:C	1.99024e-14	-3.24329e-10	-0.954541	0.00014986	-3.24329e-10	-0.934194	0.000150346	-3.24329e-10	-0.93436
43757166	chr2:43757166:T:C	1.3497e-14	-3.24329e-10	-1.34291	9.94037e-05	-3.24329e-10	-1.3447	9.97418e-05	-3.24329e-10	-1.34471
43757763	chr2:43757763:TA:T	6.89849e-14	1.62341	-1.3349	4.66464e-05	-0.807723	-1.29357	4.68083e-05	-0.807698	-1.29354
43757848	chr2:43757848:AAAT:A	7.48852e-14	0.596914	-0.226341	0.000317143	-0.0186681	-0.165873	0.000318194	-0.0186902	-0.165948
43758299	chr2:43758299:C:A	3.33035e-14	-3.24329e-10	-0.439721	0.000241935	-3.24329e-10	-0.455223	0.000242755	-3.24329e-10	-0.455245
43758442	chr2:43758442:G:A	3.25366e-14	-3.24329e-10	-0.463019	0.00023631	-3.24329e-10	-0.478748	0.000237113	-3.24329e-10	-0.478759
43758613	chr2:43758613:G:A	1.97735e-14	-3.24329e-10	-0.961041	0.000158059	-3.24329e-10	-0.880923	0.000158344	-3.24329e-10	-0.882527
43758801	chr2:43758801:C:A	7.21684e-14	1.58278	-1.24916	4.63429e-05	-0.801894	-1.30593	4.65019e-05	-0.801871	-1.30593
43759824	chr2:43759824:T:C	2.95237e-14	-3.24329e-10	-0.560189	0.00021484	-3.24329e-10	-0.574	0.000215572	-3.24329e-10	-0.574004
43760061	chr2:43760061:G:A	3.23944e-14	-3.24329e-10	-0.467398	0.000233141	-3.24329e-10	-0.492248	0.000233953	-3.24329e-10	-0.492176
43760355	chr2:43760355:T:TA	2.29091e-14	-0.813848	-3.46321e-10	6.15459e-05	-1.82411	-3.46321e-10	6.17538e-05	-1.82414	-3.46321e-10
43760505	chr2:43760505:G:A	1.91645e-14	-3.24329e-10	-0.992324	0.000140644	-3.24329e-10	-0.997661	0.000141127	-3.24329e-10	-0.997637
43760510	chr2:43760510:A:C	3.16714e-14	-3.24329e-10	-0.489969	0.000230504	-3.24329e-10	-0.503624	0.000231287	-3.24329e-10	-0.503639
43760512	chr2:43760512:A:G	3.16928e-14	-3.24329e-10	-0.489294	0.000230575	-3.24329e-10	-0.503319	0.000231358	-3.24329e-10	-0.503333
43760589	chr2:43760589:C:T	1.6226e-14	-3.24329e-10	-1.15877	0.000118802	-3.24329e-10	-1.16644	0.000119189	-3.24329e-10	-1.16659
43760749	chr2:43760749:CTT:C	2.79948e-15	-2.07164	-0.844304	3.02455e-05	-1.66817	-0.866373	3.03429e-05	-1.66816	-0.86658
43761006	chr2:43761006:G:GTA	3.2419e-14	-3.24329e-10	-0.466638	0.000235843	-3.24329e-10	-0.480726	0.000236644	-3.24329e-10	-0.48074
43761221	chr2:43761221:G:A	3.30782e-14	-3.24329e-10	-0.446509	0.000240601	-3.24329e-10	-0.460755	0.000241418	-3.24329e-10	-0.460769
43761385	chr2:43761385:T:C	9.81422e-14	1.98588	-1.34485	5.64959e-05	-0.564463	-1.34526	5.6691e-05	-0.564427	-1.34526
43761435	chr2:43761435:A:G	2.82369e-14	-3.24329e-10	-0.604755	0.000204495	-3.24329e-10	-0.623347	0.000205188	-3.24329e-10	-0.623371
43761507	chr2:43761507:T:C	2.84932e-14	-3.24329e-10	-0.595719	0.000207527	-3.24329e-10	-0.60863	0.000208232	-3.24329e-10	-0.608648
43761700	chr2:43761700:A:C	3.06051e-14	-3.24329e-10	-0.524217	0.000222727	-3.24329e-10	-0.537948	0.000223483	-3.24329e-10	-0.537962
43761800	chr2:43761800:T:C	1.62206e-14	-3.24329e-10	-1.1591	0.000118276	-3.24329e-10	-1.17087	0.000118706	-3.24329e-10	-1.17065
43761962	chr2:43761962:C:CT	3.38567e-14	-3.24329e-10	-0.423246	0.000246122	-3.24329e-10	-0.438065	0.000246961	-3.24329e-10	-0.438068
43761991	chr2:43761991:A:G	3.17379e-15	-1.69107	-1.09939	3.29987e-05	-1.35894	-1.08848	3.31095e-05	-1.35877	-1.08871
43762088	chr2:43762088:T:C	3.39847e-14	-3.24329e-10	-0.419474	0.000247046	-3.24329e-10	-0.434318	0.000247888	-3.24329e-10	-0.434321
43762128	chr2:43762128:G:A	1.31394e-14	-1.36977	-3.46321e-10	7.99416e-05	-1.5626	-3.46321e-10	8.02104e-05	-1.56264	-3.46321e-10
43762225	chr2:43762225:TACATG:T	3.06144e-14	-3.24329e-10	-0.523912	0.000244276	-3.24329e-10	-0.445593	0.000245071	-3.24329e-10	-0.445752
43762402	chr2:43762402:C:T	1.62369e-14	-3.24329e-10	-1.15809	0.000116689	-3.24329e-10	-1.18438	0.000117068	-3.24329e-10	-1.18454
43762546	chr2:43762546:C:T	1.61489e-14	-3.24329e-10	-1.16353	0.000116104	-3.24329e-10	-1.1894	0.000116482	-3.24329e-10	-1.18956
43762801	chr2:43762801:G:A	1.60126e-14	-3.24329e-10	-1.17201	0.000115199	-3.24329e-10	-1.19723	0.000115574	-3.24329e-10	-1.19738
43762817	chr2:43762817:C:G	5.74841e-14	1.44412	-1.33799	4.09697e-05	-0.882815	-1.34825	4.11105e-05	-0.882789	-1.34825
43762981	chr2:43762981:T:A	1.65515e-14	-3.24329e-10	-1.13891	0.000118792	-3.24329e-10	-1.16652	0.000119177	-3.24329e-10	-1.16669
43763008	chr2:43763008:CAGA:C	1.63951e-14	-3.24329e-10	-1.1484	0.00012523	-3.24329e-10	-1.11374	0.00012569	-3.24329e-10	-1.11348
43763061	chr2:43763061:C:T	1.64333e-14	-3.24329e-10	-1.14607	0.000118002	-3.24329e-10	-1.17319	0.000118385	-3.24329e-10	-1.17335
43763274	chr2:43763274:A:G	1.2953e-14	-1.38405	-3.46321e-10	7.9268e-05	-1.57106	-3.46321e-10	7.95346e-05	-1.57111	-3.46321e-10
43763364	chr2:43763364:T:C	1.84393e-14	0.316032	-1.34693	5.23398e-05	-0.662157	-1.32398	5.25145e-05	-0.66225	-1.32396
43763410	chr2:43763410:T:C	1.28262e-14	-0.078674	-1.31522	4.68001e-05	-0.804229	-1.29378	4.69561e-05	-0.804348	-1.29374
43763642	chr2:43763642:G:A	1.3768e-14	-3.24329e-10	-1.32304	0.000102931	-3.24329e-10	-1.30984	0.000103281	-3.24329e-10	-1.30985
43763689	chr2:43763689:C:T	2.30266e-15	-1.81294	-1.29838	1.51071e-05	-1.96646	-1.26227	1.51562e-05	-1.96646	-1.26243
43763690	chr2:43763690:G:A	2.72184e-15	-2.07792	-0.866155	2.83679e-05	-1.7024	-0.896239	2.84586e-05	-1.70238	-0.896471
43763874	chr2:43763874:G:A	1.69019e-14	-3.24329e-10	-1.11796	0.000119008	-3.24329e-10	-1.1647	0.000119406	-3.24329e-10	-1.16477
43764038	chr2:43764038:G:A	1.35388e-14	-3.24329e-10	-1.33983	9.9304e-05	-3.24329e-10	-1.34571	9.96481e-05	-3.24329e-10	-1.34565
43764116	chr2:43764116:A:G	1.76519e-14	-3.24329e-10	-1.07454	0.000135107	-3.24329e-10	-1.03783	0.000135577	-3.24329e-10	-1.03776
43764171	chr2:43764171:C:T	2.06951e-13	2.366	-0.978901	7.11661e-05	-0.471607	-1.20727	7.14338e-05	-0.471566	-1.20696
43764218	chr2:43764218:A:C	2.93243e-15	-1.61652	-1.25303	7.45366e-05	-0.393507	-1.2391	7.47823e-05	-0.393282	-1.23943
43764705	chr2:43764705:C:T	1.554e-14	-3.24329e-10	-1.20196	0.000110557	-3.24329e-10	-1.23836	0.000110928	-3.24329e-10	-1.23841
43764714	chr2:43764714:T:G	1.55074e-14	-3.24329e-10	-1.20407	0.000110356	-3.24329e-10	-1.24018	0.000110726	-3.24329e-10	-1.24024
43764978	chr2:43764978:C:A	1.54821e-14	-3.24329e-10	-1.2057	0.000110183	-3.24329e-10	-1.24175	0.000110554	-3.24329e-10	-1.24179
43765203	chr2:43765203:A:G	1.61958e-14	-3.24329e-10	-1.16063	0.000123588	-3.24329e-10	-1.12694	0.000124042	-3.24329e-10	-1.12668
43765310	chr2:43765310:T:C	1.35057e-14	-3.24329e-10	-1.34227	9.90681e-05	-3.24329e-10	-1.34809	9.94055e-05	-3.24329e-10	-1.34809
43765313	chr2:43765313:G:A	1.45554e-14	-3.24329e-10	-1.26742	0.000106918	-3.24329e-10	-1.27183	0.00010728	-3.24329e-10	-1.27186
43765950	chr2:43765950:G:C	1.47102e-14	-3.24329e-10	-1.25684	0.000105488	-3.24329e-10	-1.2853	0.000105844	-3.24329e-10	-1.28533
43766012	chr2:43766012:G:A	1.76705e-14	-3.24329e-10	-1.07348	0.000135256	-3.24329e-10	-1.03673	0.000135726	-3.24329e-10	-1.03666
43766089	chr2:43766089:T:A	1.51083e-14	-3.24329e-10	-1.23014	0.000107886	-3.24329e-10	-1.26281	0.00010825	-3.24329e-10	-1.26285
43766105	chr2:43766105:G:A	1.6164e-14	-3.24329e-10	-1.1626	0.000123323	-3.24329e-10	-1.12908	0.000123776	-3.24329e-10	-1.12882
43766119	chr2:43766119:C:T	1.76593e-14	-3.24329e-10	-1.07412	0.000135165	-3.24329e-10	-1.0374	0.000135636	-3.24329e-10	-1.03733
43766224	chr2:43766224:C:A	1.40727e-14	-3.24329e-10	-1.30115	0.000105647	-3.24329e-10	-1.28379	0.000106003	-3.24329e-10	-1.28384
43766236	chr2:43766236:T:C	1.39493e-14	-3.24329e-10	-1.30995	0.00010565	-3.24329e-10	-1.28376	0.000106015	-3.24329e-10	-1.28371
43766309	chr2:43766309:G:C	4.40493e-13	3.35071	-1.2082	0.000113019	0.117062	-1.3334	0.000113422	0.117115	-1.3333
43766411	chr2:43766411:C:G	9.53812e-15	-1.69009	-3.46321e-10	6.18349e-05	-1.81943	-3.46321e-10	6.20438e-05	-1.81946	-3.46321e-10
43767241	chr2:43767241:C:G	1.50654e-14	-3.24329e-10	-1.23298	0.000107624	-3.24329e-10	-1.26525	0.000107987	-3.24329e-10	-1.26529
43767384	chr2:43767384:T:G	1.34273e-14	-3.24329e-10	-1.34809	9.93177e-05	-3.24329e-10	-1.34557	9.96585e-05	-3.24329e-10	-1.34555
43767558	chr2:43767558:T:A	2.60701e-13	2.81116	-1.19317	8.18889e-05	-0.210121	-1.32841	8.21813e-05	-0.210073	-1.3283
43767731	chr2:43767731:T:G	1.35039e-14	-3.24329e-10	-1.34241	9.90717e-05	-3.24329e-10	-1.34805	9.9409e-05	-3.24329e-10	-1.34806
43767862	chr2:43767862:C:T	1.35607e-14	-3.24329e-10	-1.33821	0.000101002	-3.24329e-10	-1.32876	0.000101332	-3.24329e-10	-1.3289
43768185	chr2:43768185:T:A	1.51289e-14	-3.24329e-10	-1.22878	0.000113713	-3.24329e-10	-1.21022	0.000114089	-3.24329e-10	-1.21032
43768352	chr2:43768352:T:C	1.17089e-14	-0.140324	-1.34471	3.32355e-05	-1.10106	-1.33921	3.33557e-05	-1.10091	-1.33916
43768478	chr2:43768478:C:G	2.31502e-14	0.538267	-1.34165	7.4754e-05	-0.298428	-1.33126	7.5003e-05	-0.29855	-1.33122
43768490	chr2:43768490:T:TA	1.35786e-14	-3.24329e-10	-1.33689	9.9229e-05	-3.24329e-10	-1.34646	9.95657e-05	-3.24329e-10	-1.34648
43768615	chr2:43768615:G:C	1.45754e-14	-3.24329e-10	-1.26605	0.000106655	-3.24329e-10	-1.27429	0.00010702	-3.24329e-10	-1.27428
43768808	chr2:43768808:T:G	1.36108e-14	-3.24329e-10	-1.33452	9.93531e-05	-3.24329e-10	-1.34521	9.96897e-05	-3.24329e-10	-1.34524
43768930	chr2:43768930:A:G	1.77068e-14	-3.24329e-10	-1.07143	0.000135557	-3.24329e-10	-1.0345	0.000136028	-3.24329e-10	-1.03443
43768966	chr2:43768966:A:G	1.98518e-14	-3.24329e-10	-0.957091	0.000149998	-3.24329e-10	-0.93327	0.000150471	-3.24329e-10	-0.933531
43769092	chr2:43769092:G:A	1.34712e-14	-3.24329e-10	-1.34483	9.9056e-05	-3.24329e-10	-1.34821	9.93942e-05	-3.24329e-10	-1.3482
43769425	chr2:43769425:T:G	1.38596e-14	-3.24329e-10	-1.31641	0.000101621	-3.24329e-10	-1.32264	0.000101967	-3.24329e-10	-1.32265
43769626	chr2:43769626:A:AG	4.28213e-14	1.15978	-1.34813	7.9861e-05	-0.221641	-1.34196	8.01456e-05	-0.221479	-1.34197
43769737	chr2:43769737:C:T	1.49518e-14	-3.24329e-10	-1.24055	0.000109349	-3.24329e-10	-1.24935	0.000109719	-3.24329e-10	-1.24937
43769786	chr2:43769786:G:A	1.35473e-13	2.2194	-1.25602	5.65163e-05	-0.575646	-1.33372	5.67171e-05	-0.575616	-1.33361
43769939	chr2:43769939:T:C	3.98796e-13	2.99142	-0.948355	0.000107841	-0.121803	-1.14143	0.000108259	-0.121777	-1.141
43769969	chr2:43769969:G:A	1.75039e-14	-3.24329e-10	-1.08296	0.000126875	-3.24329e-10	-1.10069	0.000127349	-3.24329e-10	-1.10037
43770089	chr2:43770089:A:G	2.83958e-13	2.86796	-1.16451	8.77356e-05	-0.182692	-1.28687	8.80607e-05	-0.182644	-1.28663
43770220	chr2:43770220:C:T	2.20273e-13	2.57683	-1.12735	7.58975e-05	-0.350147	-1.26436	7.61809e-05	-0.350115	-1.26407
43770233	chr2:43770233:GC:G	2.21172e-13	2.50289	-1.04933	7.62416e-05	-0.394566	-1.21542	7.65324e-05	-0.394535	-1.21505
43770329	chr2:43770329:T:C	2.66517e-13	2.68966	-1.0496	8.01763e-05	-0.30939	-1.25027	8.04736e-05	-0.309347	-1.25002
43770450	chr2:43770450:G:A	2.149e-13	2.57765	-1.15286	7.4678e-05	-0.350988	-1.27972	7.49548e-05	-0.350955	-1.27946
43770458	chr2:43770458:C:T	1.62699e-14	-3.24329e-10	-1.15606	0.000124204	-3.24329e-10	-1.12197	0.00012466	-3.24329e-10	-1.12171
43770473	chr2:43770473:G:A	1.95001e-13	2.46334	-1.13572	7.0472e-05	-0.419283	-1.2694	7.07343e-05	-0.419253	-1.26911
43770871	chr2:43770871:T:C	2.01543e-13	2.53804	-1.17742	7.19184e-05	-0.374441	-1.29392	7.21828e-05	-0.374409	-1.29369
43770964	chr2:43770964:C:T	1.70173e-14	-3.24329e-10	-1.11115	0.000129912	-3.24329e-10	-1.07704	0.000130363	-3.24329e-10	-1.07697
43771422	chr2:43771422:C:G	1.3516e-14	-3.24329e-10	-1.34151	9.91883e-05	-3.24329e-10	-1.34687	9.95311e-05	-3.24329e-10	-1.34683
43771486	chr2:43771486:C:A	1.92159e-13	2.48346	-1.17052	6.9909e-05	-0.406769	-1.28993	7.01668e-05	-0.406737	-1.28969
43771491	chr2:43771491:C:T	2.2165e-13	2.68853	-1.23282	7.30271e-05	-0.312182	-1.34088	7.32842e-05	-0.312141	-1.34081
43771587	chr2:43771587:G:A	1.90571e-14	0.349929	-1.34787	5.02866e-05	-0.681264	-1.34489	5.04663e-05	-0.681131	-1.34486
43771818	chr2:43771818:TC:T	2.97369e-15	-1.60165	-1.25393	1.35375e-05	-1.9905	-1.34793	1.3585e-05	-1.9904	-1.34793
43771990	chr2:43771990:C:T	1.56384e-14	0.15209	-1.34774	5.53705e-05	-0.58614	-1.34371	5.5554e-05	-0.586258	-1.34368
43772043	chr2:43772043:C:T	1.66959e-13	2.40747	-1.2351	6.54256e-05	-0.44148	-1.3215	6.56611e-05	-0.441452	-1.32134
43772065	chr2:43772065:G:A	1.54481e-14	-3.24329e-10	-1.2079	0.000120755	-3.24329e-10	-1.15013	0.000121193	-3.24329e-10	-1.14991
43772173	chr2:43772173:C:T	1.34516e-14	-3.24329e-10	-1.34629	9.90513e-05	-3.24329e-10	-1.34825	9.93892e-05	-3.24329e-10	-1.34826
43772672	chr2:43772672:G:A	1.34765e-14	-3.24329e-10	-1.34443	9.90519e-05	-3.24329e-10	-1.34825	9.93898e-05	-3.24329e-10	-1.34825
43772787	chr2:43772787:A:G	3.06319e-14	-3.24329e-10	-0.523342	0.00021869	-3.24329e-10	-0.556239	0.000219459	-3.24329e-10	-0.556132
43772825	chr2:43772825:G:A	2.31109e-14	-3.24329e-10	-0.805079	0.000168948	-3.24329e-10	-0.814304	0.000169525	-3.24329e-10	-0.814299
43773356	chr2:43773356:C:T	1.78485e-12	4.88423	-1.34253	0.00027244	0.85684	-1.19331	0.000273268	0.856929	-1.19378
43773387	chr2:43773387:C:G	1.34643e-14	-3.24329e-10	-1.34534	9.95495e-05	-3.24329e-10	-1.34324	9.989e-05	-3.24329e-10	-1.34323
43773836	chr2:43773836:G:T	2.22356e-14	-3.24329e-10	-0.84369	0.000162592	-3.24329e-10	-0.85265	0.000163147	-3.24329e-10	-0.852646
43774303	chr2:43774303:G:C	2.9049e-14	-3.24329e-10	-0.5764	0.00021413	-3.24329e-10	-0.577308	0.000214864	-3.24329e-10	-0.577295
43774352	chr2:43774352:G:T	1.60099e-14	-3.24329e-10	-1.17217	0.000116979	-3.24329e-10	-1.1819	0.000117375	-3.24329e-10	-1.18192
43774447	chr2:43774447:A:G	2.5963e-14	-3.24329e-10	-0.68871	0.000199915	-3.24329e-10	-0.646003	0.000200567	-3.24329e-10	-0.646152
43774790	chr2:43774790:T:TAC	1.35455e-14	-3.24329e-10	-1.33933	9.91426e-05	-3.24329e-10	-1.34733	9.94795e-05	-3.24329e-10	-1.34735
43775015	chr2:43775015:C:G	7.0026e-15	-1.9991	-3.46321e-10	5.90281e-05	-1.86588	-3.46321e-10	5.92351e-05	-1.86578	-3.46321e-10
43775484	chr2:43775484:C:CT	6.65942e-15	-2.05665	0.00729475	7.03276e-05	-1.58485	-0.105882	7.06403e-05	-1.58485	-0.104851
43775596	chr2:43775596:C:T	1.35683e-14	-3.24329e-10	-1.33765	9.94136e-05	-3.24329e-10	-1.3446	9.97592e-05	-3.24329e-10	-1.34454
43775602	chr2:43775602:A:G	1.62065e-14	-3.24329e-10	-1.15997	0.000118448	-3.24329e-10	-1.16942	0.000118859	-3.24329e-10	-1.16936
43775604	chr2:43775604:C:A	1.61038e-14	-3.24329e-10	-1.16633	0.000117726	-3.24329e-10	-1.17553	0.000118134	-3.24329e-10	-1.17548
43776083	chr2:43776083:C:T	1.40044e-14	-3.24329e-10	-1.30601	0.00010605	-3.24329e-10	-1.27998	0.000106358	-3.24329e-10	-1.28049
43776454	chr2:43776454:A:T	1.52606e-14	-3.24329e-10	-1.22011	0.000109554	-3.24329e-10	-1.24747	0.000109964	-3.24329e-10	-1.24715
43776960	chr2:43776960:T:G	2.0399e-13	2.70381	-1.33112	0.000241498	0.888972	-1.346	0.000242373	0.889184	-1.346
43777029	chr2:43777029:A:G	1.64538e-14	-3.24329e-10	-1.14482	0.000125723	-3.24329e-10	-1.10981	0.000126186	-3.24329e-10	-1.10954
43777262	chr2:43777262:G:A	1.48938e-14	-3.24329e-10	-1.24444	0.000107149	-3.24329e-10	-1.26967	0.000107548	-3.24329e-10	-1.26937
43778175	chr2:43778175:T:C	1.64048e-14	-3.24329e-10	-1.14781	0.000125318	-3.24329e-10	-1.11304	0.00012578	-3.24329e-10	-1.11277
43778591	chr2:43778591:C:G	5.99293e-15	-0.818977	-1.33583	2.37373e-05	-1.43135	-1.3455	2.38178e-05	-1.43139	-1.34548
43779089	chr2:43779089:C:A	1.41461e-14	-3.24329e-10	-1.29595	0.000107601	-3.24329e-10	-1.26546	0.000107972	-3.24329e-10	-1.26543
43779118	chr2:43779118:G:A	1.64297e-14	-3.24329e-10	-1.14629	0.000125524	-3.24329e-10	-1.11139	0.000125986	-3.24329e-10	-1.11112
43779325	chr2:43779325:A:C	4.62732e-15	-1.56417	-0.849232	1.82229e-05	-2.08386	-0.957354	1.82887e-05	-2.08386	-0.95716
43779516	chr2:43779516:C:T	1.07592e-14	-0.235067	-1.33455	3.82059e-05	-0.95876	-1.34214	3.83334e-05	-0.95881	-1.34217
43779936	chr2:43779936:A:G	7.55106e-13	3.36028	-0.678804	0.000143696	-0.0133185	-0.962874	0.000144271	-0.0132456	-0.962359
43779957	chr2:43779957:G:T	1.40776e-14	-3.24329e-10	-1.3008	0.000103252	-3.24329e-10	-1.30672	0.000103602	-3.24329e-10	-1.30674
43779988	chr2:43779988:G:A	2.02569e-12	5.01637	-1.34809	0.000256346	0.854248	-1.25161	0.000257152	0.854366	-1.252
43780080	chr2:43780080:C:T	3.46135e-14	-3.24329e-10	-0.401138	0.000278299	-3.24329e-10	-0.315198	0.000279246	-3.24329e-10	-0.315204
43780171	chr2:43780171:G:A	1.38736e-14	-3.24329e-10	-1.3154	0.000101015	-3.24329e-10	-1.32862	0.000101375	-3.24329e-10	-1.32847
43780613	chr2:43780613:C:T	1.39612e-14	-3.24329e-10	-1.3091	0.000102144	-3.24329e-10	-1.31751	0.000102489	-3.24329e-10	-1.31754
43780733	chr2:43780733:C:T	5.06005e-14	0.775696	-0.797117	0.000121108	-0.381046	-0.766162	0.000121474	-0.380861	-0.76674
43780761	chr2:43780761:A:C	6.42692e-15	-2.08489	-3.46321e-10	5.05777e-05	-2.02038	-3.46321e-10	5.07494e-05	-2.0204	-3.46321e-10
43780825	chr2:43780825:A:G	1.68571e-14	-3.24329e-10	-1.12061	0.000128368	-3.24329e-10	-1.08899	0.000128851	-3.24329e-10	-1.08864
43780923	chr2:43780923:G:T	4.7311e-13	2.94233	-0.728387	0.000110486	-0.237128	-1.00188	0.000110928	-0.237031	-1.00139
43780952	chr2:43780952:T:G	1.69696e-14	-3.24329e-10	-1.11396	0.000123901	-3.24329e-10	-1.12441	0.000124331	-3.24329e-10	-1.12435
43781089	chr2:43781089:A:G	4.64745e-15	-1.19342	-1.21565	2.44475e-05	-1.50745	-1.23991	2.45264e-05	-1.50748	-1.24007
43781106	chr2:43781106:A:G	8.14824e-15	-2.03999	0.19241	8.94187e-05	-1.53086	0.0803009	8.98402e-05	-1.53085	0.081584
43781229	chr2:43781229:C:T	1.36921e-14	-3.24329e-10	-1.32857	0.000102224	-3.24329e-10	-1.31673	0.000102572	-3.24329e-10	-1.31674
43781359	chr2:43781359:T:A	1.65449e-14	-3.24329e-10	-1.13931	0.000126997	-3.24329e-10	-1.09973	0.000127466	-3.24329e-10	-1.09945
43781426	chr2:43781426:A:G	6.57412e-15	-2.06722	0.00497668	6.64348e-05	-1.63646	-0.111214	6.67372e-05	-1.63645	-0.110089
43781522	chr2:43781522:C:T	3.81093e-14	-3.24329e-10	-0.304925	0.000298506	-3.24329e-10	-0.245104	0.000299592	-3.24329e-10	-0.244875
43781546	chr2:43781546:A:G	2.02631e-14	-3.24329e-10	-0.936583	0.000159756	-3.24329e-10	-0.870246	0.000160068	-3.24329e-10	-0.871698
43781606	chr2:43781606:TC:T	1.82337e-13	1.74725	-0.486783	9.1929e-05	-0.774164	-0.648713	9.23088e-05	-0.774105	-0.648054
43781847	chr2:43781847:C:T	3.70761e-15	-1.61933	-1.01567	1.57697e-05	-2.08428	-1.10152	1.58257e-05	-2.08428	-1.10138
43781955	chr2:43781955:A:G	1.39561e-14	-3.24329e-10	-1.30947	0.000105602	-3.24329e-10	-1.28422	0.00010591	-3.24329e-10	-1.28471
43781958	chr2:43781958:A:C	4.09194e-14	-0.172884	-0.0608957	0.000202308	-0.734166	0.100065	0.000203014	-0.734164	0.100142
43782244	chr2:43782244:C:T	1.08055e-14	-0.228583	-1.33675	3.82775e-05	-0.955407	-1.34362	3.84053e-05	-0.955459	-1.34364
43782260	chr2:43782260:A:G	1.86616e-14	-3.24329e-10	-1.01891	0.000140352	-3.24329e-10	-0.999738	0.0001408	-3.24329e-10	-0.99996
43782277	chr2:43782277:A:T	5.2139e-14	0.833162	-0.824633	0.000123672	-0.336738	-0.78952	0.000124052	-0.33655	-0.790049
43782696	chr2:43782696:T:C	8.60632e-15	-1.79289	-3.46321e-10	7.35509e-05	-1.64591	-3.46321e-10	7.37974e-05	-1.64597	-3.46321e-10
43782713	chr2:43782713:G:A	4.47233e-15	-1.28606	-1.16141	2.38927e-05	-1.58007	-1.19025	2.39691e-05	-1.58009	-1.19044
43782791	chr2:43782791:A:T	2.109e-14	-3.24329e-10	-0.896584	0.000153998	-3.24329e-10	-0.906956	0.000154523	-3.24329e-10	-0.906953
43782905	chr2:43782905:C:T	1.45242e-14	-3.24329e-10	-1.26957	0.000112101	-3.24329e-10	-1.2245	0.000112489	-3.24329e-10	-1.22444
43783125	chr2:43783125:TTTTC:T	1.399e-14	-3.24329e-10	-1.30704	0.000105926	-3.24329e-10	-1.28115	0.000106234	-3.24329e-10	-1.28165
43783202	chr2:43783202:C:A	4.22453e-15	-1.96648	-0.537996	5.42009e-05	-1.30824	-0.642956	5.44143e-05	-1.30822	-0.642451
43783449	chr2:43783449:A:G	1.52042e-14	-3.24329e-10	-1.22381	0.000115124	-3.24329e-10	-1.19788	0.000115548	-3.24329e-10	-1.19761
43783481	chr2:43783481:G:A	5.47626e-13	3.08299	-0.722778	0.000121822	-0.146113	-0.995216	0.000122311	-0.146018	-0.994711
43783808	chr2:43783808:T:C	1.34252e-14	-3.24329e-10	-1.34825	9.90999e-05	-3.24329e-10	-1.34776	9.94369e-05	-3.24329e-10	-1.34778
43784181	chr2:43784181:C:T	2.47381e-15	-2.0713	-0.968326	2.53863e-05	-1.64336	-1.06633	2.54796e-05	-1.64334	-1.06608
43784526	chr2:43784526:G:A	1.36809e-14	-3.24329e-10	-1.32938	9.99325e-05	-3.24329e-10	-1.3394	0.000100284	-3.24329e-10	-1.33929
43784591	chr2:43784591:C:T	6.44594e-15	-2.05622	-0.0257109	6.83063e-05	-1.59168	-0.128208	6.86223e-05	-1.59165	-0.127028
43785067	chr2:43785067:G:A	5.14043e-14	1.22839	-1.23405	8.93986e-05	-0.179781	-1.27101	8.97229e-05	-0.179595	-1.27098
43785129	chr2:43785129:C:G	2.60232e-15	-2.0758	-0.913184	2.60192e-05	-1.66391	-1.02114	2.61161e-05	-1.6639	-1.02084
43785261	chr2:43785261:T:C	5.21888e-15	-2.05107	-0.242031	5.64703e-05	-1.56479	-0.345383	5.67226e-05	-1.56477	-0.344358
43785449	chr2:43785449:T:C	1.53535e-14	-3.24329e-10	-1.21404	0.000116325	-3.24329e-10	-1.18751	0.000116734	-3.24329e-10	-1.1874
43785548	chr2:43785548:A:G	2.57761e-14	-3.24329e-10	-0.695937	0.000203448	-3.24329e-10	-0.628484	0.00020412	-3.24329e-10	-0.628588
43785612	chr2:43785612:T:C	4.07095e-15	-2.05855	-0.48296	4.3427e-05	-1.59434	-0.57847	4.36152e-05	-1.59432	-0.577576
43785690	chr2:43785690:T:C	2.02329e-15	-2.08026	-1.1604	2.06243e-05	-1.67806	-1.23936	2.06977e-05	-1.67805	-1.23923
43785744	chr2:43785744:T:G	2.79053e-15	-2.07126	-0.847889	2.82014e-05	-1.64149	-0.96303	2.83065e-05	-1.64148	-0.962732
43785765	chr2:43785765:A:G	2.04993e-15	-2.08618	-1.1414	1.94102e-05	-1.76481	-1.21328	1.94803e-05	-1.7648	-1.2131
43786184	chr2:43786184:C:T	1.3589e-14	-3.24329e-10	-1.33613	9.94988e-05	-3.24329e-10	-1.34375	9.98459e-05	-3.24329e-10	-1.34367
43786462	chr2:43786462:G:A	2.09022e-14	-3.24329e-10	-0.905529	0.000152641	-3.24329e-10	-0.915804	0.000153162	-3.24329e-10	-0.915802
43786472	chr2:43786472:A:G	1.34863e-14	-3.24329e-10	-1.34371	0.00010063	-3.24329e-10	-1.33244	0.000100975	-3.24329e-10	-1.33242
43786488	chr2:43786488:T:G	8.17691e-15	-1.84407	-3.46321e-10	5.2879e-05	-1.97589	-3.46321e-10	5.3059e-05	-1.97589	-3.46321e-10
43786509	chr2:43786509:C:G	8.63265e-15	-1.78983	-3.46321e-10	7.52816e-05	-1.62266	-3.46321e-10	7.5537e-05	-1.62267	-3.46321e-10
43786570	chr2:43786570:G:A	8.51697e-15	-1.80332	-3.46321e-10	7.41871e-05	-1.6373	-3.46321e-10	7.44391e-05	-1.63732	-3.46321e-10
43786646	chr2:43786646:A:G	1.34787e-14	-3.24329e-10	-1.34427	9.95364e-05	-3.24329e-10	-1.34337	9.98791e-05	-3.24329e-10	-1.34334
43786659	chr2:43786659:C:T	3.01351e-14	-3.24329e-10	-0.539694	0.000241109	-3.24329e-10	-0.458644	0.000241935	-3.24329e-10	-0.458629
43786698	chr2:43786698:T:C	4.14857e-13	2.87134	-0.788783	9.70854e-05	-0.323871	-1.04443	9.74686e-05	-0.323802	-1.04397
43786768	chr2:43786768:G:A	2.50449e-15	-1.68919	-1.33811	1.55824e-05	-1.87101	-1.32674	1.56364e-05	-1.87103	-1.32667
43787162	chr2:43787162:A:G	2.75615e-15	-2.08292	-0.848631	2.61931e-05	-1.71551	-0.96289	2.62906e-05	-1.7155	-0.962585
43787460	chr2:43787460:T:G	1.3519e-14	-3.24329e-10	-1.34128	9.92107e-05	-3.24329e-10	-1.34665	9.95538e-05	-3.24329e-10	-1.3466
43787580	chr2:43787580:T:A	8.70246e-13	4.08447	-1.26108	0.000487541	1.54627	-1.30079	0.000489253	1.5464	-1.30081
43787798	chr2:43787798:T:G	1.61837e-14	-3.24329e-10	-1.16138	0.000123472	-3.24329e-10	-1.12788	0.000123901	-3.24329e-10	-1.12782
43787907	chr2:43787907:C:T	7.10316e-14	-3.24329e-10	0.317742	0.000499816	-3.24329e-10	0.270346	0.00050155	-3.24329e-10	0.270405
43787924	chr2:43787924:T:G	1.41305e-14	-3.24329e-10	-1.29705	0.000107281	-3.24329e-10	-1.26844	0.000107588	-3.24329e-10	-1.26899
43787981	chr2:43787981:T:C	3.4739e-12	4.20765	-3.46321e-10	4.73383e-05	-2.08657	-3.46321e-10	4.74999e-05	-2.08657	-3.46321e-10
43788017	chr2:43788017:A:G	6.41772e-15	-2.08632	-3.46321e-10	4.85959e-05	-2.06035	-3.46321e-10	4.87613e-05	-2.06036	-3.46321e-10
43788119	chr2:43788119:C:T	1.41777e-14	-3.24329e-10	-1.29371	0.000107727	-3.24329e-10	-1.26429	0.000108034	-3.24329e-10	-1.26486
43788121	chr2:43788121:T:C	1.36867e-14	-3.24329e-10	-1.32896	0.000101497	-3.24329e-10	-1.32387	0.000101845	-3.24329e-10	-1.32385
43788158	chr2:43788158:T:G	1.60668e-14	-3.24329e-10	-1.16863	0.000123072	-3.24329e-10	-1.13112	0.000123495	-3.24329e-10	-1.13109
43788252	chr2:43788252:A:C	5.09988e-14	0.851581	-0.865162	0.000116264	-0.359333	-0.828697	0.000116617	-0.359182	-0.829223
43788256	chr2:43788256:T:C	1.60857e-14	-3.24329e-10	-1.16745	0.000123231	-3.24329e-10	-1.12984	0.000123654	-3.24329e-10	-1.12981
43788270	chr2:43788270:A:G	3.92871e-14	1.06092	-1.3354	7.94003e-05	-0.226017	-1.34337	7.96883e-05	-0.225847	-1.34333
43788411	chr2:43788411:G:T	2.08463e-15	-2.06911	-1.14168	2.23389e-05	-1.60219	-1.23538	2.24224e-05	-1.60219	-1.23505
43788458	chr2:43788458:G:A	2.17168e-15	-2.07087	-1.09901	2.29013e-05	-1.61118	-1.20152	2.29879e-05	-1.61117	-1.20116
43788789	chr2:43788789:A:T	1.28561e-12	4.4629	-1.24929	0.000680137	1.87009	-1.29169	0.000682527	1.87022	-1.29172
43788844	chr2:43788844:G:T	1.34252e-14	-3.24329e-10	-1.34825	9.90531e-05	-3.24329e-10	-1.34824	9.93911e-05	-3.24329e-10	-1.34824
43788987	chr2:43788987:A:G	1.35467e-14	-3.24329e-10	-1.33924	0.000100744	-3.24329e-10	-1.33131	0.000101085	-3.24329e-10	-1.33134
43789049	chr2:43789049:G:A	1.66752e-14	-3.24329e-10	-1.13146	0.000119006	-3.24329e-10	-1.16472	0.000119406	-3.24329e-10	-1.16477
43789292	chr2:43789292:C:T	2.16688e-14	-3.24329e-10	-0.86951	0.000158196	-3.24329e-10	-0.880061	0.000158736	-3.24329e-10	-0.880059
43789293	chr2:43789293:G:A	1.43771e-14	-3.24329e-10	-1.27975	0.000110053	-3.24329e-10	-1.24293	0.0001104	-3.24329e-10	-1.24319
43789369	chr2:43789369:G:A	1.51067e-14	-3.24329e-10	-1.23025	0.000111005	-3.24329e-10	-1.23431	0.000111387	-3.24329e-10	-1.23429
43789412	chr2:43789412:A:G	3.35261e-15	-2.07793	-0.657716	3.22842e-05	-1.67591	-0.79341	3.24055e-05	-1.67591	-0.793063
43789463	chr2:43789463:G:A	2.32332e-15	-2.07994	-1.02245	2.2975e-05	-1.66791	-1.14157	2.30634e-05	-1.66791	-1.14114
43789465	chr2:43789465:A:C	1.62386e-14	-3.24329e-10	-1.15799	0.000123927	-3.24329e-10	-1.1242	0.000124383	-3.24329e-10	-1.12394
43789928	chr2:43789928:G:C	3.5966e-15	-1.34228	-1.32312	2.0295e-05	-1.60043	-1.33309	2.03628e-05	-1.60044	-1.33315
43789985	chr2:43789985:A:G	2.91585e-15	-2.07703	-0.79819	2.85819e-05	-1.673	-0.918119	2.86883e-05	-1.673	-0.917809
43790001	chr2:43790001:G:A	4.00261e-15	-1.32488	-1.23355	2.22176e-05	-1.5872	-1.25581	2.22898e-05	-1.58722	-1.25595
43790038	chr2:43790038:C:T	3.41243e-15	-2.06086	-0.657097	3.50835e-05	-1.57315	-0.813009	3.52302e-05	-1.57315	-0.812245
43790049	chr2:43790049:T:C	3.23093e-15	-2.06704	-0.705577	3.25686e-05	-1.60526	-0.855288	3.27039e-05	-1.60525	-0.854552
43790104	chr2:43790104:A:G	2.15518e-14	-3.24329e-10	-0.874924	0.000157655	-3.24329e-10	-0.883483	0.000158187	-3.24329e-10	-0.883518
43790272	chr2:43790272:C:A	3.19683e-15	-2.0472	-0.73602	3.43098e-05	-1.52627	-0.882194	3.44521e-05	-1.52625	-0.881474
43790982	chr2:43790982:G:A	1.63028e-14	-3.24329e-10	-1.15405	0.000125045	-3.24329e-10	-1.11522	0.000125475	-3.24329e-10	-1.11519
43791501	chr2:43791501:G:A	1.56788e-14	-3.24329e-10	-1.19307	0.000114589	-3.24329e-10	-1.20254	0.000114977	-3.24329e-10	-1.20257
43791517	chr2:43791517:G:GGA	1.38347e-14	-3.24329e-10	-1.31821	0.0001043	-3.24329e-10	-1.29662	0.000104661	-3.24329e-10	-1.29657
43791878	chr2:43791878:T:G	1.64444e-14	-3.24329e-10	-1.1454	0.000126131	-3.24329e-10	-1.10657	0.000126565	-3.24329e-10	-1.10654
43791879	chr2:43791879:T:C	1.63989e-14	-3.24329e-10	-1.14817	0.000125253	-3.24329e-10	-1.11356	0.000125714	-3.24329e-10	-1.11329
43792212	chr2:43792212:C:T	4.75536e-15	-1.13715	-1.24897	2.5429e-05	-1.43831	-1.26969	2.5512e-05	-1.43833	-1.26982
43792223	chr2:43792223:AG:TG	1.35251e-14	-3.24329e-10	-1.34083	0.000101134	-3.24329e-10	-1.32745	0.000101481	-3.24329e-10	-1.32742
43792413	chr2:43792413:T:A	1.37178e-14	-3.24329e-10	-1.32669	0.000100115	-3.24329e-10	-1.33758	0.000100468	-3.24329e-10	-1.33745
43792473	chr2:43792473:T:A	3.501e-15	-2.0715	-0.620839	3.44451e-05	-1.64207	-0.76246	3.45753e-05	-1.64206	-0.7621
43792520	chr2:43792520:A:G	1.66559e-14	-3.24329e-10	-1.13262	0.000127843	-3.24329e-10	-1.09309	0.000128282	-3.24329e-10	-1.09306
43792580	chr2:43792580:A:G	1.36229e-14	-3.24329e-10	-1.33363	9.96476e-05	-3.24329e-10	-1.34225	9.99965e-05	-3.24329e-10	-1.34216
43792660	chr2:43792660:G:A	2.19466e-15	-2.07975	-1.07961	2.18645e-05	-1.67194	-1.18709	2.19478e-05	-1.67193	-1.1867
43792791	chr2:43792791:C:T	2.29199e-15	-2.08658	-1.02938	2.10712e-05	-1.74476	-1.15123	2.11519e-05	-1.74475	-1.15082
43792797	chr2:43792797:C:T	2.04715e-15	-2.08652	-1.14242	1.94359e-05	-1.75086	-1.22591	1.95048e-05	-1.75085	-1.22579
43793051	chr2:43793051:T:C	1.53355e-14	-3.24329e-10	-1.21521	0.000111452	-3.24329e-10	-1.2303	0.000111835	-3.24329e-10	-1.23028
43793108	chr2:43793108:A:G	1.47932e-14	-3.24329e-10	-1.25121	0.000110193	-3.24329e-10	-1.24166	0.000110574	-3.24329e-10	-1.24161
43793237	chr2:43793237:G:T	1.60749e-14	-3.24329e-10	-1.16812	0.000117142	-3.24329e-10	-1.1805	0.000117539	-3.24329e-10	-1.18053
43793302	chr2:43793302:C:T	2.37688e-10	8.43333	-3.46321e-10	0.000175551	-0.775961	-3.46321e-10	0.000176187	-0.77575	-3.46321e-10
43793843	chr2:43793843:A:G	5.13235e-14	0.890193	-0.897428	0.000114638	-0.336292	-0.865818	0.000114986	-0.336134	-0.866353
43793877	chr2:43793877:G:C	1.34606e-14	-3.24329e-10	-1.34562	9.94408e-05	-3.24329e-10	-1.34433	9.9781e-05	-3.24329e-10	-1.34432
43793984	chr2:43793984:C:T	1.36174e-14	-3.24329e-10	-1.33403	9.96271e-05	-3.24329e-10	-1.34246	9.99757e-05	-3.24329e-10	-1.34237
43793985	chr2:43793985:A:G	2.03264e-15	-2.08587	-1.15017	1.80895e-05	-1.80438	-1.24418	1.81569e-05	-1.80437	-1.24388
43794083	chr2:43794083:A:G	1.35382e-14	-3.24329e-10	-1.33986	9.90883e-05	-3.24329e-10	-1.34788	9.94279e-05	-3.24329e-10	-1.34787
43794268	chr2:43794268:A:G	4.36622e-15	-2.08403	-0.387457	3.51558e-05	-1.84653	-0.537571	3.52964e-05	-1.84652	-0.536995
43794417	chr2:43794417:T:C	1.36428e-14	-3.24329e-10	-1.33217	9.97413e-05	-3.24329e-10	-1.34131	0.000100091	-3.24329e-10	-1.34122
43794537	chr2:43794537:C:T	1.46008e-14	-3.24329e-10	-1.26431	0.000108625	-3.24329e-10	-1.25599	0.000109002	-3.24329e-10	-1.25593
43794627	chr2:43794627:T:C	1.54155e-14	-3.24329e-10	-1.21001	0.000112655	-3.24329e-10	-1.21957	0.000113038	-3.24329e-10	-1.21958
43794687	chr2:43794687:T:A	6.9264e-13	3.19345	-0.598322	0.000136747	-0.125696	-0.900063	0.000137297	-0.125635	-0.899518
43794690	chr2:43794690:T:C	5.71927e-14	-3.24329e-10	0.101044	0.000374788	-3.24329e-10	-0.0175335	0.000376637	-3.24329e-10	-0.0160173
43795181	chr2:43795181:T:G	1.57172e-14	-3.24329e-10	-1.19063	0.00011479	-3.24329e-10	-1.20079	0.00011518	-3.24329e-10	-1.2008
43795189	chr2:43795189:G:A	2.09773e-14	-3.24329e-10	-0.901943	0.000153196	-3.24329e-10	-0.912177	0.000153718	-3.24329e-10	-0.912176
43795373	chr2:43795373:A:G	2.04917e-15	-2.08647	-1.14148	1.84288e-05	-1.79229	-1.23769	1.84976e-05	-1.79227	-1.23739
43795566	chr2:43795566:T:C	1.35591e-14	-3.24329e-10	-1.33833	9.93655e-05	-3.24329e-10	-1.34509	9.97109e-05	-3.24329e-10	-1.34502
43795605	chr2:43795605:A:T	1.67612e-15	-2.08641	-1.3425	1.61752e-05	-1.81299	-1.34743	1.62303e-05	-1.81298	-1.34744
43795831	chr2:43795831:T:C	1.16553e-13	2.01794	-1.20498	0.000161693	0.385746	-1.24394	0.000162278	0.385917	-1.2439
43796397	chr2:43796397:A:C	1.35579e-14	-3.24329e-10	-1.33841	9.93631e-05	-3.24329e-10	-1.34511	9.97084e-05	-3.24329e-10	-1.34505
43796450	chr2:43796450:G:A	1.34265e-14	-3.24329e-10	-1.34815	9.91228e-05	-3.24329e-10	-1.34753	9.94611e-05	-3.24329e-10	-1.34753
43796624	chr2:43796624:A:T	1.34254e-14	-3.24329e-10	-1.34824	9.90547e-05	-3.24329e-10	-1.34822	9.93927e-05	-3.24329e-10	-1.34822
43796677	chr2:43796677:A:G	1.577e-14	-3.24329e-10	-1.18727	0.000120444	-3.24329e-10	-1.15271	0.000120858	-3.24329e-10	-1.15268
43797029	chr2:43797029:A:G	2.1323e-14	-3.24329e-10	-0.885595	0.000155682	-3.24329e-10	-0.896081	0.000156213	-3.24329e-10	-0.89608
43797143	chr2:43797143:T:A	4.97232e-13	3.11632	-0.852649	0.00010277	-0.220672	-1.09073	0.000103179	-0.220501	-1.09033
43797409	chr2:43797409:C:T	2.28896e-15	-2.08666	-1.03062	2.00605e-05	-1.79339	-1.15175	2.01373e-05	-1.79339	-1.15134
43797429	chr2:43797429:G:T	6.42487e-15	-2.05787	-0.0273364	6.74486e-05	-1.59369	-0.138839	6.775e-05	-1.59367	-0.137805
43797436	chr2:43797436:A:G	1.52256e-14	-3.24329e-10	-1.22241	0.000111289	-3.24329e-10	-1.23177	0.000111667	-3.24329e-10	-1.23178
43797449	chr2:43797449:T:TA	3.82704e-14	-0.300706	-3.46321e-10	0.000185655	-0.720001	-3.46321e-10	0.000186275	-0.720075	-3.46321e-10
43797470	chr2:43797470:G:A	3.28658e-15	-1.4984	-1.25713	1.88587e-05	-1.72991	-1.27701	1.89203e-05	-1.72992	-1.27714
43797477	chr2:43797477:C:T	2.16465e-14	-0.87054	-3.46321e-10	0.000125536	-1.1113	-3.46321e-10	0.000126025	-1.11082	-3.46321e-10
43797903	chr2:43797903:A:G	1.36966e-14	-3.24329e-10	-1.32823	0.000100009	-3.24329e-10	-1.33864	0.000100361	-3.24329e-10	-1.33852
43797965	chr2:43797965:A:T	1.35847e-14	-3.24329e-10	-1.33644	9.94736e-05	-3.24329e-10	-1.344	9.98205e-05	-3.24329e-10	-1.34392
43798043	chr2:43798043:C:T	1.63906e-14	-3.24329e-10	-1.14868	0.000125185	-3.24329e-10	-1.1141	0.000125646	-3.24329e-10	-1.11383
43798044	chr2:43798044:A:G	2.21854e-15	-2.08666	-1.06187	2.04807e-05	-1.74856	-1.17585	2.05586e-05	-1.74855	-1.17547
43798049	chr2:43798049:C:T	2.22448e-15	-2.08571	-1.06015	1.92491e-05	-1.81173	-1.1747	1.93222e-05	-1.81173	-1.17432
43798050	chr2:43798050:T:G	2.20721e-15	-2.08688	-1.06678	1.96345e-05	-1.78676	-1.17985	1.9709e-05	-1.78675	-1.17947
43798057	chr2:43798057:G:A	1.92017e-14	-3.24329e-10	-0.990382	0.000146186	-3.24329e-10	-0.959016	0.000146704	-3.24329e-10	-0.958882
43798093	chr2:43798093:C:G	1.87824e-15	-2.08405	-1.231	1.66272e-05	-1.83381	-1.29905	1.66876e-05	-1.8338	-1.29883
43798128	chr2:43798128:T:G	1.88157e-14	-3.24329e-10	-1.01069	0.000137481	-3.24329e-10	-1.02041	0.000137953	-3.24329e-10	-1.02038
43798304	chr2:43798304:A:G	1.37355e-14	-3.24329e-10	-1.3254	0.000103397	-3.24329e-10	-1.30532	0.000103708	-3.24329e-10	-1.30572
43798489	chr2:43798489:T:C	1.37626e-14	-3.24329e-10	-1.32343	0.00010035	-3.24329e-10	-1.33523	0.000100706	-3.24329e-10	-1.3351
43798571	chr2:43798571:A:G	1.87942e-14	-3.24329e-10	-1.01184	0.000137327	-3.24329e-10	-1.02153	0.000137799	-3.24329e-10	-1.0215
43799034	chr2:43799034:G:C	1.56458e-14	-3.24329e-10	-1.19518	0.00011429	-3.24329e-10	-1.20516	0.000114678	-3.24329e-10	-1.20517
43799091	chr2:43799091:G:A	5.35346e-14	-3.24329e-10	0.0349442	0.000430601	-3.24329e-10	0.12129	0.000431904	-3.24329e-10	0.120906
43799530	chr2:43799530:C:CTA	1.34571e-14	-3.24329e-10	-1.34588	9.94261e-05	-3.24329e-10	-1.34448	9.97662e-05	-3.24329e-10	-1.34447
43799836	chr2:43799836:A:G	1.34267e-14	-3.24329e-10	-1.34814	9.95229e-05	-3.24329e-10	-1.34351	9.98636e-05	-3.24329e-10	-1.34349
43800063	chr2:43800063:A:G	1.45846e-14	-3.24329e-10	-1.26542	0.000107136	-3.24329e-10	-1.2698	0.000107503	-3.24329e-10	-1.26978
43800085	chr2:43800085:A:G	1.5728e-14	-3.24329e-10	-1.18994	0.000120184	-3.24329e-10	-1.15487	0.000120597	-3.24329e-10	-1.15484
43800141	chr2:43800141:A:G	1.53188e-14	-3.24329e-10	-1.2163	0.000111693	-3.24329e-10	-1.22814	0.00011207	-3.24329e-10	-1.22817
43800159	chr2:43800159:T:A	1.34445e-14	-3.24329e-10	-1.34681	0.000100001	-3.24329e-10	-1.33872	0.000100343	-3.24329e-10	-1.3387
43800163	chr2:43800163:G:A	5.26662e-13	3.57239	-1.25122	0.000345302	1.19415	-1.29363	0.000346522	1.19431	-1.29366
43800252	chr2:43800252:C:A	2.4862e-15	-2.07437	-0.960256	2.49612e-05	-1.63414	-1.09243	2.50587e-05	-1.63413	-1.09195
43800453	chr2:43800453:C:G	1.34337e-14	-3.24329e-10	-1.34761	9.97698e-05	-3.24329e-10	-1.34103	0.000100112	-3.24329e-10	-1.34101
43800970	chr2:43800970:G:A	1.37826e-14	-3.24329e-10	-1.32198	0.000100456	-3.24329e-10	-1.33418	0.000100812	-3.24329e-10	-1.33404
43801041	chr2:43801041:C:T	2.15486e-15	-2.07948	-1.09818	2.16459e-05	-1.67919	-1.18989	2.17227e-05	-1.67918	-1.18976
43801410	chr2:43801410:G:T	1.52463e-14	-3.24329e-10	-1.22105	0.000111587	-3.24329e-10	-1.22909	0.000111965	-3.24329e-10	-1.22911
43801460	chr2:43801460:A:G	1.67849e-14	-3.24329e-10	-1.1249	0.000131436	-3.24329e-10	-1.06537	0.000131897	-3.24329e-10	-1.06528
43801583	chr2:43801583:C:T	2.44899e-14	-3.24329e-10	-0.747123	0.000179924	-3.24329e-10	-0.751361	0.000180541	-3.24329e-10	-0.751338
43801584	chr2:43801584:G:A	1.37929e-14	-3.24329e-10	-1.32123	0.000100515	-3.24329e-10	-1.33359	0.000100872	-3.24329e-10	-1.33345
43801600	chr2:43801600:T:C	1.38675e-14	-3.24329e-10	-1.31584	0.000103853	-3.24329e-10	-1.30092	0.000104205	-3.24329e-10	-1.30094
43801700	chr2:43801700:G:A	1.96103e-14	-3.24329e-10	-0.96933	0.000143411	-3.24329e-10	-0.978176	0.000143896	-3.24329e-10	-0.978206
43802682	chr2:43802682:C:T	2.28681e-15	-2.08135	-1.03687	2.24386e-05	-1.67936	-1.15375	2.25252e-05	-1.67934	-1.15333
43802999	chr2:43802999:A:T	1.83698e-14	-3.24329e-10	-1.03468	0.000142174	-3.24329e-10	-0.986842	0.000142662	-3.24329e-10	-0.986817
43803176	chr2:43803176:C:T	1.9575e-14	-3.24329e-10	-0.971129	0.00014741	-3.24329e-10	-0.950672	0.000147878	-3.24329e-10	-0.950911
43803443	chr2:43803443:T:C	1.36696e-14	-3.24329e-10	-1.33021	9.98276e-05	-3.24329e-10	-1.34045	0.000100178	-3.24329e-10	-1.34034
43803510	chr2:43803510:C:T	3.90301e-13	2.76898	-0.747439	9.80362e-05	-0.343985	-1.01457	9.84264e-05	-0.343891	-1.0141
43803565	chr2:43803565:A:T	2.30406e-15	-2.04883	-1.06188	2.60021e-05	-1.52716	-1.15856	2.60953e-05	-1.52715	-1.15839
43803910	chr2:43803910:A:T	1.61407e-14	-3.24329e-10	-1.16404	0.000123113	-3.24329e-10	-1.13079	0.000123565	-3.24329e-10	-1.13053
43804036	chr2:43804036:G:A	4.73468e-13	2.94897	-0.734274	0.000112648	-0.217546	-1.00208	0.000113097	-0.217453	-1.0016
43804044	chr2:43804044:G:A	1.37703e-14	-3.24329e-10	-1.32287	0.000100416	-3.24329e-10	-1.33457	0.000100772	-3.24329e-10	-1.33444
43804114	chr2:43804114:T:C	1.36343e-14	-3.24329e-10	-1.33279	9.97186e-05	-3.24329e-10	-1.34154	0.000100068	-3.24329e-10	-1.34145
43804148	chr2:43804148:T:A	1.34298e-14	-3.24329e-10	-1.34791	9.9057e-05	-3.24329e-10	-1.3482	9.93947e-05	-3.24329e-10	-1.3482
43804158	chr2:43804158:G:A	2.12799e-15	-2.08333	-1.10687	2.07479e-05	-1.70398	-1.20747	2.08266e-05	-1.70397	-1.2071
43804823	chr2:43804823:T:C	5.30002e-14	-3.24329e-10	0.0249121	0.000432705	-3.24329e-10	0.126164	0.000434167	-3.24329e-10	0.126132
43804945	chr2:43804945:G:C	4.07501e-15	-1.46271	-1.0778	1.47419e-05	-2.06783	-1.18537	1.47929e-05	-2.06783	-1.18532
43805485	chr2:43805485:T:G	1.74969e-14	-3.24329e-10	-1.08336	0.00012793	-3.24329e-10	-1.09241	0.000128371	-3.24329e-10	-1.09237
43806128	chr2:43806128:C:T	1.3738e-14	-3.24329e-10	-1.32522	0.000100245	-3.24329e-10	-1.33628	0.0001006	-3.24329e-10	-1.33615
43806140	chr2:43806140:C:T	1.40351e-14	-3.24329e-10	-1.30382	0.000103	-3.24329e-10	-1.30917	0.000103349	-3.24329e-10	-1.30918
43806636	chr2:43806636:T:C	1.36769e-14	-3.24329e-10	-1.32967	9.99281e-05	-3.24329e-10	-1.33944	0.00010028	-3.24329e-10	-1.33933
43806728	chr2:43806728:G:C	1.44301e-14	-3.24329e-10	-1.27607	0.000110234	-3.24329e-10	-1.24129	0.000110617	-3.24329e-10	-1.24123
43807562	chr2:43807562:C:G	8.26848e-15	-1.44954	-0.383389	2.74393e-05	-2.06522	-0.566693	2.75354e-05	-2.06523	-0.56659
43807984	chr2:43807984:C:G	2.36273e-13	2.84938	-1.32977	0.000280978	1.03757	-1.34319	0.000281995	1.03777	-1.34318
43808416	chr2:43808416:A:G	1.38379e-14	-3.24329e-10	-1.31798	0.000100787	-3.24329e-10	-1.33089	0.000101146	-3.24329e-10	-1.33073
43808531	chr2:43808531:A:G	2.10104e-14	-3.24329e-10	-0.900366	0.000153446	-3.24329e-10	-0.910548	0.000153969	-3.24329e-10	-0.910547
43808887	chr2:43808887:C:T	2.09156e-14	-3.24329e-10	-0.904886	0.000152756	-3.24329e-10	-0.91505	0.000153277	-3.24329e-10	-0.915049
43809281	chr2:43809281:C:T	1.38321e-14	-3.24329e-10	-1.31839	0.000101685	-3.24329e-10	-1.32201	0.00010203	-3.24329e-10	-1.32203
43809299	chr2:43809299:G:A	8.25987e-15	-1.33902	-0.494953	2.4326e-05	-2.05581	-0.696535	2.44221e-05	-2.05581	-0.696002
43809341	chr2:43809341:T:A	7.62089e-15	-1.41463	-0.499864	2.3839e-05	-2.07077	-0.701799	2.39326e-05	-2.07077	-0.701283
43809352	chr2:43809352:A:G	5.8594e-15	-1.44605	-0.731285	1.99951e-05	-2.07247	-0.875939	2.0065e-05	-2.07246	-0.875858
43809550	chr2:43809550:A:G	7.44549e-15	-1.19615	-0.74163	2.07205e-05	-2.02021	-0.892554	2.07921e-05	-2.02021	-0.892515
43809661	chr2:43809661:A:G	6.95184e-15	-1.41776	-0.588614	2.20443e-05	-2.07144	-0.779404	2.21305e-05	-2.07143	-0.778908
43809774	chr2:43809774:T:C	1.35556e-13	2.18023	-1.21623	0.000194991	0.480656	-1.1516	0.00019568	0.480817	-1.15163
43809783	chr2:43809783:T:C	6.42642e-15	-1.44083	-0.644139	2.14969e-05	-2.07255	-0.803438	2.15715e-05	-2.07254	-0.803381
43809908	chr2:43809908:T:G	1.36437e-14	-3.24329e-10	-1.3321	9.97663e-05	-3.24329e-10	-1.34106	0.000100117	-3.24329e-10	-1.34096
43809946	chr2:43809946:A:G	1.35986e-14	-3.24329e-10	-1.33542	0.000101259	-3.24329e-10	-1.32621	0.000101601	-3.24329e-10	-1.32624
43810257	chr2:43810257:C:G	2.74894e-10	8.57876	-3.46321e-10	5.17129e-05	-1.99819	-3.46321e-10	5.18938e-05	-1.9981	-3.46321e-10
43810349	chr2:43810349:A:G	4.86255e-15	-1.36853	-0.995285	1.61476e-05	-2.05777	-1.10435	1.62036e-05	-2.05776	-1.1043
43810474	chr2:43810474:A:G	2.02583e-14	-3.24329e-10	-0.936817	0.00015583	-3.24329e-10	-0.895128	0.00015643	-3.24329e-10	-0.89469
43810659	chr2:43810659:C:T	1.35067e-14	-3.24329e-10	-1.3422	9.91712e-05	-3.24329e-10	-1.34705	9.95135e-05	-3.24329e-10	-1.347
43810837	chr2:43810837:T:G	1.15446e-14	-1.49917	-3.46321e-10	7.26963e-05	-1.6576	-3.46321e-10	7.29499e-05	-1.65753	-3.46321e-10
43811558	chr2:43811558:G:C	6.37344e-15	-1.42621	-0.667036	2.12268e-05	-2.06754	-0.821086	2.12994e-05	-2.06754	-0.821083
43811845	chr2:43811845:C:T	8.14508e-15	-1.35097	-0.496998	2.54074e-05	-2.04251	-0.666346	2.54966e-05	-2.04252	-0.666234
43811849	chr2:43811849:C:T	1.38827e-14	-3.24329e-10	-1.31474	0.000104882	-3.24329e-10	-1.29106	0.000105191	-3.24329e-10	-1.29152
43811852	chr2:43811852:C:T	1.4206e-14	-3.24329e-10	-1.29172	0.000106826	-3.24329e-10	-1.27269	0.000107189	-3.24329e-10	-1.27271
43811884	chr2:43811884:G:A	1.35088e-14	-3.24329e-10	-1.34204	9.91872e-05	-3.24329e-10	-1.34688	9.95298e-05	-3.24329e-10	-1.34684
43811942	chr2:43811942:T:C	1.37614e-14	-3.24329e-10	-1.32352	0.00010038	-3.24329e-10	-1.33493	0.000100735	-3.24329e-10	-1.3348
43811968	chr2:43811968:A:G	1.3438e-14	-3.24329e-10	-1.3473	9.90937e-05	-3.24329e-10	-1.34783	9.94312e-05	-3.24329e-10	-1.34783
43812021	chr2:43812021:C:G	1.40793e-14	-3.24329e-10	-1.30068	0.000103397	-3.24329e-10	-1.30531	0.000103748	-3.24329e-10	-1.30533
43812105	chr2:43812105:C:T	9.02334e-15	-1.3377	-0.407868	2.74571e-05	-2.04055	-0.59072	2.75528e-05	-2.04056	-0.590631
43812153	chr2:43812153:C:T	1.39119e-14	-3.24329e-10	-1.31264	0.000102231	-3.24329e-10	-1.31666	0.000102579	-3.24329e-10	-1.31667
43812581	chr2:43812581:G:A	1.09575e-13	-3.24329e-10	0.751225	0.00076598	-3.24329e-10	0.697263	0.00076867	-3.24329e-10	0.697364
43812594	chr2:43812594:C:T	3.17395e-13	3.09731	-1.28255	0.000353613	1.23582	-1.3115	0.0003549	1.23602	-1.31149
43812700	chr2:43812700:C:T	8.77884e-15	-1.32118	-0.451854	2.65174e-05	-2.03624	-0.629852	2.66084e-05	-2.03625	-0.62982
43812717	chr2:43812717:G:A	1.43046e-14	-3.24329e-10	-1.2848	0.00010379	-3.24329e-10	-1.30153	0.000104134	-3.24329e-10	-1.30161
43812896	chr2:43812896:TA:T	2.32777e-14	-3.24329e-10	-0.797888	0.000171088	-3.24329e-10	-0.801718	0.000171675	-3.24329e-10	-0.801696
43813044	chr2:43813044:C:T	1.36465e-14	-3.24329e-10	-1.3319	0.000100432	-3.24329e-10	-1.33441	0.000100774	-3.24329e-10	-1.33442
43813262	chr2:43813262:G:C	7.49017e-15	-1.43204	-0.499748	2.48545e-05	-2.06114	-0.669712	2.49406e-05	-2.06115	-0.669646
43813519	chr2:43813519:A:G	1.38203e-14	-3.24329e-10	-1.31925	0.000100698	-3.24329e-10	-1.33176	0.000101057	-3.24329e-10	-1.33162
43813970	chr2:43813970:A:C	1.37416e-14	-3.24329e-10	-1.32496	0.000100273	-3.24329e-10	-1.33599	0.000100628	-3.24329e-10	-1.33587
43813971	chr2:43813971:C:T	5.0223e-14	-3.24329e-10	-0.0289106	0.000409325	-3.24329e-10	0.0706165	0.000410714	-3.24329e-10	0.0705993
43814007	chr2:43814007:T:C	1.37736e-14	-3.24329e-10	-1.32263	0.000100445	-3.24329e-10	-1.33428	0.000100802	-3.24329e-10	-1.33414
43814051	chr2:43814051:T:C	1.37387e-14	-3.24329e-10	-1.32516	0.000100258	-3.24329e-10	-1.33614	0.000100613	-3.24329e-10	-1.33601
43814069	chr2:43814069:G:A	1.29998e-14	-1.38045	-3.46321e-10	8.08408e-05	-1.55141	-3.46321e-10	8.11133e-05	-1.55145	-3.46321e-10
43814086	chr2:43814086:G:T	1.37085e-14	-3.24329e-10	-1.32737	0.000100101	-3.24329e-10	-1.33772	0.000100454	-3.24329e-10	-1.3376
43814118	chr2:43814118:G:A	2.32228e-14	-3.24329e-10	-0.80025	0.000170685	-3.24329e-10	-0.804072	0.000171271	-3.24329e-10	-0.804051
43814140	chr2:43814140:C:T	1.37116e-14	-3.24329e-10	-1.32714	0.000100117	-3.24329e-10	-1.33756	0.00010047	-3.24329e-10	-1.33744
43815124	chr2:43815124:C:T	1.26729e-12	3.92905	-0.729791	0.000202637	0.360969	-0.993446	0.000203426	0.361034	-0.993028
43815139	chr2:43815139:C:G	1.35942e-14	-3.24329e-10	-1.33574	0.00010008	-3.24329e-10	-1.33792	0.000100421	-3.24329e-10	-1.33793
43815178	chr2:43815178:A:G	2.95383e-15	-2.04161	-0.820672	3.23717e-05	-1.51077	-0.955841	3.25022e-05	-1.51076	-0.955232
43815421	chr2:43815421:T:C	1.38987e-14	-3.24329e-10	-1.31359	0.000101133	-3.24329e-10	-1.32746	0.000101495	-3.24329e-10	-1.32729
43815648	chr2:43815648:G:A	9.22068e-15	-1.72393	-3.46321e-10	9.44613e-05	-1.3957	-3.46321e-10	9.47819e-05	-1.39572	-3.46321e-10
43815700	chr2:43815700:G:C	1.36177e-14	-3.24329e-10	-1.33401	0.000100314	-3.24329e-10	-1.33559	0.000100651	-3.24329e-10	-1.33564
43815707	chr2:43815707:A:G	4.62433e-14	0.971286	-1.08275	1.4365e-05	-1.93415	-1.34495	1.44128e-05	-1.93425	-1.34493
43815757	chr2:43815757:A:G	9.04795e-15	-0.398361	-1.34448	3.28164e-05	-1.10517	-1.34779	3.29257e-05	-1.10524	-1.3478
43815765	chr2:43815765:C:A	3.25383e-15	-2.04691	-0.718644	3.45492e-05	-1.53683	-0.864677	3.46923e-05	-1.53682	-0.863957
43815925	chr2:43815925:AAAG:A	1.39364e-14	-3.24329e-10	-1.31088	0.000105606	-3.24329e-10	-1.28418	0.00010597	-3.24329e-10	-1.28415
43816094	chr2:43816094:A:T	1.3427e-14	-3.24329e-10	-1.34812	9.90513e-05	-3.24329e-10	-1.34826	9.93892e-05	-3.24329e-10	-1.34826
43816254	chr2:43816254:G:A	1.91404e-14	-1.8835	0.889914	0.000261805	-1.09402	0.717728	0.000262892	-1.094	0.718445
43816313	chr2:43816313:A:T	2.3425e-13	1.56867	-0.0576665	9.749e-05	-0.967605	-0.396538	9.78486e-05	-0.967593	-0.396284
43816482	chr2:43816482:C:T	3.43909e-14	-3.24329e-10	-0.40759	0.000252582	-3.24329e-10	-0.412156	0.000253459	-3.24329e-10	-0.412097
43816755	chr2:43816755:T:C	1.03892e-14	-1.60462	-3.46321e-10	9.24968e-05	-1.41672	-3.46321e-10	9.28196e-05	-1.41664	-3.46321e-10
43817097	chr2:43817097:C:T	1.53247e-14	-3.24329e-10	-1.21591	0.000116699	-3.24329e-10	-1.1843	0.00011705	-3.24329e-10	-1.18469
43817116	chr2:43817116:A:G	7.58457e-15	-0.680051	-1.23922	1.48091e-05	-1.92334	-1.32531	1.48605e-05	-1.92332	-1.32527
43817551	chr2:43817551:A:G	1.3894e-14	-3.24329e-10	-1.31393	0.000102899	-3.24329e-10	-1.31014	0.000103252	-3.24329e-10	-1.31013
43817635	chr2:43817635:C:T	1.37889e-14	-3.24329e-10	-1.32152	0.000102352	-3.24329e-10	-1.31547	0.000102704	-3.24329e-10	-1.31545
43817685	chr2:43817685:A:G	2.08589e-14	-3.24329e-10	-0.9076	0.000170751	-3.24329e-10	-0.803685	0.000171229	-3.24329e-10	-0.804295
43817700	chr2:43817700:A:G	2.15434e-15	-2.07136	-1.10654	1.74111e-05	-1.93712	-1.14966	1.74801e-05	-1.93711	-1.14912
43817746	chr2:43817746:C:A	6.13017e-15	-1.16349	-0.968672	2.61319e-05	-1.73106	-0.949673	2.62118e-05	-1.731	-0.950085
43817770	chr2:43817770:T:C	1.65233e-14	-3.24329e-10	-1.14061	0.000131605	-3.24329e-10	-1.06409	0.000132008	-3.24329e-10	-1.06443
43817791	chr2:43817791:T:A	2.62374e-15	-1.64489	-1.33589	1.57141e-05	-1.84571	-1.34362	1.5767e-05	-1.84573	-1.34365
43817866	chr2:43817866:C:T	5.86508e-15	-1.12471	-1.05166	2.44697e-05	-1.71469	-1.03177	2.45455e-05	-1.71464	-1.03213
43818145	chr2:43818145:A:T	1.99179e-14	-3.24329e-10	-0.953765	0.000140731	-3.24329e-10	-0.997045	0.000141205	-3.24329e-10	-0.997087
43818263	chr2:43818263:G:A	4.10795e-15	-1.30374	-1.22872	1.81841e-05	-1.82519	-1.21815	1.82421e-05	-1.82516	-1.21841
43818793	chr2:43818793:G:A	3.5817e-15	-1.44699	-1.22255	2.12038e-05	-1.7304	-1.15931	2.12817e-05	-1.73041	-1.15905
43819446	chr2:43819446:T:C	2.83087e-15	-1.72348	-1.18132	1.33791e-05	-2.08701	-1.26319	1.34257e-05	-2.08701	-1.26312
43819773	chr2:43819773:C:T	3.48073e-14	-3.24329e-10	-0.395555	0.000262433	-3.24329e-10	-0.373898	0.00026329	-3.24329e-10	-0.374044
43820014	chr2:43820014:G:C	1.39562e-14	-3.24329e-10	-1.30946	0.000105317	-3.24329e-10	-1.28692	0.000105643	-3.24329e-10	-1.28723
43820283	chr2:43820283:A:G	1.44393e-14	-3.24329e-10	-1.27543	0.000108954	-3.24329e-10	-1.25296	0.000109331	-3.24329e-10	-1.25292
43820768	chr2:43820768:C:T	2.35521e-14	-0.786169	-3.46321e-10	4.94251e-05	-2.04344	-3.46321e-10	4.95927e-05	-2.04345	-3.46321e-10
43820800	chr2:43820800:C:T	1.92387e-14	-0.988462	-3.46321e-10	4.82731e-05	-2.06702	-3.46321e-10	4.84368e-05	-2.06704	-3.46321e-10
43821207	chr2:43821207:C:T	9.28771e-15	-2.05294	0.336245	6.55909e-05	-1.99426	0.233808	6.59208e-05	-1.99427	0.235421
43821233	chr2:43821233:G:GT	1.41209e-14	-3.24329e-10	-1.29773	0.000106224	-3.24329e-10	-1.27834	0.000106578	-3.24329e-10	-1.27842
43821447	chr2:43821447:G:A	1.41783e-14	-3.24329e-10	-1.29367	0.000102617	-3.24329e-10	-1.31289	0.000102963	-3.24329e-10	-1.31292
43821452	chr2:43821452:C:T	2.0689e-15	-2.01707	-1.20129	1.45138e-05	-2.07947	-1.18932	1.45659e-05	-2.07947	-1.18915
43821476	chr2:43821476:G:A	2.34156e-14	-3.24329e-10	-0.791981	0.000176383	-3.24329e-10	-0.771238	0.00017696	-3.24329e-10	-0.771375
43821531	chr2:43821531:C:G	1.36039e-14	-3.24329e-10	-1.33503	9.97195e-05	-3.24329e-10	-1.34153	0.000100059	-3.24329e-10	-1.34154
43821541	chr2:43821541:T:C	1.34255e-14	-3.24329e-10	-1.34822	9.90706e-05	-3.24329e-10	-1.34806	9.9409e-05	-3.24329e-10	-1.34806
43823202	chr2:43823202:G:A	1.62804e-14	-3.24329e-10	-1.15542	0.000122434	-3.24329e-10	-1.13632	0.000122853	-3.24329e-10	-1.13631
43823548	chr2:43823548:C:T	2.29674e-15	-1.78223	-1.33166	1.36297e-05	-1.98376	-1.34789	1.36752e-05	-1.98382	-1.3479
43823671	chr2:43823671:C:G	1.34551e-14	-3.24329e-10	-1.34603	9.98887e-05	-3.24329e-10	-1.33984	0.000100218	-3.24329e-10	-1.33995
43823832	chr2:43823832:G:A	1.50552e-14	-3.24329e-10	-1.23366	0.00011477	-3.24329e-10	-1.20096	0.000115106	-3.24329e-10	-1.20144
43823840	chr2:43823840:T:A	3.49358e-14	-0.391871	-3.46321e-10	0.000155615	-0.89651	-3.46321e-10	0.000156136	-0.896568	-3.46321e-10
43824148	chr2:43824148:T:C	3.42451e-14	-3.24329e-10	-0.41184	0.000262496	-3.24329e-10	-0.373659	0.000263332	-3.24329e-10	-0.373884
43824629	chr2:43824629:G:A	3.35277e-14	-3.24329e-10	-0.433013	0.000255992	-3.24329e-10	-0.398748	0.000256857	-3.24329e-10	-0.398778
43825008	chr2:43825008:T:C	1.54946e-14	-3.24329e-10	-1.20489	0.000118749	-3.24329e-10	-1.16688	0.000119107	-3.24329e-10	-1.16728
43825028	chr2:43825028:C:A	1.94132e-14	-3.24329e-10	-0.979429	0.000150817	-3.24329e-10	-0.927823	0.000151387	-3.24329e-10	-0.927458
43825277	chr2:43825277:C:T	1.35576e-14	-3.24329e-10	-1.33844	9.9164e-05	-3.24329e-10	-1.34712	9.9504e-05	-3.24329e-10	-1.3471
43825359	chr2:43825359:G:A	1.83915e-14	-3.24329e-10	-1.03349	0.000138376	-3.24329e-10	-1.01392	0.000138867	-3.24329e-10	-1.01378
43825604	chr2:43825604:GTTA:G	1.01194e-14	-1.8902	0.259274	5.7553e-05	-2.05079	0.159603	5.77813e-05	-2.05079	0.160162
43825694	chr2:43825694:C:A	2.07485e-15	-2.07024	-1.14525	1.57221e-05	-2.03205	-1.15678	1.57791e-05	-2.03208	-1.15654
43825869	chr2:43825869:A:G	2.5106e-14	-3.24329e-10	-0.722277	0.000173404	-3.24329e-10	-0.788268	0.000174212	-3.24329e-10	-0.787022
43825951	chr2:43825951:G:A	5.89407e-15	-1.06638	-1.10506	2.6338e-05	-1.72603	-0.946851	2.64206e-05	-1.72595	-0.947205
43826106	chr2:43826106:G:C	3.74335e-14	-3.24329e-10	-0.322818	0.000271975	-3.24329e-10	-0.338185	0.000272804	-3.24329e-10	-0.338546
43826184	chr2:43826184:G:T	1.3524e-14	-3.24329e-10	-1.34092	9.94912e-05	-3.24329e-10	-1.34382	9.98312e-05	-3.24329e-10	-1.34382
43826309	chr2:43826309:A:T	1.76862e-14	-3.24329e-10	-1.0726	0.000128847	-3.24329e-10	-1.08527	0.000129293	-3.24329e-10	-1.08522
43826809	chr2:43826809:T:C	3.31873e-14	-3.24329e-10	-0.443217	0.000254282	-3.24329e-10	-0.40545	0.000255093	-3.24329e-10	-0.405669
43826984	chr2:43826984:G:A	1.8104e-15	-2.02262	-1.32921	1.31014e-05	-2.08493	-1.28624	1.31437e-05	-2.08494	-1.28641
43827054	chr2:43827054:G:A	1.51123e-14	-3.24329e-10	-1.22987	0.000115227	-3.24329e-10	-1.19699	0.000115563	-3.24329e-10	-1.19748
43827245	chr2:43827245:A:C	1.87545e-14	-1.01395	-3.46321e-10	0.000172626	-0.792768	-3.46321e-10	0.000173182	-0.792954	-3.46321e-10
43827279	chr2:43827279:C:T	1.41279e-14	-3.24329e-10	-1.29723	0.000105437	-3.24329e-10	-1.28578	0.000105797	-3.24329e-10	-1.28577
43827298	chr2:43827298:C:A	1.78912e-15	-2.01763	-1.34603	1.26132e-05	-2.08589	-1.32326	1.26547e-05	-2.08589	-1.32337
43827343	chr2:43827343:G:T	2.68409e-15	-2.0603	-0.897745	2.25549e-05	-2.07242	-0.755523	2.26212e-05	-2.07244	-0.755975
43827345	chr2:43827345:G:A	2.56746e-15	-2.03753	-0.964939	2.0761e-05	-2.0813	-0.829514	2.08228e-05	-2.08132	-0.829934
43827400	chr2:43827400:T:C	1.19448e-13	-3.24329e-10	0.837495	0.000819216	-3.24329e-10	0.764455	0.000822417	-3.24329e-10	0.764949
43828248	chr2:43828248:C:T	1.43128e-14	-3.24329e-10	-1.28423	0.000111816	-3.24329e-10	-1.22704	0.000112155	-3.24329e-10	-1.22742
43828307	chr2:43828307:G:A	2.49868e-15	-1.69283	-1.33679	1.44263e-05	-2.02045	-1.25439	1.44709e-05	-2.0205	-1.25466
43828371	chr2:43828371:C:T	5.36315e-15	-1.92797	-0.337862	3.16717e-05	-2.0673	-0.421169	3.17939e-05	-2.0673	-0.42072
43828388	chr2:43828388:T:C	2.24879e-15	-1.82731	-1.30768	1.32705e-05	-2.05796	-1.30039	1.33185e-05	-2.05799	-1.30015
43828404	chr2:43828404:G:A	2.23806e-14	-3.24329e-10	-0.83719	0.000169521	-3.24329e-10	-0.810919	0.00017013	-3.24329e-10	-0.810736
43828510	chr2:43828510:A:C	2.50132e-15	-1.69796	-1.3306	1.29547e-05	-2.04193	-1.34051	1.29972e-05	-2.04196	-1.3406
43828783	chr2:43828783:C:T	2.14744e-14	-1.81791	0.93939	0.000112581	-2.02085	0.800629	0.000113054	-2.02085	0.801418
43828870	chr2:43828870:C:T	1.8955e-15	-2.03094	-1.27496	1.44265e-05	-2.08685	-1.18798	1.44664e-05	-2.08684	-1.18862
43828885	chr2:43828885:A:G	2.25317e-14	-3.24329e-10	-0.83046	0.000170793	-3.24329e-10	-0.803443	0.000171426	-3.24329e-10	-0.803146
43828910	chr2:43828910:AG:A	2.83442e-15	-1.73143	-1.17212	1.42933e-05	-2.00799	-1.27611	1.43423e-05	-2.00805	-1.27603
43828952	chr2:43828952:G:A	1.94506e-14	-3.24329e-10	-0.977507	0.000151461	-3.24329e-10	-0.923562	0.000152035	-3.24329e-10	-0.923185
43828973	chr2:43828973:T:A	2.78805e-15	-1.81094	-1.1091	1.54125e-05	-1.96428	-1.24443	1.5466e-05	-1.96435	-1.24431
43829009	chr2:43829009:A:T	8.72208e-15	-1.85513	0.0756095	4.89093e-05	-2.03569	-0.0182372	4.91007e-05	-2.03569	-0.0177318
43829183	chr2:43829183:T:C	3.13596e-15	-1.66769	-1.13476	1.51552e-05	-2.05361	-1.17194	1.52015e-05	-2.05364	-1.17226
43829240	chr2:43829240:C:T	1.68832e-14	-3.24329e-10	-1.11906	0.00012054	-3.24329e-10	-1.15191	0.000120937	-3.24329e-10	-1.15203
43829305	chr2:43829305:C:T	3.0323e-15	-1.65841	-1.17766	1.45564e-05	-2.05592	-1.20994	1.46014e-05	-2.05595	-1.21022
43829402	chr2:43829402:A:G	3.10221e-15	-1.65385	-1.15941	1.39558e-05	-2.04222	-1.26578	1.40037e-05	-2.04226	-1.26571
43829661	chr2:43829661:A:T	3.11439e-15	-1.64786	-1.16149	1.47135e-05	-2.05903	-1.1961	1.47589e-05	-2.05906	-1.19639
43829674	chr2:43829674:CA:C	1.75073e-14	-3.24329e-10	-1.08277	0.000135579	-3.24329e-10	-1.03434	0.000135947	-3.24329e-10	-1.03503
43829717	chr2:43829717:A:G	3.1726e-15	-1.62627	-1.16456	1.45956e-05	-2.06429	-1.19888	1.46407e-05	-2.06432	-1.19917
43829854	chr2:43829854:T:C	1.34251e-14	-3.24329e-10	-1.34825	9.99564e-05	-3.24329e-10	-1.33916	0.000100287	-3.24329e-10	-1.33926
43829963	chr2:43829963:G:A	2.08104e-15	-1.9374	-1.27512	1.46051e-05	-1.9982	-1.26433	1.46586e-05	-1.99825	-1.26402
43830079	chr2:43830079:G:A	2.5042e-15	-1.68594	-1.34148	1.4125e-05	-2.0267	-1.26925	1.41691e-05	-2.02675	-1.26949
43830270	chr2:43830270:C:G	1.34856e-14	-3.24329e-10	-1.34376	0.000101647	-3.24329e-10	-1.32238	0.000101976	-3.24329e-10	-1.32256
43830686	chr2:43830686:TCTC:T	9.14389e-15	-1.71571	-0.0165873	4.8592e-05	-1.96014	-0.100293	4.87773e-05	-1.96015	-0.0998792
43830738	chr2:43830738:T:C	2.09469e-15	-2.06873	-1.13725	1.92267e-05	-1.97031	-1.01728	1.9275e-05	-1.97036	-1.01813
43830928	chr2:43830928:A:G	2.26223e-15	-1.89663	-1.2324	1.48625e-05	-1.91401	-1.33104	1.49139e-05	-1.91409	-1.33091
43830955	chr2:43830955:A:G	4.8538e-14	-3.24329e-10	-0.0630357	0.000352008	-3.24329e-10	-0.0802384	0.000353066	-3.24329e-10	-0.0806431
43830980	chr2:43830980:A:G	8.99182e-15	-1.74907	-3.46321e-10	5.85073e-05	-1.87474	-3.46321e-10	5.8705e-05	-1.87477	-3.46321e-10
43831062	chr2:43831062:G:A	5.29233e-15	-1.78408	-0.495048	2.84222e-05	-2.00447	-0.592253	2.85316e-05	-2.00448	-0.591806
43831080	chr2:43831080:G:T	1.46796e-14	-3.24329e-10	-1.25892	0.000108939	-3.24329e-10	-1.25311	0.000109312	-3.24329e-10	-1.2531
43831331	chr2:43831331:T:C	2.35891e-15	-1.87888	-1.2083	1.53168e-05	-1.97035	-1.24459	1.53648e-05	-1.97041	-1.2448
43832299	chr2:43832299:G:A	1.75164e-14	-3.24329e-10	-1.08225	0.000137498	-3.24329e-10	-1.02029	0.000137898	-3.24329e-10	-1.02078
43833770	chr2:43833770:T:C	2.15787e-15	-2.05969	-1.11658	1.67995e-05	-2.01519	-1.10735	1.6852e-05	-2.01524	-1.10759
43834296	chr2:43834296:C:T	1.34386e-14	-3.24329e-10	-1.34725	9.90685e-05	-3.24329e-10	-1.34808	9.94068e-05	-3.24329e-10	-1.34808
43834500	chr2:43834500:G:A	9.43968e-15	-1.70046	-3.46321e-10	5.96673e-05	-1.85511	-3.46321e-10	5.98779e-05	-1.85499	-3.46321e-10
43835062	chr2:43835062:C:T	1.67369e-14	-3.24329e-10	-1.12777	0.00012852	-3.24329e-10	-1.08781	0.000128886	-3.24329e-10	-1.08837
43835147	chr2:43835147:C:T	1.74371e-15	-2.07668	-1.31269	1.65971e-05	-1.82424	-1.31043	1.66511e-05	-1.82431	-1.31051
43835757	chr2:43835757:G:T	1.70998e-15	-2.072	-1.3369	1.87242e-05	-1.68383	-1.33025	1.87869e-05	-1.68391	-1.33022
43835959	chr2:43835959:G:C	4.95775e-15	-1.97523	-0.369205	3.0439e-05	-2.08223	-0.44594	3.05556e-05	-2.08223	-0.445516
43836043	chr2:43836043:T:G	1.87943e-15	-2.08366	-1.23076	1.73099e-05	-1.87302	-1.2196	1.73649e-05	-1.87309	-1.21976
43836176	chr2:43836176:A:G	2.01065e-15	-2.0819	-1.16502	1.87675e-05	-1.86008	-1.15168	1.88263e-05	-1.86016	-1.15189
43836188	chr2:43836188:G:A	1.87114e-14	-3.24329e-10	-1.01625	0.000140879	-3.24329e-10	-0.995992	0.000141378	-3.24329e-10	-0.99586
43836207	chr2:43836207:C:T	1.10114e-14	-1.54645	-3.46321e-10	6.47216e-05	-1.7738	-3.46321e-10	6.49453e-05	-1.77375	-3.46321e-10
43836218	chr2:43836218:A:G	1.87312e-15	-2.01989	-1.29789	1.72721e-05	-1.82654	-1.26826	1.73253e-05	-1.82663	-1.26851
43836246	chr2:43836246:A:AT	2.20384e-14	-3.24329e-10	-0.852598	0.000172811	-3.24329e-10	-0.791693	0.000173456	-3.24329e-10	-0.791375
43836278	chr2:43836278:G:T	2.82428e-14	-3.24329e-10	-0.604544	0.000205091	-3.24329e-10	-0.620437	0.000205795	-3.24329e-10	-0.620419
43836440	chr2:43836440:G:C	2.1004e-14	-3.24329e-10	-0.900671	0.00016387	-3.24329e-10	-0.844822	0.000164496	-3.24329e-10	-0.844413
43836496	chr2:43836496:T:C	1.44201e-14	-3.24329e-10	-1.27676	0.000103573	-3.24329e-10	-1.30362	0.000103935	-3.24329e-10	-1.30353
43836592	chr2:43836592:C:T	2.37312e-15	-1.99837	-1.08281	1.70715e-05	-2.0752	-1.03128	1.71224e-05	-2.07521	-1.03171
43836712	chr2:43836712:C:T	2.7679e-14	-3.24329e-10	-0.624711	0.000210576	-3.24329e-10	-0.594048	0.000211248	-3.24329e-10	-0.594264
43836923	chr2:43836923:C:T	1.89569e-15	-2.08462	-1.22118	1.72467e-05	-1.87715	-1.21912	1.73018e-05	-1.87722	-1.21927
43836958	chr2:43836958:G:A	2.07977e-15	-2.0706	-1.14252	2.02499e-05	-1.80803	-1.12771	2.03129e-05	-1.80811	-1.12793
43837212	chr2:43837212:T:C	1.99854e-15	-1.93477	-1.31819	1.26697e-05	-2.06317	-1.34151	1.27134e-05	-2.06318	-1.34146
43837951	chr2:43837951:G:A	5.84914e-15	-1.92613	-0.252964	3.46399e-05	-2.06694	-0.331943	3.4773e-05	-2.06695	-0.331509
43839039	chr2:43839039:A:C	1.49589e-14	-3.24329e-10	-1.24008	0.000115602	-3.24329e-10	-1.19374	0.000115975	-3.24329e-10	-1.19392
43839156	chr2:43839156:G:A	3.47731e-14	-3.24329e-10	-0.39654	0.000265597	-3.24329e-10	-0.361914	0.000266496	-3.24329e-10	-0.36194
43840030	chr2:43840030:G:A	1.66685e-15	-2.08662	-1.34782	1.72336e-05	-1.76007	-1.33697	1.72896e-05	-1.76014	-1.33705
43840081	chr2:43840081:T:A	9.62859e-15	-1.68065	-3.46321e-10	6.14082e-05	-1.82635	-3.46321e-10	6.16186e-05	-1.82633	-3.46321e-10
43840325	chr2:43840325:C:T	2.70158e-14	-3.24329e-10	-0.64896	0.000205765	-3.24329e-10	-0.617157	0.000206457	-3.24329e-10	-0.617205
43840680	chr2:43840680:T:G	1.80728e-15	-2.07242	-1.28114	1.71257e-05	-1.81725	-1.28606	1.71818e-05	-1.81735	-1.2861
43840712	chr2:43840712:C:T	2.2178e-13	1.4563	-3.46321e-10	0.000399577	0.0465143	-3.46321e-10	0.000400923	0.0464703	-3.46321e-10
43841650	chr2:43841650:G:A	5.44194e-14	-3.24329e-10	0.0513383	0.000391623	-3.24329e-10	0.0264064	0.000392983	-3.24329e-10	0.0264687
43841728	chr2:43841728:T:G	2.3371e-14	-3.24329e-10	-0.793889	0.000169783	-3.24329e-10	-0.809373	0.000170376	-3.24329e-10	-0.80929
43841837	chr2:43841837:C:A	2.97661e-15	-1.98108	-0.873517	2.16441e-05	-2.06789	-0.801272	2.17051e-05	-2.06789	-0.80186
43841873	chr2:43841873:G:A	1.87757e-14	-3.24329e-10	-1.01282	0.000145487	-3.24329e-10	-0.963808	0.00014602	-3.24329e-10	-0.963552
43841975	chr2:43841975:GC:G	4.50558e-13	2.1651	-3.46321e-10	0.000646862	0.528239	-3.46321e-10	0.000649018	0.528162	-3.46321e-10
43842258	chr2:43842258:C:A	3.02008e-14	-3.24329e-10	-0.537516	0.000230609	-3.24329e-10	-0.50317	0.000231381	-3.24329e-10	-0.50323
43842378	chr2:43842378:C:T	1.91051e-15	-1.97167	-1.32635	2.71021e-05	-1.3479	-1.29639	2.71886e-05	-1.34805	-1.29645
43842563	chr2:43842563:C:A	2.11188e-15	-2.02173	-1.17607	2.48286e-05	-1.4432	-1.2887	2.49154e-05	-1.44336	-1.28845
43842633	chr2:43842633:G:A	5.2693e-15	-2.07584	-0.20765	3.61483e-05	-2.06261	-0.293653	3.62876e-05	-2.0626	-0.293219
43842642	chr2:43842642:A:T	1.88097e-15	-1.98282	-1.33077	2.61987e-05	-1.37474	-1.30344	2.62826e-05	-1.37489	-1.3035
43842891	chr2:43842891:C:T	1.0417e-13	-3.24329e-10	0.700637	0.000749116	-3.24329e-10	0.675001	0.000751692	-3.24329e-10	0.675028
43843073	chr2:43843073:C:T	2.29853e-14	-3.24329e-10	-0.810529	0.000180204	-3.24329e-10	-0.749803	0.000180899	-3.24329e-10	-0.749361
43843112	chr2:43843112:T:C	2.29843e-15	-1.97372	-1.13944	2.94809e-05	-1.3451	-1.21505	2.95817e-05	-1.34526	-1.21488
43843188	chr2:43843188:A:AGCTTTT	5.41328e-14	-3.24329e-10	0.0460567	0.000391056	-3.24329e-10	0.0249567	0.000392227	-3.24329e-10	0.024542
43843414	chr2:43843414:C:T	2.08354e-14	-3.24329e-10	-0.908731	0.000144259	-3.24329e-10	-0.972285	0.000144848	-3.24329e-10	-0.971613
43843500	chr2:43843500:T:C	2.07358e-15	-1.97337	-1.24273	1.97378e-05	-1.70632	-1.25503	1.98073e-05	-1.70645	-1.25479
43843754	chr2:43843754:A:T	2.10295e-14	-3.24329e-10	-0.899459	0.000146776	-3.24329e-10	-0.954986	0.000147259	-3.24329e-10	-0.955105
43843796	chr2:43843796:A:G	2.47512e-15	-1.89551	-1.14358	3.55452e-05	-1.15512	-1.21796	3.5666e-05	-1.1553	-1.2178
43843892	chr2:43843892:C:T	2.12207e-14	-3.24329e-10	-0.890406	0.000146767	-3.24329e-10	-0.955045	0.000147368	-3.24329e-10	-0.954364
43844251	chr2:43844251:G:C	1.34563e-14	-3.24329e-10	-1.34593	9.91338e-05	-3.24329e-10	-1.34742	9.94709e-05	-3.24329e-10	-1.34743
43844313	chr2:43844313:G:T	1.44788e-14	-3.24329e-10	-1.2727	0.000107351	-3.24329e-10	-1.26779	0.000107714	-3.24329e-10	-1.26781
43844394	chr2:43844394:A:G	1.89928e-14	-3.24329e-10	-1.00133	0.000133559	-3.24329e-10	-1.04935	0.000134024	-3.24329e-10	-1.04928
43844500	chr2:43844500:C:T	1.7425e-15	-2.04986	-1.3402	2.01998e-05	-1.5907	-1.34752	2.02661e-05	-1.59083	-1.34753
43844537	chr2:43844537:A:G	2.38925e-14	-3.24329e-10	-0.77182	0.00017084	-3.24329e-10	-0.803164	0.000171463	-3.24329e-10	-0.802933
43844604	chr2:43844604:A:G	2.01097e-15	-2.0328	-1.21396	2.33954e-05	-1.48148	-1.30988	2.34761e-05	-1.48163	-1.30968
43844621	chr2:43844621:C:T	2.89488e-14	-0.579853	-3.46321e-10	0.000132663	-1.05608	-3.46321e-10	0.000133111	-1.05612	-3.46321e-10
43844649	chr2:43844649:G:A	6.48579e-15	-2.07577	-3.46321e-10	4.99418e-05	-2.03303	-3.46321e-10	5.01127e-05	-2.03302	-3.46321e-10
43844963	chr2:43844963:G:A	1.34569e-14	-3.24329e-10	-1.34589	9.91741e-05	-3.24329e-10	-1.34702	9.95124e-05	-3.24329e-10	-1.34702
43845184	chr2:43845184:G:C	2.20828e-14	-3.24329e-10	-0.850584	0.000152437	-3.24329e-10	-0.917141	0.000153067	-3.24329e-10	-0.916422
43845301	chr2:43845301:G:A	2.12654e-14	-3.24329e-10	-0.888303	0.000155032	-3.24329e-10	-0.900263	0.000155571	-3.24329e-10	-0.900199
43845412	chr2:43845412:C:G	6.59027e-14	-3.24329e-10	0.242796	0.000473668	-3.24329e-10	0.216614	0.000475305	-3.24329e-10	0.216659
43845435	chr2:43845435:G:C	1.92384e-14	-3.24329e-10	-0.988475	0.000134031	-3.24329e-10	-1.04583	0.000134569	-3.24329e-10	-1.04522
43845437	chr2:43845437:G:T	3.25164e-15	-1.9395	-0.826728	2.40804e-05	-1.87464	-0.887854	2.41649e-05	-1.87462	-0.887772
43845487	chr2:43845487:T:C	2.02758e-14	-3.24329e-10	-0.935956	0.00014069	-3.24329e-10	-0.997331	0.000141262	-3.24329e-10	-0.99668
43845748	chr2:43845748:A:G	2.02682e-15	-2.04899	-1.18992	1.49944e-05	-2.0869	-1.14931	1.50405e-05	-2.0869	-1.14965
43845827	chr2:43845827:G:A	1.95741e-14	-3.24329e-10	-0.971177	0.000136207	-3.24329e-10	-1.02972	0.000136756	-3.24329e-10	-1.0291
43845852	chr2:43845852:C:A	5.63464e-14	-3.24329e-10	0.0861355	0.000405518	-3.24329e-10	0.0612718	0.000406918	-3.24329e-10	0.0613143
43845946	chr2:43845946:T:C	1.88259e-14	-3.24329e-10	-1.01015	0.000131415	-3.24329e-10	-1.06553	0.00013194	-3.24329e-10	-1.06495
43846014	chr2:43846014:G:A	1.91058e-14	-3.24329e-10	-0.995394	0.000133259	-3.24329e-10	-1.0516	0.000133793	-3.24329e-10	-1.051
43846861	chr2:43846861:G:A	6.76895e-15	-2.01742	-0.0156147	4.26315e-05	-2.08703	-0.10427	4.27953e-05	-2.08703	-0.103839
43846936	chr2:43846936:G:A	7.52984e-13	2.67866	-3.46321e-10	0.00122485	1.16668	-3.46321e-10	0.00122903	1.16668	-3.46321e-10
43847325	chr2:43847325:T:A	1.40171e-14	-3.24329e-10	-1.3051	0.000104027	-3.24329e-10	-1.29924	0.000104381	-3.24329e-10	-1.29925
43847372	chr2:43847372:T:C	2.86642e-14	-3.24329e-10	-0.589733	0.000218128	-3.24329e-10	-0.558812	0.000218869	-3.24329e-10	-0.558823
43847413	chr2:43847413:A:G	6.61138e-15	-2.05659	-3.46321e-10	4.73238e-05	-2.08688	-3.46321e-10	4.74852e-05	-2.08688	-3.46321e-10
43847557	chr2:43847557:A:T	1.34295e-14	-3.24329e-10	-1.34793	9.93521e-05	-3.24329e-10	-1.34522	9.96899e-05	-3.24329e-10	-1.34523
43847565	chr2:43847565:G:C	1.8215e-14	-3.24329e-10	-1.04314	0.000144504	-3.24329e-10	-0.970583	0.00014496	-3.24329e-10	-0.970841
43847778	chr2:43847778:T:C	1.34252e-14	-3.24329e-10	-1.34825	9.91981e-05	-3.24329e-10	-1.34677	9.95325e-05	-3.24329e-10	-1.34681
43847924	chr2:43847924:C:A	1.48352e-14	-3.24329e-10	-1.24838	0.000113015	-3.24329e-10	-1.21637	0.000113404	-3.24329e-10	-1.21634
43847954	chr2:43847954:A:G	2.38753e-15	-2.01059	-1.06453	2.48173e-05	-1.58282	-1.14953	2.4904e-05	-1.58296	-1.14931
43848344	chr2:43848344:T:C	1.0847e-14	-2.01718	0.455683	6.7381e-05	-2.08706	0.353527	6.7635e-05	-2.08706	0.353885
43848596	chr2:43848596:A:G	4.75973e-14	-3.24329e-10	-0.0826079	0.000343237	-3.24329e-10	-0.105473	0.000344436	-3.24329e-10	-0.105391
43849217	chr2:43849217:G:A	1.50456e-14	-3.24329e-10	-1.2343	0.00010779	-3.24329e-10	-1.26371	0.000108188	-3.24329e-10	-1.26343
43849283	chr2:43849283:CTCAGAGT:C	2.8746e-15	-1.58502	-1.30445	4.95569e-05	-0.762045	-1.27873	4.97189e-05	-0.762295	-1.27862
43849490	chr2:43849490:A:G	1.95846e-14	-3.24329e-10	-0.97064	0.000148013	-3.24329e-10	-0.946592	0.00014852	-3.24329e-10	-0.946578
43849592	chr2:43849592:A:G	2.05968e-14	-3.24329e-10	-0.920248	0.000165782	-3.24329e-10	-0.833218	0.000166293	-3.24329e-10	-0.833548
43850086	chr2:43850086:T:C	3.55814e-15	-1.63127	-1.04487	2.0672e-05	-1.8339	-1.08121	2.07485e-05	-1.83389	-1.08094
43850184	chr2:43850184:C:T	8.45644e-15	-1.81045	-3.46321e-10	6.04378e-05	-1.84228	-3.46321e-10	6.06429e-05	-1.8423	-3.46321e-10
43850243	chr2:43850243:G:A	1.91093e-14	-0.99521	-3.46321e-10	0.000111384	-1.23091	-3.46321e-10	0.000111763	-1.23092	-3.46321e-10
43850314	chr2:43850314:T:C	6.46451e-15	-2.07906	-3.46321e-10	4.73162e-05	-2.08704	-3.46321e-10	4.74776e-05	-2.08704	-3.46321e-10
43850629	chr2:43850629:C:T	1.8927e-15	-1.98155	-1.32583	1.63972e-05	-1.81645	-1.33033	1.64529e-05	-1.81656	-1.33023
43851023	chr2:43851023:A:G	3.0779e-15	-2.05237	-0.768762	2.80332e-05	-1.70711	-0.903394	2.8136e-05	-1.70723	-0.903019
43851053	chr2:43851053:T:C	1.8031e-15	-2.01626	-1.33962	1.26216e-05	-2.08032	-1.32816	1.26634e-05	-2.08032	-1.32826
43851714	chr2:43851714:G:A	6.03939e-15	-1.88205	-0.26503	3.48712e-05	-2.04736	-0.344874	3.50039e-05	-2.04736	-0.344473
43851865	chr2:43851865:T:C	2.06103e-15	-1.98099	-1.24119	1.75835e-05	-1.81968	-1.25725	1.76456e-05	-1.81979	-1.25702
43852150	chr2:43852150:C:T	2.19827e-14	-3.24329e-10	-0.855127	0.000157244	-3.24329e-10	-0.886094	0.000157812	-3.24329e-10	-0.885895
43852262	chr2:43852262:G:A	2.60664e-15	-2.08395	-0.903367	1.95046e-05	-2.08653	-0.88671	1.95713e-05	-2.08653	-0.886704
43852467	chr2:43852467:G:A	2.12708e-15	-2.01271	-1.17792	1.51812e-05	-2.07833	-1.14551	1.52262e-05	-2.07833	-1.14595
43852532	chr2:43852532:C:T	1.7784e-15	-2.03554	-1.33413	1.26337e-05	-2.08482	-1.3227	1.2675e-05	-2.08482	-1.32284
43852581	chr2:43852581:CCT:C	2.24965e-14	-3.24329e-10	-0.832025	0.000160805	-3.24329e-10	-0.863702	0.000161386	-3.24329e-10	-0.863496
43852914	chr2:43852914:C:T	3.1619e-14	-3.24329e-10	-0.491625	0.000254583	-3.24329e-10	-0.404265	0.000255589	-3.24329e-10	-0.403729
43853046	chr2:43853046:G:A	6.59609e-15	-2.05891	-3.46321e-10	4.73745e-05	-2.08581	-3.46321e-10	4.75362e-05	-2.08581	-3.46321e-10
43853103	chr2:43853103:A:G	2.10822e-15	-1.95683	-1.2427	1.45651e-05	-2.05452	-1.21074	1.46102e-05	-2.05453	-1.21105
43853171	chr2:43853171:C:T	3.82927e-15	-1.90783	-0.694884	2.69428e-05	-2.02656	-0.623618	2.70136e-05	-2.02656	-0.624394
43853185	chr2:43853185:A:G	3.13789e-15	-2.02565	-0.776183	1.92426e-05	-2.07807	-0.908693	1.93267e-05	-2.07807	-0.90774
43853200	chr2:43853200:T:A	2.44987e-15	-1.98565	-1.0637	1.75054e-05	-2.06789	-1.01349	1.75567e-05	-2.06789	-1.01397
43853541	chr2:43853541:T:TA	2.29952e-15	-1.98402	-1.12866	1.63189e-05	-2.0672	-1.08437	1.63675e-05	-2.06721	-1.08479
43853576	chr2:43853576:C:T	2.26012e-15	-1.99566	-1.13431	1.61386e-05	-2.07211	-1.09056	1.61868e-05	-2.07212	-1.09098
43853748	chr2:43853748:T:C	2.29475e-15	-1.9849	-1.12986	1.6291e-05	-2.0676	-1.08568	1.63396e-05	-2.0676	-1.08611
43853752	chr2:43853752:A:G	2.62933e-14	-3.24329e-10	-0.67607	0.000208444	-3.24329e-10	-0.604225	0.000209226	-3.24329e-10	-0.603881
43853828	chr2:43853828:G:A	2.58018e-15	-1.98787	-1.00965	1.85625e-05	-2.06867	-0.954084	1.8616e-05	-2.06867	-0.954611
43853903	chr2:43853903:T:C	1.97616e-15	-1.94228	-1.32195	1.73176e-05	-1.76271	-1.32946	1.73763e-05	-1.76284	-1.32935
43854111	chr2:43854111:A:G	2.27299e-15	-1.98844	-1.13585	1.61586e-05	-2.06915	-1.0923	1.62069e-05	-2.06915	-1.09271
43854226	chr2:43854226:T:G	2.10734e-15	-2.00626	-1.1937	1.50696e-05	-2.07633	-1.15489	1.51154e-05	-2.07633	-1.15526
43854287	chr2:43854287:T:A	2.44819e-15	-1.97507	-1.07496	1.73995e-05	-2.06356	-1.02389	1.74501e-05	-2.06357	-1.02439
43854349	chr2:43854349:C:T	1.98595e-15	-2.04886	-1.21042	1.96319e-05	-1.69666	-1.27008	1.96995e-05	-1.69679	-1.26992
43854488	chr2:43854488:T:G	1.36967e-14	-2.08259	0.754367	9.28465e-05	-1.96337	0.550426	9.32923e-05	-1.96336	0.551802
43854498	chr2:43854498:T:A	2.27062e-15	-1.99315	-1.13218	1.61984e-05	-2.07115	-1.08784	1.62466e-05	-2.07115	-1.08826
43854534	chr2:43854534:C:T	1.48801e-14	-3.24329e-10	-1.24536	0.000107554	-3.24329e-10	-1.2659	0.000107927	-3.24329e-10	-1.26584
43854759	chr2:43854759:C:A	2.83231e-14	-3.24329e-10	-0.601707	0.000225271	-3.24329e-10	-0.526589	0.000226154	-3.24329e-10	-0.526083
43854919	chr2:43854919:G:T	2.26934e-15	-1.99409	-1.13181	1.61874e-05	-2.07181	-1.08785	1.62357e-05	-2.07181	-1.08828
43855218	chr2:43855218:A:G	2.86297e-14	-3.24329e-10	-0.590937	0.000201087	-3.24329e-10	-0.640155	0.000201747	-3.24329e-10	-0.640286
43855223	chr2:43855223:A:G	3.04054e-15	-1.92877	-0.904582	3.06318e-05	-1.53832	-0.983533	3.07329e-05	-1.53848	-0.983489
43855414	chr2:43855414:C:G	2.1476e-15	-2.00413	-1.17691	1.53638e-05	-2.07559	-1.13629	1.54101e-05	-2.07559	-1.13668
43855550	chr2:43855550:G:C	2.26938e-15	-1.99928	-1.1266	1.6253e-05	-2.07369	-1.08193	1.63014e-05	-2.07369	-1.08236
43855564	chr2:43855564:C:T	2.27398e-15	-1.98679	-1.13706	1.61459e-05	-2.06846	-1.09376	1.61942e-05	-2.06847	-1.09418
43855572	chr2:43855572:A:G	2.23683e-15	-1.9765	-1.16382	1.57525e-05	-2.06386	-1.12303	1.58e-05	-2.06386	-1.12343
43855576	chr2:43855576:A:G	2.2816e-15	-1.98194	-1.13857	1.61563e-05	-2.06635	-1.09523	1.62046e-05	-2.06635	-1.09565
43855763	chr2:43855763:T:C	2.21739e-15	-2.01952	-1.12953	1.60834e-05	-2.08074	-1.08537	1.61313e-05	-2.08074	-1.08579
43855779	chr2:43855779:A:T	2.39922e-15	-1.992	-1.07824	1.71812e-05	-2.07132	-1.02876	1.72316e-05	-2.07132	-1.02923
43855840	chr2:43855840:G:A	2.28787e-15	-1.98526	-1.1325	1.62343e-05	-2.06814	-1.08863	1.62827e-05	-2.06814	-1.08906
43856237	chr2:43856237:G:C	1.34952e-14	-3.24329e-10	-1.34305	9.93008e-05	-3.24329e-10	-1.34574	9.96402e-05	-3.24329e-10	-1.34573
43856405	chr2:43856405:T:C	2.11914e-15	-1.96981	-1.22456	1.476e-05	-2.06103	-1.19095	1.48053e-05	-2.06103	-1.19128
43856665	chr2:43856665:A:G	2.12248e-15	-1.99963	-1.19316	1.50974e-05	-2.07413	-1.15524	1.51432e-05	-2.07413	-1.15561
43856713	chr2:43856713:A:G	1.37146e-14	-3.24329e-10	-1.32692	0.000100526	-3.24329e-10	-1.33348	0.000100868	-3.24329e-10	-1.33348
43856746	chr2:43856746:T:C	2.08746e-15	-1.99663	-1.21281	1.47894e-05	-2.07265	-1.17733	1.48346e-05	-2.07266	-1.17768
43856873	chr2:43856873:T:C	1.6893e-14	-3.24329e-10	-1.11849	0.000119789	-3.24329e-10	-1.15816	0.000120273	-3.24329e-10	-1.15753
43856913	chr2:43856913:T:C	2.05048e-15	-2.002	-1.2253	1.45242e-05	-2.07663	-1.19144	1.45688e-05	-2.07664	-1.19178
43857023	chr2:43857023:C:A	1.6822e-14	-3.24329e-10	-1.12269	0.000120632	-3.24329e-10	-1.15115	0.000121047	-3.24329e-10	-1.15112
43857041	chr2:43857041:C:A	2.08967e-15	-1.99541	-1.21297	1.47934e-05	-2.07222	-1.17749	1.48386e-05	-2.07222	-1.17784
43857133	chr2:43857133:A:G	2.49043e-14	-3.24329e-10	-0.730345	0.000171367	-3.24329e-10	-0.800088	0.000172082	-3.24329e-10	-0.799326
43857193	chr2:43857193:T:C	2.05041e-14	-3.24329e-10	-0.924758	0.000146975	-3.24329e-10	-0.953629	0.000147504	-3.24329e-10	-0.953441
43857328	chr2:43857328:C:T	1.34748e-14	-3.24329e-10	-1.34456	9.92021e-05	-3.24329e-10	-1.34673	9.95404e-05	-3.24329e-10	-1.34673
43857351	chr2:43857351:A:C	2.05251e-15	-2.01006	-1.21626	1.46602e-05	-2.07788	-1.18088	1.47051e-05	-2.07788	-1.18122
43857364	chr2:43857364:A:T	2.11268e-15	-1.96739	-1.23003	1.469e-05	-2.06	-1.19673	1.47353e-05	-2.06	-1.19705
43857549	chr2:43857549:A:G	1.39582e-14	-3.24329e-10	-1.30932	0.000102621	-3.24329e-10	-1.31285	0.00010297	-3.24329e-10	-1.31286
43857873	chr2:43857873:G:A	2.11142e-15	-2.02357	-1.17445	1.52728e-05	-2.08219	-1.13563	1.53196e-05	-2.08219	-1.13597
43857896	chr2:43857896:C:A	1.47686e-14	-1.25288	-3.46321e-10	4.8904e-05	-2.05403	-3.46321e-10	4.90711e-05	-2.05403	-3.46321e-10
43857955	chr2:43857955:G:T	2.07787e-15	-2.01457	-1.19947	1.48953e-05	-2.07986	-1.16299	1.49412e-05	-2.07986	-1.16331
43858105	chr2:43858105:A:G	2.15292e-15	-2.02164	-1.15691	1.55839e-05	-2.08142	-1.11623	1.56315e-05	-2.08142	-1.11659
43858127	chr2:43858127:T:C	2.04656e-15	-2.05635	-1.17287	1.94591e-05	-1.73451	-1.24107	1.95267e-05	-1.73463	-1.24088
43858567	chr2:43858567:C:A	2.08591e-15	-1.9963	-1.21388	1.47492e-05	-2.07271	-1.18	1.4795e-05	-2.07271	-1.1803
43858750	chr2:43858750:A:G	1.31043e-14	-1.37245	-3.46321e-10	4.8071e-05	-2.07121	-3.46321e-10	4.8234e-05	-2.07123	-3.46321e-10
43858988	chr2:43858988:C:A	2.26103e-15	-1.97127	-1.1583	1.58517e-05	-2.06451	-1.1161	1.58989e-05	-2.06452	-1.11653
43859082	chr2:43859082:C:A	2.01189e-15	-2.00994	-1.23637	1.43141e-05	-2.07775	-1.2049	1.43589e-05	-2.07775	-1.20518
43859084	chr2:43859084:G:C	1.92242e-15	-1.99811	-1.29369	1.34483e-05	-2.07402	-1.27101	1.34914e-05	-2.07403	-1.27122
43859180	chr2:43859180:ACTGT:A	2.47577e-14	-3.24329e-10	-0.736248	0.000170371	-3.24329e-10	-0.805917	0.000171084	-3.24329e-10	-0.805143
43860019	chr2:43860019:G:A	1.07989e-14	-1.56594	-3.46321e-10	6.7347e-05	-1.73404	-3.46321e-10	6.75777e-05	-1.73402	-3.46321e-10
43860220	chr2:43860220:TCTCA:T	3.25402e-14	-3.24329e-10	-0.462907	0.000247495	-3.24329e-10	-0.432505	0.000248337	-3.24329e-10	-0.432513
43860234	chr2:43860234:A:G	2.13422e-15	-2.06448	-1.1228	1.60845e-05	-2.08625	-1.07979	1.61334e-05	-2.08625	-1.08016
43860501	chr2:43860501:A:G	2.17976e-15	-2.04358	-1.12259	1.60872e-05	-2.08636	-1.07951	1.6136e-05	-2.08636	-1.07989
43860894	chr2:43860894:C:G	6.41563e-15	-2.08665	-3.46321e-10	4.7377e-05	-2.08576	-3.46321e-10	4.75387e-05	-2.08575	-3.46321e-10
43861008	chr2:43861008:A:G	1.95943e-15	-2.03493	-1.2378	1.4207e-05	-2.08531	-1.20484	1.42514e-05	-2.08532	-1.20513
43861026	chr2:43861026:C:G	1.96558e-14	-3.24329e-10	-0.967011	0.000141119	-3.24329e-10	-0.994291	0.000141625	-3.24329e-10	-0.994119
43861039	chr2:43861039:T:C	2.24067e-15	-2.05464	-1.08396	1.67659e-05	-2.08699	-1.03756	1.68165e-05	-2.08699	-1.03795
43861179	chr2:43861179:C:A	1.56451e-14	-3.24329e-10	-1.19522	0.000112229	-3.24329e-10	-1.22336	0.000112649	-3.24329e-10	-1.22302
43861251	chr2:43861251:T:C	2.29077e-15	-2.04809	-1.06841	1.70606e-05	-2.08638	-1.02074	1.71118e-05	-2.08638	-1.02115
43861712	chr2:43861712:C:T	2.0621e-15	-2.06267	-1.15899	1.54605e-05	-2.08662	-1.11899	1.55078e-05	-2.08662	-1.11934
43861812	chr2:43861812:A:G	1.46647e-14	-3.24329e-10	-1.25994	0.000106629	-3.24329e-10	-1.27454	0.000106977	-3.24329e-10	-1.27468
43861909	chr2:43861909:T:C	3.13818e-15	-1.9989	-0.802845	2.29351e-05	-2.07054	-0.74068	2.29985e-05	-2.07055	-0.74132
43862086	chr2:43862086:T:A	2.02116e-15	-2.05693	-1.18478	1.49991e-05	-2.08702	-1.14889	1.50452e-05	-2.08702	-1.14922
43862795	chr2:43862795:G:A	2.1223e-15	-2.0414	-1.15149	1.55928e-05	-2.08553	-1.11155	1.56404e-05	-2.08553	-1.11191
43862913	chr2:43862913:T:C	2.16873e-15	-2.05666	-1.11458	1.62315e-05	-2.08704	-1.0699	1.62801e-05	-2.08704	-1.07031
43863045	chr2:43863045:G:A	2.2873e-15	-2.00713	-1.11089	1.64786e-05	-2.07489	-1.06695	1.65284e-05	-2.07489	-1.06733
43863047	chr2:43863047:G:A	2.07256e-15	-2.03428	-1.18232	1.50972e-05	-2.08413	-1.14525	1.51438e-05	-2.08413	-1.14557
43863067	chr2:43863067:C:T	2.25103e-15	-2.02031	-1.11368	1.63472e-05	-2.07951	-1.07033	1.63967e-05	-2.07951	-1.07071
43863086	chr2:43863086:TATGG:T	7.24125e-15	-1.96559	-3.46321e-10	4.963e-05	-2.0393	-3.46321e-10	4.97996e-05	-2.03929	-3.46321e-10
43863131	chr2:43863131:C:G	2.1484e-15	-2.01774	-1.16292	1.55104e-05	-2.07863	-1.12375	1.5558e-05	-2.07863	-1.12409
43863194	chr2:43863194:T:C	2.15106e-15	-2.02828	-1.15115	2.15582e-05	-1.64901	-1.22413	2.16334e-05	-1.64914	-1.22392
43863916	chr2:43863916:G:A	3.02947e-15	-1.88606	-0.950941	2.08064e-05	-2.01968	-0.888947	2.08706e-05	-2.01969	-0.88927
43863919	chr2:43863919:C:T	2.51025e-15	-1.84904	-1.17596	3.1028e-05	-1.26572	-1.24328	3.11342e-05	-1.26591	-1.24309
43863944	chr2:43863944:A:G	2.25631e-15	-1.98144	-1.15021	1.59454e-05	-2.06496	-1.10976	1.59942e-05	-2.06497	-1.11011
43863958	chr2:43863958:G:C	2.23758e-15	-1.98566	-1.15433	1.58346e-05	-2.06699	-1.11471	1.5883e-05	-2.067	-1.11505
43864140	chr2:43864140:T:C	2.15545e-15	-2.02992	-1.14746	1.56954e-05	-2.0838	-1.10673	1.57431e-05	-2.0838	-1.1071
43864228	chr2:43864228:C:G	2.70761e-14	-3.24329e-10	-0.64673	0.000185481	-3.24329e-10	-0.72094	0.000186268	-3.24329e-10	-0.720109
43864283	chr2:43864283:T:C	2.1654e-15	-2.02565	-1.14713	1.5731e-05	-2.082	-1.10626	1.57791e-05	-2.082	-1.10661
43864367	chr2:43864367:T:C	2.20004e-15	-2.00487	-1.15204	1.57538e-05	-2.07485	-1.11196	1.5802e-05	-2.07485	-1.11231
43864490	chr2:43864490:A:G	3.31433e-14	-3.24329e-10	-0.444544	0.000260904	-3.24329e-10	-0.379739	0.000261905	-3.24329e-10	-0.379317
43864499	chr2:43864499:A:G	2.22787e-15	-2.02365	-1.12068	1.62008e-05	-2.08137	-1.07746	1.625e-05	-2.08137	-1.07783
43864646	chr2:43864646:C:A	2.45459e-14	-3.24329e-10	-0.744839	0.000193829	-3.24329e-10	-0.676916	0.000194554	-3.24329e-10	-0.67659
43864921	chr2:43864921:T:A	2.4838e-14	-3.24329e-10	-0.733007	0.000197617	-3.24329e-10	-0.657562	0.000198352	-3.24329e-10	-0.657256
43864927	chr2:43864927:C:T	1.70365e-15	-2.08108	-1.33153	1.38526e-05	-2.02875	-1.28667	1.38978e-05	-2.02874	-1.28683
43864928	chr2:43864928:A:G	4.07463e-15	-1.4181	-1.1225	2.46545e-05	-1.66027	-1.07866	2.4729e-05	-1.66029	-1.07903
43865479	chr2:43865479:C:A	2.13991e-15	-2.0469	-1.13772	1.58289e-05	-2.0867	-1.09535	1.58772e-05	-2.0867	-1.09571
43865487	chr2:43865487:C:G	2.21395e-15	-2.0121	-1.13851	1.59486e-05	-2.07747	-1.09706	1.59972e-05	-2.07747	-1.09742
43865492	chr2:43865492:T:C	1.34271e-14	-3.24329e-10	-1.34811	9.90735e-05	-3.24329e-10	-1.34803	9.94111e-05	-3.24329e-10	-1.34803
43865555	chr2:43865555:C:A	3.26433e-15	-1.62993	-1.1324	4.57928e-05	-0.915445	-1.20432	4.59462e-05	-0.91568	-1.20415
43865558	chr2:43865558:TCTAGATAGAACTCTCACTATCTGGATAGAATTCTCACCC:T	1.34389e-14	-3.24329e-10	-1.34723	9.94051e-05	-3.24329e-10	-1.34469	9.97408e-05	-3.24329e-10	-1.34472
43865627	chr2:43865627:A:C	2.53779e-14	-3.24329e-10	-0.711505	0.000193852	-3.24329e-10	-0.676799	0.000194562	-3.24329e-10	-0.676548
43865631	chr2:43865631:C:A	1.36975e-14	-3.24329e-10	-1.32817	0.000102002	-3.24329e-10	-1.3189	0.000102341	-3.24329e-10	-1.31899
43866092	chr2:43866092:G:A	3.59014e-14	-0.364606	-3.46321e-10	0.000182805	-0.735475	-3.46321e-10	0.000183399	-0.735633	-3.46321e-10
43866333	chr2:43866333:A:G	1.76851e-14	-3.24329e-10	-1.07266	0.000126421	-3.24329e-10	-1.10428	0.00012686	-3.24329e-10	-1.10422
43866400	chr2:43866400:G:A	6.42123e-15	-2.08577	-3.46321e-10	4.77126e-05	-2.0787	-3.46321e-10	4.78755e-05	-2.07869	-3.46321e-10
43866659	chr2:43866659:C:T	1.37332e-14	-3.24329e-10	-1.32557	0.000101869	-3.24329e-10	-1.32021	0.000102221	-3.24329e-10	-1.32016
43866896	chr2:43866896:C:T	2.40332e-14	-3.24329e-10	-0.765946	0.000189951	-3.24329e-10	-0.697125	0.000190659	-3.24329e-10	-0.696811
43867015	chr2:43867015:C:T	4.53174e-15	-2.07973	-0.354549	3.24293e-05	-1.64124	-0.823591	3.2555e-05	-1.64132	-0.82305
43867461	chr2:43867461:A:G	1.75664e-14	-1.0794	-3.46321e-10	0.000104815	-1.29169	-3.46321e-10	0.000105172	-1.2917	-3.46321e-10
43867477	chr2:43867477:A:G	2.21739e-15	-1.98341	-1.16564	1.56612e-05	-2.06656	-1.12614	1.57093e-05	-2.06656	-1.12648
43867619	chr2:43867619:C:T	2.18948e-15	-1.9907	-1.17102	1.55197e-05	-2.06936	-1.13242	1.55675e-05	-2.06936	-1.13275
43868074	chr2:43868074:T:G	2.15676e-15	-1.99104	-1.18574	1.52687e-05	-2.0695	-1.14858	1.53159e-05	-2.06951	-1.1489
43868227	chr2:43868227:A:C	2.63086e-15	-1.99745	-0.980627	2.67426e-05	-1.57326	-1.08438	2.68379e-05	-1.5734	-1.08408
43868337	chr2:43868337:G:A	2.20367e-15	-2.01812	-1.13714	1.5931e-05	-2.07987	-1.09575	1.59796e-05	-2.07987	-1.09611
43868347	chr2:43868347:T:C	2.2243e-15	-1.98879	-1.15716	1.57572e-05	-2.06869	-1.1179	1.58056e-05	-2.06869	-1.11824
43868482	chr2:43868482:A:G	2.47148e-15	-2.02149	-1.01907	2.43009e-05	-1.63432	-1.11906	2.43873e-05	-1.63446	-1.11878
43868611	chr2:43868611:G:A	2.11584e-15	-2.00275	-1.19318	1.50645e-05	-2.07422	-1.15733	1.51112e-05	-2.07422	-1.15764
43868725	chr2:43868725:C:T	2.22132e-15	-2.00037	-1.14691	1.58668e-05	-2.07393	-1.10573	1.59153e-05	-2.07394	-1.10608
43868765	chr2:43868765:A:G	2.53022e-14	-3.24329e-10	-0.714491	0.000200613	-3.24329e-10	-0.642515	0.000201365	-3.24329e-10	-0.642181
43868824	chr2:43868824:G:A	3.7757e-15	-2.02225	-0.594543	3.33658e-05	-1.73148	-0.704882	3.34804e-05	-1.7316	-0.704733
43868897	chr2:43868897:C:G	3.32192e-14	-3.24329e-10	-0.442255	0.000224406	-3.24329e-10	-0.530434	0.000225393	-3.24329e-10	-0.529452
43868915	chr2:43868915:C:A	1.74218e-14	-3.24329e-10	-1.08766	0.000124832	-3.24329e-10	-1.11693	0.00012526	-3.24329e-10	-1.11691
43869076	chr2:43869076:GAATTCTCATTCTCTGGATTGATCTCTCACTATCTATCTGGATAT:G	1.89953e-14	-3.24329e-10	-1.00119	0.000138001	-3.24329e-10	-1.01663	0.000138458	-3.24329e-10	-1.01673
43869179	chr2:43869179:G:A	2.13631e-15	-2.0159	-1.1704	1.53795e-05	-2.07906	-1.1318	1.54268e-05	-2.07906	-1.13213
43869263	chr2:43869263:G:A	1.76208e-15	-2.03162	-1.34727	1.49304e-05	-1.91106	-1.32944	1.49797e-05	-1.91104	-1.32956
43869318	chr2:43869318:A:C	2.29367e-15	-1.96976	-1.14547	1.61181e-05	-2.05963	-1.10432	1.61674e-05	-2.05963	-1.10467
43869420	chr2:43869420:T:A	2.05645e-15	-1.97698	-1.24742	1.43287e-05	-2.064	-1.21763	1.43735e-05	-2.064	-1.21791
43869442	chr2:43869442:TCTCA:T	1.35645e-14	-3.24329e-10	-1.33793	0.00010068	-3.24329e-10	-1.33194	0.000101028	-3.24329e-10	-1.3319
43869631	chr2:43869631:T:A	1.9422e-15	-2.02617	-1.25539	1.77676e-05	-1.89693	-1.16958	1.78237e-05	-1.89691	-1.16986
43869643	chr2:43869643:C:A	2.2237e-15	-1.98531	-1.1609	1.57438e-05	-2.06652	-1.12093	1.57914e-05	-2.06652	-1.12131
43869991	chr2:43869991:C:G	1.66263e-14	-3.24329e-10	-1.13439	0.000120974	-3.24329e-10	-1.14832	0.000121392	-3.24329e-10	-1.14827
43870208	chr2:43870208:TCTCACTGTCTGGATATAATC:T	1.54582e-14	-3.24329e-10	-1.20725	0.000115467	-3.24329e-10	-1.1949	0.000115856	-3.24329e-10	-1.19495
43870228	chr2:43870228:C:T	1.83337e-15	-2.04988	-1.28935	1.43584e-05	-1.96119	-1.31837	1.44093e-05	-1.96117	-1.31825
43870249	chr2:43870249:A:C	2.11886e-15	-2.01642	-1.17808	1.5253e-05	-2.0794	-1.13971	1.52995e-05	-2.07941	-1.14007
43870543	chr2:43870543:C:T	2.02216e-15	-2.0124	-1.22882	1.44323e-05	-2.07771	-1.19672	1.4477e-05	-2.07771	-1.19703
43870571	chr2:43870571:G:A	2.10417e-15	-1.95539	-1.24607	1.4497e-05	-2.0539	-1.21605	1.45422e-05	-2.0539	-1.21634
43870640	chr2:43870640:G:T	1.34579e-14	-3.24329e-10	-1.34582	9.90633e-05	-3.24329e-10	-1.34813	9.94024e-05	-3.24329e-10	-1.34812
43870798	chr2:43870798:C:CACCATCTGGATAGAATCTT	2.28185e-14	-3.24329e-10	-0.817813	0.000167254	-3.24329e-10	-0.824378	0.000167791	-3.24329e-10	-0.824579
43870875	chr2:43870875:A:G	2.09947e-15	-1.9759	-1.22779	1.46847e-05	-2.06334	-1.19375	1.47299e-05	-2.06334	-1.19407
43870890	chr2:43870890:G:A	2.17014e-15	-1.97657	-1.19402	1.52322e-05	-2.06314	-1.15735	1.52787e-05	-2.06314	-1.1577
43871192	chr2:43871192:A:G	2.07755e-15	-2.00643	-1.20777	1.78046e-05	-2.03904	-1.02539	1.78559e-05	-2.03909	-1.02588
43871645	chr2:43871645:G:A	1.92709e-14	-3.24329e-10	-0.986789	0.000140371	-3.24329e-10	-0.999601	0.000140863	-3.24329e-10	-0.99951
43871716	chr2:43871716:T:C	2.95657e-15	-2.04608	-0.815269	2.73338e-05	-1.70159	-0.934182	2.74335e-05	-1.70171	-0.933824
43871918	chr2:43871918:A:G	1.89536e-15	-2.01612	-1.28986	1.35345e-05	-2.07896	-1.25969	1.35737e-05	-2.07896	-1.2602
43872191	chr2:43872191:C:T	2.36184e-14	-3.24329e-10	-0.783359	0.00018647	-3.24329e-10	-0.715625	0.000187165	-3.24329e-10	-0.715306
43872348	chr2:43872348:C:G	2.36719e-14	-3.24329e-10	-0.781093	0.000186916	-3.24329e-10	-0.713231	0.000187614	-3.24329e-10	-0.712912
43872443	chr2:43872443:G:A	2.10929e-15	-1.85438	-1.34465	2.77653e-05	-1.27186	-1.34824	2.78549e-05	-1.27204	-1.34824
43872938	chr2:43872938:G:A	1.75259e-15	-2.08204	-1.30225	1.4752e-05	-1.9108	-1.34172	1.48022e-05	-1.91088	-1.34164
43872965	chr2:43872965:TAC:T	2.16454e-15	-2.02464	-1.14854	1.57122e-05	-2.08222	-1.10723	1.57595e-05	-2.08222	-1.10763
43873218	chr2:43873218:T:C	4.27546e-15	-2.07067	-0.421826	3.55582e-05	-1.79368	-0.579043	3.5693e-05	-1.79378	-0.578563
43873620	chr2:43873620:C:G	1.6129e-14	-3.24329e-10	-1.16476	0.000115916	-3.24329e-10	-1.19103	0.000116318	-3.24329e-10	-1.19097
43874075	chr2:43874075:CA:C	1.94852e-15	-1.94345	-1.33487	1.35628e-05	-2.07153	-1.26504	1.36068e-05	-2.07152	-1.26521
43874090	chr2:43874090:A:G	3.16208e-15	-1.77476	-1.01939	3.27888e-05	-1.38971	-1.0641	3.28937e-05	-1.38974	-1.06428
43874233	chr2:43874233:A:G	1.41378e-14	-3.24329e-10	-1.29653	0.000102904	-3.24329e-10	-1.31009	0.000103252	-3.24329e-10	-1.31012
43874688	chr2:43874688:G:A	3.90652e-15	-1.97127	-0.611471	3.13116e-05	-2.0747	-0.425209	3.13936e-05	-2.0747	-0.425991
43874745	chr2:43874745:T:C	2.68125e-15	-2.08398	-0.875116	2.11818e-05	-2.08301	-0.807742	2.1244e-05	-2.08301	-0.80821
43874825	chr2:43874825:G:A	1.67467e-15	-2.08192	-1.34784	1.30174e-05	-2.03004	-1.34757	1.30616e-05	-2.03005	-1.34758
43875058	chr2:43875058:T:C	2.58514e-14	0.300032	-0.99305	0.000118881	-0.133698	-1.03207	0.00011927	-0.133562	-1.03234
43875096	chr2:43875096:T:C	1.0382e-13	0.674814	0.022457	0.00166919	1.42351	0.0526902	0.00167557	1.42381	0.0528056
43875352	chr2:43875352:C:T	1.83488e-15	-2.00567	-1.33274	1.29099e-05	-2.06023	-1.32566	1.29544e-05	-2.06025	-1.32561
43875373	chr2:43875373:C:T	1.37916e-13	-3.24329e-10	0.981262	0.00107772	-3.24329e-10	1.03871	0.00108179	-3.24329e-10	1.03907
43875435	chr2:43875435:T:C	3.46748e-14	-3.24329e-10	-0.39937	0.000283761	-3.24329e-10	-0.295762	0.00028475	-3.24329e-10	-0.295688
43875522	chr2:43875522:C:A	1.89354e-14	-3.24329e-10	-1.00435	0.000145605	-3.24329e-10	-0.962995	0.000146099	-3.24329e-10	-0.963013
43875878	chr2:43875878:T:C	2.98761e-15	-1.97755	-0.873359	1.72305e-05	-1.9898	-1.10741	1.72919e-05	-1.9898	-1.10726
43876098	chr2:43876098:T:C	2.82293e-14	0.742497	-1.34752	6.12067e-05	-0.488255	-1.34138	6.14163e-05	-0.488235	-1.34139
43876873	chr2:43876873:G:A	1.73536e-14	-3.24329e-10	-1.09158	0.000132758	-3.24329e-10	-1.05537	0.00013321	-3.24329e-10	-1.05537
43876928	chr2:43876928:G:A	1.02941e-13	0.688775	-3.46321e-10	0.000485924	0.24216	-3.46321e-10	0.000487627	0.242252	-3.46321e-10
43877016	chr2:43877016:A:G	1.78959e-13	-0.272298	1.51407	0.00101905	-0.339052	1.32179	0.00102393	-0.338762	1.32286
43877062	chr2:43877062:A:G	3.01146e-15	-1.99538	-0.84758	2.16077e-05	-1.93471	-0.936137	2.16897e-05	-1.93472	-0.935741
43877471	chr2:43877471:ACT:A	6.96601e-15	-1.87555	-0.128794	6.09757e-05	-1.7477	-0.0857144	6.11952e-05	-1.7476	-0.0856276
43877586	chr2:43877586:C:T	2.36648e-14	-3.24329e-10	-0.781393	0.000180082	-3.24329e-10	-0.750479	0.000180685	-3.24329e-10	-0.750546
43877786	chr2:43877786:T:C	2.56503e-15	-1.79102	-1.21239	1.25254e-05	-2.07832	-1.33782	1.25691e-05	-2.07831	-1.33774
43877854	chr2:43877854:A:G	2.33127e-14	-3.24329e-10	-0.796386	0.000181531	-3.24329e-10	-0.742466	0.000182131	-3.24329e-10	-0.742573
43878748	chr2:43878748:T:C	1.78511e-14	-3.24329e-10	-1.06332	0.000126902	-3.24329e-10	-1.10048	0.000127302	-3.24329e-10	-1.10074
43878918	chr2:43878918:C:T	2.18662e-15	-1.84811	-1.31492	1.895e-05	-1.65783	-1.34426	1.90143e-05	-1.65789	-1.34421
43878919	chr2:43878919:G:A	2.1032e-14	-3.24329e-10	-0.899338	0.000162436	-3.24329e-10	-0.853607	0.000162994	-3.24329e-10	-0.853586
43879462	chr2:43879462:G:C	1.40168e-14	-3.24329e-10	-1.30513	0.000105723	-3.24329e-10	-1.28307	0.000106058	-3.24329e-10	-1.28331
43879759	chr2:43879759:C:G	4.05986e-14	-0.241649	-3.46321e-10	0.000216722	-0.56528	-3.46321e-10	0.000217486	-0.565166	-3.46321e-10
43879815	chr2:43879815:C:G	3.3895e-14	-3.24329e-10	-0.422117	0.000267699	-3.24329e-10	-0.354029	0.000268559	-3.24329e-10	-0.354229
43880091	chr2:43880091:C:T	1.43758e-14	-3.24329e-10	-1.27984	0.000104237	-3.24329e-10	-1.29722	0.000104617	-3.24329e-10	-1.29699
43880156	chr2:43880156:T:C	4.46404e-14	-0.146745	-3.46321e-10	0.000233941	-0.488825	-3.46321e-10	0.000234766	-0.48871	-3.46321e-10
43880562	chr2:43880562:T:C	1.70639e-14	-1.59053	0.482112	0.000227695	-1.11116	0.595269	0.000228565	-1.11105	0.595573
43880603	chr2:43880603:G:T	3.54667e-15	-2.04916	-0.630216	2.34861e-05	-2.01623	-0.771257	2.35796e-05	-2.01617	-0.770741
43880677	chr2:43880677:C:T	1.52297e-14	-3.24329e-10	-1.22213	0.000109684	-3.24329e-10	-1.24629	0.000110094	-3.24329e-10	-1.24596
43880686	chr2:43880686:A:G	2.66407e-14	0.522333	-1.18528	0.000124133	0.0986298	-1.22117	0.000124555	0.098774	-1.22132
43880726	chr2:43880726:C:T	5.00522e-14	-0.0323173	-3.46321e-10	0.000261901	-0.375926	-3.46321e-10	0.000262825	-0.37581	-3.46321e-10
43880877	chr2:43880877:TCTC:T	2.41774e-14	-0.759964	-3.46321e-10	0.000150143	-0.932302	-3.46321e-10	0.000150674	-0.932179	-3.46321e-10
43881194	chr2:43881194:G:A	1.34253e-14	-3.24329e-10	-1.34824	9.94622e-05	-3.24329e-10	-1.34412	9.97928e-05	-3.24329e-10	-1.3442
43881898	chr2:43881898:C:T	1.35742e-14	-3.24329e-10	-1.33721	9.95378e-05	-3.24329e-10	-1.34336	9.98844e-05	-3.24329e-10	-1.34328
43881965	chr2:43881965:T:A	1.60101e-14	-3.24329e-10	-1.17217	0.000114789	-3.24329e-10	-1.2008	0.000115226	-3.24329e-10	-1.2004
43882069	chr2:43882069:C:T	2.04422e-14	-3.24329e-10	-0.927782	0.000157669	-3.24329e-10	-0.883393	0.000158206	-3.24329e-10	-0.883398
43882142	chr2:43882142:A:G	2.86663e-14	0.473964	-1.06362	0.00056474	1.47919	-1.08672	0.000567109	1.47977	-1.08651
43882368	chr2:43882368:C:A	2.58417e-13	2.02331	-0.414113	0.00326722	2.56362	-0.415813	0.00328116	2.56423	-0.415578
43882485	chr2:43882485:T:C	1.86941e-15	-2.06758	-1.25218	1.49738e-05	-1.98288	-1.25471	1.50259e-05	-1.9829	-1.25462
43882954	chr2:43882954:G:A	3.97802e-14	-3.24329e-10	-0.262015	0.00033085	-3.24329e-10	-0.142229	0.000332023	-3.24329e-10	-0.142094
43882957	chr2:43882957:C:A	3.95564e-14	-3.24329e-10	-0.267656	0.000328889	-3.24329e-10	-0.148172	0.000330056	-3.24329e-10	-0.148037
43882989	chr2:43882989:G:A	3.73046e-14	-0.326268	-3.46321e-10	0.000212242	-0.586165	-3.46321e-10	0.000212986	-0.586074	-3.46321e-10
43883284	chr2:43883284:CAA:C	4.26955e-15	-1.36309	-1.13079	5.01133e-05	-0.815011	-1.2146	5.02955e-05	-0.814959	-1.21442
43883854	chr2:43883854:C:G	1.54822e-14	-3.24329e-10	-1.20569	0.000111357	-3.24329e-10	-1.23115	0.000111775	-3.24329e-10	-1.23081
43884513	chr2:43884513:T:C	3.69284e-14	-0.336403	-3.46321e-10	0.000197567	-0.657816	-3.46321e-10	0.000198263	-0.657703	-3.46321e-10
43884694	chr2:43884694:T:C	1.84454e-14	-3.24329e-10	-1.03057	0.000136678	-3.24329e-10	-1.02627	0.000137161	-3.24329e-10	-1.02614
43884913	chr2:43884913:T:C	6.08731e-15	-1.48319	-0.655992	3.29791e-05	-1.81745	-0.630564	3.31034e-05	-1.81748	-0.630178
43884936	chr2:43884936:A:G	1.8408e-13	2.22351	-0.953523	0.00253368	2.83227	-0.938737	0.00254413	2.8329	-0.938651
43885187	chr2:43885187:A:AT	1.50191e-14	-3.24329e-10	-1.23606	0.000108328	-3.24329e-10	-1.25873	0.000108731	-3.24329e-10	-1.25842
43885283	chr2:43885283:C:T	1.63082e-14	-0.0394383	-1.11428	0.000282263	0.814978	-1.11603	0.000283395	0.815465	-1.11592
43885493	chr2:43885493:A:G	1.67787e-14	-3.24329e-10	-1.12527	0.000126201	-3.24329e-10	-1.10602	0.000126626	-3.24329e-10	-1.10606
43885706	chr2:43885706:A:C	1.24499e-14	-0.0900585	-1.33362	6.11991e-05	-0.490727	-1.33903	6.14198e-05	-0.49057	-1.33899
43885836	chr2:43885836:C:T	1.86012e-14	-3.24329e-10	-1.02216	0.000142745	-3.24329e-10	-0.982836	0.000143231	-3.24329e-10	-0.982839
43885956	chr2:43885956:A:G	1.53633e-14	-3.24329e-10	-1.2134	0.00011896	-3.24329e-10	-1.16511	0.000119326	-3.24329e-10	-1.16544
43885999	chr2:43885999:G:A	3.87015e-14	1.04957	-1.33907	0.000551105	1.70361	-1.33558	0.000553218	1.70402	-1.33557
43886424	chr2:43886424:T:A	1.38162e-14	-3.24329e-10	-1.31954	0.000100638	-3.24329e-10	-1.33236	0.000100977	-3.24329e-10	-1.33241
43886555	chr2:43886555:C:T	1.7411e-14	-3.24329e-10	-1.08828	0.000129413	-3.24329e-10	-1.08088	0.000129855	-3.24329e-10	-1.08088
43887229	chr2:43887229:G:A	6.87861e-14	-3.24329e-10	0.285619	0.000467519	-3.24329e-10	0.203547	0.000469606	-3.24329e-10	0.204595
43887512	chr2:43887512:C:G	2.01251e-14	-3.24329e-10	-0.943416	0.000159018	-3.24329e-10	-0.874878	0.00015957	-3.24329e-10	-0.874816
43887775	chr2:43887775:T:C	2.20135e-14	-3.24329e-10	-0.853725	0.000174914	-3.24329e-10	-0.779597	0.000175524	-3.24329e-10	-0.779524
43887866	chr2:43887866:T:C	8.76285e-13	-3.24329e-10	2.83031	0.00774379	-3.24329e-10	3.01075	0.00778062	-3.24329e-10	3.01209
43888901	chr2:43888901:CAT:C	8.68996e-15	-1.78321	-3.46321e-10	5.74087e-05	-1.8937	-3.46321e-10	5.76031e-05	-1.89372	-3.46321e-10
43888961	chr2:43888961:C:T	2.69877e-15	-1.84252	-1.11007	1.34279e-05	-2.08662	-1.25993	1.3477e-05	-2.08662	-1.25969
43889031	chr2:43889031:A:C	1.50803e-14	-3.24329e-10	-1.23199	0.000114484	-3.24329e-10	-1.20346	0.000114889	-3.24329e-10	-1.20333
43889567	chr2:43889567:GCC:G	3.57512e-14	-3.24329e-10	-0.368801	0.000249512	-3.24329e-10	-0.424384	0.000250468	-3.24329e-10	-0.423967
43889697	chr2:43889697:C:T	4.46905e-15	-1.64792	-0.80029	1.69404e-05	-2.0723	-1.0419	1.70051e-05	-2.0723	-1.04149
43890424	chr2:43890424:A:C	1.04288e-14	-0.271016	-1.32979	6.61813e-05	-0.413251	-1.33824	6.64206e-05	-0.41309	-1.3382
43890649	chr2:43890649:C:G	7.99472e-15	-1.8666	-3.46321e-10	5.16266e-05	-1.99986	-3.46321e-10	5.18062e-05	-1.99979	-3.46321e-10
43891050	chr2:43891050:A:G	1.81818e-14	-3.24329e-10	-1.04496	0.000125945	-3.24329e-10	-1.10804	0.000126443	-3.24329e-10	-1.10751
43891289	chr2:43891289:C:T	6.42307e-15	-1.16717	-0.918316	1.83006e-05	-1.90579	-1.13117	1.83698e-05	-1.90579	-1.1308
43891551	chr2:43891551:T:G	1.879e-14	-3.24329e-10	-1.01206	0.000143433	-3.24329e-10	-0.978026	0.000143827	-3.24329e-10	-0.978689
43891670	chr2:43891670:G:A	1.61289e-14	-3.24329e-10	-1.16477	0.000121787	-3.24329e-10	-1.14162	0.000122142	-3.24329e-10	-1.14212
43891819	chr2:43891819:C:T	5.26725e-14	-3.24329e-10	0.0187104	0.000430722	-3.24329e-10	0.12157	0.000432037	-3.24329e-10	0.121213
43892277	chr2:43892277:T:C	6.38893e-15	-1.19927	-0.891548	1.79985e-05	-1.94186	-1.11174	1.80663e-05	-1.94186	-1.11139
43892453	chr2:43892453:T:C	1.37517e-14	-3.24329e-10	-1.32422	0.000100209	-3.24329e-10	-1.33663	0.000100561	-3.24329e-10	-1.33653
43893043	chr2:43893043:A:T	6.914e-15	-2.01184	-3.46321e-10	5.4155e-05	-1.95204	-3.46321e-10	5.43387e-05	-1.95206	-3.46321e-10
43893091	chr2:43893091:G:A	3.50057e-13	-3.24329e-10	1.91271	0.0024241	-3.24329e-10	1.84932	0.0024335	-3.24329e-10	1.84979
43893101	chr2:43893101:G:A	3.00763e-14	-3.24329e-10	-0.541647	0.000211026	-3.24329e-10	-0.591911	0.000211824	-3.24329e-10	-0.591543
43893142	chr2:43893142:G:T	6.75583e-15	-2.03498	-3.46321e-10	4.82755e-05	-2.06697	-3.46321e-10	4.84398e-05	-2.06698	-3.46321e-10
43893360	chr2:43893360:T:C	3.50358e-14	-3.24329e-10	-0.389013	0.000244606	-3.24329e-10	-0.444246	0.00024554	-3.24329e-10	-0.44384
43893467	chr2:43893467:C:A	1.9847e-14	-3.24329e-10	-0.957329	0.000143898	-3.24329e-10	-0.97479	0.000144399	-3.24329e-10	-0.97472
43893476	chr2:43893476:T:G	1.57997e-14	-3.24329e-10	-1.18539	0.000120295	-3.24329e-10	-1.15395	0.000120725	-3.24329e-10	-1.15378
43893502	chr2:43893502:T:G	3.13587e-13	-3.24329e-10	1.80269	0.00217018	-3.24329e-10	1.73867	0.0021787	-3.24329e-10	1.73919
43893551	chr2:43893551:C:T	7.24542e-15	-1.18489	-0.780126	1.99519e-05	-1.9163	-1.03427	2.0029e-05	-1.9163	-1.03382
43893707	chr2:43893707:A:G	2.27283e-15	-2.08415	-1.04021	1.83712e-05	-1.96945	-1.06366	1.84354e-05	-1.96944	-1.06358
43893808	chr2:43893808:C:T	7.28574e-15	-1.22008	-0.739386	2.02631e-05	-1.93055	-1.00454	2.03418e-05	-1.93055	-1.00407
43894354	chr2:43894354:TTTC:T	1.91432e-14	-3.24329e-10	-0.993437	0.000137895	-3.24329e-10	-1.0174	0.000138353	-3.24329e-10	-1.01749
43894458	chr2:43894458:C:T	9.0965e-14	-3.24329e-10	0.565092	0.000620394	-3.24329e-10	0.486461	0.000623043	-3.24329e-10	0.487317
43894804	chr2:43894804:A:G	2.19643e-14	0.324159	-1.18012	0.000137395	0.129362	-1.1504	0.000137931	0.129547	-1.15009
43895620	chr2:43895620:T:C	1.3689e-14	-3.24329e-10	-1.32879	0.000100543	-3.24329e-10	-1.33331	0.000100882	-3.24329e-10	-1.33334
43895717	chr2:43895717:A:C	3.60797e-14	-3.24329e-10	-0.359652	0.000251549	-3.24329e-10	-0.416255	0.00025251	-3.24329e-10	-0.415846
43896057	chr2:43896057:T:C	1.68815e-14	-3.24329e-10	-1.11917	0.000128239	-3.24329e-10	-1.09	0.000128604	-3.24329e-10	-1.09056
43896140	chr2:43896140:G:C	4.1168e-14	-3.24329e-10	-0.227722	0.000285092	-3.24329e-10	-0.291083	0.00028619	-3.24329e-10	-0.290643
43896533	chr2:43896533:TC:T	1.66646e-15	-2.08681	-1.34787	1.60738e-05	-1.83129	-1.33541	1.61285e-05	-1.83125	-1.33546
43896619	chr2:43896619:G:A	1.47834e-14	0.0470011	-1.29888	8.74716e-05	-0.155297	-1.31728	8.77813e-05	-0.155109	-1.31734
43896620	chr2:43896620:G:A	3.16319e-14	-0.323032	-0.168185	0.000267434	0.0684152	-0.423437	0.000268591	0.0686855	-0.422795
43897355	chr2:43897355:T:C	8.71882e-14	-3.24329e-10	0.522686	0.000630642	-3.24329e-10	0.502845	0.00063272	-3.24329e-10	0.50273
43897702	chr2:43897702:G:A	1.83125e-14	-3.24329e-10	-1.0378	0.000139712	-3.24329e-10	-1.00431	0.000140098	-3.24329e-10	-1.00495
43897919	chr2:43897919:C:T	4.78637e-15	-1.14728	-1.23233	2.47061e-05	-1.49048	-1.24636	2.47926e-05	-1.49044	-1.24631
43897947	chr2:43897947:C:T	3.53349e-15	-2.08678	-0.596322	2.66997e-05	-1.8359	-0.823339	2.6813e-05	-1.83586	-0.82255
43898046	chr2:43898046:T:A	4.50793e-15	-1.27755	-1.16199	2.33272e-05	-1.61013	-1.18414	2.34094e-05	-1.6101	-1.18406
43898388	chr2:43898388:T:A	3.50431e-14	-3.24329e-10	-0.388804	0.000244672	-3.24329e-10	-0.443975	0.000245605	-3.24329e-10	-0.443575
43898920	chr2:43898920:T:C	3.90439e-14	-3.24329e-10	-0.280697	0.000271528	-3.24329e-10	-0.339826	0.000272569	-3.24329e-10	-0.339407
43899580	chr2:43899580:T:C	3.73967e-14	-3.24329e-10	-0.323801	0.000260525	-3.24329e-10	-0.381196	0.000261517	-3.24329e-10	-0.380801
43899608	chr2:43899608:G:A	1.18736e-14	-1.47106	-3.46321e-10	7.48919e-05	-1.62785	-3.46321e-10	7.51496e-05	-1.62782	-3.46321e-10
43899793	chr2:43899793:T:A	3.25246e-14	-3.24329e-10	-0.463386	0.000227681	-3.24329e-10	-0.515946	0.000228544	-3.24329e-10	-0.51557
43900156	chr2:43900156:T:C	1.58084e-14	0.0554093	-1.24025	9.95723e-05	-0.126607	-1.2164	9.99546e-05	-0.126431	-1.21615
43900193	chr2:43900193:A:G	3.30529e-14	-0.447274	-3.46321e-10	0.000200585	-0.642654	-3.46321e-10	0.000201286	-0.642569	-3.46321e-10
43900202	chr2:43900202:T:A	1.82619e-15	-2.05487	-1.28828	1.3038e-05	-2.08618	-1.28985	1.30836e-05	-2.08618	-1.28976
43900368	chr2:43900368:A:T	1.74693e-14	0.171612	-1.25655	0.000109551	-0.0130489	-1.23446	0.00010997	-0.0128669	-1.23423
43900386	chr2:43900386:T:C	1.85445e-14	0.231139	-1.25635	0.000116026	0.0441481	-1.23422	0.000116471	0.0443329	-1.23399
43900972	chr2:43900972:A:G	9.20372e-14	-3.24329e-10	0.57681	0.000773179	-3.24329e-10	0.706618	0.000775384	-3.24329e-10	0.70606
43901730	chr2:43901730:G:A	1.34276e-14	-3.24329e-10	-1.34807	9.91597e-05	-3.24329e-10	-1.34716	9.94951e-05	-3.24329e-10	-1.34719
43901773	chr2:43901773:C:T	2.28255e-15	-2.03438	-1.08571	1.56449e-05	-2.01994	-1.1738	1.57038e-05	-2.01992	-1.17347
43901861	chr2:43901861:T:G	3.98666e-14	-3.24329e-10	-0.259844	0.000277137	-3.24329e-10	-0.31938	0.000278201	-3.24329e-10	-0.318954
43903152	chr2:43903152:T:G	1.52825e-14	-3.24329e-10	-1.21868	0.000111118	-3.24329e-10	-1.2333	0.000111508	-3.24329e-10	-1.2332
43903956	chr2:43903956:G:A	1.37735e-14	-3.24329e-10	-1.32264	0.000103835	-3.24329e-10	-1.30109	0.000104155	-3.24329e-10	-1.30142
43904530	chr2:43904530:T:A	2.18454e-15	-1.82063	-1.34335	1.44442e-05	-1.93235	-1.34125	1.44928e-05	-1.93237	-1.34128
43904655	chr2:43904655:T:C	3.66445e-14	-3.24329e-10	-0.344121	0.000255301	-3.24329e-10	-0.401451	0.000256273	-3.24329e-10	-0.401056
43904694	chr2:43904694:AAAAAAACAAAAAC:A	1.03588e-14	-0.440777	-1.16677	4.24855e-05	-0.979099	-1.21563	4.2633e-05	-0.979029	-1.21564
43904952	chr2:43904952:T:C	7.93316e-15	-1.2834	-0.590927	6.01939e-05	-1.05127	-0.795049	6.04457e-05	-1.05108	-0.794468
43904958	chr2:43904958:C:T	1.48338e-14	-3.24329e-10	-1.24847	0.000108301	-3.24329e-10	-1.25898	0.000108662	-3.24329e-10	-1.25906
43905121	chr2:43905121:C:T	3.75046e-14	-3.24329e-10	-0.32092	0.000261223	-3.24329e-10	-0.378518	0.000262224	-3.24329e-10	-0.378099
43905199	chr2:43905199:A:G	1.41815e-14	-3.24329e-10	-1.29344	0.000103804	-3.24329e-10	-1.30139	0.000104166	-3.24329e-10	-1.30131
43906156	chr2:43906156:T:C	3.61844e-14	-3.24329e-10	-0.356755	0.000252866	-3.24329e-10	-0.411032	0.000253819	-3.24329e-10	-0.410678
43906379	chr2:43906379:A:G	3.57038e-14	-3.24329e-10	-0.370128	0.000249012	-3.24329e-10	-0.426392	0.000249963	-3.24329e-10	-0.425985
43906635	chr2:43906635:C:G	3.42239e-15	-2.07321	-0.641837	2.32669e-05	-1.9354	-0.861465	2.33649e-05	-1.93537	-0.860696
43907374	chr2:43907374:G:A	3.51755e-14	-3.24329e-10	-0.385033	0.000245446	-3.24329e-10	-0.440817	0.000246383	-3.24329e-10	-0.440411
43907561	chr2:43907561:T:TA	2.34051e-14	0.406151	-1.19858	0.000145831	0.209028	-1.17047	0.000146399	0.209217	-1.17018
43908175	chr2:43908175:G:A	9.42193e-14	0.421654	0.178587	0.00157907	1.16942	0.251282	0.00158618	1.16967	0.252117
43908214	chr2:43908214:G:A	1.41351e-14	-3.24329e-10	-1.29672	0.000104486	-3.24329e-10	-1.29484	0.000104836	-3.24329e-10	-1.2949
43908260	chr2:43908260:T:G	1.61593e-14	-3.24329e-10	-1.16289	0.000122687	-3.24329e-10	-1.13426	0.000123045	-3.24329e-10	-1.13475
43908636	chr2:43908636:CT:C	1.82527e-15	-2.08522	-1.25844	1.75677e-05	-1.88273	-1.1951	1.76253e-05	-1.88269	-1.19527
43908858	chr2:43908858:C:A	3.66885e-15	-2.08667	-0.558832	2.73795e-05	-1.85432	-0.779775	2.74924e-05	-1.85429	-0.779099
43909329	chr2:43909329:C:T	2.88112e-15	-2.0428	-0.844406	1.90839e-05	-1.93374	-1.0613	1.91588e-05	-1.93372	-1.06082
43909337	chr2:43909337:G:A	1.17504e-14	-0.172779	-1.30871	7.21132e-05	-0.361297	-1.30436	7.238e-05	-0.361129	-1.30424
43909342	chr2:43909342:C:T	9.85285e-15	-1.65762	-3.46321e-10	7.52921e-05	-1.62252	-3.46321e-10	7.55545e-05	-1.62244	-3.46321e-10
43909656	chr2:43909656:G:T	2.98947e-14	-3.24329e-10	-0.547702	0.000210135	-3.24329e-10	-0.596143	0.000210918	-3.24329e-10	-0.595829
43910301	chr2:43910301:T:C	2.02972e-14	-3.24329e-10	-0.9349	0.000156827	-3.24329e-10	-0.888752	0.000157226	-3.24329e-10	-0.889613
43910648	chr2:43910648:A:T	2.91051e-15	-1.816	-1.06106	2.76726e-05	-1.60162	-1.02184	2.77822e-05	-1.6015	-1.0214
43911348	chr2:43911348:C:G	5.19638e-15	-1.22951	-1.06791	1.59644e-05	-1.94063	-1.2329	1.60231e-05	-1.94063	-1.23263
43912049	chr2:43912049:T:C	1.80278e-14	0.0200283	-1.0735	0.000114609	-0.165896	-1.03647	0.000115064	-0.165724	-1.03609
43912058	chr2:43912058:G:A	5.58816e-15	-1.20341	-1.02132	1.66214e-05	-1.93041	-1.20279	1.6683e-05	-1.93041	-1.20249
43912200	chr2:43912200:G:C	7.90037e-15	-1.87847	-3.46321e-10	5.34331e-05	-1.96546	-3.46321e-10	5.3615e-05	-1.96547	-3.46321e-10
43912335	chr2:43912335:A:G	2.1134e-14	0.24247	-1.13697	0.000133068	0.0507722	-1.1038	0.000133593	0.0509597	-1.10346
43912847	chr2:43912847:G:A	5.08884e-15	-1.33877	-0.979561	1.61908e-05	-1.98459	-1.17486	1.62513e-05	-1.98459	-1.17454
43913459	chr2:43913459:TGTTCA:T	3.426e-14	-3.24329e-10	-0.411405	0.000239201	-3.24329e-10	-0.466591	0.00024005	-3.24329e-10	-0.466449
43913509	chr2:43913509:A:G	4.21045e-14	-3.24329e-10	-0.205229	0.000292308	-3.24329e-10	-0.266086	0.000293429	-3.24329e-10	-0.265662
43913969	chr2:43913969:C:T	1.582e-14	-3.24329e-10	-1.18411	0.000119796	-3.24329e-10	-1.1581	0.000120144	-3.24329e-10	-1.1586
43914245	chr2:43914245:T:G	2.57776e-14	-3.24329e-10	-0.695879	0.000200178	-3.24329e-10	-0.644684	0.000200874	-3.24329e-10	-0.644622
43914263	chr2:43914263:A:C	2.30115e-14	-3.24329e-10	-0.809389	0.000160135	-3.24329e-10	-0.867876	0.000160697	-3.24329e-10	-0.867778
43914474	chr2:43914474:T:C	1.6407e-14	-3.24329e-10	-1.14767	0.000119977	-3.24329e-10	-1.15659	0.000120385	-3.24329e-10	-1.1566
43915121	chr2:43915121:T:C	3.89205e-14	-3.24329e-10	-0.283861	0.000269988	-3.24329e-10	-0.345517	0.000271023	-3.24329e-10	-0.345094
43915424	chr2:43915424:C:T	2.31002e-14	-3.24329e-10	-0.805541	0.000158086	-3.24329e-10	-0.880752	0.000158726	-3.24329e-10	-0.880116
43915950	chr2:43915950:C:G	6.56482e-15	-1.27727	-0.78639	1.9008e-05	-1.96069	-1.03834	1.90814e-05	-1.96069	-1.03789
43916027	chr2:43916027:G:A	3.85329e-14	-3.24329e-10	-0.293871	0.000268299	-3.24329e-10	-0.351792	0.000269325	-3.24329e-10	-0.351378
43916077	chr2:43916077:T:A	1.80529e-15	-2.07021	-1.28445	1.42946e-05	-1.94995	-1.33406	1.43444e-05	-1.94992	-1.33402
43916201	chr2:43916201:G:A	5.79911e-15	-1.33793	-0.849752	1.77665e-05	-1.98241	-1.08417	1.78345e-05	-1.98241	-1.08376
43916313	chr2:43916313:G:C	8.58085e-15	-0.49122	-1.30463	5.50833e-05	-0.628898	-1.30615	5.52835e-05	-0.628748	-1.30608
43916617	chr2:43916617:A:G	1.81104e-15	-2.0355	-1.31598	1.46325e-05	-2.01188	-1.24877	1.46808e-05	-2.01186	-1.2489
43916765	chr2:43916765:G:A	8.57994e-15	-0.496826	-1.29913	5.52105e-05	-0.631937	-1.3008	5.54115e-05	-0.631786	-1.30073
43917111	chr2:43917111:G:A	4.43139e-15	-1.198	-1.25867	1.74168e-05	-1.9206	-1.16586	1.74749e-05	-1.92061	-1.16592
43917178	chr2:43917178:T:C	4.04644e-15	-1.22497	-1.32258	1.56747e-05	-1.93505	-1.25679	1.57268e-05	-1.93506	-1.25687
43917354	chr2:43917354:C:T	3.07918e-15	-2.07521	-0.74551	2.29219e-05	-1.84723	-0.964568	2.30151e-05	-1.8472	-0.963943
43917577	chr2:43917577:C:T	2.12033e-14	-3.24329e-10	-0.891228	0.000164566	-3.24329e-10	-0.840583	0.000165093	-3.24329e-10	-0.840787
43918660	chr2:43918660:C:T	1.70019e-14	-3.24329e-10	-1.11206	0.000126905	-3.24329e-10	-1.10045	0.000127382	-3.24329e-10	-1.10011
43918963	chr2:43918963:G:A	2.52841e-14	-3.24329e-10	-0.715208	0.000173634	-3.24329e-10	-0.786942	0.000174265	-3.24329e-10	-0.786719
43918995	chr2:43918995:T:A	1.56946e-14	-3.24329e-10	-1.19207	0.000111572	-3.24329e-10	-1.22923	0.000111965	-3.24329e-10	-1.22911
43919001	chr2:43919001:T:C	1.34478e-14	-3.24329e-10	-1.34657	9.99131e-05	-3.24329e-10	-1.33959	0.000100255	-3.24329e-10	-1.33958
43919100	chr2:43919100:CAG:C	1.34358e-14	-3.24329e-10	-1.34746	9.90918e-05	-3.24329e-10	-1.34785	9.94274e-05	-3.24329e-10	-1.34787
43919104	chr2:43919104:G:A	9.27937e-15	-0.376895	-1.34069	5.89731e-05	-0.526535	-1.34028	5.91852e-05	-0.526376	-1.34025
43919274	chr2:43919274:T:C	1.35456e-14	-3.24329e-10	-1.33932	9.92608e-05	-3.24329e-10	-1.34614	9.96048e-05	-3.24329e-10	-1.34609
43919373	chr2:43919373:A:G	2.08269e-14	0.312629	-1.22177	0.000131629	0.131984	-1.19589	0.000132139	0.132172	-1.19562
43919612	chr2:43919612:A:G	1.48983e-14	-3.24329e-10	-1.24414	0.000106782	-3.24329e-10	-1.2731	0.000107179	-3.24329e-10	-1.2728
43919690	chr2:43919690:T:C	1.66589e-14	-3.24329e-10	-1.13244	0.000126552	-3.24329e-10	-1.10324	0.000126913	-3.24329e-10	-1.10379
43919982	chr2:43919982:A:G	1.51967e-14	-3.24329e-10	-1.22431	0.000115229	-3.24329e-10	-1.19697	0.000115639	-3.24329e-10	-1.19682
43920296	chr2:43920296:C:G	8.49977e-15	-1.80534	-3.46321e-10	5.8059e-05	-1.88243	-3.46321e-10	5.82574e-05	-1.88243	-3.46321e-10
43920360	chr2:43920360:C:T	5.38391e-15	-1.45597	-0.806002	1.78564e-05	-2.02196	-1.03957	1.79226e-05	-2.02196	-1.03927
43921028	chr2:43921028:G:A	1.09821e-14	-0.20389	-1.34523	6.98133e-05	-0.352759	-1.34531	7.00644e-05	-0.352593	-1.34529
43921195	chr2:43921195:G:C	2.12692e-14	-0.888124	-3.46321e-10	0.000144079	-0.973528	-3.46321e-10	0.000144571	-0.973526	-3.46321e-10
43922178	chr2:43922178:A:C	1.82269e-15	-2.06602	-1.27905	1.30726e-05	-2.08134	-1.29204	1.31181e-05	-2.08134	-1.29196
43922303	chr2:43922303:T:C	2.19636e-15	-2.07952	-1.07906	1.71635e-05	-1.90037	-1.20074	1.72263e-05	-1.90033	-1.20053
43922583	chr2:43922583:A:C	6.45452e-15	-2.06192	-0.0186841	3.84112e-05	-1.87117	-0.424377	3.85802e-05	-1.87114	-0.42342
43922626	chr2:43922626:G:A	1.62905e-14	-3.24329e-10	-1.1548	0.000123629	-3.24329e-10	-1.12661	0.000123987	-3.24329e-10	-1.12712
43922684	chr2:43922684:G:A	1.50228e-14	-3.24329e-10	-1.23581	0.000112608	-3.24329e-10	-1.21998	0.000112961	-3.24329e-10	-1.22026
43922839	chr2:43922839:C:T	2.66471e-14	-3.24329e-10	-0.662702	0.000192436	-3.24329e-10	-0.68413	0.000193094	-3.24329e-10	-0.684124
43922890	chr2:43922890:C:T	2.00891e-14	-3.24329e-10	-0.945207	0.000145399	-3.24329e-10	-0.964409	0.000145894	-3.24329e-10	-0.964419
43923244	chr2:43923244:T:TGC	1.37849e-14	-3.24329e-10	-1.32181	0.000101178	-3.24329e-10	-1.32701	0.000101529	-3.24329e-10	-1.32696
43923308	chr2:43923308:G:A	3.13769e-15	-1.6779	-1.124	2.03739e-05	-1.76123	-1.16841	2.04461e-05	-1.7612	-1.16831
43923372	chr2:43923372:C:G	1.79924e-14	-0.875567	-0.179865	3.05445e-05	-1.91126	-0.613449	3.06694e-05	-1.91125	-0.61278
43924214	chr2:43924214:C:T	8.84644e-15	-1.04687	-0.7185	2.20541e-05	-1.87203	-0.978363	2.2137e-05	-1.87203	-0.978018
43924669	chr2:43924669:C:T	4.25185e-15	-2.07325	-0.42478	2.905e-05	-1.92537	-0.649504	2.91696e-05	-1.92534	-0.648831
43924726	chr2:43924726:A:G	3.72512e-14	-3.24329e-10	-0.327699	0.0002596	-3.24329e-10	-0.384751	0.000260583	-3.24329e-10	-0.384378
43924919	chr2:43924919:A:G	1.84728e-14	0.273549	-1.30263	0.000115	0.0916855	-1.29065	0.000115429	0.0918709	-1.29052
43925041	chr2:43925041:G:A	6.53374e-15	-1.07087	-0.997532	1.7611e-05	-1.88384	-1.19153	1.76768e-05	-1.88384	-1.19121
43925267	chr2:43925267:G:T	4.7473e-15	-1.04166	-1.34614	1.57236e-05	-1.87629	-1.31243	1.57762e-05	-1.8763	-1.31249
43925856	chr2:43925856:C:G	1.04098e-14	-0.307028	-1.29561	6.42087e-05	-0.474698	-1.30706	6.44482e-05	-0.474529	-1.30691
43926518	chr2:43926518:C:T	8.93138e-15	-1.75581	-3.46321e-10	7.55089e-05	-1.61964	-3.46321e-10	7.57638e-05	-1.61968	-3.46321e-10
43927000	chr2:43927000:T:C	1.51877e-14	0.117176	-1.34207	9.45565e-05	-0.0579024	-1.33679	9.49025e-05	-0.0577297	-1.33672
43927371	chr2:43927371:T:C	1.41236e-14	0.0275467	-1.32508	8.87528e-05	-0.141608	-1.31643	8.90818e-05	-0.141438	-1.31631
43927497	chr2:43927497:T:A	1.52289e-14	0.10972	-1.33191	9.54168e-05	-0.0617511	-1.32389	9.57695e-05	-0.0615763	-1.32378
43928023	chr2:43928023:GA:G	4.01976e-15	-1.39011	-1.16405	1.82098e-05	-1.99712	-1.04482	1.82704e-05	-1.99712	-1.0449
43928169	chr2:43928169:C:G	2.39352e-15	-1.98263	-1.08999	1.53443e-05	-2.00982	-1.20333	1.5401e-05	-2.0098	-1.20306
43928178	chr2:43928178:T:C	1.55209e-14	-3.24329e-10	-1.20319	0.000114057	-3.24329e-10	-1.20719	0.00011445	-3.24329e-10	-1.20716
43928853	chr2:43928853:C:A	1.40858e-14	-3.24329e-10	-1.30022	0.000106304	-3.24329e-10	-1.27759	0.000106677	-3.24329e-10	-1.2775
43929245	chr2:43929245:C:T	1.47517e-14	-3.24329e-10	-1.25403	0.000108531	-3.24329e-10	-1.25686	0.000108904	-3.24329e-10	-1.25684
43929301	chr2:43929301:G:A	3.34457e-15	-1.39117	-1.34687	1.35754e-05	-1.99828	-1.33735	1.36212e-05	-1.99828	-1.33739
43929421	chr2:43929421:G:A	1.42255e-14	0.0274459	-1.31779	8.88414e-05	-0.146442	-1.3106	8.9168e-05	-0.146266	-1.31051
43929765	chr2:43929765:T:C	9.73677e-15	-1.66947	-3.46321e-10	6.69282e-05	-1.74027	-3.46321e-10	6.71546e-05	-1.7403	-3.46321e-10
43930302	chr2:43930302:T:C	1.02957e-14	-0.310508	-1.30315	4.52135e-05	-0.809093	-1.3234	4.53724e-05	-0.808956	-1.32344
43930512	chr2:43930512:C:T	5.05883e-14	-3.24329e-10	-0.0216628	0.000378027	-3.24329e-10	-0.00892746	0.000379648	-3.24329e-10	-0.00805365
43930582	chr2:43930582:C:T	3.41159e-15	-2.01677	-0.701434	2.49401e-05	-2.08383	-0.643586	2.5018e-05	-2.08383	-0.643874
43931461	chr2:43931461:T:C	2.10133e-14	0.377826	-1.27805	0.000129553	0.178681	-1.25849	0.000130045	0.178868	-1.25829
43932319	chr2:43932319:C:T	8.44332e-15	-0.498673	-1.31334	5.27935e-05	-0.657784	-1.31972	5.29778e-05	-0.657633	-1.31979
43932355	chr2:43932355:T:C	1.57012e-14	-3.24329e-10	-1.19164	0.000115391	-3.24329e-10	-1.19556	0.000115789	-3.24329e-10	-1.19553
43932551	chr2:43932551:T:C	2.29014e-14	-0.205714	-0.60847	8.39537e-05	-0.786914	-0.726714	8.4308e-05	-0.786823	-0.725999
43932800	chr2:43932800:A:G	1.34645e-14	-3.24329e-10	-1.34533	9.91686e-05	-3.24329e-10	-1.34707	9.95061e-05	-3.24329e-10	-1.34708
43933231	chr2:43933231:T:C	1.41489e-14	-3.24329e-10	-1.29574	0.000103705	-3.24329e-10	-1.30234	0.000104067	-3.24329e-10	-1.30226
43934318	chr2:43934318:A:G	2.86809e-14	-3.24329e-10	-0.589151	0.000196333	-3.24329e-10	-0.664082	0.000197101	-3.24329e-10	-0.663583
43934821	chr2:43934821:T:C	6.67572e-15	-2.04691	-3.46321e-10	5.24675e-05	-1.9837	-3.46321e-10	5.26453e-05	-1.98372	-3.46321e-10
43935027	chr2:43935027:A:G	1.97855e-15	-1.94288	-1.32014	1.82747e-05	-1.70162	-1.33676	1.83383e-05	-1.70159	-1.33671
43935181	chr2:43935181:T:C	1.65938e-14	0.175331	-1.31169	0.000103956	-0.00249743	-1.29743	0.000104346	-0.0023179	-1.29727
43935182	chr2:43935182:G:A	2.50598e-14	-0.724119	-3.46321e-10	0.000153705	-0.908857	-3.46321e-10	0.000154243	-0.908771	-3.46321e-10
43935221	chr2:43935221:T:C	1.56348e-14	-3.24329e-10	-1.19589	0.000119599	-3.24329e-10	-1.15975	0.000120029	-3.24329e-10	-1.15956
43935661	chr2:43935661:AT:A	4.59986e-14	-3.24329e-10	-0.116772	0.000342524	-3.24329e-10	-0.107552	0.000343989	-3.24329e-10	-0.106689
43936363	chr2:43936363:G:A	1.91022e-14	-3.24329e-10	-0.99558	0.000131208	-3.24329e-10	-1.06711	0.000131728	-3.24329e-10	-1.06656
43936439	chr2:43936439:A:T	1.35621e-14	-3.24329e-10	-1.33811	9.94814e-05	-3.24329e-10	-1.34392	9.98284e-05	-3.24329e-10	-1.34385
43936634	chr2:43936634:G:A	1.34365e-14	-3.24329e-10	-1.34741	9.94859e-05	-3.24329e-10	-1.34388	9.98276e-05	-3.24329e-10	-1.34385
43937147	chr2:43937147:G:A	1.36246e-14	-3.24329e-10	-1.33351	9.97287e-05	-3.24329e-10	-1.34144	0.00010008	-3.24329e-10	-1.34133
43937342	chr2:43937342:T:A	1.71794e-15	-2.07516	-1.3291	1.42323e-05	-1.94324	-1.34514	1.42807e-05	-1.9432	-1.34518
43937626	chr2:43937626:T:C	1.35406e-14	-3.24329e-10	-1.33969	9.92367e-05	-3.24329e-10	-1.34639	9.95799e-05	-3.24329e-10	-1.34634
43938399	chr2:43938399:A:T	1.84725e-14	-3.24329e-10	-1.0291	0.00013054	-3.24329e-10	-1.07222	0.000131067	-3.24329e-10	-1.07159
43938417	chr2:43938417:G:C	1.34473e-14	-3.24329e-10	-1.34661	9.96458e-05	-3.24329e-10	-1.34227	9.9976e-05	-3.24329e-10	-1.34237
43938672	chr2:43938672:G:A	2.599e-14	-3.24329e-10	-0.687672	0.000183409	-3.24329e-10	-0.732175	0.000184062	-3.24329e-10	-0.732024
43939083	chr2:43939083:T:C	6.50824e-15	-2.07231	-3.46321e-10	4.74657e-05	-2.08389	-3.46321e-10	4.76283e-05	-2.08387	-3.46321e-10
43939145	chr2:43939145:G:A	1.16104e-14	-1.49348	-3.46321e-10	4.77419e-05	-2.07808	-3.46321e-10	4.7905e-05	-2.07808	-3.46321e-10
43939616	chr2:43939616:A:G	1.46881e-14	-3.24329e-10	-1.25834	0.000111408	-3.24329e-10	-1.2307	0.000111803	-3.24329e-10	-1.23056
43940278	chr2:43940278:A:G	2.8295e-14	-3.24329e-10	-0.602697	0.000208167	-3.24329e-10	-0.605555	0.000208846	-3.24329e-10	-0.605703
43940551	chr2:43940551:A:C	1.97837e-14	-3.24329e-10	-0.960526	0.000141017	-3.24329e-10	-0.995015	0.000141515	-3.24329e-10	-0.994894
43940727	chr2:43940727:T:C	7.22524e-15	-1.9678	-3.46321e-10	5.47643e-05	-1.94085	-3.46321e-10	5.49479e-05	-1.94091	-3.46321e-10
43942634	chr2:43942634:T:C	1.58285e-14	-3.24329e-10	-1.18357	0.000121212	-3.24329e-10	-1.14635	0.000121648	-3.24329e-10	-1.14616
43942712	chr2:43942712:C:T	3.26272e-14	-1.5496	1.08937	0.000339127	-1.25687	1.13935	0.000340667	-1.25671	1.14032
43942870	chr2:43942870:T:C	2.08964e-14	-3.24329e-10	-0.905806	0.000150902	-3.24329e-10	-0.927263	0.00015142	-3.24329e-10	-0.92724
43943235	chr2:43943235:T:C	1.76621e-14	-0.310302	-0.763662	6.52015e-05	-0.885297	-0.881114	6.54612e-05	-0.885207	-0.880633
43943442	chr2:43943442:A:T	1.83928e-14	-0.299587	-0.733839	6.81995e-05	-0.874332	-0.847125	6.8478e-05	-0.874236	-0.846549
43944738	chr2:43944738:T:G	1.34318e-14	-3.24329e-10	-1.34776	9.95193e-05	-3.24329e-10	-1.34354	9.98498e-05	-3.24329e-10	-1.34363
43945311	chr2:43945311:C:A	1.38506e-14	-3.24329e-10	-1.31705	0.000104217	-3.24329e-10	-1.29742	0.000104545	-3.24329e-10	-1.29768
43945497	chr2:43945497:T:C	4.05611e-15	-2.08643	-0.458728	2.87448e-05	-2.00786	-0.577576	2.88668e-05	-2.00787	-0.576734
43945948	chr2:43945948:CAATT:C	2.19762e-14	-3.24329e-10	-0.855425	0.000160898	-3.24329e-10	-0.863125	0.000161519	-3.24329e-10	-0.862677
43946283	chr2:43946283:T:G	1.71293e-15	-2.06545	-1.34173	1.37776e-05	-1.9726	-1.34825	1.38249e-05	-1.97257	-1.34825
43946684	chr2:43946684:TAA:T	1.45479e-14	-3.24329e-10	-1.26794	0.000106375	-3.24329e-10	-1.27692	0.000106734	-3.24329e-10	-1.27695
43946874	chr2:43946874:G:C	1.55524e-14	-3.24329e-10	-1.20117	0.000120253	-3.24329e-10	-1.15429	0.000120693	-3.24329e-10	-1.15405
43946877	chr2:43946877:G:A	2.36198e-14	0.363889	-1.14719	0.000146716	0.160051	-1.11545	0.000147291	0.160212	-1.1151
43947424	chr2:43947424:G:T	8.57218e-15	-1.79686	-3.46321e-10	5.82621e-05	-1.87894	-3.46321e-10	5.84612e-05	-1.87893	-3.46321e-10
43947573	chr2:43947573:T:C	2.43683e-14	-0.752101	-3.46321e-10	0.000161445	-0.859729	-3.46321e-10	0.000162001	-0.859693	-3.46321e-10
43947642	chr2:43947642:G:C	1.37551e-14	-3.24329e-10	-1.32397	0.000102031	-3.24329e-10	-1.31862	0.00010237	-3.24329e-10	-1.31871
43947829	chr2:43947829:T:A	2.50143e-15	-2.01333	-1.01519	1.70795e-05	-2.08266	-1.02336	1.71417e-05	-2.08265	-1.02313
43947899	chr2:43947899:G:A	1.34855e-14	-3.24329e-10	-1.34377	9.93024e-05	-3.24329e-10	-1.34572	9.96401e-05	-3.24329e-10	-1.34573
43947996	chr2:43947996:G:A	2.1163e-14	-3.24329e-10	-0.893127	0.000162907	-3.24329e-10	-0.850712	0.000163474	-3.24329e-10	-0.850643
43948154	chr2:43948154:G:A	1.34259e-14	-3.24329e-10	-1.3482	9.92905e-05	-3.24329e-10	-1.34584	9.96234e-05	-3.24329e-10	-1.3459
43948227	chr2:43948227:A:C	1.65733e-14	-0.599295	-0.538294	6.54401e-05	-1.10394	-0.658817	6.57169e-05	-1.10385	-0.658088
43948532	chr2:43948532:C:T	1.58151e-14	-3.24329e-10	-1.18442	0.000118482	-3.24329e-10	-1.16913	0.000118896	-3.24329e-10	-1.16905
43948733	chr2:43948733:T:C	1.35516e-14	-3.24329e-10	-1.33888	9.94621e-05	-3.24329e-10	-1.34412	9.97999e-05	-3.24329e-10	-1.34413
43949111	chr2:43949111:T:C	2.18282e-14	-3.24329e-10	-0.86218	0.000157458	-3.24329e-10	-0.884737	0.000157997	-3.24329e-10	-0.884722
43949840	chr2:43949840:T:C	1.35176e-14	-3.24329e-10	-1.34139	0.000100533	-3.24329e-10	-1.33341	0.00010088	-3.24329e-10	-1.33337
43950008	chr2:43950008:T:C	1.93665e-14	-3.24329e-10	-0.981838	0.000141506	-3.24329e-10	-0.99155	0.000142007	-3.24329e-10	-0.991422
43950230	chr2:43950230:AT:A	3.39886e-15	-1.4502	-1.27174	1.87414e-05	-1.73188	-1.28127	1.88068e-05	-1.73184	-1.28123
43950279	chr2:43950279:G:T	1.72778e-14	-1.09596	-3.46321e-10	0.000119653	-1.1593	-3.46321e-10	0.000120062	-1.15929	-3.46321e-10
43950395	chr2:43950395:A:G	1.89697e-14	-3.24329e-10	-1.00254	0.000130075	-3.24329e-10	-1.07578	0.000130598	-3.24329e-10	-1.07518
43950421	chr2:43950421:C:T	7.26721e-15	-1.34485	-0.617158	3.41695e-05	-1.68366	-0.728903	3.43104e-05	-1.6836	-0.728251
43950506	chr2:43950506:C:G	1.57655e-14	-3.24329e-10	-1.18756	0.000114768	-3.24329e-10	-1.20098	0.000115149	-3.24329e-10	-1.20107
43950809	chr2:43950809:T:C	1.65448e-14	-1.01171	-0.127602	3.3931e-05	-1.9402	-0.479365	3.40727e-05	-1.9402	-0.478606
43950895	chr2:43950895:T:C	2.42309e-15	-2.08561	-0.974726	2.00803e-05	-1.89043	-1.05372	2.01525e-05	-1.8904	-1.05357
43951047	chr2:43951047:G:C	2.73596e-14	-3.24329e-10	-0.636315	0.000205015	-3.24329e-10	-0.62081	0.000205857	-3.24329e-10	-0.620114
43951057	chr2:43951057:G:A	1.34824e-14	-3.24329e-10	-1.344	9.97178e-05	-3.24329e-10	-1.34155	0.00010006	-3.24329e-10	-1.34153
43951512	chr2:43951512:T:C	1.60247e-14	-3.24329e-10	-1.17125	0.000117066	-3.24329e-10	-1.18115	0.000117473	-3.24329e-10	-1.18109
43951639	chr2:43951639:C:G	4.71814e-15	-1.22656	-1.16741	1.55054e-05	-1.9333	-1.2694	1.55594e-05	-1.9333	-1.26933
43951732	chr2:43951732:G:C	1.35554e-14	-3.24329e-10	-1.3386	9.93432e-05	-3.24329e-10	-1.34531	9.96801e-05	-3.24329e-10	-1.34533
43952312	chr2:43952312:G:C	1.81503e-14	-3.24329e-10	-1.04669	0.000132837	-3.24329e-10	-1.05477	0.000133284	-3.24329e-10	-1.05481
43952326	chr2:43952326:C:T	1.34565e-14	-3.24329e-10	-1.34592	9.98989e-05	-3.24329e-10	-1.33973	0.000100243	-3.24329e-10	-1.3397
43952597	chr2:43952597:C:T	4.05127e-15	-1.40798	-1.13837	1.47473e-05	-2.00305	-1.24978	1.47989e-05	-2.00305	-1.2497
43952794	chr2:43952794:A:C	1.38081e-14	-3.24329e-10	-1.32013	0.000104195	-3.24329e-10	-1.29763	0.000104564	-3.24329e-10	-1.2975
43953225	chr2:43953225:G:A	1.22634e-14	-1.43877	-3.46321e-10	8.16014e-05	-1.54205	-3.46321e-10	8.18832e-05	-1.542	-3.46321e-10
43953366	chr2:43953366:G:A	8.4689e-15	-1.25157	-0.557411	3.88624e-05	-1.61134	-0.672528	3.90239e-05	-1.61128	-0.671848
43953924	chr2:43953924:C:T	2.26051e-14	-0.827206	-3.46321e-10	0.000139382	-1.00667	-3.46321e-10	0.000139865	-1.00662	-3.46321e-10
43954037	chr2:43954037:C:G	1.91277e-15	-1.94863	-1.3482	1.76494e-05	-1.73038	-1.34282	1.7709e-05	-1.73036	-1.34286
43954212	chr2:43954212:C:T	8.36664e-14	1.29536	-0.813911	0.00025958	0.525772	-0.910601	0.000260629	0.526014	-0.910215
43954255	chr2:43954255:T:C	1.60534e-14	-3.24329e-10	-1.16946	0.000117327	-3.24329e-10	-1.17893	0.000117724	-3.24329e-10	-1.17895
43954295	chr2:43954295:G:A	6.61749e-14	1.01021	-0.763288	0.000212545	0.280203	-0.864944	0.000213405	0.280435	-0.86454
43955015	chr2:43955015:G:A	1.9097e-14	-3.24329e-10	-0.99585	0.000136945	-3.24329e-10	-1.02431	0.00013739	-3.24329e-10	-1.02447
43955111	chr2:43955111:A:G	2.2024e-14	0.247191	-1.10044	0.000138213	0.0783437	-1.09344	0.000138751	0.0785	-1.09312
43955567	chr2:43955567:G:A	1.50565e-14	-3.24329e-10	-1.23357	0.000113813	-3.24329e-10	-1.20934	0.000114211	-3.24329e-10	-1.20925
43955635	chr2:43955635:G:T	2.06599e-15	-2.06532	-1.15445	1.47073e-05	-2.08226	-1.17329	1.47588e-05	-2.08226	-1.1732
43956562	chr2:43956562:G:A	1.62816e-14	-3.24329e-10	-1.15535	0.000125049	-3.24329e-10	-1.11519	0.000125502	-3.24329e-10	-1.11498
43956580	chr2:43956580:G:T	1.7536e-14	-3.24329e-10	-1.08113	0.000127221	-3.24329e-10	-1.09797	0.000127635	-3.24329e-10	-1.09812
43956676	chr2:43956676:G:T	2.08561e-14	-3.24329e-10	-0.907738	0.000150748	-3.24329e-10	-0.928285	0.000151231	-3.24329e-10	-0.928487
43956690	chr2:43956690:G:A	2.88896e-14	-3.24329e-10	-0.581901	0.000214262	-3.24329e-10	-0.576694	0.000215166	-3.24329e-10	-0.575889
43956806	chr2:43956806:C:T	1.15852e-14	-0.158464	-1.33719	7.40624e-05	-0.295536	-1.34345	7.43279e-05	-0.295395	-1.34342
43956864	chr2:43956864:T:C	1.64324e-14	-3.24329e-10	-1.14613	0.000120338	-3.24329e-10	-1.15359	0.000120762	-3.24329e-10	-1.15348
43957078	chr2:43957078:G:A	7.99305e-15	-1.86681	-3.46321e-10	6.53448e-05	-1.76422	-3.46321e-10	6.55659e-05	-1.76424	-3.46321e-10
43957088	chr2:43957088:A:T	2.36321e-14	-3.24329e-10	-0.782777	0.000182931	-3.24329e-10	-0.734784	0.000183565	-3.24329e-10	-0.734729
43957532	chr2:43957532:A:G	8.75119e-14	-3.24329e-10	0.526391	0.000591021	-3.24329e-10	0.437959	0.000594108	-3.24329e-10	0.439763
43957862	chr2:43957862:T:C	1.56557e-14	-3.24329e-10	-1.19455	0.000118876	-3.24329e-10	-1.16581	0.000119202	-3.24329e-10	-1.16648
43957990	chr2:43957990:T:C	6.56128e-15	-1.0831	-0.981099	1.72342e-05	-1.9603	-1.13669	1.72943e-05	-1.9603	-1.13662
43958092	chr2:43958092:T:C	1.75081e-14	-3.24329e-10	-1.08272	0.000137352	-3.24329e-10	-1.02135	0.000137865	-3.24329e-10	-1.02103
43958167	chr2:43958167:T:C	2.27948e-14	-0.532249	-0.286602	8.73561e-05	-1.04933	-0.424575	8.77382e-05	-1.04923	-0.423714
43958206	chr2:43958206:G:A	2.58707e-14	-3.24329e-10	-0.692274	0.000187377	-3.24329e-10	-0.710769	0.000188125	-3.24329e-10	-0.710191
43958574	chr2:43958574:T:C	1.44398e-14	-1.27539	-3.46321e-10	0.000115945	-1.19078	-3.46321e-10	0.000116337	-1.19081	-3.46321e-10
43958579	chr2:43958579:T:C	3.99995e-14	0.975374	-1.23189	0.00024349	0.758405	-1.20722	0.000244431	0.758584	-1.20695
43958747	chr2:43958747:C:T	3.28654e-14	-0.452963	-3.46321e-10	0.00020248	-0.63325	-3.46321e-10	0.000203184	-0.633184	-3.46321e-10
43959097	chr2:43959097:A:T	1.83257e-14	-3.24329e-10	-1.03708	0.000142127	-3.24329e-10	-0.987171	0.000142649	-3.24329e-10	-0.986909
43959359	chr2:43959359:A:C	1.85458e-14	-0.496074	-0.529065	7.2052e-05	-1.0196	-0.646908	7.23589e-05	-1.0195	-0.646156
43959416	chr2:43959416:A:G	1.50488e-14	-3.24329e-10	-1.23408	0.000109632	-3.24329e-10	-1.24676	0.000110017	-3.24329e-10	-1.24666
43959696	chr2:43959696:G:A	7.4357e-15	-1.93909	-3.46321e-10	6.3775e-05	-1.78853	-3.46321e-10	6.39931e-05	-1.78852	-3.46321e-10
43959942	chr2:43959942:G:C	1.0776e-14	-1.56806	-3.46321e-10	7.10543e-05	-1.68045	-3.46321e-10	7.13117e-05	-1.68024	-3.46321e-10
43960065	chr2:43960065:A:G	2.66068e-14	-3.24329e-10	-0.664216	0.000191601	-3.24329e-10	-0.688477	0.000192375	-3.24329e-10	-0.687851
43960245	chr2:43960245:A:G	2.66307e-15	-1.86435	-1.10156	2.08652e-05	-1.72429	-1.18152	2.09454e-05	-1.72418	-1.1812
43960513	chr2:43960513:A:G	1.53075e-14	0.110893	-1.32794	9.57091e-05	-0.0457503	-1.33683	9.60553e-05	-0.0455957	-1.33678
43960811	chr2:43960811:G:A	1.73102e-14	-3.24329e-10	-1.09409	0.000125995	-3.24329e-10	-1.10765	0.00012644	-3.24329e-10	-1.10753
43960959	chr2:43960959:T:C	2.2209e-14	-3.24329e-10	-0.844886	0.000160551	-3.24329e-10	-0.865282	0.000161102	-3.24329e-10	-0.865261
43961267	chr2:43961267:G:A	1.35709e-14	-3.24329e-10	-1.33745	9.92863e-05	-3.24329e-10	-1.34589	9.96273e-05	-3.24329e-10	-1.34586
43962199	chr2:43962199:G:A	6.61527e-15	-0.782037	-1.27397	1.86271e-05	-1.70598	-1.3133	1.869e-05	-1.70598	-1.31333
43962348	chr2:43962348:G:A	6.87368e-15	-0.754793	-1.26289	1.9063e-05	-1.69085	-1.3053	1.91273e-05	-1.69085	-1.30533
43962810	chr2:43962810:A:G	1.34252e-14	-3.24329e-10	-1.34825	9.91427e-05	-3.24329e-10	-1.34733	9.94817e-05	-3.24329e-10	-1.34732
43963041	chr2:43963041:G:C	5.55682e-15	-0.96293	-1.26743	1.71549e-05	-1.79474	-1.30687	1.72123e-05	-1.79475	-1.30692
43963158	chr2:43963158:T:C	2.71453e-14	-3.24329e-10	-0.64418	0.000197635	-3.24329e-10	-0.657471	0.000198268	-3.24329e-10	-0.657678
43963644	chr2:43963644:T:C	1.35305e-14	-3.24329e-10	-1.34044	9.92873e-05	-3.24329e-10	-1.34588	9.96245e-05	-3.24329e-10	-1.34589
43963959	chr2:43963959:G:C	1.35817e-14	-3.24329e-10	-1.33666	9.98413e-05	-3.24329e-10	-1.34031	0.000100187	-3.24329e-10	-1.34026
43964261	chr2:43964261:TTCCTC:T	1.91526e-14	-0.670979	-0.321964	7.51894e-05	-1.16313	-0.460756	7.55093e-05	-1.16303	-0.460011
43964416	chr2:43964416:G:A	5.88965e-15	-0.889923	-1.28226	1.75605e-05	-1.76099	-1.31725	1.76194e-05	-1.761	-1.3173
43964841	chr2:43964841:T:C	1.46688e-14	-0.755099	-0.504564	6.79624e-05	-1.18196	-0.542977	6.82055e-05	-1.18189	-0.542884
43965018	chr2:43965018:T:C	1.87376e-15	-2.05367	-1.26376	1.33487e-05	-2.08609	-1.26639	1.33955e-05	-2.08609	-1.26629
43965289	chr2:43965289:G:C	9.17617e-15	-1.05563	-0.673148	4.49028e-05	-1.42747	-0.711923	4.50619e-05	-1.42741	-0.711855
43965632	chr2:43965632:A:G	3.32513e-14	0.845196	-1.28649	0.000199251	0.618318	-1.26765	0.000200003	0.618487	-1.26745
43966060	chr2:43966060:A:T	1.53718e-14	-3.24329e-10	-1.21285	0.000111977	-3.24329e-10	-1.2256	0.000112364	-3.24329e-10	-1.22555
43966471	chr2:43966471:T:C	1.68638e-14	-3.24329e-10	-1.12021	0.000122959	-3.24329e-10	-1.13204	0.000123385	-3.24329e-10	-1.13199
43966762	chr2:43966762:A:T	1.74079e-14	-0.916772	-0.171687	7.15757e-05	-1.35733	-0.315804	7.1885e-05	-1.35725	-0.314984
43967033	chr2:43967033:A:G	1.45615e-14	-3.24329e-10	-1.267	0.000108796	-3.24329e-10	-1.25442	0.000109169	-3.24329e-10	-1.2544
43967135	chr2:43967135:A:G	2.18554e-14	-0.749522	-0.111414	3.87452e-05	-1.82328	-0.463604	3.89074e-05	-1.82327	-0.462844
43967644	chr2:43967644:G:C	1.99635e-14	-3.24329e-10	-0.951479	0.000144721	-3.24329e-10	-0.969085	0.000145215	-3.24329e-10	-0.969082
43967740	chr2:43967740:C:T	1.65907e-14	-0.827054	-0.309489	6.72759e-05	-1.28721	-0.447886	6.75627e-05	-1.28711	-0.447127
43967802	chr2:43967802:A:G	1.39994e-14	-3.24329e-10	-1.30637	0.000101765	-3.24329e-10	-1.32123	0.000102107	-3.24329e-10	-1.32127
43968607	chr2:43968607:A:G	1.84721e-14	-0.840961	-0.188159	3.48632e-05	-1.86984	-0.522618	3.50057e-05	-1.86983	-0.521954
43968670	chr2:43968670:A:C	7.78515e-15	-1.04816	-0.845005	2.123e-05	-1.85102	-1.03745	2.13122e-05	-1.85102	-1.037
43968725	chr2:43968725:G:A	8.3653e-15	-1.4149	-0.406388	3.928e-05	-1.73328	-0.539899	3.9446e-05	-1.73321	-0.539151
43969248	chr2:43969248:T:C	1.41043e-14	-3.24329e-10	-1.2989	0.000106034	-3.24329e-10	-1.28014	0.000106404	-3.24329e-10	-1.28005
43969819	chr2:43969819:A:C	2.37075e-14	0.45247	-1.23206	0.00014677	0.251738	-1.20677	0.000147331	0.251895	-1.20651
43970637	chr2:43970637:A:G	4.3694e-14	-3.24329e-10	-0.168173	0.000363189	-3.24329e-10	-0.0489695	0.000364468	-3.24329e-10	-0.0488592
43970641	chr2:43970641:T:C	1.40353e-14	-3.24329e-10	-1.30381	0.000105425	-3.24329e-10	-1.28589	0.000105793	-3.24329e-10	-1.28582
43970907	chr2:43970907:T:C	1.50715e-14	-3.24329e-10	-1.23258	0.000107678	-3.24329e-10	-1.26475	0.000108053	-3.24329e-10	-1.26467
43971634	chr2:43971634:TC:T	7.04957e-15	-1.46324	-0.529179	3.36124e-05	-1.77093	-0.658063	3.37528e-05	-1.77088	-0.657354
43972459	chr2:43972459:T:C	2.49328e-14	-3.24329e-10	-0.7292	0.00018054	-3.24329e-10	-0.747942	0.000181149	-3.24329e-10	-0.747979
43972476	chr2:43972476:T:C	1.09104e-14	-0.981472	-0.574199	4.58841e-05	-1.42093	-0.696848	4.60768e-05	-1.42086	-0.696127
43973045	chr2:43973045:A:G	1.59825e-14	-3.24329e-10	-1.17389	0.000122523	-3.24329e-10	-1.13559	0.000122965	-3.24329e-10	-1.1354
43974120	chr2:43974120:T:C	1.74144e-14	-0.786106	-0.301979	6.92001e-05	-1.26158	-0.445309	6.94965e-05	-1.2615	-0.444525
43974237	chr2:43974237:T:C	1.07223e-14	-0.738644	-0.834412	0.000100861	-0.362985	-0.967169	0.000101275	-0.36274	-0.966717
43974924	chr2:43974924:A:G	1.52909e-14	-3.24329e-10	-1.21813	0.000111492	-3.24329e-10	-1.22994	0.000111872	-3.24329e-10	-1.22994
43976386	chr2:43976386:C:T	1.41772e-14	-3.24329e-10	-1.29375	0.000106672	-3.24329e-10	-1.27414	0.000107045	-3.24329e-10	-1.27405
43976430	chr2:43976430:A:T	1.75065e-14	-3.24329e-10	-1.08281	0.000135328	-3.24329e-10	-1.03619	0.000135823	-3.24329e-10	-1.03594
43976440	chr2:43976440:G:A	2.16384e-14	0.430595	-1.30151	3.5595e-05	-1.13556	-1.23613	3.57216e-05	-1.13559	-1.23595
43976878	chr2:43976878:C:G	1.52484e-14	0.05956	-1.28047	9.4061e-05	-0.102471	-1.29748	9.44064e-05	-0.102321	-1.29737
43977305	chr2:43977305:AG:A	2.08838e-14	-3.24329e-10	-0.906407	0.000160027	-3.24329e-10	-0.868551	0.000160414	-3.24329e-10	-0.869538
43977578	chr2:43977578:T:C	5.91773e-15	-0.826842	-1.34059	1.7506e-05	-1.73325	-1.3481	1.75657e-05	-1.73325	-1.3481
43977859	chr2:43977859:G:C	3.03935e-15	-1.99473	-0.839013	2.10992e-05	-2.08329	-0.81137	2.11881e-05	-2.08328	-0.810572
43977868	chr2:43977868:C:T	7.78397e-15	-1.89332	-3.46321e-10	5.55585e-05	-1.92646	-3.46321e-10	5.57472e-05	-1.92647	-3.46321e-10
43978057	chr2:43978057:T:C	2.07411e-14	-3.24329e-10	-0.913265	0.00015115	-3.24329e-10	-0.925622	0.000151673	-3.24329e-10	-0.925572
43978455	chr2:43978455:T:C	1.42998e-14	-3.24329e-10	-1.28514	0.000104924	-3.24329e-10	-1.29066	0.00010528	-3.24329e-10	-1.29068
43979159	chr2:43979159:GAA:G	3.42564e-14	-0.298264	-0.113245	0.000129362	-0.845129	-0.23615	0.000129858	-0.845036	-0.235821
43979660	chr2:43979660:A:C	4.00228e-15	-2.0534	-0.505118	3.04855e-05	-2.05532	-0.471324	3.06192e-05	-2.05531	-0.470363
43979967	chr2:43979967:T:C	1.40565e-14	-3.24329e-10	-1.3023	0.000105389	-3.24329e-10	-1.28623	0.000105754	-3.24329e-10	-1.28618
43981262	chr2:43981262:A:T	2.33375e-14	-3.24329e-10	-0.795323	0.000169095	-3.24329e-10	-0.813434	0.000169665	-3.24329e-10	-0.813475
43981552	chr2:43981552:G:A	9.74379e-15	-0.943218	-0.725535	4.12496e-05	-1.38305	-0.841196	4.1416e-05	-1.38298	-0.840654
43981994	chr2:43981994:GC:G	1.44028e-14	-0.0338447	-1.24412	8.94773e-05	-0.183773	-1.26614	8.98078e-05	-0.183627	-1.266
43982642	chr2:43982642:A:G	1.44016e-14	-3.24329e-10	-1.27804	0.000103178	-3.24329e-10	-1.30744	0.000103554	-3.24329e-10	-1.3072
43982667	chr2:43982667:C:A	1.43976e-14	0.0673495	-1.34567	2.62119e-05	-1.3318	-1.34588	2.63012e-05	-1.33182	-1.34586
43982939	chr2:43982939:T:TC	2.554e-14	-3.24329e-10	-0.705137	0.000174934	-3.24329e-10	-0.779482	0.000175572	-3.24329e-10	-0.77925
43983347	chr2:43983347:A:G	2.29297e-14	0.478538	-1.29149	0.000140898	0.280753	-1.27661	0.000141424	0.280918	-1.27646
43983618	chr2:43983618:A:G	1.74228e-14	-3.24329e-10	-1.0876	0.000125199	-3.24329e-10	-1.11399	0.000125637	-3.24329e-10	-1.1139
43983785	chr2:43983785:T:A	2.74651e-15	-1.8332	-1.10185	1.62646e-05	-2.06857	-1.08633	1.63285e-05	-2.06858	-1.0858
43983944	chr2:43983944:A:C	1.95543e-14	-0.331353	-0.640833	7.28301e-05	-0.894706	-0.761058	7.31253e-05	-0.894609	-0.760515
43984109	chr2:43984109:C:G	1.35739e-14	-0.403539	-0.933694	2.40802e-05	-1.62042	-1.14209	2.41691e-05	-1.62043	-1.14179
43984146	chr2:43984146:T:TC	2.39337e-14	-3.24329e-10	-0.770098	0.00018131	-3.24329e-10	-0.743687	0.000181934	-3.24329e-10	-0.743652
43984817	chr2:43984817:A:G	1.44062e-14	-3.24329e-10	-1.27772	0.000107962	-3.24329e-10	-1.26212	0.00010829	-3.24329e-10	-1.26249
43984869	chr2:43984869:C:T	2.15357e-14	-3.24329e-10	-0.875669	0.000165971	-3.24329e-10	-0.83208	0.000166409	-3.24329e-10	-0.832851
43984992	chr2:43984992:A:T	1.83785e-14	-3.24329e-10	-1.0342	0.000133608	-3.24329e-10	-1.04898	0.000134055	-3.24329e-10	-1.04905
43985222	chr2:43985222:G:T	2.77515e-14	0.488624	-1.11072	0.000172938	0.290751	-1.08171	0.000173608	0.290915	-1.08141
43985554	chr2:43985554:C:A	5.36867e-15	-1.72732	-0.53748	2.94339e-05	-2.05354	-0.50821	2.95639e-05	-2.05355	-0.507192
43985692	chr2:43985692:T:C	2.63819e-14	0.553668	-1.22637	0.000163119	0.355494	-1.20491	0.000163738	0.355663	-1.20469
43986472	chr2:43986472:T:A	7.74729e-15	-0.549989	-1.34805	2.0578e-05	-1.58453	-1.33514	2.06489e-05	-1.58453	-1.3351
43986754	chr2:43986754:G:C	1.88245e-14	-3.24329e-10	-1.01022	0.000136982	-3.24329e-10	-1.02404	0.000137453	-3.24329e-10	-1.02402
43986851	chr2:43986851:T:C	1.88602e-14	-3.24329e-10	-1.00833	0.000139349	-3.24329e-10	-1.00691	0.000139883	-3.24329e-10	-1.00649
43986903	chr2:43986903:A:T	7.73818e-15	-0.574266	-1.32495	2.0126e-05	-1.59672	-1.34516	2.01942e-05	-1.59672	-1.34518
43986997	chr2:43986997:A:G	8.72214e-15	-0.460258	-1.31926	2.15479e-05	-1.53074	-1.34288	2.16207e-05	-1.53074	-1.3429
43987075	chr2:43987075:C:T	2.81868e-15	-1.96806	-0.941053	3.1092e-05	-1.65022	-0.856719	3.11895e-05	-1.65022	-0.857002
43987110	chr2:43987110:T:A	9.11069e-15	-0.422824	-1.31311	2.20639e-05	-1.50985	-1.3401	2.21384e-05	-1.50986	-1.34013
43987175	chr2:43987175:T:C	2.45442e-14	-0.214337	-0.530572	8.88531e-05	-0.795265	-0.661644	8.92182e-05	-0.795163	-0.661051
43987188	chr2:43987188:T:C	1.96747e-14	-3.24329e-10	-0.966049	0.000142987	-3.24329e-10	-0.98114	0.000143479	-3.24329e-10	-0.981108
43987550	chr2:43987550:C:T	2.14148e-14	-3.24329e-10	-0.881299	0.000157688	-3.24329e-10	-0.883272	0.000158307	-3.24329e-10	-0.88276
43987978	chr2:43987978:T:G	2.89196e-14	0.591181	-1.17204	0.000178875	0.38947	-1.14667	0.000179562	0.389637	-1.14641
43988046	chr2:43988046:G:A	9.47623e-15	-0.782718	-0.913878	2.1822e-05	-1.73346	-1.12751	2.19042e-05	-1.73346	-1.12716
43988060	chr2:43988060:TG:T	1.66226e-14	-3.24329e-10	-1.13462	0.000121703	-3.24329e-10	-1.14231	0.000122114	-3.24329e-10	-1.14234
43988092	chr2:43988092:A:T	2.38961e-14	-3.24329e-10	-0.77167	0.000177699	-3.24329e-10	-0.763801	0.000178409	-3.24329e-10	-0.763217
43988343	chr2:43988343:C:G	2.31734e-14	-3.24329e-10	-0.80238	0.000174975	-3.24329e-10	-0.779248	0.000175573	-3.24329e-10	-0.779244
43988571	chr2:43988571:C:T	2.04451e-15	-2.03695	-1.19328	1.99372e-05	-1.79525	-1.15606	2.00024e-05	-1.79525	-1.1562
43988712	chr2:43988712:T:G	2.33057e-14	-3.24329e-10	-0.796687	0.000163341	-3.24329e-10	-0.848056	0.000163926	-3.24329e-10	-0.847881
43988734	chr2:43988734:G:A	2.94922e-14	-3.24329e-10	-0.561257	0.000200902	-3.24329e-10	-0.641074	0.000201646	-3.24329e-10	-0.640784
43988955	chr2:43988955:G:A	1.39196e-14	-3.24329e-10	-1.31208	0.000104144	-3.24329e-10	-1.29811	0.000104504	-3.24329e-10	-1.29807
43989187	chr2:43989187:C:A	1.3956e-14	-3.24329e-10	-1.30948	0.00010183	-3.24329e-10	-1.32059	0.0001022	-3.24329e-10	-1.32037
43989230	chr2:43989230:T:A	7.65543e-15	-1.90997	-3.46321e-10	5.57953e-05	-1.9222	-3.46321e-10	5.59904e-05	-1.92212	-3.46321e-10
43990076	chr2:43990076:A:G	6.68221e-15	-1.56342	-0.482518	3.34155e-05	-1.99556	-0.439318	3.35529e-05	-1.99558	-0.438592
43990112	chr2:43990112:G:A	2.7941e-14	-0.232573	-0.382716	0.000101486	-0.809097	-0.514873	0.000101877	-0.808995	-0.514534
43990240	chr2:43990240:G:A	2.34498e-15	-2.07437	-1.01874	2.2333e-05	-1.91348	-0.924353	2.24012e-05	-1.91348	-0.924708
43990405	chr2:43990405:C:A	2.6744e-14	0.328448	-0.98752	3.82962e-05	-1.18669	-1.11185	3.84179e-05	-1.18672	-1.11206
43990449	chr2:43990449:G:A	2.289e-14	0.472291	-1.28697	3.38352e-05	-1.09401	-1.32838	3.39476e-05	-1.09404	-1.32844
43990470	chr2:43990470:C:T	2.59168e-14	0.491707	-1.1822	0.000161823	0.300049	-1.15744	0.000162443	0.300212	-1.15719
43990914	chr2:43990914:C:T	1.7411e-14	-3.24329e-10	-1.08828	0.000126654	-3.24329e-10	-1.10243	0.000127081	-3.24329e-10	-1.10247
43990998	chr2:43990998:AC:A	1.94536e-14	-3.24329e-10	-0.97735	0.000141446	-3.24329e-10	-0.991977	0.000141932	-3.24329e-10	-0.991949
43991016	chr2:43991016:A:T	1.93096e-14	-3.24329e-10	-0.984781	0.000140462	-3.24329e-10	-0.998954	0.000140945	-3.24329e-10	-0.998928
43991307	chr2:43991307:T:C	3.65377e-14	-0.283075	-0.0639644	0.000130038	-0.85242	-0.223647	0.000130594	-0.852322	-0.222886
43991320	chr2:43991320:T:C	1.93943e-14	-3.24329e-10	-0.980406	0.000141029	-3.24329e-10	-0.994929	0.000141514	-3.24329e-10	-0.994902
43991340	chr2:43991340:C:A	1.97879e-14	-3.24329e-10	-0.96031	0.000143835	-3.24329e-10	-0.975224	0.00014433	-3.24329e-10	-0.975198
43991354	chr2:43991354:T:C	9.33941e-15	-1.71114	-3.46321e-10	7.58926e-05	-1.61457	-3.46321e-10	7.61541e-05	-1.61454	-3.46321e-10
43991498	chr2:43991498:G:T	2.77978e-15	-1.60573	-1.31728	4.29944e-05	-0.867366	-1.31546	4.31564e-05	-0.867161	-1.31531
43991632	chr2:43991632:A:T	1.90118e-14	-3.24329e-10	-1.00032	0.000138306	-3.24329e-10	-1.01443	0.000138781	-3.24329e-10	-1.0144
43991638	chr2:43991638:A:C	1.94173e-14	-3.24329e-10	-0.979221	0.000141195	-3.24329e-10	-0.99375	0.000141681	-3.24329e-10	-0.993722
43991699	chr2:43991699:G:A	3.40723e-15	-1.75848	-0.961002	1.9073e-05	-2.06514	-0.930477	1.91511e-05	-2.06516	-0.929778
43991736	chr2:43991736:T:G	1.78549e-14	-3.24329e-10	-1.0631	0.000129789	-3.24329e-10	-1.07798	0.000130234	-3.24329e-10	-1.07796
43991897	chr2:43991897:T:A	1.94894e-14	-3.24329e-10	-0.975511	0.000141709	-3.24329e-10	-0.990115	0.000142197	-3.24329e-10	-0.990088
43991972	chr2:43991972:T:G	6.26506e-14	-3.24329e-10	0.192189	0.000438616	-3.24329e-10	0.139731	0.000440157	-3.24329e-10	0.139833
43992192	chr2:43992192:G:A	1.9466e-14	-3.24329e-10	-0.976712	0.000141563	-3.24329e-10	-0.991151	0.000142049	-3.24329e-10	-0.991123
43992292	chr2:43992292:CCA:C	7.19244e-15	-1.97235	-3.46321e-10	5.13375e-05	-2.00547	-3.46321e-10	5.15116e-05	-2.00549	-3.46321e-10
43992350	chr2:43992350:C:G	2.02336e-14	-3.24329e-10	-0.938038	0.00014715	-3.24329e-10	-0.952442	0.000147655	-3.24329e-10	-0.95242
43992579	chr2:43992579:T:C	1.88466e-14	-3.24329e-10	-1.00905	0.000137147	-3.24329e-10	-1.02284	0.000137619	-3.24329e-10	-1.02281
43992607	chr2:43992607:C:T	6.60747e-15	-0.822039	-1.23514	0.000124945	0.114699	-1.23072	0.000125434	0.114942	-1.23046
43992640	chr2:43992640:G:A	1.4017e-13	0.997472	-3.46321e-10	0.0016061	1.43767	-3.46321e-10	0.00161191	1.43787	-3.46321e-10
43992836	chr2:43992836:C:T	2.04587e-14	-3.24329e-10	-0.926976	0.000148596	-3.24329e-10	-0.942664	0.000149108	-3.24329e-10	-0.942629
43992917	chr2:43992917:T:C	2.04075e-14	-3.24329e-10	-0.929479	0.000148244	-3.24329e-10	-0.94503	0.000148755	-3.24329e-10	-0.944995
43992983	chr2:43992983:A:G	1.98069e-14	-3.24329e-10	-0.959352	0.000143984	-3.24329e-10	-0.974191	0.000144479	-3.24329e-10	-0.974163
43993037	chr2:43993037:C:G	1.73236e-14	-3.24329e-10	-1.09332	0.000129323	-3.24329e-10	-1.08158	0.000129811	-3.24329e-10	-1.08121
43993262	chr2:43993262:T:C	2.01276e-14	-3.24329e-10	-0.943289	0.000146246	-3.24329e-10	-0.958602	0.00014675	-3.24329e-10	-0.958566
43993323	chr2:43993323:C:T	1.98069e-14	-3.24329e-10	-0.959352	0.000143984	-3.24329e-10	-0.974191	0.000144479	-3.24329e-10	-0.974163
43993456	chr2:43993456:A:G	1.95426e-14	-3.24329e-10	-0.972786	0.000142108	-3.24329e-10	-0.987304	0.000142597	-3.24329e-10	-0.987276
43993466	chr2:43993466:G:A	1.41111e-14	-0.060341	-1.23808	8.75223e-05	-0.211547	-1.26045	8.78457e-05	-0.211407	-1.26031
43993475	chr2:43993475:G:C	1.63624e-14	0.0877703	-1.23817	0.000100744	-0.0707307	-1.26058	0.000101117	-0.070583	-1.26044
43993568	chr2:43993568:C:G	2.04673e-14	-3.24329e-10	-0.926554	0.000148658	-3.24329e-10	-0.942247	0.00014917	-3.24329e-10	-0.942212
43993706	chr2:43993706:T:C	2.15248e-14	-0.297984	-0.578195	7.35653e-05	-0.894555	-0.751166	7.39074e-05	-0.894459	-0.750027
43993718	chr2:43993718:A:G	2.60488e-15	-2.06709	-0.920905	2.0552e-05	-2.03659	-0.884349	2.06359e-05	-2.03657	-0.883694
43993808	chr2:43993808:G:A	1.95161e-14	-3.24329e-10	-0.974142	0.000141919	-3.24329e-10	-0.988634	0.000142408	-3.24329e-10	-0.988605
43993979	chr2:43993979:A:T	1.94758e-14	-3.24329e-10	-0.976212	0.000141633	-3.24329e-10	-0.990651	0.000142121	-3.24329e-10	-0.990622
43994107	chr2:43994107:G:T	1.93913e-14	-3.24329e-10	-0.980557	0.000141031	-3.24329e-10	-0.994915	0.000141516	-3.24329e-10	-0.994887
43994137	chr2:43994137:A:C	1.97671e-14	-3.24329e-10	-0.961366	0.000143665	-3.24329e-10	-0.976408	0.00014416	-3.24329e-10	-0.976375
43994564	chr2:43994564:T:A	3.30088e-15	-1.8915	-0.859696	2.07862e-05	-2.08648	-0.823122	2.0873e-05	-2.08648	-0.822358
43994923	chr2:43994923:G:A	1.3004e-14	-0.556077	-0.824047	5.31684e-05	-1.05435	-0.916079	5.33847e-05	-1.05425	-0.915522
43995027	chr2:43995027:A:G	1.65616e-14	-3.24329e-10	-1.1383	0.000121025	-3.24329e-10	-1.1479	0.00012144	-3.24329e-10	-1.14788
43995255	chr2:43995255:C:T	7.24756e-15	-1.96472	-3.46321e-10	5.85498e-05	-1.87402	-3.46321e-10	5.87483e-05	-1.87404	-3.46321e-10
43995432	chr2:43995432:G:A	1.64214e-14	-3.24329e-10	-1.1468	0.000120045	-3.24329e-10	-1.15603	0.000120456	-3.24329e-10	-1.15602
43995465	chr2:43995465:A:G	1.64013e-14	-3.24329e-10	-1.14802	0.000119901	-3.24329e-10	-1.15723	0.000120312	-3.24329e-10	-1.15721
43995525	chr2:43995525:G:A	1.628e-14	-3.24329e-10	-1.15545	0.000119035	-3.24329e-10	-1.16448	0.000119442	-3.24329e-10	-1.16446
43995584	chr2:43995584:G:A	1.64214e-14	-3.24329e-10	-1.1468	0.000120045	-3.24329e-10	-1.15603	0.000120456	-3.24329e-10	-1.15602
43995643	chr2:43995643:C:A	1.35069e-14	-3.24329e-10	-1.34218	9.90561e-05	-3.24329e-10	-1.34821	9.9395e-05	-3.24329e-10	-1.3482
43995742	chr2:43995742:C:A	1.7753e-14	0.16061	-1.22944	0.000109672	0.00636901	-1.25277	0.000110079	0.0065157	-1.25262
43995750	chr2:43995750:G:A	1.64214e-14	-3.24329e-10	-1.1468	0.000120045	-3.24329e-10	-1.15603	0.000120456	-3.24329e-10	-1.15602
43995780	chr2:43995780:A:G	1.64356e-14	-3.24329e-10	-1.14593	0.000120145	-3.24329e-10	-1.15519	0.000120557	-3.24329e-10	-1.15518
43995890	chr2:43995890:G:A	1.35703e-14	-3.24329e-10	-1.3375	9.96761e-05	-3.24329e-10	-1.34197	0.000100027	-3.24329e-10	-1.34186
43996256	chr2:43996256:A:C	8.29914e-15	-1.82923	-3.46321e-10	4.83899e-05	-2.0646	-3.46321e-10	4.85559e-05	-2.06458	-3.46321e-10
43996354	chr2:43996354:C:T	1.67508e-14	-3.24329e-10	-1.12694	0.000122423	-3.24329e-10	-1.13641	0.000122842	-3.24329e-10	-1.1364
43996368	chr2:43996368:C:T	1.72703e-14	-3.24329e-10	-1.09639	0.000126139	-3.24329e-10	-1.10651	0.00012657	-3.24329e-10	-1.1065
43996560	chr2:43996560:A:G	1.72325e-14	-3.24329e-10	-1.09859	0.000128681	-3.24329e-10	-1.08656	0.000129174	-3.24329e-10	-1.08613
43996591	chr2:43996591:T:G	1.65147e-14	-3.24329e-10	-1.14113	0.000120733	-3.24329e-10	-1.15031	0.000121146	-3.24329e-10	-1.1503
43996760	chr2:43996760:A:C	1.66957e-14	-3.24329e-10	-1.13023	0.000122028	-3.24329e-10	-1.13965	0.000122445	-3.24329e-10	-1.13963
43996825	chr2:43996825:C:G	1.62321e-14	-3.24329e-10	-1.15839	0.000118709	-3.24329e-10	-1.16722	0.000119115	-3.24329e-10	-1.16721
43996864	chr2:43996864:A:G	1.40779e-14	-3.24329e-10	-1.30077	0.00010575	-3.24329e-10	-1.28281	0.00010612	-3.24329e-10	-1.28273
43996872	chr2:43996872:A:AC	1.65685e-14	-3.24329e-10	-1.13788	0.000121119	-3.24329e-10	-1.14712	0.000121534	-3.24329e-10	-1.14711
43997012	chr2:43997012:C:T	3.50138e-14	-3.24329e-10	-0.389641	0.000252317	-3.24329e-10	-0.413207	0.000253165	-3.24329e-10	-0.413256
43997051	chr2:43997051:GAC:G	1.65236e-14	-3.24329e-10	-1.14059	0.000120799	-3.24329e-10	-1.14976	0.000121213	-3.24329e-10	-1.14975
43997210	chr2:43997210:CG:C	2.43071e-15	-2.04818	-1.00902	2.49398e-05	-1.74046	-0.986971	2.50428e-05	-1.7404	-0.98631
43997240	chr2:43997240:C:T	1.80646e-15	-2.008	-1.34601	2.00325e-05	-1.61048	-1.33605	2.01026e-05	-1.61043	-1.33602
43997471	chr2:43997471:A:C	1.64302e-14	-3.24329e-10	-1.14626	0.000120124	-3.24329e-10	-1.15537	0.000120534	-3.24329e-10	-1.15536
43997477	chr2:43997477:C:G	1.34318e-14	-3.24329e-10	-1.34776	9.9276e-05	-3.24329e-10	-1.34599	9.96086e-05	-3.24329e-10	-1.34605
43997758	chr2:43997758:G:T	1.61386e-14	-3.24329e-10	-1.16417	0.000117914	-3.24329e-10	-1.17394	0.000118316	-3.24329e-10	-1.17394
43997833	chr2:43997833:C:T	1.75355e-15	-2.03559	-1.34815	1.85078e-05	-1.6827	-1.343	1.85723e-05	-1.68264	-1.34298
43997864	chr2:43997864:G:A	1.65905e-14	-3.24329e-10	-1.13655	0.000121214	-3.24329e-10	-1.14633	0.000121629	-3.24329e-10	-1.14632
43997971	chr2:43997971:G:T	1.41809e-14	-3.24329e-10	-1.29349	0.000102374	-3.24329e-10	-1.31526	0.000102729	-3.24329e-10	-1.31521
43998160	chr2:43998160:G:T	1.64275e-14	-3.24329e-10	-1.14643	0.000120106	-3.24329e-10	-1.15551	0.000120517	-3.24329e-10	-1.1555
43998359	chr2:43998359:G:A	1.49394e-14	-3.24329e-10	-1.24138	0.000105949	-3.24329e-10	-1.28093	0.000106347	-3.24329e-10	-1.2806
43998726	chr2:43998726:A:G	1.51052e-14	-3.24329e-10	-1.23034	0.000114349	-3.24329e-10	-1.20464	0.000114748	-3.24329e-10	-1.20456
43998812	chr2:43998812:T:A	1.64689e-14	-3.24329e-10	-1.14391	0.0001204	-3.24329e-10	-1.15307	0.000120812	-3.24329e-10	-1.15306
43998966	chr2:43998966:A:G	1.64463e-14	-3.24329e-10	-1.14529	0.000120237	-3.24329e-10	-1.15442	0.000120649	-3.24329e-10	-1.15441
43998980	chr2:43998980:G:C	1.62562e-14	-3.24329e-10	-1.15691	0.000119071	-3.24329e-10	-1.16417	0.000119476	-3.24329e-10	-1.16419
43999003	chr2:43999003:G:C	1.66025e-14	-3.24329e-10	-1.13583	0.000121363	-3.24329e-10	-1.14511	0.000121778	-3.24329e-10	-1.1451
43999146	chr2:43999146:A:G	1.65739e-14	-3.24329e-10	-1.13756	0.000121158	-3.24329e-10	-1.1468	0.000121572	-3.24329e-10	-1.14679
43999161	chr2:43999161:G:A	1.65772e-14	-3.24329e-10	-1.13735	0.000121182	-3.24329e-10	-1.1466	0.000121596	-3.24329e-10	-1.14659
43999174	chr2:43999174:G:C	1.45302e-14	-3.24329e-10	-1.26916	0.000103574	-3.24329e-10	-1.30361	0.000103957	-3.24329e-10	-1.30332
43999630	chr2:43999630:T:C	6.43483e-15	-2.08366	-3.46321e-10	4.73427e-05	-2.08648	-3.46321e-10	4.75043e-05	-2.08648	-3.46321e-10
43999827	chr2:43999827:T:G	1.43901e-14	-3.24329e-10	-1.27884	0.000107216	-3.24329e-10	-1.26905	0.000107604	-3.24329e-10	-1.26884
43999879	chr2:43999879:T:G	1.47351e-14	-3.24329e-10	-1.25515	0.00011003	-3.24329e-10	-1.24314	0.000110432	-3.24329e-10	-1.2429
44000187	chr2:44000187:T:C	1.44641e-14	-3.24329e-10	-1.27371	0.000107444	-3.24329e-10	-1.26692	0.000107834	-3.24329e-10	-1.2667
44000258	chr2:44000258:C:T	1.39703e-14	-3.24329e-10	-1.30845	0.00010356	-3.24329e-10	-1.30375	0.000103929	-3.24329e-10	-1.30359
44000349	chr2:44000349:T:C	1.77318e-14	-3.24329e-10	-1.07003	0.000129677	-3.24329e-10	-1.07885	0.000130113	-3.24329e-10	-1.07889
44000373	chr2:44000373:G:A	6.48586e-15	-2.07576	-3.46321e-10	4.73432e-05	-2.08647	-3.46321e-10	4.75046e-05	-2.08647	-3.46321e-10
44000613	chr2:44000613:G:A	4.95919e-15	-1.1154	-1.22874	1.52354e-05	-1.89759	-1.32268	1.52893e-05	-1.89758	-1.32256
44000750	chr2:44000750:T:C	1.43019e-14	-3.24329e-10	-1.28499	0.000106187	-3.24329e-10	-1.27869	0.000106571	-3.24329e-10	-1.27849
44001242	chr2:44001242:A:G	1.45474e-14	-3.24329e-10	-1.26797	0.000108398	-3.24329e-10	-1.25809	0.000108792	-3.24329e-10	-1.25786
44001423	chr2:44001423:T:C	1.41593e-14	-3.24329e-10	-1.29501	0.000101722	-3.24329e-10	-1.32165	0.000102091	-3.24329e-10	-1.32143
44001591	chr2:44001591:G:A	2.35527e-15	-1.85495	-1.23377	3.08079e-05	-1.2991	-1.21702	3.09267e-05	-1.29897	-1.2167
44001605	chr2:44001605:T:A	2.36415e-15	-1.79964	-1.28533	3.19524e-05	-1.20225	-1.27739	3.2073e-05	-1.20212	-1.27717
44002021	chr2:44002021:G:T	1.61441e-14	0.0587109	-1.22254	9.93687e-05	-0.0987044	-1.24635	9.97368e-05	-0.0985574	-1.24621
44002082	chr2:44002082:T:G	5.65134e-14	-3.24329e-10	0.0890942	0.000398529	-3.24329e-10	0.0438873	0.000399887	-3.24329e-10	0.0438848
44002195	chr2:44002195:G:A	5.43451e-14	-3.24329e-10	0.0499706	0.000380138	-3.24329e-10	-0.0033594	0.000381497	-3.24329e-10	-0.00319601
44002254	chr2:44002254:T:C	6.49273e-15	-2.0747	-3.46321e-10	4.93463e-05	-2.04503	-3.46321e-10	4.95155e-05	-2.04501	-3.46321e-10
44002574	chr2:44002574:G:A	1.24853e-14	-0.349859	-1.07097	5.1836e-05	-0.868541	-1.12727	5.20266e-05	-0.868434	-1.12711
44002623	chr2:44002623:T:A	4.34862e-15	-1.19183	-1.2837	8.42171e-05	-0.240546	-1.26995	8.45477e-05	-0.240313	-1.26967
44002647	chr2:44002647:G:A	1.89205e-14	0.339956	-1.34509	0.000116716	0.160907	-1.34505	0.000117136	0.161065	-1.34503
44002935	chr2:44002935:G:C	1.36878e-13	0.973709	-3.46321e-10	0.00156583	1.41228	-3.46321e-10	0.0015715	1.41249	-3.46321e-10
44002946	chr2:44002946:C:T	1.5483e-14	-3.24329e-10	-1.20564	0.000113155	-3.24329e-10	-1.21513	0.00011354	-3.24329e-10	-1.21514
44003093	chr2:44003093:C:T	1.47468e-14	-3.24329e-10	-1.25436	0.000111312	-3.24329e-10	-1.23156	0.000111699	-3.24329e-10	-1.23149
44003546	chr2:44003546:A:C	2.34609e-15	-1.77861	-1.31402	3.15485e-05	-1.18314	-1.30922	3.16659e-05	-1.183	-1.30906
44003585	chr2:44003585:C:A	1.71645e-14	-3.24329e-10	-1.10254	0.00012562	-3.24329e-10	-1.11063	0.00012605	-3.24329e-10	-1.11062
44003712	chr2:44003712:G:A	1.63439e-14	-3.24329e-10	-1.15153	0.000119687	-3.24329e-10	-1.15901	0.000120092	-3.24329e-10	-1.15904
44003752	chr2:44003752:G:A	1.29483e-14	-0.177229	-1.20719	8.00757e-05	-0.328412	-1.23251	8.03723e-05	-0.328275	-1.23235
44003773	chr2:44003773:C:T	1.34264e-14	-3.24329e-10	-1.34816	9.91745e-05	-3.24329e-10	-1.34701	9.95083e-05	-3.24329e-10	-1.34706
44004503	chr2:44004503:T:C	2.06951e-15	-1.94845	-1.26963	2.39725e-05	-1.49099	-1.27599	2.40626e-05	-1.49087	-1.27577
44004504	chr2:44004504:G:A	1.66188e-14	0.209165	-1.34402	0.000102894	0.0335903	-1.34379	0.000103263	0.0337455	-1.34376
44004630	chr2:44004630:C:T	1.63211e-14	-3.24329e-10	-1.15292	0.000116058	-3.24329e-10	-1.18981	0.000116442	-3.24329e-10	-1.1899
44004830	chr2:44004830:A:G	2.05033e-15	-1.91187	-1.31551	2.51398e-05	-1.40782	-1.31162	2.52332e-05	-1.40769	-1.31145
44004913	chr2:44004913:A:G	1.72094e-14	0.212479	-1.31241	0.000106882	0.0390969	-1.31127	0.000107269	0.0392522	-1.31121
44004960	chr2:44004960:C:A	1.76765e-14	-3.24329e-10	-1.07314	0.000129569	-3.24329e-10	-1.07968	0.000130004	-3.24329e-10	-1.07973
44005308	chr2:44005308:A:T	5.36422e-15	-1.65654	-0.609092	3.34527e-05	-1.83095	-0.602808	3.35562e-05	-1.8309	-0.603182
44005434	chr2:44005434:G:A	1.47976e-14	-3.24329e-10	-1.25092	0.00010586	-3.24329e-10	-1.28178	0.000106229	-3.24329e-10	-1.2817
44005529	chr2:44005529:C:T	1.49597e-14	-3.24329e-10	-1.24002	0.000106822	-3.24329e-10	-1.27272	0.000107196	-3.24329e-10	-1.27264
44005565	chr2:44005565:C:T	1.56733e-14	0.147848	-1.34127	2.78958e-05	-1.32008	-1.29534	2.79899e-05	-1.32009	-1.29536
44005684	chr2:44005684:T:C	1.52744e-14	-3.24329e-10	-1.21921	0.000110515	-3.24329e-10	-1.23874	0.00011093	-3.24329e-10	-1.2384
44005775	chr2:44005775:A:G	1.18633e-14	-0.123859	-1.34807	2.32617e-05	-1.4742	-1.32288	2.33405e-05	-1.47421	-1.3229
44005851	chr2:44005851:T:C	1.68103e-15	-2.07774	-1.34823	1.30293e-05	-2.0307	-1.34599	1.30735e-05	-2.0307	-1.34601
44006266	chr2:44006266:G:C	9.09609e-15	-0.965226	-0.772313	2.25198e-05	-1.9028	-0.926696	2.25924e-05	-1.90282	-0.926867
44006308	chr2:44006308:A:G	3.68394e-15	-1.85498	-0.786422	2.41996e-05	-1.99233	-0.765228	2.42831e-05	-1.99231	-0.765209
44006771	chr2:44006771:G:A	3.94131e-14	-3.24329e-10	-0.271286	0.000284352	-3.24329e-10	-0.29368	0.000285302	-3.24329e-10	-0.293749
44006786	chr2:44006786:C:T	1.76375e-14	-3.24329e-10	-1.07536	0.000121988	-3.24329e-10	-1.13997	0.000122467	-3.24329e-10	-1.13946
44006803	chr2:44006803:C:T	1.40248e-14	-3.24329e-10	-1.30455	0.000102401	-3.24329e-10	-1.31499	0.00010275	-3.24329e-10	-1.315
44006853	chr2:44006853:A:T	3.20562e-15	-1.43594	-1.34454	1.32727e-05	-2.01186	-1.34633	1.33181e-05	-2.01185	-1.34632
44006884	chr2:44006884:T:C	2.90402e-15	-1.54376	-1.33552	1.28116e-05	-2.04534	-1.3482	1.28553e-05	-2.04534	-1.3482
44007712	chr2:44007712:C:T	3.08916e-15	-1.47753	-1.33996	1.35448e-05	-1.99313	-1.34477	1.35898e-05	-1.99315	-1.34483
44007972	chr2:44007972:A:G	1.45849e-14	-3.24329e-10	-1.2654	0.000109799	-3.24329e-10	-1.24524	0.000110172	-3.24329e-10	-1.24526
44008165	chr2:44008165:A:G	3.54011e-15	-1.54884	-1.13238	1.45703e-05	-2.04684	-1.21807	1.46196e-05	-2.04683	-1.2181
44008330	chr2:44008330:C:A	2.09632e-15	-1.87251	-1.33268	1.25669e-05	-2.08523	-1.32759	1.26114e-05	-2.08523	-1.32746
44008333	chr2:44008333:A:G	1.3426e-14	-3.24329e-10	-1.34819	9.91208e-05	-3.24329e-10	-1.34755	9.94612e-05	-3.24329e-10	-1.34753
44008335	chr2:44008335:T:C	1.48773e-14	0.01326	-1.25881	6.27968e-05	-0.504207	-1.29978	6.30356e-05	-0.504009	-1.29959
44008342	chr2:44008342:C:T	1.44672e-14	-3.24329e-10	-1.2735	0.00010881	-3.24329e-10	-1.25429	0.000109179	-3.24329e-10	-1.25431
44008366	chr2:44008366:G:A	1.7208e-14	-3.24329e-10	-1.10001	0.000119404	-3.24329e-10	-1.16138	0.000119869	-3.24329e-10	-1.1609
44008755	chr2:44008755:C:T	1.46631e-14	-3.24329e-10	-1.26005	0.00011311	-3.24329e-10	-1.21553	0.000113449	-3.24329e-10	-1.21595
44008812	chr2:44008812:A:G	1.44226e-14	-3.24329e-10	-1.27659	0.000108433	-3.24329e-10	-1.25776	0.000108801	-3.24329e-10	-1.25777
44008960	chr2:44008960:T:G	2.43338e-15	-1.9114	-1.1447	1.51499e-05	-2.02648	-1.19942	1.5205e-05	-2.02646	-1.19921
44008971	chr2:44008971:A:G	1.35438e-14	-3.24329e-10	-1.33946	0.000101627	-3.24329e-10	-1.32258	0.000101957	-3.24329e-10	-1.32275
44009314	chr2:44009314:G:A	3.98069e-14	-3.24329e-10	-0.261342	0.000287196	-3.24329e-10	-0.28373	0.000288156	-3.24329e-10	-0.283796
44009402	chr2:44009402:A:T	3.65067e-14	-3.24329e-10	-0.347888	0.000253368	-3.24329e-10	-0.409052	0.000254266	-3.24329e-10	-0.408917
44009623	chr2:44009623:A:G	1.34252e-14	-3.24329e-10	-1.34825	9.95433e-05	-3.24329e-10	-1.3433	9.9876e-05	-3.24329e-10	-1.34337
44009682	chr2:44009682:T:A	9.05409e-15	-1.74217	-3.46321e-10	6.10308e-05	-1.83252	-3.46321e-10	6.12385e-05	-1.83252	-3.46321e-10
44009828	chr2:44009828:A:C	1.80345e-15	-2.01457	-1.34111	2.12622e-05	-1.54283	-1.34413	2.1335e-05	-1.54278	-1.34417
44010120	chr2:44010120:T:C	1.34353e-14	-3.24329e-10	-1.3475	0.000100039	-3.24329e-10	-1.33833	0.00010037	-3.24329e-10	-1.33843
44010160	chr2:44010160:G:A	1.3577e-14	-3.24329e-10	-1.337	9.9178e-05	-3.24329e-10	-1.34698	9.95202e-05	-3.24329e-10	-1.34694
44010164	chr2:44010164:C:T	1.35759e-14	-3.24329e-10	-1.33708	9.9175e-05	-3.24329e-10	-1.34701	9.95172e-05	-3.24329e-10	-1.34697
44010196	chr2:44010196:C:A	1.81829e-15	-2.00018	-1.34731	2.23163e-05	-1.4907	-1.34787	2.23937e-05	-1.49065	-1.34787
44010331	chr2:44010331:T:C	2.7571e-15	-1.61023	-1.32097	1.26305e-05	-2.0627	-1.34508	1.26735e-05	-2.0627	-1.34509
44010343	chr2:44010343:T:A	1.63969e-14	0.10862	-1.25691	9.9416e-05	-0.0857032	-1.25888	9.97837e-05	-0.0855478	-1.25875
44010443	chr2:44010443:C:G	1.37984e-14	-3.24329e-10	-1.32083	0.000102922	-3.24329e-10	-1.30992	0.000103269	-3.24329e-10	-1.30996
44010648	chr2:44010648:G:A	1.06898e-14	-0.238227	-1.33787	6.28519e-05	-0.481253	-1.32186	6.30681e-05	-0.481101	-1.32198
44010723	chr2:44010723:C:T	1.40484e-14	-3.24329e-10	-1.30287	0.00010488	-3.24329e-10	-1.29107	0.000105206	-3.24329e-10	-1.29138
44010735	chr2:44010735:A:G	1.90586e-15	-2.02765	-1.2728	2.17123e-05	-1.54631	-1.31971	2.17873e-05	-1.54627	-1.3197
44010750	chr2:44010750:C:CAGT	4.1723e-14	-3.24329e-10	-0.214331	0.000300877	-3.24329e-10	-0.237193	0.000301882	-3.24329e-10	-0.237261
44010758	chr2:44010758:T:C	3.23373e-14	-3.24329e-10	-0.469161	0.000233835	-3.24329e-10	-0.489277	0.000234619	-3.24329e-10	-0.489337
44010802	chr2:44010802:C:T	1.27392e-14	-0.0594694	-1.34123	7.38912e-05	-0.313916	-1.32738	7.41469e-05	-0.313757	-1.32749
44011091	chr2:44011091:G:A	1.46452e-14	0.0529099	-1.31418	8.91025e-05	-0.147592	-1.30651	8.94208e-05	-0.147436	-1.30651
44011136	chr2:44011136:A:G	1.36957e-14	-3.24329e-10	-1.3283	9.96665e-05	-3.24329e-10	-1.34206	0.000100015	-3.24329e-10	-1.34198
44011166	chr2:44011166:A:G	1.5135e-14	0.0709394	-1.29931	9.2133e-05	-0.130392	-1.29027	9.24622e-05	-0.130234	-1.29026
44011220	chr2:44011220:C:G	1.58525e-14	0.128564	-1.31062	9.61839e-05	-0.0750378	-1.30259	9.65277e-05	-0.0748794	-1.30259
44011391	chr2:44011391:G:A	1.50575e-14	0.0631307	-1.29664	9.16424e-05	-0.138646	-1.28735	9.19698e-05	-0.138489	-1.28735
44011398	chr2:44011398:T:C	1.54848e-14	0.0901894	-1.29572	9.4149e-05	-0.112649	-1.28637	9.44854e-05	-0.112492	-1.28636
44011448	chr2:44011448:A:G	1.40507e-14	-3.24329e-10	-1.30271	0.000104382	-3.24329e-10	-1.29584	0.000104742	-3.24329e-10	-1.2958
44011496	chr2:44011496:A:G	9.62763e-14	0.621839	-3.46321e-10	0.000908362	0.86775	-3.46321e-10	0.000911311	0.867586	-3.46321e-10
44011506	chr2:44011506:G:A	1.83754e-14	0.194406	-1.22878	0.000110443	-0.00913523	-1.23026	0.000110853	-0.00897678	-1.23011
44011530	chr2:44011530:C:G	1.81143e-14	0.253267	-1.30195	0.000109201	0.042441	-1.29315	0.000109591	0.0426034	-1.29314
44011637	chr2:44011637:A:G	1.38209e-14	-3.24329e-10	-1.3192	0.000103124	-3.24329e-10	-1.30796	0.000103471	-3.24329e-10	-1.30801
44011768	chr2:44011768:T:G	1.52388e-14	0.0753295	-1.29687	9.30224e-05	-0.123422	-1.28763	9.33547e-05	-0.123265	-1.28763
44011876	chr2:44011876:T:A	1.57605e-14	0.143691	-1.33157	9.5074e-05	-0.0586596	-1.33058	9.54155e-05	-0.0585023	-1.33056
44011956	chr2:44011956:C:T	2.95285e-15	-1.54022	-1.32239	5.58525e-05	-0.586101	-1.33508	5.60473e-05	-0.585988	-1.33512
44012138	chr2:44012138:C:T	1.40466e-14	-3.24329e-10	-1.30301	0.000104351	-3.24329e-10	-1.29613	0.000104712	-3.24329e-10	-1.29609
44012541	chr2:44012541:A:C	2.3059e-14	0.357115	-1.16444	0.000140217	0.140669	-1.14137	0.000140739	0.140835	-1.14123
44012632	chr2:44012632:G:T	1.4367e-14	-3.24329e-10	-1.28045	0.000103029	-3.24329e-10	-1.30888	0.000103403	-3.24329e-10	-1.30867
44012906	chr2:44012906:T:A	3.84465e-14	-3.24329e-10	-0.296115	0.000314713	-3.24329e-10	-0.192232	0.000315645	-3.24329e-10	-0.192681
44012908	chr2:44012908:T:A	1.83421e-14	-3.24329e-10	-1.03618	0.000134184	-3.24329e-10	-1.04468	0.000134635	-3.24329e-10	-1.04473
44012957	chr2:44012957:A:C	2.12678e-14	0.444891	-1.33308	0.00012644	0.221413	-1.32554	0.000126896	0.221581	-1.32551
44012986	chr2:44012986:T:C	1.66759e-14	-3.24329e-10	-1.13142	0.000127464	-3.24329e-10	-1.09606	0.00012792	-3.24329e-10	-1.09589
44013083	chr2:44013083:A:G	1.95671e-14	0.286711	-1.25825	0.000117333	0.0826554	-1.26153	0.000117747	0.0828174	-1.26158
44013184	chr2:44013184:G:A	1.4042e-14	-3.24329e-10	-1.30333	0.000104315	-3.24329e-10	-1.29648	0.000104675	-3.24329e-10	-1.29644
44013375	chr2:44013375:TTTTA:T	1.34771e-14	-3.24329e-10	-1.34439	0.000100027	-3.24329e-10	-1.33846	0.000100364	-3.24329e-10	-1.3385
44013383	chr2:44013383:A:T	1.92536e-14	0.162995	-1.15068	0.000120641	-0.00146647	-1.14961	0.000121093	-0.00131583	-1.14942
44013742	chr2:44013742:G:A	1.91791e-14	0.309973	-1.30153	0.000114138	0.0973164	-1.3038	0.000114542	0.0974793	-1.30383
44014386	chr2:44014386:C:T	1.71712e-14	0.204532	-1.30668	0.000103199	0.00218628	-1.30942	0.000103562	0.00234701	-1.30948
44014401	chr2:44014401:A:T	1.54955e-14	-3.24329e-10	-1.20483	0.000116918	-3.24329e-10	-1.18242	0.000117323	-3.24329e-10	-1.18237
44014842	chr2:44014842:C:T	1.88463e-15	-2.08705	-1.2246	1.38886e-05	-2.06014	-1.25269	1.39368e-05	-2.06015	-1.25261
44015400	chr2:44015400:G:C	1.39849e-14	-3.24329e-10	-1.3074	0.000100964	-3.24329e-10	-1.32913	0.000101322	-3.24329e-10	-1.32899
44015494	chr2:44015494:T:C	2.00472e-14	0.365411	-1.3127	0.000120182	0.156795	-1.31168	0.00012062	0.156962	-1.31161
44015495	chr2:44015495:G:A	9.76236e-15	-1.66685	-3.46321e-10	4.73617e-05	-2.08608	-3.46321e-10	4.75234e-05	-2.08607	-3.46321e-10
44015633	chr2:44015633:A:G	2.95842e-15	-1.71183	-1.1489	1.33188e-05	-2.08099	-1.27373	1.3367e-05	-2.08099	-1.27352
44015640	chr2:44015640:G:A	2.48459e-15	-1.99271	-1.04257	2.73299e-05	-1.44817	-1.18774	2.74341e-05	-1.44813	-1.18738
44015746	chr2:44015746:G:C	1.51458e-14	0.0378009	-1.26546	9.22218e-05	-0.160566	-1.25913	9.25616e-05	-0.16041	-1.25901
44016037	chr2:44016037:A:G	1.91228e-14	0.251047	-1.24555	0.000114986	0.0480832	-1.24717	0.000115412	0.0482444	-1.24704
44016172	chr2:44016172:T:A	1.36482e-14	-3.24329e-10	-1.33177	0.000101862	-3.24329e-10	-1.32027	0.00010221	-3.24329e-10	-1.32026
44016510	chr2:44016510:T:C	2.09588e-15	-1.94621	-1.2592	1.87234e-05	-1.74522	-1.2689	1.87923e-05	-1.74511	-1.26874
44016867	chr2:44016867:A:G	1.90185e-14	-3.24329e-10	-0.999971	0.000138965	-3.24329e-10	-1.00967	0.000139451	-3.24329e-10	-1.00958
44016998	chr2:44016998:G:A	1.35066e-14	-3.24329e-10	-1.34221	0.000100665	-3.24329e-10	-1.3321	0.000100995	-3.24329e-10	-1.33223
44017062	chr2:44017062:A:G	1.67471e-14	-3.24329e-10	-1.12716	0.000126109	-3.24329e-10	-1.10675	0.000126527	-3.24329e-10	-1.10685
44017164	chr2:44017164:G:A	1.48079e-14	-3.24329e-10	-1.25022	0.000105684	-3.24329e-10	-1.28344	0.000106064	-3.24329e-10	-1.28326
44017403	chr2:44017403:A:G	1.80047e-15	-2.02623	-1.33111	2.14372e-05	-1.53888	-1.33989	2.15114e-05	-1.53881	-1.3399
44017432	chr2:44017432:A:C	1.45302e-14	-3.24329e-10	-1.26915	0.000103879	-3.24329e-10	-1.30066	0.000104244	-3.24329e-10	-1.30056
44017501	chr2:44017501:C:T	2.37274e-14	-3.24329e-10	-0.778753	0.000186684	-3.24329e-10	-0.714474	0.000187384	-3.24329e-10	-0.714136
44017521	chr2:44017521:C:T	1.39972e-14	-3.24329e-10	-1.30653	0.000104621	-3.24329e-10	-1.29355	0.000104988	-3.24329e-10	-1.29346
44017817	chr2:44017817:G:A	1.47437e-14	-3.24329e-10	-1.25457	0.000111354	-3.24329e-10	-1.23118	0.000111747	-3.24329e-10	-1.23106
44017837	chr2:44017837:G:A	1.5185e-14	-3.24329e-10	-1.22507	0.000107652	-3.24329e-10	-1.26499	0.000108034	-3.24329e-10	-1.26486
44017840	chr2:44017840:G:C	1.67554e-15	-2.08325	-1.346	1.31324e-05	-2.02279	-1.34602	1.31781e-05	-2.02275	-1.34599
44017861	chr2:44017861:A:G	1.98652e-15	-1.91906	-1.33994	1.49117e-05	-1.8936	-1.34815	1.49623e-05	-1.89361	-1.34816
44017902	chr2:44017902:G:A	7.35924e-14	0.353159	-3.46321e-10	0.000707513	0.617863	-3.46321e-10	0.00070983	0.617728	-3.46321e-10
44018147	chr2:44018147:C:T	1.44514e-14	-3.24329e-10	-1.27459	0.000107568	-3.24329e-10	-1.26577	0.000107941	-3.24329e-10	-1.26572
44018870	chr2:44018870:A:T	5.6629e-14	0.649793	-0.558655	0.000308121	0.323983	-0.537382	0.000309368	0.324128	-0.536894
44019410	chr2:44019410:T:A	1.50747e-14	-3.24329e-10	-1.23236	0.000107123	-3.24329e-10	-1.26992	0.000107502	-3.24329e-10	-1.26979
44019474	chr2:44019474:A:G	1.44469e-14	-3.24329e-10	-1.2749	0.000109688	-3.24329e-10	-1.24625	0.000110027	-3.24329e-10	-1.24657
44019622	chr2:44019622:A:G	4.27862e-14	0.505072	-0.694241	0.000233341	0.183003	-0.674395	0.000234277	0.183157	-0.673951
44019731	chr2:44019731:C:G	1.72158e-14	-3.24329e-10	-1.09956	0.0001261	-3.24329e-10	-1.10682	0.000126536	-3.24329e-10	-1.10677
44019955	chr2:44019955:GC:G	1.55735e-14	-3.24329e-10	-1.19981	0.000110073	-3.24329e-10	-1.24275	0.000110464	-3.24329e-10	-1.24261
44020136	chr2:44020136:A:G	1.42628e-14	-3.24329e-10	-1.28773	0.000102834	-3.24329e-10	-1.31077	0.000103191	-3.24329e-10	-1.31072
44020148	chr2:44020148:G:A	1.56921e-14	-3.24329e-10	-1.19223	0.000114268	-3.24329e-10	-1.20534	0.000114648	-3.24329e-10	-1.20544
44020272	chr2:44020272:T:A	6.03443e-14	0.739786	-0.585102	0.000326745	0.414803	-0.569515	0.000328083	0.414952	-0.568984
44020400	chr2:44020400:C:T	2.78631e-15	-1.58246	-1.3382	1.75825e-05	-1.73726	-1.33973	1.76425e-05	-1.73729	-1.3397
44020540	chr2:44020540:G:C	1.34305e-14	-3.24329e-10	-1.34786	9.91672e-05	-3.24329e-10	-1.34709	9.95043e-05	-3.24329e-10	-1.3471
44020640	chr2:44020640:G:A	2.47802e-15	-1.79336	-1.24456	1.26469e-05	-2.08633	-1.32015	1.26914e-05	-2.08633	-1.32005
44020675	chr2:44020675:T:C	1.54119e-14	-3.24329e-10	-1.21024	0.000111541	-3.24329e-10	-1.2295	0.000111933	-3.24329e-10	-1.22939
44020753	chr2:44020753:A:G	2.64106e-14	-3.24329e-10	-0.671616	0.000208954	-3.24329e-10	-0.601777	0.000209727	-3.24329e-10	-0.60149
44020771	chr2:44020771:A:G	1.08076e-13	0.737451	-3.46321e-10	0.000546903	0.360377	-3.46321e-10	0.000548802	0.36044	-3.46321e-10
44020807	chr2:44020807:T:G	1.97811e-15	-1.96399	-1.29925	1.44676e-05	-1.95032	-1.32167	1.4519e-05	-1.95026	-1.32158
44020827	chr2:44020827:A:C	1.86228e-14	-3.24329e-10	-1.021	0.000141003	-3.24329e-10	-0.995113	0.000141503	-3.24329e-10	-0.994976
44021196	chr2:44021196:T:C	1.56025e-14	-3.24329e-10	-1.19795	0.000118592	-3.24329e-10	-1.1682	0.000119014	-3.24329e-10	-1.16806
44021244	chr2:44021244:A:G	2.06877e-15	-1.87499	-1.34344	2.4691e-05	-1.38935	-1.34811	2.47758e-05	-1.38932	-1.34811
44021425	chr2:44021425:T:A	1.4748e-14	-0.0867516	-1.16753	7.95025e-05	-0.415971	-1.15213	7.97943e-05	-0.41588	-1.15197
44021569	chr2:44021569:T:C	1.77975e-14	0.170459	-1.23678	9.367e-05	-0.179947	-1.22417	9.40105e-05	-0.179851	-1.22404
44021808	chr2:44021808:G:C	4.72917e-15	-1.71807	-0.673566	3.03009e-05	-1.82583	-0.706888	3.04142e-05	-1.8258	-0.706592
44021860	chr2:44021860:G:A	1.54734e-14	-3.24329e-10	-1.20626	0.000114009	-3.24329e-10	-1.20761	0.0001144	-3.24329e-10	-1.2076
44022731	chr2:44022731:T:C	1.4287e-14	-3.24329e-10	-1.28603	0.000106406	-3.24329e-10	-1.27664	0.000106764	-3.24329e-10	-1.27668
44022941	chr2:44022941:C:T	1.50408e-14	-3.24329e-10	-1.23462	0.000114069	-3.24329e-10	-1.20709	0.000114473	-3.24329e-10	-1.20696
44022988	chr2:44022988:T:C	1.89172e-15	-1.99622	-1.31168	1.947e-05	-1.64479	-1.33023	1.95367e-05	-1.64477	-1.33023
44023005	chr2:44023005:G:A	2.74796e-14	-3.24329e-10	-0.631939	0.000217955	-3.24329e-10	-0.559603	0.000218774	-3.24329e-10	-0.559259
44023010	chr2:44023010:A:G	2.17231e-14	0.285359	-1.15236	0.000112194	-0.103607	-1.12006	0.000112557	-0.103522	-1.12031
44023016	chr2:44023016:T:G	1.83184e-15	-2.0184	-1.32166	1.81975e-05	-1.72325	-1.31936	1.82611e-05	-1.72324	-1.31929
44023341	chr2:44023341:T:C	1.43018e-14	-3.24329e-10	-1.285	0.000103681	-3.24329e-10	-1.30257	0.000104029	-3.24329e-10	-1.30262
44023410	chr2:44023410:T:C	1.37707e-14	-3.24329e-10	-1.32284	9.98438e-05	-3.24329e-10	-1.34029	0.000100188	-3.24329e-10	-1.34025
44023444	chr2:44023444:C:T	2.54191e-15	-2.07022	-0.942245	1.96701e-05	-2.08662	-0.878177	1.97373e-05	-2.08662	-0.878173
44023730	chr2:44023730:G:A	4.20292e-15	-1.2622	-1.2474	1.34078e-05	-2.01272	-1.33534	1.34546e-05	-2.01271	-1.33527
44024036	chr2:44024036:G:A	4.34418e-15	-1.92585	-0.550694	3.06424e-05	-1.88999	-0.631524	3.07631e-05	-1.88992	-0.631058
44024306	chr2:44024306:C:T	1.54636e-14	-3.24329e-10	-1.20689	0.000109348	-3.24329e-10	-1.24936	0.000109736	-3.24329e-10	-1.24922
44024344	chr2:44024344:G:A	1.46219e-14	-3.24329e-10	-1.26286	0.000111204	-3.24329e-10	-1.23253	0.000111546	-3.24329e-10	-1.23286
44024559	chr2:44024559:G:A	1.59383e-14	-1.17666	-3.46321e-10	0.000409885	0.0719845	-3.46321e-10	0.000411313	0.0720568	-3.46321e-10
44024577	chr2:44024577:G:A	1.58848e-14	-3.24329e-10	-1.18002	0.000121169	-3.24329e-10	-1.14671	0.000121603	-3.24329e-10	-1.14654
44024756	chr2:44024756:C:A	6.56395e-15	-2.06379	-3.46321e-10	5.03218e-05	-2.02546	-3.46321e-10	5.04933e-05	-2.02546	-3.46321e-10
44025009	chr2:44025009:C:CT	5.62754e-14	-3.24329e-10	0.0848738	0.000398952	-3.24329e-10	0.0449487	0.000400322	-3.24329e-10	0.0449698
44025611	chr2:44025611:A:G	1.3685e-14	-3.24329e-10	-1.32908	0.000103148	-3.24329e-10	-1.30773	0.000103484	-3.24329e-10	-1.30788
44025626	chr2:44025626:T:A	1.72785e-15	-2.07975	-1.31875	1.51659e-05	-1.88181	-1.34303	1.52181e-05	-1.8818	-1.34301
44025958	chr2:44025958:C:G	1.46864e-14	-3.24329e-10	-1.25846	0.000104845	-3.24329e-10	-1.29141	0.000105213	-3.24329e-10	-1.29131
44026303	chr2:44026303:T:C	7.09913e-15	-1.98541	-3.46321e-10	5.42976e-05	-1.94941	-3.46321e-10	5.44836e-05	-1.9494	-3.46321e-10
44026309	chr2:44026309:T:C	1.04384e-14	-1.5999	-3.46321e-10	9.06293e-05	-1.43712	-3.46321e-10	9.09419e-05	-1.43708	-3.46321e-10
44026461	chr2:44026461:G:A	1.58432e-14	-3.24329e-10	-1.18264	0.00011165	-3.24329e-10	-1.22853	0.000112047	-3.24329e-10	-1.22838
44026869	chr2:44026869:T:G	5.0071e-15	-2.011	-0.32353	4.09786e-05	-1.81963	-0.411215	4.11317e-05	-1.81959	-0.410931
44027075	chr2:44027075:A:G	1.4207e-14	-3.24329e-10	-1.29165	0.000108534	-3.24329e-10	-1.25683	0.000108874	-3.24329e-10	-1.25711
44027222	chr2:44027222:G:A	1.36422e-14	-3.24329e-10	-1.33221	0.000100471	-3.24329e-10	-1.33402	0.000100814	-3.24329e-10	-1.33403
44027523	chr2:44027523:T:C	1.37943e-14	-3.24329e-10	-1.32113	0.000104389	-3.24329e-10	-1.29577	0.000104723	-3.24329e-10	-1.29598
44027815	chr2:44027815:A:G	5.23558e-15	-1.03941	-1.2505	2.23673e-05	-1.61498	-1.22132	2.24402e-05	-1.61496	-1.22148
44027989	chr2:44027989:G:C	1.59688e-14	-3.24329e-10	-1.17475	0.000116303	-3.24329e-10	-1.1877	0.000116706	-3.24329e-10	-1.18764
44028044	chr2:44028044:T:C	1.34626e-14	-3.24329e-10	-1.34546	9.90577e-05	-3.24329e-10	-1.34819	9.93955e-05	-3.24329e-10	-1.34819
44028079	chr2:44028079:G:C	4.82935e-15	-1.99607	-0.374605	2.97852e-05	-2.07321	-0.476677	2.9897e-05	-2.0732	-0.476341
44028089	chr2:44028089:G:T	1.35885e-14	-3.24329e-10	-1.33616	9.93208e-05	-3.24329e-10	-1.34554	9.96614e-05	-3.24329e-10	-1.34552
44028285	chr2:44028285:C:T	3.48191e-15	-2.05806	-0.639748	2.24722e-05	-2.08672	-0.744896	2.25501e-05	-2.08672	-0.744837
44028321	chr2:44028321:A:G	7.77262e-14	0.407809	-3.46321e-10	0.000750584	0.676959	-3.46321e-10	0.000753043	0.676824	-3.46321e-10
44028430	chr2:44028430:A:T	2.86214e-15	-1.59874	-1.29508	1.27462e-05	-2.05586	-1.3428	1.27902e-05	-2.05587	-1.34275
44028678	chr2:44028678:G:A	1.37307e-14	-3.24329e-10	-1.32575	0.000103737	-3.24329e-10	-1.30203	0.000104071	-3.24329e-10	-1.30222
44029135	chr2:44029135:G:A	2.39195e-14	-3.24329e-10	-0.770687	0.000186444	-3.24329e-10	-0.715762	0.000187101	-3.24329e-10	-0.71565
44029203	chr2:44029203:T:A	1.66337e-14	-3.24329e-10	-1.13395	0.000117995	-3.24329e-10	-1.17325	0.000118458	-3.24329e-10	-1.17274
44029502	chr2:44029502:C:T	2.21346e-15	-1.83778	-1.31304	1.23126e-05	-2.08624	-1.34703	1.23549e-05	-2.08624	-1.34701
44030191	chr2:44030191:T:A	1.385e-14	-3.24329e-10	-1.31709	0.000105061	-3.24329e-10	-1.28935	0.000105397	-3.24329e-10	-1.28957
44030974	chr2:44030974:A:G	1.57971e-14	-3.24329e-10	-1.18556	0.000112518	-3.24329e-10	-1.22078	0.000112952	-3.24329e-10	-1.22034
44031058	chr2:44031058:T:C	1.36134e-14	-3.24329e-10	-1.33433	0.000102425	-3.24329e-10	-1.31476	0.000102758	-3.24329e-10	-1.31492
44031134	chr2:44031134:T:C	1.89991e-14	-3.24329e-10	-1.00099	0.000144788	-3.24329e-10	-0.96862	0.000145155	-3.24329e-10	-0.969497
44031222	chr2:44031222:T:C	1.37558e-14	-3.24329e-10	-1.32392	0.000103995	-3.24329e-10	-1.29955	0.00010433	-3.24329e-10	-1.29974
44031371	chr2:44031371:G:A	1.39192e-14	-3.24329e-10	-1.31211	0.000101993	-3.24329e-10	-1.31899	0.000102343	-3.24329e-10	-1.31896
44031391	chr2:44031391:T:C	1.90135e-15	-2.04542	-1.2574	1.77262e-05	-1.74888	-1.31997	1.77897e-05	-1.74888	-1.3198
44031433	chr2:44031433:T:C	2.03653e-15	-2.05182	-1.18231	1.82207e-05	-1.76832	-1.27302	1.82878e-05	-1.76832	-1.27274
44031678	chr2:44031678:T:C	1.72768e-15	-2.07077	-1.32783	1.59235e-05	-1.82823	-1.34787	1.59775e-05	-1.82823	-1.34789
44031911	chr2:44031911:G:C	1.35577e-14	-3.24329e-10	-1.33843	9.93389e-05	-3.24329e-10	-1.34536	9.96771e-05	-3.24329e-10	-1.34536
44032005	chr2:44032005:C:G	8.33661e-15	-2.08584	0.261118	5.61627e-05	-2.04002	0.124381	5.63366e-05	-2.04004	0.124083
44032139	chr2:44032139:G:C	6.55029e-15	-2.08706	0.0211812	4.63258e-05	-2.0859	-0.0222932	4.64979e-05	-2.0859	-0.0219925
44032153	chr2:44032153:G:A	1.34257e-14	-3.24329e-10	-1.34821	9.93209e-05	-3.24329e-10	-1.34554	9.96603e-05	-3.24329e-10	-1.34553
44032194	chr2:44032194:T:C	1.66585e-14	-3.24329e-10	-1.13246	0.000126579	-3.24329e-10	-1.10303	0.000127011	-3.24329e-10	-1.10303
44032351	chr2:44032351:A:G	1.79227e-15	-2.03485	-1.32705	1.76833e-05	-1.75417	-1.31711	1.77455e-05	-1.75415	-1.31701
44032487	chr2:44032487:A:G	1.70386e-15	-2.0794	-1.33309	1.53474e-05	-1.86623	-1.34671	1.53992e-05	-1.86623	-1.34675
44032513	chr2:44032513:G:T	1.34791e-14	-3.24329e-10	-1.34425	0.00010073	-3.24329e-10	-1.33145	0.000101061	-3.24329e-10	-1.33157
44032934	chr2:44032934:G:A	1.34324e-14	-3.24329e-10	-1.34771	9.97714e-05	-3.24329e-10	-1.34101	0.000100104	-3.24329e-10	-1.34109
44033208	chr2:44033208:A:G	2.90115e-14	0.461128	-1.03882	0.000129089	-0.0173393	-1.06605	0.00012957	-0.0173556	-1.06572
44033240	chr2:44033240:A:G	1.34255e-14	-3.24329e-10	-1.34823	9.93893e-05	-3.24329e-10	-1.34485	9.97256e-05	-3.24329e-10	-1.34488
44033412	chr2:44033412:G:A	2.24462e-14	-3.24329e-10	-0.834263	0.000174096	-3.24329e-10	-0.784287	0.000174695	-3.24329e-10	-0.784259
44033613	chr2:44033613:T:C	2.37066e-15	-1.92736	-1.15486	2.52712e-05	-1.56655	-1.14768	2.53627e-05	-1.56658	-1.14744
44033679	chr2:44033679:T:A	2.22159e-15	-2.06416	-1.083	1.92699e-05	-2.08555	-0.8998	1.93309e-05	-2.08555	-0.900046
44033738	chr2:44033738:T:G	1.34632e-14	-3.24329e-10	-1.34542	0.000100208	-3.24329e-10	-1.33665	0.000100544	-3.24329e-10	-1.3367
44033775	chr2:44033775:C:T	2.83983e-15	-2.08638	-0.815259	2.04141e-05	-2.06527	-0.862393	2.04809e-05	-2.06528	-0.862523
44033814	chr2:44033814:A:G	1.35164e-14	-3.24329e-10	-1.34148	9.96077e-05	-3.24329e-10	-1.34265	9.99467e-05	-3.24329e-10	-1.34266
44033862	chr2:44033862:C:T	9.19431e-15	-1.7268	-3.46321e-10	6.06105e-05	-1.83942	-3.46321e-10	6.08143e-05	-1.83947	-3.46321e-10
44034339	chr2:44034339:G:T	1.34865e-14	-3.24329e-10	-1.34369	9.91164e-05	-3.24329e-10	-1.3476	9.94583e-05	-3.24329e-10	-1.34756
44034389	chr2:44034389:A:C	2.33805e-15	-1.79003	-1.30604	2.96134e-05	-1.20892	-1.34674	2.97158e-05	-1.20891	-1.34672
44034561	chr2:44034561:T:A	1.34467e-14	-3.24329e-10	-1.34665	0.000100099	-3.24329e-10	-1.33773	0.000100431	-3.24329e-10	-1.33783
44034677	chr2:44034677:A:C	1.34565e-14	-3.24329e-10	-1.34592	9.92115e-05	-3.24329e-10	-1.34664	9.95496e-05	-3.24329e-10	-1.34664
44034753	chr2:44034753:T:C	1.70113e-15	-2.0822	-1.33189	1.30055e-05	-2.07663	-1.30189	1.30497e-05	-2.07663	-1.30191
44034932	chr2:44034932:A:C	1.68571e-14	-3.24329e-10	-1.12061	0.000122446	-3.24329e-10	-1.13623	0.000122873	-3.24329e-10	-1.13615
```
