## Supplementary material for "Characterization of shared and ancestry-specific signals driving complex traits using multi-ancestry fine-mapping": susiex_nc3.cs80.summary

```
# chr2:42737678-44034972
CS_ID	CS_LENGTH	CS_PURITY	MAX_PIP_SNP	BP	REF_ALLELE	ALT_ALLELE	REF_FRQ	BETA	SE	-LOG10P	MAX_PIP	POST-HOC_PROB_POP1	POST-HOC_PROB_POP2
1	2	0.960511	chr2:43471614:G:A	43471614	A,A	G,G	1,1	inf,inf	inf,inf	14.9048,1.35135	0.756103	1	0.627068
2	2573	0	chr2:43565166:G:A	43565166	NA,A	NA,G	NA,1	NA,inf	NA,inf	NA,3.41392	0.0158432	0.416864	0.376623
3	2579	0	chr2:43565166:G:A	43565166	NA,A	NA,G	NA,1	NA,inf	NA,inf	NA,3.41392	0.0153779	0.416926	0.375798
```
