## Supplementary material for "Characterization of shared and ancestry-specific signals driving complex traits using multi-ancestry fine-mapping": susiex_nc1.cs80.cs

```
CS_ID	SNP	BP	REF_ALLELE	ALT_ALLELE	REF_FRQ	BETA	SE	-LOG10P	CS_PIP	OVRL_PIP
1	chr2:48313605:A:C	48313605	C,C	A,A	1,1	inf,inf	inf,inf	7.33878,1.03186	0.23166	0.23166
1	chr2:48288282:A:AGAGT	48288282	AGAGT,AGAGT	A,A	1,1	inf,inf	inf,inf	7.03185,1.21674	0.165286	0.165286
1	chr2:48293531:C:T	48293531	T,T	C,C	1,1	inf,inf	inf,inf	6.93343,1.01127	0.0932034	0.0932034
1	chr2:48406506:T:C	48406506	C,C	T,T	1,1	inf,inf	inf,inf	6.86047,0.989494	0.0767137	0.0767137
1	chr2:48297090:G:A	48297090	A,A	G,G	1,1	inf,inf	inf,inf	6.72494,1.10233	0.0696579	0.0696579
1	chr2:48286436:C:A	48286436	A,A	C,C	1,1	inf,inf	inf,inf	6.61386,1.18475	0.0634219	0.0634219
1	chr2:48312835:C:T	48312835	T,T	C,C	1,1	inf,inf	inf,inf	6.45078,1.07196	0.0366114	0.0366114
1	chr2:48313863:A:T	48313863	T,T	A,A	1,1	inf,inf	inf,inf	6.34168,1.07261	0.0289876	0.0289876
1	chr2:48371538:T:C	48371538	C,C	T,T	1,1	inf,inf	inf,inf	6.20551,1.15958	0.025204	0.025204
1	chr2:48341726:G:A	48341726	A,A	G,G	1,1	inf,inf	inf,inf	6.22583,0.976341	0.019139	0.019139
```
