## Supplementary material for "Characterization of shared and ancestry-specific signals driving complex traits using multi-ancestry fine-mapping": susiex_nc1.cs80.snp

```
BP	SNP	PIP(CS1)	LogBF(CS1,Pop1)	LogBF(CS1,Pop2)
47814238	chr2:47814238:A:G	4.18434e-08	-1.46149	-1.36726
47814247	chr2:47814247:T:C	2.36988e-07	-1.08545	-0.00922824
47814563	chr2:47814563:G:C	1.30213e-07	-1.69351	-3.62731e-10
47814701	chr2:47814701:G:A	2.12736e-07	-1.51451e-10	-1.20264
47815433	chr2:47815433:T:G	1.83145e-07	-1.51451e-10	-1.35241
47815778	chr2:47815778:T:C	2.15038e-07	-1.51451e-10	-1.19187
47815908	chr2:47815908:G:C	5.27846e-07	-1.51451e-10	-0.293881
47816079	chr2:47816079:C:T	3.13943e-07	0.270044	-1.08352
47816598	chr2:47816598:A:G	2.1918e-07	-1.51451e-10	-1.17279
47816647	chr2:47816647:C:CCA	4.73957e-08	-1.35158	-1.35257
47816835	chr2:47816835:T:C	2.28482e-07	-0.77583	-0.355399
47817416	chr2:47817416:G:A	2.91298e-07	-1.51451e-10	-0.888341
47817633	chr2:47817633:C:T	3.23907e-08	-1.7152	-1.36961
47819364	chr2:47819364:T:C	9.9814e-07	1.32785	-0.984642
47819558	chr2:47819558:A:G	3.29882e-07	-1.51451e-10	-0.763952
47819668	chr2:47819668:A:G	4.42747e-07	0.649157	-1.11885
47820070	chr2:47820070:A:C	2.14955e-07	-1.51451e-10	-1.19226
47820077	chr2:47820077:C:A	6.15814e-07	-1.51451e-10	-0.139741
47820572	chr2:47820572:G:A	4.46948e-07	-1.51451e-10	-0.460243
47820760	chr2:47820760:C:A	1.29403e-07	-1.69975	-3.62731e-10
47821734	chr2:47821734:G:A	2.28464e-07	-1.51451e-10	-1.13131
47821990	chr2:47821990:G:C	2.98968e-07	0.344345	-1.20669
47822423	chr2:47822423:T:C	2.06496e-07	-1.51451e-10	-1.23241
47822761	chr2:47822761:T:C	1.94701e-07	-1.51451e-10	-1.29122
47822805	chr2:47822805:A:G	1.77207e-07	-0.788913	-0.596455
47823057	chr2:47823057:T:C	4.23022e-07	0.604236	-1.1195
47823181	chr2:47823181:T:C	3.41709e-07	-1.51451e-10	-0.728728
47823547	chr2:47823547:A:G	5.23648e-08	-1.41306	-1.19139
47823764	chr2:47823764:A:T	1.28265e-07	-1.70859	-3.62731e-10
47823904	chr2:47823904:G:T	2.86343e-07	0.201869	-1.10737
47824032	chr2:47824032:C:G	1.75147e-07	-0.800651	-0.596409
47824543	chr2:47824543:T:A	1.90003e-06	0.986939	-3.62731e-10
47825270	chr2:47825270:T:C	1.27437e-07	-1.71506	-3.62731e-10
47825412	chr2:47825412:T:C	1.2743e-07	-1.71512	-3.62731e-10
47825513	chr2:47825513:C:G	2.20021e-07	-1.51451e-10	-1.16896
47825758	chr2:47825758:G:C	1.33626e-07	-1.66764	-3.62731e-10
47825939	chr2:47825939:T:C	3.16492e-07	-1.51451e-10	-0.805389
47825967	chr2:47825967:C:T	1.85206e-07	-1.51451e-10	-1.34122
47826035	chr2:47826035:TAA:T	3.58859e-07	-1.51451e-10	-0.679758
47826121	chr2:47826121:C:T	4.70857e-07	-1.51451e-10	-0.408132
47826348	chr2:47826348:C:T	2.20549e-07	-1.51451e-10	-1.16657
47826670	chr2:47826670:T:C	5.78626e-08	-1.37344	-1.13117
47826774	chr2:47826774:T:G	2.33322e-07	-0.565435	-0.544832
47827393	chr2:47827393:A:G	2.80751e-07	-0.527028	-0.398191
47827472	chr2:47827472:A:G	3.95494e-07	0.614611	-1.19716
47827767	chr2:47827767:G:C	1.32058e-07	-1.67945	-3.62731e-10
47828172	chr2:47828172:A:G	5.91379e-07	0.773284	-0.953514
47828344	chr2:47828344:C:G	5.03106e-07	0.688827	-1.03071
47828419	chr2:47828419:C:A	3.79895e-07	0.375388	-0.998179
47828571	chr2:47828571:T:C	1.91392e-07	-1.08364	-0.224721
47828603	chr2:47828603:T:C	6.79503e-07	-1.51451e-10	-0.041324
47828821	chr2:47828821:T:C	1.79987e-07	-1.51451e-10	-1.3698
47829029	chr2:47829029:C:G	3.28107e-07	0.280568	-1.04991
47829035	chr2:47829035:C:T	4.61427e-07	-1.51451e-10	-0.428363
47829055	chr2:47829055:G:C	5.7731e-06	-1.51451e-10	2.09828
47829092	chr2:47829092:G:A	4.00742e-05	3.09044	0.945363
47829834	chr2:47829834:T:G	1.93855e-07	-1.51451e-10	-1.29558
47830149	chr2:47830149:T:A	1.40355e-07	-0.521651	-1.09686
47830201	chr2:47830201:A:G	3.55611e-07	-1.51451e-10	-0.688849
47830788	chr2:47830788:G:C	2.71314e-07	-1.51451e-10	-0.959411
47831298	chr2:47831298:C:T	1.27223e-07	-0.760104	-0.956641
47831452	chr2:47831452:A:C	4.36836e-08	-1.41747	-1.36824
47831503	chr2:47831503:T:C	2.9733e-07	0.272716	-1.14056
47832332	chr2:47832332:AAAAT:A	6.69311e-08	-1.53084	-0.828185
47833205	chr2:47833205:C:G	2.01744e-07	-1.51451e-10	-1.25569
47833242	chr2:47833242:T:C	3.4367e-05	-1.51451e-10	3.88217
47833641	chr2:47833641:G:C	1.43928e-07	-1.59337	-3.62731e-10
47833737	chr2:47833737:T:C	1.62374e-07	-0.777828	-0.694958
47833808	chr2:47833808:G:A	3.98258e-05	3.60451	0.425071
47833978	chr2:47833978:T:G	1.80786e-07	-1.51451e-10	-1.36537
47834082	chr2:47834082:G:A	3.98147e-07	0.47105	-1.04691
47834134	chr2:47834134:G:C	2.8927e-07	-1.51451e-10	-0.895325
47834289	chr2:47834289:A:G	5.10737e-08	-1.29708	-1.33234
47835098	chr2:47835098:A:G	3.07638e-07	0.200998	-1.03476
47835207	chr2:47835207:A:G	1.8872e-07	-1.51451e-10	-1.32242
47835622	chr2:47835622:G:A	2.33553e-07	0.100837	-1.21012
47835645	chr2:47835645:G:A	1.37502e-07	-1.21363	-0.425423
47836268	chr2:47836268:G:A	2.27189e-07	-1.51451e-10	-1.13691
47837176	chr2:47837176:T:C	1.80014e-07	-1.51451e-10	-1.36965
47837812	chr2:47837812:C:G	2.16915e-07	-1.51451e-10	-1.18318
47837904	chr2:47837904:C:T	1.21769e-06	0.542023	-3.62731e-10
47837909	chr2:47837909:T:C	2.05295e-07	-1.51451e-10	-1.23824
47837992	chr2:47837992:G:A	3.08556e-07	0.189108	-1.01989
47838605	chr2:47838605:C:T	5.08355e-08	-1.29651	-1.33758
47840093	chr2:47840093:G:A	1.87245e-07	-1.51451e-10	-1.33027
47840128	chr2:47840128:A:G	3.66061e-07	0.456883	-1.11677
47840487	chr2:47840487:G:A	3.54391e-07	-1.51451e-10	-0.692286
47841353	chr2:47841353:TA:T	1.99333e-07	-1.51451e-10	-1.26771
47841508	chr2:47841508:C:T	4.75462e-08	-1.33208	-1.36891
47841919	chr2:47841919:G:A	5.90818e-07	-1.51451e-10	-0.181179
47842164	chr2:47842164:C:T	2.62948e-07	0.10899	-1.09972
47842306	chr2:47842306:C:T	6.21831e-08	-1.25378	-1.17883
47842399	chr2:47842399:A:C	2.1499e-07	-1.51451e-10	-1.1921
47842553	chr2:47842553:C:T	4.60335e-07	-1.51451e-10	-0.430732
47842604	chr2:47842604:T:TA	2.12598e-07	-1.51451e-10	-1.20329
47842881	chr2:47842881:A:G	1.80369e-07	-1.51451e-10	-1.36768
47843517	chr2:47843517:T:C	2.25704e-07	-1.51451e-10	-1.14346
47843615	chr2:47843615:C:G	1.87025e-07	-1.51451e-10	-1.33144
47843678	chr2:47843678:T:A	1.5939e-07	-0.702237	-0.789095
47843737	chr2:47843737:T:G	6.24595e-08	-1.71513	-0.713037
47844116	chr2:47844116:T:A	5.57229e-08	-1.24131	-1.30099
47844431	chr2:47844431:C:T	2.9062e-07	-1.51451e-10	-0.89067
47844514	chr2:47844514:ATAT:A	7.80387e-08	-1.29229	-0.913191
47844720	chr2:47844720:C:T	1.81263e-07	-1.51451e-10	-1.36273
47845872	chr2:47845872:A:C	2.46966e-07	-0.569603	-0.483833
47845978	chr2:47845978:C:T	4.44074e-08	-1.52396	-1.24532
47846230	chr2:47846230:G:A	1.59237e-07	-1.49229	-3.62731e-10
47846529	chr2:47846529:T:A	1.54544e-07	-1.52221	-3.62731e-10
47846532	chr2:47846532:T:C	1.91826e-07	-1.51451e-10	-1.30609
47846676	chr2:47846676:T:C	3.98116e-07	-0.632458	0.056515
47846738	chr2:47846738:TATATC:T	6.52499e-08	-1.18944	-1.19502
47846834	chr2:47846834:C:T	2.104e-07	-1.51451e-10	-1.21368
47847194	chr2:47847194:G:A	2.58342e-07	0.187529	-1.19593
47847422	chr2:47847422:A:G	1.8784e-07	-1.51451e-10	-1.3271
47847444	chr2:47847444:C:A	2.19189e-07	-1.51451e-10	-1.17275
47848142	chr2:47848142:AC:A	7.9438e-08	-1.40613	-0.781576
47848263	chr2:47848263:T:C	4.80485e-05	3.41972	0.797561
47848827	chr2:47848827:C:T	1.36507e-07	-1.64631	-3.62731e-10
47848993	chr2:47848993:A:G	2.29903e-07	-1.51451e-10	-1.12503
47849180	chr2:47849180:A:G	2.06381e-07	-1.51451e-10	-1.23296
47849409	chr2:47849409:A:G	3.6977e-07	-0.649804	-3.62731e-10
47849940	chr2:47849940:G:A	2.43133e-07	0.124937	-1.19401
47850360	chr2:47850360:A:C	5.14533e-08	-1.66757	-0.954443
47850566	chr2:47850566:A:T	4.00268e-08	-1.53994	-1.3332
47850919	chr2:47850919:G:A	2.66609e-07	-1.51451e-10	-0.976905
47851053	chr2:47851053:G:A	1.27935e-07	-1.71116	-3.62731e-10
47851072	chr2:47851072:A:T	1.43511e-07	-0.635829	-0.960442
47851188	chr2:47851188:G:A	1.62252e-05	2.44172	0.689921
47851198	chr2:47851198:C:T	2.27939e-05	3.05668	0.414881
47851874	chr2:47851874:T:G	4.71522e-07	-1.51451e-10	-0.40672
47852710	chr2:47852710:A:C	8.3627e-06	-1.51451e-10	2.46885
47852839	chr2:47852839:T:C	1.43308e-07	-0.43451	-1.16318
47853762	chr2:47853762:T:C	2.20447e-07	-1.51451e-10	-1.16703
47855052	chr2:47855052:G:T	1.97942e-07	-1.51451e-10	-1.27471
47855057	chr2:47855057:T:C	2.10899e-07	-1.51451e-10	-1.21131
47855285	chr2:47855285:C:T	2.06607e-07	-1.51451e-10	-1.23187
47855428	chr2:47855428:TTAATGTAA:T	1.55195e-07	-1.518	-3.62731e-10
47855508	chr2:47855508:G:C	1.83226e-07	-1.51451e-10	-1.35197
47855890	chr2:47855890:G:A	2.19866e-07	-0.359226	-0.81044
47856433	chr2:47856433:G:T	1.8006e-07	-1.51451e-10	-1.36939
47856472	chr2:47856472:A:C	3.76183e-07	-1.51451e-10	-0.63261
47856696	chr2:47856696:T:A	2.1085e-07	-1.51451e-10	-1.21154
47857282	chr2:47857282:G:A	8.27314e-07	-1.51451e-10	0.155498
47857423	chr2:47857423:A:T	4.57073e-08	-1.5154	-1.22503
47857533	chr2:47857533:C:T	1.84734e-07	-1.51451e-10	-1.34377
47857751	chr2:47857751:G:A	1.27532e-07	-1.71432	-3.62731e-10
47857922	chr2:47857922:C:A	3.38046e-08	-1.67263	-1.36946
47858422	chr2:47858422:C:G	1.59753e-07	-1.48906	-3.62731e-10
47858525	chr2:47858525:T:C	2.10382e-07	-1.51451e-10	-1.21376
47859379	chr2:47859379:G:A	1.96353e-07	-1.51451e-10	-1.28277
47859715	chr2:47859715:T:G	1.58081e-07	-0.31814	-1.18144
47859737	chr2:47859737:T:G	1.80126e-07	-1.51451e-10	-1.36903
47859888	chr2:47859888:C:G	4.57303e-08	-1.57157	-1.16835
47860400	chr2:47860400:T:C	2.00624e-07	-1.51451e-10	-1.26126
47860949	chr2:47860949:T:C	1.537e-07	-0.603812	-0.923873
47861009	chr2:47861009:T:C	4.46577e-08	-1.52855	-1.23511
47861099	chr2:47861099:C:A	2.35204e-07	-1.51451e-10	-1.10223
47861273	chr2:47861273:A:G	2.56569e-07	-0.776809	-0.238478
47861294	chr2:47861294:T:G	1.26334e-07	-0.503062	-1.22069
47861492	chr2:47861492:A:C	2.11498e-07	-1.51451e-10	-1.20847
47862065	chr2:47862065:A:G	1.81269e-07	-1.51451e-10	-1.36271
47862385	chr2:47862385:C:T	1.29942e-07	-1.6956	-3.62731e-10
47863406	chr2:47863406:ATG:A	3.38772e-07	-1.51451e-10	-0.737359
47864222	chr2:47864222:A:C	2.70647e-07	-1.51451e-10	-0.961871
47864269	chr2:47864269:A:T	3.9993e-08	-1.58667	-1.28731
47864327	chr2:47864327:C:T	1.61813e-07	-1.47624	-3.62731e-10
47865035	chr2:47865035:C:T	1.64898e-07	-1.45736	-3.62731e-10
47865487	chr2:47865487:C:T	1.82124e-07	-1.51451e-10	-1.358
47865526	chr2:47865526:C:T	1.92994e-07	-0.823157	-0.476867
47865702	chr2:47865702:T:C	1.8044e-07	-1.51451e-10	-1.36729
47866333	chr2:47866333:C:T	1.93092e-07	-0.256866	-1.04265
47866365	chr2:47866365:C:T	3.88276e-07	-1.51451e-10	-0.600971
47866425	chr2:47866425:G:C	1.90099e-07	-1.51451e-10	-1.31514
47866497	chr2:47866497:C:T	2.51543e-07	-0.78391	-0.251163
47867058	chr2:47867058:T:C	1.85466e-07	-1.51451e-10	-1.33981
47867141	chr2:47867141:A:G	1.27829e-07	-1.712	-3.62731e-10
47867722	chr2:47867722:TAAGTCA:T	1.43468e-07	-0.468384	-1.12819
47867926	chr2:47867926:T:C	1.9535e-07	-1.51451e-10	-1.28789
47867971	chr2:47867971:A:C	8.863e-08	-1.22264	-0.855571
47868036	chr2:47868036:G:A	2.25368e-07	-0.853087	-0.291864
47868436	chr2:47868436:C:T	2.03705e-07	-1.51451e-10	-1.24602
47868748	chr2:47868748:G:A	2.92081e-07	-0.849901	-0.0357562
47870406	chr2:47870406:T:C	2.33134e-07	-0.77424	-0.336831
47871000	chr2:47871000:T:A	2.08862e-07	-1.51451e-10	-1.22101
47871484	chr2:47871484:T:C	1.88245e-07	-1.51451e-10	-1.32494
47871505	chr2:47871505:T:C	1.89665e-07	-1.51451e-10	-1.31743
47871513	chr2:47871513:C:T	2.49239e-07	-0.0237586	-1.02051
47871569	chr2:47871569:C:T	5.50913e-08	-1.58446	-0.969232
47871657	chr2:47871657:A:G	1.31812e-07	-1.68131	-3.62731e-10
47872359	chr2:47872359:C:T	2.14558e-07	0.0980939	-1.2922
47873002	chr2:47873002:T:C	2.05692e-07	-1.51451e-10	-1.2363
47874669	chr2:47874669:G:A	1.52683e-07	-1.53433	-3.62731e-10
47875025	chr2:47875025:T:C	1.8011e-07	-1.51451e-10	-1.36912
47875091	chr2:47875091:T:C	1.83742e-07	-1.51451e-10	-1.34915
47875092	chr2:47875092:G:A	3.98078e-08	-1.53949	-1.33914
47875310	chr2:47875310:T:C	1.80857e-07	-1.51451e-10	-1.36498
47875709	chr2:47875709:C:CT	1.82358e-07	-1.51451e-10	-1.35672
47875956	chr2:47875956:T:C	2.61007e-07	-1.51451e-10	-0.998138
47876082	chr2:47876082:A:G	1.28948e-07	-0.583437	-1.11984
47876372	chr2:47876372:T:C	3.73217e-08	-1.59836	-1.34475
47876678	chr2:47876678:T:A	1.96502e-07	-1.51451e-10	-1.28202
47876759	chr2:47876759:A:G	1.91663e-07	-1.51451e-10	-1.30695
47877007	chr2:47877007:T:C	1.27561e-07	-0.531546	-1.18255
47877299	chr2:47877299:A:C	8.42608e-08	-1.09266	-1.03611
47877356	chr2:47877356:A:G	1.96874e-07	-1.51451e-10	-1.28012
47877423	chr2:47877423:T:C	1.34648e-07	-1.66002	-3.62731e-10
47877788	chr2:47877788:G:A	2.02826e-07	-1.51451e-10	-1.25034
47878317	chr2:47878317:T:C	1.27437e-07	-1.71506	-3.62731e-10
47878479	chr2:47878479:C:T	1.80631e-07	-1.51451e-10	-1.36623
47878706	chr2:47878706:G:A	1.5111e-07	-0.834864	-0.709813
47879243	chr2:47879243:T:A	1.66126e-07	-0.922683	-0.527258
47879251	chr2:47879251:A:G	1.3921e-07	-1.6267	-3.62731e-10
47879838	chr2:47879838:A:G	1.61592e-07	-0.839553	-0.638057
47879940	chr2:47879940:C:T	4.58036e-08	-1.4427	-1.29563
47880469	chr2:47880469:G:C	1.35133e-07	-1.65643	-3.62731e-10
47880754	chr2:47880754:G:C	1.367e-07	-0.460681	-1.18422
47880943	chr2:47880943:T:C	1.98517e-07	-1.51451e-10	-1.27181
47881006	chr2:47881006:G:C	2.10255e-07	-1.51451e-10	-1.21436
47881169	chr2:47881169:T:C	1.81114e-07	-1.51451e-10	-1.36356
47881178	chr2:47881178:G:C	2.25277e-07	-1.51451e-10	-1.14535
47881221	chr2:47881221:C:T	2.19102e-07	-1.51451e-10	-1.17315
47881647	chr2:47881647:C:T	1.94358e-07	-1.51451e-10	-1.29298
47881880	chr2:47881880:T:C	2.25653e-07	-1.51451e-10	-1.14369
47882182	chr2:47882182:A:G	1.49341e-06	0.74613	-3.62731e-10
47882474	chr2:47882474:C:T	3.96844e-08	-1.51293	-1.3688
47882491	chr2:47882491:T:C	1.86441e-07	-1.51451e-10	-1.33457
47882712	chr2:47882712:G:A	2.03975e-07	-1.51451e-10	-1.24469
47883425	chr2:47883425:A:C	3.982e-08	-1.57666	-1.30166
47883467	chr2:47883467:G:C	2.1262e-07	-1.51451e-10	-1.20318
47883880	chr2:47883880:T:C	2.00909e-07	-1.51451e-10	-1.25983
47884057	chr2:47884057:T:C	3.88496e-08	-1.6709	-1.23209
47884828	chr2:47884828:CA:C	1.19149e-07	-0.906832	-0.875479
47884880	chr2:47884880:C:A	1.13471e-07	-0.927268	-0.903872
47886007	chr2:47886007:A:ATGC	1.25979e-07	-0.541024	-1.18554
47886010	chr2:47886010:C:G	1.9532e-07	-1.51451e-10	-1.28805
47886265	chr2:47886265:G:C	1.80628e-07	-1.51451e-10	-1.36624
47886563	chr2:47886563:T:C	1.44133e-07	-1.59195	-3.62731e-10
47886955	chr2:47886955:C:G	4.39813e-08	-1.48609	-1.29283
47887070	chr2:47887070:G:A	4.33672e-08	-1.4847	-1.30828
47887195	chr2:47887195:T:G	4.17585e-08	-1.58093	-1.24986
47887450	chr2:47887450:C:T	1.81289e-07	-1.51451e-10	-1.36259
47887534	chr2:47887534:C:T	1.81726e-07	-1.51451e-10	-1.36019
47887556	chr2:47887556:T:G	2.29809e-07	-1.51451e-10	-1.12544
47887635	chr2:47887635:C:T	1.48867e-07	-1.55963	-3.62731e-10
47888027	chr2:47888027:T:G	1.32025e-07	-0.53751	-1.14218
47888125	chr2:47888125:G:A	3.65179e-07	-1.51451e-10	-0.6623
47888192	chr2:47888192:C:T	4.8531e-07	-1.51451e-10	-0.377899
47888608	chr2:47888608:T:C	2.04911e-07	-1.51451e-10	-1.24011
47888803	chr2:47888803:T:C	1.9095e-07	-0.802843	-0.507832
47888813	chr2:47888813:T:C	1.55984e-07	-1.00156	-0.511366
47888929	chr2:47888929:T:C	6.06151e-07	-1.51451e-10	-0.155557
47889093	chr2:47889093:T:C	1.2973e-07	-0.548746	-1.14848
47890358	chr2:47890358:T:C	6.22205e-07	-1.51451e-10	-0.129416
47890787	chr2:47890787:G:C	2.12304e-07	-1.51451e-10	-1.20466
47890826	chr2:47890826:T:G	2.16402e-07	-1.51451e-10	-1.18555
47890994	chr2:47890994:T:A	4.27698e-07	-1.51451e-10	-0.504268
47891286	chr2:47891286:C:T	1.91193e-07	-1.51451e-10	-1.3094
47891499	chr2:47891499:T:C	6.20804e-07	-1.51451e-10	-0.13167
47891518	chr2:47891518:T:G	1.49949e-07	-1.55239	-3.62731e-10
47891757	chr2:47891757:T:C	4.03342e-08	-1.54747	-1.31802
47892096	chr2:47892096:T:C	2.05988e-07	-1.51451e-10	-1.23487
47892134	chr2:47892134:C:T	4.75827e-08	-1.68311	-1.01711
47892278	chr2:47892278:T:A	1.41689e-07	-0.459473	-1.14958
47892307	chr2:47892307:A:C	1.64109e-07	-0.961629	-0.500526
47892524	chr2:47892524:T:A	6.00338e-07	-1.51451e-10	-0.165193
47892641	chr2:47892641:A:T	1.9014e-07	-1.51451e-10	-1.31493
47892821	chr2:47892821:T:C	1.97435e-07	-1.51451e-10	-1.27728
47892949	chr2:47892949:T:C	4.70027e-08	-1.47003	-1.24245
47893281	chr2:47893281:C:T	6.00134e-07	-1.51451e-10	-0.165533
47893727	chr2:47893727:G:A	1.57306e-07	-0.946442	-0.558053
47893992	chr2:47893992:G:C	1.50213e-07	-0.883274	-0.667357
47894464	chr2:47894464:T:C	2.1198e-07	-0.0795802	-1.12661
47895582	chr2:47895582:G:A	2.96683e-07	-1.51451e-10	-0.870021
47895684	chr2:47895684:A:G	2.48288e-07	-1.51451e-10	-1.0481
47895703	chr2:47895703:T:G	5.078e-07	-1.51451e-10	-0.332599
47895709	chr2:47895709:T:C	2.72552e-07	-1.51451e-10	-0.954858
47895990	chr2:47895990:C:T	1.9231e-07	-0.114587	-1.18899
47896247	chr2:47896247:T:C	4.08371e-08	-1.52435	-1.32875
47896491	chr2:47896491:C:G	2.3282e-07	-1.51451e-10	-1.11242
47896720	chr2:47896720:T:C	2.32808e-07	-1.51451e-10	-1.11247
47896756	chr2:47896756:A:C	1.73067e-07	-0.762964	-0.646041
47896931	chr2:47896931:A:C	3.88622e-08	-1.57609	-1.32657
47897039	chr2:47897039:G:C	1.85108e-07	-0.716002	-0.625747
47897090	chr2:47897090:A:C	3.86452e-08	-1.57518	-1.33308
47897365	chr2:47897365:G:C	4.20023e-08	-1.7152	-1.10976
47898399	chr2:47898399:A:G	1.4216e-07	-1.60573	-3.62731e-10
47899455	chr2:47899455:A:T	2.80243e-07	-0.92703	-3.62731e-10
47899600	chr2:47899600:T:G	4.32242e-08	-1.46604	-1.33025
47900121	chr2:47900121:T:C	1.06397e-07	-0.965683	-0.929828
47900133	chr2:47900133:T:A	7.31986e-07	-1.51451e-10	0.0330755
47900182	chr2:47900182:T:C	1.28333e-07	-1.70806	-3.62731e-10
47901270	chr2:47901270:C:T	1.30828e-07	-0.983498	-0.705303
47901534	chr2:47901534:T:C	1.92229e-07	-1.51451e-10	-1.304
47902273	chr2:47902273:C:T	1.1081e-05	2.18185	0.56845
47903416	chr2:47903416:G:A	1.86878e-07	-1.51451e-10	-1.33223
47903800	chr2:47903800:G:A	4.45107e-08	-1.42244	-1.34452
47904797	chr2:47904797:T:C	3.64487e-08	-1.71184	-1.25494
47906625	chr2:47906625:C:T	2.39315e-07	-1.51451e-10	-1.08491
47908372	chr2:47908372:A:G	3.13899e-07	-1.51451e-10	-0.813615
47908378	chr2:47908378:G:C	3.31693e-07	-0.0862793	-0.672198
47908471	chr2:47908471:T:C	1.97582e-07	-1.51451e-10	-1.27653
47908953	chr2:47908953:T:C	4.00113e-07	0.328565	-0.899504
47909208	chr2:47909208:A:C	1.83574e-07	-1.51451e-10	-1.35007
47909551	chr2:47909551:T:C	3.2724e-07	-1.51451e-10	-0.771993
47909852	chr2:47909852:A:AT	1.8168e-07	-1.51451e-10	-1.36044
47909894	chr2:47909894:A:G	2.72585e-07	0.243501	-1.19824
47911099	chr2:47911099:C:A	1.93664e-07	-1.29656	-3.62731e-10
47911121	chr2:47911121:T:C	2.2992e-07	-1.51451e-10	-1.12496
47911146	chr2:47911146:A:G	7.13488e-07	0.447331	-0.439851
47911221	chr2:47911221:T:C	5.718e-07	-1.51451e-10	-0.213897
47911374	chr2:47911374:G:C	3.68358e-07	-1.51451e-10	-0.65363
47911495	chr2:47911495:C:A	3.45512e-08	-1.66617	-1.35408
47911653	chr2:47911653:A:G	2.9852e-07	-0.516538	-0.347312
47911704	chr2:47911704:G:C	2.11625e-07	-1.20787	-3.62731e-10
47912882	chr2:47912882:T:C	2.4469e-07	-1.51451e-10	-1.06269
47913356	chr2:47913356:G:C	3.67498e-07	-0.0613579	-0.594611
47913750	chr2:47913750:G:C	2.27156e-07	-1.51451e-10	-1.13705
47914133	chr2:47914133:G:A	1.81399e-07	-1.51451e-10	-1.36199
47914695	chr2:47914695:T:C	2.21343e-07	0.129493	-1.29247
47915327	chr2:47915327:T:C	2.61877e-07	-1.51451e-10	-0.994812
47915360	chr2:47915360:G:A	2.41948e-07	-1.51451e-10	-1.07396
47915389	chr2:47915389:C:T	2.4869e-07	-1.51451e-10	-1.04648
47915704	chr2:47915704:G:A	2.01677e-07	-1.51451e-10	-1.25602
47916010	chr2:47916010:T:C	7.67701e-08	-0.935485	-1.28638
47917737	chr2:47917737:C:T	1.47039e-07	-0.91571	-0.656281
47917858	chr2:47917858:A:C	1.84262e-07	-1.51451e-10	-1.34633
47918111	chr2:47918111:A:C	2.00392e-07	-1.51451e-10	-1.26241
47918751	chr2:47918751:A:C	1.86801e-07	-1.51451e-10	-1.33264
47918760	chr2:47918760:C:G	1.948e-07	-1.51451e-10	-1.29072
47918808	chr2:47918808:C:T	4.06312e-08	-1.59468	-1.26347
47918983	chr2:47918983:T:C	4.87247e-08	-1.36359	-1.31291
47919361	chr2:47919361:C:G	1.81955e-07	-1.51451e-10	-1.35893
47919606	chr2:47919606:T:C	1.94852e-07	-1.51451e-10	-1.29045
47919737	chr2:47919737:A:G	1.27532e-07	-1.71432	-3.62731e-10
47920173	chr2:47920173:A:C	2.12822e-07	-1.51451e-10	-1.20223
47920450	chr2:47920450:T:C	8.17252e-08	-0.910649	-1.24867
47921748	chr2:47921748:CA:C	1.90414e-07	-0.726615	-0.586872
47922409	chr2:47922409:C:T	1.88344e-07	-1.32442	-3.62731e-10
47922558	chr2:47922558:T:C	5.02328e-08	-1.27753	-1.36848
47922876	chr2:47922876:TA:T	4.99503e-07	0.608011	-0.957083
47923747	chr2:47923747:T:C	1.86944e-07	-1.51451e-10	-1.33188
47924030	chr2:47924030:A:ATGT	7.51189e-08	-0.980073	-1.26354
47924287	chr2:47924287:G:A	2.40528e-07	-1.51451e-10	-1.07985
47924684	chr2:47924684:C:T	1.2787e-07	-1.71167	-3.62731e-10
47925153	chr2:47925153:T:C	6.87932e-08	-1.03296	-1.29863
47925199	chr2:47925199:T:C	2.69933e-07	-1.51451e-10	-0.964511
47925454	chr2:47925454:T:C	2.48256e-07	-1.51451e-10	-1.04823
47925859	chr2:47925859:C:A	5.99052e-08	-1.71367	-0.756256
47926192	chr2:47926192:G:GA	3.55359e-07	-1.51451e-10	-0.689558
47926268	chr2:47926268:T:C	2.09934e-07	-1.51451e-10	-1.21589
47926566	chr2:47926566:T:C	2.15027e-07	-1.51451e-10	-1.19192
47927026	chr2:47927026:C:T	2.36754e-07	-1.51451e-10	-1.09566
47927614	chr2:47927614:C:T	2.53383e-07	-1.51451e-10	-1.02779
47928345	chr2:47928345:C:A	5.21329e-08	-1.26599	-1.3429
47929006	chr2:47929006:T:C	2.59219e-07	-1.51451e-10	-1.00501
47929047	chr2:47929047:A:C	2.64433e-07	-1.51451e-10	-0.985099
47929320	chr2:47929320:C:T	1.30121e-07	-1.69422	-3.62731e-10
47929660	chr2:47929660:C:A	3.254e-07	-1.51451e-10	-0.777631
47929696	chr2:47929696:A:G	2.89531e-07	-0.695862	-0.198562
47929770	chr2:47929770:G:A	2.69669e-07	-0.701951	-0.263541
47929806	chr2:47929806:A:G	4.69308e-08	-1.3844	-1.32962
47931059	chr2:47931059:G:A	4.84943e-08	-1.34973	-1.33151
47931179	chr2:47931179:C:T	2.82216e-07	-0.580137	-0.339878
47931201	chr2:47931201:A:G	8.80998e-08	-0.88189	-1.20233
47931218	chr2:47931218:G:C	1.31395e-07	-1.68448	-3.62731e-10
47931391	chr2:47931391:G:A	2.37635e-07	-1.51451e-10	-1.09195
47931842	chr2:47931842:G:A	2.2435e-07	-1.51451e-10	-1.14948
47931919	chr2:47931919:T:C	3.30479e-07	-0.436076	-0.326068
47932270	chr2:47932270:G:A	1.92128e-07	-1.51451e-10	-1.30453
47932376	chr2:47932376:A:G	2.06513e-07	-1.51451e-10	-1.23232
47933087	chr2:47933087:G:A	3.51763e-07	0.286553	-0.986283
47933143	chr2:47933143:C:T	4.93683e-07	0.722494	-1.08329
47933372	chr2:47933372:G:A	3.07124e-07	-0.523242	-0.312192
47934097	chr2:47934097:C:T	1.25807e-06	0.574648	-3.62731e-10
47934205	chr2:47934205:C:T	2.23071e-07	-1.51451e-10	-1.1552
47934419	chr2:47934419:A:G	2.5166e-07	-0.525314	-0.509291
47935127	chr2:47935127:AG:A	2.37388e-07	-0.540301	-0.552688
47935141	chr2:47935141:G:A	2.2074e-07	-0.605407	-0.560292
47935221	chr2:47935221:CTTGT:C	2.28904e-07	-0.542771	-0.586614
47935453	chr2:47935453:C:T	2.21855e-07	-1.51451e-10	-1.16066
47935565	chr2:47935565:T:C	7.05864e-07	-1.51451e-10	-0.00326353
47936356	chr2:47936356:A:G	2.66289e-07	-1.51451e-10	-0.978103
47936465	chr2:47936465:A:C	2.57119e-07	-1.51451e-10	-1.01315
47936472	chr2:47936472:C:T	3.75645e-07	0.51701	-1.15105
47936991	chr2:47936991:C:T	2.43079e-07	-0.549149	-0.520153
47937127	chr2:47937127:C:T	2.21185e-07	-1.51451e-10	-1.16369
47937195	chr2:47937195:T:G	5.58548e-08	-1.64878	-0.891152
47937222	chr2:47937222:T:C	1.95486e-07	-1.51451e-10	-1.2872
47938149	chr2:47938149:C:T	1.15123e-06	0.4859	-3.62731e-10
47938268	chr2:47938268:A:G	1.70406e-07	-1.4245	-3.62731e-10
47938677	chr2:47938677:G:A	2.14998e-07	-1.51451e-10	-1.19206
47938692	chr2:47938692:T:C	4.96312e-07	-1.51451e-10	-0.355482
47938715	chr2:47938715:G:A	4.50838e-07	-0.206839	-0.24474
47938718	chr2:47938718:T:G	2.94534e-07	0.322404	-1.1997
47938728	chr2:47938728:G:A	2.76186e-07	0.246397	-1.18801
47939100	chr2:47939100:TC:T	5.40426e-07	0.84419	-1.11452
47939129	chr2:47939129:T:C	4.78516e-08	-1.35338	-1.34121
47939852	chr2:47939852:G:A	1.03035e-07	-0.949286	-0.978333
47940595	chr2:47940595:T:G	1.35763e-07	-1.65177	-3.62731e-10
47940800	chr2:47940800:C:T	6.0006e-08	-1.18059	-1.28765
47941003	chr2:47941003:A:C	6.49028e-08	-1.09075	-1.29904
47941147	chr2:47941147:T:G	1.91202e-07	-1.51451e-10	-1.30936
47941601	chr2:47941601:A:G	6.2254e-08	-1.10216	-1.3293
47941782	chr2:47941782:T:A	2.03858e-07	-1.51451e-10	-1.24526
47941994	chr2:47941994:A:G	6.30229e-08	-1.08019	-1.339
47942085	chr2:47942085:G:C	4.21068e-08	-1.7049	-1.11757
47942146	chr2:47942146:A:G	3.5123e-08	-1.64943	-1.3544
47942534	chr2:47942534:G:C	2.96139e-07	0.130522	-1.00238
47942629	chr2:47942629:G:C	1.59822e-07	-1.0985	-0.390122
47943215	chr2:47943215:A:G	1.96822e-07	-1.51451e-10	-1.28039
47943841	chr2:47943841:T:C	3.23766e-07	-0.143482	-0.639182
47943921	chr2:47943921:A:T	6.02659e-08	-1.19192	-1.272
47944572	chr2:47944572:G:A	1.55763e-07	-1.51435	-3.62731e-10
47944868	chr2:47944868:T:C	2.03505e-07	-1.51451e-10	-1.24699
47945681	chr2:47945681:T:C	2.56543e-07	-1.51451e-10	-1.01539
47946607	chr2:47946607:T:C	2.18294e-07	-1.17684	-3.62731e-10
47946727	chr2:47946727:C:T	4.12968e-08	-1.69559	-1.14631
47947060	chr2:47947060:T:C	5.63917e-08	-1.25588	-1.27449
47947647	chr2:47947647:G:A	4.25437e-08	-1.67497	-1.13718
47947970	chr2:47947970:T:C	1.99895e-07	-1.51451e-10	-1.2649
47947987	chr2:47947987:C:G	5.46545e-08	-1.27125	-1.2904
47948087	chr2:47948087:G:A	5.41965e-08	-1.27995	-1.29012
47948199	chr2:47948199:G:A	4.07332e-08	-1.68776	-1.16789
47948313	chr2:47948313:G:T	1.90976e-07	-0.2864	-1.02414
47948581	chr2:47948581:C:T	1.82022e-07	-1.51451e-10	-1.35856
47948947	chr2:47948947:C:T	6.09713e-08	-1.15317	-1.29912
47949517	chr2:47949517:C:T	6.08708e-06	3.09762	-0.946378
47951302	chr2:47951302:G:A	1.63965e-07	-0.708755	-0.754276
47951615	chr2:47951615:G:A	1.96591e-07	-1.51451e-10	-1.28156
47951636	chr2:47951636:C:T	1.36586e-07	-0.299499	-1.34624
47951763	chr2:47951763:C:T	1.42063e-07	-1.60641	-3.62731e-10
47952095	chr2:47952095:G:A	2.37243e-07	-1.51451e-10	-1.0936
47952156	chr2:47952156:C:A	6.78927e-08	-1.00169	-1.34307
47952179	chr2:47952179:T:G	5.13365e-08	-1.27424	-1.35005
47952556	chr2:47952556:T:G	8.74798e-08	-0.891912	-1.19937
47953428	chr2:47953428:G:A	8.32856e-08	-0.939131	-1.20128
47953486	chr2:47953486:T:C	8.13934e-08	-0.962794	-1.2006
47953526	chr2:47953526:C:G	1.91472e-07	-1.51451e-10	-1.30794
47954008	chr2:47954008:A:G	2.03332e-07	-1.51451e-10	-1.24785
47954135	chr2:47954135:C:T	1.8057e-07	-1.51451e-10	-1.36657
47954189	chr2:47954189:T:C	1.78865e-07	-0.172225	-1.20383
47954979	chr2:47954979:C:T	3.38569e-07	-1.51451e-10	-0.737959
47955013	chr2:47955013:A:G	1.88677e-07	-1.51451e-10	-1.32265
47955049	chr2:47955049:T:C	2.83644e-07	-1.51451e-10	-0.914967
47955069	chr2:47955069:C:T	2.36861e-07	-1.51451e-10	-1.09521
47955249	chr2:47955249:C:T	2.11011e-07	-1.51451e-10	-1.21077
47955388	chr2:47955388:A:G	1.29944e-07	-1.69558	-3.62731e-10
47955538	chr2:47955538:C:T	1.18587e-07	-0.44042	-1.34662
47955831	chr2:47955831:A:G	9.81699e-08	-0.623553	-1.35243
47956437	chr2:47956437:T:G	2.96301e-07	-1.51451e-10	-0.871312
47956492	chr2:47956492:C:T	3.04714e-07	0.475642	-1.31895
47956507	chr2:47956507:G:T	2.77382e-07	0.164374	-1.10166
47956708	chr2:47956708:C:A	1.98564e-07	0.0324508	-1.30402
47956731	chr2:47956731:A:G	1.46067e-07	-1.57862	-3.62731e-10
47956849	chr2:47956849:GA:G	1.89704e-07	-1.51451e-10	-1.31722
47956978	chr2:47956978:A:G	4.13116e-07	-0.538958	-3.62731e-10
47958164	chr2:47958164:G:A	3.50039e-08	-1.70168	-1.30555
47958220	chr2:47958220:TTTTG:T	1.89325e-07	-1.51451e-10	-1.31922
47958820	chr2:47958820:A:C	1.97625e-07	-1.51451e-10	-1.27632
47959458	chr2:47959458:G:A	1.94886e-07	-1.51451e-10	-1.29027
47959569	chr2:47959569:T:A	5.1841e-08	-1.28188	-1.33263
47959772	chr2:47959772:A:G	2.34648e-07	-1.51451e-10	-1.1046
47959834	chr2:47959834:C:G	2.12558e-07	-1.51451e-10	-1.20347
47961113	chr2:47961113:C:T	2.70614e-07	-1.51451e-10	-0.961994
47961184	chr2:47961184:A:G	1.27524e-07	-1.71438	-3.62731e-10
47961264	chr2:47961264:A:G	2.17507e-07	-1.51451e-10	-1.18046
47961339	chr2:47961339:C:CA	5.20048e-08	-1.41479	-1.19656
47963355	chr2:47963355:C:G	2.27545e-07	-1.51451e-10	-1.13534
47964101	chr2:47964101:C:T	1.56558e-07	-0.27589	-1.23337
47964267	chr2:47964267:T:A	1.27503e-07	-1.71455	-3.62731e-10
47964590	chr2:47964590:T:C	1.29265e-07	-1.70082	-3.62731e-10
47965051	chr2:47965051:G:T	5.12071e-07	0.83154	-1.15576
47965803	chr2:47965803:G:C	1.89638e-07	-1.51451e-10	-1.31757
47965823	chr2:47965823:G:C	5.23865e-08	-1.39669	-1.20735
47965969	chr2:47965969:T:C	5.04669e-08	-1.38342	-1.25795
47966361	chr2:47966361:C:G	4.10009e-08	-1.58455	-1.26455
47966548	chr2:47966548:CTT:C	4.40024e-07	0.745642	-1.2215
47968093	chr2:47968093:G:A	1.94207e-07	-1.51451e-10	-1.29376
47968426	chr2:47968426:C:T	1.9225e-07	-1.51451e-10	-1.30389
47968593	chr2:47968593:C:T	3.72842e-07	-1.51451e-10	-0.641532
47968648	chr2:47968648:T:A	4.02562e-07	0.757045	-1.32188
47968669	chr2:47968669:C:A	3.63228e-07	-1.51451e-10	-0.667656
47968938	chr2:47968938:G:A	4.73765e-07	-1.51451e-10	-0.401974
47969196	chr2:47969196:T:C	2.86158e-07	-0.906141	-3.62731e-10
47969850	chr2:47969850:C:T	3.31106e-08	-1.70541	-1.35743
47970031	chr2:47970031:A:T	3.63082e-07	-1.51451e-10	-0.668058
47970152	chr2:47970152:A:G	3.48732e-07	-1.51451e-10	-0.708384
47970214	chr2:47970214:G:A	1.86596e-07	-1.51451e-10	-1.33374
47970344	chr2:47970344:T:C	2.18991e-07	0.119292	-1.29295
47970383	chr2:47970383:C:T	4.2347e-07	-1.51451e-10	-0.514204
47970436	chr2:47970436:T:G	6.70984e-07	-0.0539408	-3.62731e-10
47970738	chr2:47970738:AG:A	2.2138e-07	-0.0757983	-1.08701
47970829	chr2:47970829:C:T	4.83711e-08	-1.37228	-1.31151
47970910	chr2:47970910:A:T	4.72757e-08	-1.39148	-1.3152
47970972	chr2:47970972:A:G	1.80874e-07	-1.51451e-10	-1.36488
47971006	chr2:47971006:C:T	1.44473e-07	-1.58959	-3.62731e-10
47971483	chr2:47971483:A:G	3.65904e-07	-1.51451e-10	-0.660315
47971614	chr2:47971614:A:G	1.405e-07	-1.61748	-3.62731e-10
47971629	chr2:47971629:T:C	2.05439e-07	-1.51451e-10	-1.23753
47972172	chr2:47972172:G:A	1.27469e-07	-1.71482	-3.62731e-10
47972189	chr2:47972189:A:G	5.38565e-07	0.888664	-1.16244
47972706	chr2:47972706:C:T	3.25281e-08	-1.71139	-1.36919
47972763	chr2:47972763:A:G	2.20609e-07	-1.51451e-10	-1.1663
47973260	chr2:47973260:A:T	2.93175e-07	-1.51451e-10	-0.881918
47974104	chr2:47974104:G:C	3.7937e-07	-1.51451e-10	-0.624174
47974427	chr2:47974427:A:G	2.94777e-07	0.491122	-1.36759
47974752	chr2:47974752:T:C	6.27446e-06	3.53145	-1.3499
47974754	chr2:47974754:G:T	5.87788e-08	-1.33824	-1.15067
47974797	chr2:47974797:A:G	5.1101e-07	-1.51451e-10	-0.326297
47975166	chr2:47975166:A:G	4.53715e-07	0.793686	-1.2389
47975415	chr2:47975415:A:T	1.29881e-07	-1.69607	-3.62731e-10
47975767	chr2:47975767:A:G	2.09704e-07	-1.51451e-10	-1.21699
47975947	chr2:47975947:C:T	2.0365e-07	-1.51451e-10	-1.24628
47975995	chr2:47975995:A:G	1.88469e-07	-0.139061	-1.18469
47976042	chr2:47976042:G:A	3.67278e-06	1.64602	-3.62731e-10
47977263	chr2:47977263:C:T	2.57836e-07	-1.51451e-10	-1.01036
47977341	chr2:47977341:G:T	1.80311e-07	-1.51451e-10	-1.36801
47977417	chr2:47977417:C:T	6.37046e-08	-1.15742	-1.25101
47977638	chr2:47977638:C:T	1.97842e-07	-1.51451e-10	-1.27522
47977788	chr2:47977788:C:T	1.87042e-07	-1.51451e-10	-1.33135
47977847	chr2:47977847:T:C	1.85326e-07	-1.51451e-10	-1.34057
47978064	chr2:47978064:A:G	6.40642e-08	-1.16523	-1.23757
47978551	chr2:47978551:T:A	7.70498e-06	2.77325	-0.386316
47978687	chr2:47978687:T:C	3.90499e-07	-1.51451e-10	-0.59526
47978842	chr2:47978842:T:C	2.11011e-07	-0.0589749	-1.1518
47979383	chr2:47979383:A:G	1.99753e-07	-1.51451e-10	-1.2656
47979450	chr2:47979450:A:G	2.02049e-07	-0.0775213	-1.17665
47979986	chr2:47979986:A:G	3.07665e-07	-0.833674	-3.62731e-10
47980138	chr2:47980138:T:C	3.50251e-06	2.85367	-1.25512
47980186	chr2:47980186:G:A	2.39505e-07	-1.51451e-10	-1.08411
47980196	chr2:47980196:G:A	1.08336e-05	3.48154	-0.753819
47981030	chr2:47981030:T:A	2.697e-07	-1.51451e-10	-0.965377
47981175	chr2:47981175:A:G	2.12845e-07	-1.51451e-10	-1.20212
47981380	chr2:47981380:A:C	1.89047e-07	-0.120998	-1.19969
47981640	chr2:47981640:G:A	2.23773e-07	-1.51451e-10	-1.15206
47981797	chr2:47981797:C:T	2.41817e-07	-1.0745	-3.62731e-10
47981829	chr2:47981829:A:G	1.80421e-07	-1.51451e-10	-1.36739
47981959	chr2:47981959:C:T	2.13169e-07	-1.51451e-10	-1.2006
47982073	chr2:47982073:A:G	2.24436e-07	-1.51451e-10	-1.1491
47982205	chr2:47982205:C:T	2.101e-07	-1.51451e-10	-1.2151
47982387	chr2:47982387:T:C	4.08058e-08	-1.71485	-1.13902
47982412	chr2:47982412:T:C	2.44128e-07	-1.51451e-10	-1.06499
47982545	chr2:47982545:A:G	1.91145e-07	-1.51451e-10	-1.30966
47982597	chr2:47982597:A:G	1.91965e-07	-1.51451e-10	-1.30538
47982700	chr2:47982700:T:C	0.000112519	3.72877	1.33942
47983756	chr2:47983756:C:T	1.88589e-07	-1.51451e-10	-1.32312
47984049	chr2:47984049:C:G	4.56005e-08	-1.5776	-1.16517
47984315	chr2:47984315:T:G	5.53852e-08	-1.50902	-1.03936
47984651	chr2:47984651:A:C	1.8217e-07	-0.19046	-1.16729
47985383	chr2:47985383:C:G	2.23101e-07	-1.51451e-10	-1.15506
47985423	chr2:47985423:G:A	1.76638e-07	-1.4046	0.0160166
47985569	chr2:47985569:A:G	2.50496e-07	-1.51451e-10	-1.03924
47985754	chr2:47985754:C:G	2.1504e-07	-1.51451e-10	-1.19186
47985862	chr2:47985862:A:G	4.3452e-08	-1.61	-1.18103
47987078	chr2:47987078:G:A	5.6543e-07	0.82638	-1.05148
47987080	chr2:47987080:G:A	1.1026e-07	-1.32597	-0.533868
47987165	chr2:47987165:C:T	2.52346e-07	-1.51451e-10	-1.03189
47987209	chr2:47987209:A:G	1.60489e-07	-1.30326	-0.181205
47987576	chr2:47987576:A:G	2.35395e-07	-1.51451e-10	-1.10142
47987597	chr2:47987597:T:G	2.75777e-07	-1.51451e-10	-0.943093
47987599	chr2:47987599:C:T	3.91986e-07	0.431605	-1.02306
47988039	chr2:47988039:G:A	3.25958e-07	-1.51451e-10	-0.775917
47988140	chr2:47988140:G:A	1.15225e-07	-0.593936	-1.22187
47988221	chr2:47988221:G:A	1.45205e-07	-1.58454	-3.62731e-10
47988289	chr2:47988289:T:C	1.00231e-07	-1.35442	-0.600789
47989040	chr2:47989040:C:A	3.95153e-08	-1.61089	-1.27511
47989701	chr2:47989701:T:C	2.01002e-06	1.04321	-3.62731e-10
47989871	chr2:47989871:C:A	1.8345e-07	-1.51451e-10	-1.35074
47990039	chr2:47990039:A:C	2.21125e-07	-1.51451e-10	-1.16396
47990413	chr2:47990413:G:A	2.04901e-07	-1.35291	0.112753
47990706	chr2:47990706:ATCATCATCATCATCG:A	1.8359e-07	-1.51451e-10	-1.34998
47990903	chr2:47990903:A:G	2.33326e-07	0.0912603	-1.20151
47991377	chr2:47991377:T:A	2.31778e-07	0.0401005	-1.15701
47991395	chr2:47991395:A:G	2.07735e-07	-1.51451e-10	-1.22642
47991437	chr2:47991437:T:C	0.000147383	4.0265	1.3116
47991440	chr2:47991440:A:G	4.11431e-07	-1.51451e-10	-0.543046
47991453	chr2:47991453:G:A	5.09767e-08	-1.3762	-1.25511
47991757	chr2:47991757:C:G	1.81416e-07	-1.51451e-10	-1.3619
47992128	chr2:47992128:C:G	1.61849e-06	-1.51451e-10	0.826561
47992504	chr2:47992504:C:T	2.10283e-07	-1.51451e-10	-1.21423
47992561	chr2:47992561:C:G	1.07062e-06	-1.51451e-10	0.413309
47992575	chr2:47992575:C:T	1.3742e-07	-1.63965	-3.62731e-10
47992582	chr2:47992582:T:C	1.05081e-07	-1.35545	-0.5525
47992607	chr2:47992607:A:T	3.14288e-07	-1.51451e-10	-0.812375
47992622	chr2:47992622:C:G	1.70912e-07	-1.42154	-3.62731e-10
47992788	chr2:47992788:A:C	1.80981e-07	-1.51451e-10	-1.3643
47993165	chr2:47993165:T:C	1.80058e-07	-1.51451e-10	-1.36941
47993197	chr2:47993197:G:A	9.65454e-05	3.76922	1.14586
47993509	chr2:47993509:G:A	3.26344e-07	-1.51451e-10	-0.774733
47993520	chr2:47993520:G:A	7.10887e-08	-0.985619	-1.31314
47993764	chr2:47993764:T:C	1.80644e-07	-1.51451e-10	-1.36616
47993902	chr2:47993902:T:G	1.34965e-06	-1.21402	1.85894
47994069	chr2:47994069:A:G	4.3668e-08	-1.60234	-1.18373
47994270	chr2:47994270:G:A	2.07998e-07	-1.51451e-10	-1.22516
47994541	chr2:47994541:T:G	3.26196e-07	-1.51451e-10	-0.775189
47994570	chr2:47994570:T:A	1.32645e-07	-1.67501	-3.62731e-10
47995317	chr2:47995317:A:C	1.86388e-07	-1.51451e-10	-1.33486
47995333	chr2:47995333:A:T	7.51515e-08	-1.39827	-0.844909
47995337	chr2:47995337:AG:A	1.2969e-06	0.605048	-3.62731e-10
47995866	chr2:47995866:G:A	2.00425e-07	-1.51451e-10	-1.26225
47996152	chr2:47996152:A:G	1.80038e-07	-1.51451e-10	-1.36952
47996170	chr2:47996170:A:G	2.12316e-07	-0.0352073	-1.1694
47996593	chr2:47996593:T:G	8.35883e-08	-1.29092	-0.845861
47996945	chr2:47996945:T:C	2.36164e-07	-1.51451e-10	-1.09816
47997232	chr2:47997232:C:G	7.72857e-08	-1.30097	-0.914206
47997601	chr2:47997601:C:T	3.06562e-07	-1.51451e-10	-0.837267
47997870	chr2:47997870:G:A	5.08212e-07	0.61826	-0.950046
47998036	chr2:47998036:C:T	8.0572e-08	-1.27298	-0.900554
47998041	chr2:47998041:C:T	3.78455e-08	-1.67689	-1.25229
47998752	chr2:47998752:T:C	7.28308e-07	-1.51451e-10	0.0280372
47999197	chr2:47999197:G:C	5.47614e-08	-1.32871	-1.23099
47999362	chr2:47999362:C:T	3.68998e-08	-1.64634	-1.30814
47999639	chr2:47999639:G:T	9.8696e-08	-1.27821	-0.692437
47999765	chr2:47999765:G:A	3.6424e-08	-1.65932	-1.30814
47999995	chr2:47999995:T:C	2.29724e-07	-1.51451e-10	-1.12581
48000074	chr2:48000074:T:G	1.86698e-07	-1.51451e-10	-1.33319
48000084	chr2:48000084:T:C	2.40431e-07	-1.51451e-10	-1.08025
48000108	chr2:48000108:C:A	8.39074e-08	-1.24161	-0.891363
48000141	chr2:48000141:C:G	2.50399e-07	-1.51451e-10	-1.03963
48000163	chr2:48000163:C:T	2.01937e-07	-1.51451e-10	-1.25473
48000314	chr2:48000314:T:C	2.30735e-07	-1.12142	-3.62731e-10
48000324	chr2:48000324:T:C	2.07585e-07	-1.51451e-10	-1.22715
48000773	chr2:48000773:G:A	7.62673e-08	-1.24826	-0.98018
48001061	chr2:48001061:C:T	2.43178e-07	0.0830306	-1.15192
48001398	chr2:48001398:C:T	2.51025e-07	-1.51451e-10	-1.03713
48001650	chr2:48001650:C:T	2.108e-07	-1.51451e-10	-1.21178
48002080	chr2:48002080:T:C	1.85963e-07	-1.51451e-10	-1.33714
48002110	chr2:48002110:G:C	1.83707e-07	-1.51451e-10	-1.34934
48002744	chr2:48002744:GCTT:G	1.85343e-07	-1.51451e-10	-1.34048
48002843	chr2:48002843:T:G	1.83923e-07	-1.51451e-10	-1.34817
48002965	chr2:48002965:C:T	2.09784e-07	-1.51451e-10	-1.21661
48003120	chr2:48003120:C:T	1.80145e-07	-1.51451e-10	-1.36892
48003237	chr2:48003237:AAAAC:A	2.61371e-07	-1.51451e-10	-0.996744
48003556	chr2:48003556:T:G	4.15873e-08	-1.60688	-1.22801
48003563	chr2:48003563:G:T	3.64789e-07	0.272397	-0.935766
48003567	chr2:48003567:C:T	3.59982e-07	0.258217	-0.93485
48003839	chr2:48003839:C:T	1.41933e-07	-1.60733	-3.62731e-10
48004416	chr2:48004416:G:C	2.04679e-07	-1.51451e-10	-1.24124
48004529	chr2:48004529:C:G	2.09679e-07	0.144591	-1.3617
48004605	chr2:48004605:A:C	2.25019e-07	0.217111	-1.36361
48004719	chr2:48004719:C:A	2.05303e-07	-1.51451e-10	-1.2382
48004838	chr2:48004838:G:C	1.14487e-06	-1.51451e-10	0.480363
48004958	chr2:48004958:T:A	9.91811e-06	-1.51451e-10	2.63943
48005162	chr2:48005162:G:T	2.88261e-07	-1.51451e-10	-0.898819
48005200	chr2:48005200:A:G	1.805e-07	-1.51451e-10	-1.36695
48005212	chr2:48005212:T:A	2.16933e-07	-1.51451e-10	-1.1831
48005462	chr2:48005462:G:C	2.07772e-07	0.000924043	-1.22717
48005875	chr2:48005875:C:A	2.80768e-07	-1.51451e-10	-0.925156
48006308	chr2:48006308:G:C	1.84757e-07	-1.51451e-10	-1.34364
48006502	chr2:48006502:G:T	7.11498e-08	-1.28358	-1.01432
48006643	chr2:48006643:A:T	2.46124e-07	-1.51451e-10	-1.05685
48006767	chr2:48006767:G:A	2.56778e-07	-1.51451e-10	-1.01447
48006911	chr2:48006911:C:T	7.37352e-08	-1.28838	-0.973821
48006929	chr2:48006929:T:C	2.06452e-07	-1.51451e-10	-1.23262
48007467	chr2:48007467:T:C	4.73555e-08	-1.57581	-1.12919
48007484	chr2:48007484:C:G	1.80771e-07	-1.51451e-10	-1.36546
48007624	chr2:48007624:A:C	2.66771e-07	0.13548	-1.11177
48007705	chr2:48007705:C:A	1.88597e-07	-1.51451e-10	-1.32307
48007767	chr2:48007767:C:T	3.70201e-07	0.718038	-1.36668
48008386	chr2:48008386:G:C	2.76176e-07	-1.51451e-10	-0.941649
48008444	chr2:48008444:C:T	4.18537e-08	-1.64117	-1.18734
48008723	chr2:48008723:T:G	1.80025e-07	-1.51451e-10	-1.36959
48008787	chr2:48008787:C:T	8.80921e-08	-1.27257	-0.811734
48009775	chr2:48009775:C:T	2.08402e-07	-1.51451e-10	-1.22322
48009969	chr2:48009969:T:G	1.2877e-07	-1.70466	-3.62731e-10
48010037	chr2:48010037:C:T	3.62228e-07	-1.51451e-10	-0.670411
48010225	chr2:48010225:T:C	7.26367e-08	-1.24674	-1.03048
48010786	chr2:48010786:C:T	7.44923e-08	-1.25982	-0.992166
48010802	chr2:48010802:T:C	7.48529e-08	-1.24512	-1.00204
48010996	chr2:48010996:T:A	1.91293e-07	-1.51451e-10	-1.30888
48011126	chr2:48011126:C:T	7.49636e-08	-1.2504	-0.995285
48011202	chr2:48011202:C:T	2.93329e-07	0.209784	-1.09118
48011493	chr2:48011493:C:T	6.84885e-08	-1.31282	-1.0232
48011853	chr2:48011853:T:A	4.66325e-08	-1.36434	-1.35605
48011855	chr2:48011855:T:A	4.61432e-08	-1.38361	-1.34733
48012256	chr2:48012256:T:C	2.80494e-07	0.226982	-1.15311
48012577	chr2:48012577:C:G	1.85011e-07	-1.51451e-10	-1.34227
48012780	chr2:48012780:C:T	1.80367e-07	-1.51451e-10	-1.36769
48013681	chr2:48013681:A:T	2.31851e-07	-1.51451e-10	-1.11659
48013890	chr2:48013890:C:T	1.89791e-07	-1.51451e-10	-1.31676
48013928	chr2:48013928:A:G	1.07221e-06	-1.51451e-10	0.414791
48013943	chr2:48013943:G:C	1.27873e-07	-1.71165	-3.62731e-10
48013949	chr2:48013949:A:T	2.10429e-07	-1.51451e-10	-1.21354
48015369	chr2:48015369:TC:T	2.2159e-07	-1.51451e-10	-1.16186
48015529	chr2:48015529:A:T	3.2191e-07	-1.51451e-10	-0.788413
48015624	chr2:48015624:C:A	1.28469e-07	-1.23739	-0.469609
48015666	chr2:48015666:C:G	3.51479e-07	-1.51451e-10	-0.700536
48016078	chr2:48016078:G:A	2.1863e-07	-1.51451e-10	-1.17531
48016660	chr2:48016660:C:G	2.93037e-07	0.167623	-1.05001
48017090	chr2:48017090:T:C	4.32753e-07	0.575806	-1.06833
48017445	chr2:48017445:C:A	3.93576e-07	0.782393	-1.36981
48017627	chr2:48017627:G:A	3.54629e-07	0.677879	-1.36949
48017837	chr2:48017837:G:C	2.24506e-07	-1.51451e-10	-1.14878
48018421	chr2:48018421:T:C	9.11995e-06	-1.51451e-10	2.55553
48018617	chr2:48018617:A:G	2.73746e-07	-1.51451e-10	-0.950486
48019126	chr2:48019126:T:C	2.76432e-07	-1.51451e-10	-0.940721
48019438	chr2:48019438:C:T	4.59384e-07	0.671183	-1.10398
48019725	chr2:48019725:A:G	1.84592e-07	-1.51451e-10	-1.34454
48019928	chr2:48019928:A:G	1.9619e-07	-1.51451e-10	-1.28361
48019975	chr2:48019975:G:C	2.17153e-07	-1.51451e-10	-1.18209
48020279	chr2:48020279:T:C	6.74565e-07	-1.36791	1.31929
48020344	chr2:48020344:T:C	2.47007e-07	0.311037	-1.36431
48020825	chr2:48020825:G:A	3.36712e-07	-1.51451e-10	-0.743458
48020897	chr2:48020897:G:T	1.92365e-07	-1.51451e-10	-1.30329
48020962	chr2:48020962:T:C	2.64172e-07	0.370902	-1.35699
48021132	chr2:48021132:G:A	1.85523e-07	-1.51451e-10	-1.33951
48021291	chr2:48021291:A:G	9.01882e-08	-1.45926	-0.601524
48021364	chr2:48021364:G:A	2.03994e-07	-1.51451e-10	-1.24459
48021406	chr2:48021406:A:G	3.83769e-07	-1.51451e-10	-0.612646
48021856	chr2:48021856:T:C	2.02445e-07	-1.51451e-10	-1.25222
48021947	chr2:48021947:T:A	1.39386e-07	-1.62544	-3.62731e-10
48022008	chr2:48022008:GAGA:G	1.96286e-07	-1.51451e-10	-1.28311
48022078	chr2:48022078:C:T	2.07761e-07	-1.51451e-10	-1.2263
48022969	chr2:48022969:G:A	2.67303e-07	-1.51451e-10	-0.974304
48023540	chr2:48023540:A:T	2.97648e-07	-0.679069	-0.187706
48024017	chr2:48024017:G:T	4.06261e-07	0.795159	-1.35085
48024091	chr2:48024091:A:T	2.25348e-07	-1.51451e-10	-1.14504
48024332	chr2:48024332:A:G	7.95363e-08	-1.37331	-0.813163
48024354	chr2:48024354:T:C	1.82577e-07	-0.225188	-1.13033
48024358	chr2:48024358:C:G	3.23787e-07	0.563688	-1.34629
48024896	chr2:48024896:G:T	5.46511e-08	-1.56336	-0.998356
48025107	chr2:48025107:G:A	2.99064e-07	-1.51451e-10	-0.86203
48025611	chr2:48025611:C:T	2.05687e-07	-1.51451e-10	-1.23633
48025842	chr2:48025842:G:A	1.8233e-07	-1.51451e-10	-1.35687
48026116	chr2:48026116:C:T	5.75712e-08	-1.56417	-0.945493
48026129	chr2:48026129:A:G	6.37342e-08	-1.49676	-0.9112
48026371	chr2:48026371:A:T	2.44378e-07	-1.51451e-10	-1.06397
48026506	chr2:48026506:G:A	6.92152e-08	-1.5449	-0.780564
48027183	chr2:48027183:A:G	1.95878e-07	-1.51451e-10	-1.28519
48027217	chr2:48027217:T:C	2.34334e-07	-1.51451e-10	-1.10594
48027349	chr2:48027349:ATAACT:A	1.82745e-07	-1.51451e-10	-1.35459
48027430	chr2:48027430:G:C	2.54387e-07	-1.51451e-10	-1.02383
48027640	chr2:48027640:C:G	2.98358e-07	0.238211	-1.1026
48028028	chr2:48028028:G:A	2.67965e-07	-1.51451e-10	-0.97183
48028052	chr2:48028052:A:G	6.57832e-08	-1.41616	-0.960159
48028471	chr2:48028471:A:T	1.80144e-07	-1.51451e-10	-1.36893
48028615	chr2:48028615:T:A	6.77817e-08	-1.47941	-0.866983
48029745	chr2:48029745:T:C	2.05428e-07	-1.51451e-10	-1.23759
48029842	chr2:48029842:G:C	2.02639e-07	-0.0170305	-1.23423
48029893	chr2:48029893:T:C	2.55767e-07	0.0995195	-1.11794
48030680	chr2:48030680:T:A	1.80538e-07	-1.51451e-10	-1.36674
48030822	chr2:48030822:T:C	9.84169e-08	-1.48902	-0.484454
48030946	chr2:48030946:C:T	4.7009e-07	0.736104	-1.14587
48031012	chr2:48031012:C:T	1.82851e-07	-1.51451e-10	-1.35402
48031986	chr2:48031986:A:G	1.87937e-07	-1.32658	-3.62731e-10
48032493	chr2:48032493:T:A	8.13581e-08	-1.50275	-0.661078
48032845	chr2:48032845:G:A	2.69151e-07	0.3692	-1.33661
48033461	chr2:48033461:C:T	3.73672e-07	-0.148046	-0.491262
48033552	chr2:48033552:C:T	1.30198e-07	-1.69363	-3.62731e-10
48034377	chr2:48034377:G:T	1.89167e-07	-0.140933	-1.17912
48034383	chr2:48034383:G:C	1.85633e-07	-1.51451e-10	-1.33891
48034744	chr2:48034744:G:A	2.09582e-07	-1.51451e-10	-1.21757
48035117	chr2:48035117:T:C	2.09557e-07	-1.51451e-10	-1.21769
48035179	chr2:48035179:A:G	3.57199e-07	-1.51451e-10	-0.684393
48035445	chr2:48035445:A:G	1.85023e-07	-1.51451e-10	-1.34221
48035617	chr2:48035617:A:G	7.41722e-08	-1.47904	-0.777255
48035705	chr2:48035705:T:C	2.09564e-07	-1.51451e-10	-1.21766
48035778	chr2:48035778:G:A	2.08735e-07	-1.51451e-10	-1.22162
48035916	chr2:48035916:G:A	2.53056e-07	-1.51451e-10	-1.02907
48036210	chr2:48036210:T:G	1.94372e-07	-1.51451e-10	-1.29291
48036476	chr2:48036476:T:C	2.53146e-07	-1.51451e-10	-1.02872
48038350	chr2:48038350:C:A	2.61583e-07	-1.51451e-10	-0.995935
48038504	chr2:48038504:C:T	2.88386e-07	0.0917767	-0.990162
48038551	chr2:48038551:G:A	1.80721e-07	-1.51451e-10	-1.36573
48038624	chr2:48038624:T:C	1.46173e-07	-1.5779	-3.62731e-10
48038951	chr2:48038951:G:A	2.16326e-07	-1.51451e-10	-1.1859
48039144	chr2:48039144:T:C	1.98645e-07	-1.51451e-10	-1.27116
48039236	chr2:48039236:TAGAAGGCTTTACTCAATAC:T	2.27558e-07	-1.51451e-10	-1.13528
48039604	chr2:48039604:G:A	2.42429e-07	-1.51451e-10	-1.07198
48039740	chr2:48039740:G:A	2.4268e-07	-1.51451e-10	-1.07094
48040009	chr2:48040009:T:C	1.83503e-07	-0.154388	-1.19607
48040037	chr2:48040037:G:T	7.10071e-08	-1.56708	-0.732827
48040160	chr2:48040160:T:C	6.5544e-08	-1.56883	-0.811136
48040606	chr2:48040606:G:A	5.77381e-08	-1.56437	-0.942399
48040705	chr2:48040705:C:T	5.18009e-08	-1.6004	-1.01488
48041521	chr2:48041521:G:C	2.65472e-07	-1.51451e-10	-0.981178
48042270	chr2:48042270:T:G	6.39321e-08	-1.44079	-0.964072
48043045	chr2:48043045:T:C	2.52833e-07	-1.51451e-10	-1.02996
48043117	chr2:48043117:A:T	0.000482414	5.23817	1.2857
48043780	chr2:48043780:A:G	2.38935e-07	0.271348	-1.35784
48043989	chr2:48043989:T:C	1.41431e-07	-1.61087	-3.62731e-10
48044308	chr2:48044308:C:T	8.57064e-07	-1.51451e-10	0.190826
48044393	chr2:48044393:T:C	3.76797e-07	-1.51451e-10	-0.630981
48044394	chr2:48044394:A:G	4.24165e-07	-1.51451e-10	-0.512564
48044643	chr2:48044643:A:T	2.13787e-07	-1.51451e-10	-1.1977
48044826	chr2:48044826:G:C	9.63233e-08	-1.41709	-0.577887
48044983	chr2:48044983:A:G	2.06282e-07	-1.51451e-10	-1.23344
48045804	chr2:48045804:C:T	1.5731e-07	-1.50447	-3.62731e-10
48046638	chr2:48046638:T:A	8.83774e-08	-1.36589	-0.715183
48046733	chr2:48046733:A:C	3.93128e-08	-1.53876	-1.35237
48047362	chr2:48047362:A:T	4.00931e-08	-1.50603	-1.36545
48047452	chr2:48047452:G:T	2.79441e-07	0.439426	-1.36932
48047453	chr2:48047453:A:T	2.30973e-07	0.246094	-1.36648
48047929	chr2:48047929:T:G	2.37911e-07	0.0903202	-1.18111
48048686	chr2:48048686:C:A	2.112e-07	-1.51451e-10	-1.20988
48048786	chr2:48048786:G:A	1.88562e-07	-1.51451e-10	-1.32326
48049103	chr2:48049103:C:T	1.87449e-07	-1.51451e-10	-1.32918
48049234	chr2:48049234:C:G	2.65036e-07	0.175855	-1.15868
48049589	chr2:48049589:A:G	1.80546e-07	-1.51451e-10	-1.3667
48049594	chr2:48049594:C:T	1.81969e-07	-1.51451e-10	-1.35885
48050351	chr2:48050351:G:A	7.13444e-07	1.35831	-1.35089
48050359	chr2:48050359:A:C	1.80755e-07	-1.51451e-10	-1.36554
48050376	chr2:48050376:A:G	1.97325e-07	-1.51451e-10	-1.27783
48050707	chr2:48050707:T:C	1.87938e-07	-1.51451e-10	-1.32657
48050721	chr2:48050721:G:A	7.86336e-08	-1.41287	-0.785017
48051645	chr2:48051645:A:G	2.56094e-07	-1.51451e-10	-1.01714
48051906	chr2:48051906:A:G	1.98499e-07	-1.51451e-10	-1.2719
48052565	chr2:48052565:A:G	2.43924e-07	-1.51451e-10	-1.06583
48052754	chr2:48052754:C:G	1.80975e-07	-1.51451e-10	-1.36433
48052971	chr2:48052971:G:GTGC	1.92229e-07	-1.51451e-10	-1.304
48053599	chr2:48053599:T:C	1.95045e-07	-1.51451e-10	-1.28946
48053689	chr2:48053689:A:ACATTC	1.9134e-07	-1.51451e-10	-1.30863
48053690	chr2:48053690:AG:A	1.9134e-07	-1.51451e-10	-1.30863
48053807	chr2:48053807:C:A	1.81107e-07	-1.51451e-10	-1.3636
48054241	chr2:48054241:A:G	1.94174e-07	-1.51451e-10	-1.29393
48054297	chr2:48054297:C:T	1.80114e-07	-1.51451e-10	-1.3691
48054310	chr2:48054310:G:C	2.09594e-07	-1.51451e-10	-1.21751
48054582	chr2:48054582:T:C	2.50011e-07	0.138585	-1.17976
48054683	chr2:48054683:T:C	1.97774e-07	-1.51451e-10	-1.27556
48055098	chr2:48055098:C:T	1.93714e-07	-1.51451e-10	-1.2963
48055157	chr2:48055157:A:C	1.299e-07	-1.69592	-3.62731e-10
48055158	chr2:48055158:T:A	1.29629e-07	-1.69801	-3.62731e-10
48056085	chr2:48056085:T:C	8.22132e-08	-1.37647	-0.776896
48056113	chr2:48056113:C:T	1.832e-07	-1.51451e-10	-1.35211
48056334	chr2:48056334:G:A	1.28132e-07	-1.70963	-3.62731e-10
48056382	chr2:48056382:T:C	1.89672e-07	-1.51451e-10	-1.31739
48056404	chr2:48056404:C:T	2.85509e-07	-1.51451e-10	-0.908411
48056640	chr2:48056640:T:C	4.61692e-06	3.08681	-1.21202
48056685	chr2:48056685:T:C	1.93384e-07	-1.51451e-10	-1.29801
48056780	chr2:48056780:G:A	4.3616e-07	0.637391	-1.12207
48056892	chr2:48056892:A:T	1.90566e-07	-0.29158	-1.02111
48056902	chr2:48056902:T:C	1.92705e-07	-1.51451e-10	-1.30153
48057292	chr2:48057292:A:C	7.62072e-08	-1.38566	-0.843572
48057409	chr2:48057409:A:G	3.42591e-07	0.309092	-1.03524
48057949	chr2:48057949:T:C	2.59559e-07	0.159494	-1.16319
48058278	chr2:48058278:C:T	7.7391e-07	-1.51451e-10	0.0887693
48058578	chr2:48058578:A:G	1.40569e-06	-1.51451e-10	0.685596
48058668	chr2:48058668:G:A	1.92314e-07	-1.51451e-10	-1.30355
48059067	chr2:48059067:C:T	2.86509e-07	0.213436	-1.11835
48059083	chr2:48059083:A:G	3.3027e-07	0.309216	-1.07199
48059455	chr2:48059455:T:G	3.15802e-07	0.288629	-1.0962
48059753	chr2:48059753:G:A	2.00745e-07	-1.51451e-10	-1.26065
48059862	chr2:48059862:C:A	1.92745e-07	-0.297501	-1.00381
48060121	chr2:48060121:A:G	4.86304e-07	0.79103	-1.16688
48060357	chr2:48060357:AT:A	1.8017e-07	-1.51451e-10	-1.36879
48060612	chr2:48060612:C:T	2.01406e-07	-1.51451e-10	-1.25736
48061352	chr2:48061352:TC:T	1.82415e-07	-1.51451e-10	-1.3564
48061558	chr2:48061558:A:G	1.9412e-07	-1.51451e-10	-1.29421
48061586	chr2:48061586:T:C	2.20258e-07	-1.51451e-10	-1.16789
48061677	chr2:48061677:T:G	3.04465e-07	0.523832	-1.36796
48061822	chr2:48061822:T:C	2.93471e-07	-1.51451e-10	-0.880906
48062020	chr2:48062020:A:G	2.97178e-07	0.278568	-1.14692
48062302	chr2:48062302:A:G	1.08684e-07	-1.54427	-0.329975
48062554	chr2:48062554:A:T	2.95939e-07	0.252139	-1.12467
48062692	chr2:48062692:T:C	4.17992e-07	0.737334	-1.26456
48063047	chr2:48063047:T:C	1.89069e-07	-1.51451e-10	-1.32058
48063537	chr2:48063537:G:A	2.45365e-07	-1.51451e-10	-1.05994
48063608	chr2:48063608:A:G	1.15453e-06	1.45371	-0.964948
48063797	chr2:48063797:C:A	2.1646e-07	-0.241025	-0.944255
48064316	chr2:48064316:T:C	2.36985e-07	-1.51451e-10	-1.09469
48064443	chr2:48064443:G:A	1.94262e-07	-0.17644	-1.11704
48064728	chr2:48064728:C:T	2.45231e-07	-1.51451e-10	-1.06048
48064746	chr2:48064746:T:C	6.14077e-08	-1.59591	-0.849244
48065341	chr2:48065341:A:G	9.58918e-07	1.20705	-0.903932
48065558	chr2:48065558:T:C	3.04609e-07	-1.35036	0.5067
48065724	chr2:48065724:T:C	3.68787e-08	-1.68266	-1.27239
48065818	chr2:48065818:G:A	9.36902e-08	-1.40051	-0.622182
48065868	chr2:48065868:A:G	1.88988e-07	-1.51451e-10	-1.321
48066221	chr2:48066221:A:T	1.31456e-07	-1.21881	-0.465205
48066431	chr2:48066431:T:C	1.10875e-07	-1.37188	-0.482404
48066464	chr2:48066464:G:C	3.75504e-08	-1.60791	-1.32909
48067376	chr2:48067376:C:A	1.80387e-07	-1.51451e-10	-1.36758
48067379	chr2:48067379:A:G	1.90727e-07	-1.51451e-10	-1.31184
48067801	chr2:48067801:G:A	1.8492e-07	-1.51451e-10	-1.34276
48067860	chr2:48067860:T:C	1.91117e-07	-1.51451e-10	-1.3098
48068333	chr2:48068333:G:T	9.51959e-08	-1.39851	-0.60824
48068915	chr2:48068915:C:G	1.2123e-07	-1.38466	-0.380337
48068966	chr2:48068966:G:A	2.82132e-07	0.195474	-1.11579
48068999	chr2:48068999:T:C	1.80569e-07	-1.51451e-10	-1.36657
48069105	chr2:48069105:G:A	2.3408e-07	-1.51451e-10	-1.10703
48070302	chr2:48070302:A:G	2.93565e-07	-1.51451e-10	-0.880587
48070339	chr2:48070339:T:G	1.8963e-07	-1.51451e-10	-1.31761
48070505	chr2:48070505:T:A	1.94265e-07	-1.0668	-0.226669
48070859	chr2:48070859:T:C	1.80183e-07	-1.51451e-10	-1.36871
48071046	chr2:48071046:C:T	3.04806e-07	-0.843011	-3.62731e-10
48071244	chr2:48071244:T:C	1.0221e-07	-1.40601	-0.529644
48071342	chr2:48071342:T:C	1.94238e-07	-1.51451e-10	-1.2936
48071439	chr2:48071439:G:C	4.31477e-07	-1.51451e-10	-0.495472
48071600	chr2:48071600:C:A	1.80013e-07	-1.51451e-10	-1.36966
48071852	chr2:48071852:T:G	2.5719e-07	0.0661825	-1.07905
48072876	chr2:48072876:G:C	1.79993e-07	-1.51451e-10	-1.36977
48073102	chr2:48073102:C:T	3.67167e-08	-1.61382	-1.34564
48073387	chr2:48073387:A:T	3.73557e-08	-1.62764	-1.31457
48075089	chr2:48075089:A:C	2.5115e-07	-1.51451e-10	-1.03664
48075091	chr2:48075091:A:G	1.8226e-07	-1.51451e-10	-1.35725
48076234	chr2:48076234:T:C	1.88757e-07	-0.21352	-1.10871
48076570	chr2:48076570:T:A	1.85831e-07	-1.51451e-10	-1.33785
48076712	chr2:48076712:A:G	2.35447e-07	0.261453	-1.36265
48077242	chr2:48077242:C:T	6.00807e-08	-1.55623	-0.910765
48077659	chr2:48077659:A:G	2.0706e-07	-0.130177	-1.0995
48077947	chr2:48077947:C:T	2.46882e-07	-1.51451e-10	-1.05378
48078014	chr2:48078014:A:G	2.56635e-07	-1.51451e-10	-1.01503
48078342	chr2:48078342:C:T	1.91327e-07	-1.51451e-10	-1.3087
48078572	chr2:48078572:T:C	2.58411e-07	-1.51451e-10	-1.00814
48078599	chr2:48078599:A:G	3.20704e-07	-1.39226	0.600095
48079013	chr2:48079013:C:T	1.96257e-07	-0.162989	-1.12027
48079233	chr2:48079233:G:C	1.80173e-07	-1.51451e-10	-1.36877
48079271	chr2:48079271:G:A	1.49435e-07	-1.55583	-3.62731e-10
48079275	chr2:48079275:C:A	3.52692e-07	-1.51451e-10	-0.697091
48079508	chr2:48079508:G:A	1.99089e-07	-0.0961794	-1.17276
48080045	chr2:48080045:G:A	1.70513e-07	-1.42387	-3.62731e-10
48080210	chr2:48080210:A:G	9.47413e-08	-1.49993	-0.511607
48081190	chr2:48081190:A:G	2.56972e-07	-1.51451e-10	-1.01372
48081352	chr2:48081352:A:G	9.02672e-08	-1.47317	-0.586744
48081707	chr2:48081707:A:G	0.000261349	5.24338	0.66754
48081729	chr2:48081729:T:A	8.78962e-08	-1.51725	-0.569276
48081804	chr2:48081804:T:A	1.80172e-07	-1.51451e-10	-1.36878
48081883	chr2:48081883:C:G	8.67246e-08	-1.4789	-0.621048
48082026	chr2:48082026:A:T	1.94401e-07	-1.51451e-10	-1.29276
48082224	chr2:48082224:A:C	9.0934e-08	-1.52081	-0.531744
48082579	chr2:48082579:C:T	3.67162e-07	-1.51451e-10	-0.656884
48082619	chr2:48082619:G:T	1.83583e-07	-1.51451e-10	-1.35002
48083195	chr2:48083195:G:A	2.60822e-07	-1.51451e-10	-0.998847
48083308	chr2:48083308:T:C	1.94841e-07	-1.2905	-3.62731e-10
48083551	chr2:48083551:T:G	1.93983e-07	-1.51451e-10	-1.29492
48083561	chr2:48083561:T:C	3.58015e-06	-0.553006	2.17348
48083775	chr2:48083775:T:C	7.55475e-08	-1.52374	-0.714179
48084032	chr2:48084032:C:T	2.0308e-07	-1.24909	-3.62731e-10
48084451	chr2:48084451:T:C	9.02124e-08	-1.49723	-0.563286
48084532	chr2:48084532:C:T	2.69125e-07	-1.51451e-10	-0.967512
48084610	chr2:48084610:A:G	8.4362e-06	2.4776	-3.62731e-10
48085044	chr2:48085044:T:C	3.64363e-07	-1.51451e-10	-0.664537
48085147	chr2:48085147:A:G	2.63954e-07	-1.51451e-10	-0.98691
48085262	chr2:48085262:T:G	1.94261e-07	-1.51451e-10	-1.29348
48085623	chr2:48085623:G:A	1.83509e-07	-1.51451e-10	-1.35042
48085636	chr2:48085636:G:A	4.3822e-07	0.80495	-1.28491
48085891	chr2:48085891:T:G	1.56014e-07	-1.51274	-3.62731e-10
48085925	chr2:48085925:G:A	1.80678e-07	-1.51451e-10	-1.36597
48086066	chr2:48086066:T:C	2.49447e-07	-1.51451e-10	-1.04344
48086242	chr2:48086242:TC:T	1.99736e-07	-1.51451e-10	-1.26569
48086535	chr2:48086535:G:A	2.10058e-07	-0.0839039	-1.1314
48086650	chr2:48086650:G:A	1.89173e-07	-1.51451e-10	-1.32002
48086724	chr2:48086724:A:G	1.92326e-07	-1.51451e-10	-1.3035
48086732	chr2:48086732:A:G	2.51678e-07	0.0737714	-1.10831
48086897	chr2:48086897:CTATATCTATATCTATATCTA:C	2.94255e-07	-1.51451e-10	-0.878239
48086934	chr2:48086934:TG:T	2.2851e-07	-1.51451e-10	-1.13111
48086986	chr2:48086986:T:C	4.86918e-07	-0.374591	-3.62731e-10
48087343	chr2:48087343:G:A	3.50101e-07	-1.51451e-10	-0.704465
48087484	chr2:48087484:G:A	1.27499e-07	-1.71458	-3.62731e-10
48088128	chr2:48088128:A:G	6.98541e-08	-1.48046	-0.835818
48088134	chr2:48088134:C:T	4.28573e-07	-1.51451e-10	-0.502225
48088804	chr2:48088804:A:G	1.92069e-07	-1.51451e-10	-1.30483
48088907	chr2:48088907:T:C	3.25857e-07	0.240976	-1.0172
48088950	chr2:48088950:T:C	1.80293e-07	-1.51451e-10	-1.3681
48089090	chr2:48089090:G:A	4.2734e-07	0.825144	-1.33025
48089589	chr2:48089589:C:G	7.45652e-08	-1.39337	-0.857646
48089973	chr2:48089973:G:A	1.91371e-07	-1.51451e-10	-1.30847
48090348	chr2:48090348:G:A	7.59271e-07	0.0696721	-3.62731e-10
48090358	chr2:48090358:A:AG	2.0171e-07	-1.25586	-3.62731e-10
48091019	chr2:48091019:T:C	5.54292e-08	-1.18978	-1.3578
48091831	chr2:48091831:G:T	4.4911e-07	-1.51451e-10	-0.455418
48091988	chr2:48091988:A:C	2.81166e-07	-1.51451e-10	-0.92374
48092005	chr2:48092005:T:G	2.08593e-05	3.38287	-3.62731e-10
48092028	chr2:48092028:T:C	1.80072e-07	-1.51451e-10	-1.36933
48092036	chr2:48092036:C:T	4.32905e-07	0.0991716	-0.591339
48092370	chr2:48092370:T:A	3.60815e-07	0.630352	-1.30467
48092412	chr2:48092412:AGTAAATTTGG:A	1.95067e-07	-1.51451e-10	-1.28934
48093048	chr2:48093048:T:C	2.11607e-07	-1.51451e-10	-1.20796
48093560	chr2:48093560:A:T	3.97645e-07	-1.51451e-10	-0.577126
48094714	chr2:48094714:T:C	1.55392e-05	2.62161	0.466827
48095147	chr2:48095147:C:G	4.43386e-06	1.99436	-0.160021
48095178	chr2:48095178:G:A	2.03286e-07	-1.51451e-10	-1.24807
48095328	chr2:48095328:A:G	3.61761e-06	2.63512	-1.00424
48095383	chr2:48095383:A:T	1.93487e-07	-1.51451e-10	-1.29748
48095465	chr2:48095465:A:G	4.57544e-06	2.53469	-0.668918
48095703	chr2:48095703:G:A	3.09368e-07	0.201182	-1.02934
48095714	chr2:48095714:C:A	3.11791e-07	0.176599	-0.996951
48095767	chr2:48095767:A:T	1.53952e-07	-1.52605	-3.62731e-10
48095958	chr2:48095958:G:A	1.8109e-07	-1.51451e-10	-1.36369
48096222	chr2:48096222:T:C	2.06448e-07	-1.51451e-10	-1.23264
48096396	chr2:48096396:C:G	1.92578e-07	-1.51451e-10	-1.30219
48096728	chr2:48096728:C:T	4.7404e-07	-1.51451e-10	-0.401394
48096780	chr2:48096780:C:T	2.4333e-06	1.56757	-0.333254
48096905	chr2:48096905:A:G	3.00266e-06	1.85466	-0.410093
48097254	chr2:48097254:G:C	1.80945e-07	-1.51451e-10	-1.36449
48097385	chr2:48097385:A:G	3.336e-07	0.247219	-0.999963
48097668	chr2:48097668:G:C	4.92041e-08	-1.32265	-1.34406
48097729	chr2:48097729:A:C	2.10683e-07	-1.51451e-10	-1.21233
48097994	chr2:48097994:G:A	4.48441e-07	-1.51451e-10	-0.456909
48097999	chr2:48097999:C:T	3.92202e-07	0.449801	-1.04071
48098373	chr2:48098373:T:C	2.18386e-07	-1.51451e-10	-1.17642
48098406	chr2:48098406:C:T	9.41988e-08	-1.29335	-0.723926
48098430	chr2:48098430:C:T	3.58851e-07	-1.51451e-10	-0.679778
48098708	chr2:48098708:G:A	2.05042e-07	-1.51451e-10	-1.23947
48099054	chr2:48099054:G:C	2.00715e-07	-1.51451e-10	-1.2608
48099084	chr2:48099084:C:T	2.03989e-07	-1.51451e-10	-1.24462
48099838	chr2:48099838:T:C	4.34107e-07	0.507937	-0.997332
48100855	chr2:48100855:T:A	4.45075e-07	-1.51451e-10	-0.464444
48100872	chr2:48100872:G:C	4.42153e-07	-1.51451e-10	-0.471031
48101007	chr2:48101007:T:C	1.31794e-07	-1.68144	-3.62731e-10
48101026	chr2:48101026:T:G	8.26045e-08	-1.36834	-0.780281
48101457	chr2:48101457:T:C	4.77885e-08	-1.6671	-1.0288
48101503	chr2:48101503:A:T	1.03238e-07	-0.66457	-1.26108
48101952	chr2:48101952:C:T	1.12966e-07	-0.840868	-0.994728
48101976	chr2:48101976:G:A	6.95396e-08	-1.39653	-0.924258
48101993	chr2:48101993:T:C	1.92449e-07	-1.51451e-10	-1.30285
48102147	chr2:48102147:G:A	2.46892e-07	-0.634888	-0.418849
48102567	chr2:48102567:T:TA	9.70824e-08	-0.638596	-1.34853
48103104	chr2:48103104:G:C	2.21134e-07	-1.51451e-10	-1.16392
48103230	chr2:48103230:G:A	1.0332e-07	-0.912612	-1.01224
48103760	chr2:48103760:T:C	2.25347e-07	-1.51451e-10	-1.14504
48104126	chr2:48104126:T:A	9.86878e-08	-0.973509	-0.997216
48105295	chr2:48105295:A:G	3.07087e-07	-1.51451e-10	-0.835556
48105501	chr2:48105501:A:G	1.6571e-07	-1.45245	-3.62731e-10
48105623	chr2:48105623:C:A	4.10276e-07	-1.51451e-10	-0.545856
48106431	chr2:48106431:G:C	5.03912e-08	-1.36065	-1.28222
48106433	chr2:48106433:G:C	2.71684e-07	-1.51451e-10	-0.958048
48106743	chr2:48106743:G:A	1.93224e-07	-1.51451e-10	-1.29884
48107289	chr2:48107289:C:A	1.80304e-07	-1.51451e-10	-1.36804
48107362	chr2:48107362:C:T	1.89602e-07	-1.51451e-10	-1.31776
48107776	chr2:48107776:C:A	2.35249e-06	1.20054	-3.62731e-10
48108165	chr2:48108165:G:A	2.52059e-07	-1.51451e-10	-1.03302
48108747	chr2:48108747:T:C	1.82658e-07	-1.51451e-10	-1.35507
48109093	chr2:48109093:T:C	2.55723e-06	1.37189	-0.0878993
48109393	chr2:48109393:G:A	3.80476e-07	-1.51451e-10	-0.621264
48109414	chr2:48109414:T:TA	3.66814e-07	0.448098	-1.10593
48109788	chr2:48109788:C:T	3.35133e-07	-1.51451e-10	-0.748158
48110234	chr2:48110234:G:A	1.74549e-06	0.902104	-3.62731e-10
48110908	chr2:48110908:G:A	2.98201e-06	1.43767	-3.62731e-10
48111200	chr2:48111200:T:C	1.95518e-07	-1.51451e-10	-1.28703
48111378	chr2:48111378:C:G	3.28285e-07	-1.51451e-10	-0.768805
48111729	chr2:48111729:T:C	4.1403e-07	-1.51451e-10	-0.536749
48111896	chr2:48111896:C:T	3.99852e-07	0.684135	-1.25573
48112051	chr2:48112051:A:G	1.36521e-06	0.656376	-3.62731e-10
48112079	chr2:48112079:T:C	1.82762e-07	-1.51451e-10	-1.3545
48112108	chr2:48112108:A:C	1.38757e-07	-1.23665	-0.393313
48112818	chr2:48112818:G:A	1.85164e-07	-1.51451e-10	-1.34144
48113332	chr2:48113332:C:A	4.00274e-07	-1.51451e-10	-0.570537
48113795	chr2:48113795:TC:T	4.25538e-07	0.854823	-1.36415
48113945	chr2:48113945:A:G	2.02357e-07	-1.51451e-10	-1.25265
48115025	chr2:48115025:G:A	1.26612e-05	2.88361	-3.62731e-10
48115234	chr2:48115234:C:T	4.1527e-08	-1.53288	-1.30346
48115927	chr2:48115927:A:C	2.1126e-07	-1.51451e-10	-1.2096
48116075	chr2:48116075:A:G	2.93153e-07	-1.51451e-10	-0.88199
48116077	chr2:48116077:A:G	7.80853e-08	-1.60515	-0.599733
48116200	chr2:48116200:G:A	6.84949e-08	-1.04479	-1.29114
48116209	chr2:48116209:G:T	9.38684e-08	-1.15774	-0.863048
48116585	chr2:48116585:A:G	1.87378e-07	-1.51451e-10	-1.32956
48116665	chr2:48116665:T:C	2.20722e-07	-1.51451e-10	-1.16578
48116810	chr2:48116810:G:A	4.1205e-08	-1.47983	-1.3643
48116958	chr2:48116958:G:A	7.05254e-08	-1.21736	-1.08936
48117130	chr2:48117130:G:A	2.06715e-07	-1.51451e-10	-1.23135
48117816	chr2:48117816:T:G	2.01342e-07	-1.51451e-10	-1.25768
48118022	chr2:48118022:A:C	3.74184e-07	-1.51451e-10	-0.637938
48118924	chr2:48118924:A:C	3.72218e-07	0.459938	-1.10314
48119047	chr2:48119047:C:G	1.81206e-07	-1.51451e-10	-1.36305
48119501	chr2:48119501:A:G	2.02818e-07	-1.51451e-10	-1.25038
48119914	chr2:48119914:G:C	1.14277e-06	0.478522	-3.62731e-10
48120925	chr2:48120925:T:G	1.9153e-07	-1.51451e-10	-1.30764
48121121	chr2:48121121:A:T	1.81858e-07	-1.51451e-10	-1.35946
48121291	chr2:48121291:A:G	1.60892e-07	-0.600044	-0.88191
48122052	chr2:48122052:T:G	4.78917e-08	-1.51372	-1.18002
48122520	chr2:48122520:A:G	1.80041e-07	-1.51451e-10	-1.3695
48122748	chr2:48122748:C:T	2.06342e-07	-1.51451e-10	-1.23315
48123392	chr2:48123392:T:C	5.43605e-08	-1.49375	-1.07329
48123637	chr2:48123637:C:G	3.43818e-07	0.342269	-1.06484
48124037	chr2:48124037:G:A	1.88748e-07	-1.51451e-10	-1.32227
48124042	chr2:48124042:C:T	3.91987e-07	0.319359	-0.910816
48124082	chr2:48124082:G:A	3.68728e-07	0.486429	-1.13906
48124112	chr2:48124112:C:T	2.90443e-07	-1.51451e-10	-0.891279
48124762	chr2:48124762:A:G	4.7699e-08	-1.53215	-1.16563
48124840	chr2:48124840:G:A	1.90195e-07	-1.51451e-10	-1.31464
48125001	chr2:48125001:A:G	1.27418e-07	-1.71521	-3.62731e-10
48125204	chr2:48125204:G:A	9.91477e-08	-1.21462	-0.751454
48125266	chr2:48125266:G:A	1.05915e-07	-1.07141	-0.828634
48125391	chr2:48125391:G:A	4.47085e-08	-1.55976	-1.20276
48125537	chr2:48125537:C:T	1.8347e-07	-1.51451e-10	-1.35063
48126311	chr2:48126311:C:A	2.30455e-07	-1.51451e-10	-1.12263
48126337	chr2:48126337:G:A	2.11866e-07	-1.51451e-10	-1.20673
48127608	chr2:48127608:C:T	1.83177e-07	-1.51451e-10	-1.35224
48128518	chr2:48128518:G:A	1.9337e-07	-1.51451e-10	-1.29808
48128692	chr2:48128692:G:A	1.95747e-07	-1.51451e-10	-1.28586
48129071	chr2:48129071:C:T	4.03355e-07	-1.51451e-10	-0.56287
48129314	chr2:48129314:C:A	1.45183e-07	-0.260939	-1.32375
48129553	chr2:48129553:T:C	5.09779e-07	0.657542	-0.986251
48130118	chr2:48130118:G:T	8.70097e-08	-0.747219	-1.34945
48130317	chr2:48130317:T:C	6.47065e-07	-0.0902399	-3.62731e-10
48131049	chr2:48131049:G:A	1.20883e-06	0.534726	-3.62731e-10
48131189	chr2:48131189:A:T	1.37504e-07	-1.63903	-3.62731e-10
48131858	chr2:48131858:T:C	1.9176e-07	-1.51451e-10	-1.30644
48131956	chr2:48131956:T:A	5.31316e-07	0.703569	-0.990898
48132388	chr2:48132388:G:A	2.07989e-07	-1.51451e-10	-1.2252
48133074	chr2:48133074:C:T	1.82077e-07	-1.51451e-10	-1.35825
48133590	chr2:48133590:A:T	2.01317e-07	-1.51451e-10	-1.25781
48133594	chr2:48133594:T:C	1.86186e-07	-1.51451e-10	-1.33594
48134169	chr2:48134169:C:T	5.32971e-06	2.01837	-3.62731e-10
48134713	chr2:48134713:A:G	4.52274e-06	1.89188	-0.0376875
48134784	chr2:48134784:C:G	3.89201e-07	-1.51451e-10	-0.598591
48135069	chr2:48135069:T:A	1.86213e-07	-1.51451e-10	-1.33579
48135489	chr2:48135489:A:G	1.83931e-07	-1.51451e-10	-1.34813
48135499	chr2:48135499:T:A	1.88417e-07	-1.51451e-10	-1.32403
48135857	chr2:48135857:C:T	1.95458e-07	-1.51451e-10	-1.28734
48136349	chr2:48136349:A:T	2.6614e-07	-1.51451e-10	-0.978665
48136794	chr2:48136794:A:G	2.0596e-07	-1.51451e-10	-1.235
48137249	chr2:48137249:A:G	1.81301e-07	-1.51451e-10	-1.36252
48137615	chr2:48137615:C:T	1.28067e-07	-1.71013	-3.62731e-10
48137879	chr2:48137879:G:A	3.42342e-07	0.375377	-1.10225
48138123	chr2:48138123:TG:T	1.80082e-07	-1.51451e-10	-1.36927
48138213	chr2:48138213:TGGAGAGAGGAAGAGAGAGAGAG:T	1.73095e-07	-0.848561	-0.560284
48138769	chr2:48138769:A:G	5.6722e-08	-1.67516	-0.849367
48138949	chr2:48138949:C:T	1.8782e-07	-1.51451e-10	-1.3272
48140078	chr2:48140078:AATTTT:A	1.07056e-07	-0.56563	-1.32371
48140557	chr2:48140557:T:G	1.7755e-06	1.42276	-0.503607
48140578	chr2:48140578:C:G	3.86226e-07	-1.51451e-10	-0.606264
48140654	chr2:48140654:C:T	1.87465e-07	-1.51451e-10	-1.32909
48140802	chr2:48140802:A:T	3.53478e-08	-1.71464	-1.28281
48141526	chr2:48141526:A:G	7.44714e-07	1.39053	-1.34021
48141585	chr2:48141585:T:A	2.05736e-07	-1.51451e-10	-1.23609
48142149	chr2:48142149:G:C	8.6144e-08	-1.17585	-0.930817
48144165	chr2:48144165:T:C	1.79994e-07	-1.51451e-10	-1.36976
48144206	chr2:48144206:C:T	1.80803e-07	-1.51451e-10	-1.36528
48144481	chr2:48144481:CT:C	4.96553e-07	0.649672	-1.00467
48144606	chr2:48144606:T:C	7.51857e-07	0.352925	-0.293065
48145539	chr2:48145539:T:G	7.80418e-07	-1.51451e-10	0.0971437
48145686	chr2:48145686:A:G	1.98002e-07	-1.51451e-10	-1.27441
48146609	chr2:48146609:A:G	5.43911e-07	-1.51451e-10	-0.263901
48146937	chr2:48146937:G:A	2.61487e-07	-0.0972481	-0.899055
48147021	chr2:48147021:A:G	1.13113e-07	-0.464584	-1.36972
48147409	chr2:48147409:T:G	2.07469e-07	-1.51451e-10	-1.2277
48147907	chr2:48147907:A:G	2.05354e-07	-1.51451e-10	-1.23795
48148287	chr2:48148287:T:A	3.44812e-07	-1.51451e-10	-0.719687
48148673	chr2:48148673:G:A	1.27411e-07	-1.71526	-3.62731e-10
48148962	chr2:48148962:T:C	0.000134143	5.06363	0.180341
48149982	chr2:48149982:GA:G	0.000118976	4.34609	0.777907
48150459	chr2:48150459:A:G	2.06913e-07	-1.51451e-10	-1.23039
48150581	chr2:48150581:C:A	4.3647e-05	3.98084	0.140362
48152243	chr2:48152243:C:G	0.000143348	4.8748	0.435544
48152283	chr2:48152283:A:C	7.86238e-08	-1.26501	-0.933005
48153097	chr2:48153097:G:A	5.09424e-08	-1.53503	-1.09696
48153351	chr2:48153351:A:G	1.79988e-07	-1.51451e-10	-1.3698
48153429	chr2:48153429:G:A	1.80001e-07	-1.51451e-10	-1.36973
48153551	chr2:48153551:A:AT	1.97473e-07	-1.51451e-10	-1.27708
48153579	chr2:48153579:A:G	0.000120704	4.35685	0.781558
48153780	chr2:48153780:T:C	3.9918e-07	0.540324	-1.1136
48153894	chr2:48153894:G:A	5.22069e-07	0.801622	-1.10651
48153988	chr2:48153988:G:A	5.97225e-07	0.936116	-1.10651
48154592	chr2:48154592:A:C	0.000262982	5.13525	0.7819
48155471	chr2:48155471:T:C	1.27458e-07	-1.7149	-3.62731e-10
48155896	chr2:48155896:T:C	1.5866e-07	-1.16938	-0.326544
48156189	chr2:48156189:T:C	0.000566564	5.35297	1.33169
48156445	chr2:48156445:C:T	8.58384e-08	-1.21521	-0.895007
48156544	chr2:48156544:C:T	5.35537e-07	0.865505	-1.14492
48156925	chr2:48156925:A:G	2.50717e-07	-1.51451e-10	-1.03836
48157257	chr2:48157257:T:A	5.13939e-07	-1.51451e-10	-0.320581
48157346	chr2:48157346:C:T	3.63238e-08	-1.7093	-1.26091
48157474	chr2:48157474:T:C	8.48643e-07	1.54942	-1.36847
48157550	chr2:48157550:T:C	5.98765e-07	-1.51451e-10	-0.167817
48157598	chr2:48157598:G:C	1.9102e-07	-1.51451e-10	-1.31031
48158848	chr2:48158848:C:G	1.89231e-07	-1.51451e-10	-1.31972
48158987	chr2:48158987:T:A	5.45589e-07	0.347763	-0.608583
48159027	chr2:48159027:A:C	1.81203e-07	-1.51451e-10	-1.36307
48159384	chr2:48159384:T:C	2.01876e-07	0.0795319	-1.33456
48159466	chr2:48159466:C:A	1.80064e-07	-1.51451e-10	-1.36937
48159592	chr2:48159592:A:G	1.8052e-07	-1.51451e-10	-1.36685
48160472	chr2:48160472:G:A	1.87156e-07	-1.51451e-10	-1.33074
48160545	chr2:48160545:A:G	1.98802e-07	-1.51451e-10	-1.27038
48160867	chr2:48160867:A:G	5.97984e-07	-1.51451e-10	-0.169121
48161527	chr2:48161527:G:A	9.58933e-05	4.79059	0.117716
48162197	chr2:48162197:G:A	0.000131082	4.84522	0.375669
48162522	chr2:48162522:C:G	3.00943e-06	1.44682	-3.62731e-10
48162696	chr2:48162696:C:T	2.2131e-07	0.110966	-1.27409
48163233	chr2:48163233:A:C	1.85428e-07	-1.51451e-10	-1.34002
48163582	chr2:48163582:C:T	1.88049e-07	-1.51451e-10	-1.32599
48163903	chr2:48163903:A:G	1.08998e-07	-1.20124	-0.670119
48164012	chr2:48164012:G:A	1.37407e-07	-1.63974	-3.62731e-10
48164323	chr2:48164323:T:C	3.35431e-07	-1.51451e-10	-0.747269
48165305	chr2:48165305:T:C	5.1021e-07	1.02185	-1.34972
48165582	chr2:48165582:A:G	2.58563e-07	-1.51451e-10	-1.00755
48166627	chr2:48166627:A:G	1.86353e-07	-1.51451e-10	-1.33504
48166780	chr2:48166780:T:C	4.3147e-07	-0.908491	0.413003
48166941	chr2:48166941:C:T	7.21481e-07	1.29545	-1.27683
48167361	chr2:48167361:T:G	1.80459e-07	-1.51451e-10	-1.36718
48167539	chr2:48167539:T:A	1.53199e-07	-1.53095	-3.62731e-10
48167618	chr2:48167618:A:G	1.88996e-07	-1.51451e-10	-1.32096
48167862	chr2:48167862:A:G	7.70278e-07	-1.51451e-10	0.0840651
48167893	chr2:48167893:A:C	5.31752e-07	1.08232	-1.36883
48167982	chr2:48167982:G:T	2.56046e-07	-1.51451e-10	-1.01733
48168863	chr2:48168863:T:C	4.61815e-07	0.941531	-1.36905
48168864	chr2:48168864:G:A	1.80174e-07	-1.51451e-10	-1.36876
48169122	chr2:48169122:G:C	1.82718e-07	-1.51451e-10	-1.35474
48169636	chr2:48169636:C:T	2.94982e-07	-0.621105	-0.254666
48169687	chr2:48169687:G:C	1.81054e-07	-1.51451e-10	-1.36389
48169861	chr2:48169861:T:G	3.18944e-07	0.399503	-1.19717
48170238	chr2:48170238:G:C	8.90381e-07	-0.770751	0.999715
48170818	chr2:48170818:C:T	2.69636e-07	-1.51451e-10	-0.965614
48170828	chr2:48170828:G:A	1.80735e-07	-1.51451e-10	-1.36565
48171131	chr2:48171131:T:G	1.81082e-07	-1.51451e-10	-1.36373
48171186	chr2:48171186:A:T	1.80723e-07	-1.51451e-10	-1.36572
48171223	chr2:48171223:T:A	3.57925e-07	-1.51451e-10	-0.682363
48171226	chr2:48171226:T:C	2.03579e-07	-1.51451e-10	-1.24663
48171410	chr2:48171410:T:C	2.60774e-07	-1.51451e-10	-0.99903
48171574	chr2:48171574:G:C	4.74215e-07	-1.51451e-10	-0.401026
48171995	chr2:48171995:C:T	4.48083e-07	-1.51451e-10	-0.457707
48172109	chr2:48172109:A:C	1.8323e-07	-1.51451e-10	-1.35195
48172831	chr2:48172831:C:T	4.31239e-07	0.68737	-1.18339
48172876	chr2:48172876:T:C	5.94115e-07	-0.558827	0.383214
48173182	chr2:48173182:C:T	1.49658e-07	-1.55434	-3.62731e-10
48174480	chr2:48174480:T:A	4.1503e-08	-1.714	-1.12292
48174568	chr2:48174568:A:G	5.50042e-07	-0.595821	0.34313
48174595	chr2:48174595:AAAG:A	2.01558e-07	-1.51451e-10	-1.25661
48175165	chr2:48175165:C:A	1.80435e-07	-1.51451e-10	-1.36731
48175460	chr2:48175460:A:G	4.88678e-08	-1.71527	-0.958301
48175543	chr2:48175543:T:G	1.8005e-07	-1.51451e-10	-1.36945
48175658	chr2:48175658:A:G	8.19095e-07	-0.602778	0.748292
48175670	chr2:48175670:AT:A	2.08614e-07	-1.51451e-10	-1.2222
48175967	chr2:48175967:T:C	6.5271e-07	1.28724	-1.36879
48176960	chr2:48176960:C:G	7.80727e-07	-0.37421	0.471749
48176967	chr2:48176967:C:T	1.80175e-07	-1.51451e-10	-1.36876
48177557	chr2:48177557:G:A	4.59968e-07	0.672856	-1.10439
48177609	chr2:48177609:C:T	1.80357e-07	-1.51451e-10	-1.36775
48178200	chr2:48178200:C:T	3.95616e-07	0.504677	-1.08692
48180149	chr2:48180149:G:C	3.24699e-08	-1.71351	-1.36887
48180186	chr2:48180186:C:T	2.94006e-06	1.4235	-3.62731e-10
48180338	chr2:48180338:T:C	2.47115e-07	-1.32993	0.277098
48180843	chr2:48180843:G:A	2.20969e-07	-1.51451e-10	-1.16466
48181004	chr2:48181004:TG:T	1.80421e-07	-1.51451e-10	-1.36739
48181052	chr2:48181052:C:T	7.60441e-06	1.81354	0.560262
48181055	chr2:48181055:A:T	4.15537e-07	0.555677	-1.08879
48181077	chr2:48181077:C:T	1.26874e-07	-1.38837	-0.331124
48181081	chr2:48181081:C:T	1.86577e-07	-1.51451e-10	-1.33384
48181348	chr2:48181348:A:G	1.27091e-07	-1.30322	-0.414567
48181680	chr2:48181680:G:A	2.26965e-07	-1.51451e-10	-1.13789
48181927	chr2:48181927:G:C	2.97372e-07	-1.51451e-10	-0.867704
48182355	chr2:48182355:C:T	2.04161e-07	-1.4885	0.244725
48182590	chr2:48182590:C:G	1.04144e-06	0.385674	-3.62731e-10
48182718	chr2:48182718:G:A	1.26074e-06	0.576769	-3.62731e-10
48182917	chr2:48182917:G:C	3.90967e-07	0.434027	-1.02809
48184110	chr2:48184110:C:T	1.79989e-07	-1.51451e-10	-1.36979
48184461	chr2:48184461:T:G	2.40609e-07	-1.51451e-10	-1.07951
48184624	chr2:48184624:C:G	2.028e-07	-1.48274	0.232278
48184891	chr2:48184891:T:A	4.23979e-07	0.453582	-0.966586
48185202	chr2:48185202:CCCT:C	1.80453e-07	-1.51451e-10	-1.36722
48185211	chr2:48185211:T:C	1.80411e-07	-1.51451e-10	-1.36745
48185265	chr2:48185265:G:C	1.01176e-06	0.356757	-3.62731e-10
48185342	chr2:48185342:C:G	8.04186e-07	-1.51451e-10	0.127144
48185522	chr2:48185522:A:C	7.31417e-07	-1.51451e-10	0.0322973
48185795	chr2:48185795:C:T	1.82556e-07	-1.51451e-10	-1.35563
48185812	chr2:48185812:G:A	5.70822e-07	-1.51451e-10	-0.215609
48186455	chr2:48186455:C:G	1.7629e-07	-1.37647	-0.014083
48186785	chr2:48186785:G:A	5.96241e-07	0.833956	-1.006
48187002	chr2:48187002:T:A	1.9217e-07	-1.51451e-10	-1.30431
48187014	chr2:48187014:C:T	6.4583e-07	1.16765	-1.2598
48187425	chr2:48187425:G:C	5.8833e-07	0.863567	-1.04897
48187596	chr2:48187596:C:T	1.06639e-07	-1.62999	-0.26325
48187796	chr2:48187796:G:A	5.81332e-07	0.820994	-1.01836
48187858	chr2:48187858:A:C	2.8478e-07	-0.91097	-3.62731e-10
48188075	chr2:48188075:G:T	2.41928e-07	-1.51451e-10	-1.07405
48188208	chr2:48188208:C:T	6.58125e-06	1.9977	0.231594
48188212	chr2:48188212:A:G	1.8605e-07	-1.42635	0.0896835
48188569	chr2:48188569:C:T	8.32365e-08	-1.49974	-0.641256
48188739	chr2:48188739:C:G	1.84922e-07	-1.51451e-10	-1.34275
48188889	chr2:48188889:TC:T	3.07909e-07	-1.51451e-10	-0.832881
48189893	chr2:48189893:G:A	2.1458e-07	-1.51451e-10	-1.194
48190143	chr2:48190143:T:A	7.55892e-07	0.869275	-0.804063
48190332	chr2:48190332:T:C	2.16112e-07	-1.51451e-10	-1.18689
48190693	chr2:48190693:G:A	1.72483e-07	-1.41239	-3.62731e-10
48190906	chr2:48190906:C:T	1.9927e-07	-1.51451e-10	-1.26803
48190918	chr2:48190918:A:C	2.64091e-07	-1.51451e-10	-0.986394
48191180	chr2:48191180:A:G	1.30344e-07	-1.69251	-3.62731e-10
48191730	chr2:48191730:G:A	1.81702e-07	-1.51451e-10	-1.36032
48191838	chr2:48191838:C:T	1.96211e-07	-1.51451e-10	-1.2835
48192475	chr2:48192475:C:T	1.80889e-07	-1.51451e-10	-1.3648
48192484	chr2:48192484:C:T	2.35612e-07	-1.1005	-3.62731e-10
48192621	chr2:48192621:G:A	2.78384e-07	-1.51451e-10	-0.933686
48192673	chr2:48192673:A:G	2.18119e-07	-1.51451e-10	-1.17764
48192988	chr2:48192988:A:C	7.03502e-07	1.24151	-1.24812
48193170	chr2:48193170:C:T	1.81207e-07	-1.51451e-10	-1.36305
48193365	chr2:48193365:C:T	2.29225e-07	-1.51451e-10	-1.12798
48194068	chr2:48194068:T:C	1.43315e-07	-1.59764	-3.62731e-10
48194217	chr2:48194217:G:A	2.42865e-07	-1.51451e-10	-1.07018
48194365	chr2:48194365:G:C	5.89546e-06	2.11925	-3.62731e-10
48194792	chr2:48194792:C:G	2.5256e-07	-1.51451e-10	-1.03104
48195345	chr2:48195345:T:C	2.21833e-07	-1.16076	-3.62731e-10
48195594	chr2:48195594:C:A	2.49978e-07	-1.04131	-3.62731e-10
48196715	chr2:48196715:A:G	1.82093e-07	-1.51451e-10	-1.35817
48196759	chr2:48196759:G:A	1.05203e-06	-0.578529	0.974317
48197043	chr2:48197043:T:A	2.3151e-07	-1.51451e-10	-1.11806
48197271	chr2:48197271:G:A	5.76636e-07	-1.51451e-10	-0.205475
48197298	chr2:48197298:A:G	1.80535e-07	-1.51451e-10	-1.36676
48198167	chr2:48198167:T:A	1.20953e-07	-1.53936	-0.227925
48198375	chr2:48198375:C:G	1.51096e-07	-1.35191	-0.192864
48198853	chr2:48198853:C:T	1.70624e-07	-1.42323	-3.62731e-10
48198965	chr2:48198965:C:G	1.88135e-07	-1.51451e-10	-1.32553
48199028	chr2:48199028:C:T	4.81257e-08	-1.47075	-1.21812
48199243	chr2:48199243:C:T	2.15232e-07	-1.51451e-10	-1.19097
48199476	chr2:48199476:G:A	4.46633e-08	-1.4364	-1.32713
48199606	chr2:48199606:T:C	1.39846e-07	-1.62214	-3.62731e-10
48199735	chr2:48199735:C:T	3.55066e-07	-1.48677	0.796389
48201170	chr2:48201170:A:G	1.86458e-07	-1.51451e-10	-1.33448
48201237	chr2:48201237:T:C	1.88525e-07	-1.51451e-10	-1.32345
48201530	chr2:48201530:T:C	2.16699e-07	-1.51451e-10	-1.18418
48201615	chr2:48201615:T:G	1.34731e-07	-1.24935	-0.410055
48202019	chr2:48202019:C:T	1.8219e-07	-1.51451e-10	-1.35764
48202028	chr2:48202028:C:A	1.80113e-07	-1.51451e-10	-1.3691
48202786	chr2:48202786:T:C	1.80707e-07	-1.51451e-10	-1.36581
48202872	chr2:48202872:G:A	1.80056e-07	-1.51451e-10	-1.36942
48203127	chr2:48203127:A:G	2.18492e-07	-1.51451e-10	-1.17594
48204019	chr2:48204019:G:A	3.82723e-07	-1.49169	0.876314
48204049	chr2:48204049:G:A	3.01577e-07	-1.51451e-10	-0.85366
48204099	chr2:48204099:C:T	2.13173e-07	-1.51451e-10	-1.20058
48204430	chr2:48204430:A:G	2.46247e-07	-1.51451e-10	-1.05635
48204702	chr2:48204702:G:A	3.01295e-07	-1.51451e-10	-0.854596
48205136	chr2:48205136:T:C	1.4599e-07	-1.57915	-3.62731e-10
48205589	chr2:48205589:G:C	2.04557e-07	-1.51451e-10	-1.24184
48205721	chr2:48205721:T:A	1.80156e-07	-1.51451e-10	-1.36886
48205735	chr2:48205735:G:C	5.18156e-08	-1.70094	-0.914057
48206840	chr2:48206840:A:G	1.8036e-07	-1.51451e-10	-1.36773
48207625	chr2:48207625:T:G	7.28972e-07	1.24158	-1.21263
48207871	chr2:48207871:T:C	6.46984e-07	0.912487	-1.00285
48208336	chr2:48208336:T:C	1.8076e-07	-1.51451e-10	-1.36552
48208440	chr2:48208440:G:A	4.90496e-07	0.666164	-1.03343
48209213	chr2:48209213:A:G	2.93009e-07	-1.51451e-10	-0.882484
48209353	chr2:48209353:T:C	2.67235e-07	-1.51451e-10	-0.974557
48209371	chr2:48209371:G:A	1.91205e-07	-1.51451e-10	-1.30934
48209427	chr2:48209427:A:C	6.64625e-07	0.920644	-0.984108
48209618	chr2:48209618:T:A	3.00806e-07	-1.51451e-10	-0.856221
48209773	chr2:48209773:C:T	4.06947e-08	-1.58387	-1.27272
48209929	chr2:48209929:G:C	1.56954e-07	-1.50673	-3.62731e-10
48210017	chr2:48210017:C:T	1.84343e-07	-1.51451e-10	-1.34589
48210149	chr2:48210149:G:A	1.92195e-07	-1.51451e-10	-1.30417
48210700	chr2:48210700:C:G	2.52641e-07	-1.51451e-10	-1.03072
48210895	chr2:48210895:G:A	1.82365e-07	-1.51451e-10	-1.35667
48211695	chr2:48211695:A:C	3.91491e-08	-1.57905	-1.31625
48211996	chr2:48211996:C:T	1.83586e-07	-1.51451e-10	-1.35
48212082	chr2:48212082:G:A	1.82417e-07	-1.51451e-10	-1.35639
48212488	chr2:48212488:G:A	1.92114e-07	-1.51451e-10	-1.3046
48213923	chr2:48213923:C:A	4.10867e-06	1.75817	-3.62731e-10
48214219	chr2:48214219:T:C	8.28575e-06	0.548008	1.9116
48214245	chr2:48214245:T:TA	2.04769e-07	-1.51451e-10	-1.2408
48214304	chr2:48214304:G:C	1.37463e-07	-1.63933	-3.62731e-10
48214399	chr2:48214399:G:A	1.85298e-07	-1.51451e-10	-1.34072
48214469	chr2:48214469:C:T	2.29086e-07	-1.51451e-10	-1.12859
48214547	chr2:48214547:A:G	9.09793e-07	0.250531	-3.62731e-10
48214866	chr2:48214866:T:C	1.95441e-07	-1.51451e-10	-1.28743
48214974	chr2:48214974:C:A	5.69653e-07	0.77759	-0.995249
48215202	chr2:48215202:C:T	2.36452e-07	-1.51451e-10	-1.09694
48215251	chr2:48215251:C:T	1.02558e-06	-1.51451e-10	0.370332
48215424	chr2:48215424:T:C	6.62754e-07	0.983399	-1.04968
48215520	chr2:48215520:A:G	2.36562e-06	1.20611	-3.62731e-10
48215589	chr2:48215589:C:A	3.05759e-07	-1.51451e-10	-0.839889
48215691	chr2:48215691:G:A	3.74169e-06	1.66461	-3.62731e-10
48215970	chr2:48215970:G:A	1.28557e-07	-0.538161	-1.16816
48216181	chr2:48216181:T:C	2.59793e-07	-0.842881	-0.159922
48216441	chr2:48216441:TA:T	1.41351e-07	-0.688963	-0.922476
48216615	chr2:48216615:G:T	1.22685e-07	-1.15141	-0.601651
48216839	chr2:48216839:A:G	2.15329e-07	-1.51451e-10	-1.19052
48216985	chr2:48216985:A:G	5.87478e-07	0.837681	-1.02453
48217970	chr2:48217970:G:C	3.79404e-08	-1.58986	-1.33681
48218189	chr2:48218189:A:G	6.25886e-07	0.95416	-1.07768
48218219	chr2:48218219:T:C	2.52887e-07	-1.51451e-10	-1.02974
48218362	chr2:48218362:A:G	7.02508e-08	-1.11326	-1.19735
48218541	chr2:48218541:A:G	2.37037e-07	-1.71194	0.617464
48218763	chr2:48218763:G:A	2.1756e-07	-1.51451e-10	-1.18021
48218939	chr2:48218939:C:T	3.73551e-08	-1.62365	-1.31857
48218983	chr2:48218983:C:T	1.84957e-07	-1.51451e-10	-1.34256
48219756	chr2:48219756:A:C	2.49969e-07	-1.51451e-10	-1.04135
48219813	chr2:48219813:T:A	2.93028e-07	-1.51451e-10	-0.882417
48220120	chr2:48220120:C:T	6.76773e-07	-0.04535	-3.62731e-10
48220201	chr2:48220201:T:C	1.94013e-07	-0.757893	-0.536867
48221066	chr2:48221066:C:T	1.94479e-07	-1.51451e-10	-1.29236
48221192	chr2:48221192:A:G	1.80681e-07	-1.51451e-10	-1.36595
48221267	chr2:48221267:A:T	2.19409e-07	-1.17175	-3.62731e-10
48221628	chr2:48221628:A:G	2.09984e-07	-1.51451e-10	-1.21566
48222085	chr2:48222085:T:C	1.81673e-07	-1.51451e-10	-1.36048
48222171	chr2:48222171:A:G	1.82796e-07	-1.51451e-10	-1.35431
48222213	chr2:48222213:A:C	1.00268e-06	0.739745	-0.391997
48222284	chr2:48222284:G:C	5.30804e-07	0.800836	-1.08913
48222585	chr2:48222585:G:C	4.34499e-07	-1.71405	1.22556
48223033	chr2:48223033:TA:T	5.17705e-07	0.701689	-1.01497
48223168	chr2:48223168:G:A	2.03334e-07	-1.51451e-10	-1.24784
48223365	chr2:48223365:G:A	2.367e-07	-1.51451e-10	-1.09589
48223393	chr2:48223393:T:C	4.27679e-07	-0.504313	-3.62731e-10
48223425	chr2:48223425:A:C	1.54868e-07	-0.958673	-0.56144
48223784	chr2:48223784:C:A	2.63314e-07	-1.51451e-10	-0.989341
48224591	chr2:48224591:A:AC	1.00754e-06	0.834832	-0.482253
48225138	chr2:48225138:T:C	7.2653e-07	1.0783	-1.05271
48226469	chr2:48226469:A:G	1.86755e-07	-1.51451e-10	-1.33289
48226828	chr2:48226828:C:T	1.8852e-07	-1.51451e-10	-1.32348
48226844	chr2:48226844:G:C	1.87829e-07	-1.51451e-10	-1.32715
48226952	chr2:48226952:C:T	1.80398e-07	-1.51451e-10	-1.36752
48227414	chr2:48227414:G:C	2.8969e-07	-0.893874	-3.62731e-10
48227665	chr2:48227665:G:A	2.03753e-07	-1.51451e-10	-1.24578
48227780	chr2:48227780:C:A	1.80253e-07	-1.51451e-10	-1.36833
48228800	chr2:48228800:A:G	3.26242e-07	-1.51451e-10	-0.775046
48229414	chr2:48229414:T:C	4.9252e-08	-1.71441	-0.951328
48229835	chr2:48229835:C:T	5.94891e-07	0.925101	-1.09941
48230074	chr2:48230074:G:T	1.97777e-07	-1.51451e-10	-1.27555
48230983	chr2:48230983:G:C	2.0041e-07	-1.51451e-10	-1.26232
48232187	chr2:48232187:T:C	1.92842e-07	-1.51451e-10	-1.30081
48232241	chr2:48232241:G:A	3.24099e-08	-1.7152	-1.36902
48232572	chr2:48232572:G:A	2.11262e-07	-1.51451e-10	-1.20959
48232734	chr2:48232734:C:T	5.18634e-07	0.773198	-1.08469
48233425	chr2:48233425:TG:T	3.25239e-08	-1.71336	-1.36735
48233646	chr2:48233646:C:T	2.10617e-07	-1.51451e-10	-1.21264
48233831	chr2:48233831:A:G	2.07366e-07	-1.51451e-10	-1.2282
48233858	chr2:48233858:C:T	2.07111e-07	-1.51451e-10	-1.22943
48234010	chr2:48234010:AT:A	2.28686e-07	-1.51451e-10	-1.13034
48234255	chr2:48234255:T:C	2.42043e-07	-1.51451e-10	-1.07357
48234281	chr2:48234281:C:T	3.36447e-07	-0.744247	-3.62731e-10
48234508	chr2:48234508:C:T	1.83144e-07	-1.51451e-10	-1.35242
48234826	chr2:48234826:A:T	4.15389e-07	-1.51451e-10	-0.533471
48235228	chr2:48235228:A:G	5.06968e-07	0.760981	-1.09522
48235524	chr2:48235524:G:T	3.47725e-07	-1.51451e-10	-0.711275
48235555	chr2:48235555:A:G	2.97262e-07	-1.51451e-10	-0.868073
48235785	chr2:48235785:T:C	1.05808e-06	-0.0841811	0.485707
48235999	chr2:48235999:T:G	2.46501e-07	-1.51451e-10	-1.05532
48236162	chr2:48236162:T:G	2.73119e-07	-0.952778	-3.62731e-10
48236619	chr2:48236619:G:C	7.28056e-07	-1.51451e-10	0.0276914
48236906	chr2:48236906:A:C	2.04056e-07	-1.51451e-10	-1.24429
48237662	chr2:48237662:T:C	1.83041e-07	-1.51451e-10	-1.35298
48237936	chr2:48237936:G:A	1.80821e-07	-1.51451e-10	-1.36518
48238041	chr2:48238041:A:G	7.56604e-07	0.892922	-0.826768
48238077	chr2:48238077:C:T	2.08017e-07	-1.51451e-10	-1.22507
48238488	chr2:48238488:C:T	2.51654e-07	-1.03463	-3.62731e-10
48238598	chr2:48238598:A:G	2.20783e-07	-1.51451e-10	-1.1655
48238735	chr2:48238735:C:T	4.71368e-08	-1.33984	-1.36979
48239212	chr2:48239212:A:C	1.81632e-07	-1.51451e-10	-1.36071
48239213	chr2:48239213:G:A	1.88531e-07	-1.51451e-10	-1.32343
48240122	chr2:48240122:A:T	2.82117e-07	-1.51451e-10	-0.920364
48240882	chr2:48240882:C:T	1.81377e-07	-1.51451e-10	-1.36211
48241022	chr2:48241022:A:C	9.60426e-07	1.11298	-0.808285
48241026	chr2:48241026:C:G	9.32805e-08	-0.736316	-1.29076
48241075	chr2:48241075:A:T	2.53104e-07	-1.51451e-10	-1.02888
48241713	chr2:48241713:G:A	3.26311e-07	-1.51451e-10	-0.774835
48241896	chr2:48241896:T:C	1.14039e-07	-0.99556	-0.830582
48242878	chr2:48242878:T:C	1.94388e-07	-1.51451e-10	-1.29283
48243863	chr2:48243863:T:C	1.93346e-07	-1.51451e-10	-1.2982
48243916	chr2:48243916:T:C	1.09352e-07	-0.990645	-0.877468
48244230	chr2:48244230:C:T	5.6318e-07	1.10357	-1.33266
48244611	chr2:48244611:G:A	1.86662e-07	-1.51451e-10	-1.33339
48244701	chr2:48244701:T:A	1.86655e-07	-1.51451e-10	-1.33342
48244702	chr2:48244702:A:T	1.1413e-07	-1.67222	-0.15313
48245151	chr2:48245151:T:C	2.01924e-07	-1.51451e-10	-1.2548
48245796	chr2:48245796:C:T	2.17693e-07	-1.51451e-10	-1.1796
48245920	chr2:48245920:A:G	1.83791e-07	-1.51451e-10	-1.34889
48246371	chr2:48246371:A:G	1.79986e-07	-1.51451e-10	-1.36981
48246606	chr2:48246606:C:A	1.99953e-07	-1.51451e-10	-1.2646
48247032	chr2:48247032:G:C	1.98758e-07	-1.51451e-10	-1.2706
48248312	chr2:48248312:G:A	1.97911e-07	-1.51451e-10	-1.27487
48248430	chr2:48248430:A:C	8.20701e-07	1.27684	-1.12936
48248660	chr2:48248660:A:T	6.77567e-08	-1.05693	-1.28984
48249408	chr2:48249408:C:T	2.12019e-07	-1.51451e-10	-1.20601
48250032	chr2:48250032:C:T	1.80242e-07	-1.51451e-10	-1.36838
48250242	chr2:48250242:G:A	2.28843e-07	-1.51451e-10	-1.12965
48250268	chr2:48250268:C:G	2.61399e-07	-1.51451e-10	-0.996638
48251309	chr2:48251309:G:A	5.38284e-07	-1.51451e-10	-0.2743
48251667	chr2:48251667:C:G	2.82799e-07	-1.51451e-10	-0.917949
48251918	chr2:48251918:A:G	5.36408e-08	-1.32218	-1.2582
48252539	chr2:48252539:A:G	5.62595e-07	-1.51451e-10	-0.230127
48252628	chr2:48252628:G:C	1.92002e-07	-1.51451e-10	-1.30518
48252695	chr2:48252695:G:A	2.20016e-07	-1.51451e-10	-1.16899
48252872	chr2:48252872:G:A	1.99597e-07	-1.51451e-10	-1.26639
48253339	chr2:48253339:C:G	2.04161e-07	-1.51451e-10	-1.24378
48253691	chr2:48253691:C:T	1.88758e-07	-1.51451e-10	-1.32222
48253836	chr2:48253836:G:GA	5.83553e-08	-1.54501	-0.95113
48253842	chr2:48253842:A:AG	1.81131e-07	-1.51451e-10	-1.36346
48254259	chr2:48254259:G:T	6.29946e-07	-1.51451e-10	-0.117052
48254369	chr2:48254369:C:T	2.11223e-07	-1.51451e-10	-1.20977
48254459	chr2:48254459:A:G	1.92925e-07	-1.51451e-10	-1.30039
48255290	chr2:48255290:T:A	8.26235e-07	0.883629	-0.729437
48255707	chr2:48255707:G:A	2.10196e-07	-1.51451e-10	-1.21465
48257055	chr2:48257055:G:A	2.73752e-07	-1.51451e-10	-0.950463
48257328	chr2:48257328:C:T	2.4478e-07	-1.64145	0.579127
48257362	chr2:48257362:G:A	1.93876e-07	-1.51451e-10	-1.29547
48257463	chr2:48257463:A:G	8.3158e-07	-1.51451e-10	0.160641
48257744	chr2:48257744:A:G	2.03277e-07	-1.51451e-10	-1.24812
48258435	chr2:48258435:A:C	3.30356e-07	-1.51451e-10	-0.762517
48259025	chr2:48259025:G:A	1.82697e-07	-1.51451e-10	-1.35486
48259059	chr2:48259059:C:A	2.48735e-07	-1.51451e-10	-1.0463
48259657	chr2:48259657:A:G	4.48181e-07	-1.51451e-10	-0.45749
48260068	chr2:48260068:C:T	2.17365e-07	-1.51451e-10	-1.18111
48260433	chr2:48260433:A:T	1.40737e-07	-1.61579	-3.62731e-10
48260455	chr2:48260455:A:G	2.02708e-07	-1.51451e-10	-1.25092
48260505	chr2:48260505:T:A	1.89219e-07	-1.51451e-10	-1.31978
48260585	chr2:48260585:C:T	7.05551e-08	-1.24248	-1.06381
48260723	chr2:48260723:C:G	4.56222e-07	-1.51451e-10	-0.439707
48260836	chr2:48260836:A:G	2.29744e-07	-1.51451e-10	-1.12572
48261241	chr2:48261241:A:G	7.55564e-08	-0.870813	-1.36699
48261362	chr2:48261362:C:T	3.0966e-07	-0.827212	-3.62731e-10
48261729	chr2:48261729:G:A	4.01289e-07	0.335214	-0.903218
48261919	chr2:48261919:G:T	3.0598e-06	2.80204	-1.33862
48261922	chr2:48261922:T:G	1.75968e-06	0.9102	-3.62731e-10
48261923	chr2:48261923:G:T	1.88026e-07	-1.51451e-10	-1.3261
48262459	chr2:48262459:C:T	0.000243262	5.42263	0.416576
48262594	chr2:48262594:C:T	4.942e-06	3.27874	-1.3359
48262779	chr2:48262779:C:A	4.77167e-07	-1.51451e-10	-0.394819
48262809	chr2:48262809:AGAGTGGGTGGGAACCTAGACATCTAG:A	3.9168e-07	-0.0223003	-0.569941
48262869	chr2:48262869:C:G	3.01881e-07	-1.51451e-10	-0.852652
48263310	chr2:48263310:T:C	0.000218218	5.16031	0.570248
48263369	chr2:48263369:A:G	0.000370331	5.54508	0.714387
48263703	chr2:48263703:G:A	1.89276e-07	-1.51451e-10	-1.31948
48263737	chr2:48263737:G:A	2.61094e-07	-1.51451e-10	-0.997807
48264906	chr2:48264906:G:A	9.96791e-07	-1.51451e-10	0.341855
48265019	chr2:48265019:T:A	3.45673e-07	0.0150749	-0.732267
48265079	chr2:48265079:T:G	8.62717e-06	3.54055	-1.04057
48265189	chr2:48265189:T:A	2.89564e-07	-0.894309	-3.62731e-10
48265205	chr2:48265205:C:T	1.09929e-07	-1.11971	-0.743139
48265515	chr2:48265515:G:T	3.24943e-07	-1.51451e-10	-0.779035
48265541	chr2:48265541:C:G	1.34397e-07	-1.66189	-3.62731e-10
48265554	chr2:48265554:T:C	5.30295e-07	-1.51451e-10	-0.289253
48265758	chr2:48265758:T:C	2.91333e-07	-1.51451e-10	-0.888218
48266043	chr2:48266043:G:A	0.00347291	8.32322	0.174595
48266733	chr2:48266733:C:T	2.61961e-07	-1.51451e-10	-0.994489
48268507	chr2:48268507:T:G	1.92846e-07	-1.51451e-10	-1.3008
48268641	chr2:48268641:C:T	4.69497e-06	1.96128	-0.0697173
48270461	chr2:48270461:C:T	1.87958e-07	-1.51451e-10	-1.32647
48270481	chr2:48270481:C:A	3.01077e-07	-1.51451e-10	-0.855319
48270890	chr2:48270890:A:G	1.82486e-06	0.946572	-3.62731e-10
48270955	chr2:48270955:A:G	4.09024e-07	-0.0564428	-0.49247
48271039	chr2:48271039:C:G	2.54176e-07	-1.51451e-10	-1.02466
48271333	chr2:48271333:A:T	1.80258e-07	-1.51451e-10	-1.36829
48271570	chr2:48271570:T:C	1.86167e-07	-1.51451e-10	-1.33604
48271850	chr2:48271850:A:G	3.65452e-07	0.169195	-0.830745
48272832	chr2:48272832:C:T	8.48705e-07	0.181025	-3.62731e-10
48273025	chr2:48273025:A:G	1.84128e-07	-1.51451e-10	-1.34705
48273849	chr2:48273849:AAT:A	0.000273185	6.02628	-0.0710572
48273956	chr2:48273956:G:A	1.83658e-07	-1.51451e-10	-1.34961
48274078	chr2:48274078:T:C	2.48635e-07	-1.51451e-10	-1.0467
48274316	chr2:48274316:C:A	1.62458e-07	-1.47227	-3.62731e-10
48274366	chr2:48274366:G:C	1.88978e-07	-0.286828	-1.03423
48274398	chr2:48274398:T:C	2.11624e-06	-1.51451e-10	1.09471
48274995	chr2:48274995:A:G	1.90762e-07	-1.51451e-10	-1.31166
48275033	chr2:48275033:A:G	2.99537e-07	-1.51451e-10	-0.860448
48275781	chr2:48275781:G:C	1.96886e-07	-1.51451e-10	-1.28006
48276364	chr2:48276364:G:A	1.84426e-07	-1.51451e-10	-1.34544
48276422	chr2:48276422:G:A	0.0055771	8.12495	0.846542
48276558	chr2:48276558:A:T	1.91674e-07	-1.51451e-10	-1.30689
48276564	chr2:48276564:T:C	2.95806e-07	-1.51451e-10	-0.872981
48277725	chr2:48277725:A:G	5.95931e-07	-0.172561	-3.62731e-10
48277762	chr2:48277762:T:A	0.000191363	5.0808	0.518441
48278262	chr2:48278262:G:A	4.18062e-07	-0.0512112	-0.475845
48278639	chr2:48278639:T:C	1.25188e-06	-1.51451e-10	0.569717
48279308	chr2:48279308:T:A	1.93485e-07	-1.51451e-10	-1.29749
48279362	chr2:48279362:T:C	5.14133e-07	-1.51451e-10	-0.320204
48279413	chr2:48279413:C:T	2.11202e-07	-1.51451e-10	-1.20987
48279505	chr2:48279505:G:A	2.62869e-07	-1.51451e-10	-0.99103
48280198	chr2:48280198:A:C	2.42251e-07	-1.51451e-10	-1.07271
48280353	chr2:48280353:T:C	1.33366e-07	-1.66959	-3.62731e-10
48280813	chr2:48280813:G:C	2.7723e-07	-1.51451e-10	-0.93784
48280821	chr2:48280821:A:C	3.1956e-07	-1.51451e-10	-0.79574
48281298	chr2:48281298:T:A	5.08906e-07	-1.51451e-10	-0.330422
48281496	chr2:48281496:T:C	1.92474e-07	-1.51451e-10	-1.30273
48281709	chr2:48281709:G:A	2.25679e-07	-1.51451e-10	-1.14357
48281822	chr2:48281822:C:A	5.35931e-07	-1.51451e-10	-0.278681
48281829	chr2:48281829:TTCA:T	1.94609e-07	-1.51451e-10	-1.29169
48282124	chr2:48282124:C:T	1.08853e-05	2.73248	-3.62731e-10
48282469	chr2:48282469:A:G	5.08031e-07	-0.332144	-3.62731e-10
48282530	chr2:48282530:T:C	1.53324e-07	-1.53013	-3.62731e-10
48282583	chr2:48282583:T:C	1.864e-07	-1.51451e-10	-1.33479
48282831	chr2:48282831:T:C	1.83907e-07	-1.51451e-10	-1.34826
48283056	chr2:48283056:C:T	3.02827e-07	-1.51451e-10	-0.849524
48283120	chr2:48283120:T:A	1.90911e-06	1.93423	-0.94252
48283236	chr2:48283236:C:T	1.82546e-07	-1.51451e-10	-1.35569
48283481	chr2:48283481:C:T	4.70983e-07	-1.51451e-10	-0.407864
48283821	chr2:48283821:A:T	4.75003e-07	-1.51451e-10	-0.399365
48283960	chr2:48283960:A:T	2.00587e-06	1.54419	-0.503042
48284665	chr2:48284665:G:C	1.93095e-06	1.261	-0.257923
48285119	chr2:48285119:T:C	1.83655e-07	-1.51451e-10	-1.34962
48286436	chr2:48286436:C:A	0.0634219	11.1839	0.218718
48287358	chr2:48287358:C:A	4.12589e-06	2.91646	-1.15411
48287500	chr2:48287500:T:G	7.57244e-08	-0.98293	-1.25266
48288161	chr2:48288161:A:T	1.88038e-07	-1.51451e-10	-1.32604
48288282	chr2:48288282:A:AGAGT	0.165286	12.0848	0.275677
48289496	chr2:48289496:A:C	3.25804e-07	-1.51451e-10	-0.776391
48289567	chr2:48289567:A:T	9.86864e-08	-0.960313	-1.01043
48289646	chr2:48289646:C:T	1.93411e-07	-1.51451e-10	-1.29787
48290068	chr2:48290068:C:T	1.05802e-05	3.8093	-1.10525
48290196	chr2:48290196:G:A	1.86618e-07	-1.51451e-10	-1.33362
48291446	chr2:48291446:T:C	2.08105e-07	-1.51451e-10	-1.22465
48291826	chr2:48291826:C:T	3.20294e-07	-1.51451e-10	-0.793447
48292066	chr2:48292066:G:A	2.65646e-07	-1.51451e-10	-0.980523
48292218	chr2:48292218:A:G	2.59787e-07	-0.701834	-0.30099
48292232	chr2:48292232:AC:A	2.62956e-07	-0.689116	-0.301585
48292254	chr2:48292254:G:A	2.98111e-07	-1.51451e-10	-0.86522
48292716	chr2:48292716:C:G	6.35605e-07	-0.108109	-3.62731e-10
48293400	chr2:48293400:C:T	0.000790014	7.73638	-0.719265
48293484	chr2:48293484:A:G	8.9734e-06	3.55858	-1.01925
48293531	chr2:48293531:C:T	0.0932034	11.8725	-0.0849076
48293623	chr2:48293623:T:C	5.84254e-08	-1.28808	-1.20686
48293698	chr2:48293698:A:G	1.84544e-07	-1.51451e-10	-1.3448
48293885	chr2:48293885:T:C	4.33491e-08	-1.50377	-1.28963
48294082	chr2:48294082:A:G	2.7479e-07	-1.51451e-10	-0.946678
48294722	chr2:48294722:G:T	3.74126e-07	-1.51451e-10	-0.638094
48294864	chr2:48294864:C:T	1.66434e-06	2.16424	-1.30974
48295449	chr2:48295449:T:C	1.82365e-07	-1.51451e-10	-1.35667
48295756	chr2:48295756:A:G	2.85803e-07	-1.51451e-10	-0.907384
48296040	chr2:48296040:A:G	1.97757e-07	-1.51451e-10	-1.27565
48297006	chr2:48297006:T:C	2.351e-07	-1.51451e-10	-1.10268
48297074	chr2:48297074:T:A	0.000298245	7.37248	-1.32949
48297090	chr2:48297090:G:A	0.0696579	11.4231	0.0732902
48297217	chr2:48297217:A:G	5.83522e-07	0.232801	-0.426405
48297447	chr2:48297447:C:T	1.91214e-07	-1.51451e-10	-1.30929
48298726	chr2:48298726:T:C	1.59097e-07	-1.49317	-3.62731e-10
48298943	chr2:48298943:T:C	2.00363e-07	-1.51451e-10	-1.26255
48299237	chr2:48299237:T:C	3.26371e-07	-1.51451e-10	-0.774652
48300006	chr2:48300006:G:A	7.2914e-07	0.0291792	-3.62731e-10
48300340	chr2:48300340:G:A	2.73431e-07	-1.51451e-10	-0.951638
48300485	chr2:48300485:G:C	2.92315e-07	-1.51451e-10	-0.884854
48300896	chr2:48300896:T:C	1.63494e-05	3.68012	-0.540855
48300910	chr2:48300910:G:A	6.06447e-06	2.14752	-3.62731e-10
48302633	chr2:48302633:C:T	2.059e-07	-1.51451e-10	-1.2353
48302659	chr2:48302659:G:C	6.68442e-08	-1.20924	-1.15108
48302864	chr2:48302864:TTAGTTTGCTGGGC:T	1.97543e-07	-1.51451e-10	-1.27673
48303221	chr2:48303221:G:C	1.9005e-07	-1.51451e-10	-1.3154
48303534	chr2:48303534:G:A	1.75577e-07	-1.39461	-3.62731e-10
48303602	chr2:48303602:C:T	4.59793e-07	-1.51451e-10	-0.43191
48303842	chr2:48303842:A:G	0.000313525	6.59746	-0.504515
48303889	chr2:48303889:G:A	1.86059e-07	-1.16418	-0.17244
48304830	chr2:48304830:T:C	4.73583e-07	0.207937	-0.610296
48305220	chr2:48305220:G:T	1.84807e-07	-1.51451e-10	-1.34338
48305247	chr2:48305247:A:G	1.94348e-07	-1.51451e-10	-1.29303
48305249	chr2:48305249:T:C	0.000924988	7.52052	-0.345673
48305450	chr2:48305450:A:C	4.45642e-07	0.148655	-0.611825
48305913	chr2:48305913:A:C	1.88393e-07	-1.51451e-10	-1.32416
48306021	chr2:48306021:T:A	1.80105e-07	-1.51451e-10	-1.36914
48306550	chr2:48306550:T:C	1.24113e-06	1.8109	-1.24981
48307348	chr2:48307348:C:T	8.65295e-06	3.86534	-1.36237
48307555	chr2:48307555:C:T	6.60806e-07	-0.0692255	-3.62731e-10
48307873	chr2:48307873:C:T	0.00519101	9.06912	-0.169371
48308772	chr2:48308772:A:G	4.07796e-07	0.168734	-0.720652
48308773	chr2:48308773:G:C	2.78057e-07	-0.934859	-3.62731e-10
48308934	chr2:48308934:C:T	2.41355e-06	1.22617	-3.62731e-10
48310153	chr2:48310153:G:C	5.04446e-06	1.96336	-3.62731e-10
48310277	chr2:48310277:A:G	3.93987e-07	0.143842	-0.730211
48310846	chr2:48310846:CATT:C	1.3044e-07	-1.69178	-3.62731e-10
48311458	chr2:48311458:C:A	4.98511e-07	-1.51451e-10	-0.351061
48311895	chr2:48311895:T:C	3.40996e-07	-1.51451e-10	-0.730815
48312143	chr2:48312143:T:C	4.02186e-07	0.162603	-0.728375
48312198	chr2:48312198:T:A	1.88658e-07	-1.51451e-10	-1.32275
48312277	chr2:48312277:C:T	1.8006e-07	-1.51451e-10	-1.36939
48312407	chr2:48312407:A:G	4.90701e-07	-1.51451e-10	-0.366851
48312805	chr2:48312805:G:A	1.89396e-07	-1.51451e-10	-1.31885
48312835	chr2:48312835:C:T	0.0366114	10.833	0.0202264
48313605	chr2:48313605:A:C	0.23166	12.7475	-0.0493892
48313863	chr2:48313863:A:T	0.0289876	10.5983	0.0213597
48313864	chr2:48313864:A:T	8.22025e-06	3.82082	-1.36915
48313945	chr2:48313945:G:C	1.837e-07	-1.51451e-10	-1.34938
48314754	chr2:48314754:G:A	1.84539e-07	-1.51451e-10	-1.34482
48314840	chr2:48314840:T:A	1.8479e-07	-1.51451e-10	-1.34346
48316778	chr2:48316778:G:A	0.00297359	8.3244	0.0181919
48317395	chr2:48317395:G:T	5.638e-07	-1.51451e-10	-0.227986
48317396	chr2:48317396:T:G	2.81143e-07	-1.51451e-10	-0.923824
48317488	chr2:48317488:G:A	5.31716e-07	-1.51451e-10	-0.286577
48317854	chr2:48317854:G:A	7.18324e-07	-0.0669393	0.0811735
48317972	chr2:48317972:A:G	9.6693e-07	0.825839	-0.5144
48318029	chr2:48318029:A:G	1.22138e-06	1.38428	-0.839228
48318055	chr2:48318055:A:G	5.05008e-07	-1.51451e-10	-0.338112
48318443	chr2:48318443:T:G	0.000363624	6.41128	-0.170089
48319122	chr2:48319122:A:G	3.80448e-07	-1.51451e-10	-0.621337
48319189	chr2:48319189:G:A	2.92313e-07	-1.51451e-10	-0.884861
48319233	chr2:48319233:G:A	0.00887435	9.35131	0.0846799
48319927	chr2:48319927:T:C	4.05866e-07	-1.51451e-10	-0.556663
48320163	chr2:48320163:A:T	6.83482e-08	-1.00416	-1.33391
48320190	chr2:48320190:A:G	2.20453e-07	-1.51451e-10	-1.167
48320304	chr2:48320304:A:T	0.00125068	7.68408	-0.207566
48320438	chr2:48320438:A:C	3.3909e-07	0.0599889	-0.796408
48321240	chr2:48321240:T:G	3.06696e-07	-0.0578382	-0.778991
48321303	chr2:48321303:G:A	0.0126394	9.73085	0.0587939
48321632	chr2:48321632:T:G	3.54543e-07	-1.51451e-10	-0.691856
48322137	chr2:48322137:G:A	2.86375e-07	-1.51451e-10	-0.905385
48323358	chr2:48323358:G:A	6.82136e-07	0.623592	-0.66105
48323373	chr2:48323373:C:G	4.70933e-07	-1.51451e-10	-0.40797
48323493	chr2:48323493:G:T	1.90202e-07	-1.51451e-10	-1.3146
48324240	chr2:48324240:GC:G	0.00422761	8.54566	0.148799
48324260	chr2:48324260:A:G	1.81176e-07	-1.51451e-10	-1.36322
48324638	chr2:48324638:T:C	2.02025e-07	-1.51451e-10	-1.25429
48324646	chr2:48324646:G:A	2.83141e-07	-1.51451e-10	-0.916741
48326070	chr2:48326070:A:G	3.52282e-05	4.25376	-0.346847
48326094	chr2:48326094:C:T	1.1719e-06	1.27033	-0.766631
48326316	chr2:48326316:A:T	1.18303e-06	1.84671	-1.33356
48326489	chr2:48326489:AAG:A	1.28418e-06	1.69397	-1.09878
48327052	chr2:48327052:G:A	0.00909487	9.46029	0.000246376
48327060	chr2:48327060:G:T	1.81396e-07	-1.51451e-10	-1.362
48327146	chr2:48327146:G:A	1.18412e-06	0.51407	-3.62731e-10
48327237	chr2:48327237:AAC:A	2.3529e-07	-1.51451e-10	-1.10187
48327446	chr2:48327446:A:G	4.66301e-07	-1.51451e-10	-0.417856
48328056	chr2:48328056:A:G	2.29767e-07	-1.51451e-10	-1.12562
48328338	chr2:48328338:C:G	9.28774e-06	3.36182	-0.788053
48328446	chr2:48328446:A:G	2.9889e-07	-1.51451e-10	-0.862611
48328485	chr2:48328485:C:A	1.93905e-07	-1.51451e-10	-1.29532
48328758	chr2:48328758:C:A	1.20749e-06	1.45236	-0.918747
48329343	chr2:48329343:A:G	0.00559209	8.65062	0.32356
48329550	chr2:48329550:G:A	1.03217e-07	-1.09022	-0.83564
48329755	chr2:48329755:T:C	1.28608e-07	-1.70592	-3.62731e-10
48329846	chr2:48329846:C:T	1.8654e-07	-1.33404	-3.62731e-10
48330080	chr2:48330080:G:A	1.97291e-07	-1.51451e-10	-1.27801
48330756	chr2:48330756:CTTAAA:C	2.22881e-07	0.21156	-1.36761
48330791	chr2:48330791:C:T	0.00487009	8.3365	0.499433
48330856	chr2:48330856:T:G	1.03485e-06	-1.51451e-10	0.379322
48330947	chr2:48330947:C:T	0.00528054	8.53077	0.386082
48331148	chr2:48331148:A:T	2.02425e-07	-1.51451e-10	-1.25232
48331175	chr2:48331175:C:T	2.98287e-07	-1.51451e-10	-0.86463
48331311	chr2:48331311:T:C	8.10442e-07	1.07741	-0.942517
48331356	chr2:48331356:A:G	1.89559e-07	-1.51451e-10	-1.31799
48331545	chr2:48331545:C:G	7.23479e-08	-1.12514	-1.15606
48332722	chr2:48332722:T:C	0.000445322	6.69665	-0.252781
48332733	chr2:48332733:A:G	1.86979e-07	-1.51451e-10	-1.33169
48332913	chr2:48332913:C:A	8.43165e-07	1.03178	-0.857307
48332997	chr2:48332997:A:AT	1.76233e-07	-0.021224	-1.36966
48333094	chr2:48333094:T:C	8.27444e-07	1.06091	-0.905257
48333281	chr2:48333281:T:G	1.08003e-06	0.422061	-3.62731e-10
48333376	chr2:48333376:T:C	1.96309e-07	-1.51451e-10	-1.283
48333406	chr2:48333406:A:G	6.60329e-08	-1.1365	-1.23603
48333848	chr2:48333848:G:C	1.10354e-05	3.63268	-0.886503
48334074	chr2:48334074:A:G	1.83863e-07	-1.51451e-10	-1.3485
48334307	chr2:48334307:T:A	2.03368e-07	-1.51451e-10	-1.24767
48334857	chr2:48334857:C:T	3.83624e-07	-0.132186	-0.480836
48335165	chr2:48335165:G:A	5.64544e-06	1.13766	0.938256
48335173	chr2:48335173:A:G	3.70243e-07	-0.648526	-3.62731e-10
48335311	chr2:48335311:G:A	1.92977e-07	-1.51451e-10	-1.30012
48335334	chr2:48335334:TG:T	4.05203e-07	-0.0795409	-0.478758
48335680	chr2:48335680:T:C	1.9628e-06	2.17689	-1.15745
48336225	chr2:48336225:G:GA	2.26474e-07	-1.51451e-10	-1.14005
48336347	chr2:48336347:G:T	4.07122e-06	1.74901	-3.62731e-10
48336571	chr2:48336571:C:T	8.96021e-08	-0.718654	-1.34865
48336606	chr2:48336606:A:G	2.12867e-07	-1.51451e-10	-1.20202
48336702	chr2:48336702:T:C	0.000844559	7.65508	-0.571197
48337477	chr2:48337477:T:G	1.2892e-07	-1.70349	-3.62731e-10
48337859	chr2:48337859:T:A	5.35301e-06	3.08649	-1.06376
48338080	chr2:48338080:A:G	2.17481e-07	-1.51451e-10	-1.18057
48338196	chr2:48338196:G:A	0.0047659	9.24506	-0.430752
48338385	chr2:48338385:C:A	2.59444e-07	-1.51451e-10	-1.00414
48338386	chr2:48338386:A:T	2.68204e-07	-1.51451e-10	-0.97094
48338643	chr2:48338643:C:T	1.53745e-05	3.98409	-0.906309
48338892	chr2:48338892:C:T	0.00012317	6.22478	-1.06614
48339073	chr2:48339073:T:C	2.24506e-07	-1.51451e-10	-1.14878
48339796	chr2:48339796:C:T	0.00561932	9.15981	-0.180774
48340666	chr2:48340666:T:G	2.32203e-07	-1.51451e-10	-1.11508
48340825	chr2:48340825:C:G	1.91213e-05	4.25812	-0.962251
48340969	chr2:48340969:C:T	2.1754e-07	-1.51451e-10	-1.1803
48341726	chr2:48341726:G:A	0.019139	10.3494	-0.144824
48341766	chr2:48341766:G:T	7.72721e-07	1.01579	-0.928561
48341920	chr2:48341920:A:G	0.0072171	9.64696	-0.417685
48342047	chr2:48342047:A:T	8.27689e-07	1.47893	-1.32298
48342176	chr2:48342176:A:G	2.15216e-07	0.12029	-1.31134
48342396	chr2:48342396:AG:A	8.86562e-07	1.14197	-0.917308
48342443	chr2:48342443:A:G	5.1425e-08	-1.28698	-1.33558
48342732	chr2:48342732:G:A	2.17693e-07	-1.51451e-10	-1.1796
48342818	chr2:48342818:A:G	1.35336e-07	-1.65492	-3.62731e-10
48343369	chr2:48343369:G:T	1.44762e-05	4.01812	-1.00055
48343383	chr2:48343383:T:C	2.91552e-07	-1.51451e-10	-0.887468
48343937	chr2:48343937:T:G	1.47429e-07	-1.56934	-3.62731e-10
48343950	chr2:48343950:T:A	1.65378e-07	-1.45445	-3.62731e-10
48344035	chr2:48344035:G:A	8.33122e-07	-1.51451e-10	0.162494
48344277	chr2:48344277:C:T	5.53447e-07	1.06036	-1.30688
48344278	chr2:48344278:T:C	8.72397e-07	-1.51451e-10	0.208558
48344306	chr2:48344306:C:T	1.28313e-07	-1.70821	-3.62731e-10
48344685	chr2:48344685:A:T	8.48836e-07	1.12452	-0.943344
48344712	chr2:48344712:T:A	7.21137e-08	-1.10211	-1.18233
48344729	chr2:48344729:A:C	4.46947e-07	-1.51451e-10	-0.460246
48345514	chr2:48345514:T:G	3.80234e-07	0.732631	-1.35453
48345581	chr2:48345581:A:G	7.81294e-07	1.03584	-0.937573
48345770	chr2:48345770:A:G	1.54195e-05	4.16149	-1.08079
48345909	chr2:48345909:G:A	8.39136e-07	1.12728	-0.957594
48345936	chr2:48345936:A:G	2.81544e-07	-0.922399	-3.62731e-10
48346767	chr2:48346767:C:T	1.81666e-07	-1.51451e-10	-1.36051
48347025	chr2:48347025:T:C	9.58487e-06	3.46225	-0.857
48347381	chr2:48347381:C:T	1.0223e-06	1.27424	-0.907119
48348173	chr2:48348173:C:G	2.01116e-07	-1.51451e-10	-1.2588
48348346	chr2:48348346:A:C	2.77443e-07	-0.324394	-0.612677
48348427	chr2:48348427:A:G	1.83455e-06	0.951869	-3.62731e-10
48348559	chr2:48348559:G:A	7.21528e-08	-1.3048	-0.979101
48348636	chr2:48348636:G:A	1.06818e-06	1.38177	-0.970738
48348708	chr2:48348708:C:G	3.47565e-07	-0.143532	-0.568204
48348760	chr2:48348760:T:G	3.73172e-07	-1.51451e-10	-0.640647
48348785	chr2:48348785:A:G	2.6218e-07	-0.993656	-3.62731e-10
48348791	chr2:48348791:G:C	1.85134e-07	-1.51451e-10	-1.3416
48349210	chr2:48349210:G:C	2.37975e-07	-1.51451e-10	-1.09052
48349324	chr2:48349324:A:G	2.01376e-07	-1.51451e-10	-1.25751
48349522	chr2:48349522:C:T	4.08289e-05	4.2632	-0.208745
48349681	chr2:48349681:A:G	1.73959e-07	-1.40387	-3.62731e-10
48349840	chr2:48349840:G:A	1.42428e-05	3.00132	-3.62731e-10
48349964	chr2:48349964:A:G	5.41402e-08	-1.23304	-1.33807
48350046	chr2:48350046:G:C	5.52703e-07	-1.51451e-10	-0.247865
48350758	chr2:48350758:C:G	1.37398e-07	-1.6398	-3.62731e-10
48351162	chr2:48351162:A:G	6.78734e-07	-1.51451e-10	-0.042457
48351258	chr2:48351258:G:A	3.15535e-07	-1.51451e-10	-0.808416
48351660	chr2:48351660:G:A	5.88622e-08	-1.16367	-1.32381
48352303	chr2:48352303:C:T	1.3586e-07	-1.65106	-3.62731e-10
48352639	chr2:48352639:G:A	0.00210537	7.95411	0.043206
48352647	chr2:48352647:A:T	3.14595e-07	-0.243053	-0.568347
48353066	chr2:48353066:G:C	3.50225e-07	-1.51451e-10	-0.70411
48353677	chr2:48353677:A:G	6.08297e-07	-1.51451e-10	-0.152023
48353755	chr2:48353755:A:G	2.61921e-07	-1.51451e-10	-0.994644
48354339	chr2:48354339:C:T	1.41184e-07	-1.61262	-3.62731e-10
48354737	chr2:48354737:T:C	0.00168944	8.0705	-0.293276
48354805	chr2:48354805:A:G	7.09975e-07	-1.51451e-10	0.00254309
48355219	chr2:48355219:A:G	4.3677e-07	-1.51451e-10	-0.483279
48355401	chr2:48355401:T:C	1.86806e-07	-1.51451e-10	-1.33262
48355511	chr2:48355511:G:A	7.03357e-08	-1.29198	-1.01743
48355606	chr2:48355606:G:A	6.62015e-08	-1.09055	-1.27944
48355815	chr2:48355815:C:G	2.4539e-07	-1.51451e-10	-1.05984
48356324	chr2:48356324:C:T	1.8146e-07	-1.51451e-10	-1.36165
48356346	chr2:48356346:C:G	4.50899e-07	-1.51451e-10	-0.451443
48356406	chr2:48356406:A:G	0.00380501	8.43951	0.149631
48356460	chr2:48356460:C:T	7.8524e-08	-1.26363	-0.935654
48356582	chr2:48356582:AATT:A	6.4207e-08	-1.10281	-1.29776
48356852	chr2:48356852:C:T	8.87518e-06	2.97814	-0.449808
48356855	chr2:48356855:C:T	2.42071e-07	-1.51451e-10	-1.07346
48357020	chr2:48357020:A:G	3.03164e-07	-0.11144	-0.736973
48357163	chr2:48357163:G:A	0.00140027	7.81212	-0.222634
48357335	chr2:48357335:A:G	6.48012e-08	-1.05647	-1.33489
48357436	chr2:48357436:C:G	3.7013e-06	2.78166	-1.12791
48357676	chr2:48357676:A:G	2.26918e-07	-1.51451e-10	-1.1381
48357687	chr2:48357687:C:T	4.18717e-07	0.828774	-1.35426
48357802	chr2:48357802:T:C	1.84745e-07	-1.51451e-10	-1.34371
48357906	chr2:48357906:A:G	1.9454e-07	0.0765681	-1.36862
48358019	chr2:48358019:A:G	6.30582e-08	-1.08776	-1.33087
48358312	chr2:48358312:G:A	1.29146e-07	-1.70174	-3.62731e-10
48358367	chr2:48358367:C:T	4.70894e-07	0.861573	-1.26963
48358443	chr2:48358443:A:G	2.39142e-07	-1.51451e-10	-1.08563
48358449	chr2:48358449:T:C	2.2059e-07	-1.51451e-10	-1.16638
48358673	chr2:48358673:A:G	1.80289e-07	-1.51451e-10	-1.36813
48358880	chr2:48358880:AATCC:A	0.00161932	7.92132	-0.186486
48358926	chr2:48358926:C:T	1.82184e-07	-1.51451e-10	-1.35767
48359574	chr2:48359574:G:A	3.68525e-07	-0.146596	-0.506583
48360059	chr2:48360059:A:G	9.66052e-07	1.34104	-1.03051
48360547	chr2:48360547:C:G	5.0569e-06	2.36253	-0.396708
48360602	chr2:48360602:A:G	7.97405e-08	-1.14823	-1.03568
48360824	chr2:48360824:A:T	6.43679e-08	-1.0283	-1.36977
48360988	chr2:48360988:T:C	3.12486e-07	-1.51451e-10	-0.818127
48361058	chr2:48361058:G:C	0.0014609	7.98936	-0.357491
48361128	chr2:48361128:A:C	2.8106e-07	-1.51451e-10	-0.924119
48361438	chr2:48361438:G:A	9.74728e-07	-1.51451e-10	0.319473
48362027	chr2:48362027:A:C	0.0082875	9.02878	0.338796
48362544	chr2:48362544:G:A	9.8711e-07	-0.154003	0.486099
48363131	chr2:48363131:T:C	7.42084e-07	0.0467769	-3.62731e-10
48363855	chr2:48363855:T:C	1.92843e-07	-1.51451e-10	-1.30081
48364381	chr2:48364381:A:G	2.59427e-07	-1.51451e-10	-1.00421
48364468	chr2:48364468:G:A	5.00534e-07	0.946086	-1.2931
48364480	chr2:48364480:G:A	2.78416e-07	-1.51451e-10	-0.93357
48364553	chr2:48364553:C:T	2.47287e-07	-1.51451e-10	-1.05214
48365063	chr2:48365063:T:C	1.23729e-07	-0.575516	-1.16908
48365085	chr2:48365085:G:A	0.0014371	7.93635	-0.320901
48365430	chr2:48365430:T:C	2.85657e-06	2.67228	-1.27759
48365639	chr2:48365639:G:A	1.80436e-07	-1.51451e-10	-1.36731
48365938	chr2:48365938:A:G	3.8755e-08	-1.71377	-1.19166
48366085	chr2:48366085:A:G	0.000891004	7.46014	-0.322719
48366317	chr2:48366317:C:G	2.68099e-07	-1.51451e-10	-0.971331
48367216	chr2:48367216:A:G	9.82923e-06	3.68177	-1.05134
48367254	chr2:48367254:G:GTTTAAAAATATTAC	2.18055e-07	-1.51451e-10	-1.17794
48367456	chr2:48367456:C:T	0.00701002	10.0749	-0.874764
48367748	chr2:48367748:T:C	1.03333e-07	-1.00955	-0.915177
48368779	chr2:48368779:C:A	3.27416e-07	-0.143711	-0.627744
48369395	chr2:48369395:G:A	2.15532e-07	-1.51451e-10	-1.18958
48369811	chr2:48369811:C:G	6.59574e-08	-1.3697	-1.00398
48369823	chr2:48369823:A:G	6.25595e-08	-1.35279	-1.07378
48370244	chr2:48370244:A:G	2.15968e-07	-1.51451e-10	-1.18756
48370417	chr2:48370417:C:A	1.05832e-05	2.70434	-3.62731e-10
48370420	chr2:48370420:G:A	0.00837771	10.0795	-0.701095
48371431	chr2:48371431:A:G	1.85068e-07	-1.51451e-10	-1.34196
48371457	chr2:48371457:A:G	1.90711e-07	-1.51451e-10	-1.31193
48371538	chr2:48371538:T:C	0.025204	10.3057	0.174106
48371710	chr2:48371710:C:G	1.24301e-07	-0.847157	-0.892827
48371901	chr2:48371901:TACTG:T	2.70387e-07	-1.51451e-10	-0.962833
48372124	chr2:48372124:G:A	2.39679e-07	-1.51451e-10	-1.08339
48372162	chr2:48372162:G:C	5.32448e-07	-1.51451e-10	-0.285202
48372249	chr2:48372249:C:T	2.20521e-07	0.0901256	-1.25682
48372484	chr2:48372484:A:G	1.67712e-06	0.862147	-3.62731e-10
48372892	chr2:48372892:A:G	4.60665e-08	-1.3781	-1.3545
48373552	chr2:48373552:T:G	6.29278e-05	4.51265	-0.0255936
48373553	chr2:48373553:C:T	6.57492e-05	4.55192	-0.0210047
48373992	chr2:48373992:TTGCAGTGAGCCATGAGCAC:T	2.58066e-07	-1.51451e-10	-1.00947
48374166	chr2:48374166:A:G	1.31549e-07	-1.68331	-3.62731e-10
48374677	chr2:48374677:C:T	0.000154025	5.37862	0.00356089
48375047	chr2:48375047:A:G	1.10846e-06	1.00681	-0.558768
48375092	chr2:48375092:A:T	2.03721e-07	-1.51451e-10	-1.24594
48375113	chr2:48375113:C:T	3.93098e-05	4.77728	-0.760739
48375712	chr2:48375712:C:T	1.80026e-07	-1.51451e-10	-1.36958
48377304	chr2:48377304:C:T	4.32411e-07	-1.51451e-10	-0.493309
48377578	chr2:48377578:G:C	4.2015e-07	-0.0813965	-0.440678
48377839	chr2:48377839:C:T	5.82638e-05	5.56905	-1.159
48379439	chr2:48379439:T:A	4.52457e-07	-1.51451e-10	-0.447993
48380042	chr2:48380042:T:C	2.89828e-07	-0.893398	-3.62731e-10
48380590	chr2:48380590:A:G	1.83815e-07	-1.51451e-10	-1.34876
48380634	chr2:48380634:G:A	1.41122e-07	-1.61306	-3.62731e-10
48380717	chr2:48380717:T:C	9.14663e-05	5.58425	-0.723214
48381420	chr2:48381420:G:C	3.90931e-05	4.70786	-0.696839
48381583	chr2:48381583:A:G	2.91073e-07	-1.51451e-10	-0.889111
48381709	chr2:48381709:C:T	4.93056e-07	-1.51451e-10	-0.362064
48382542	chr2:48382542:G:A	1.85285e-07	-1.51451e-10	-1.34079
48383165	chr2:48383165:A:G	4.45384e-07	-1.51451e-10	-0.463749
48383234	chr2:48383234:T:A	4.91105e-08	-1.3045	-1.36411
48383345	chr2:48383345:A:G	5.37186e-08	-1.22447	-1.35446
48383390	chr2:48383390:A:G	1.84543e-07	-1.51451e-10	-1.3448
48383732	chr2:48383732:T:C	2.11151e-07	-0.258008	-0.952105
48383993	chr2:48383993:T:A	1.88122e-07	-1.51451e-10	-1.3256
48384348	chr2:48384348:A:G	6.75527e-07	-1.51451e-10	-0.0471923
48384384	chr2:48384384:T:C	2.35702e-07	-1.51451e-10	-1.10012
48384949	chr2:48384949:T:C	2.68968e-07	-1.51451e-10	-0.968092
48385424	chr2:48385424:A:G	4.51853e-06	1.75088	0.102371
48385573	chr2:48385573:A:C	3.02311e-07	0.122685	-0.973915
48386409	chr2:48386409:G:A	4.30374e-08	-1.4327	-1.36791
48386588	chr2:48386588:G:T	4.53337e-07	-1.51451e-10	-0.44605
48386949	chr2:48386949:T:C	2.48731e-07	-1.51451e-10	-1.04631
48386980	chr2:48386980:A:C	4.1333e-08	-1.50214	-1.33889
48387043	chr2:48387043:G:T	2.0278e-07	-1.51451e-10	-1.25057
48387306	chr2:48387306:C:A	4.19536e-08	-1.4638	-1.36233
48387386	chr2:48387386:A:C	2.40132e-07	-1.51451e-10	-1.0815
48387626	chr2:48387626:T:C	3.31893e-07	-1.51451e-10	-0.757873
48388345	chr2:48388345:A:C	5.87559e-08	-1.11986	-1.36944
48388782	chr2:48388782:G:A	1.80101e-07	-1.51451e-10	-1.36917
48388784	chr2:48388784:G:A	2.40733e-07	-1.51451e-10	-1.079
48388840	chr2:48388840:C:T	4.55643e-08	-1.60775	-1.13582
48389034	chr2:48389034:T:C	9.35143e-08	-1.50827	-0.516299
48389283	chr2:48389283:T:C	2.02784e-07	-1.51451e-10	-1.25054
48389428	chr2:48389428:T:C	1.3912e-07	-0.365157	-1.26219
48389548	chr2:48389548:G:A	1.49584e-07	-1.55483	-3.62731e-10
48389613	chr2:48389613:G:A	2.90552e-07	-0.311924	-0.578981
48390502	chr2:48390502:A:G	2.17445e-07	-1.51451e-10	-1.18074
48391184	chr2:48391184:G:A	5.92512e-08	-1.11127	-1.36963
48391366	chr2:48391366:C:T	6.12404e-08	-1.07881	-1.36907
48391402	chr2:48391402:C:T	1.83099e-07	-1.51451e-10	-1.35266
48391888	chr2:48391888:T:G	1.98422e-07	-0.125926	-1.14636
48392075	chr2:48392075:G:A	1.6429e-07	-1.46105	-3.62731e-10
48392334	chr2:48392334:C:A	6.75398e-07	0.739328	-0.786713
48392694	chr2:48392694:A:T	2.62541e-07	-0.074406	-0.917871
48392730	chr2:48392730:A:G	3.91567e-08	-1.64884	-1.24628
48392806	chr2:48392806:T:A	1.87255e-07	-1.51451e-10	-1.33021
48392882	chr2:48392882:G:T	1.82065e-07	-1.51451e-10	-1.35832
48393099	chr2:48393099:T:C	2.26568e-07	-1.51451e-10	-1.13964
48393408	chr2:48393408:T:C	6.16067e-07	-0.13933	-3.62731e-10
48393448	chr2:48393448:C:T	4.82023e-06	2.17455	-0.256657
48393610	chr2:48393610:A:G	2.08599e-07	-1.51451e-10	-1.22227
48393999	chr2:48393999:C:A	7.15194e-08	-1.43176	-0.860954
48394338	chr2:48394338:C:T	1.97402e-07	-1.51451e-10	-1.27745
48394476	chr2:48394476:T:C	5.53613e-08	-1.57074	-0.978062
48394929	chr2:48394929:G:T	5.08496e-08	-1.47448	-1.15934
48394988	chr2:48394988:G:A	3.68221e-07	-0.262445	-0.391557
48395161	chr2:48395161:T:C	1.48929e-07	-0.485377	-1.07384
48395254	chr2:48395254:C:T	2.34367e-07	-1.51451e-10	-1.1058
48395262	chr2:48395262:C:T	1.80099e-07	-1.51451e-10	-1.36918
48395360	chr2:48395360:AGTTTTCTT:A	5.40929e-07	1.07725	-1.34665
48395432	chr2:48395432:T:C	4.46584e-08	-1.5817	-1.18194
48395487	chr2:48395487:C:T	5.21029e-08	-1.48958	-1.11988
48395692	chr2:48395692:C:T	6.54124e-08	-1.08864	-1.29333
48395779	chr2:48395779:C:G	2.08039e-07	-1.51451e-10	-1.22496
48395875	chr2:48395875:C:T	3.96613e-07	-1.51451e-10	-0.579724
48395964	chr2:48395964:G:A	5.07638e-08	-1.52418	-1.11132
48396045	chr2:48396045:C:T	4.5558e-05	3.77212	0.391933
48396714	chr2:48396714:C:T	1.80322e-07	-1.51451e-10	-1.36794
48396849	chr2:48396849:T:C	3.51391e-07	-0.346018	-0.354769
48397294	chr2:48397294:T:C	4.40424e-08	-1.56692	-1.21061
48397733	chr2:48397733:AT:A	4.69213e-08	-1.36319	-1.35102
48397905	chr2:48397905:G:T	3.30815e-05	4.13548	-0.291439
48397940	chr2:48397940:A:C	4.20345e-07	-1.51451e-10	-0.52161
48398300	chr2:48398300:T:C	1.82523e-07	-0.208959	-1.14685
48398419	chr2:48398419:C:T	4.4193e-07	-1.51451e-10	-0.471534
48398449	chr2:48398449:A:G	1.91758e-07	-1.51451e-10	-1.30645
48398582	chr2:48398582:C:T	1.96364e-07	-1.51451e-10	-1.28272
48398611	chr2:48398611:G:A	6.59225e-08	-1.03989	-1.33432
48398796	chr2:48398796:G:A	2.06379e-07	-1.51451e-10	-1.23297
48399230	chr2:48399230:A:G	1.26046e-06	0.576547	-3.62731e-10
48399491	chr2:48399491:A:G	4.931e-08	-1.30454	-1.36002
48400152	chr2:48400152:G:T	2.06073e-07	-1.51451e-10	-1.23445
48400817	chr2:48400817:T:C	3.77938e-07	0.108115	-0.736072
48400912	chr2:48400912:A:G	4.42683e-07	-0.232842	-0.23699
48400955	chr2:48400955:C:G	7.84859e-07	-1.51451e-10	0.102818
48402390	chr2:48402390:T:C	2.12999e-07	0.0514712	-1.25287
48402508	chr2:48402508:C:T	3.20229e-07	-0.395274	-0.398377
48402571	chr2:48402571:C:T	6.17488e-08	-1.09585	-1.34376
48402787	chr2:48402787:C:T	5.13042e-08	-1.25516	-1.36976
48402914	chr2:48402914:A:C	3.3038e-06	2.90954	-1.3694
48403068	chr2:48403068:T:C	2.21421e-07	-1.51451e-10	-1.16262
48403189	chr2:48403189:A:G	1.53937e-07	-0.385947	-1.1402
48403258	chr2:48403258:CTTAT:C	4.81444e-08	-1.35868	-1.3298
48403449	chr2:48403449:G:A	1.32441e-07	-0.512972	-1.16358
48403528	chr2:48403528:AC:A	7.05723e-06	2.61693	-0.317811
48403632	chr2:48403632:C:T	1.83357e-07	-1.51451e-10	-1.35125
48403645	chr2:48403645:T:C	3.30493e-07	-0.365131	-0.39697
48403762	chr2:48403762:G:A	2.32523e-07	-1.51451e-10	-1.1137
48403899	chr2:48403899:C:T	5.86395e-06	2.11389	-3.62731e-10
48404159	chr2:48404159:C:T	2.31193e-07	-0.530401	-0.589032
48404238	chr2:48404238:T:C	7.66562e-08	-1.23002	-0.993334
48405918	chr2:48405918:T:C	2.97033e-06	2.79856	-1.36482
48406506	chr2:48406506:T:C	0.0767137	11.7152	-0.122315
48406925	chr2:48406925:C:G	0.0110178	9.86515	-0.212815
48407115	chr2:48407115:T:A	0.00205766	7.87156	0.10284
48407333	chr2:48407333:G:C	1.25936e-06	-1.51451e-10	0.575673
48407631	chr2:48407631:A:G	2.07599e-07	-1.51451e-10	-1.22708
48407990	chr2:48407990:G:T	1.50878e-07	-1.54622	-3.62731e-10
48408256	chr2:48408256:T:C	2.7598e-07	-0.38543	-0.556929
48408861	chr2:48408861:AATTT:A	1.81794e-07	-1.51451e-10	-1.35981
48409021	chr2:48409021:A:G	1.86398e-07	-1.51451e-10	-1.3348
48409032	chr2:48409032:AG:A	0.00956475	9.64907	-0.138157
48409293	chr2:48409293:G:A	0.000238375	6.35957	-0.540653
48409562	chr2:48409562:A:C	0.00708801	9.15247	0.0587618
48410086	chr2:48410086:G:A	6.3963e-07	0.683514	-0.785311
48410272	chr2:48410272:C:T	0.000108732	5.24922	-0.21527
48410372	chr2:48410372:T:G	2.40602e-07	-1.51451e-10	-1.07954
48410508	chr2:48410508:T:A	3.46001e-07	-1.51451e-10	-0.716243
48411031	chr2:48411031:C:T	5.76121e-07	0.64413	-0.850499
48411683	chr2:48411683:A:G	1.00104e-06	1.55492	-1.20881
48411716	chr2:48411716:C:G	4.71201e-07	0.94677	-1.35417
48411961	chr2:48411961:T:G	4.64393e-07	-1.51451e-10	-0.421954
48412127	chr2:48412127:C:T	2.99568e-07	-0.338745	-0.521601
48412292	chr2:48412292:G:C	4.07742e-08	-1.48988	-1.36475
48412531	chr2:48412531:T:C	9.62691e-07	1.55296	-1.24592
48412856	chr2:48412856:T:A	4.97864e-05	4.93978	-0.686964
48413555	chr2:48413555:C:T	5.19751e-07	1.05918	-1.36852
48413654	chr2:48413654:C:T	5.48935e-05	5.0849	-0.734434
48413993	chr2:48413993:T:C	2.35751e-07	-1.51451e-10	-1.09991
48414016	chr2:48414016:A:G	2.83881e-07	-0.402755	-0.511375
48414023	chr2:48414023:T:C	5.97707e-07	1.18513	-1.35471
48414088	chr2:48414088:G:A	1.96348e-07	-1.51451e-10	-1.2828
48414147	chr2:48414147:A:G	2.68559e-07	-0.456173	-0.513443
48414174	chr2:48414174:A:G	0.00792182	9.58491	-0.262465
48414653	chr2:48414653:C:T	1.71456e-07	-1.41836	-3.62731e-10
48414690	chr2:48414690:T:G	0.00460542	9.44332	-0.66326
48415217	chr2:48415217:G:A	2.28861e-07	-1.51451e-10	-1.12957
48415402	chr2:48415402:G:A	0.0103745	9.7997	-0.207523
48415496	chr2:48415496:T:C	6.06456e-07	-1.04927	0.89422
48416104	chr2:48416104:C:T	1.96295e-07	-1.51451e-10	-1.28307
48416109	chr2:48416109:C:T	1.54031e-07	-1.52553	-3.62731e-10
48416297	chr2:48416297:A:C	0.000100566	5.81543	-0.859541
48416529	chr2:48416529:G:A	0.000205904	6.259	-0.586525
48416743	chr2:48416743:T:A	1.56347e-07	-1.51061	-3.62731e-10
48417136	chr2:48417136:C:T	3.26004e-07	0.540303	-1.31608
48417203	chr2:48417203:T:C	1.81678e-07	-0.410833	-0.949617
48417248	chr2:48417248:A:T	2.7162e-07	-1.51451e-10	-0.958284
48417933	chr2:48417933:A:G	7.50978e-07	1.34654	-1.28785
48418223	chr2:48418223:C:T	2.46077e-06	1.81013	-0.56459
48418444	chr2:48418444:T:TAC	8.88967e-06	3.48171	-0.951755
48418988	chr2:48418988:G:A	7.26243e-07	1.18765	-1.16245
48419260	chr2:48419260:T:C	1.91868e-05	3.62345	-0.324161
48419261	chr2:48419261:G:T	1.8942e-05	3.63962	-0.353171
48419323	chr2:48419323:T:G	4.47012e-07	-0.86801	0.40791
48419354	chr2:48419354:T:C	0.000227926	6.33245	-0.558358
48419809	chr2:48419809:T:C	1.84681e-07	-1.51451e-10	-1.34406
48419959	chr2:48419959:C:T	1.27423e-07	-1.71518	-3.62731e-10
48420169	chr2:48420169:G:T	2.34684e-07	-1.51451e-10	-1.10445
48420518	chr2:48420518:C:T	1.80855e-07	-1.51451e-10	-1.36499
48420642	chr2:48420642:C:T	5.97312e-07	-1.10852	0.938276
48420887	chr2:48420887:G:A	5.44811e-07	0.530096	-0.792344
48421586	chr2:48421586:A:G	2.34631e-07	-1.51451e-10	-1.10467
48421745	chr2:48421745:G:A	0.000482544	7.5123	-0.988155
48422206	chr2:48422206:C:T	5.39862e-07	1.06922	-1.3406
48422242	chr2:48422242:A:G	1.82789e-07	-1.35435	-3.62731e-10
48422556	chr2:48422556:A:G	1.89845e-07	-1.51451e-10	-1.31648
48422599	chr2:48422599:T:C	1.77263e-06	1.23746	-0.319925
48422648	chr2:48422648:T:G	2.0012e-07	-1.51451e-10	-1.26377
48422822	chr2:48422822:ACTCTC:A	2.97661e-07	-0.585159	-0.281572
48423169	chr2:48423169:C:T	5.29913e-06	3.22941	-1.2168
48423230	chr2:48423230:T:C	3.75406e-07	0.507051	-1.14173
48423512	chr2:48423512:C:A	1.80394e-07	-1.51451e-10	-1.36754
48423581	chr2:48423581:G:A	2.07742e-07	-1.51451e-10	-1.22639
48424380	chr2:48424380:C:T	2.31883e-07	0.176809	-1.29326
48424416	chr2:48424416:A:G	3.27938e-07	-1.51451e-10	-0.769862
48424456	chr2:48424456:A:G	3.11346e-07	0.389277	-1.21106
48425088	chr2:48425088:C:T	3.78579e-07	-1.51451e-10	-0.626262
48425745	chr2:48425745:C:G	8.96249e-07	1.50089	-1.26536
48426222	chr2:48426222:C:T	3.295e-07	-0.595113	-0.169997
48426564	chr2:48426564:A:G	0.000123286	6.23618	-1.07661
48426773	chr2:48426773:T:C	3.81669e-07	-0.432527	-0.185605
48426987	chr2:48426987:T:G	2.89299e-06	2.65217	-1.24481
48427257	chr2:48427257:C:T	2.08069e-07	0.0566427	-1.28146
48427273	chr2:48427273:T:C	2.10615e-07	-1.51451e-10	-1.21266
48427445	chr2:48427445:C:A	5.62299e-06	2.92997	-0.858041
48427719	chr2:48427719:G:A	1.99394e-07	-1.51451e-10	-1.26741
48427920	chr2:48427920:C:T	2.82957e-07	0.377276	-1.29467
48428202	chr2:48428202:C:T	2.49171e-05	3.50764	0.0529801
48428278	chr2:48428278:C:T	1.90307e-07	-1.51451e-10	-1.31405
48428723	chr2:48428723:G:A	1.92535e-07	-1.51451e-10	-1.30241
48428760	chr2:48428760:A:T	2.66445e-06	2.60739	-1.28233
48428848	chr2:48428848:C:T	3.14575e-07	-1.51451e-10	-0.811465
48428882	chr2:48428882:C:T	1.7118e-07	-1.41997	-3.62731e-10
48429267	chr2:48429267:T:A	2.04137e-07	-1.51451e-10	-1.2439
48429297	chr2:48429297:A:G	5.17539e-08	-1.55327	-1.06292
48429932	chr2:48429932:C:T	3.62147e-07	0.424317	-1.09495
48430452	chr2:48430452:G:C	4.04463e-08	-1.49291	-1.36981
48430701	chr2:48430701:A:G	8.15008e-07	-1.51451e-10	0.140512
48430711	chr2:48430711:A:G	2.79009e-07	0.396427	-1.32787
48431020	chr2:48431020:G:A	3.49492e-07	0.491181	-1.19739
48431142	chr2:48431142:A:G	5.78283e-08	-1.24472	-1.26049
48431379	chr2:48431379:T:C	9.54333e-06	2.60091	-3.62731e-10
48431640	chr2:48431640:G:A	2.39817e-07	0.266074	-1.34889
48431646	chr2:48431646:G:C	2.48161e-07	0.299141	-1.34775
48431990	chr2:48431990:T:TAACA	2.48007e-06	2.09956	-0.846206
48432539	chr2:48432539:T:C	3.46032e-07	0.598696	-1.31485
48432891	chr2:48432891:A:G	2.42458e-07	-1.51451e-10	-1.07186
48433006	chr2:48433006:G:A	1.10621e-07	-0.507946	-1.34863
48433434	chr2:48433434:G:A	2.14718e-07	-1.51451e-10	-1.19336
48433652	chr2:48433652:C:T	2.84306e-07	-1.51451e-10	-0.912635
48433657	chr2:48433657:C:T	3.3678e-07	-1.51451e-10	-0.743255
48434099	chr2:48434099:C:T	1.33332e-07	-1.66985	-3.62731e-10
48434298	chr2:48434298:G:A	2.35846e-07	-1.51451e-10	-1.09951
48434555	chr2:48434555:G:A	4.63942e-07	-1.51451e-10	-0.422927
48434868	chr2:48434868:CT:C	2.69819e-07	0.380587	-1.34552
48434877	chr2:48434877:G:A	4.73445e-07	-0.402651	-3.62731e-10
48435501	chr2:48435501:C:T	1.80015e-07	-1.51451e-10	-1.36964
48435911	chr2:48435911:C:T	1.4922e-07	-0.34683	-1.21043
48435941	chr2:48435941:T:C	3.78749e-06	2.95272	-1.27595
48436293	chr2:48436293:C:T	2.09371e-07	-1.51451e-10	-1.21858
48436480	chr2:48436480:A:T	1.3624e-07	-0.416168	-1.2321
48436809	chr2:48436809:T:G	2.19633e-07	0.139669	-1.3104
48436818	chr2:48436818:T:C	1.10015e-07	-1.26618	-0.59589
48438091	chr2:48438091:C:T	1.90278e-07	-1.51451e-10	-1.3142
48438331	chr2:48438331:A:T	3.26327e-07	0.564629	-1.33942
48438460	chr2:48438460:G:C	1.49914e-07	-0.407634	-1.14499
48438753	chr2:48438753:A:G	1.91114e-07	-1.51451e-10	-1.30982
48439199	chr2:48439199:G:A	3.8528e-07	0.652173	-1.26089
48439597	chr2:48439597:A:G	1.54246e-07	-1.00861	-0.515525
48439921	chr2:48439921:T:C	2.48214e-07	-1.51451e-10	-1.04839
48440178	chr2:48440178:G:C	7.19605e-07	-1.51451e-10	0.0160169
48440188	chr2:48440188:T:C	8.13554e-07	-1.51451e-10	0.138726
48440605	chr2:48440605:G:C	2.93144e-07	-1.11334	0.231315
48440659	chr2:48440659:G:C	2.1491e-07	-1.51451e-10	-1.19247
48440711	chr2:48440711:G:A	5.25227e-08	-1.2384	-1.36304
48440744	chr2:48440744:T:C	2.10233e-07	-0.662089	-0.552381
48440788	chr2:48440788:G:C	1.56624e-07	-0.395123	-1.11372
48441718	chr2:48441718:A:T	1.80161e-07	-1.51451e-10	-1.36883
48442129	chr2:48442129:G:A	2.05363e-07	-1.51451e-10	-1.23791
48442598	chr2:48442598:T:C	1.40016e-07	-1.62093	-3.62731e-10
48442826	chr2:48442826:C:G	1.33232e-07	-1.67059	-3.62731e-10
48442836	chr2:48442836:A:G	1.80848e-07	-1.51451e-10	-1.36503
48443032	chr2:48443032:G:A	4.13776e-07	0.803164	-1.34053
48443067	chr2:48443067:T:A	4.52583e-07	0.903924	-1.35164
48443387	chr2:48443387:A:G	2.14616e-07	-1.51451e-10	-1.19384
48443682	chr2:48443682:G:T	2.06033e-07	-1.51451e-10	-1.23465
48443751	chr2:48443751:A:G	4.70779e-07	-0.221789	-0.186507
48443851	chr2:48443851:TC:T	4.74396e-07	-1.64675	1.2461
48443863	chr2:48443863:A:G	3.74657e-07	0.716357	-1.35303
48443880	chr2:48443880:G:T	4.31166e-07	-0.264225	-0.231968
48443931	chr2:48443931:A:G	2.23643e-07	-1.51451e-10	-1.15263
48444041	chr2:48444041:A:G	1.84559e-07	-1.51451e-10	-1.34472
48444175	chr2:48444175:G:A	3.64663e-07	0.425614	-1.08933
48444393	chr2:48444393:A:G	2.09581e-07	-1.51451e-10	-1.21757
48445272	chr2:48445272:C:T	1.09788e-06	0.438449	-3.62731e-10
48445521	chr2:48445521:G:A	1.80386e-07	-1.51451e-10	-1.36759
48445990	chr2:48445990:G:C	1.81847e-07	-1.35952	-3.62731e-10
48446100	chr2:48446100:TGTCAAAAAAA:T	2.17908e-07	-1.17861	-3.62731e-10
48446189	chr2:48446189:A:G	8.23783e-08	-1.42521	-0.72615
48447290	chr2:48447290:G:A	3.46751e-07	-1.51451e-10	-0.714081
48447352	chr2:48447352:T:A	9.06379e-07	1.39303	-1.14626
48448081	chr2:48448081:C:T	7.2375e-07	-1.51451e-10	0.0217598
48448658	chr2:48448658:A:G	2.12083e-07	-1.51451e-10	-1.20571
48449098	chr2:48449098:A:G	3.46108e-07	-1.51451e-10	-0.715935
48449258	chr2:48449258:A:G	2.11739e-07	-1.51451e-10	-1.20733
48449683	chr2:48449683:G:C	1.41395e-07	-0.462495	-1.14864
48449792	chr2:48449792:A:G	4.80477e-08	-1.32719	-1.3633
48449807	chr2:48449807:T:C	1.31938e-07	-0.499456	-1.1809
48450101	chr2:48450101:T:C	1.63531e-07	-1.46568	-3.62731e-10
48450107	chr2:48450107:A:G	1.40896e-07	-1.61466	-3.62731e-10
48451283	chr2:48451283:A:T	6.32042e-06	-1.51451e-10	2.18885
48451791	chr2:48451791:CTT:C	2.14499e-07	-1.51451e-10	-1.19438
48451844	chr2:48451844:C:T	1.29975e-07	-1.69535	-3.62731e-10
48452295	chr2:48452295:A:G	5.40866e-07	-0.0656085	-0.203905
48452359	chr2:48452359:A:C	1.90309e-07	0.0439856	-1.35802
48452525	chr2:48452525:TATATA:T	3.35933e-07	-1.51451e-10	-0.745776
48452676	chr2:48452676:A:C	2.65311e-07	0.0937978	-1.07558
48452715	chr2:48452715:T:A	2.60729e-07	-1.51451e-10	-0.999204
48452796	chr2:48452796:C:G	2.08022e-07	-0.00257093	-1.22247
48453005	chr2:48453005:G:A	5.21706e-07	-1.51451e-10	-0.305582
48453199	chr2:48453199:C:T	3.16577e-07	-1.51451e-10	-0.805119
48453284	chr2:48453284:C:G	1.27464e-07	-1.71485	-3.62731e-10
48453692	chr2:48453692:A:G	2.19313e-07	-1.51451e-10	-1.17219
48454022	chr2:48454022:G:T	1.2743e-07	-1.71512	-3.62731e-10
48454458	chr2:48454458:A:AGT	2.2104e-07	-1.51451e-10	-1.16434
48454543	chr2:48454543:C:A	3.78399e-07	-1.51451e-10	-0.626736
48454711	chr2:48454711:T:C	2.5394e-07	-1.51451e-10	-1.02559
48454729	chr2:48454729:C:G	5.44908e-07	0.0488956	-0.310965
48454858	chr2:48454858:G:C	8.97584e-08	-0.885344	-1.18022
48454937	chr2:48454937:C:G	2.01652e-07	-1.51451e-10	-1.25614
48455124	chr2:48455124:C:T	1.88894e-07	-1.51451e-10	-1.3215
48455374	chr2:48455374:T:C	2.1507e-07	-0.0536847	-1.13804
48455679	chr2:48455679:G:T	1.27552e-07	-1.71416	-3.62731e-10
48455848	chr2:48455848:A:G	2.12336e-07	-1.51451e-10	-1.20452
48455886	chr2:48455886:C:T	6.54183e-08	-1.55431	-0.827577
48455913	chr2:48455913:G:A	1.46845e-05	3.03186	-3.62731e-10
48455932	chr2:48455932:G:A	4.25127e-07	-1.51451e-10	-0.510299
48456184	chr2:48456184:T:C	1.18129e-07	-0.663575	-1.12733
48456320	chr2:48456320:A:G	9.60976e-07	-1.51451e-10	0.305263
48456607	chr2:48456607:A:C	1.4347e-07	-0.283662	-1.3129
48456788	chr2:48456788:C:T	4.12656e-08	-1.66821	-1.17445
48456920	chr2:48456920:T:C	8.45248e-08	-0.968847	-1.15679
48457646	chr2:48457646:C:G	1.04506e-06	-0.928616	1.31776
48457657	chr2:48457657:A:G	2.45667e-06	2.26704	-1.02316
48458278	chr2:48458278:T:C	6.5537e-07	0.193835	-0.271322
48458943	chr2:48458943:T:G	2.04803e-07	-1.24064	-3.62731e-10
48458952	chr2:48458952:C:T	3.75722e-08	-1.64702	-1.2894
48459171	chr2:48459171:G:A	3.37146e-08	-1.69027	-1.35449
48459556	chr2:48459556:T:A	1.01855e-07	-0.574074	-1.36507
48460381	chr2:48460381:G:A	2.15343e-07	-1.51451e-10	-1.19045
48460579	chr2:48460579:A:G	2.28491e-07	-1.51451e-10	-1.13119
48460718	chr2:48460718:A:G	2.83808e-06	1.71353	-0.325335
48461324	chr2:48461324:A:C	3.02417e-07	0.0846392	-0.935518
48461427	chr2:48461427:C:T	7.97458e-08	-1.05234	-1.13151
48461496	chr2:48461496:A:G	6.76134e-08	-1.19964	-1.14924
48461810	chr2:48461810:CT:C	2.24997e-07	-1.51451e-10	-1.1466
48461860	chr2:48461860:C:G	2.10191e-07	-1.51451e-10	-1.21467
48461905	chr2:48461905:T:G	4.29826e-08	-1.43332	-1.36857
48461914	chr2:48461914:A:G	9.06049e-08	-0.862932	-1.19325
48462497	chr2:48462497:G:C	4.97045e-07	0.319429	-0.673434
48462790	chr2:48462790:C:G	2.55764e-07	-0.942343	-0.0760876
48463063	chr2:48463063:C:G	7.3356e-07	1.36003	-1.3248
48463121	chr2:48463121:G:GA	3.75592e-06	1.6684	-3.62731e-10
48463138	chr2:48463138:C:G	2.08537e-07	0.126231	-1.3488
48463209	chr2:48463209:TC:T	2.12654e-07	-1.51451e-10	-1.20302
48463457	chr2:48463457:T:G	8.80425e-06	3.04743	-0.527128
48463578	chr2:48463578:C:T	5.39338e-07	-0.272344	-3.62731e-10
48464072	chr2:48464072:C:T	6.16227e-07	-0.0715219	-0.0675488
48464180	chr2:48464180:G:A	6.96019e-07	0.1477	-0.165009
48464594	chr2:48464594:G:T	2.45512e-07	-1.51451e-10	-1.05934
48464609	chr2:48464609:G:A	2.31167e-07	-1.51451e-10	-1.11955
48464634	chr2:48464634:C:T	1.84132e-07	-1.51451e-10	-1.34703
48464656	chr2:48464656:T:G	1.32435e-06	-1.51451e-10	0.62599
48464658	chr2:48464658:C:T	6.64717e-07	1.24731	-1.31063
48465190	chr2:48465190:C:T	2.12081e-07	-1.51451e-10	-1.20572
48465765	chr2:48465765:A:G	1.76849e-07	-1.15252	-0.234873
48465983	chr2:48465983:G:A	7.07134e-07	0.147456	-0.148922
48466357	chr2:48466357:G:A	1.8198e-07	-1.51451e-10	-1.35879
48466370	chr2:48466370:C:G	2.4229e-07	0.0653875	-1.13794
48467848	chr2:48467848:G:A	2.08617e-07	-1.51451e-10	-1.22219
48467969	chr2:48467969:T:G	2.70984e-07	-1.51451e-10	-0.960626
48468061	chr2:48468061:T:C	3.95598e-07	-1.51451e-10	-0.582287
48468556	chr2:48468556:T:C	4.29689e-08	-1.45139	-1.35081
48470266	chr2:48470266:A:C	2.52313e-07	-1.51451e-10	-1.03202
48470354	chr2:48470354:C:G	2.92131e-07	-1.51451e-10	-0.885485
48470521	chr2:48470521:A:G	4.55777e-07	-1.51451e-10	-0.440682
48471512	chr2:48471512:A:G	1.8003e-07	-1.51451e-10	-1.36956
48471709	chr2:48471709:A:T	2.1557e-07	-1.51451e-10	-1.1894
48471765	chr2:48471765:C:A	2.09967e-07	-1.51451e-10	-1.21574
48471999	chr2:48471999:G:A	1.91053e-07	-1.51451e-10	-1.31014
48472026	chr2:48472026:A:G	8.27089e-08	-1.27799	-0.869366
48472068	chr2:48472068:C:T	1.37167e-07	-1.13424	-0.507241
48472287	chr2:48472287:G:A	8.1568e-07	0.141336	-3.62731e-10
48472616	chr2:48472616:A:T	1.84068e-07	-1.51451e-10	-1.34738
48472620	chr2:48472620:C:T	4.82949e-07	-0.382776	-3.62731e-10
48472778	chr2:48472778:T:C	1.6336e-07	-0.0969715	-1.36976
48472828	chr2:48472828:G:C	1.52414e-07	-0.167621	-1.36847
48472994	chr2:48472994:C:T	3.17266e-07	-1.51451e-10	-0.802947
48473274	chr2:48473274:A:G	1.40334e-07	-0.251237	-1.36743
48473669	chr2:48473669:A:C	3.23633e-07	-1.51451e-10	-0.783076
48474355	chr2:48474355:T:C	1.6675e-07	-0.0808119	-1.36538
48475043	chr2:48475043:T:G	1.149e-07	-1.04355	-0.775071
48475861	chr2:48475861:T:C	2.21247e-07	0.0486142	-1.21202
48475975	chr2:48475975:T:A	2.11745e-07	-1.51451e-10	-1.2073
48476217	chr2:48476217:C:A	2.27712e-07	-1.51451e-10	-1.13461
48477267	chr2:48477267:C:T	2.18661e-07	-1.51451e-10	-1.17516
48477580	chr2:48477580:C:G	3.42264e-06	2.28501	-0.709532
48477705	chr2:48477705:G:C	2.26092e-06	-1.51451e-10	1.16084
48477752	chr2:48477752:T:C	2.37298e-07	-0.0177807	-1.07559
48478753	chr2:48478753:A:G	2.3834e-07	0.279553	-1.36854
48478792	chr2:48478792:T:C	1.79986e-07	-1.51451e-10	-1.36981
48479004	chr2:48479004:G:T	1.85186e-07	-1.51451e-10	-1.34133
48479116	chr2:48479116:C:T	8.66939e-07	0.202283	-3.62731e-10
48479117	chr2:48479117:G:A	2.44234e-07	-1.51451e-10	-1.06456
48479146	chr2:48479146:A:T	1.81192e-07	-1.51451e-10	-1.36313
48480014	chr2:48480014:A:G	2.86454e-07	-1.51451e-10	-0.905108
48480248	chr2:48480248:G:A	2.00786e-07	-1.51451e-10	-1.26045
48480360	chr2:48480360:A:G	2.91671e-07	-1.51451e-10	-0.88706
48480659	chr2:48480659:C:T	2.89947e-07	-1.51451e-10	-0.892987
48480714	chr2:48480714:G:A	2.93026e-07	-1.51451e-10	-0.882424
48480846	chr2:48480846:C:T	2.87828e-07	-1.51451e-10	-0.900323
48481207	chr2:48481207:T:G	2.52783e-07	-0.0234639	-1.00669
48481506	chr2:48481506:G:C	5.1523e-07	-1.62175	1.30368
48481706	chr2:48481706:G:A	2.20203e-07	0.138896	-1.30703
48481867	chr2:48481867:CCT:C	2.0975e-06	-1.51451e-10	1.08581
48482176	chr2:48482176:A:G	1.69984e-07	-0.0655318	-1.36145
48482649	chr2:48482649:T:TG	1.73192e-06	-1.51451e-10	0.8943
48483117	chr2:48483117:C:T	1.41331e-05	2.99359	-3.62731e-10
48483296	chr2:48483296:C:T	2.27947e-07	-1.51451e-10	-1.13357
48483442	chr2:48483442:C:T	2.0586e-07	-1.23549	-3.62731e-10
48483451	chr2:48483451:G:T	1.99924e-07	-1.26475	-3.62731e-10
48483567	chr2:48483567:G:A	1.7889e-07	-0.0458932	-1.33002
48483719	chr2:48483719:C:T	1.73507e-06	-1.51451e-10	0.896118
48483879	chr2:48483879:G:A	1.80287e-07	-1.51451e-10	-1.36814
48484180	chr2:48484180:G:A	2.76912e-06	-1.51451e-10	1.3636
48484384	chr2:48484384:G:A	7.65684e-07	-1.51451e-10	0.0780838
48484422	chr2:48484422:G:A	5.26766e-07	-1.51451e-10	-0.295929
48484860	chr2:48484860:A:G	4.17806e-07	-0.116947	-0.410722
48484902	chr2:48484902:A:G	2.70644e-07	-0.961883	-3.62731e-10
48485228	chr2:48485228:G:A	1.25169e-06	-1.51451e-10	0.569562
48485677	chr2:48485677:T:C	1.02582e-07	-0.77803	-1.15399
48485823	chr2:48485823:T:G	1.49817e-07	-0.231221	-1.32205
48486201	chr2:48486201:C:T	1.51401e-07	-0.397636	-1.14512
48486484	chr2:48486484:C:T	1.47294e-07	-0.395006	-1.17525
48486638	chr2:48486638:C:T	2.78687e-07	-0.548181	-0.384415
48486801	chr2:48486801:A:G	2.02773e-07	-1.51451e-10	-1.2506
48487290	chr2:48487290:G:A	2.09352e-07	-0.195613	-1.02306
48487799	chr2:48487799:T:G	1.76228e-07	-0.0320077	-1.3589
48488266	chr2:48488266:C:T	1.8166e-07	-1.51451e-10	-1.36055
48488293	chr2:48488293:A:G	2.16929e-07	-1.51451e-10	-1.18312
48488344	chr2:48488344:T:C	1.98565e-07	-0.182374	-1.0892
48489532	chr2:48489532:G:A	4.41909e-07	0.207207	-0.67879
48489739	chr2:48489739:G:C	5.79374e-06	3.28786	-1.18601
48489873	chr2:48489873:G:A	2.52608e-07	-0.2902	-0.740647
48490331	chr2:48490331:G:T	2.56888e-07	-0.160116	-0.853929
48490668	chr2:48490668:G:A	7.52632e-07	-1.51451e-10	0.0608906
48491299	chr2:48491299:G:T	4.88247e-05	4.23331	-3.62731e-10
48492388	chr2:48492388:A:G	4.86516e-07	-0.0347549	-0.340661
48492597	chr2:48492597:T:C	3.70897e-08	-1.69254	-1.2568
48492654	chr2:48492654:G:A	3.03035e-06	-1.51451e-10	1.45375
48493375	chr2:48493375:T:C	3.89334e-07	-1.51451e-10	-0.598248
48493384	chr2:48493384:G:A	1.83958e-07	-1.51451e-10	-1.34798
48493962	chr2:48493962:C:G	2.92641e-07	-1.51451e-10	-0.88374
48494782	chr2:48494782:A:G	6.21285e-07	-1.51451e-10	-0.130897
48495435	chr2:48495435:C:T	1.6745e-07	-0.786055	-0.655946
48495493	chr2:48495493:C:T	1.38557e-07	-1.6314	-3.62731e-10
48495531	chr2:48495531:G:A	1.3253e-07	-1.67588	-3.62731e-10
48495539	chr2:48495539:G:A	2.13945e-07	-1.51451e-10	-1.19697
48495616	chr2:48495616:T:C	7.65449e-06	3.22436	-0.843993
48495668	chr2:48495668:T:G	1.80688e-07	-1.51451e-10	-1.36591
48495855	chr2:48495855:G:C	3.72648e-07	-0.138229	-0.503822
48495927	chr2:48495927:T:G	3.83428e-07	-1.51451e-10	-0.613536
48495965	chr2:48495965:G:A	1.68853e-05	3.17151	-3.62731e-10
48496044	chr2:48496044:G:A	1.8642e-07	-1.51451e-10	-1.33468
48496226	chr2:48496226:T:A	1.66943e-07	-1.44503	-3.62731e-10
48496377	chr2:48496377:C:A	2.24516e-07	-0.614463	-0.534277
48496400	chr2:48496400:C:T	6.16197e-07	-1.51451e-10	-0.13912
48496413	chr2:48496413:G:A	2.08893e-07	-1.51451e-10	-1.22087
48497070	chr2:48497070:A:G	1.1405e-07	-0.468598	-1.35745
48497603	chr2:48497603:A:T	1.3059e-05	4.23817	-1.32363
48497893	chr2:48497893:A:C	1.49202e-05	3.04779	-3.62731e-10
48498186	chr2:48498186:A:G	1.33359e-07	-0.345011	-1.32463
48498268	chr2:48498268:T:G	1.85984e-07	-1.51451e-10	-1.33703
48498471	chr2:48498471:C:T	1.93275e-06	2.24267	-1.23865
48498772	chr2:48498772:T:G	5.23343e-07	-1.51451e-10	-0.30245
48499220	chr2:48499220:T:A	7.44737e-07	-1.51451e-10	0.0503447
48499553	chr2:48499553:G:C	1.90546e-07	-1.51451e-10	-1.31279
48499604	chr2:48499604:A:G	1.91854e-07	-1.51451e-10	-1.30595
48499647	chr2:48499647:A:C	1.47529e-07	-1.56866	-3.62731e-10
48499654	chr2:48499654:G:A	2.84876e-06	-1.51451e-10	1.39195
48499708	chr2:48499708:A:T	3.35661e-07	-1.51451e-10	-0.746585
48500141	chr2:48500141:C:T	1.91645e-07	-1.51451e-10	-1.30704
48500489	chr2:48500489:A:G	1.84868e-07	-1.51451e-10	-1.34304
48500877	chr2:48500877:C:G	2.53531e-07	-1.51451e-10	-1.0272
48500921	chr2:48500921:C:A	1.84867e-07	-1.51451e-10	-1.34305
48501171	chr2:48501171:A:G	1.47425e-07	-0.373712	-1.19565
48501402	chr2:48501402:G:A	3.58078e-06	-1.51451e-10	1.62065
48502168	chr2:48502168:C:G	2.75806e-07	-1.51451e-10	-0.94299
48502781	chr2:48502781:C:T	2.69918e-07	-1.51451e-10	-0.964566
48502887	chr2:48502887:A:G	1.27752e-07	-1.7126	-3.62731e-10
48503160	chr2:48503160:A:T	1.80436e-07	-1.51451e-10	-1.36731
48503272	chr2:48503272:T:C	3.41077e-06	-1.51451e-10	1.57201
48503527	chr2:48503527:T:C	1.80046e-07	-1.51451e-10	-1.36947
48503744	chr2:48503744:G:A	2.48291e-07	-1.51451e-10	-1.04809
48503810	chr2:48503810:G:A	1.79999e-07	-1.51451e-10	-1.36973
48503974	chr2:48503974:C:G	1.83567e-07	-1.51451e-10	-1.35011
48504407	chr2:48504407:G:C	1.20363e-07	-0.421592	-1.35059
48504534	chr2:48504534:G:A	3.00491e-07	-0.383186	-0.474082
48504566	chr2:48504566:G:A	1.78052e-07	-0.0890638	-1.29155
48504658	chr2:48504658:A:C	1.80041e-07	-1.51451e-10	-1.3695
48505394	chr2:48505394:C:G	1.8003e-07	-1.51451e-10	-1.36956
48505632	chr2:48505632:A:G	3.08593e-07	-1.51451e-10	-0.830664
48505759	chr2:48505759:A:G	2.79675e-07	-1.51451e-10	-0.929058
48505805	chr2:48505805:A:G	4.04347e-07	0.808589	-1.369
48505949	chr2:48505949:G:GCTTA	1.28514e-07	-1.70665	-3.62731e-10
48506168	chr2:48506168:T:C	2.71453e-07	-1.51451e-10	-0.958898
48506496	chr2:48506496:T:C	2.66099e-07	-1.51451e-10	-0.978817
48507586	chr2:48507586:A:C	3.69641e-07	-1.51451e-10	-0.650154
48507634	chr2:48507634:T:C	2.76967e-06	2.54799	-1.18419
48507708	chr2:48507708:T:G	3.63223e-07	-1.51451e-10	-0.66767
48508116	chr2:48508116:T:G	5.02321e-07	0.0092775	-0.352725
48508348	chr2:48508348:T:C	1.80024e-07	-1.51451e-10	-1.3696
48508854	chr2:48508854:A:G	2.86184e-07	-1.51451e-10	-0.906052
48509045	chr2:48509045:A:G	2.82164e-07	-1.51451e-10	-0.920199
48509976	chr2:48509976:G:A	7.67775e-07	-1.51451e-10	0.0808105
48510026	chr2:48510026:G:C	2.6502e-07	-1.51451e-10	-0.982879
48510182	chr2:48510182:T:C	3.89304e-07	-1.51451e-10	-0.598325
48510431	chr2:48510431:G:T	6.13307e-08	-1.11248	-1.33392
48510457	chr2:48510457:G:T	1.0032e-07	-0.585727	-1.3686
48510756	chr2:48510756:A:G	1.64178e-07	-1.46173	-3.62731e-10
48510912	chr2:48510912:G:A	1.09625e-07	-0.495865	-1.36975
48511232	chr2:48511232:G:T	3.31198e-07	-0.324014	-0.435956
48511249	chr2:48511249:C:T	3.27424e-08	-1.71066	-1.36335
48511548	chr2:48511548:G:C	6.61772e-08	-1.02853	-1.34182
48512093	chr2:48512093:G:A	1.47769e-07	-0.455636	-1.1114
48512140	chr2:48512140:A:T	1.80858e-07	-1.51451e-10	-1.36497
48512329	chr2:48512329:G:A	2.1865e-07	-1.17522	-3.62731e-10
48512384	chr2:48512384:T:C	3.05166e-07	-1.51451e-10	-0.841829
48512647	chr2:48512647:A:G	4.60658e-08	-1.39481	-1.3378
48512869	chr2:48512869:T:C	5.91179e-08	-1.13783	-1.34532
48513056	chr2:48513056:A:G	2.05122e-07	0.120876	-1.35996
48513524	chr2:48513524:G:A	1.80481e-07	-1.51451e-10	-1.36706
48513627	chr2:48513627:G:T	9.55739e-08	-0.636698	-1.36609
48514246	chr2:48514246:C:T	1.54808e-07	-0.402299	-1.1182
48514657	chr2:48514657:A:G	1.65239e-06	0.847294	-3.62731e-10
48514689	chr2:48514689:T:C	1.87381e-07	-1.51451e-10	-1.32954
48515159	chr2:48515159:ACTT:A	1.80022e-07	-1.51451e-10	-1.36961
48515859	chr2:48515859:A:G	4.77418e-07	-1.51451e-10	-0.394294
48515912	chr2:48515912:A:G	8.17742e-08	-0.797196	-1.36153
48515932	chr2:48515932:T:C	3.30937e-07	-1.51451e-10	-0.760759
48515976	chr2:48515976:G:A	1.12115e-06	-1.51451e-10	0.459425
48516066	chr2:48516066:C:T	2.28133e-07	-1.51451e-10	-1.13276
48516225	chr2:48516225:C:T	1.92906e-07	-1.51451e-10	-1.30048
48516323	chr2:48516323:C:G	4.23723e-08	-1.44826	-1.36794
48516632	chr2:48516632:G:T	2.10343e-07	-1.21395	-3.62731e-10
48516741	chr2:48516741:T:C	3.61507e-07	-1.51451e-10	-0.672405
48516794	chr2:48516794:G:A	2.22484e-07	0.208397	-1.36623
48517681	chr2:48517681:T:TC	2.09726e-07	-1.51451e-10	-1.21689
48517789	chr2:48517789:T:C	5.92674e-07	-0.0544308	-0.123611
48517845	chr2:48517845:A:G	5.99286e-07	-0.0635511	-0.103397
48518436	chr2:48518436:G:C	1.79996e-07	-1.51451e-10	-1.36975
48518527	chr2:48518527:G:C	1.8009e-07	-1.51451e-10	-1.36923
48518597	chr2:48518597:G:A	7.88556e-08	-0.834307	-1.36076
48518860	chr2:48518860:A:AT	3.32882e-07	-0.267392	-0.487507
48519373	chr2:48519373:A:C	1.80178e-07	-1.51451e-10	-1.36874
48519516	chr2:48519516:T:G	3.37733e-08	-1.67584	-1.36717
48519592	chr2:48519592:T:C	1.79992e-07	-1.51451e-10	-1.36978
48519604	chr2:48519604:C:CT	1.3888e-06	1.68857	-1.01506
48519764	chr2:48519764:G:C	2.85526e-07	-0.359236	-0.549117
48519851	chr2:48519851:C:T	1.61464e-06	-0.946261	1.77044
48519940	chr2:48519940:G:A	3.93656e-07	0.768221	-1.35543
48520119	chr2:48520119:A:G	9.1537e-08	-0.679305	-1.36664
48520294	chr2:48520294:TTTG:T	1.61489e-07	-0.350396	-1.12785
48520347	chr2:48520347:A:G	1.52946e-07	-1.5326	-3.62731e-10
48520402	chr2:48520402:T:A	5.22877e-07	-1.51451e-10	-0.303339
48520403	chr2:48520403:C:T	5.25184e-07	-1.51451e-10	-0.298937
48520534	chr2:48520534:G:A	1.80048e-07	-1.51451e-10	-1.36946
48521693	chr2:48521693:C:T	1.80138e-07	-1.51451e-10	-1.36896
48521738	chr2:48521738:T:G	1.8109e-07	-1.51451e-10	-1.36369
48521908	chr2:48521908:T:C	1.77154e-07	-0.0182893	-1.36738
48522342	chr2:48522342:T:C	3.83726e-07	-0.0791177	-0.533638
48522510	chr2:48522510:CAA:C	7.75543e-08	-0.842731	-1.36898
48522530	chr2:48522530:C:G	1.80158e-07	-1.51451e-10	-1.36885
48522553	chr2:48522553:G:T	7.51786e-08	-1.10924	-1.13358
48522633	chr2:48522633:C:G	2.07399e-07	-1.51451e-10	-1.22804
48522661	chr2:48522661:G:A	4.25147e-07	0.563387	-1.07364
48522721	chr2:48522721:C:T	6.94735e-08	-1.07586	-1.24588
48522739	chr2:48522739:G:C	2.14741e-07	-1.51451e-10	-1.19325
48522914	chr2:48522914:C:T	2.61202e-07	-0.486446	-0.510945
48523179	chr2:48523179:C:T	8.12811e-06	2.4404	-3.62731e-10
48523271	chr2:48523271:T:C	3.37501e-07	0.529398	-1.27052
48523351	chr2:48523351:A:G	9.49605e-08	-0.64824	-1.36098
48524338	chr2:48524338:A:G	1.84263e-07	-1.51451e-10	-1.34632
48524469	chr2:48524469:C:G	4.08716e-08	-1.64444	-1.20781
48526510	chr2:48526510:T:C	1.83288e-07	-1.51451e-10	-1.35163
48526555	chr2:48526555:G:C	3.3654e-08	-1.68237	-1.36418
48526601	chr2:48526601:G:T	3.18831e-07	-1.51451e-10	-0.798026
48526640	chr2:48526640:C:A	7.99979e-07	-0.82193	0.943828
48527145	chr2:48527145:C:T	1.30703e-07	-1.68976	-3.62731e-10
48527243	chr2:48527243:T:C	7.35734e-08	-1.41777	-0.846636
48527683	chr2:48527683:T:C	3.54992e-07	-0.197407	-0.493183
48527759	chr2:48527759:A:G	1.84282e-07	-1.34622	-3.62731e-10
48528156	chr2:48528156:T:C	3.16339e-07	-1.51451e-10	-0.805873
48528178	chr2:48528178:AGGTTCAATTTGGG:A	1.80002e-07	-1.51451e-10	-1.36972
48528197	chr2:48528197:A:T	3.50348e-07	-0.40519	-0.298571
48528338	chr2:48528338:C:T	4.38261e-08	-1.54145	-1.241
48529416	chr2:48529416:A:C	3.62343e-08	-1.60616	-1.36652
48530496	chr2:48530496:C:G	1.32348e-06	-1.51451e-10	0.625332
48530594	chr2:48530594:C:T	1.834e-07	-1.51451e-10	-1.35102
48530684	chr2:48530684:T:C	5.61084e-08	-1.18505	-1.35035
48530744	chr2:48530744:G:T	9.04472e-07	0.450923	-0.206258
48532135	chr2:48532135:G:T	4.55986e-08	-1.37387	-1.36894
48532383	chr2:48532383:TAAA:T	1.72363e-07	-1.41309	-3.62731e-10
48532607	chr2:48532607:C:G	1.27016e-07	-1.2032	-0.515171
48532647	chr2:48532647:T:C	3.58589e-08	-1.67547	-1.30763
48532706	chr2:48532706:C:T	1.1796e-07	-0.436177	-1.35617
48532708	chr2:48532708:C:T	8.10809e-08	-0.797619	-1.36962
48533210	chr2:48533210:C:T	1.80551e-07	-1.51451e-10	-1.36667
48533225	chr2:48533225:C:T	3.56409e-08	-1.70987	-1.27932
48533314	chr2:48533314:G:A	2.31788e-07	-1.51451e-10	-1.11686
48533375	chr2:48533375:G:A	1.02823e-05	2.67549	-3.62731e-10
48533578	chr2:48533578:T:A	3.71902e-08	-1.61012	-1.33652
48533580	chr2:48533580:C:T	8.85669e-07	0.490831	-0.267174
48533839	chr2:48533839:A:G	3.61591e-08	-1.64472	-1.33003
48533933	chr2:48533933:C:A	4.17899e-07	-1.51451e-10	-0.527447
48534298	chr2:48534298:G:A	4.79879e-08	-1.42106	-1.27068
48534612	chr2:48534612:G:A	3.52606e-08	-1.71068	-1.28924
48534738	chr2:48534738:C:T	8.36059e-07	0.827132	-0.66112
48535097	chr2:48535097:A:T	1.96681e-07	-1.51451e-10	-1.2811
48535422	chr2:48535422:A:G	8.16882e-07	-0.508619	0.651428
48535889	chr2:48535889:A:C	1.95283e-07	0.0125511	-1.30079
48536189	chr2:48536189:C:T	2.18492e-07	-1.51451e-10	-1.17594
48536211	chr2:48536211:A:G	2.20435e-07	-1.51451e-10	-1.16708
48536243	chr2:48536243:T:C	6.25972e-08	-1.06433	-1.36163
48536642	chr2:48536642:A:G	1.80301e-07	-1.51451e-10	-1.36806
48536666	chr2:48536666:T:A	3.22583e-07	-1.51451e-10	-0.786326
48537325	chr2:48537325:A:G	1.8106e-07	-1.51451e-10	-1.36386
48537403	chr2:48537403:A:G	1.57216e-07	-1.50507	-3.62731e-10
48537484	chr2:48537484:C:T	1.5954e-07	-1.49039	-3.62731e-10
48537865	chr2:48537865:A:G	5.97467e-07	-0.549865	0.379878
48537931	chr2:48537931:A:G	4.46322e-07	0.654791	-1.11644
48538034	chr2:48538034:A:G	2.77687e-07	0.418826	-1.35502
48538786	chr2:48538786:TTTTA:T	1.88458e-07	-1.51451e-10	-1.32381
48538869	chr2:48538869:C:T	1.19568e-07	-0.457263	-1.32154
48538982	chr2:48538982:A:G	1.85697e-07	-1.51451e-10	-1.33857
48539427	chr2:48539427:A:G	1.84466e-07	-1.51451e-10	-1.34522
48539532	chr2:48539532:C:T	2.00388e-07	-1.51451e-10	-1.26243
48539822	chr2:48539822:C:G	7.42379e-08	-1.08855	-1.16686
48539829	chr2:48539829:T:A	5.55927e-08	-1.17557	-1.36906
48540073	chr2:48540073:A:G	1.98239e-07	-1.51451e-10	-1.27321
48540129	chr2:48540129:G:A	1.77526e-07	-0.648392	-0.735178
48540209	chr2:48540209:T:C	5.61287e-07	0.775958	-1.00841
48540637	chr2:48540637:A:T	2.05825e-07	-1.51451e-10	-1.23566
48540803	chr2:48540803:C:G	1.79994e-07	-1.51451e-10	-1.36976
48541087	chr2:48541087:C:T	2.01832e-07	-1.51451e-10	-1.25525
48541405	chr2:48541405:C:T	1.81175e-07	-1.51451e-10	-1.36322
48541845	chr2:48541845:C:T	1.80665e-07	-1.51451e-10	-1.36604
48542002	chr2:48542002:A:C	5.59309e-07	-1.51451e-10	-0.235984
48542170	chr2:48542170:G:A	1.75526e-06	-1.51451e-10	0.907689
48542238	chr2:48542238:A:G	5.2718e-08	-1.36425	-1.23348
48542764	chr2:48542764:C:T	1.39156e-07	-1.62709	-3.62731e-10
48542915	chr2:48542915:A:T	5.42276e-08	-1.4631	-1.1064
48542931	chr2:48542931:C:T	1.80422e-07	-1.51451e-10	-1.36739
48542966	chr2:48542966:C:G	4.38525e-07	-1.51451e-10	-0.47927
48543133	chr2:48543133:C:A	2.02877e-07	-1.51451e-10	-1.25009
48543185	chr2:48543185:G:T	3.6092e-07	-0.674031	-3.62731e-10
48543434	chr2:48543434:C:T	2.09664e-07	-1.51451e-10	-1.21718
48543731	chr2:48543731:C:A	7.1292e-07	-0.0126338	0.0193162
48543801	chr2:48543801:G:A	1.80323e-07	-1.51451e-10	-1.36794
48544267	chr2:48544267:G:A	3.52363e-07	-1.51451e-10	-0.698024
48544466	chr2:48544466:T:C	6.99282e-07	-0.0543307	0.0416981
48544597	chr2:48544597:G:A	1.80133e-07	-1.51451e-10	-1.36899
48544726	chr2:48544726:C:T	2.0771e-07	-1.51451e-10	-1.22654
48544959	chr2:48544959:A:T	1.80202e-07	-1.51451e-10	-1.36861
48545019	chr2:48545019:C:T	1.1577e-07	-0.688808	-1.12228
48545640	chr2:48545640:T:C	2.73921e-07	0.179334	-1.12918
48545779	chr2:48545779:C:G	1.82723e-07	-1.51451e-10	-1.35472
48545881	chr2:48545881:G:C	2.28391e-07	-1.51451e-10	-1.13163
48545984	chr2:48545984:G:A	1.92171e-07	-1.51451e-10	-1.3043
48546155	chr2:48546155:TTTC:T	1.89981e-07	-1.51451e-10	-1.31576
48546156	chr2:48546156:T:G	6.21332e-08	-1.21215	-1.22125
48546160	chr2:48546160:A:G	1.90053e-07	-1.51451e-10	-1.31538
48546531	chr2:48546531:C:G	7.76842e-07	-1.51451e-10	0.0925513
48546805	chr2:48546805:A:G	2.12374e-07	-1.51451e-10	-1.20434
48547123	chr2:48547123:G:T	1.36088e-07	-0.822277	-0.827107
48547131	chr2:48547131:C:T	4.45041e-07	-1.51451e-10	-0.464519
48547361	chr2:48547361:AGG:A	2.15049e-07	-1.51451e-10	-1.19182
48547536	chr2:48547536:G:A	1.91785e-07	-1.51451e-10	-1.30631
48547713	chr2:48547713:T:C	2.67701e-06	1.32977	-3.62731e-10
48548444	chr2:48548444:G:C	6.6571e-06	3.43108	-1.19033
48548698	chr2:48548698:C:G	2.10263e-07	0.146588	-1.36091
48548726	chr2:48548726:C:T	1.84945e-07	-1.51451e-10	-1.34263
48548802	chr2:48548802:A:G	1.97608e-07	-1.51451e-10	-1.2764
48549053	chr2:48549053:C:T	3.74571e-07	-1.51451e-10	-0.636905
48549078	chr2:48549078:A:G	5.1501e-08	-1.25629	-1.36479
48549317	chr2:48549317:G:A	1.81504e-07	-1.51451e-10	-1.36141
48549372	chr2:48549372:G:A	1.84169e-07	-1.51451e-10	-1.34683
48550184	chr2:48550184:G:A	3.00418e-07	-1.51451e-10	-0.85751
48550243	chr2:48550243:T:A	8.81978e-08	-1.67928	-0.403823
48550373	chr2:48550373:TGTA:T	2.19859e-07	-1.51451e-10	-1.1697
48550378	chr2:48550378:TCCC:T	2.20435e-07	-1.51451e-10	-1.16708
48550382	chr2:48550382:A:T	2.19243e-07	-1.51451e-10	-1.1725
48550493	chr2:48550493:A:G	1.37022e-07	-1.64254	-3.62731e-10
48550739	chr2:48550739:T:C	7.72823e-08	-0.895346	-1.31988
48551084	chr2:48551084:G:T	5.96579e-07	0.218996	-0.39047
48551386	chr2:48551386:T:A	7.4758e-08	-1.71393	-0.534504
48551726	chr2:48551726:G:T	7.18341e-08	-1.01651	-1.27181
48551759	chr2:48551759:C:T	1.81387e-07	-1.51451e-10	-1.36205
48551829	chr2:48551829:A:G	2.08761e-07	-1.58674	0.365247
48551925	chr2:48551925:T:C	9.9791e-08	-1.02609	-0.933519
48552240	chr2:48552240:C:A	4.61006e-07	-1.51451e-10	-0.429276
48552292	chr2:48552292:G:A	3.02706e-07	-1.51451e-10	-0.849923
48552735	chr2:48552735:A:G	1.10149e-06	0.49057	-0.0488333
48552883	chr2:48552883:T:G	4.00621e-08	-1.64063	-1.23163
48553236	chr2:48553236:C:T	1.80413e-07	-1.51451e-10	-1.36744
48553648	chr2:48553648:T:C	1.53935e-06	0.912085	-0.135658
48554083	chr2:48554083:G:A	1.24344e-07	-0.747541	-0.992093
48554244	chr2:48554244:C:T	2.09042e-07	-1.51451e-10	-1.22015
48554313	chr2:48554313:C:G	1.86362e-07	-1.51451e-10	-1.33499
48554474	chr2:48554474:C:T	4.2398e-08	-1.44822	-1.36737
48558297	chr2:48558297:T:C	1.90657e-07	-1.31221	-3.62731e-10
48558416	chr2:48558416:C:T	2.7801e-07	-1.51451e-10	-0.935028
48558640	chr2:48558640:C:T	1.79988e-07	-1.51451e-10	-1.36979
48558654	chr2:48558654:TAACTC:T	2.75747e-07	-1.51451e-10	-0.943203
48558659	chr2:48558659:C:G	2.74433e-06	1.35461	-3.62731e-10
48559041	chr2:48559041:G:A	4.09333e-08	-1.7029	-1.14784
48559044	chr2:48559044:G:GT	4.21142e-08	-1.69796	-1.12434
48559111	chr2:48559111:C:T	2.10298e-07	-1.51451e-10	-1.21416
48559290	chr2:48559290:A:G	1.83594e-07	-1.51451e-10	-1.34996
48559604	chr2:48559604:T:C	4.63776e-08	-1.69368	-1.03219
48559896	chr2:48559896:T:C	1.33171e-05	-1.51451e-10	2.93412
48559901	chr2:48559901:A:G	5.64608e-08	-1.63007	-0.899068
48559995	chr2:48559995:C:T	4.4234e-08	-1.69718	-1.07601
48560185	chr2:48560185:C:T	3.9429e-08	-1.5474	-1.34079
48560379	chr2:48560379:G:A	2.98254e-07	-1.51451e-10	-0.864741
48560422	chr2:48560422:T:A	2.96511e-07	-1.51451e-10	-0.870602
48560594	chr2:48560594:A:G	4.44662e-08	-1.67534	-1.09262
48560714	chr2:48560714:G:T	1.10312e-05	-1.51451e-10	2.7458
48560780	chr2:48560780:A:G	1.62897e-07	-1.05969	-0.409873
48560861	chr2:48560861:T:C	4.42159e-08	-1.68455	-1.08905
48560901	chr2:48560901:C:G	6.92839e-07	-1.51451e-10	-0.0218887
48561249	chr2:48561249:G:A	2.97277e-07	-1.51451e-10	-0.868022
48561270	chr2:48561270:C:A	2.03742e-07	-1.51451e-10	-1.24583
48561303	chr2:48561303:A:G	3.98865e-08	-1.57405	-1.3026
48561427	chr2:48561427:C:T	1.79986e-07	-1.51451e-10	-1.36981
48561494	chr2:48561494:C:T	2.50925e-07	-1.51451e-10	-1.03753
48561840	chr2:48561840:G:A	2.88795e-07	-1.51451e-10	-0.89697
48562056	chr2:48562056:C:T	3.87534e-08	-1.68916	-1.21631
48562371	chr2:48562371:G:A	1.88968e-05	-1.51451e-10	3.28406
48562559	chr2:48562559:T:C	2.53244e-07	-1.51451e-10	-1.02833
48562726	chr2:48562726:G:C	1.80328e-07	-1.51451e-10	-1.36791
48563141	chr2:48563141:C:T	1.84903e-07	-1.51451e-10	-1.34285
48563181	chr2:48563181:T:C	6.56981e-08	-1.05968	-1.31793
48563438	chr2:48563438:C:T	8.2069e-08	-1.03266	-1.12247
48563955	chr2:48563955:C:T	7.22773e-08	-1.09504	-1.18714
48564003	chr2:48564003:C:T	2.93641e-07	-1.51451e-10	-0.880328
48564883	chr2:48564883:C:T	5.0856e-08	-1.30655	-1.32714
48565025	chr2:48565025:C:G	4.19677e-08	-1.70276	-1.12302
48565177	chr2:48565177:C:T	2.79261e-07	-1.51451e-10	-0.93054
48565209	chr2:48565209:C:T	1.67956e-06	-1.51451e-10	0.863602
48565304	chr2:48565304:G:A	4.33395e-08	-1.70913	-1.08449
48565318	chr2:48565318:C:T	4.46433e-08	-1.59583	-1.16815
48565327	chr2:48565327:C:T	1.83331e-07	-1.51451e-10	-1.35139
48565377	chr2:48565377:C:T	2.13472e-07	-1.51451e-10	-1.19918
48565473	chr2:48565473:T:A	1.10779e-06	-1.51451e-10	0.44744
48565509	chr2:48565509:G:A	1.83463e-06	-1.51451e-10	0.951912
48565920	chr2:48565920:A:T	9.01172e-08	-0.899674	-1.1619
48565974	chr2:48565974:C:T	4.02115e-08	-1.69978	-1.16875
48566176	chr2:48566176:A:T	4.31656e-08	-1.67769	-1.11995
48566546	chr2:48566546:G:A	1.80106e-07	-1.51451e-10	-1.36914
48566735	chr2:48566735:G:A	2.28704e-07	-1.51451e-10	-1.13026
48566885	chr2:48566885:G:A	1.89621e-07	-1.51451e-10	-1.31766
48567020	chr2:48567020:A:T	1.8879e-07	-1.51451e-10	-1.32205
48567085	chr2:48567085:G:C	9.14239e-08	-0.860944	-1.18623
48567144	chr2:48567144:T:C	4.97908e-08	-1.62573	-1.02913
48567463	chr2:48567463:G:A	2.00096e-07	-1.51451e-10	-1.26389
48567730	chr2:48567730:G:A	2.18796e-07	-1.51451e-10	-1.17454
48568090	chr2:48568090:G:C	2.92481e-07	-1.51451e-10	-0.884285
48568139	chr2:48568139:T:C	1.80118e-07	-1.51451e-10	-1.36907
48568655	chr2:48568655:A:G	1.96461e-06	0.890892	0.129469
48568693	chr2:48568693:C:T	1.8027e-07	-1.51451e-10	-1.36823
48568818	chr2:48568818:C:T	1.73073e-06	0.769604	0.12401
48569152	chr2:48569152:G:A	1.89613e-07	-1.51451e-10	-1.3177
48569268	chr2:48569268:A:C	3.44174e-08	-1.6928	-1.33132
48569506	chr2:48569506:A:G	1.8977e-07	-1.51451e-10	-1.31688
48569727	chr2:48569727:T:C	2.62591e-05	-1.51451e-10	3.61308
48569827	chr2:48569827:G:A	6.26338e-08	-1.06946	-1.35592
48570784	chr2:48570784:T:C	4.06731e-08	-1.70068	-1.15644
48571102	chr2:48571102:C:T	1.80239e-07	-1.51451e-10	-1.3684
48571344	chr2:48571344:G:C	4.37211e-08	-1.43066	-1.35419
48571535	chr2:48571535:A:G	2.84021e-07	-1.51451e-10	-0.913638
48571566	chr2:48571566:G:T	3.28065e-08	-1.70397	-1.36808
48571857	chr2:48571857:G:A	3.36617e-08	-1.70673	-1.33959
48571883	chr2:48571883:G:A	2.30672e-07	-0.840513	-0.281176
48572077	chr2:48572077:T:C	0.000157262	-1.51451e-10	5.40298
48572315	chr2:48572315:G:A	2.29443e-07	-1.51451e-10	-1.12703
48572461	chr2:48572461:A:C	1.96043e-06	0.767698	0.250535
48572539	chr2:48572539:C:G	5.32778e-08	-1.34321	-1.24396
48572823	chr2:48572823:C:G	2.20515e-07	-1.51451e-10	-1.16672
48572911	chr2:48572911:G:A	9.84909e-08	-0.954571	-1.01815
48573286	chr2:48573286:C:G	2.85957e-07	-1.51451e-10	-0.906844
48573420	chr2:48573420:G:A	5.4791e-08	-1.50505	-1.05411
48573475	chr2:48573475:T:C	1.02415e-05	-1.51451e-10	2.67152
48573483	chr2:48573483:C:T	3.39607e-07	-1.51451e-10	-0.734898
48573517	chr2:48573517:G:T	8.54668e-07	0.742566	-0.554539
48573528	chr2:48573528:T:C	3.25011e-08	-1.7129	-1.36851
48573770	chr2:48573770:C:G	1.77304e-06	0.682857	0.234907
48573906	chr2:48573906:A:G	7.33141e-08	-1.22123	-1.0467
48574055	chr2:48574055:A:G	1.81381e-06	-1.51451e-10	0.940498
48574087	chr2:48574087:G:A	3.98997e-07	-1.51451e-10	-0.573733
48574200	chr2:48574200:A:G	1.87633e-06	-1.51451e-10	0.974388
48574243	chr2:48574243:G:A	2.15766e-07	-1.51451e-10	-1.18849
48574303	chr2:48574303:G:A	1.27431e-07	-1.71511	-3.62731e-10
48574704	chr2:48574704:T:G	2.99207e-07	-1.51451e-10	-0.861549
48574821	chr2:48574821:A:G	3.09838e-07	-1.51451e-10	-0.826637
48575218	chr2:48575218:A:G	3.95088e-08	-1.61184	-1.27432
48575485	chr2:48575485:C:G	9.49471e-08	-0.984587	-1.02478
48575584	chr2:48575584:C:T	1.98523e-06	0.790652	0.24015
48575849	chr2:48575849:C:G	3.00836e-07	-1.51451e-10	-0.85612
48575872	chr2:48575872:C:T	2.09523e-07	-1.51451e-10	-1.21785
48576516	chr2:48576516:A:T	1.82002e-07	-1.51451e-10	-1.35867
48576793	chr2:48576793:C:T	3.38569e-08	-1.69281	-1.34773
48576825	chr2:48576825:C:T	3.12836e-07	-0.817009	-3.62731e-10
48576950	chr2:48576950:A:T	6.3726e-07	-1.51451e-10	-0.105508
48577485	chr2:48577485:G:A	3.47889e-07	-1.51451e-10	-0.710803
48577637	chr2:48577637:A:T	3.34968e-08	-1.68544	-1.3658
48577948	chr2:48577948:A:G	4.96731e-08	-1.34821	-1.30901
48578161	chr2:48578161:G:C	1.82489e-06	-1.51451e-10	0.946588
48579096	chr2:48579096:C:T	3.29035e-08	-1.71192	-1.35718
48579582	chr2:48579582:G:A	1.87342e-07	-1.51451e-10	-1.32975
48580031	chr2:48580031:T:C	3.32191e-08	-1.70971	-1.34985
48580063	chr2:48580063:T:G	2.07076e-07	-1.3393	0.109696
48580266	chr2:48580266:A:G	3.42984e-08	-1.7	-1.32759
48580576	chr2:48580576:T:G	5.80343e-08	-1.47274	-1.02891
48580657	chr2:48580657:A:C	3.31254e-08	-1.70083	-1.36155
48580730	chr2:48580730:G:A	1.34831e-07	-1.65866	-3.62731e-10
48580837	chr2:48580837:T:C	3.40593e-08	-1.69474	-1.33984
48581013	chr2:48581013:G:C	4.14794e-08	-1.62738	-1.21011
48581441	chr2:48581441:A:C	2.86037e-07	-1.51451e-10	-0.906567
48581455	chr2:48581455:C:T	4.78137e-08	-1.37426	-1.32112
48581587	chr2:48581587:A:G	2.15951e-07	-1.51451e-10	-1.18763
48581743	chr2:48581743:T:A	3.28283e-08	-1.70567	-1.36573
48581759	chr2:48581759:C:T	3.30508e-08	-1.70322	-1.36142
48582339	chr2:48582339:G:A	2.86415e-07	-1.51451e-10	-0.905245
48583151	chr2:48583151:C:T	7.89991e-07	-1.51451e-10	0.109335
48583545	chr2:48583545:A:G	5.17184e-08	-1.29583	-1.32104
48583942	chr2:48583942:G:T	3.28973e-08	-1.71512	-1.35418
48584010	chr2:48584010:T:A	3.31552e-08	-1.71519	-1.34629
48584348	chr2:48584348:A:G	5.5134e-08	-1.19739	-1.35553
48584744	chr2:48584744:T:C	3.31916e-08	-1.71424	-1.34614
48584762	chr2:48584762:T:C	2.69942e-07	-1.51451e-10	-0.96448
48584809	chr2:48584809:C:A	3.33039e-08	-1.71503	-1.34198
48584925	chr2:48584925:G:C	3.37757e-08	-1.71524	-1.3277
48584992	chr2:48584992:T:G	3.34224e-08	-1.7147	-1.33876
48585221	chr2:48585221:A:T	1.25932e-07	-0.629466	-1.09747
48585250	chr2:48585250:T:C	3.34982e-08	-1.71523	-1.33596
48585353	chr2:48585353:T:A	5.11802e-06	-1.51451e-10	1.97784
48585421	chr2:48585421:A:G	3.3099e-08	-1.7152	-1.34798
48585461	chr2:48585461:C:T	2.29627e-07	-1.51451e-10	-1.12623
48585689	chr2:48585689:G:A	3.32905e-08	-1.71498	-1.34243
48586273	chr2:48586273:C:G	3.94912e-07	-1.51451e-10	-0.584023
48586483	chr2:48586483:G:C	1.94153e-07	-1.51451e-10	-1.29404
48586723	chr2:48586723:C:CA	1.32793e-07	-1.67389	-3.62731e-10
48586733	chr2:48586733:G:T	5.03046e-07	-1.51451e-10	-0.342005
48587019	chr2:48587019:A:G	3.08376e-07	-1.51451e-10	-0.831367
48587111	chr2:48587111:C:G	9.20538e-07	0.262272	-3.62731e-10
48587178	chr2:48587178:C:T	3.47754e-08	-1.66555	-1.34822
48587430	chr2:48587430:C:T	1.3407e-07	-0.320726	-1.3436
48587777	chr2:48587777:A:G	3.7231e-08	-1.62725	-1.3183
48588167	chr2:48588167:C:G	1.30137e-07	-1.6941	-3.62731e-10
48588411	chr2:48588411:C:T	3.29293e-08	-1.69916	-1.36916
48588551	chr2:48588551:G:A	2.58527e-07	-1.51451e-10	-1.00769
48588599	chr2:48588599:C:T	2.4661e-07	-1.51451e-10	-1.05488
48588838	chr2:48588838:G:A	1.09103e-07	-0.536056	-1.33434
48588963	chr2:48588963:A:G	1.92739e-07	-1.51451e-10	-1.30135
48588999	chr2:48588999:A:G	4.33182e-07	-1.51451e-10	-0.491528
48589106	chr2:48589106:C:CTAGG	3.28881e-06	-1.51451e-10	1.53559
48589162	chr2:48589162:G:A	2.16267e-07	-1.51451e-10	-1.18617
48589258	chr2:48589258:C:T	4.26099e-07	-1.51451e-10	-0.508013
48589310	chr2:48589310:G:A	2.02997e-07	-1.51451e-10	-1.2495
48589871	chr2:48589871:T:C	3.17752e-07	-1.51451e-10	-0.801415
48589911	chr2:48589911:A:G	1.59711e-06	-1.51451e-10	0.813268
48590043	chr2:48590043:C:T	3.53031e-08	-1.65533	-1.34339
48590138	chr2:48590138:G:A	3.89077e-07	-1.51451e-10	-0.598908
48590336	chr2:48590336:C:G	1.27411e-07	-1.71526	-3.62731e-10
48590930	chr2:48590930:T:A	3.32406e-07	-0.756329	-3.62731e-10
48591113	chr2:48591113:T:A	1.86351e-07	-1.51451e-10	-1.33505
48591346	chr2:48591346:T:TCATCTG	2.31231e-07	-1.51451e-10	-1.11927
48591348	chr2:48591348:TTAGGAG:T	2.31027e-07	-1.51451e-10	-1.12015
48591613	chr2:48591613:C:T	2.58905e-07	-1.00622	-3.62731e-10
48592019	chr2:48592019:G:A	1.88581e-07	-1.51451e-10	-1.32316
48592058	chr2:48592058:A:G	5.81589e-08	-1.14837	-1.35114
48592124	chr2:48592124:A:T	2.77314e-07	-1.51451e-10	-0.937538
48592433	chr2:48592433:T:C	5.9238e-07	-1.51451e-10	-0.178537
48592455	chr2:48592455:G:A	2.94242e-07	-1.51451e-10	-0.878283
48592552	chr2:48592552:C:T	5.12018e-08	-1.43349	-1.19342
48592575	chr2:48592575:C:G	2.63623e-07	-1.51451e-10	-0.988166
48592678	chr2:48592678:C:G	1.7999e-07	-1.51451e-10	-1.36978
48592721	chr2:48592721:C:A	1.88146e-06	-1.51451e-10	0.977116
48593219	chr2:48593219:AATTCTCCTGC:A	4.56659e-07	0.427009	-0.865758
48593246	chr2:48593246:G:C	1.80502e-07	-1.51451e-10	-1.36695
48593525	chr2:48593525:G:A	1.92797e-07	-1.51451e-10	-1.30105
48593820	chr2:48593820:T:C	1.84025e-07	-1.51451e-10	-1.34762
48594192	chr2:48594192:C:A	2.83761e-07	-1.51451e-10	-0.914555
48594975	chr2:48594975:A:G	3.20319e-07	0.0297483	-0.823117
48595242	chr2:48595242:G:A	5.0979e-08	-1.33933	-1.29194
48595285	chr2:48595285:G:C	6.43864e-07	-1.51451e-10	-0.0951989
48595401	chr2:48595401:T:C	8.18172e-08	-1.49084	-0.667357
48595860	chr2:48595860:G:A	2.05628e-07	-1.51451e-10	-1.23662
48596488	chr2:48596488:G:A	1.1656e-07	-0.697659	-1.10662
48597061	chr2:48597061:C:T	2.10546e-07	-1.51451e-10	-1.21298
48597511	chr2:48597511:G:A	4.37315e-08	-1.47763	-1.30699
48597513	chr2:48597513:T:C	4.41237e-08	-1.4687	-1.30699
48597559	chr2:48597559:T:C	4.43731e-08	-1.45759	-1.31246
48597586	chr2:48597586:C:T	2.66445e-07	-1.51451e-10	-0.977517
48597723	chr2:48597723:G:A	2.60349e-07	-1.51451e-10	-1.00066
48597970	chr2:48597970:A:G	1.43098e-07	-1.47983	-0.11932
48598000	chr2:48598000:A:C	4.602e-08	-1.43837	-1.29524
48598511	chr2:48598511:C:G	2.02913e-07	-1.672	0.422094
48598556	chr2:48598556:G:A	2.00143e-07	-1.51451e-10	-1.26365
48598738	chr2:48598738:T:C	4.01928e-08	-1.51246	-1.35654
48598945	chr2:48598945:G:A	1.57437e-07	-1.50366	-3.62731e-10
48598956	chr2:48598956:C:A	5.7436e-08	-1.19542	-1.3166
48599044	chr2:48599044:T:C	3.20898e-07	-1.71488	0.923316
48599183	chr2:48599183:C:T	2.21219e-07	-1.51451e-10	-1.16353
48599465	chr2:48599465:C:A	5.70904e-08	-1.19926	-1.31879
48599517	chr2:48599517:A:T	3.47016e-08	-1.65594	-1.35997
48599856	chr2:48599856:T:C	3.34418e-07	-1.51451e-10	-0.750296
48600009	chr2:48600009:G:C	4.85002e-08	-1.37624	-1.30488
48600095	chr2:48600095:T:C	3.6601e-08	-1.64673	-1.31588
48600187	chr2:48600187:G:A	3.66325e-08	-1.6352	-1.32655
48600269	chr2:48600269:A:G	2.05403e-07	-1.51451e-10	-1.23771
48600358	chr2:48600358:T:C	4.58897e-08	-1.62022	-1.11623
48600477	chr2:48600477:G:A	3.27608e-07	-1.51451e-10	-0.770868
48600741	chr2:48600741:A:G	4.17114e-08	-1.56923	-1.26268
48600743	chr2:48600743:T:C	9.27217e-08	-0.706193	-1.32689
48601365	chr2:48601365:G:A	3.68931e-08	-1.61773	-1.33693
48601531	chr2:48601531:T:C	3.73062e-08	-1.60397	-1.33956
48601714	chr2:48601714:G:A	5.88515e-07	-0.185084	-3.62731e-10
48601851	chr2:48601851:G:C	1.90714e-07	-1.51451e-10	-1.31191
48601891	chr2:48601891:A:G	1.40945e-07	-1.59109	-0.0232237
48602371	chr2:48602371:C:T	4.42298e-08	-1.68996	-1.08332
48602812	chr2:48602812:G:C	7.53345e-07	-1.51451e-10	0.0618371
48602824	chr2:48602824:G:A	3.18801e-07	-1.51451e-10	-0.798119
48602928	chr2:48602928:C:T	1.97149e-07	-1.66223	0.383504
48603096	chr2:48603096:T:C	5.70144e-07	-0.216798	-3.62731e-10
48603687	chr2:48603687:T:C	5.19848e-07	-1.51451e-10	-0.30915
48604037	chr2:48604037:C:A	2.02935e-07	-1.51451e-10	-1.2498
48604147	chr2:48604147:A:G	1.96874e-07	-1.67835	0.398226
48604172	chr2:48604172:T:C	4.01947e-08	-1.49934	-1.36961
48604436	chr2:48604436:G:C	3.75937e-08	-1.57409	-1.36176
48604707	chr2:48604707:C:T	2.06279e-07	-1.51451e-10	-1.23346
48604762	chr2:48604762:T:A	2.61804e-07	-1.58826	0.593173
48604821	chr2:48604821:T:C	6.97135e-08	-1.02252	-1.29577
48604846	chr2:48604846:T:A	3.61129e-08	-1.60623	-1.3698
48605323	chr2:48605323:G:A	4.43958e-08	-1.6607	-1.10884
48605365	chr2:48605365:A:G	5.71505e-08	-1.69401	-0.822991
48605367	chr2:48605367:G:C	5.2446e-08	-1.28248	-1.32042
48605374	chr2:48605374:G:C	3.94086e-08	-1.56345	-1.32525
48605670	chr2:48605670:T:C	4.1609e-08	-1.71526	-1.1191
48605879	chr2:48605879:A:T	3.81377e-08	-1.59427	-1.32721
48605915	chr2:48605915:G:A	5.9003e-08	-1.24953	-1.23557
48605958	chr2:48605958:C:T	1.90822e-07	-1.51451e-10	-1.31134
48606040	chr2:48606040:A:C	3.72104e-08	-1.60241	-1.34369
48606378	chr2:48606378:A:G	1.37793e-07	-1.63694	-3.62731e-10
48606433	chr2:48606433:G:C	3.62811e-08	-1.60161	-1.36978
48606439	chr2:48606439:A:G	3.70474e-08	-1.6038	-1.34669
48606794	chr2:48606794:G:A	4.92126e-07	0.487357	-0.851308
48606859	chr2:48606859:C:T	3.83354e-08	-1.57858	-1.33773
48607348	chr2:48607348:T:C	1.34849e-07	-1.55671	-0.10182
48607736	chr2:48607736:C:T	1.85162e-07	-1.51451e-10	-1.34145
48607842	chr2:48607842:C:T	3.40907e-08	-1.67983	-1.35383
48607869	chr2:48607869:A:G	2.00555e-07	-1.2616	-3.62731e-10
48607957	chr2:48607957:G:A	3.61375e-08	-1.71506	-1.2603
48608752	chr2:48608752:G:T	1.80645e-07	-1.51451e-10	-1.36615
48608755	chr2:48608755:C:T	1.8862e-07	-1.51451e-10	-1.32295
48608759	chr2:48608759:C:T	1.8001e-07	-1.51451e-10	-1.36967
48608886	chr2:48608886:C:T	8.20243e-07	-0.876357	1.02327
48609043	chr2:48609043:T:C	2.33765e-07	-1.51451e-10	-1.10837
48609086	chr2:48609086:C:T	1.83372e-07	-1.51451e-10	-1.35117
48609140	chr2:48609140:T:C	4.39408e-08	-1.71525	-1.06459
48609163	chr2:48609163:T:C	3.77961e-08	-1.70013	-1.23035
48609246	chr2:48609246:A:T	6.3749e-07	-0.105148	-3.62731e-10
48609352	chr2:48609352:C:G	2.87743e-07	-1.51451e-10	-0.90062
48609580	chr2:48609580:A:G	2.07403e-07	-1.51451e-10	-1.22802
48610011	chr2:48610011:T:C	1.80268e-07	-1.51451e-10	-1.36824
48610156	chr2:48610156:A:G	1.12423e-06	-1.51451e-10	0.462164
48610268	chr2:48610268:G:A	3.85506e-07	-0.608131	-3.62731e-10
48610643	chr2:48610643:C:T	2.87558e-07	-1.51451e-10	-0.901262
48610863	chr2:48610863:C:A	1.28022e-06	-1.51451e-10	0.592097
48611555	chr2:48611555:A:G	1.03317e-06	-1.51451e-10	0.377703
48611816	chr2:48611816:T:C	3.52032e-08	-1.7116	-1.28995
48612320	chr2:48612320:T:G	6.40657e-07	-1.05725	0.957062
48612908	chr2:48612908:G:A	5.34407e-07	-0.958129	0.6766
48613098	chr2:48613098:A:C	1.03358e-06	-1.51451e-10	0.378099
48613111	chr2:48613111:G:A	3.41821e-08	-1.66139	-1.36959
48613159	chr2:48613159:T:C	7.4645e-07	-1.51451e-10	0.0526423
48613204	chr2:48613204:T:C	2.02025e-07	-1.51451e-10	-1.2543
48613451	chr2:48613451:A:C	3.171e-07	-1.51451e-10	-0.803468
48613576	chr2:48613576:AG:A	2.77565e-07	-1.51451e-10	-0.93663
48613725	chr2:48613725:C:G	5.55504e-07	-1.06141	0.8186
48613946	chr2:48613946:C:T	4.75673e-07	-0.823614	0.425659
48614089	chr2:48614089:G:A	1.63031e-07	-1.46874	-3.62731e-10
48614443	chr2:48614443:G:C	7.36104e-07	-1.51451e-10	0.0386846
48614447	chr2:48614447:G:T	6.27885e-07	-1.16722	1.04689
48614473	chr2:48614473:C:A	2.35808e-07	-1.51451e-10	-1.09967
48614732	chr2:48614732:C:T	1.89406e-07	-1.51451e-10	-1.31879
48614926	chr2:48614926:C:A	3.45e-07	-1.51451e-10	-0.719143
48615874	chr2:48615874:C:A	1.94949e-07	-1.51451e-10	-1.28995
48616227	chr2:48616227:G:C	7.45163e-07	-1.51451e-10	0.050917
48616381	chr2:48616381:G:T	4.2504e-08	-1.59031	-1.22278
48616485	chr2:48616485:G:C	4.5262e-08	-1.63638	-1.11383
48617089	chr2:48617089:T:A	2.10844e-07	-1.51451e-10	-1.21157
48617829	chr2:48617829:C:G	7.28508e-08	-0.909961	-1.36431
48618108	chr2:48618108:A:G	3.80153e-07	-1.14997	0.527862
48618189	chr2:48618189:C:G	3.79434e-06	1.67858	-3.62731e-10
48618522	chr2:48618522:C:A	4.04835e-08	-1.60494	-1.25685
48618567	chr2:48618567:C:T	4.47221e-08	-1.52161	-1.24061
48618867	chr2:48618867:C:G	2.42156e-07	-1.51451e-10	-1.0731
48618879	chr2:48618879:C:T	3.57256e-08	-1.71362	-1.2732
48619069	chr2:48619069:T:G	1.80444e-07	-1.51451e-10	-1.36726
48619224	chr2:48619224:C:T	1.52419e-07	-1.53606	-3.62731e-10
48619343	chr2:48619343:G:A	2.30108e-07	-1.51451e-10	-1.12414
48619482	chr2:48619482:AT:A	2.34117e-07	-1.51451e-10	-1.10686
48619483	chr2:48619483:T:A	1.96996e-07	-0.922035	-0.357467
48619508	chr2:48619508:C:T	1.80082e-07	-1.51451e-10	-1.36927
48619758	chr2:48619758:G:A	1.82293e-07	-1.51451e-10	-1.35707
48619929	chr2:48619929:G:A	1.83756e-07	-1.51451e-10	-1.34908
48619958	chr2:48619958:C:T	5.55531e-07	-0.242762	-3.62731e-10
48620218	chr2:48620218:A:G	1.80299e-07	-1.51451e-10	-1.36807
48620487	chr2:48620487:G:A	1.80268e-07	-1.51451e-10	-1.36824
48620729	chr2:48620729:T:A	1.30519e-07	-1.71409	0.0229226
48621018	chr2:48621018:T:C	1.84392e-07	-1.51451e-10	-1.34562
48621156	chr2:48621156:C:T	1.31677e-07	-1.71196	0.0296243
48621376	chr2:48621376:G:C	8.38316e-08	-1.64824	-0.485637
48621501	chr2:48621501:T:C	3.64846e-08	-1.69077	-1.27503
48621657	chr2:48621657:G:A	2.20263e-07	-1.51451e-10	-1.16786
48621695	chr2:48621695:G:A	2.24376e-07	-1.51451e-10	-1.14936
48621886	chr2:48621886:G:A	7.23031e-07	-1.51451e-10	0.0207657
48622206	chr2:48622206:G:T	2.24876e-07	-1.51451e-10	-1.14714
48622415	chr2:48622415:A:G	1.34728e-07	-1.12764	-0.531791
48622694	chr2:48622694:C:T	3.44291e-07	-1.51451e-10	-0.721199
48622812	chr2:48622812:C:T	6.6089e-08	-1.22385	-1.14784
48623091	chr2:48623091:T:G	1.33538e-07	-1.56579	-0.102513
48623175	chr2:48623175:A:C	2.5834e-07	-1.51451e-10	-1.00841
48624024	chr2:48624024:G:A	3.10607e-07	-1.51451e-10	-0.824158
48624378	chr2:48624378:T:C	2.45016e-07	-1.51451e-10	-1.06136
48624681	chr2:48624681:G:T	3.30263e-07	-1.51451e-10	-0.762798
48625869	chr2:48625869:G:A	8.5615e-07	-1.51451e-10	0.189759
48625893	chr2:48625893:C:T	1.83631e-07	-1.51451e-10	-1.34976
48625906	chr2:48625906:C:T	1.89472e-07	-1.51451e-10	-1.31844
48626469	chr2:48626469:A:G	4.52184e-07	-1.51451e-10	-0.448598
48626922	chr2:48626922:T:C	2.90254e-06	-1.51451e-10	1.41066
48627094	chr2:48627094:C:T	1.14422e-06	-1.51451e-10	0.47979
48627108	chr2:48627108:T:C	1.98217e-07	-1.51451e-10	-1.27332
48627372	chr2:48627372:A:T	1.26675e-06	-1.51451e-10	0.58152
48627503	chr2:48627503:G:C	2.03223e-07	-1.51451e-10	-1.24838
48627616	chr2:48627616:T:A	6.82772e-07	-1.51451e-10	-0.036525
48627930	chr2:48627930:T:C	8.10149e-07	-1.51451e-10	0.134532
48628150	chr2:48628150:A:C	9.70929e-07	-1.51451e-10	0.315567
48628156	chr2:48628156:T:C	1.27647e-06	-1.51451e-10	0.589168
48628477	chr2:48628477:G:A	1.6973e-06	-1.51451e-10	0.874109
48628627	chr2:48628627:A:G	5.01436e-07	-1.51451e-10	-0.34521
48628631	chr2:48628631:G:A	2.52895e-07	-1.51451e-10	-1.02971
48628638	chr2:48628638:G:A	3.95745e-07	-1.51451e-10	-0.581916
48629030	chr2:48629030:A:T	2.08046e-07	-1.51451e-10	-1.22493
48629045	chr2:48629045:C:G	2.07225e-07	-1.51451e-10	-1.22888
48629378	chr2:48629378:A:G	9.77784e-07	-1.51451e-10	0.322603
48629434	chr2:48629434:C:T	2.79507e-07	-1.51451e-10	-0.929658
48629440	chr2:48629440:A:T	3.00993e-07	-1.51451e-10	-0.8556
48629610	chr2:48629610:A:G	2.10489e-07	-1.51451e-10	-1.21325
48629631	chr2:48629631:G:A	1.65757e-06	-1.51451e-10	0.850419
48629925	chr2:48629925:G:T	2.01464e-07	-1.51451e-10	-1.25708
48630099	chr2:48630099:G:C	2.38848e-07	-1.51451e-10	-1.08686
48630188	chr2:48630188:A:G	3.65798e-07	-1.51451e-10	-0.660604
48630330	chr2:48630330:C:G	8.77508e-07	-1.51451e-10	0.2144
48630581	chr2:48630581:G:C	2.15583e-07	-1.51451e-10	-1.18934
48630700	chr2:48630700:G:A	2.10886e-07	-1.51451e-10	-1.21137
48631001	chr2:48631001:A:T	1.52059e-07	-1.58083	0.0424129
48631080	chr2:48631080:T:G	2.73848e-07	-1.51451e-10	-0.950113
48631985	chr2:48631985:C:G	1.02749e-06	-0.987417	1.3596
48632135	chr2:48632135:G:A	2.93254e-07	-1.51451e-10	-0.881646
48632306	chr2:48632306:A:G	1.80291e-07	-1.51451e-10	-1.36812
48632743	chr2:48632743:G:T	3.35106e-07	-1.51451e-10	-0.74824
48633477	chr2:48633477:C:G	6.364e-08	-1.23096	-1.17848
48633759	chr2:48633759:A:G	3.27735e-08	-1.71511	-1.35795
48633784	chr2:48633784:C:G	5.78577e-07	-0.202114	-3.62731e-10
48633812	chr2:48633812:G:A	2.22486e-07	-1.15782	-3.62731e-10
48633914	chr2:48633914:T:G	5.63906e-08	-1.33669	-1.19369
48634143	chr2:48634143:T:C	3.20682e-07	-1.51451e-10	-0.792238
48634204	chr2:48634204:C:T	5.5347e-07	-1.69487	1.44839
48634376	chr2:48634376:G:T	2.55583e-07	-1.51451e-10	-1.01914
48634578	chr2:48634578:A:G	1.86293e-07	-1.51451e-10	-1.33536
48634765	chr2:48634765:C:T	3.65054e-07	-1.66524	1.0026
48634780	chr2:48634780:G:T	2.83563e-07	-1.51451e-10	-0.915253
48635034	chr2:48635034:A:G	2.1998e-07	-1.51451e-10	-1.16915
48635070	chr2:48635070:A:G	6.5105e-07	-1.51451e-10	-0.0840998
48635359	chr2:48635359:A:G	4.30555e-07	-1.71258	1.21497
48635612	chr2:48635612:A:G	1.69675e-07	-1.4288	-3.62731e-10
48635744	chr2:48635744:T:C	6.42456e-07	-1.51451e-10	-0.0973882
48636731	chr2:48636731:T:C	1.86496e-07	-1.51451e-10	-1.33428
48636770	chr2:48636770:G:A	4.12788e-07	-1.23151	0.691755
48636917	chr2:48636917:A:T	3.87916e-07	-1.23117	0.629269
48636957	chr2:48636957:G:A	3.88793e-07	-1.69468	1.09504
48637041	chr2:48637041:A:G	3.10337e-07	-0.825026	-3.62731e-10
48637080	chr2:48637080:G:T	7.68236e-08	-1.22441	-0.996765
48637177	chr2:48637177:T:A	4.62758e-07	-1.69231	1.26683
48637377	chr2:48637377:G:A	2.93716e-07	-1.65477	0.774703
48637425	chr2:48637425:A:G	6.82353e-07	-1.51451e-10	-0.0371396
48637563	chr2:48637563:A:AAGCAAG	4.96224e-07	-1.51451e-10	-0.355658
48637625	chr2:48637625:A:G	7.54736e-08	-1.31886	-0.920042
48637687	chr2:48637687:T:C	2.42829e-07	-1.51451e-10	-1.07033
48637690	chr2:48637690:G:C	3.07844e-07	-1.51451e-10	-0.833092
48638153	chr2:48638153:G:A	1.02825e-07	-1.69568	-0.233976
48638289	chr2:48638289:G:A	2.62895e-06	-1.70974	3.02139
48638707	chr2:48638707:T:A	3.05884e-07	-1.51451e-10	-0.839479
48638834	chr2:48638834:G:A	5.69013e-08	-1.16074	-1.36062
48638885	chr2:48638885:A:G	1.85644e-07	-1.51451e-10	-1.33885
48638969	chr2:48638969:A:G	4.28005e-07	-1.71099	1.20744
48639143	chr2:48639143:G:T	4.90254e-08	-1.51941	-1.15094
48639208	chr2:48639208:C:T	9.17508e-08	-1.69915	-0.34446
48639347	chr2:48639347:A:G	6.03536e-08	-1.39112	-1.07134
48640290	chr2:48640290:C:G	6.05387e-07	-1.51451e-10	-0.156818
48640309	chr2:48640309:T:A	1.44789e-07	-1.71504	0.127627
48640725	chr2:48640725:C:T	1.05292e-06	-1.51451e-10	0.396634
48640770	chr2:48640770:T:C	5.06869e-08	-1.50319	-1.13383
48640900	chr2:48640900:CTTGTTAGT:C	4.89887e-07	-1.70536	1.33685
48641372	chr2:48641372:G:C	6.34273e-08	-1.4052	-1.00759
48641661	chr2:48641661:GTTA:G	2.39039e-07	-1.51451e-10	-1.08606
48642059	chr2:48642059:A:G	5.03617e-08	-1.67329	-0.970169
48642324	chr2:48642324:T:A	2.11715e-07	-1.20745	-3.62731e-10
48642361	chr2:48642361:T:C	1.86622e-07	-1.51451e-10	-1.3336
48642592	chr2:48642592:C:T	2.46938e-07	-1.05355	-3.62731e-10
48642731	chr2:48642731:T:C	4.84154e-08	-1.32758	-1.35529
48642876	chr2:48642876:TGTG:T	6.77895e-08	-1.3392	-1.00708
48643063	chr2:48643063:T:C	2.38854e-07	-1.08683	-3.62731e-10
48643067	chr2:48643067:A:G	3.16418e-07	-1.71526	0.909636
48643226	chr2:48643226:C:T	4.25654e-07	-1.71472	1.20566
48643568	chr2:48643568:A:T	2.3646e-07	-1.62181	0.524897
48643749	chr2:48643749:G:T	7.95108e-08	-1.35022	-0.83657
48643843	chr2:48643843:C:T	1.18445e-06	-1.51451e-10	0.51435
48643929	chr2:48643929:C:T	2.51662e-07	-1.51451e-10	-1.0346
48644013	chr2:48644013:T:A	1.00046e-06	-1.51451e-10	0.345532
48644445	chr2:48644445:G:C	2.59038e-07	-1.51451e-10	-1.00571
48644694	chr2:48644694:C:T	1.53327e-07	-1.53011	-3.62731e-10
48644893	chr2:48644893:A:G	2.775e-07	-0.936865	-3.62731e-10
48644974	chr2:48644974:A:G	1.96571e-07	-1.457	0.175335
48645369	chr2:48645369:T:C	2.30077e-07	-1.12427	-3.62731e-10
48645472	chr2:48645472:A:T	5.85272e-08	-1.3652	-1.12799
48645677	chr2:48645677:C:G	2.54437e-07	-1.51451e-10	-1.02363
48646118	chr2:48646118:C:T	4.90079e-07	-1.71311	1.34499
48646523	chr2:48646523:T:C	2.56794e-07	-1.48172	0.467306
48646786	chr2:48646786:A:G	4.46681e-08	-1.4431	-1.32033
48646839	chr2:48646839:A:G	1.10282e-07	-1.59951	-0.260131
48647297	chr2:48647297:A:T	6.68752e-08	-1.39232	-0.967542
48647391	chr2:48647391:A:G	2.1472e-06	-1.51451e-10	1.10923
48647527	chr2:48647527:G:A	1.79918e-07	-1.37018	-3.62731e-10
48647640	chr2:48647640:C:CTATATTGAG	3.15088e-07	-1.51451e-10	-0.809835
48647643	chr2:48647643:C:T	3.14856e-07	-1.51451e-10	-0.810571
48647682	chr2:48647682:C:A	5.76916e-08	-1.54314	-0.964431
48647880	chr2:48647880:A:G	5.09793e-07	-1.71523	1.38654
48647923	chr2:48647923:A:C	2.31069e-07	-1.51451e-10	-1.11997
48648326	chr2:48648326:T:G	6.8204e-07	-1.28836	1.25077
48649060	chr2:48649060:T:A	1.9006e-07	-1.51451e-10	-1.31535
48649131	chr2:48649131:T:C	9.35654e-07	-1.51451e-10	0.27856
48649238	chr2:48649238:C:T	1.07508e-06	-1.32423	1.74169
48649326	chr2:48649326:G:C	6.76848e-08	-1.44073	-0.907095
48649374	chr2:48649374:C:T	3.33439e-07	-1.17808	0.424851
48649435	chr2:48649435:C:G	7.53141e-07	-1.51451e-10	0.061566
48649644	chr2:48649644:G:A	3.47303e-06	-1.51451e-10	1.5901
48650332	chr2:48650332:A:G	2.82173e-07	-1.51451e-10	-0.920167
48650361	chr2:48650361:A:G	3.25985e-08	-1.71475	-1.36367
48650563	chr2:48650563:A:G	8.35887e-07	-1.51451e-10	0.165807
48650850	chr2:48650850:A:G	2.48839e-07	-1.22332	0.177439
48651144	chr2:48651144:A:G	4.06678e-07	-0.554664	-3.62731e-10
48651307	chr2:48651307:T:A	3.24372e-07	-1.71098	0.930184
48652228	chr2:48652228:C:G	9.63336e-07	-1.51451e-10	0.307716
48652234	chr2:48652234:C:T	4.82536e-07	-0.383631	-3.62731e-10
48652279	chr2:48652279:G:A	3.26643e-08	-1.71506	-1.36134
48652380	chr2:48652380:C:T	4.09142e-07	-1.70896	1.16034
48652402	chr2:48652402:G:A	8.5048e-07	-1.51451e-10	0.183115
48652576	chr2:48652576:C:T	1.89908e-07	-1.51451e-10	-1.31615
48652763	chr2:48652763:C:T	2.12436e-07	-1.71334	0.509295
48652776	chr2:48652776:C:A	1.50761e-07	-1.54699	-3.62731e-10
48653095	chr2:48653095:G:C	1.58348e-07	-1.49789	-3.62731e-10
48653533	chr2:48653533:C:G	4.12783e-07	-0.539764	-3.62731e-10
48654024	chr2:48654024:C:T	1.11599e-06	-1.51451e-10	0.454807
48654195	chr2:48654195:G:C	8.90778e-07	-1.51451e-10	0.229409
48654222	chr2:48654222:C:T	8.96221e-07	-1.51451e-10	0.235501
48654242	chr2:48654242:T:C	8.43435e-07	-1.51451e-10	0.174797
48654472	chr2:48654472:C:T	2.5581e-07	-1.70929	0.691039
48654904	chr2:48654904:T:C	2.3371e-07	-1.51451e-10	-1.1086
48655126	chr2:48655126:G:T	9.5578e-07	-1.51451e-10	0.299841
48655201	chr2:48655201:A:G	1.47906e-07	-1.56611	-3.62731e-10
48655430	chr2:48655430:C:G	1.10607e-06	-1.51451e-10	0.445878
48655609	chr2:48655609:T:A	5.81131e-08	-1.36987	-1.13043
48655739	chr2:48655739:A:G	3.68107e-08	-1.64369	-1.31321
48656105	chr2:48656105:C:T	3.72572e-06	-1.51451e-10	1.66033
48656126	chr2:48656126:A:G	5.58959e-08	-1.37908	-1.16012
48656870	chr2:48656870:G:A	1.55487e-06	-1.51451e-10	0.786462
48657032	chr2:48657032:T:C	1.58995e-07	-1.49381	-3.62731e-10
48657092	chr2:48657092:A:G	3.46913e-08	-1.66036	-1.35584
48657251	chr2:48657251:C:T	1.85756e-07	-1.51451e-10	-1.33825
48657280	chr2:48657280:A:G	3.54221e-08	-1.63896	-1.35639
48658235	chr2:48658235:A:G	2.71168e-07	-1.59265	0.632697
48658318	chr2:48658318:A:G	5.1928e-07	-1.71495	1.40471
48658345	chr2:48658345:T:A	1.04263e-06	-1.51451e-10	0.386813
48658358	chr2:48658358:A:G	8.4815e-07	-1.51451e-10	0.180372
48658561	chr2:48658561:T:C	1.02213e-06	-1.51451e-10	0.366953
48658816	chr2:48658816:T:C	4.79562e-06	-1.51451e-10	1.91277
48659090	chr2:48659090:C:T	1.47756e-07	-1.56713	-3.62731e-10
48659726	chr2:48659726:G:A	3.4245e-08	-1.68763	-1.34152
48659743	chr2:48659743:A:T	1.93775e-06	-1.51451e-10	1.0066
48660506	chr2:48660506:G:A	2.2658e-07	-1.51451e-10	-1.13959
48660659	chr2:48660659:T:C	1.71396e-07	-1.41871	-3.62731e-10
48660677	chr2:48660677:C:T	3.61526e-07	-1.70631	1.03396
48661394	chr2:48661394:T:C	3.30483e-08	-1.71526	-1.34945
48661442	chr2:48661442:C:T	1.89646e-07	-1.51451e-10	-1.31753
48661758	chr2:48661758:A:C	4.88155e-07	-1.69842	1.32637
48661868	chr2:48661868:T:G	1.30796e-07	-1.68905	-3.62731e-10
48661940	chr2:48661940:T:G	7.33104e-07	-1.51451e-10	0.034601
48661990	chr2:48661990:C:T	1.53645e-06	-1.51451e-10	0.774544
48662111	chr2:48662111:T:G	8.28651e-07	-1.51451e-10	0.157113
48662307	chr2:48662307:A:T	1.32087e-07	-1.58599	-0.0932352
48662594	chr2:48662594:G:C	2.23335e-07	-1.71526	0.56124
48662799	chr2:48662799:T:C	6.0269e-07	-1.51451e-10	-0.161283
48662828	chr2:48662828:A:G	5.95322e-08	-1.54522	-0.93095
48662898	chr2:48662898:C:T	5.38552e-07	-1.51451e-10	-0.273801
48662959	chr2:48662959:G:A	2.46869e-07	-1.51451e-10	-1.05383
48663037	chr2:48663037:C:T	1.67582e-06	-1.51451e-10	0.861371
48663118	chr2:48663118:A:G	4.50426e-07	-1.29381	0.841314
48663191	chr2:48663191:T:C	6.72197e-08	-1.29342	-1.0613
48663393	chr2:48663393:A:G	1.50658e-07	-1.54768	-3.62731e-10
48663562	chr2:48663562:T:G	1.00018e-06	-1.51451e-10	0.345245
48664019	chr2:48664019:C:T	2.19306e-07	-1.51451e-10	-1.17222
48664079	chr2:48664079:A:G	2.0249e-07	-1.36355	0.111553
48664145	chr2:48664145:T:C	3.27136e-07	-1.34567	0.573363
48664148	chr2:48664148:C:T	5.52669e-07	-1.71344	1.46551
48664318	chr2:48664318:T:G	8.2952e-07	-1.51451e-10	0.158161
48664689	chr2:48664689:G:A	3.26276e-07	-1.51451e-10	-0.774941
48665022	chr2:48665022:C:T	1.84716e-07	-1.51451e-10	-1.34387
48665055	chr2:48665055:G:A	8.09836e-07	-1.51451e-10	0.134146
48665623	chr2:48665623:A:G	5.10298e-07	-1.71527	1.38757
48665974	chr2:48665974:A:G	2.65068e-07	-1.51451e-10	-0.982701
48666168	chr2:48666168:T:C	3.28514e-08	-1.71135	-1.35934
48666193	chr2:48666193:G:T	1.71353e-07	-1.13785	-0.28111
48667166	chr2:48667166:C:T	5.47838e-07	-1.51451e-10	-0.256706
48667202	chr2:48667202:G:T	2.16606e-07	-1.51451e-10	-1.18461
48667465	chr2:48667465:A:G	3.25774e-08	-1.71515	-1.36392
48667996	chr2:48667996:C:G	4.30285e-07	-1.51451e-10	-0.49824
48668017	chr2:48668017:C:T	2.72152e-07	-1.51451e-10	-0.956325
48668542	chr2:48668542:C:T	1.84661e-07	-1.51451e-10	-1.34416
48668661	chr2:48668661:C:G	1.26405e-06	-1.51451e-10	0.579389
48668696	chr2:48668696:A:G	2.1939e-07	-1.71451	0.542679
48669069	chr2:48669069:A:G	8.30121e-07	-1.51451e-10	0.158886
48669758	chr2:48669758:A:G	1.27678e-07	-1.71318	-3.62731e-10
48670133	chr2:48670133:A:C	3.39523e-08	-1.66825	-1.36948
48670256	chr2:48670256:TG:T	8.34806e-07	-1.51451e-10	0.164513
48670398	chr2:48670398:T:A	1.89705e-07	-1.51451e-10	-1.31722
48670786	chr2:48670786:G:T	2.34828e-07	-1.51451e-10	-1.10383
48670802	chr2:48670802:A:G	4.02307e-08	-1.5268	-1.34126
48670918	chr2:48670918:G:A	3.26567e-08	-1.71525	-1.36139
48670926	chr2:48670926:T:C	3.29042e-08	-1.70916	-1.35993
48670970	chr2:48670970:C:T	1.86324e-07	-1.51451e-10	-1.3352
48671075	chr2:48671075:G:A	1.76907e-07	-1.38706	-3.62731e-10
48671400	chr2:48671400:C:T	3.24647e-08	-1.71273	-1.36981
48671582	chr2:48671582:C:T	2.72702e-07	-1.51451e-10	-0.954306
48671659	chr2:48671659:T:A	1.70917e-07	-1.42151	-3.62731e-10
48672052	chr2:48672052:A:G	8.99475e-07	-1.51451e-10	0.239125
48672147	chr2:48672147:G:A	2.63082e-07	-1.51451e-10	-0.990219
48672622	chr2:48672622:G:A	1.84837e-07	-1.51451e-10	-1.34321
48672722	chr2:48672722:T:C	3.86664e-08	-1.70236	-1.20535
48672783	chr2:48672783:G:T	3.30622e-07	-1.51451e-10	-0.761711
48672867	chr2:48672867:C:T	6.5398e-07	-1.45087	1.37127
48673000	chr2:48673000:A:G	3.31862e-08	-1.70569	-1.35487
48673189	chr2:48673189:C:T	7.85972e-07	-1.51451e-10	0.104235
48673507	chr2:48673507:C:T	4.76274e-08	-1.52803	-1.17125
48673592	chr2:48673592:T:C	3.78419e-08	-1.71051	-1.21876
48673850	chr2:48673850:A:G	8.36613e-07	-1.51451e-10	0.166676
48673912	chr2:48673912:C:T	6.24142e-08	-1.55201	-0.876879
48674174	chr2:48674174:T:C	3.25944e-08	-1.71195	-1.36659
48674500	chr2:48674500:C:T	4.03737e-08	-1.56716	-1.29735
48674833	chr2:48674833:G:A	1.04741e-07	-1.35554	-0.555656
48675309	chr2:48675309:G:C	1.96079e-07	-1.51451e-10	-1.28417
48675387	chr2:48675387:A:G	3.33687e-07	-0.752484	-3.62731e-10
48675428	chr2:48675428:A:C	1.2943e-07	-1.69955	-3.62731e-10
48675439	chr2:48675439:A:G	2.93812e-07	-1.69803	0.81828
48675487	chr2:48675487:A:G	2.06065e-07	-1.51451e-10	-1.2345
48675729	chr2:48675729:T:C	1.84223e-07	-1.51451e-10	-1.34654
48676248	chr2:48676248:C:G	2.10749e-07	-1.51451e-10	-1.21202
48677128	chr2:48677128:G:A	1.56401e-07	-1.51027	-3.62731e-10
48677223	chr2:48677223:T:C	2.4039e-07	-1.51451e-10	-1.08042
48677231	chr2:48677231:A:T	3.25053e-08	-1.71172	-1.36956
48677262	chr2:48677262:C:T	2.23385e-07	-1.51451e-10	-1.15379
48677411	chr2:48677411:T:C	3.71256e-08	-1.59446	-1.35392
48677423	chr2:48677423:G:A	1.82543e-07	-1.51451e-10	-1.3557
48677470	chr2:48677470:C:T	2.58194e-07	-1.69127	0.682298
48677520	chr2:48677520:A:G	1.24813e-06	-1.66911	2.23583
48677671	chr2:48677671:C:G	1.04909e-07	-1.51277	-0.396826
48677703	chr2:48677703:A:G	2.26329e-07	-1.11612	-0.0245714
48677734	chr2:48677734:G:A	2.19281e-07	-1.51451e-10	-1.17233
48677896	chr2:48677896:G:A	1.81985e-07	-1.51451e-10	-1.35876
48678266	chr2:48678266:G:T	8.01138e-07	-1.51451e-10	0.123348
48678817	chr2:48678817:C:T	9.31763e-08	-1.51378	-0.514416
48678910	chr2:48678910:A:C	4.95467e-08	-1.58511	-1.07466
48679221	chr2:48679221:A:G	1.62141e-07	-1.08593	-0.388286
48679636	chr2:48679636:TAAC:T	3.37167e-06	-1.51451e-10	1.56048
48679947	chr2:48679947:C:T	5.4534e-07	-0.906007	0.64473
48679991	chr2:48679991:T:C	1.60011e-07	-1.71427	0.226823
48680030	chr2:48680030:C:G	1.16088e-07	-1.22371	-0.58463
48680145	chr2:48680145:C:T	5.85425e-07	0.995452	-1.1858
48680310	chr2:48680310:G:A	1.84651e-07	-1.51451e-10	-1.34422
48680460	chr2:48680460:TAA:T	2.02037e-07	-1.51451e-10	-1.25423
48680499	chr2:48680499:G:A	4.78794e-08	-1.64615	-1.04785
48680586	chr2:48680586:A:G	2.35814e-07	-1.51451e-10	-1.09964
48680798	chr2:48680798:TG:T	1.8802e-07	-1.51451e-10	-1.32614
48681770	chr2:48681770:G:A	3.85026e-07	-1.09526	0.485881
48682030	chr2:48682030:C:T	6.20353e-07	-0.132398	-3.62731e-10
48682032	chr2:48682032:G:A	3.48734e-07	-1.5546	0.846226
48682289	chr2:48682289:G:C	1.27565e-07	-1.64265	-0.0714096
48682298	chr2:48682298:C:T	1.57848e-07	-1.62364	0.122582
48682336	chr2:48682336:C:T	1.84291e-07	-1.51451e-10	-1.34617
48682469	chr2:48682469:G:A	5.92019e-07	-1.51451e-10	-0.179147
48682542	chr2:48682542:T:C	2.3448e-07	-1.51451e-10	-1.10532
48682994	chr2:48682994:C:T	1.64076e-06	-1.21458	2.0548
48683338	chr2:48683338:G:GA	5.42557e-07	-1.35392	1.08753
48683923	chr2:48683923:A:G	2.4064e-07	-1.51451e-10	-1.07938
48683935	chr2:48683935:G:A	1.41232e-07	-1.61229	-3.62731e-10
48683940	chr2:48683940:C:T	2.44097e-07	-1.51451e-10	-1.06512
48683977	chr2:48683977:A:C	1.27438e-07	-1.66361	-0.0514459
48684142	chr2:48684142:A:T	1.22061e-06	-1.51451e-10	0.544422
48684930	chr2:48684930:C:T	6.00598e-07	-1.51451e-10	-0.16476
48685241	chr2:48685241:C:G	1.22572e-07	-1.44337	-0.310619
48685498	chr2:48685498:A:G	9.15225e-07	-1.51451e-10	0.256484
48685860	chr2:48685860:G:T	4.07427e-08	-1.65535	-1.20006
48685880	chr2:48685880:C:A	5.84941e-08	-1.1306	-1.36316
48686402	chr2:48686402:T:A	2.64611e-07	-0.984424	-3.62731e-10
48687169	chr2:48687169:A:G	5.53813e-07	-1.51451e-10	-0.245859
48687549	chr2:48687549:A:G	3.08509e-07	-1.22433	0.393398
48687566	chr2:48687566:G:A	1.02455e-06	-1.51451e-10	0.369319
48688732	chr2:48688732:A:G	9.0679e-08	-1.64359	-0.411774
48688787	chr2:48688787:A:G	6.24442e-07	-1.51451e-10	-0.125828
48688962	chr2:48688962:C:T	8.77649e-07	-1.51451e-10	0.214561
48689427	chr2:48689427:G:C	1.922e-07	-1.51451e-10	-1.30415
48689493	chr2:48689493:C:T	1.56863e-07	-1.0539	-0.453413
48689683	chr2:48689683:A:G	5.91419e-08	-1.58627	-0.896474
48689933	chr2:48689933:C:T	3.08841e-07	-0.829859	-3.62731e-10
48689950	chr2:48689950:G:A	4.0663e-07	-1.08672	0.531936
48690689	chr2:48690689:A:G	1.84956e-07	-1.51451e-10	-1.34257
48690703	chr2:48690703:A:G	1.05243e-07	-1.46071	-0.445706
48690884	chr2:48690884:G:C	1.05401e-07	-1.63549	-0.26942
48691818	chr2:48691818:C:T	5.72435e-07	-1.51451e-10	-0.212787
48692458	chr2:48692458:T:C	2.25222e-06	-1.14693	2.30392
48693124	chr2:48693124:C:T	6.0646e-07	-1.10603	0.950986
48693802	chr2:48693802:A:G	1.36005e-07	-1.65	-3.62731e-10
48694236	chr2:48694236:T:C	1.47978e-07	-1.63178	0.0661614
48694299	chr2:48694299:T:C	4.261e-08	-1.51035	-1.30025
48694572	chr2:48694572:A:G	2.91066e-07	-1.51451e-10	-0.889135
48695038	chr2:48695038:T:C	5.85896e-07	-1.51451e-10	-0.189545
48695422	chr2:48695422:C:T	9.0687e-06	-1.24083	3.79072
48696015	chr2:48696015:A:C	2.689e-07	-1.51451e-10	-0.968347
48696483	chr2:48696483:G:T	9.46682e-07	-1.51451e-10	0.290277
48696595	chr2:48696595:A:C	1.348e-07	-1.5206	-0.138297
48696711	chr2:48696711:T:G	2.2381e-07	-1.51451e-10	-1.15189
48696832	chr2:48696832:C:CA	1.07864e-07	-1.62301	-0.258807
48696952	chr2:48696952:C:T	5.45459e-08	-1.21129	-1.35236
48697174	chr2:48697174:T:G	1.68014e-07	-1.43864	-3.62731e-10
48697337	chr2:48697337:C:T	4.58954e-08	-1.36864	-1.36768
48697682	chr2:48697682:A:T	2.82426e-07	-1.02942	0.110149
48697737	chr2:48697737:C:T	1.8351e-07	-1.35042	-3.62731e-10
48698607	chr2:48698607:C:T	7.55271e-07	0.602272	-0.537882
48699043	chr2:48699043:G:C	1.7853e-07	-1.22384	-0.154085
48699282	chr2:48699282:C:G	1.83791e-07	-1.51451e-10	-1.34889
48699544	chr2:48699544:C:T	1.7718e-07	-1.38552	-3.62731e-10
48699649	chr2:48699649:A:C	8.42862e-08	-1.18129	-0.947175
48699736	chr2:48699736:C:T	2.64741e-07	-1.51451e-10	-0.983933
48700059	chr2:48700059:C:T	3.23792e-07	-1.51451e-10	-0.782584
48700107	chr2:48700107:A:C	4.8858e-08	-1.71087	-0.962894
48700556	chr2:48700556:C:T	8.95025e-07	0.234166	-3.62731e-10
48701160	chr2:48701160:T:A	2.66153e-07	-1.51451e-10	-0.978614
48701394	chr2:48701394:C:G	3.99666e-08	-1.71393	-1.16071
48701503	chr2:48701503:A:G	3.80511e-08	-1.61294	-1.31081
48701540	chr2:48701540:G:A	7.25952e-07	-1.51451e-10	0.0247979
48701544	chr2:48701544:A:C	9.35293e-08	-1.10284	-0.921569
48702063	chr2:48702063:AG:A	2.68992e-07	-1.51451e-10	-0.968005
48702068	chr2:48702068:G:A	4.10101e-08	-1.48969	-1.35918
48702282	chr2:48702282:A:G	2.73607e-07	-1.51451e-10	-0.950994
48702327	chr2:48702327:A:G	4.33176e-08	-1.45711	-1.33702
48702357	chr2:48702357:G:A	4.47212e-08	-1.42451	-1.33773
48702443	chr2:48702443:G:A	7.22919e-07	-1.51451e-10	0.0206107
48702453	chr2:48702453:C:T	5.20109e-07	-0.191654	-0.116994
48703074	chr2:48703074:T:G	8.61373e-08	-1.15975	-0.946992
48703569	chr2:48703569:G:A	3.3515e-07	-0.748107	-3.62731e-10
48703681	chr2:48703681:C:G	4.40804e-08	-1.43049	-1.34618
48703752	chr2:48703752:C:T	1.49687e-06	-1.51451e-10	0.748446
48703958	chr2:48703958:CT:C	2.50882e-07	-1.51451e-10	-1.0377
48704169	chr2:48704169:C:A	9.43966e-08	-1.10224	-0.912942
48704301	chr2:48704301:T:C	9.41467e-08	-1.05061	-0.967224
48704317	chr2:48704317:C:T	2.00028e-07	-1.51451e-10	-1.26423
48704318	chr2:48704318:G:A	1.82354e-07	-1.51451e-10	-1.35673
48704518	chr2:48704518:C:A	6.0087e-08	-1.48285	-0.984042
48704568	chr2:48704568:C:A	7.31864e-07	-1.51451e-10	0.0329085
48705806	chr2:48705806:C:T	1.62881e-06	0.184482	0.648439
48706384	chr2:48706384:C:T	7.06301e-08	-1.42092	-0.884314
48706412	chr2:48706412:C:T	5.58554e-08	-1.43925	-1.10067
48706665	chr2:48706665:T:C	2.02046e-07	-1.25419	-3.62731e-10
48706705	chr2:48706705:C:T	4.31842e-08	-1.61262	-1.1846
48706737	chr2:48706737:G:A	1.05698e-07	-1.23879	-0.663314
48706751	chr2:48706751:G:A	5.41412e-08	-1.48966	-1.08143
48706762	chr2:48706762:C:T	1.80003e-07	-1.51451e-10	-1.36971
48706788	chr2:48706788:C:T	2.01958e-07	-1.379	0.124375
48707192	chr2:48707192:G:A	4.34056e-08	-1.43548	-1.35662
48707245	chr2:48707245:C:G	1.85564e-07	-1.51451e-10	-1.33929
48707280	chr2:48707280:G:A	1.83793e-07	-1.51451e-10	-1.34888
48707420	chr2:48707420:CTG:C	4.19837e-08	-1.64079	-1.18461
48707484	chr2:48707484:T:C	7.12282e-08	-1.2589	-1.0379
48707733	chr2:48707733:A:G	2.879e-07	-1.51451e-10	-0.900073
48708071	chr2:48708071:C:T	5.86444e-08	-1.2066	-1.28459
48708092	chr2:48708092:C:A	5.71128e-08	-1.17621	-1.34144
48708152	chr2:48708152:G:A	1.05254e-07	-1.10051	-0.805792
48708187	chr2:48708187:C:T	1.92932e-07	-1.51451e-10	-1.30035
48708253	chr2:48708253:C:T	6.49249e-08	-1.03019	-1.35927
48708791	chr2:48708791:T:C	3.38376e-08	-1.67138	-1.36973
48708867	chr2:48708867:G:A	4.05863e-08	-1.56749	-1.29177
48709006	chr2:48709006:C:T	2.6501e-07	-1.51451e-10	-0.982919
48709027	chr2:48709027:G:A	4.86287e-07	-1.51451e-10	-0.375886
48710015	chr2:48710015:C:T	3.35886e-08	-1.68042	-1.36807
48710210	chr2:48710210:G:A	7.64866e-08	-1.52619	-0.699383
48710437	chr2:48710437:G:A	4.68134e-07	0.505313	-0.919244
48710475	chr2:48710475:C:A	1.20732e-07	-0.617745	-1.15137
48710844	chr2:48710844:G:A	1.42187e-07	-1.60554	-3.62731e-10
48711582	chr2:48711582:T:A	4.31031e-08	-1.65257	-1.14652
48711590	chr2:48711590:T:G	1.71496e-07	-1.41813	-3.62731e-10
48711699	chr2:48711699:C:T	1.27775e-07	-1.71242	-3.62731e-10
48711957	chr2:48711957:A:G	2.05318e-07	0.00298659	-1.24111
48712413	chr2:48712413:G:A	2.24911e-07	0.0538199	-1.2008
48712590	chr2:48712590:A:T	2.52195e-07	0.243435	-1.27592
48712603	chr2:48712603:A:G	4.41495e-08	-1.58245	-1.19266
48712723	chr2:48712723:C:G	2.3079e-07	0.156581	-1.27776
48712814	chr2:48712814:T:C	1.03592e-06	1.13826	-0.757898
48712934	chr2:48712934:A:G	2.49782e-07	-0.899782	-0.142316
48713007	chr2:48713007:C:T	4.516e-07	0.772881	-1.22277
48713083	chr2:48713083:G:A	1.3588e-07	-1.65091	-3.62731e-10
48713161	chr2:48713161:C:T	1.31934e-05	3.23395	-0.309169
48713449	chr2:48713449:G:A	1.01448e-05	-1.51451e-10	2.66203
48713490	chr2:48713490:A:C	2.02061e-07	-0.0349771	-1.21914
48713541	chr2:48713541:C:T	2.2177e-07	0.111564	-1.27261
48713933	chr2:48713933:CA:C	1.70049e-07	-0.127778	-1.29882
48714289	chr2:48714289:C:T	4.03181e-07	0.102039	-0.665341
48714425	chr2:48714425:T:C	5.52541e-07	1.10488	-1.35303
48714675	chr2:48714675:A:G	2.05726e-07	-1.51451e-10	-1.23614
48714771	chr2:48714771:G:A	4.55753e-07	0.762205	-1.20294
48715143	chr2:48715143:T:A	5.34135e-07	0.87493	-1.15697
48715609	chr2:48715609:T:A	7.20364e-08	-0.993427	-1.29209
48715623	chr2:48715623:T:A	3.75769e-08	-1.64606	-1.29023
48715868	chr2:48715868:C:T	4.80626e-06	1.99781	-0.0828216
48716066	chr2:48716066:A:G	2.19498e-07	-1.51451e-10	-1.17134
48716252	chr2:48716252:G:C	1.6113e-07	-1.48048	-3.62731e-10
48716390	chr2:48716390:T:A	2.2092e-07	-1.51451e-10	-1.16488
48716657	chr2:48716657:T:C	3.78658e-08	-1.62824	-1.3004
48716664	chr2:48716664:A:G	1.90497e-07	0.0474963	-1.36055
48716701	chr2:48716701:A:C	3.57764e-08	-1.64408	-1.34131
48717048	chr2:48717048:C:T	2.744e-07	-1.51451e-10	-0.948098
48717122	chr2:48717122:C:G	5.49241e-07	1.09857	-1.35271
48717197	chr2:48717197:A:G	2.06303e-07	-1.51451e-10	-1.23334
48717302	chr2:48717302:G:A	2.01811e-07	0.0279722	-1.28333
48717394	chr2:48717394:A:G	2.192e-07	0.0737717	-1.24647
48717407	chr2:48717407:C:G	2.17126e-07	0.0350711	-1.21728
48717431	chr2:48717431:G:A	1.99886e-07	-0.415307	-0.849634
48717715	chr2:48717715:G:A	1.29909e-07	-1.69585	-3.62731e-10
48718008	chr2:48718008:C:T	2.62623e-07	0.267925	-1.25989
48718073	chr2:48718073:A:T	7.47172e-07	0.0536099	-3.62731e-10
48718346	chr2:48718346:C:T	1.51707e-07	-0.512196	-1.02854
48718633	chr2:48718633:A:T	2.61221e-07	0.311266	-1.30859
48718765	chr2:48718765:C:T	2.08815e-07	0.0773622	-1.2986
48718815	chr2:48718815:G:A	2.21848e-07	0.0543313	-1.21502
48719028	chr2:48719028:A:G	5.85955e-08	-1.55155	-0.940481
48719094	chr2:48719094:G:A	4.45861e-08	-1.40253	-1.36273
48719579	chr2:48719579:G:C	4.77036e-07	-1.51451e-10	-0.395093
48719585	chr2:48719585:T:C	2.37106e-07	0.148966	-1.24315
48719651	chr2:48719651:T:G	1.80562e-07	-1.51451e-10	-1.36661
48719741	chr2:48719741:G:C	2.00575e-07	-1.51451e-10	-1.2615
48720441	chr2:48720441:G:A	2.47571e-07	0.252217	-1.30321
48720911	chr2:48720911:G:A	2.26825e-07	-0.0663932	-1.07212
48721298	chr2:48721298:C:G	2.27506e-07	-0.146924	-0.988584
48721609	chr2:48721609:C:T	2.05615e-07	-1.51451e-10	-1.23668
48721717	chr2:48721717:A:G	3.92968e-08	-1.6261	-1.26545
48722539	chr2:48722539:G:A	2.62321e-07	-1.51451e-10	-0.993117
48722902	chr2:48722902:T:C	1.78926e-07	-1.52908	0.153364
48722936	chr2:48722936:T:G	3.80613e-08	-1.60727	-1.31622
48722992	chr2:48722992:T:C	1.56395e-07	-1.5103	-3.62731e-10
48724352	chr2:48724352:G:A	1.51479e-07	-0.222244	-1.32
48724816	chr2:48724816:T:C	1.48162e-07	-1.56438	-3.62731e-10
48724832	chr2:48724832:G:C	6.3884e-07	1.19493	-1.29797
48724934	chr2:48724934:G:T	1.30096e-07	-1.69442	-3.62731e-10
48725350	chr2:48725350:A:G	2.56802e-06	-1.51451e-10	1.28821
48725435	chr2:48725435:C:T	8.83445e-07	1.51624	-1.2951
48725485	chr2:48725485:G:A	2.73579e-07	-0.951094	-3.62731e-10
48725510	chr2:48725510:G:A	6.15023e-07	-0.116421	-0.0246059
48725562	chr2:48725562:C:G	2.94541e-07	-0.877268	-3.62731e-10
48725805	chr2:48725805:A:G	2.40174e-07	-1.51451e-10	-1.08132
48726070	chr2:48726070:C:T	9.071e-08	-1.71397	-0.341049
48726454	chr2:48726454:A:G	2.34781e-07	-1.51451e-10	-1.10403
48726626	chr2:48726626:C:T	1.85532e-07	-1.51451e-10	-1.33946
48726840	chr2:48726840:T:A	7.17177e-08	-1.6253	-0.664651
48727142	chr2:48727142:T:A	1.32861e-07	-1.67338	-3.62731e-10
48727766	chr2:48727766:T:C	1.66192e-07	-1.24352	-0.206017
48727942	chr2:48727942:A:G	1.2836e-07	-1.70785	-3.62731e-10
48727960	chr2:48727960:T:C	3.22442e-07	-1.51451e-10	-0.786763
48728046	chr2:48728046:C:T	1.20276e-07	-0.946839	-0.826061
48728175	chr2:48728175:T:C	8.82615e-08	-1.06419	-1.01819
48728231	chr2:48728231:C:T	5.87556e-08	-1.12023	-1.36907
48728266	chr2:48728266:C:T	5.39458e-08	-1.21107	-1.36363
48728348	chr2:48728348:T:C	5.37869e-08	-1.21123	-1.36643
48728362	chr2:48728362:A:G	1.8015e-07	-1.51451e-10	-1.36889
48728544	chr2:48728544:A:G	4.13736e-08	-1.47027	-1.36978
48729278	chr2:48729278:C:T	6.53687e-08	-1.28293	-1.09971
48729292	chr2:48729292:T:A	3.25908e-08	-1.71178	-1.36688
48729336	chr2:48729336:C:T	7.16011e-08	-1.18229	-1.10929
48729373	chr2:48729373:A:G	6.27421e-08	-1.25444	-1.16922
48729726	chr2:48729726:C:T	2.44725e-07	-1.51451e-10	-1.06255
48730016	chr2:48730016:A:G	1.81501e-07	-1.51451e-10	-1.36143
48731456	chr2:48731456:A:G	8.38326e-08	-1.49887	-0.634997
48731487	chr2:48731487:A:G	4.09e-08	-1.65975	-1.19181
48731508	chr2:48731508:C:T	4.23729e-08	-1.64678	-1.16939
48731608	chr2:48731608:C:T	1.87102e-07	-1.33103	-3.62731e-10
48732280	chr2:48732280:G:A	2.12414e-07	-1.51451e-10	-1.20415
48732312	chr2:48732312:G:A	9.38091e-08	-1.49138	-0.530042
48732398	chr2:48732398:T:C	5.5571e-08	-1.67062	-0.874406
48732628	chr2:48732628:C:T	3.03855e-07	-1.51451e-10	-0.846137
48732893	chr2:48732893:G:A	6.18471e-08	-1.07813	-1.3599
48732984	chr2:48732984:GATGGCAT:G	2.37009e-06	1.208	-3.62731e-10
48733173	chr2:48733173:T:G	2.56193e-07	-1.51451e-10	-1.01676
48733178	chr2:48733178:A:G	6.19047e-08	-1.09071	-1.34638
48733501	chr2:48733501:C:T	6.04483e-08	-1.12211	-1.33879
48734108	chr2:48734108:G:A	3.03852e-07	-1.51451e-10	-0.846144
48734256	chr2:48734256:C:T	2.63919e-07	-1.51451e-10	-0.987043
48734502	chr2:48734502:A:C	3.72599e-08	-1.68607	-1.2587
48734523	chr2:48734523:A:T	4.1135e-08	-1.6003	-1.24552
48734563	chr2:48734563:TTCC:T	4.95875e-08	-1.48015	-1.1788
48734811	chr2:48734811:G:T	2.74964e-07	-1.51451e-10	-0.946044
48734858	chr2:48734858:A:G	3.47915e-08	-1.65953	-1.35378
48734884	chr2:48734884:T:A	2.71504e-07	-0.95871	-3.62731e-10
48735152	chr2:48735152:G:T	1.3497e-07	-0.841301	-0.816334
48735216	chr2:48735216:T:A	2.3225e-07	-1.51451e-10	-1.11487
48735411	chr2:48735411:A:G	2.78019e-07	-1.51451e-10	-0.934995
48735674	chr2:48735674:G:T	5.92256e-08	-1.44225	-1.03908
48736490	chr2:48736490:C:T	3.20428e-07	-1.51451e-10	-0.793027
48737045	chr2:48737045:G:A	3.3119e-08	-1.70963	-1.35295
48737068	chr2:48737068:G:A	4.33544e-08	-1.71395	-1.07933
48737159	chr2:48737159:A:G	1.82776e-07	-1.51451e-10	-1.35442
48737242	chr2:48737242:A:G	4.3254e-08	-1.71186	-1.08374
48737281	chr2:48737281:T:C	3.86334e-08	-1.58633	-1.32224
48737571	chr2:48737571:T:C	3.85119e-08	-1.63524	-1.27648
48737589	chr2:48737589:G:A	3.92975e-07	-1.51451e-10	-0.588941
48738093	chr2:48738093:A:G	1.43681e-06	0.707496	-3.62731e-10
48738464	chr2:48738464:T:C	4.79413e-08	-1.65507	-1.03764
48738842	chr2:48738842:T:G	3.16494e-07	-1.51451e-10	-0.805381
48738900	chr2:48738900:A:C	4.61655e-08	-1.60113	-1.12932
48739007	chr2:48739007:T:C	6.4004e-08	-1.68316	-0.720576
48739021	chr2:48739021:C:G	4.37313e-08	-1.41929	-1.36533
48739255	chr2:48739255:G:A	5.51202e-08	-1.18351	-1.36966
48739379	chr2:48739379:A:G	2.83894e-07	-1.53959	0.625505
48739518	chr2:48739518:T:C	2.30092e-07	-1.51451e-10	-1.12421
48739604	chr2:48739604:T:C	5.75724e-07	-1.51451e-10	-0.207057
48739814	chr2:48739814:A:T	1.95178e-07	-1.51451e-10	-1.28878
48739827	chr2:48739827:C:T	7.36062e-07	-1.51451e-10	0.0386277
48740181	chr2:48740181:G:A	3.58549e-07	-1.51451e-10	-0.680622
48740416	chr2:48740416:T:C	4.57146e-08	-1.66308	-1.07719
48740441	chr2:48740441:T:G	2.41552e-07	-1.51451e-10	-1.0756
48740544	chr2:48740544:G:A	2.03487e-07	-1.51451e-10	-1.24709
48741427	chr2:48741427:A:G	4.37147e-08	-1.52244	-1.26256
48741464	chr2:48741464:G:A	4.01555e-08	-1.59452	-1.27541
48741538	chr2:48741538:C:A	3.28239e-08	-1.70173	-1.3698
48741592	chr2:48741592:A:G	3.93399e-08	-1.6884	-1.20205
48741691	chr2:48741691:G:A	6.61564e-08	-1.61309	-0.75757
48741953	chr2:48741953:C:T	4.4324e-07	-1.51451e-10	-0.468575
48742093	chr2:48742093:A:G	1.13106e-07	-0.817626	-1.01674
48742330	chr2:48742330:C:T	1.79986e-07	-1.51451e-10	-1.36981
48742497	chr2:48742497:A:G	4.47161e-08	-1.43629	-1.32606
48742550	chr2:48742550:G:A	1.84123e-07	-1.51451e-10	-1.34708
48742645	chr2:48742645:G:A	2.69647e-07	-0.965572	-3.62731e-10
48742971	chr2:48742971:G:T	1.80077e-07	-1.51451e-10	-1.3693
48743006	chr2:48743006:G:A	1.91102e-07	-1.51451e-10	-1.30988
48743145	chr2:48743145:A:G	3.27468e-07	-1.51451e-10	-0.771296
48743451	chr2:48743451:G:A	4.51322e-08	-1.38543	-1.36766
48743624	chr2:48743624:A:C	1.80197e-07	-1.51451e-10	-1.36864
48743748	chr2:48743748:G:A	1.78826e-07	-1.37627	-3.62731e-10
48744835	chr2:48744835:A:G	5.04878e-08	-1.35324	-1.28772
48744853	chr2:48744853:A:G	1.84038e-07	-1.51451e-10	-1.34755
48744892	chr2:48744892:A:G	1.80151e-07	-1.51451e-10	-1.36889
48744932	chr2:48744932:T:C	2.79287e-07	-1.51451e-10	-0.930446
48745401	chr2:48745401:G:A	1.8154e-07	-1.51451e-10	-1.36121
48745413	chr2:48745413:A:G	4.93996e-08	-1.31858	-1.34416
48745525	chr2:48745525:A:G	3.44017e-08	-1.65567	-1.36891
48745535	chr2:48745535:C:T	4.0092e-08	-1.64027	-1.23124
48745881	chr2:48745881:A:G	3.41481e-08	-1.67924	-1.35273
48745882	chr2:48745882:A:G	6.6755e-08	-1.00221	-1.35944
48746056	chr2:48746056:A:G	6.07906e-08	-1.7151	-0.740152
48746213	chr2:48746213:G:A	4.4698e-07	-1.51451e-10	-0.460173
48746252	chr2:48746252:G:C	6.20591e-07	-0.132014	-3.62731e-10
48746278	chr2:48746278:A:G	1.82203e-07	-1.51451e-10	-1.35757
48746866	chr2:48746866:C:G	5.55538e-07	-1.51451e-10	-0.242749
48746990	chr2:48746990:CCT:C	5.72842e-08	-1.69179	-0.822869
48747131	chr2:48747131:A:G	3.40622e-08	-1.66558	-1.36892
48747264	chr2:48747264:T:C	1.90409e-07	-1.51451e-10	-1.31351
48747510	chr2:48747510:T:A	5.44433e-08	-1.67756	-0.887965
48747600	chr2:48747600:C:T	5.77357e-07	-1.51451e-10	-0.204226
48748159	chr2:48748159:C:A	1.28045e-07	-1.19403	-0.516278
48748248	chr2:48748248:C:A	1.40368e-07	-1.61842	-3.62731e-10
48748667	chr2:48748667:T:C	1.83645e-07	-1.51451e-10	-1.34968
48748856	chr2:48748856:C:T	3.23867e-07	-1.51451e-10	-0.782354
48748929	chr2:48748929:T:C	1.6133e-07	-1.47923	-3.62731e-10
48749071	chr2:48749071:G:A	9.54198e-08	-1.63048	-0.373916
48749093	chr2:48749093:A:C	2.62264e-07	-1.51451e-10	-0.993335
48749167	chr2:48749167:C:T	1.28102e-07	-1.70986	-3.62731e-10
48749276	chr2:48749276:G:A	1.92949e-07	-1.51451e-10	-1.30026
48749438	chr2:48749438:C:G	1.10496e-07	-0.704574	-1.15313
48749493	chr2:48749493:A:G	1.80029e-07	-1.51451e-10	-1.36957
48749496	chr2:48749496:G:C	5.25437e-07	-1.51451e-10	-0.298455
48749981	chr2:48749981:T:G	5.92855e-08	-1.65917	-0.821157
48750970	chr2:48750970:C:T	3.2343e-07	0.577483	-1.36119
48751020	chr2:48751020:A:G	3.56979e-08	-1.61783	-1.36977
48751125	chr2:48751125:C:T	9.36098e-08	-0.924975	-1.09858
48751335	chr2:48751335:C:G	2.67982e-07	-1.51451e-10	-0.971767
48752356	chr2:48752356:T:A	1.86191e-07	-1.51451e-10	-1.33591
48752493	chr2:48752493:C:G	1.4046e-06	-1.51451e-10	0.684823
48752798	chr2:48752798:G:C	1.27869e-07	-1.71168	-3.62731e-10
48752811	chr2:48752811:C:G	2.4954e-07	-1.51451e-10	-1.04307
48753236	chr2:48753236:A:G	5.21507e-08	-1.60425	-1.0043
48753604	chr2:48753604:G:T	2.09764e-07	-1.51451e-10	-1.21671
48753627	chr2:48753627:A:T	2.54686e-07	-1.51451e-10	-1.02266
48753682	chr2:48753682:G:A	9.33264e-08	-1.35243	-0.674155
48754109	chr2:48754109:A:G	3.77853e-06	-1.51451e-10	1.6744
48754251	chr2:48754251:A:G	1.27115e-05	-1.51451e-10	2.88757
48754339	chr2:48754339:G:A	2.64875e-07	-1.51451e-10	-0.983427
48754758	chr2:48754758:A:G	2.11572e-07	-1.51451e-10	-1.20812
48754925	chr2:48754925:G:A	1.77857e-07	-0.895664	-0.48604
48754958	chr2:48754958:CA:C	1.96312e-07	-0.734369	-0.548611
48754993	chr2:48754993:G:A	1.94147e-07	-0.733885	-0.560185
48755219	chr2:48755219:G:A	4.58175e-07	-0.826336	0.390902
48755729	chr2:48755729:C:A	6.25628e-08	-1.35001	-1.07651
48756206	chr2:48756206:TTGG:T	1.96595e-07	-1.51451e-10	-1.28154
48756363	chr2:48756363:A:C	1.93452e-07	-1.51451e-10	-1.29765
48756650	chr2:48756650:C:T	7.32646e-08	-1.51722	-0.751387
48756693	chr2:48756693:A:G	2.36343e-07	-1.51451e-10	-1.0974
48756699	chr2:48756699:T:C	4.51485e-08	-1.71473	-1.038
48756724	chr2:48756724:C:T	1.27488e-07	-1.71466	-3.62731e-10
48756790	chr2:48756790:G:A	5.31651e-08	-1.55922	-1.03006
48757108	chr2:48757108:ACTCAGCCCAATGTCATTTC:A	2.33092e-07	-1.51451e-10	-1.11125
48757230	chr2:48757230:G:T	4.44304e-08	-1.7113	-1.05746
48757383	chr2:48757383:A:G	1.80539e-07	-1.51451e-10	-1.36674
48757412	chr2:48757412:G:A	1.40956e-07	-1.61424	-3.62731e-10
48757947	chr2:48757947:A:G	9.41063e-08	-1.59366	-0.4246
48758159	chr2:48758159:C:T	3.67944e-07	-1.51451e-10	-0.654757
48758468	chr2:48758468:C:T	4.61495e-08	-1.6188	-1.112
48758486	chr2:48758486:A:G	3.74603e-07	-1.51451e-10	-0.63682
48758511	chr2:48758511:T:C	1.07631e-07	-1.69904	-0.184938
48759210	chr2:48759210:A:G	2.40939e-07	-1.51451e-10	-1.07814
48759324	chr2:48759324:T:C	6.96511e-07	-1.51451e-10	-0.0166033
48759413	chr2:48759413:G:T	4.29848e-07	-1.51451e-10	-0.499254
48759740	chr2:48759740:T:C	3.48789e-08	-1.67452	-1.33628
48759924	chr2:48759924:T:G	5.42413e-06	-1.51451e-10	2.03593
48759932	chr2:48759932:A:G	5.1909e-06	-1.51451e-10	1.99198
48760143	chr2:48760143:A:G	1.89175e-07	-1.51451e-10	-1.32002
48760181	chr2:48760181:C:T	2.44973e-07	-1.51451e-10	-1.06154
48760265	chr2:48760265:G:C	3.49444e-07	0.658497	-1.36484
48760401	chr2:48760401:C:T	1.4589e-07	-1.70747	0.127633
48760409	chr2:48760409:C:T	1.48848e-07	-1.70872	0.148958
48760596	chr2:48760596:A:G	2.18586e-07	-1.51451e-10	-1.1755
48760850	chr2:48760850:T:G	1.55494e-07	-1.70466	0.188586
48760867	chr2:48760867:AT:A	8.65705e-07	-1.51451e-10	0.200858
48761036	chr2:48761036:A:G	4.84828e-07	-1.51451e-10	-0.378892
48761497	chr2:48761497:A:C	3.51455e-08	-1.71503	-1.28816
48761659	chr2:48761659:C:T	8.26735e-08	-1.25389	-0.893894
48761740	chr2:48761740:C:G	1.28328e-07	-1.7081	-3.62731e-10
48762284	chr2:48762284:G:T	7.93448e-08	-1.30391	-0.884979
48762338	chr2:48762338:C:CAT	9.58139e-08	-1.71526	-0.285018
48762439	chr2:48762439:G:A	2.52527e-07	-0.430933	-0.600235
48762724	chr2:48762724:T:G	1.8982e-07	-1.51451e-10	-1.31661
48762938	chr2:48762938:T:A	1.70589e-07	-1.24828	-0.17515
48763028	chr2:48763028:C:T	3.90032e-07	-0.180286	-0.416171
48764133	chr2:48764133:A:G	3.27884e-07	-1.51451e-10	-0.770025
48764157	chr2:48764157:T:C	7.20396e-08	-1.71516	-0.570314
48764403	chr2:48764403:T:G	3.87138e-08	-1.62196	-1.28453
48764563	chr2:48764563:T:C	1.40103e-07	-1.71087	0.0905643
48765360	chr2:48765360:A:G	7.07172e-07	-1.51451e-10	-0.00141186
48765524	chr2:48765524:T:C	5.70701e-08	-1.28362	-1.23479
48765701	chr2:48765701:T:C	6.50965e-08	-1.71437	-0.672443
48765806	chr2:48765806:A:T	3.27601e-08	-1.70684	-1.36664
48765893	chr2:48765893:A:G	1.02473e-07	-1.70485	-0.228237
48766148	chr2:48766148:C:T	3.88963e-07	-1.51451e-10	-0.599201
48766150	chr2:48766150:AGACTCT:A	1.1669e-07	-1.49782	-0.305352
48766331	chr2:48766331:T:G	6.38611e-08	-1.51171	-0.894263
48766352	chr2:48766352:A:G	4.32531e-08	-1.65255	-1.14307
48766750	chr2:48766750:T:C	1.98579e-07	-1.51451e-10	-1.2715
48766968	chr2:48766968:T:C	8.54922e-08	-1.51244	-0.601823
48767126	chr2:48767126:G:T	2.43837e-07	-1.51451e-10	-1.06619
48767379	chr2:48767379:G:T	1.96617e-07	-1.51451e-10	-1.28143
48767669	chr2:48767669:G:T	2.40503e-07	-1.51451e-10	-1.07995
48767759	chr2:48767759:A:T	4.59987e-08	-1.55921	-1.17486
48767992	chr2:48767992:T:C	1.85729e-07	-1.51451e-10	-1.3384
48768200	chr2:48768200:T:A	8.62899e-08	-1.5076	-0.597374
48768977	chr2:48768977:C:T	1.3621e-07	-0.878941	-0.769548
48769322	chr2:48769322:G:A	3.1823e-07	-1.51451e-10	-0.799913
48769362	chr2:48769362:G:A	4.57337e-08	-1.62677	-1.11308
48769405	chr2:48769405:A:G	6.07435e-08	-1.71192	-0.744106
48769443	chr2:48769443:G:C	3.17711e-07	-1.51451e-10	-0.801543
48769505	chr2:48769505:T:G	1.71073e-07	-1.42059	-3.62731e-10
48769544	chr2:48769544:A:T	1.39539e-07	-0.370174	-1.25417
48769547	chr2:48769547:C:A	6.08449e-08	-1.35399	-1.10037
48769600	chr2:48769600:A:G	3.46377e-07	-1.51451e-10	-0.715159
48769611	chr2:48769611:C:T	8.29603e-08	-1.71097	-0.43335
48769984	chr2:48769984:A:G	9.39092e-08	-1.51596	-0.504401
48770166	chr2:48770166:A:G	4.39019e-07	-1.51451e-10	-0.478143
48770488	chr2:48770488:T:G	2.95138e-07	-1.51451e-10	-0.875243
48770568	chr2:48770568:G:A	4.21185e-07	0.728885	-1.2485
48771141	chr2:48771141:T:G	4.9027e-08	-1.70663	-0.963687
48771239	chr2:48771239:T:C	5.06365e-07	-1.51451e-10	-0.335428
48771359	chr2:48771359:T:C	2.82024e-07	-0.920693	-3.62731e-10
48771879	chr2:48771879:T:C	2.38065e-07	-1.09014	-3.62731e-10
48771920	chr2:48771920:A:G	3.51251e-08	-1.64254	-1.36123
48772251	chr2:48772251:A:G	1.21052e-07	-0.964276	-0.802194
48772303	chr2:48772303:C:T	6.68695e-08	-1.67376	-0.686185
48772396	chr2:48772396:G:A	1.38395e-07	-1.63257	-3.62731e-10
48772519	chr2:48772519:G:A	6.52402e-08	-1.70414	-0.680471
48773286	chr2:48773286:C:A	4.76765e-08	-1.3771	-1.32115
48773816	chr2:48773816:T:C	6.07018e-08	-1.43855	-1.01816
48774042	chr2:48774042:T:A	1.9794e-07	-1.27472	-3.62731e-10
48774287	chr2:48774287:C:A	4.9322e-08	-1.4072	-1.25711
48774355	chr2:48774355:A:G	6.97116e-08	-1.16283	-1.15549
48774501	chr2:48774501:G:A	6.53943e-08	-1.50624	-0.876013
48774819	chr2:48774819:T:C	2.3038e-07	-1.51451e-10	-1.12296
48775272	chr2:48775272:A:G	4.15739e-07	-1.51451e-10	-0.532628
48775289	chr2:48775289:C:G	3.24575e-08	-1.71374	-1.36902
48775464	chr2:48775464:C:G	2.31821e-06	-1.51451e-10	1.18587
48775616	chr2:48775616:C:T	5.40875e-07	-0.269499	-3.62731e-10
48776184	chr2:48776184:C:T	4.63643e-07	-1.51451e-10	-0.423571
48776242	chr2:48776242:C:T	1.41149e-07	-1.61287	-3.62731e-10
48776319	chr2:48776319:C:T	4.66502e-08	-1.50764	-1.21237
48776427	chr2:48776427:C:T	4.3915e-08	-1.71527	-1.06516
48776484	chr2:48776484:T:G	4.72259e-08	-1.60622	-1.10152
48776542	chr2:48776542:C:A	2.46554e-07	-1.05511	-3.62731e-10
48776661	chr2:48776661:C:T	4.4442e-08	-1.49348	-1.27502
48776868	chr2:48776868:A:G	3.61547e-08	-1.65911	-1.31577
48776982	chr2:48776982:G:A	4.52245e-07	-1.51451e-10	-0.448463
48777060	chr2:48777060:G:A	3.94648e-08	-1.71527	-1.17201
48777320	chr2:48777320:T:C	4.56906e-08	-1.7064	-1.03439
48777409	chr2:48777409:A:G	2.78554e-07	-1.51451e-10	-0.933075
48777618	chr2:48777618:T:C	4.14919e-08	-1.71514	-1.12205
48778125	chr2:48778125:C:T	1.80552e-07	-1.51451e-10	-1.36667
48778165	chr2:48778165:T:A	1.81458e-07	-1.51451e-10	-1.36166
48778727	chr2:48778727:G:T	4.75601e-08	-1.41658	-1.28412
48778812	chr2:48778812:T:A	6.48053e-08	-1.184	-1.2073
48779101	chr2:48779101:C:G	2.72156e-07	-0.956312	-3.62731e-10
48779376	chr2:48779376:T:TA	1.488e-07	-1.56008	-3.62731e-10
48779550	chr2:48779550:C:T	2.6463e-07	-1.51451e-10	-0.984355
48779571	chr2:48779571:A:C	5.00708e-08	-1.68568	-0.963571
48779679	chr2:48779679:A:G	2.03652e-07	-1.51451e-10	-1.24627
48779686	chr2:48779686:A:C	4.82588e-08	-1.68225	-1.00386
48779851	chr2:48779851:TC:T	2.36825e-06	-1.51451e-10	1.20722
48780099	chr2:48780099:G:A	3.50639e-08	-1.70658	-1.29894
48780476	chr2:48780476:G:A	9.53051e-07	-1.51451e-10	0.296982
48780718	chr2:48780718:C:T	6.74045e-08	-0.98547	-1.3665
48781973	chr2:48781973:T:G	5.16041e-08	-1.2509	-1.36818
48782189	chr2:48782189:A:G	7.31372e-07	-1.51451e-10	0.0322367
48782248	chr2:48782248:T:G	3.19696e-07	-0.485456	-0.309861
48782276	chr2:48782276:G:T	5.68726e-08	-1.60301	-0.918863
48782731	chr2:48782731:A:G	6.3185e-08	-1.223	-1.19361
48782850	chr2:48782850:G:A	9.23619e-08	-1.43828	-0.598693
48782894	chr2:48782894:A:T	1.92224e-07	-1.51451e-10	-1.30402
48783076	chr2:48783076:T:G	8.13636e-08	-1.46936	-0.694398
48783087	chr2:48783087:T:C	3.48791e-08	-1.64577	-1.36503
48783138	chr2:48783138:C:T	1.27896e-07	-1.71147	-3.62731e-10
48783247	chr2:48783247:C:T	1.62508e-07	-1.15185	-0.320111
48783360	chr2:48783360:T:C	5.37863e-08	-1.27532	-1.30234
48783447	chr2:48783447:G:A	6.14134e-08	-1.07747	-1.36759
48783622	chr2:48783622:T:A	1.40016e-07	-1.20383	-0.417091
48783648	chr2:48783648:T:C	2.1804e-07	-1.51451e-10	-1.17801
48783788	chr2:48783788:G:A	3.26294e-07	-1.51451e-10	-0.774887
48783910	chr2:48783910:C:G	4.06935e-08	-1.48739	-1.36923
48783963	chr2:48783963:A:G	5.24073e-08	-1.71522	-0.888416
48784086	chr2:48784086:T:C	2.01502e-07	-1.51451e-10	-1.25689
48784135	chr2:48784135:A:G	1.34668e-06	-1.64865	2.29136
48784225	chr2:48784225:T:C	1.79634e-06	1.49713	-0.56631
48784296	chr2:48784296:G:T	8.23172e-08	-0.81316	-1.33895
48784472	chr2:48784472:T:C	2.20011e-07	-1.51451e-10	-1.16901
48784557	chr2:48784557:A:G	9.18605e-07	-1.51451e-10	0.26017
48784613	chr2:48784613:C:G	1.81833e-07	-1.51451e-10	-1.3596
48784671	chr2:48784671:C:A	1.82919e-07	-1.51451e-10	-1.35364
48785082	chr2:48785082:G:T	3.82957e-07	-1.51451e-10	-0.614763
48785914	chr2:48785914:A:G	7.18927e-08	-1.70759	-0.579921
48786491	chr2:48786491:T:C	2.39371e-07	-1.51451e-10	-1.08467
48786516	chr2:48786516:T:C	8.67293e-08	-0.956843	-1.14305
48787134	chr2:48787134:C:T	3.53631e-07	-1.51451e-10	-0.694433
48787159	chr2:48787159:A:G	9.28216e-07	-1.51451e-10	0.270579
48787527	chr2:48787527:T:G	4.78822e-07	-1.51451e-10	-0.391357
48787615	chr2:48787615:C:T	3.70692e-08	-1.67906	-1.27084
48788190	chr2:48788190:A:G	1.35428e-07	-0.396964	-1.25728
48788273	chr2:48788273:A:G	3.49628e-07	-1.51451e-10	-0.705815
48788326	chr2:48788326:T:C	1.50201e-06	1.78467	-1.0328
48788875	chr2:48788875:C:T	5.5071e-08	-1.57217	-0.981895
48789140	chr2:48789140:G:A	7.96206e-08	-0.838346	-1.34707
48789153	chr2:48789153:T:C	3.20558e-06	2.39059	-0.880623
48789288	chr2:48789288:T:C	2.45469e-06	2.24696	-1.00389
48789756	chr2:48789756:C:A	2.02974e-07	-1.51451e-10	-1.24961
48790539	chr2:48790539:A:G	2.44214e-07	-1.51451e-10	-1.06464
48790603	chr2:48790603:G:A	2.12016e-07	-1.51451e-10	-1.20603
48790869	chr2:48790869:A:G	1.81821e-07	-1.51451e-10	-1.35966
48790943	chr2:48790943:C:T	2.77848e-07	-0.935611	-3.62731e-10
48791165	chr2:48791165:A:G	9.69679e-08	-1.27602	-0.712284
48791378	chr2:48791378:G:A	2.24081e-07	-1.51451e-10	-1.15068
48791400	chr2:48791400:C:T	5.28276e-07	-0.293068	-3.62731e-10
48791898	chr2:48791898:G:A	3.40256e-08	-1.71431	-1.32126
48792249	chr2:48792249:C:G	1.92887e-07	-1.51451e-10	-1.30058
48792277	chr2:48792277:G:C	2.82654e-07	0.274419	-1.19288
48792945	chr2:48792945:T:G	1.80643e-07	-1.51451e-10	-1.36616
48792998	chr2:48792998:CTCTTT:C	4.03325e-08	-1.51633	-1.3492
48793025	chr2:48793025:C:T	1.91391e-07	-1.51451e-10	-1.30837
48793526	chr2:48793526:C:T	1.80209e-07	-1.51451e-10	-1.36857
48793594	chr2:48793594:A:G	2.22998e-07	-1.15552	-3.62731e-10
48793649	chr2:48793649:A:G	1.92813e-07	-1.51451e-10	-1.30096
48793657	chr2:48793657:G:A	6.41923e-07	1.18696	-1.28518
48794570	chr2:48794570:A:G	2.53344e-07	-1.51451e-10	-1.02794
48794826	chr2:48794826:A:G	1.22315e-07	-0.896648	-0.859441
48794882	chr2:48794882:C:T	3.45081e-08	-1.68118	-1.34031
48794904	chr2:48794904:G:A	3.38832e-08	-1.67932	-1.36045
48795504	chr2:48795504:C:A	3.28226e-07	-1.51451e-10	-0.768983
48795607	chr2:48795607:G:A	3.35533e-07	-1.51451e-10	-0.746965
48795729	chr2:48795729:G:T	1.60897e-07	-1.48192	-3.62731e-10
48795904	chr2:48795904:G:A	6.00912e-07	-1.51451e-10	-0.164238
48795960	chr2:48795960:C:T	6.33672e-07	-1.51451e-10	-0.111154
48796533	chr2:48796533:C:T	5.88483e-07	1.09839	-1.28353
48796560	chr2:48796560:G:A	3.33056e-07	-1.51451e-10	-0.754375
48796791	chr2:48796791:C:G	1.89963e-07	-1.51451e-10	-1.31586
48796933	chr2:48796933:C:T	2.67434e-07	-0.973812	-3.62731e-10
48796942	chr2:48796942:G:T	6.75782e-07	1.20068	-1.2475
48797115	chr2:48797115:G:C	1.47305e-07	-0.519771	-1.05041
48797534	chr2:48797534:T:G	2.20192e-07	-1.51451e-10	-1.16818
48797679	chr2:48797679:T:C	1.84932e-07	-1.51451e-10	-1.3427
48798883	chr2:48798883:C:T	4.02508e-08	-1.50176	-1.3658
48799122	chr2:48799122:G:A	3.76317e-08	-1.67317	-1.26167
48799621	chr2:48799621:T:C	1.44537e-07	-1.58915	-3.62731e-10
48799921	chr2:48799921:G:A	3.81126e-08	-1.68665	-1.23549
48799960	chr2:48799960:C:T	3.44202e-07	-1.51451e-10	-0.721456
48799972	chr2:48799972:C:T	4.16191e-08	-1.47326	-1.36087
48800165	chr2:48800165:G:T	1.37859e-07	-1.63645	-3.62731e-10
48800292	chr2:48800292:T:C	3.71826e-07	-1.51451e-10	-0.644261
48800376	chr2:48800376:G:A	3.36539e-07	0.269408	-1.01338
48800476	chr2:48800476:A:C	4.92514e-08	-1.30294	-1.36281
48800568	chr2:48800568:T:TTTG	2.71813e-07	-1.51451e-10	-0.957571
48800904	chr2:48800904:G:A	5.4239e-07	0.0324845	-0.299186
48800909	chr2:48800909:G:C	1.97864e-07	-1.51451e-10	-1.2751
48801404	chr2:48801404:C:T	2.39808e-07	-1.51451e-10	-1.08285
48802410	chr2:48802410:G:T	1.88291e-07	-1.51451e-10	-1.3247
48802664	chr2:48802664:A:G	1.95186e-07	-1.51451e-10	-1.28873
48803401	chr2:48803401:C:G	2.57775e-07	-1.0106	-3.62731e-10
48803551	chr2:48803551:G:C	3.18834e-07	-1.51451e-10	-0.798014
48803995	chr2:48803995:C:T	1.80033e-07	-1.51451e-10	-1.36955
48804025	chr2:48804025:A:G	2.83602e-07	-1.51451e-10	-0.915115
48804329	chr2:48804329:A:T	4.71635e-07	-1.40215	0.995673
48804439	chr2:48804439:AG:A	2.43023e-07	-1.51451e-10	-1.06953
48805045	chr2:48805045:G:A	3.31118e-08	-1.71238	-1.35041
48805138	chr2:48805138:G:C	1.17162e-07	-1.0444	-0.754731
48805225	chr2:48805225:T:C	1.43864e-07	-1.59382	-3.62731e-10
48805502	chr2:48805502:A:G	2.64669e-07	-1.51451e-10	-0.984208
48805654	chr2:48805654:G:A	6.42126e-08	-1.40135	-0.999135
48805930	chr2:48805930:G:A	3.46682e-08	-1.70889	-1.30797
48806018	chr2:48806018:T:C	1.59257e-07	-1.49217	-3.62731e-10
48806238	chr2:48806238:C:G	5.07151e-07	0.865806	-1.19968
48806278	chr2:48806278:G:A	3.91584e-08	-1.70955	-1.18552
48806547	chr2:48806547:C:A	7.56063e-08	-1.13265	-1.10449
48806618	chr2:48806618:T:G	4.75313e-07	0.827753	-1.22647
48806690	chr2:48806690:T:C	4.92306e-07	-1.51451e-10	-0.363587
48806826	chr2:48806826:A:G	5.16256e-08	-1.27831	-1.34036
48806834	chr2:48806834:G:C	1.91921e-07	-0.671882	-0.633718
48806876	chr2:48806876:G:A	5.76862e-08	-1.4717	-1.03597
48807439	chr2:48807439:T:C	7.37389e-08	-1.28517	-0.976985
48807682	chr2:48807682:G:A	3.68923e-08	-1.71518	-1.2395
48807984	chr2:48807984:T:G	5.66971e-08	-1.31911	-1.20586
48808111	chr2:48808111:C:T	5.00202e-07	0.942521	-1.29019
48808349	chr2:48808349:G:A	2.93431e-07	-0.744535	-0.136507
48808386	chr2:48808386:T:C	6.7741e-08	-1.01197	-1.33502
48808556	chr2:48808556:C:T	4.44423e-07	-1.61126	1.14535
48808725	chr2:48808725:CCATATACCTTTGTA:C	2.21746e-07	-1.51451e-10	-1.16116
48808777	chr2:48808777:A:G	3.80405e-08	-1.70444	-1.2196
48809087	chr2:48809087:C:A	3.72527e-08	-1.7145	-1.23046
48809289	chr2:48809289:TC:T	1.41703e-07	-1.60895	-3.62731e-10
48809360	chr2:48809360:A:G	2.00824e-07	-1.51451e-10	-1.26026
48809531	chr2:48809531:T:C	5.16946e-07	0.957457	-1.2722
48810101	chr2:48810101:A:C	3.46787e-08	-1.65625	-1.36031
48810361	chr2:48810361:A:G	1.80002e-07	-1.51451e-10	-1.36972
48810476	chr2:48810476:CT:C	2.27148e-07	-0.652548	-0.484536
48810637	chr2:48810637:C:T	3.68559e-08	-1.58965	-1.36601
48810657	chr2:48810657:C:A	3.38116e-08	-1.71519	-1.32669
48810661	chr2:48810661:A:G	3.40063e-08	-1.71491	-1.32123
48811015	chr2:48811015:C:T	7.3527e-08	-0.987942	-1.27709
48811105	chr2:48811105:T:C	3.41722e-08	-1.71522	-1.31606
48811348	chr2:48811348:GGTTTAATGGACCCACA:G	3.12913e-07	-1.51451e-10	-0.816761
48811532	chr2:48811532:G:A	4.38481e-08	-1.71497	-1.06698
48812120	chr2:48812120:C:T	3.18973e-07	-1.51451e-10	-0.79758
48812260	chr2:48812260:G:T	1.85467e-07	-1.51451e-10	-1.33981
48812293	chr2:48812293:C:T	4.37638e-08	-1.41907	-1.36481
48812391	chr2:48812391:C:T	4.16916e-07	-1.57419	1.04439
48812639	chr2:48812639:T:C	3.85743e-08	-1.71295	-1.19715
48812920	chr2:48812920:G:A	3.75593e-08	-1.71442	-1.22235
48812957	chr2:48812957:C:T	4.81618e-07	-1.51158	1.12604
48813123	chr2:48813123:T:G	3.93952e-08	-1.71081	-1.17823
48813160	chr2:48813160:T:C	3.88914e-08	-1.71105	-1.19086
48813445	chr2:48813445:T:C	3.90467e-08	-1.7148	-1.18313
48813507	chr2:48813507:G:C	3.42953e-08	-1.71526	-1.31241
48813578	chr2:48813578:AG:A	3.59916e-08	-1.63107	-1.34834
48813584	chr2:48813584:C:T	1.80044e-07	-1.51451e-10	-1.36949
```
