## Supplementary material for "Characterization of shared and ancestry-specific signals driving complex traits using multi-ancestry fine-mapping": susiex_nc2.cs80.snp

```
BP	SNP	PIP(CS1)	LogBF(CS1,Pop1)	LogBF(CS1,Pop2)
47814238	chr2:47814238:A:G	5.44845e-08	-1.43712	-1.36204
47814247	chr2:47814247:T:C	2.79966e-07	-1.08297	-0.0794408
47814563	chr2:47814563:G:C	1.65476e-07	-1.68826	-3.62731e-10
47814701	chr2:47814701:G:A	2.6e-07	-1.51451e-10	-1.2364
47815433	chr2:47815433:T:G	2.31601e-07	-1.51451e-10	-1.35207
47815778	chr2:47815778:T:C	2.77928e-07	-1.51451e-10	-1.16972
47815908	chr2:47815908:G:C	6.33293e-07	-1.51451e-10	-0.346152
47816079	chr2:47816079:C:T	3.77214e-07	0.241549	-1.10582
47816598	chr2:47816598:A:G	2.75679e-07	-1.51451e-10	-1.17785
47816647	chr2:47816647:C:CCA	6.00629e-08	-1.34234	-1.35935
47816835	chr2:47816835:T:C	2.51706e-07	-0.821961	-0.446862
47817416	chr2:47817416:G:A	3.7527e-07	-1.51451e-10	-0.869439
47817633	chr2:47817633:C:T	4.1088e-08	-1.71448	-1.36689
47819364	chr2:47819364:T:C	1.19616e-06	1.29167	-1.00188
47819558	chr2:47819558:A:G	4.33097e-07	-1.51451e-10	-0.726122
47819668	chr2:47819668:A:G	5.31037e-07	0.618007	-1.14026
47820070	chr2:47820070:A:C	2.71078e-07	-1.51451e-10	-1.19468
47820077	chr2:47820077:C:A	6.11275e-07	-1.51451e-10	-0.381537
47820572	chr2:47820572:G:A	5.27049e-07	-1.51451e-10	-0.529791
47820760	chr2:47820760:C:A	1.63632e-07	-1.69946	-3.62731e-10
47821734	chr2:47821734:G:A	2.87389e-07	-1.51451e-10	-1.13625
47821990	chr2:47821990:G:C	3.6156e-07	0.315958	-1.22261
47822423	chr2:47822423:T:C	2.65647e-07	-1.51451e-10	-1.21492
47822761	chr2:47822761:T:C	2.50954e-07	-1.51451e-10	-1.27182
47822805	chr2:47822805:A:G	1.99418e-07	-0.834825	-0.666855
47823057	chr2:47823057:T:C	5.07577e-07	0.573455	-1.14089
47823181	chr2:47823181:T:C	4.5767e-07	-1.51451e-10	-0.670936
47823547	chr2:47823547:A:G	6.55834e-08	-1.40426	-1.2095
47823764	chr2:47823764:A:T	1.62474e-07	-1.70657	-3.62731e-10
47823904	chr2:47823904:G:T	3.45171e-07	0.17421	-1.12726
47824032	chr2:47824032:C:G	1.97188e-07	-0.846268	-0.666659
47824543	chr2:47824543:T:A	2.14533e-06	0.873964	-3.62731e-10
47825270	chr2:47825270:T:C	1.61105e-07	-1.71503	-3.62731e-10
47825412	chr2:47825412:T:C	1.61098e-07	-1.71507	-3.62731e-10
47825513	chr2:47825513:C:G	2.7664e-07	-1.51451e-10	-1.17437
47825758	chr2:47825758:G:C	1.68181e-07	-1.67204	-3.62731e-10
47825939	chr2:47825939:T:C	4.01857e-07	-1.51451e-10	-0.800989
47825967	chr2:47825967:C:T	2.34176e-07	-1.51451e-10	-1.34101
47826035	chr2:47826035:TAA:T	4.6524e-07	-1.51451e-10	-0.654531
47826121	chr2:47826121:C:T	5.53665e-07	-1.51451e-10	-0.480525
47826348	chr2:47826348:C:T	2.69468e-07	-1.51451e-10	-1.20064
47826670	chr2:47826670:T:C	7.04772e-08	-1.38467	-1.15712
47826774	chr2:47826774:T:G	2.60517e-07	-0.616786	-0.61763
47827393	chr2:47827393:A:G	3.08104e-07	-0.57919	-0.487456
47827472	chr2:47827472:A:G	4.76478e-07	0.583993	-1.21466
47827767	chr2:47827767:G:C	1.66311e-07	-1.68322	-3.62731e-10
47828172	chr2:47828172:A:G	7.04592e-07	0.741776	-0.981242
47828344	chr2:47828344:C:G	6.28927e-07	0.65748	-1.01055
47828419	chr2:47828419:C:A	4.54902e-07	0.346556	-1.02356
47828571	chr2:47828571:T:C	2.2742e-07	-1.08125	-0.289032
47828603	chr2:47828603:T:C	8.90497e-07	-1.51451e-10	-0.00530544
47828821	chr2:47828821:T:C	2.28275e-07	-1.51451e-10	-1.36653
47829029	chr2:47829029:C:G	3.93706e-07	0.252047	-1.07353
47829035	chr2:47829035:C:T	4.78676e-07	-1.51451e-10	-0.626061
47829055	chr2:47829055:G:C	5.53233e-06	-1.51451e-10	1.82128
47829092	chr2:47829092:G:A	3.79325e-05	2.78709	0.959392
47829834	chr2:47829834:T:G	2.49355e-07	-1.51451e-10	-1.27821
47830149	chr2:47830149:T:A	1.65064e-07	-0.574079	-1.11667
47830201	chr2:47830201:A:G	4.58237e-07	-1.51451e-10	-0.669698
47830788	chr2:47830788:G:C	3.22324e-07	-1.51451e-10	-1.02153
47831298	chr2:47831298:C:T	1.4876e-07	-0.806915	-0.987835
47831452	chr2:47831452:A:C	5.55964e-08	-1.40915	-1.36982
47831503	chr2:47831503:T:C	3.58063e-07	0.244163	-1.16054
47832332	chr2:47832332:AAAAT:A	7.7961e-08	-1.54737	-0.893505
47833205	chr2:47833205:C:G	2.4843e-07	-1.51451e-10	-1.28192
47833242	chr2:47833242:T:C	3.03376e-05	-1.51451e-10	3.52306
47833641	chr2:47833641:G:C	1.80416e-07	-1.60182	-3.62731e-10
47833737	chr2:47833737:T:C	1.86939e-07	-0.8231	-0.743202
47833808	chr2:47833808:G:A	3.64635e-05	3.28353	0.423455
47833978	chr2:47833978:T:G	2.31151e-07	-1.51451e-10	-1.35401
47834082	chr2:47834082:G:A	4.76905e-07	0.441471	-1.07124
47834134	chr2:47834134:G:C	3.68963e-07	-1.51451e-10	-0.886389
47834289	chr2:47834289:A:G	6.42147e-08	-1.28739	-1.34747
47835098	chr2:47835098:A:G	3.69269e-07	0.172994	-1.05855
47835207	chr2:47835207:A:G	2.4222e-07	-1.51451e-10	-1.30724
47835622	chr2:47835622:G:A	2.8277e-07	0.0739031	-1.22635
47835645	chr2:47835645:G:A	1.56363e-07	-1.25144	-0.49347
47836268	chr2:47836268:G:A	2.79963e-07	-1.51451e-10	-1.16243
47837176	chr2:47837176:T:C	2.28625e-07	-1.51451e-10	-1.365
47837812	chr2:47837812:C:G	2.68093e-07	-1.51451e-10	-1.20575
47837904	chr2:47837904:C:T	1.38835e-06	0.43879	-3.62731e-10
47837909	chr2:47837909:T:C	2.58465e-07	-1.51451e-10	-1.24232
47837992	chr2:47837992:G:A	3.70218e-07	0.161524	-1.04452
47838605	chr2:47838605:C:T	6.43688e-08	-1.28684	-1.34561
47840093	chr2:47840093:G:A	2.36382e-07	-1.51451e-10	-1.33164
47840128	chr2:47840128:A:G	4.39426e-07	0.426725	-1.13834
47840487	chr2:47840487:G:A	4.71721e-07	-1.51451e-10	-0.640697
47841353	chr2:47841353:TA:T	2.50615e-07	-1.51451e-10	-1.27317
47841508	chr2:47841508:C:T	6.06035e-08	-1.32288	-1.36985
47841919	chr2:47841919:G:A	7.74589e-07	-1.51451e-10	-0.144752
47842164	chr2:47842164:C:T	3.16447e-07	0.0813615	-1.12129
47842306	chr2:47842306:C:T	7.40027e-08	-1.28403	-1.20895
47842399	chr2:47842399:A:C	2.59628e-07	-1.51451e-10	-1.23784
47842553	chr2:47842553:C:T	5.61205e-07	-1.51451e-10	-0.466999
47842604	chr2:47842604:T:TA	2.63111e-07	-1.51451e-10	-1.22451
47842881	chr2:47842881:A:G	2.27536e-07	-1.51451e-10	-1.36978
47843517	chr2:47843517:T:C	2.78321e-07	-1.51451e-10	-1.16831
47843615	chr2:47843615:C:G	2.32802e-07	-1.51451e-10	-1.3469
47843678	chr2:47843678:T:A	1.83513e-07	-0.749535	-0.835263
47843737	chr2:47843737:T:G	8.31092e-08	-1.71495	-0.661975
47844116	chr2:47844116:T:A	7.00523e-08	-1.23086	-1.31698
47844431	chr2:47844431:C:T	3.39681e-07	-1.51451e-10	-0.969078
47844514	chr2:47844514:ATAT:A	9.18719e-08	-1.32196	-0.954731
47844720	chr2:47844720:C:T	2.31212e-07	-1.51451e-10	-1.35375
47845872	chr2:47845872:A:C	2.74556e-07	-0.620509	-0.561421
47845978	chr2:47845978:C:T	5.5347e-08	-1.51712	-1.26634
47846230	chr2:47846230:G:A	2.01077e-07	-1.4934	-3.62731e-10
47846529	chr2:47846529:T:A	1.95339e-07	-1.52235	-3.62731e-10
47846532	chr2:47846532:T:C	2.37658e-07	-1.51451e-10	-1.32625
47846676	chr2:47846676:T:C	4.33236e-07	-0.682187	-0.0436143
47846738	chr2:47846738:TATATC:T	7.79861e-08	-1.22239	-1.21817
47846834	chr2:47846834:C:T	2.57047e-07	-1.51451e-10	-1.24783
47847194	chr2:47847194:G:A	3.12139e-07	0.160007	-1.21364
47847422	chr2:47847422:A:G	2.34391e-07	-1.51451e-10	-1.3401
47847444	chr2:47847444:C:A	2.75799e-07	-1.51451e-10	-1.17741
47848142	chr2:47848142:AC:A	9.3593e-08	-1.43115	-0.82698
47848263	chr2:47848263:T:C	4.08435e-05	3.08427	0.736145
47848827	chr2:47848827:C:T	1.69871e-07	-1.66205	-3.62731e-10
47848993	chr2:47848993:A:G	2.82137e-07	-1.51451e-10	-1.15469
47849180	chr2:47849180:A:G	2.65738e-07	-1.51451e-10	-1.21457
47849409	chr2:47849409:A:G	4.68952e-07	-0.646585	-3.62731e-10
47849940	chr2:47849940:G:A	2.93633e-07	0.0974023	-1.21216
47850360	chr2:47850360:A:C	6.40586e-08	-1.66736	-0.969925
47850566	chr2:47850566:A:T	5.03874e-08	-1.53364	-1.34371
47850919	chr2:47850919:G:A	3.33863e-07	-1.51451e-10	-0.986353
47851053	chr2:47851053:G:A	1.61551e-07	-1.71226	-3.62731e-10
47851072	chr2:47851072:A:T	1.63553e-07	-0.685279	-1.01467
47851188	chr2:47851188:G:A	1.44091e-05	2.14597	0.632566
47851198	chr2:47851198:C:T	2.0351e-05	2.71401	0.409786
47851874	chr2:47851874:T:G	5.81979e-07	-1.51451e-10	-0.43065
47852710	chr2:47852710:A:C	7.90443e-06	-1.51451e-10	2.17809
47852839	chr2:47852839:T:C	1.73826e-07	-0.457252	-1.18178
47853762	chr2:47853762:T:C	2.7774e-07	-1.51451e-10	-1.1704
47855052	chr2:47855052:G:T	2.45448e-07	-1.51451e-10	-1.294
47855057	chr2:47855057:T:C	2.74047e-07	-1.51451e-10	-1.18378
47855285	chr2:47855285:C:T	2.54038e-07	-1.51451e-10	-1.2596
47855428	chr2:47855428:TTAATGTAA:T	1.95801e-07	-1.51999	-3.62731e-10
47855508	chr2:47855508:G:C	2.31266e-07	-1.51451e-10	-1.35352
47855890	chr2:47855890:G:A	2.63146e-07	-0.382408	-0.841966
47856433	chr2:47856433:G:T	2.27534e-07	-1.51451e-10	-1.36978
47856472	chr2:47856472:A:C	5.01822e-07	-1.51451e-10	-0.57884
47856696	chr2:47856696:T:A	2.61394e-07	-1.51451e-10	-1.23106
47857282	chr2:47857282:G:A	1.01099e-06	-1.51451e-10	0.121596
47857423	chr2:47857423:A:T	5.68334e-08	-1.50846	-1.2485
47857533	chr2:47857533:C:T	2.34521e-07	-1.51451e-10	-1.33954
47857751	chr2:47857751:G:A	1.61208e-07	-1.71439	-3.62731e-10
47857922	chr2:47857922:C:A	4.25073e-08	-1.68052	-1.36689
47858422	chr2:47858422:C:G	1.9575e-07	-1.52024	-3.62731e-10
47858525	chr2:47858525:T:C	2.65001e-07	-1.51451e-10	-1.21735
47859379	chr2:47859379:G:A	2.44324e-07	-1.51451e-10	-1.29859
47859715	chr2:47859715:T:G	1.91607e-07	-0.341831	-1.19981
47859737	chr2:47859737:T:G	2.27928e-07	-1.51451e-10	-1.36805
47859888	chr2:47859888:C:G	5.65953e-08	-1.56555	-1.19561
47860400	chr2:47860400:T:C	2.48913e-07	-1.51451e-10	-1.27998
47860949	chr2:47860949:T:C	1.85757e-07	-0.625055	-0.94759
47861009	chr2:47861009:T:C	5.54792e-08	-1.52196	-1.25912
47861099	chr2:47861099:C:A	2.92166e-07	-1.51451e-10	-1.11976
47861273	chr2:47861273:A:G	2.82857e-07	-0.823209	-0.328934
47861294	chr2:47861294:T:G	1.53736e-07	-0.525037	-1.23681
47861492	chr2:47861492:A:C	2.66157e-07	-1.51451e-10	-1.213
47862065	chr2:47862065:A:G	2.29012e-07	-1.51451e-10	-1.36331
47862385	chr2:47862385:C:T	1.64312e-07	-1.69531	-3.62731e-10
47863406	chr2:47863406:ATG:A	4.13784e-07	-1.51451e-10	-0.771741
47864222	chr2:47864222:A:C	3.31446e-07	-1.51451e-10	-0.993619
47864269	chr2:47864269:A:T	5.23991e-08	-1.57844	-1.25975
47864327	chr2:47864327:C:T	2.03712e-07	-1.48038	-3.62731e-10
47865035	chr2:47865035:C:T	2.08204e-07	-1.45857	-3.62731e-10
47865487	chr2:47865487:C:T	2.28831e-07	-1.51451e-10	-1.3641
47865526	chr2:47865526:C:T	2.15783e-07	-0.868314	-0.554496
47865702	chr2:47865702:T:C	2.27968e-07	-1.51451e-10	-1.36788
47866333	chr2:47866333:C:T	2.32608e-07	-0.281876	-1.06586
47866365	chr2:47866365:C:T	4.72339e-07	-1.51451e-10	-0.639387
47866425	chr2:47866425:G:C	2.39702e-07	-1.51451e-10	-1.31769
47866497	chr2:47866497:C:T	2.78827e-07	-0.830295	-0.3362
47867058	chr2:47867058:T:C	2.36374e-07	-1.51451e-10	-1.33167
47867141	chr2:47867141:A:G	1.6155e-07	-1.71227	-3.62731e-10
47867722	chr2:47867722:TAAGTCA:T	1.73662e-07	-0.490887	-1.14909
47867926	chr2:47867926:T:C	2.46225e-07	-1.51451e-10	-1.29084
47867971	chr2:47867971:A:C	1.03535e-07	-1.25427	-0.902907
47868036	chr2:47868036:G:A	2.50651e-07	-0.897625	-0.375398
47868436	chr2:47868436:C:T	2.59106e-07	-1.51451e-10	-1.23985
47868748	chr2:47868748:G:A	3.18038e-07	-0.894448	-0.140465
47870406	chr2:47870406:T:C	2.56936e-07	-0.820826	-0.427431
47871000	chr2:47871000:T:A	2.62691e-07	-1.51451e-10	-1.22611
47871484	chr2:47871484:T:C	2.413e-07	-1.51451e-10	-1.31104
47871505	chr2:47871505:T:C	2.43364e-07	-1.51451e-10	-1.30253
47871513	chr2:47871513:C:T	2.99377e-07	-0.0501584	-1.04522
47871569	chr2:47871569:C:T	6.48198e-08	-1.59908	-1.02639
47871657	chr2:47871657:A:G	1.67007e-07	-1.67905	-3.62731e-10
47872359	chr2:47872359:C:T	2.64836e-07	0.0705641	-1.28854
47873002	chr2:47873002:T:C	2.59302e-07	-1.51451e-10	-1.23909
47874669	chr2:47874669:G:A	1.92496e-07	-1.53701	-3.62731e-10
47875025	chr2:47875025:T:C	2.27566e-07	-1.51451e-10	-1.36964
47875091	chr2:47875091:T:C	2.35198e-07	-1.51451e-10	-1.33666
47875092	chr2:47875092:G:A	5.01733e-08	-1.53301	-1.34859
47875310	chr2:47875310:T:C	2.28272e-07	-1.51451e-10	-1.36655
47875709	chr2:47875709:C:CT	2.28954e-07	-1.51451e-10	-1.36356
47875956	chr2:47875956:T:C	3.211e-07	-1.51451e-10	-1.02533
47876082	chr2:47876082:A:G	1.56193e-07	-0.604775	-1.14122
47876372	chr2:47876372:T:C	4.70074e-08	-1.59225	-1.35453
47876678	chr2:47876678:T:A	2.47582e-07	-1.51451e-10	-1.28534
47876759	chr2:47876759:A:G	2.41847e-07	-1.51451e-10	-1.30878
47877007	chr2:47877007:T:C	1.54953e-07	-0.5532	-1.20077
47877299	chr2:47877299:A:C	1.05394e-07	-1.07459	-1.06479
47877356	chr2:47877356:A:G	2.43493e-07	-1.51451e-10	-1.30199
47877423	chr2:47877423:T:C	1.70008e-07	-1.66124	-3.62731e-10
47877788	chr2:47877788:G:A	2.49419e-07	-1.51451e-10	-1.27795
47878317	chr2:47878317:T:C	1.61191e-07	-1.7145	-3.62731e-10
47878479	chr2:47878479:C:T	2.28105e-07	-1.51451e-10	-1.36728
47878706	chr2:47878706:G:A	1.71866e-07	-0.879905	-0.770466
47879243	chr2:47879243:T:A	1.87586e-07	-0.965412	-0.597433
47879251	chr2:47879251:A:G	1.77267e-07	-1.61943	-3.62731e-10
47879838	chr2:47879838:A:G	1.83117e-07	-0.884559	-0.702398
47879940	chr2:47879940:C:T	5.7437e-08	-1.43447	-1.31193
47880469	chr2:47880469:G:C	1.70578e-07	-1.65789	-3.62731e-10
47880754	chr2:47880754:G:C	1.6592e-07	-0.483021	-1.20256
47880943	chr2:47880943:T:C	2.50073e-07	-1.51451e-10	-1.27533
47881006	chr2:47881006:G:C	2.74835e-07	-1.51451e-10	-1.18091
47881169	chr2:47881169:T:C	2.29416e-07	-1.51451e-10	-1.36155
47881178	chr2:47881178:G:C	2.84114e-07	-1.51451e-10	-1.14771
47881221	chr2:47881221:C:T	2.76382e-07	-1.51451e-10	-1.1753
47881647	chr2:47881647:C:T	2.46985e-07	-1.51451e-10	-1.28776
47881880	chr2:47881880:T:C	2.84998e-07	-1.51451e-10	-1.1446
47882182	chr2:47882182:A:G	1.85873e-06	0.730564	-3.62731e-10
47882474	chr2:47882474:C:T	5.06352e-08	-1.50593	-1.36651
47882491	chr2:47882491:T:C	2.32915e-07	-1.51451e-10	-1.34641
47882712	chr2:47882712:G:A	2.52277e-07	-1.51451e-10	-1.26656
47883425	chr2:47883425:A:C	4.97595e-08	-1.57082	-1.31906
47883467	chr2:47883467:G:C	2.6762e-07	-1.51451e-10	-1.20751
47883880	chr2:47883880:T:C	2.61234e-07	-1.51451e-10	-1.23167
47884057	chr2:47884057:T:C	4.83023e-08	-1.6668	-1.25281
47884828	chr2:47884828:CA:C	1.37983e-07	-0.949734	-0.92022
47884880	chr2:47884880:C:A	1.31662e-07	-0.969585	-0.947264
47886007	chr2:47886007:A:ATGC	1.53032e-07	-0.562621	-1.20382
47886010	chr2:47886010:C:G	2.40857e-07	-1.51451e-10	-1.31288
47886265	chr2:47886265:G:C	2.27541e-07	-1.51451e-10	-1.36975
47886563	chr2:47886563:T:C	1.81808e-07	-1.59413	-3.62731e-10
47886955	chr2:47886955:C:G	5.50549e-08	-1.47862	-1.31013
47887070	chr2:47887070:G:A	5.2756e-08	-1.50326	-1.32815
47887195	chr2:47887195:T:G	5.19737e-08	-1.5752	-1.27115
47887450	chr2:47887450:C:T	2.279e-07	-1.51451e-10	-1.36818
47887534	chr2:47887534:C:T	2.29653e-07	-1.51451e-10	-1.36051
47887556	chr2:47887556:T:G	2.83223e-07	-1.51451e-10	-1.15085
47887635	chr2:47887635:C:T	1.87416e-07	-1.56375	-3.62731e-10
47888027	chr2:47888027:T:G	1.6004e-07	-0.559146	-1.16252
47888125	chr2:47888125:G:A	4.90532e-07	-1.51451e-10	-0.601593
47888192	chr2:47888192:C:T	5.02359e-07	-1.51451e-10	-0.57777
47888608	chr2:47888608:T:C	2.51355e-07	-1.51451e-10	-1.27022
47888803	chr2:47888803:T:C	2.13843e-07	-0.848484	-0.583358
47888813	chr2:47888813:T:C	1.75745e-07	-1.04172	-0.586331
47888929	chr2:47888929:T:C	7.76228e-07	-1.51451e-10	-0.142639
47889093	chr2:47889093:T:C	1.57328e-07	-0.57023	-1.16852
47890358	chr2:47890358:T:C	7.99612e-07	-1.51451e-10	-0.112958
47890787	chr2:47890787:G:C	2.6439e-07	-1.51451e-10	-1.21966
47890826	chr2:47890826:T:G	2.67254e-07	-1.51451e-10	-1.20889
47890994	chr2:47890994:T:A	5.03185e-07	-1.51451e-10	-0.576126
47891286	chr2:47891286:C:T	2.38801e-07	-1.51451e-10	-1.32145
47891499	chr2:47891499:T:C	7.9779e-07	-1.51451e-10	-0.11524
47891518	chr2:47891518:T:G	1.8962e-07	-1.55206	-3.62731e-10
47891757	chr2:47891757:T:C	5.07207e-08	-1.53991	-1.33084
47892096	chr2:47892096:T:C	2.59839e-07	-1.51451e-10	-1.23702
47892134	chr2:47892134:C:T	5.67185e-08	-1.68964	-1.06934
47892278	chr2:47892278:T:A	1.7167e-07	-0.481942	-1.16957
47892307	chr2:47892307:A:C	1.84562e-07	-1.00329	-0.575808
47892524	chr2:47892524:T:A	7.71911e-07	-1.51451e-10	-0.148215
47892641	chr2:47892641:A:T	2.3693e-07	-1.51451e-10	-1.32932
47892821	chr2:47892821:T:C	2.5493e-07	-1.51451e-10	-1.2561
47892949	chr2:47892949:T:C	6.23335e-08	-1.45858	-1.206
47893281	chr2:47893281:C:T	7.35135e-07	-1.51451e-10	-0.197031
47893727	chr2:47893727:G:A	1.773e-07	-0.988316	-0.630927
47893992	chr2:47893992:G:C	1.69854e-07	-0.926906	-0.735241
47894464	chr2:47894464:T:C	2.55792e-07	-0.10564	-1.14708
47895582	chr2:47895582:G:A	3.95342e-07	-1.51451e-10	-0.817333
47895684	chr2:47895684:A:G	3.1907e-07	-1.51451e-10	-1.03167
47895703	chr2:47895703:T:G	6.4634e-07	-1.51451e-10	-0.325758
47895709	chr2:47895709:T:C	3.34385e-07	-1.51451e-10	-0.984792
47895990	chr2:47895990:C:T	2.33595e-07	-0.140684	-1.20281
47896247	chr2:47896247:T:C	5.15627e-08	-1.51821	-1.33608
47896491	chr2:47896491:C:G	2.89287e-07	-1.51451e-10	-1.12967
47896720	chr2:47896720:T:C	2.94084e-07	-1.51451e-10	-1.11322
47896756	chr2:47896756:A:C	1.95198e-07	-0.80782	-0.715252
47896931	chr2:47896931:A:C	4.8823e-08	-1.57087	-1.33802
47897039	chr2:47897039:G:C	2.08339e-07	-0.761976	-0.695942
47897090	chr2:47897090:A:C	4.85957e-08	-1.56995	-1.3436
47897365	chr2:47897365:G:C	5.46128e-08	-1.71429	-1.08252
47898399	chr2:47898399:A:G	1.79424e-07	-1.60733	-3.62731e-10
47899455	chr2:47899455:A:T	3.55396e-07	-0.923852	-3.62731e-10
47899600	chr2:47899600:T:G	5.46927e-08	-1.45959	-1.33576
47900121	chr2:47900121:T:C	1.23692e-07	-1.00544	-0.973855
47900133	chr2:47900133:T:A	9.59438e-07	-1.51451e-10	0.0692633
47900182	chr2:47900182:T:C	1.62174e-07	-1.70841	-3.62731e-10
47901270	chr2:47901270:C:T	1.50215e-07	-1.02271	-0.762304
47901534	chr2:47901534:T:C	2.41889e-07	-1.51451e-10	-1.30861
47902273	chr2:47902273:C:T	1.01551e-05	1.87127	0.557377
47903416	chr2:47903416:G:A	2.3348e-07	-1.51451e-10	-1.34399
47903800	chr2:47903800:G:A	5.62091e-08	-1.41494	-1.35307
47904797	chr2:47904797:T:C	4.80246e-08	-1.70851	-1.21686
47906625	chr2:47906625:C:T	3.05152e-07	-1.51451e-10	-1.07628
47908372	chr2:47908372:A:G	3.95047e-07	-1.51451e-10	-0.81808
47908378	chr2:47908378:G:C	3.95089e-07	-0.114122	-0.703853
47908471	chr2:47908471:T:C	2.56729e-07	-1.51451e-10	-1.24906
47908953	chr2:47908953:T:C	4.92221e-07	0.296827	-0.894983
47909208	chr2:47909208:A:C	2.3298e-07	-1.51451e-10	-1.34613
47909551	chr2:47909551:T:C	4.11901e-07	-1.51451e-10	-0.776302
47909852	chr2:47909852:A:AT	2.32061e-07	-1.51451e-10	-1.35008
47909894	chr2:47909894:A:G	3.28115e-07	0.21335	-1.21707
47911099	chr2:47911099:C:A	2.44778e-07	-1.29673	-3.62731e-10
47911121	chr2:47911121:T:C	2.89301e-07	-1.51451e-10	-1.12962
47911146	chr2:47911146:A:G	8.50951e-07	0.416983	-0.467714
47911221	chr2:47911221:T:C	5.88946e-07	-1.51451e-10	-0.418751
47911374	chr2:47911374:G:C	4.65493e-07	-1.51451e-10	-0.653988
47911495	chr2:47911495:C:A	4.3854e-08	-1.65668	-1.35954
47911653	chr2:47911653:A:G	3.2831e-07	-0.571107	-0.43202
47911704	chr2:47911704:G:C	2.65347e-07	-1.21604	-3.62731e-10
47912882	chr2:47912882:T:C	2.88233e-07	-1.51451e-10	-1.13331
47913356	chr2:47913356:G:C	4.36244e-07	-0.0891622	-0.629721
47913750	chr2:47913750:G:C	2.86361e-07	-1.51451e-10	-1.13983
47914133	chr2:47914133:G:A	2.31171e-07	-1.51451e-10	-1.35393
47914695	chr2:47914695:T:C	2.73115e-07	0.099455	-1.28665
47915327	chr2:47915327:T:C	3.36869e-07	-1.51451e-10	-0.977391
47915360	chr2:47915360:G:A	3.02808e-07	-1.51451e-10	-1.08399
47915389	chr2:47915389:C:T	3.05028e-07	-1.51451e-10	-1.07668
47915704	chr2:47915704:G:A	2.54653e-07	-1.51451e-10	-1.25718
47916010	chr2:47916010:T:C	9.10453e-08	-0.977275	-1.30845
47917737	chr2:47917737:C:T	1.64146e-07	-0.960128	-0.736202
47917858	chr2:47917858:A:C	2.31249e-07	-1.51451e-10	-1.35359
47918111	chr2:47918111:A:C	2.55717e-07	-1.51451e-10	-1.25301
47918751	chr2:47918751:A:C	2.33941e-07	-1.51451e-10	-1.34201
47918760	chr2:47918760:C:G	2.4827e-07	-1.51451e-10	-1.28257
47918808	chr2:47918808:C:T	5.21199e-08	-1.58295	-1.26059
47918983	chr2:47918983:T:C	6.11956e-08	-1.35533	-1.32768
47919361	chr2:47919361:C:G	2.28523e-07	-1.51451e-10	-1.36545
47919606	chr2:47919606:T:C	2.41917e-07	-1.51451e-10	-1.30849
47919737	chr2:47919737:A:G	1.61269e-07	-1.71401	-3.62731e-10
47920173	chr2:47920173:A:C	2.79888e-07	-1.51451e-10	-1.16269
47920450	chr2:47920450:T:C	9.61519e-08	-0.953349	-1.27781
47921748	chr2:47921748:CA:C	2.13011e-07	-0.776041	-0.659699
47922409	chr2:47922409:C:T	2.41285e-07	-1.31111	-3.62731e-10
47922558	chr2:47922558:T:C	6.40408e-08	-1.26773	-1.36984
47922876	chr2:47922876:TA:T	5.93791e-07	0.575987	-0.986544
47923747	chr2:47923747:T:C	2.3296e-07	-1.51451e-10	-1.34622
47924030	chr2:47924030:A:ATGT	8.87542e-08	-1.02052	-1.2907
47924287	chr2:47924287:G:A	2.97236e-07	-1.51451e-10	-1.10256
47924684	chr2:47924684:C:T	1.61397e-07	-1.71322	-3.62731e-10
47925153	chr2:47925153:T:C	8.18342e-08	-1.07213	-1.32026
47925199	chr2:47925199:T:C	3.60735e-07	-1.51451e-10	-0.90894
47925454	chr2:47925454:T:C	3.15408e-07	-1.51451e-10	-1.04322
47925859	chr2:47925859:C:A	7.07535e-08	-1.71168	-0.826199
47926192	chr2:47926192:G:GA	4.54577e-07	-1.51451e-10	-0.677716
47926268	chr2:47926268:T:C	2.6969e-07	-1.51451e-10	-1.19981
47926566	chr2:47926566:T:C	2.56966e-07	-1.51451e-10	-1.24814
47927026	chr2:47927026:C:T	2.89508e-07	-1.51451e-10	-1.1289
47927614	chr2:47927614:C:T	3.09032e-07	-1.51451e-10	-1.06364
47928345	chr2:47928345:C:A	6.59078e-08	-1.25599	-1.35284
47929006	chr2:47929006:T:C	3.19091e-07	-1.51451e-10	-1.03161
47929047	chr2:47929047:A:C	3.50151e-07	-1.51451e-10	-0.93872
47929320	chr2:47929320:C:T	1.64818e-07	-1.69224	-3.62731e-10
47929660	chr2:47929660:C:A	4.14899e-07	-1.51451e-10	-0.769049
47929696	chr2:47929696:A:G	3.17944e-07	-0.746222	-0.288988
47929770	chr2:47929770:G:A	2.97291e-07	-0.752101	-0.350272
47929806	chr2:47929806:A:G	5.90815e-08	-1.37637	-1.34179
47931059	chr2:47931059:G:A	6.1121e-08	-1.3407	-1.34353
47931179	chr2:47931179:C:T	3.1114e-07	-0.633241	-0.423599
47931201	chr2:47931201:A:G	1.03028e-07	-0.925259	-1.23683
47931218	chr2:47931218:G:C	1.6605e-07	-1.68479	-3.62731e-10
47931391	chr2:47931391:G:A	3.01048e-07	-1.51451e-10	-1.08981
47931842	chr2:47931842:G:A	2.74722e-07	-1.51451e-10	-1.18132
47931919	chr2:47931919:T:C	3.62979e-07	-0.492646	-0.410095
47932270	chr2:47932270:G:A	2.39981e-07	-1.51451e-10	-1.31652
47932376	chr2:47932376:A:G	2.55304e-07	-1.51451e-10	-1.25463
47933087	chr2:47933087:G:A	4.19588e-07	0.257005	-1.01482
47933143	chr2:47933143:C:T	5.89457e-07	0.689209	-1.10709
47933372	chr2:47933372:G:A	3.31937e-07	-0.578719	-0.41342
47934097	chr2:47934097:C:T	1.5268e-06	0.533843	-3.62731e-10
47934205	chr2:47934205:C:T	2.83122e-07	-1.51451e-10	-1.15121
47934419	chr2:47934419:A:G	2.78326e-07	-0.581557	-0.586733
47935127	chr2:47935127:AG:A	2.63151e-07	-0.596145	-0.628212
47935141	chr2:47935141:G:A	2.45176e-07	-0.659653	-0.635454
47935221	chr2:47935221:CTTGT:C	2.5417e-07	-0.598571	-0.660511
47935453	chr2:47935453:C:T	2.77196e-07	-1.51451e-10	-1.17236
47935565	chr2:47935565:T:C	6.44781e-07	-1.51451e-10	-0.328174
47936356	chr2:47936356:A:G	3.39443e-07	-1.51451e-10	-0.969777
47936465	chr2:47936465:A:C	3.27669e-07	-1.51451e-10	-1.00508
47936472	chr2:47936472:C:T	4.6216e-07	0.483466	-1.14464
47936991	chr2:47936991:C:T	2.68887e-07	-0.604819	-0.597972
47937127	chr2:47937127:C:T	2.80021e-07	-1.51451e-10	-1.16222
47937195	chr2:47937195:T:G	6.66297e-08	-1.64099	-0.956948
47937222	chr2:47937222:T:C	2.45923e-07	-1.51451e-10	-1.29206
47938149	chr2:47938149:C:T	1.31249e-06	0.3826	-3.62731e-10
47938268	chr2:47938268:A:G	2.15396e-07	-1.42461	-3.62731e-10
47938677	chr2:47938677:G:A	2.72708e-07	-1.51451e-10	-1.18868
47938692	chr2:47938692:T:C	6.26848e-07	-1.51451e-10	-0.356381
47938715	chr2:47938715:G:A	4.97538e-07	-0.275825	-0.311588
47938718	chr2:47938718:T:G	3.54164e-07	0.291012	-1.21834
47938728	chr2:47938728:G:A	3.32228e-07	0.216251	-1.20751
47939100	chr2:47939100:TC:T	6.63483e-07	0.808161	-1.10774
47939129	chr2:47939129:T:C	6.04098e-08	-1.34489	-1.35105
47939852	chr2:47939852:G:A	1.23651e-07	-0.995781	-0.983839
47940595	chr2:47940595:T:G	1.71679e-07	-1.65146	-3.62731e-10
47940800	chr2:47940800:C:T	7.54822e-08	-1.17931	-1.29388
47941003	chr2:47941003:A:C	8.17747e-08	-1.08901	-1.3041
47941147	chr2:47941147:T:G	2.36566e-07	-1.51451e-10	-1.33086
47941601	chr2:47941601:A:G	7.8521e-08	-1.10045	-1.33327
47941782	chr2:47941782:T:A	2.49592e-07	-1.51451e-10	-1.27726
47941994	chr2:47941994:A:G	7.95347e-08	-1.07846	-1.34243
47942085	chr2:47942085:G:C	5.29716e-08	-1.70631	-1.12102
47942146	chr2:47942146:A:G	4.57361e-08	-1.63542	-1.33878
47942534	chr2:47942534:G:C	3.53331e-07	0.100656	-1.03034
47942629	chr2:47942629:G:C	1.77634e-07	-1.13983	-0.47753
47943215	chr2:47943215:A:G	2.46816e-07	-1.51451e-10	-1.28844
47943841	chr2:47943841:T:C	3.96907e-07	-0.172231	-0.641152
47943921	chr2:47943921:A:T	7.57815e-08	-1.19047	-1.27876
47944572	chr2:47944572:G:A	1.95906e-07	-1.51945	-3.62731e-10
47944868	chr2:47944868:T:C	2.57092e-07	-1.51451e-10	-1.24765
47945681	chr2:47945681:T:C	3.13959e-07	-1.51451e-10	-1.04782
47946607	chr2:47946607:T:C	2.76056e-07	-1.17648	-3.62731e-10
47946727	chr2:47946727:C:T	5.19658e-08	-1.69759	-1.14891
47947060	chr2:47947060:T:C	7.09149e-08	-1.25444	-1.28116
47947647	chr2:47947647:G:A	5.3521e-08	-1.67789	-1.13912
47947970	chr2:47947970:T:C	2.52544e-07	-1.51451e-10	-1.2655
47947987	chr2:47947987:C:G	6.87658e-08	-1.26981	-1.29656
47948087	chr2:47948087:G:A	6.81916e-08	-1.27852	-1.29625
47948199	chr2:47948199:G:A	5.12299e-08	-1.69014	-1.17062
47948313	chr2:47948313:G:T	2.28727e-07	-0.31262	-1.05194
47948581	chr2:47948581:C:T	2.30722e-07	-1.51451e-10	-1.35587
47948947	chr2:47948947:C:T	7.81452e-08	-1.14987	-1.28865
47949517	chr2:47949517:C:T	5.6948e-06	2.75182	-0.901599
47951302	chr2:47951302:G:A	1.95163e-07	-0.762539	-0.760709
47951615	chr2:47951615:G:A	2.48326e-07	-1.51451e-10	-1.28234
47951636	chr2:47951636:C:T	1.58361e-07	-0.378622	-1.35359
47951763	chr2:47951763:C:T	1.79823e-07	-1.60511	-3.62731e-10
47952095	chr2:47952095:G:A	2.96468e-07	-1.51451e-10	-1.10515
47952156	chr2:47952156:C:A	8.06978e-08	-1.05552	-1.35085
47952179	chr2:47952179:T:G	6.53281e-08	-1.27239	-1.34527
47952556	chr2:47952556:T:G	1.06494e-07	-0.911158	-1.21784
47953428	chr2:47953428:G:A	1.01474e-07	-0.957819	-1.21946
47953486	chr2:47953486:T:C	9.91888e-08	-0.981174	-1.21889
47953526	chr2:47953526:C:G	2.4193e-07	-1.51451e-10	-1.30844
47954008	chr2:47954008:A:G	2.5868e-07	-1.51451e-10	-1.24149
47954135	chr2:47954135:C:T	2.29597e-07	-1.51451e-10	-1.36076
47954189	chr2:47954189:T:C	2.16035e-07	-0.19956	-1.22209
47954979	chr2:47954979:C:T	3.38315e-07	-1.51451e-10	-0.973108
47955013	chr2:47955013:A:G	2.38128e-07	-1.51451e-10	-1.32428
47955049	chr2:47955049:T:C	3.69799e-07	-1.51451e-10	-0.884125
47955069	chr2:47955069:C:T	2.96536e-07	-1.51451e-10	-1.10492
47955249	chr2:47955249:C:T	2.6891e-07	-1.51451e-10	-1.20271
47955388	chr2:47955388:A:G	1.64204e-07	-1.69598	-3.62731e-10
47955538	chr2:47955538:C:T	1.38242e-07	-0.514233	-1.35385
47955831	chr2:47955831:A:G	1.22779e-07	-0.652682	-1.33402
47956437	chr2:47956437:T:G	3.68615e-07	-1.51451e-10	-0.887332
47956492	chr2:47956492:C:T	3.52217e-07	0.391433	-1.32427
47956507	chr2:47956507:G:T	3.3288e-07	0.135632	-1.12493
47956708	chr2:47956708:C:A	2.28854e-07	-0.0496421	-1.31436
47956731	chr2:47956731:A:G	1.83204e-07	-1.58649	-3.62731e-10
47956849	chr2:47956849:GA:G	2.39698e-07	-1.51451e-10	-1.3177
47956978	chr2:47956978:A:G	5.06909e-07	-0.568753	-3.62731e-10
47958164	chr2:47958164:G:A	4.40855e-08	-1.70036	-1.31059
47958220	chr2:47958220:TTTTG:T	2.39235e-07	-1.51451e-10	-1.31964
47958820	chr2:47958820:A:C	2.51263e-07	-1.51451e-10	-1.27058
47959458	chr2:47959458:G:A	2.45885e-07	-1.51451e-10	-1.29222
47959569	chr2:47959569:T:A	6.60557e-08	-1.28011	-1.32648
47959772	chr2:47959772:A:G	2.97639e-07	-1.51451e-10	-1.1012
47959834	chr2:47959834:C:G	2.66119e-07	-1.51451e-10	-1.21314
47961113	chr2:47961113:C:T	3.45734e-07	-1.51451e-10	-0.951416
47961184	chr2:47961184:A:G	1.61196e-07	-1.71446	-3.62731e-10
47961264	chr2:47961264:A:G	2.66552e-07	-1.51451e-10	-1.21151
47961339	chr2:47961339:C:CA	6.51223e-08	-1.41341	-1.20741
47963355	chr2:47963355:C:G	2.88344e-07	-1.51451e-10	-1.13293
47964101	chr2:47964101:C:T	1.89654e-07	-0.302151	-1.24973
47964267	chr2:47964267:T:A	1.61213e-07	-1.71436	-3.62731e-10
47964590	chr2:47964590:T:C	1.63817e-07	-1.69833	-3.62731e-10
47965051	chr2:47965051:G:T	5.69175e-07	0.729066	-1.18196
47965803	chr2:47965803:G:C	2.38774e-07	-1.51451e-10	-1.32157
47965823	chr2:47965823:G:C	6.56535e-08	-1.39514	-1.21755
47965969	chr2:47965969:T:C	6.48691e-08	-1.38141	-1.2433
47966361	chr2:47966361:C:G	5.00744e-08	-1.60245	-1.28112
47966548	chr2:47966548:CTT:C	4.90994e-07	0.644777	-1.24543
47968093	chr2:47968093:G:A	2.47019e-07	-1.51451e-10	-1.28762
47968426	chr2:47968426:C:T	2.44301e-07	-1.51451e-10	-1.29868
47968593	chr2:47968593:C:T	4.87765e-07	-1.51451e-10	-0.607251
47968648	chr2:47968648:T:A	4.54067e-07	0.655999	-1.33484
47968669	chr2:47968669:C:A	4.74896e-07	-1.51451e-10	-0.633988
47968938	chr2:47968938:G:A	6.14698e-07	-1.51451e-10	-0.375954
47969196	chr2:47969196:T:C	3.59417e-07	-0.912601	-3.62731e-10
47969850	chr2:47969850:C:T	4.23646e-08	-1.70883	-1.34194
47970031	chr2:47970031:A:T	4.74797e-07	-1.51451e-10	-0.634197
47970152	chr2:47970152:A:G	4.55583e-07	-1.51451e-10	-0.675506
47970214	chr2:47970214:G:A	2.3298e-07	-1.51451e-10	-1.34613
47970344	chr2:47970344:T:C	2.50486e-07	0.03477	-1.30845
47970383	chr2:47970383:C:T	4.02856e-07	-1.51451e-10	-0.798506
47970436	chr2:47970436:T:G	7.74645e-07	-0.14468	-3.62731e-10
47970738	chr2:47970738:AG:A	2.55947e-07	-0.148163	-1.10395
47970829	chr2:47970829:C:T	6.08794e-08	-1.37076	-1.31743
47970910	chr2:47970910:A:T	5.95117e-08	-1.39	-1.32091
47970972	chr2:47970972:A:G	2.28629e-07	-1.51451e-10	-1.36498
47971006	chr2:47971006:C:T	1.82588e-07	-1.58985	-3.62731e-10
47971483	chr2:47971483:A:G	4.78582e-07	-1.51451e-10	-0.626258
47971614	chr2:47971614:A:G	1.77351e-07	-1.61895	-3.62731e-10
47971629	chr2:47971629:T:C	2.57605e-07	-1.51451e-10	-1.24566
47972172	chr2:47972172:G:A	1.61086e-07	-1.71514	-3.62731e-10
47972189	chr2:47972189:A:G	6.11036e-07	0.795528	-1.17746
47972706	chr2:47972706:C:T	4.10439e-08	-1.71336	-1.36908
47972763	chr2:47972763:A:G	2.74112e-07	-1.51451e-10	-1.18355
47973260	chr2:47973260:A:T	3.82506e-07	-1.51451e-10	-0.850339
47974104	chr2:47974104:G:C	4.95946e-07	-1.51451e-10	-0.590617
47974427	chr2:47974427:A:G	3.38202e-07	0.396281	-1.36972
47974752	chr2:47974752:T:C	6.88969e-06	3.38126	-1.34056
47974754	chr2:47974754:G:T	7.35183e-08	-1.3366	-1.16295
47974797	chr2:47974797:A:G	5.23792e-07	-1.51451e-10	-0.53599
47975166	chr2:47975166:A:G	5.07135e-07	0.691714	-1.26002
47975415	chr2:47975415:A:T	1.644e-07	-1.69478	-3.62731e-10
47975767	chr2:47975767:A:G	2.67031e-07	-1.51451e-10	-1.20972
47975947	chr2:47975947:C:T	2.56284e-07	-1.51451e-10	-1.2508
47975995	chr2:47975995:A:G	2.27438e-07	-0.166395	-1.20381
47976042	chr2:47976042:G:A	4.36603e-06	1.58453	-3.62731e-10
47977263	chr2:47977263:C:T	3.18292e-07	-1.51451e-10	-1.03411
47977341	chr2:47977341:G:T	2.27755e-07	-1.51451e-10	-1.36882
47977417	chr2:47977417:C:T	7.99438e-08	-1.15543	-1.26033
47977638	chr2:47977638:C:T	2.49018e-07	-1.51451e-10	-1.27956
47977788	chr2:47977788:C:T	2.34852e-07	-1.51451e-10	-1.33813
47977847	chr2:47977847:T:C	2.31489e-07	-1.51451e-10	-1.35255
47978064	chr2:47978064:A:G	8.0375e-08	-1.16337	-1.24701
47978551	chr2:47978551:T:A	6.82076e-06	2.41858	-0.387934
47978687	chr2:47978687:T:C	5.10021e-07	-1.51451e-10	-0.562632
47978842	chr2:47978842:T:C	2.5405e-07	-0.0870272	-1.17252
47979383	chr2:47979383:A:G	2.50425e-07	-1.51451e-10	-1.27392
47979450	chr2:47979450:A:G	2.43608e-07	-0.10541	-1.19612
47979986	chr2:47979986:A:G	3.8636e-07	-0.840315	-3.62731e-10
47980138	chr2:47980138:T:C	3.90347e-06	2.71493	-1.2424
47980186	chr2:47980186:G:A	2.96163e-07	-1.51451e-10	-1.10618
47980196	chr2:47980196:G:A	1.14802e-05	3.33343	-0.782133
47981030	chr2:47981030:T:A	3.50782e-07	-1.51451e-10	-0.93692
47981175	chr2:47981175:A:G	2.66509e-07	-1.51451e-10	-1.21168
47981380	chr2:47981380:A:C	2.28312e-07	-0.148341	-1.21803
47981640	chr2:47981640:G:A	2.82939e-07	-1.51451e-10	-1.15185
47981797	chr2:47981797:C:T	2.8804e-07	-1.13399	-3.62731e-10
47981829	chr2:47981829:A:G	2.27547e-07	-1.51451e-10	-1.36973
47981959	chr2:47981959:C:T	2.70357e-07	-1.51451e-10	-1.19734
47982073	chr2:47982073:A:G	2.73905e-07	-1.51451e-10	-1.1843
47982205	chr2:47982205:C:T	2.67253e-07	-1.51451e-10	-1.20889
47982387	chr2:47982387:T:C	4.97824e-08	-1.71401	-1.17541
47982412	chr2:47982412:T:C	3.16414e-07	-1.51451e-10	-1.04003
47982545	chr2:47982545:A:G	2.37906e-07	-1.51451e-10	-1.32521
47982597	chr2:47982597:A:G	2.3844e-07	-1.51451e-10	-1.32297
47982700	chr2:47982700:T:C	8.21218e-05	3.26892	1.24996
47983756	chr2:47983756:C:T	2.40267e-07	-1.51451e-10	-1.31534
47984049	chr2:47984049:C:G	5.53621e-08	-1.59417	-1.18902
47984315	chr2:47984315:T:G	6.69582e-08	-1.52928	-1.06374
47984651	chr2:47984651:A:C	2.18925e-07	-0.216794	-1.19156
47985383	chr2:47985383:C:G	2.83862e-07	-1.51451e-10	-1.1486
47985423	chr2:47985423:G:A	1.99502e-07	-1.38544	-0.115815
47985569	chr2:47985569:A:G	3.1854e-07	-1.51451e-10	-1.03334
47985754	chr2:47985754:C:G	2.76799e-07	-1.51451e-10	-1.17379
47985862	chr2:47985862:A:G	5.32127e-08	-1.62433	-1.19846
47987078	chr2:47987078:G:A	5.72154e-07	0.673338	-1.12101
47987080	chr2:47987080:G:A	1.30719e-07	-1.30466	-0.619369
47987165	chr2:47987165:C:T	3.22025e-07	-1.51451e-10	-1.02246
47987209	chr2:47987209:A:G	1.8376e-07	-1.2813	-0.302147
47987576	chr2:47987576:A:G	2.99593e-07	-1.51451e-10	-1.09466
47987597	chr2:47987597:T:G	3.50794e-07	-1.51451e-10	-0.936884
47987599	chr2:47987599:C:T	4.77544e-07	0.399312	-1.02774
47988039	chr2:47988039:G:A	3.92484e-07	-1.51451e-10	-0.824588
47988140	chr2:47988140:G:A	1.45273e-07	-0.571722	-1.24675
47988221	chr2:47988221:G:A	1.83794e-07	-1.58327	-3.62731e-10
47988289	chr2:47988289:T:C	1.26107e-07	-1.33375	-0.626204
47989040	chr2:47989040:C:A	4.79513e-08	-1.62542	-1.30148
47989701	chr2:47989701:T:C	2.42765e-06	0.997596	-3.62731e-10
47989871	chr2:47989871:C:A	2.31125e-07	-1.51451e-10	-1.35413
47990039	chr2:47990039:A:C	2.69515e-07	-1.51451e-10	-1.20046
47990413	chr2:47990413:G:A	2.30761e-07	-1.33221	-0.0234875
47990706	chr2:47990706:ATCATCATCATCATCG:A	2.29839e-07	-1.51451e-10	-1.35971
47990903	chr2:47990903:A:G	2.80316e-07	0.0623599	-1.22353
47991377	chr2:47991377:T:A	2.77818e-07	0.0116634	-1.18178
47991395	chr2:47991395:A:G	2.64194e-07	-1.51451e-10	-1.2204
47991437	chr2:47991437:T:C	0.000106358	3.55389	1.22359
47991440	chr2:47991440:A:G	4.90868e-07	-1.51451e-10	-0.600909
47991453	chr2:47991453:G:A	6.55507e-08	-1.35655	-1.25771
47991757	chr2:47991757:C:G	2.29315e-07	-1.51451e-10	-1.36199
47992128	chr2:47992128:C:G	1.66938e-06	-1.51451e-10	0.623123
47992504	chr2:47992504:C:T	2.70594e-07	-1.51451e-10	-1.19646
47992561	chr2:47992561:C:G	1.16457e-06	-1.51451e-10	0.263022
47992575	chr2:47992575:C:T	1.7404e-07	-1.6378	-3.62731e-10
47992582	chr2:47992582:T:C	1.31392e-07	-1.33507	-0.583836
47992607	chr2:47992607:A:T	4.04393e-07	-1.51451e-10	-0.794697
47992622	chr2:47992622:C:G	2.16443e-07	-1.41976	-3.62731e-10
47992788	chr2:47992788:A:C	2.27808e-07	-1.51451e-10	-1.36858
47993165	chr2:47993165:T:C	2.27525e-07	-1.51451e-10	-1.36982
47993197	chr2:47993197:G:A	7.06794e-05	3.30863	1.0602
47993509	chr2:47993509:G:A	3.92936e-07	-1.51451e-10	-0.823437
47993520	chr2:47993520:G:A	9.01455e-08	-0.967744	-1.32792
47993764	chr2:47993764:T:C	2.27906e-07	-1.51451e-10	-1.36815
47993902	chr2:47993902:T:G	1.54511e-06	-1.21681	1.76257
47994069	chr2:47994069:A:G	5.33348e-08	-1.61713	-1.20337
47994270	chr2:47994270:G:A	2.67492e-07	-1.51451e-10	-1.208
47994541	chr2:47994541:T:G	3.92991e-07	-1.51451e-10	-0.823297
47994570	chr2:47994570:T:A	1.67411e-07	-1.67663	-3.62731e-10
47995317	chr2:47995317:A:C	2.34017e-07	-1.51451e-10	-1.34169
47995333	chr2:47995333:A:T	9.06053e-08	-1.37908	-0.911494
47995337	chr2:47995337:AG:A	1.59819e-06	0.579545	-3.62731e-10
47995866	chr2:47995866:G:A	2.47353e-07	-1.51451e-10	-1.28627
47996152	chr2:47996152:A:G	2.28521e-07	-1.51451e-10	-1.36546
47996170	chr2:47996170:A:G	2.54753e-07	-0.0630395	-1.19375
47996593	chr2:47996593:T:G	1.04042e-07	-1.26928	-0.883007
47996945	chr2:47996945:T:C	3.00561e-07	-1.51451e-10	-1.09143
47997232	chr2:47997232:C:G	9.64062e-08	-1.27949	-0.949025
47997601	chr2:47997601:C:T	3.85828e-07	-1.51451e-10	-0.841692
47997870	chr2:47997870:G:A	6.28631e-07	0.583304	-0.936845
47998036	chr2:47998036:C:T	1.00588e-07	-1.25088	-0.935174
47998041	chr2:47998041:C:T	4.6027e-08	-1.68536	-1.2825
47998752	chr2:47998752:T:C	7.87582e-07	-1.51451e-10	-0.128117
47999197	chr2:47999197:G:C	6.86478e-08	-1.30664	-1.26146
47999362	chr2:47999362:C:T	4.53401e-08	-1.65797	-1.32492
47999639	chr2:47999639:G:T	1.22044e-07	-1.25614	-0.73657
47999765	chr2:47999765:G:A	4.50533e-08	-1.6696	-1.31963
47999995	chr2:47999995:T:C	2.86512e-07	-1.51451e-10	-1.1393
48000074	chr2:48000074:T:G	2.33163e-07	-1.51451e-10	-1.34535
48000084	chr2:48000084:T:C	2.99843e-07	-1.51451e-10	-1.09382
48000108	chr2:48000108:C:A	1.04799e-07	-1.21887	-0.926173
48000141	chr2:48000141:C:G	3.19011e-07	-1.51451e-10	-1.03186
48000163	chr2:48000163:C:T	2.59221e-07	-1.51451e-10	-1.2394
48000314	chr2:48000314:T:C	2.90145e-07	-1.1267	-3.62731e-10
48000324	chr2:48000324:T:C	2.66936e-07	-1.51451e-10	-1.21008
48000773	chr2:48000773:G:A	9.55666e-08	-1.22563	-1.01164
48001061	chr2:48001061:C:T	2.9115e-07	0.0542359	-1.17748
48001398	chr2:48001398:C:T	3.19741e-07	-1.51451e-10	-1.02957
48001650	chr2:48001650:C:T	2.62252e-07	-1.51451e-10	-1.22778
48002080	chr2:48002080:T:C	2.3244e-07	-1.51451e-10	-1.34845
48002110	chr2:48002110:G:C	2.30224e-07	-1.51451e-10	-1.35803
48002744	chr2:48002744:GCTT:G	2.31804e-07	-1.51451e-10	-1.35119
48002843	chr2:48002843:T:G	2.30422e-07	-1.51451e-10	-1.35717
48002965	chr2:48002965:C:T	2.69871e-07	-1.51451e-10	-1.19914
48003120	chr2:48003120:C:T	2.2752e-07	-1.51451e-10	-1.36985
48003237	chr2:48003237:AAAAC:A	3.32096e-07	-1.51451e-10	-0.991659
48003556	chr2:48003556:T:G	5.11254e-08	-1.62133	-1.24148
48003563	chr2:48003563:G:T	4.31778e-07	0.242272	-0.971445
48003567	chr2:48003567:C:T	4.26123e-07	0.228201	-0.970558
48003839	chr2:48003839:C:T	1.79627e-07	-1.6062	-3.62731e-10
48004416	chr2:48004416:G:C	2.62955e-07	-1.51451e-10	-1.2251
48004529	chr2:48004529:C:G	2.58606e-07	0.114491	-1.35627
48004605	chr2:48004605:A:C	2.77202e-07	0.186455	-1.35879
48004719	chr2:48004719:C:A	2.63824e-07	-1.51451e-10	-1.2218
48004838	chr2:48004838:G:C	1.24206e-06	-1.51451e-10	0.327445
48004958	chr2:48004958:T:A	9.33984e-06	-1.51451e-10	2.34496
48005162	chr2:48005162:G:T	3.66827e-07	-1.51451e-10	-0.892193
48005200	chr2:48005200:A:G	2.27584e-07	-1.51451e-10	-1.36956
48005212	chr2:48005212:T:A	2.69381e-07	-1.51451e-10	-1.20096
48005462	chr2:48005462:G:C	2.50238e-07	-0.027189	-1.24748
48005875	chr2:48005875:C:A	3.60372e-07	-1.51451e-10	-0.909949
48006308	chr2:48006308:G:C	2.31222e-07	-1.51451e-10	-1.35371
48006502	chr2:48006502:G:T	8.92222e-08	-1.26173	-1.04423
48006643	chr2:48006643:A:T	3.03766e-07	-1.51451e-10	-1.08083
48006767	chr2:48006767:G:A	3.27778e-07	-1.51451e-10	-1.00475
48006911	chr2:48006911:C:T	9.22974e-08	-1.26664	-1.00543
48006929	chr2:48006929:T:C	2.63834e-07	-1.51451e-10	-1.22176
48007467	chr2:48007467:T:C	5.82593e-08	-1.59242	-1.13977
48007484	chr2:48007484:C:G	2.28162e-07	-1.51451e-10	-1.36703
48007624	chr2:48007624:A:C	3.17902e-07	0.104723	-1.14006
48007705	chr2:48007705:C:A	2.37907e-07	-1.51451e-10	-1.32521
48007767	chr2:48007767:C:T	4.51285e-07	0.680326	-1.36531
48008386	chr2:48008386:G:C	3.38563e-07	-1.51451e-10	-0.972375
48008444	chr2:48008444:C:T	5.03494e-08	-1.65333	-1.22477
48008723	chr2:48008723:T:G	2.2752e-07	-1.51451e-10	-1.36985
48008787	chr2:48008787:C:T	1.06303e-07	-1.25	-0.880787
48009775	chr2:48009775:C:T	2.59451e-07	-1.51451e-10	-1.23852
48009969	chr2:48009969:T:G	1.62899e-07	-1.70395	-3.62731e-10
48010037	chr2:48010037:C:T	3.9221e-07	-1.51451e-10	-0.825287
48010225	chr2:48010225:T:C	9.1214e-08	-1.2241	-1.05978
48010786	chr2:48010786:C:T	9.33624e-08	-1.2374	-1.0232
48010802	chr2:48010802:T:C	9.38871e-08	-1.22234	-1.03265
48010996	chr2:48010996:T:A	2.41919e-07	-1.51451e-10	-1.30848
48011126	chr2:48011126:C:T	9.40104e-08	-1.22771	-1.02597
48011202	chr2:48011202:C:T	3.48983e-07	0.1783	-1.12036
48011493	chr2:48011493:C:T	8.58542e-08	-1.29168	-1.05275
48011853	chr2:48011853:T:A	5.99276e-08	-1.34361	-1.36034
48011855	chr2:48011855:T:A	5.91881e-08	-1.36345	-1.35292
48012256	chr2:48012256:T:C	3.34807e-07	0.195459	-1.17899
48012577	chr2:48012577:C:G	2.31453e-07	-1.51451e-10	-1.35271
48012780	chr2:48012780:C:T	2.29063e-07	-1.51451e-10	-1.36309
48013681	chr2:48013681:A:T	2.87025e-07	-1.51451e-10	-1.13752
48013890	chr2:48013890:C:T	2.39895e-07	-1.51451e-10	-1.31689
48013928	chr2:48013928:A:G	1.16621e-06	-1.51451e-10	0.26443
48013943	chr2:48013943:G:C	1.61676e-07	-1.71149	-3.62731e-10
48013949	chr2:48013949:A:T	2.7078e-07	-1.51451e-10	-1.19578
48015369	chr2:48015369:TC:T	2.74227e-07	-1.51451e-10	-1.18313
48015529	chr2:48015529:A:T	3.53372e-07	-1.51451e-10	-0.929564
48015624	chr2:48015624:C:A	1.60304e-07	-1.21398	-0.506032
48015666	chr2:48015666:C:G	3.43333e-07	-1.51451e-10	-0.958383
48016078	chr2:48016078:G:A	2.71415e-07	-1.51451e-10	-1.19344
48016660	chr2:48016660:C:G	3.4815e-07	0.137125	-1.08158
48017090	chr2:48017090:T:C	5.3335e-07	0.5392	-1.05711
48017445	chr2:48017445:C:A	4.79408e-07	0.744377	-1.36891
48017627	chr2:48017627:G:A	4.32778e-07	0.640688	-1.36755
48017837	chr2:48017837:G:C	2.7829e-07	-1.51451e-10	-1.16842
48018421	chr2:48018421:T:C	8.7732e-06	-1.51451e-10	2.28237
48018617	chr2:48018617:A:G	3.49383e-07	-1.51451e-10	-0.940915
48019126	chr2:48019126:T:C	3.35445e-07	-1.51451e-10	-0.981627
48019438	chr2:48019438:C:T	4.70614e-07	0.523691	-1.16674
48019725	chr2:48019725:A:G	2.31249e-07	-1.51451e-10	-1.35359
48019928	chr2:48019928:A:G	2.4283e-07	-1.51451e-10	-1.30472
48019975	chr2:48019975:G:C	2.69645e-07	-1.51451e-10	-1.19998
48020279	chr2:48020279:T:C	7.68802e-07	-1.3662	1.21394
48020344	chr2:48020344:T:C	3.01472e-07	0.278088	-1.36649
48020825	chr2:48020825:G:A	4.28976e-07	-1.51451e-10	-0.735684
48020897	chr2:48020897:G:T	2.4624e-07	-1.51451e-10	-1.29078
48020962	chr2:48020962:T:C	3.21843e-07	0.337428	-1.36045
48021132	chr2:48021132:G:A	2.34539e-07	-1.51451e-10	-1.33946
48021291	chr2:48021291:A:G	1.10401e-07	-1.44146	-0.651504
48021364	chr2:48021364:G:A	2.62144e-07	-1.51451e-10	-1.22819
48021406	chr2:48021406:A:G	4.69252e-07	-1.51451e-10	-0.645944
48021856	chr2:48021856:T:C	2.57228e-07	-1.51451e-10	-1.24712
48021947	chr2:48021947:T:A	1.76836e-07	-1.62186	-3.62731e-10
48022008	chr2:48022008:GAGA:G	2.51675e-07	-1.51451e-10	-1.26895
48022078	chr2:48022078:C:T	2.62216e-07	-1.51451e-10	-1.22791
48022969	chr2:48022969:G:A	3.31676e-07	-1.51451e-10	-0.992926
48023540	chr2:48023540:A:T	3.61786e-07	-0.711053	-0.194978
48024017	chr2:48024017:G:T	4.93294e-07	0.758337	-1.35432
48024091	chr2:48024091:A:T	2.89008e-07	-1.51451e-10	-1.13063
48024332	chr2:48024332:A:G	9.60129e-08	-1.35219	-0.880417
48024354	chr2:48024354:T:C	2.18584e-07	-0.252548	-1.15737
48024358	chr2:48024358:C:G	3.93815e-07	0.528885	-1.35009
48024896	chr2:48024896:G:T	6.44394e-08	-1.58123	-1.05013
48025107	chr2:48025107:G:A	3.86444e-07	-1.51451e-10	-0.840098
48025611	chr2:48025611:C:T	2.64452e-07	-1.51451e-10	-1.21942
48025842	chr2:48025842:G:A	2.28769e-07	-1.51451e-10	-1.36437
48026116	chr2:48026116:C:T	6.77582e-08	-1.582	-0.999135
48026129	chr2:48026129:A:G	7.45545e-08	-1.51838	-0.967174
48026371	chr2:48026371:A:T	2.9498e-07	-1.51451e-10	-1.11018
48026506	chr2:48026506:G:A	7.81311e-08	-1.56406	-0.874638
48027183	chr2:48027183:A:G	2.50698e-07	-1.51451e-10	-1.27284
48027217	chr2:48027217:T:C	2.84165e-07	-1.51451e-10	-1.14753
48027349	chr2:48027349:ATAACT:A	2.31058e-07	-1.51451e-10	-1.35442
48027430	chr2:48027430:G:C	3.06519e-07	-1.51451e-10	-1.07181
48027640	chr2:48027640:C:G	3.59278e-07	0.20616	-1.11915
48028028	chr2:48028028:G:A	3.39239e-07	-1.51451e-10	-0.970379
48028052	chr2:48028052:A:G	7.68633e-08	-1.44159	-1.01347
48028471	chr2:48028471:A:T	2.27545e-07	-1.51451e-10	-1.36974
48028615	chr2:48028615:T:A	7.89853e-08	-1.50181	-0.926008
48029745	chr2:48029745:T:C	2.59683e-07	-1.51451e-10	-1.23762
48029842	chr2:48029842:G:C	2.17766e-07	-0.138266	-1.2754
48029893	chr2:48029893:T:C	2.67135e-07	-0.0246342	-1.1847
48030680	chr2:48030680:T:A	2.28135e-07	-1.51451e-10	-1.36715
48030822	chr2:48030822:T:C	1.19891e-07	-1.47213	-0.538369
48030946	chr2:48030946:C:T	5.65572e-07	0.699074	-1.15832
48031012	chr2:48031012:C:T	2.30952e-07	-1.51451e-10	-1.35487
48031986	chr2:48031986:A:G	2.36802e-07	-1.32986	-3.62731e-10
48032493	chr2:48032493:T:A	9.37094e-08	-1.52418	-0.732701
48032845	chr2:48032845:G:A	3.27396e-07	0.334902	-1.34082
48033461	chr2:48033461:C:T	4.26784e-07	-0.214578	-0.526228
48033552	chr2:48033552:C:T	1.63744e-07	-1.69878	-3.62731e-10
48034377	chr2:48034377:G:T	2.26776e-07	-0.169717	-1.2034
48034383	chr2:48034383:G:C	2.34173e-07	-1.51451e-10	-1.34102
48034744	chr2:48034744:G:A	2.69814e-07	-1.51451e-10	-1.19935
48035117	chr2:48035117:T:C	2.69738e-07	-1.51451e-10	-1.19963
48035179	chr2:48035179:A:G	3.8628e-07	-1.51451e-10	-0.840523
48035445	chr2:48035445:A:G	2.31163e-07	-1.51451e-10	-1.35396
48035617	chr2:48035617:A:G	8.59592e-08	-1.50161	-0.841598
48035705	chr2:48035705:T:C	2.69781e-07	-1.51451e-10	-1.19948
48035778	chr2:48035778:G:A	2.68066e-07	-1.51451e-10	-1.20585
48035916	chr2:48035916:G:A	3.08363e-07	-1.51451e-10	-1.06581
48036210	chr2:48036210:T:G	2.44869e-07	-1.51451e-10	-1.29636
48036476	chr2:48036476:T:C	3.08445e-07	-1.51451e-10	-1.06554
48038350	chr2:48038350:C:A	2.74012e-07	-1.51451e-10	-1.18391
48038504	chr2:48038504:C:T	3.33841e-07	0.0193304	-1.00575
48038551	chr2:48038551:G:A	2.28857e-07	-1.51451e-10	-1.36399
48038624	chr2:48038624:T:C	1.8453e-07	-1.57927	-3.62731e-10
48038951	chr2:48038951:G:A	2.66548e-07	-1.51451e-10	-1.21153
48039144	chr2:48039144:T:C	2.51054e-07	-1.51451e-10	-1.27142
48039236	chr2:48039236:TAGAAGGCTTTACTCAATAC:T	2.92438e-07	-1.51451e-10	-1.11883
48039604	chr2:48039604:G:A	2.96144e-07	-1.51451e-10	-1.10624
48039740	chr2:48039740:G:A	2.96439e-07	-1.51451e-10	-1.10524
48040009	chr2:48040009:T:C	2.20228e-07	-0.183186	-1.21923
48040037	chr2:48040037:G:T	8.24296e-08	-1.58485	-0.800291
48040160	chr2:48040160:T:C	7.65086e-08	-1.58643	-0.873254
48040606	chr2:48040606:G:A	6.78553e-08	-1.58233	-0.997375
48040705	chr2:48040705:C:T	6.16309e-08	-1.61595	-1.05998
48041521	chr2:48041521:G:C	3.18915e-07	-1.51451e-10	-1.03216
48042270	chr2:48042270:T:G	8.17612e-08	-1.45912	-0.93416
48043045	chr2:48043045:T:C	3.08066e-07	-1.51451e-10	-1.06677
48043117	chr2:48043117:A:T	0.000330932	4.71432	1.19827
48043780	chr2:48043780:A:G	2.93811e-07	0.237337	-1.35149
48043989	chr2:48043989:T:C	1.79527e-07	-1.60676	-3.62731e-10
48044308	chr2:48044308:C:T	1.08984e-06	-1.51451e-10	0.196704
48044393	chr2:48044393:T:C	4.77018e-07	-1.51451e-10	-0.62953
48044394	chr2:48044394:A:G	5.37216e-07	-1.51451e-10	-0.510685
48044643	chr2:48044643:A:T	2.7556e-07	-1.51451e-10	-1.17828
48044826	chr2:48044826:G:C	1.1471e-07	-1.3974	-0.657285
48044983	chr2:48044983:A:G	2.5466e-07	-1.51451e-10	-1.25716
48045804	chr2:48045804:C:T	1.99424e-07	-1.50165	-3.62731e-10
48046638	chr2:48046638:T:A	1.06186e-07	-1.3446	-0.787297
48046733	chr2:48046733:A:C	4.7857e-08	-1.56931	-1.35956
48047362	chr2:48047362:A:T	4.92907e-08	-1.53945	-1.3599
48047452	chr2:48047452:G:T	3.1016e-07	0.302218	-1.36221
48047453	chr2:48047453:A:T	2.55499e-07	0.115927	-1.36979
48047929	chr2:48047929:T:G	2.84597e-07	0.0592841	-1.20529
48048686	chr2:48048686:C:A	2.63941e-07	-1.51451e-10	-1.22136
48048786	chr2:48048786:G:A	2.40426e-07	-1.51451e-10	-1.31467
48049103	chr2:48049103:C:T	2.386e-07	-1.51451e-10	-1.3223
48049234	chr2:48049234:C:G	3.16384e-07	0.144263	-1.18439
48049589	chr2:48049589:A:G	2.28187e-07	-1.51451e-10	-1.36692
48049594	chr2:48049594:C:T	2.30342e-07	-1.51451e-10	-1.35752
48050351	chr2:48050351:G:A	7.52177e-07	1.19034	-1.36445
48050359	chr2:48050359:A:C	2.27568e-07	-1.51451e-10	-1.36963
48050376	chr2:48050376:A:G	2.52894e-07	-1.51451e-10	-1.26411
48050707	chr2:48050707:T:C	2.39478e-07	-1.51451e-10	-1.31862
48050721	chr2:48050721:G:A	9.46122e-08	-1.39334	-0.853954
48051645	chr2:48051645:A:G	3.11819e-07	-1.51451e-10	-1.05466
48051906	chr2:48051906:A:G	2.54508e-07	-1.51451e-10	-1.25775
48052565	chr2:48052565:A:G	3.07412e-07	-1.51451e-10	-1.0689
48052754	chr2:48052754:C:G	2.28985e-07	-1.51451e-10	-1.36343
48052971	chr2:48052971:G:GTGC	2.43161e-07	-1.51451e-10	-1.30336
48053599	chr2:48053599:T:C	2.49792e-07	-1.51451e-10	-1.27646
48053689	chr2:48053689:A:ACATTC	2.42933e-07	-1.51451e-10	-1.3043
48053690	chr2:48053690:AG:A	2.42933e-07	-1.51451e-10	-1.3043
48053807	chr2:48053807:C:A	2.2916e-07	-1.51451e-10	-1.36267
48054241	chr2:48054241:A:G	2.48565e-07	-1.51451e-10	-1.28138
48054297	chr2:48054297:C:T	2.27577e-07	-1.51451e-10	-1.36959
48054310	chr2:48054310:G:C	2.62403e-07	-1.51451e-10	-1.2272
48054582	chr2:48054582:T:C	2.99264e-07	0.108026	-1.20378
48054683	chr2:48054683:T:C	2.53555e-07	-1.51451e-10	-1.26151
48055098	chr2:48055098:C:T	2.4792e-07	-1.51451e-10	-1.28398
48055157	chr2:48055157:A:C	1.64418e-07	-1.69467	-3.62731e-10
48055158	chr2:48055158:T:A	1.64065e-07	-1.69682	-3.62731e-10
48056085	chr2:48056085:T:C	1.02452e-07	-1.35596	-0.811732
48056113	chr2:48056113:C:T	2.32058e-07	-1.51451e-10	-1.3501
48056334	chr2:48056334:G:A	1.61773e-07	-1.71089	-3.62731e-10
48056382	chr2:48056382:T:C	2.41803e-07	-1.51451e-10	-1.30896
48056404	chr2:48056404:C:T	3.42209e-07	-1.51451e-10	-0.961662
48056640	chr2:48056640:T:C	5.21886e-06	2.94475	-1.18181
48056685	chr2:48056685:T:C	2.46868e-07	-1.51451e-10	-1.28823
48056780	chr2:48056780:G:A	4.39755e-07	0.486381	-1.19725
48056892	chr2:48056892:A:T	2.29422e-07	-0.356063	-1.00546
48056902	chr2:48056902:T:C	2.39662e-07	-1.51451e-10	-1.31786
48057292	chr2:48057292:A:C	9.50439e-08	-1.36531	-0.877435
48057409	chr2:48057409:A:G	4.06474e-07	0.230267	-1.01983
48057949	chr2:48057949:T:C	3.10207e-07	0.128624	-1.18847
48058278	chr2:48058278:C:T	9.51138e-07	-1.51451e-10	0.0605748
48058578	chr2:48058578:A:G	1.73985e-06	-1.51451e-10	0.664469
48058668	chr2:48058668:G:A	2.38622e-07	-1.51451e-10	-1.32221
48059067	chr2:48059067:C:T	3.41086e-07	0.181603	-1.14655
48059083	chr2:48059083:A:G	3.91924e-07	0.23044	-1.05646
48059455	chr2:48059455:T:G	3.75419e-07	0.25661	-1.12565
48059753	chr2:48059753:G:A	2.51438e-07	-1.51451e-10	-1.26989
48059862	chr2:48059862:C:A	2.32053e-07	-0.361595	-0.988523
48060121	chr2:48060121:A:G	5.6957e-07	0.703284	-1.15549
48060357	chr2:48060357:AT:A	2.27621e-07	-1.51451e-10	-1.3694
48060612	chr2:48060612:C:T	2.58504e-07	-1.51451e-10	-1.24217
48061352	chr2:48061352:TC:T	2.30721e-07	-1.51451e-10	-1.35588
48061558	chr2:48061558:A:G	2.48508e-07	-1.51451e-10	-1.28161
48061586	chr2:48061586:T:C	2.76876e-07	-1.51451e-10	-1.17351
48061677	chr2:48061677:T:G	3.37654e-07	0.384523	-1.35959
48061822	chr2:48061822:T:C	3.65083e-07	-1.51451e-10	-0.89696
48062020	chr2:48062020:A:G	3.54519e-07	0.246772	-1.17309
48062302	chr2:48062302:A:G	1.25831e-07	-1.56301	-0.399133
48062554	chr2:48062554:A:T	3.52562e-07	0.220568	-1.15243
48062692	chr2:48062692:T:C	5.03633e-07	0.701771	-1.27701
48063047	chr2:48063047:T:C	2.37772e-07	-1.51451e-10	-1.32577
48063537	chr2:48063537:G:A	3.02992e-07	-1.51451e-10	-1.08338
48063608	chr2:48063608:A:G	1.34434e-06	1.35488	-0.948305
48063797	chr2:48063797:C:A	2.60454e-07	-0.306576	-0.928084
48064316	chr2:48064316:T:C	2.89918e-07	-1.51451e-10	-1.12749
48064443	chr2:48064443:G:A	2.32207e-07	-0.24358	-1.10587
48064728	chr2:48064728:C:T	2.9942e-07	-1.51451e-10	-1.09524
48064746	chr2:48064746:T:C	7.19554e-08	-1.61173	-0.909303
48065341	chr2:48065341:A:G	1.12868e-06	1.11162	-0.879904
48065558	chr2:48065558:T:C	3.38338e-07	-1.32872	0.355683
48065724	chr2:48065724:T:C	4.83944e-08	-1.68848	-1.22922
48065818	chr2:48065818:G:A	1.15639e-07	-1.38067	-0.665942
48065868	chr2:48065868:A:G	2.35677e-07	-1.51451e-10	-1.33462
48066221	chr2:48066221:A:T	1.63415e-07	-1.27657	-0.424221
48066431	chr2:48066431:T:C	1.35951e-07	-1.35107	-0.533725
48066464	chr2:48066464:G:C	4.82866e-08	-1.62019	-1.29974
48067376	chr2:48067376:C:A	2.28059e-07	-1.51451e-10	-1.36748
48067379	chr2:48067379:A:G	2.46981e-07	-1.51451e-10	-1.28777
48067801	chr2:48067801:G:A	2.34812e-07	-1.51451e-10	-1.3383
48067860	chr2:48067860:T:C	2.41658e-07	-1.51451e-10	-1.30956
48068333	chr2:48068333:G:T	1.13267e-07	-1.37842	-0.688915
48068915	chr2:48068915:C:G	1.4906e-07	-1.3644	-0.428337
48068966	chr2:48068966:G:A	3.35956e-07	0.16391	-1.14401
48068999	chr2:48068999:T:C	2.2813e-07	-1.51451e-10	-1.36717
48069105	chr2:48069105:G:A	2.91988e-07	-1.51451e-10	-1.12037
48070302	chr2:48070302:A:G	3.55608e-07	-1.51451e-10	-0.923256
48070339	chr2:48070339:T:G	2.39766e-07	-1.51451e-10	-1.31742
48070505	chr2:48070505:T:A	2.39201e-07	-1.13349	-0.186292
48070859	chr2:48070859:T:C	2.27744e-07	-1.51451e-10	-1.36886
48071046	chr2:48071046:C:T	3.8288e-07	-0.849362	-3.62731e-10
48071244	chr2:48071244:T:C	1.21151e-07	-1.3859	-0.614148
48071342	chr2:48071342:T:C	2.45596e-07	-1.51451e-10	-1.2934
48071439	chr2:48071439:G:C	4.54327e-07	-1.51451e-10	-0.678267
48071600	chr2:48071600:C:A	2.27891e-07	-1.51451e-10	-1.36822
48071852	chr2:48071852:T:G	3.06096e-07	0.0362343	-1.10942
48072876	chr2:48072876:G:C	2.27533e-07	-1.51451e-10	-1.36979
48073102	chr2:48073102:C:T	4.70288e-08	-1.62447	-1.32186
48073387	chr2:48073387:A:T	4.83638e-08	-1.63747	-1.28087
48075089	chr2:48075089:A:C	3.03838e-07	-1.51451e-10	-1.08059
48075091	chr2:48075091:A:G	2.33238e-07	-1.51451e-10	-1.34503
48076234	chr2:48076234:T:C	2.26025e-07	-0.239533	-1.13691
48076570	chr2:48076570:T:A	2.35239e-07	-1.51451e-10	-1.33648
48076712	chr2:48076712:A:G	2.89771e-07	0.229661	-1.35766
48077242	chr2:48077242:C:T	7.08444e-08	-1.5743	-0.962299
48077659	chr2:48077659:A:G	2.47644e-07	-0.156902	-1.12819
48077947	chr2:48077947:C:T	3.0777e-07	-1.51451e-10	-1.06773
48078014	chr2:48078014:A:G	3.19666e-07	-1.51451e-10	-1.02981
48078342	chr2:48078342:C:T	2.42169e-07	-1.51451e-10	-1.30745
48078572	chr2:48078572:T:C	3.21699e-07	-1.51451e-10	-1.02347
48078599	chr2:48078599:A:G	3.54024e-07	-1.37206	0.444335
48079013	chr2:48079013:C:T	2.34992e-07	-0.189649	-1.14788
48079233	chr2:48079233:G:C	2.27847e-07	-1.51451e-10	-1.36841
48079271	chr2:48079271:G:A	1.89841e-07	-1.5509	-3.62731e-10
48079275	chr2:48079275:C:A	4.36456e-07	-1.51451e-10	-0.718398
48079508	chr2:48079508:G:A	2.38904e-07	-0.123794	-1.19723
48080045	chr2:48080045:G:A	2.16176e-07	-1.42099	-3.62731e-10
48080210	chr2:48080210:A:G	1.16426e-07	-1.48373	-0.556098
48081190	chr2:48081190:A:G	3.19985e-07	-1.51451e-10	-1.02881
48081352	chr2:48081352:A:G	1.11217e-07	-1.45595	-0.629646
48081707	chr2:48081707:A:G	0.000190254	4.72878	0.630249
48081729	chr2:48081729:T:A	1.08058e-07	-1.50165	-0.612761
48081804	chr2:48081804:T:A	2.27945e-07	-1.51451e-10	-1.36798
48081883	chr2:48081883:C:G	1.02984e-07	-1.46152	-0.700991
48082026	chr2:48082026:A:T	2.46606e-07	-1.51451e-10	-1.28929
48082224	chr2:48082224:A:C	1.07295e-07	-1.50501	-0.616492
48082579	chr2:48082579:C:T	4.4078e-07	-1.51451e-10	-0.708538
48082619	chr2:48082619:G:T	2.31967e-07	-1.51451e-10	-1.35049
48083195	chr2:48083195:G:A	3.24804e-07	-1.51451e-10	-1.01386
48083308	chr2:48083308:T:C	2.43456e-07	-1.30215	-3.62731e-10
48083551	chr2:48083551:T:G	2.4834e-07	-1.51451e-10	-1.28229
48083561	chr2:48083561:T:C	3.96235e-06	-0.550498	2.03801
48083775	chr2:48083775:T:C	9.34217e-08	-1.50843	-0.751531
48084032	chr2:48084032:C:T	2.59175e-07	-1.23958	-3.62731e-10
48084451	chr2:48084451:T:C	1.11147e-07	-1.48091	-0.605325
48084532	chr2:48084532:C:T	3.31178e-07	-1.51451e-10	-0.994427
48084610	chr2:48084610:A:G	7.90083e-06	2.17764	-3.62731e-10
48085044	chr2:48085044:T:C	4.50527e-07	-1.51451e-10	-0.686666
48085147	chr2:48085147:A:G	3.33169e-07	-1.51451e-10	-0.988434
48085262	chr2:48085262:T:G	2.48809e-07	-1.51451e-10	-1.2804
48085623	chr2:48085623:G:A	2.32031e-07	-1.51451e-10	-1.35021
48085636	chr2:48085636:G:A	5.25088e-07	0.768192	-1.30171
48085891	chr2:48085891:T:G	1.96925e-07	-1.51426	-3.62731e-10
48085925	chr2:48085925:G:A	2.28429e-07	-1.51451e-10	-1.36586
48086066	chr2:48086066:T:C	3.1132e-07	-1.51451e-10	-1.05626
48086242	chr2:48086242:TC:T	2.53288e-07	-1.51451e-10	-1.26256
48086535	chr2:48086535:G:A	2.51413e-07	-0.111594	-1.15839
48086650	chr2:48086650:G:A	2.3794e-07	-1.51451e-10	-1.32507
48086724	chr2:48086724:A:G	2.46013e-07	-1.51451e-10	-1.2917
48086732	chr2:48086732:A:G	3.04693e-07	0.0444342	-1.12221
48086897	chr2:48086897:CTATATCTATATCTATATCTA:C	3.56943e-07	-1.51451e-10	-0.919509
48086934	chr2:48086934:TG:T	2.89999e-07	-1.51451e-10	-1.12721
48086986	chr2:48086986:T:C	5.99808e-07	-0.400476	-3.62731e-10
48087343	chr2:48087343:G:A	4.43567e-07	-1.51451e-10	-0.702236
48087484	chr2:48087484:G:A	1.61206e-07	-1.7144	-3.62731e-10
48088128	chr2:48088128:A:G	8.14766e-08	-1.50243	-0.894342
48088134	chr2:48088134:C:T	4.52239e-07	-1.51451e-10	-0.682874
48088804	chr2:48088804:A:G	2.45683e-07	-1.51451e-10	-1.29304
48088907	chr2:48088907:T:C	3.86489e-07	0.210323	-1.0503
48088950	chr2:48088950:T:C	2.27572e-07	-1.51451e-10	-1.36962
48089090	chr2:48089090:G:A	5.17697e-07	0.788518	-1.33621
48089589	chr2:48089589:C:G	9.29775e-08	-1.3736	-0.891131
48089973	chr2:48089973:G:A	2.39223e-07	-1.51451e-10	-1.31969
48090348	chr2:48090348:G:A	8.70338e-07	-0.028203	-3.62731e-10
48090358	chr2:48090358:A:AG	2.57386e-07	-1.24651	-3.62731e-10
48091019	chr2:48091019:T:C	6.61528e-08	-1.24354	-1.36158
48091831	chr2:48091831:G:T	5.35291e-07	-1.51451e-10	-0.514273
48091988	chr2:48091988:A:C	3.3791e-07	-1.51451e-10	-0.974305
48092005	chr2:48092005:T:G	1.84567e-05	3.0261	-3.62731e-10
48092028	chr2:48092028:T:C	2.27523e-07	-1.51451e-10	-1.36983
48092036	chr2:48092036:C:T	5.23187e-07	0.0708855	-0.608031
48092370	chr2:48092370:T:A	4.33082e-07	0.594273	-1.32043
48092412	chr2:48092412:AGTAAATTTGG:A	2.4982e-07	-1.51451e-10	-1.27634
48093048	chr2:48093048:T:C	2.68443e-07	-1.51451e-10	-1.20445
48093560	chr2:48093560:A:T	4.76164e-07	-1.51451e-10	-0.631323
48094714	chr2:48094714:T:C	1.62808e-05	2.50137	0.399285
48095147	chr2:48095147:C:G	4.24698e-06	1.82082	-0.26394
48095178	chr2:48095178:G:A	2.58112e-07	-1.51451e-10	-1.24369
48095328	chr2:48095328:A:G	3.90306e-06	2.51484	-1.0424
48095383	chr2:48095383:A:T	2.47578e-07	-1.51451e-10	-1.28536
48095465	chr2:48095465:A:G	5.06709e-06	2.41648	-0.683046
48095703	chr2:48095703:G:A	3.66996e-07	0.170468	-1.0622
48095714	chr2:48095714:C:A	3.69512e-07	0.146094	-1.031
48095767	chr2:48095767:A:T	1.94344e-07	-1.52746	-3.62731e-10
48095958	chr2:48095958:G:A	2.27714e-07	-1.51451e-10	-1.36899
48096222	chr2:48096222:T:C	2.62076e-07	-1.51451e-10	-1.22845
48096396	chr2:48096396:C:G	2.4632e-07	-1.51451e-10	-1.29045
48096728	chr2:48096728:C:T	5.56332e-07	-1.51451e-10	-0.47572
48096780	chr2:48096780:C:T	2.39321e-06	1.40634	-0.423032
48096905	chr2:48096905:A:G	2.94548e-06	1.68661	-0.495668
48097254	chr2:48097254:G:C	2.27631e-07	-1.51451e-10	-1.36936
48097385	chr2:48097385:A:G	3.95198e-07	0.216136	-1.03383
48097668	chr2:48097668:G:C	6.3098e-08	-1.30074	-1.35166
48097729	chr2:48097729:A:C	2.66502e-07	-1.51451e-10	-1.2117
48097994	chr2:48097994:G:A	5.34524e-07	-1.51451e-10	-0.515709
48097999	chr2:48097999:C:T	4.63635e-07	0.415277	-1.07326
48098373	chr2:48098373:T:C	2.67188e-07	-1.51451e-10	-1.20913
48098406	chr2:48098406:C:T	1.13196e-07	-1.27045	-0.797516
48098430	chr2:48098430:C:T	4.44698e-07	-1.51451e-10	-0.699689
48098708	chr2:48098708:G:A	2.52696e-07	-1.51451e-10	-1.2649
48099054	chr2:48099054:G:C	2.51562e-07	-1.51451e-10	-1.2694
48099084	chr2:48099084:C:T	2.61838e-07	-1.51451e-10	-1.22936
48099838	chr2:48099838:T:C	5.13316e-07	0.47515	-1.03134
48100855	chr2:48100855:T:A	5.30254e-07	-1.51451e-10	-0.523728
48100872	chr2:48100872:G:C	5.26902e-07	-1.51451e-10	-0.530071
48101007	chr2:48101007:T:C	1.65515e-07	-1.68802	-3.62731e-10
48101026	chr2:48101026:T:G	1.02888e-07	-1.34811	-0.815333
48101457	chr2:48101457:T:C	5.71837e-08	-1.67545	-1.07537
48101503	chr2:48101503:A:T	1.26068e-07	-0.677737	-1.28253
48101952	chr2:48101952:C:T	1.36783e-07	-0.851848	-1.02684
48101976	chr2:48101976:G:A	8.72258e-08	-1.3771	-0.951485
48101993	chr2:48101993:T:C	2.46182e-07	-1.51451e-10	-1.29101
48102147	chr2:48102147:G:A	2.93434e-07	-0.64758	-0.467853
48102567	chr2:48102567:T:TA	1.17807e-07	-0.662982	-1.36505
48103104	chr2:48103104:G:C	2.82817e-07	-1.51451e-10	-1.15229
48103230	chr2:48103230:G:A	1.25239e-07	-0.923183	-1.04368
48103760	chr2:48103760:T:C	2.74753e-07	-1.51451e-10	-1.18121
48104126	chr2:48104126:T:A	1.19641e-07	-0.983295	-1.02929
48105295	chr2:48105295:A:G	3.68573e-07	-1.51451e-10	-0.887447
48105501	chr2:48105501:A:G	2.10977e-07	-1.44534	-3.62731e-10
48105623	chr2:48105623:C:A	4.90547e-07	-1.51451e-10	-0.601564
48106431	chr2:48106431:G:C	6.37676e-08	-1.36168	-1.28016
48106433	chr2:48106433:G:C	3.34954e-07	-1.51451e-10	-0.983091
48106743	chr2:48106743:G:A	2.47329e-07	-1.51451e-10	-1.28636
48107289	chr2:48107289:C:A	2.29431e-07	-1.51451e-10	-1.36148
48107362	chr2:48107362:C:T	2.39925e-07	-1.51451e-10	-1.31676
48107776	chr2:48107776:C:A	2.93646e-06	1.18787	-3.62731e-10
48108165	chr2:48108165:G:A	3.1875e-07	-1.51451e-10	-1.03268
48108747	chr2:48108747:T:C	2.30289e-07	-1.51451e-10	-1.35775
48109093	chr2:48109093:T:C	2.7171e-06	1.27072	-0.160482
48109393	chr2:48109393:G:A	4.56097e-07	-1.51451e-10	-0.674379
48109414	chr2:48109414:T:TA	4.35679e-07	0.414592	-1.13477
48109788	chr2:48109788:C:T	4.00677e-07	-1.51451e-10	-0.80393
48110234	chr2:48110234:G:A	2.18045e-06	0.890203	-3.62731e-10
48110908	chr2:48110908:G:A	3.55834e-06	1.37997	-3.62731e-10
48111200	chr2:48111200:T:C	2.45011e-07	-1.51451e-10	-1.29578
48111378	chr2:48111378:C:G	3.95721e-07	-1.51451e-10	-0.816374
48111729	chr2:48111729:T:C	4.94486e-07	-1.51451e-10	-0.593565
48111896	chr2:48111896:C:T	4.80792e-07	0.648126	-1.26978
48112051	chr2:48112051:A:G	1.68534e-06	0.63264	-3.62731e-10
48112079	chr2:48112079:T:C	2.31455e-07	-1.51451e-10	-1.3527
48112108	chr2:48112108:A:C	1.62961e-07	-1.21282	-0.490751
48112818	chr2:48112818:G:A	2.30212e-07	-1.51451e-10	-1.35808
48113332	chr2:48113332:C:A	4.72747e-07	-1.51451e-10	-0.638524
48113795	chr2:48113795:TC:T	5.1928e-07	0.818819	-1.36346
48113945	chr2:48113945:A:G	2.54701e-07	-1.51451e-10	-1.257
48115025	chr2:48115025:G:A	1.17693e-05	2.57617	-3.62731e-10
48115234	chr2:48115234:C:T	5.05047e-08	-1.55176	-1.32326
48115927	chr2:48115927:A:C	2.65781e-07	-1.51451e-10	-1.21441
48116075	chr2:48116075:A:G	3.73395e-07	-1.51451e-10	-0.874448
48116077	chr2:48116077:A:G	9.2198e-08	-1.59895	-0.674194
48116200	chr2:48116200:G:A	8.27974e-08	-1.06996	-1.31073
48116209	chr2:48116209:G:T	1.06429e-07	-1.18114	-0.94847
48116585	chr2:48116585:A:G	2.36807e-07	-1.51451e-10	-1.32984
48116665	chr2:48116665:T:C	2.69522e-07	-1.51451e-10	-1.20043
48116810	chr2:48116810:G:A	5.08364e-08	-1.50143	-1.36704
48116958	chr2:48116958:G:A	8.24761e-08	-1.24113	-1.14344
48117130	chr2:48117130:G:A	2.66448e-07	-1.51451e-10	-1.2119
48117816	chr2:48117816:T:G	2.55475e-07	-1.51451e-10	-1.25396
48118022	chr2:48118022:A:C	4.48978e-07	-1.51451e-10	-0.690111
48118924	chr2:48118924:A:C	4.41999e-07	0.426306	-1.13208
48119047	chr2:48119047:C:G	2.31978e-07	-1.51451e-10	-1.35044
48119501	chr2:48119501:A:G	2.61098e-07	-1.51451e-10	-1.23219
48119914	chr2:48119914:G:C	1.27517e-06	0.353749	-3.62731e-10
48120925	chr2:48120925:T:G	2.41511e-07	-1.51451e-10	-1.31017
48121121	chr2:48121121:A:T	2.30244e-07	-1.51451e-10	-1.35795
48121291	chr2:48121291:A:G	1.93689e-07	-0.615751	-0.915078
48122052	chr2:48122052:T:G	5.74157e-08	-1.53384	-1.21293
48122520	chr2:48122520:A:G	2.27608e-07	-1.51451e-10	-1.36946
48122748	chr2:48122748:C:T	2.5081e-07	-1.51451e-10	-1.27239
48123392	chr2:48123392:T:C	6.65513e-08	-1.48511	-1.114
48123637	chr2:48123637:C:G	4.07552e-07	0.30894	-1.09586
48124037	chr2:48124037:G:A	2.3697e-07	-1.51451e-10	-1.32915
48124042	chr2:48124042:C:T	4.6148e-07	0.286781	-0.949426
48124082	chr2:48124082:G:A	4.37867e-07	0.451097	-1.16627
48124112	chr2:48124112:C:T	3.61033e-07	-1.51451e-10	-0.908114
48124762	chr2:48124762:A:G	5.70743e-08	-1.55107	-1.20166
48124840	chr2:48124840:G:A	2.43457e-07	-1.51451e-10	-1.30215
48125001	chr2:48125001:A:G	1.61083e-07	-1.71516	-3.62731e-10
48125204	chr2:48125204:G:A	1.19803e-07	-1.21236	-0.798876
48125266	chr2:48125266:G:A	1.15657e-07	-1.10142	-0.945029
48125391	chr2:48125391:G:A	5.37661e-08	-1.57707	-1.23538
48125537	chr2:48125537:C:T	2.32976e-07	-1.51451e-10	-1.34615
48126311	chr2:48126311:C:A	2.80972e-07	-1.51451e-10	-1.15883
48126337	chr2:48126337:G:A	2.72245e-07	-1.51451e-10	-1.19038
48127608	chr2:48127608:C:T	2.30387e-07	-1.51451e-10	-1.35732
48128518	chr2:48128518:G:A	2.4793e-07	-1.51451e-10	-1.28394
48128692	chr2:48128692:G:A	2.51275e-07	-1.51451e-10	-1.27054
48129071	chr2:48129071:C:T	4.9971e-07	-1.51451e-10	-0.583056
48129314	chr2:48129314:C:A	1.69922e-07	-0.352794	-1.30895
48129553	chr2:48129553:T:C	6.00693e-07	0.622286	-1.02129
48130118	chr2:48130118:G:T	1.02615e-07	-0.820757	-1.34534
48130317	chr2:48130317:T:C	7.34771e-07	-0.197526	-3.62731e-10
48131049	chr2:48131049:G:A	1.366e-06	0.422557	-3.62731e-10
48131189	chr2:48131189:A:T	1.73632e-07	-1.64015	-3.62731e-10
48131858	chr2:48131858:T:C	2.4454e-07	-1.51451e-10	-1.29771
48131956	chr2:48131956:T:A	6.25719e-07	0.667891	-1.02607
48132388	chr2:48132388:G:A	2.65066e-07	-1.51451e-10	-1.21711
48133074	chr2:48133074:C:T	2.3113e-07	-1.51451e-10	-1.35411
48133590	chr2:48133590:A:T	2.5738e-07	-1.51451e-10	-1.24653
48133594	chr2:48133594:T:C	2.3542e-07	-1.51451e-10	-1.33571
48134169	chr2:48134169:C:T	4.97758e-06	1.71561	-3.62731e-10
48134713	chr2:48134713:A:G	4.77147e-06	1.78293	-0.109609
48134784	chr2:48134784:C:G	4.66923e-07	-1.51451e-10	-0.650921
48135069	chr2:48135069:T:A	2.37113e-07	-1.51451e-10	-1.32855
48135489	chr2:48135489:A:G	2.29863e-07	-1.51451e-10	-1.3596
48135499	chr2:48135499:T:A	2.40898e-07	-1.51451e-10	-1.31271
48135857	chr2:48135857:C:T	2.41712e-07	-1.51451e-10	-1.30934
48136349	chr2:48136349:A:T	3.26551e-07	-1.51451e-10	-1.0085
48136794	chr2:48136794:A:G	2.56043e-07	-1.51451e-10	-1.25174
48137249	chr2:48137249:A:G	2.29617e-07	-1.51451e-10	-1.36067
48137615	chr2:48137615:C:T	1.61526e-07	-1.71242	-3.62731e-10
48137879	chr2:48137879:G:A	4.07105e-07	0.343025	-1.13104
48138123	chr2:48138123:TG:T	2.27538e-07	-1.51451e-10	-1.36977
48138213	chr2:48138213:TGGAGAGAGGAAGAGAGAGAGAG:T	2.07771e-07	-0.843115	-0.617534
48138769	chr2:48138769:A:G	6.79657e-08	-1.66573	-0.91235
48138949	chr2:48138949:C:T	2.35758e-07	-1.51451e-10	-1.33428
48140078	chr2:48140078:AATTTT:A	1.22359e-07	-0.6446	-1.34552
48140557	chr2:48140557:T:G	1.84656e-06	1.3588	-0.634803
48140578	chr2:48140578:C:G	4.6031e-07	-1.51451e-10	-0.665183
48140654	chr2:48140654:C:T	2.39478e-07	-1.51451e-10	-1.31863
48140802	chr2:48140802:A:T	4.41676e-08	-1.71429	-1.2948
48141526	chr2:48141526:A:G	9.13337e-07	1.34952	-1.3295
48141585	chr2:48141585:T:A	2.61913e-07	-1.51451e-10	-1.22907
48142149	chr2:48142149:G:C	1.04754e-07	-1.15172	-0.993746
48144165	chr2:48144165:T:C	2.27559e-07	-1.51451e-10	-1.36968
48144206	chr2:48144206:C:T	2.28771e-07	-1.51451e-10	-1.36436
48144481	chr2:48144481:CT:C	5.86743e-07	0.615702	-1.0382
48144606	chr2:48144606:T:C	8.40858e-07	0.265397	-0.328059
48145539	chr2:48145539:T:G	7.66543e-07	-1.51451e-10	-0.155194
48145686	chr2:48145686:A:G	2.4585e-07	-1.51451e-10	-1.29236
48146609	chr2:48146609:A:G	6.40327e-07	-1.51451e-10	-0.335105
48146937	chr2:48146937:G:A	2.88052e-07	-0.137576	-0.996366
48147021	chr2:48147021:A:G	1.3193e-07	-0.547142	-1.36767
48147409	chr2:48147409:T:G	2.64107e-07	-1.51451e-10	-1.22073
48147907	chr2:48147907:A:G	2.57358e-07	-1.51451e-10	-1.24662
48148287	chr2:48148287:T:A	4.2556e-07	-1.51451e-10	-0.743678
48148673	chr2:48148673:G:A	1.61154e-07	-1.71473	-3.62731e-10
48148962	chr2:48148962:T:C	8.97875e-05	4.55364	0.0544812
48149982	chr2:48149982:GA:G	8.5565e-05	3.86348	0.696462
48150459	chr2:48150459:A:G	2.53617e-07	-1.51451e-10	-1.26126
48150581	chr2:48150581:C:A	3.05266e-05	3.51509	0.0141751
48152243	chr2:48152243:C:G	9.54556e-05	4.37179	0.29754
48152283	chr2:48152283:A:C	9.61217e-08	-1.24211	-0.989364
48153097	chr2:48153097:G:A	5.94636e-08	-1.55409	-1.15763
48153351	chr2:48153351:A:G	2.27691e-07	-1.51451e-10	-1.36909
48153429	chr2:48153429:G:A	2.27611e-07	-1.51451e-10	-1.36945
48153551	chr2:48153551:A:AT	2.53551e-07	-1.51451e-10	-1.26152
48153579	chr2:48153579:A:G	8.04662e-05	3.87421	0.624302
48153780	chr2:48153780:T:C	4.74739e-07	0.507594	-1.14191
48153894	chr2:48153894:G:A	6.19168e-07	0.766444	-1.13515
48153988	chr2:48153988:G:A	7.0762e-07	0.899974	-1.13515
48154592	chr2:48154592:A:C	0.000171105	4.62048	0.632468
48155471	chr2:48155471:T:C	1.61146e-07	-1.71477	-3.62731e-10
48155896	chr2:48155896:T:C	1.86894e-07	-1.14417	-0.422368
48156189	chr2:48156189:T:C	0.000356267	4.83029	1.15606
48156445	chr2:48156445:C:T	1.05335e-07	-1.19096	-0.948983
48156544	chr2:48156544:C:T	6.35573e-07	0.828806	-1.17136
48156925	chr2:48156925:A:G	3.0363e-07	-1.51451e-10	-1.08127
48157257	chr2:48157257:T:A	6.58913e-07	-1.51451e-10	-0.306494
48157346	chr2:48157346:C:T	4.53006e-08	-1.71005	-1.27372
48157474	chr2:48157474:T:C	1.02892e-06	1.50674	-1.36755
48157550	chr2:48157550:T:C	7.00836e-07	-1.51451e-10	-0.244811
48157598	chr2:48157598:G:C	2.39519e-07	-1.51451e-10	-1.31845
48158848	chr2:48158848:C:G	2.39926e-07	-1.51451e-10	-1.31675
48158987	chr2:48158987:T:A	6.01991e-07	0.306254	-0.703097
48159027	chr2:48159027:A:C	2.28592e-07	-1.51451e-10	-1.36514
48159384	chr2:48159384:T:C	2.28868e-07	-0.0186323	-1.34531
48159466	chr2:48159466:C:A	2.27579e-07	-1.51451e-10	-1.36959
48159592	chr2:48159592:A:G	2.28499e-07	-1.51451e-10	-1.36555
48160472	chr2:48160472:G:A	2.3919e-07	-1.51451e-10	-1.31983
48160545	chr2:48160545:A:G	2.55454e-07	-1.51451e-10	-1.25404
48160867	chr2:48160867:A:G	7.00118e-07	-1.51451e-10	-0.245835
48161527	chr2:48161527:G:A	6.51793e-05	4.29529	-0.00747503
48162197	chr2:48162197:G:A	8.74919e-05	4.34345	0.238768
48162522	chr2:48162522:C:G	3.69848e-06	1.41859	-3.62731e-10
48162696	chr2:48162696:C:T	2.72833e-07	0.0915632	-1.27979
48163233	chr2:48163233:A:C	2.35133e-07	-1.51451e-10	-1.33693
48163582	chr2:48163582:C:T	2.37851e-07	-1.51451e-10	-1.32544
48163903	chr2:48163903:A:G	1.31284e-07	-1.19907	-0.720656
48164012	chr2:48164012:G:A	1.73918e-07	-1.6385	-3.62731e-10
48164323	chr2:48164323:T:C	4.19469e-07	-1.51451e-10	-0.758096
48165305	chr2:48165305:T:C	6.21907e-07	0.983503	-1.3478
48165582	chr2:48165582:A:G	3.25035e-07	-1.51451e-10	-1.01315
48166627	chr2:48166627:A:G	2.38398e-07	-1.51451e-10	-1.32315
48166780	chr2:48166780:T:C	4.84372e-07	-0.877456	0.263225
48166941	chr2:48166941:C:T	8.685e-07	1.25515	-1.28547
48167361	chr2:48167361:T:G	2.28155e-07	-1.51451e-10	-1.36706
48167539	chr2:48167539:T:A	1.93209e-07	-1.53331	-3.62731e-10
48167618	chr2:48167618:A:G	2.42286e-07	-1.51451e-10	-1.30697
48167862	chr2:48167862:A:G	9.30699e-07	-1.51451e-10	0.0388516
48167893	chr2:48167893:A:C	6.46942e-07	1.04355	-1.36838
48167982	chr2:48167982:G:T	2.6903e-07	-1.51451e-10	-1.20226
48168863	chr2:48168863:T:C	5.61977e-07	0.90381	-1.36943
48168864	chr2:48168864:G:A	2.27788e-07	-1.51451e-10	-1.36867
48169122	chr2:48169122:G:C	2.3107e-07	-1.51451e-10	-1.35436
48169636	chr2:48169636:C:T	3.51948e-07	-0.587211	-0.346389
48169687	chr2:48169687:G:C	2.28674e-07	-1.51451e-10	-1.36479
48169861	chr2:48169861:T:G	3.81458e-07	0.36685	-1.21993
48170238	chr2:48170238:G:C	9.89176e-07	-0.739174	0.838962
48170818	chr2:48170818:C:T	3.27918e-07	-1.51451e-10	-1.00432
48170828	chr2:48170828:G:A	2.28818e-07	-1.51451e-10	-1.36416
48171131	chr2:48171131:T:G	2.27599e-07	-1.51451e-10	-1.3695
48171186	chr2:48171186:A:T	2.28802e-07	-1.51451e-10	-1.36423
48171223	chr2:48171223:T:A	4.42338e-07	-1.51451e-10	-0.70501
48171226	chr2:48171226:T:C	2.58983e-07	-1.51451e-10	-1.24032
48171410	chr2:48171410:T:C	3.14305e-07	-1.51451e-10	-1.04672
48171574	chr2:48171574:G:C	5.73573e-07	-1.51451e-10	-0.445199
48171995	chr2:48171995:C:T	5.49345e-07	-1.51451e-10	-0.488359
48172109	chr2:48172109:A:C	2.31562e-07	-1.51451e-10	-1.35224
48172831	chr2:48172831:C:T	5.13937e-07	0.652017	-1.207
48172876	chr2:48172876:T:C	6.79353e-07	-0.524058	0.248114
48173182	chr2:48173182:C:T	1.90391e-07	-1.548	-3.62731e-10
48174480	chr2:48174480:T:A	4.99111e-08	-1.71499	-1.17185
48174568	chr2:48174568:A:G	6.29567e-07	-0.561556	0.209503
48174595	chr2:48174595:AAAG:A	2.54393e-07	-1.51451e-10	-1.25821
48175165	chr2:48175165:C:A	2.27884e-07	-1.51451e-10	-1.36825
48175460	chr2:48175460:A:G	5.79859e-08	-1.71461	-1.02227
48175543	chr2:48175543:T:G	2.27615e-07	-1.51451e-10	-1.36943
48175658	chr2:48175658:A:G	9.21443e-07	-0.629209	0.658065
48175670	chr2:48175670:AT:A	2.58734e-07	-1.51451e-10	-1.24128
48175967	chr2:48175967:T:C	7.92783e-07	1.24716	-1.3687
48176960	chr2:48176960:C:G	8.96842e-07	-0.335718	0.337513
48176967	chr2:48176967:C:T	2.27794e-07	-1.51451e-10	-1.36864
48177557	chr2:48177557:G:A	5.45467e-07	0.637464	-1.13291
48177609	chr2:48177609:C:T	2.28244e-07	-1.51451e-10	-1.36667
48178200	chr2:48178200:C:T	4.6934e-07	0.470712	-1.11647
48180149	chr2:48180149:G:C	4.10738e-08	-1.71384	-1.36787
48180186	chr2:48180186:C:T	3.61305e-06	1.39522	-3.62731e-10
48180338	chr2:48180338:T:C	2.7716e-07	-1.30417	0.131677
48180843	chr2:48180843:G:A	2.67273e-07	-1.51451e-10	-1.20881
48181004	chr2:48181004:TG:T	2.28015e-07	-1.51451e-10	-1.36767
48181052	chr2:48181052:C:T	7.14624e-06	1.757	0.320257
48181055	chr2:48181055:A:T	4.93073e-07	0.521816	-1.11824
48181077	chr2:48181077:C:T	1.4783e-07	-1.36531	-0.435711
48181081	chr2:48181081:C:T	2.34803e-07	-1.51451e-10	-1.33834
48181348	chr2:48181348:A:G	1.41474e-07	-1.27676	-0.568205
48181680	chr2:48181680:G:A	2.73798e-07	-1.51451e-10	-1.18469
48181927	chr2:48181927:G:C	3.64343e-07	-1.51451e-10	-0.89899
48182355	chr2:48182355:C:T	2.00678e-07	-1.51318	0.0177912
48182590	chr2:48182590:C:G	1.27598e-06	0.354389	-3.62731e-10
48182718	chr2:48182718:G:A	1.41611e-06	0.458583	-3.62731e-10
48182917	chr2:48182917:G:C	4.62767e-07	0.401088	-1.06095
48184110	chr2:48184110:C:T	2.27582e-07	-1.51451e-10	-1.36957
48184461	chr2:48184461:T:G	3.06965e-07	-1.51451e-10	-1.07035
48184624	chr2:48184624:C:G	2.21062e-07	-1.50722	0.108575
48184891	chr2:48184891:T:A	5.00291e-07	0.42049	-1.00238
48185202	chr2:48185202:CCCT:C	2.28049e-07	-1.51451e-10	-1.36752
48185211	chr2:48185211:T:C	2.28875e-07	-1.51451e-10	-1.36391
48185265	chr2:48185265:G:C	1.13507e-06	0.237367	-3.62731e-10
48185342	chr2:48185342:C:G	7.85724e-07	-1.51451e-10	-0.13048
48185522	chr2:48185522:A:C	9.00704e-07	-1.51451e-10	0.0060922
48185795	chr2:48185795:C:T	2.32549e-07	-1.51451e-10	-1.34798
48185812	chr2:48185812:G:A	6.87723e-07	-1.51451e-10	-0.263698
48186455	chr2:48186455:C:G	2.0189e-07	-1.35297	-0.136387
48186785	chr2:48186785:G:A	7.02644e-07	0.797555	-1.03979
48187002	chr2:48187002:T:A	2.40227e-07	-1.51451e-10	-1.3155
48187014	chr2:48187014:C:T	7.79904e-07	1.12877	-1.26669
48187425	chr2:48187425:G:C	6.94608e-07	0.82696	-1.0807
48187596	chr2:48187596:C:T	1.22066e-07	-1.61755	-0.374978
48187796	chr2:48187796:G:A	6.85579e-07	0.784673	-1.05149
48187858	chr2:48187858:A:C	3.60519e-07	-0.909539	-3.62731e-10
48188075	chr2:48188075:G:T	2.9363e-07	-1.51451e-10	-1.11476
48188208	chr2:48188208:C:T	6.15022e-06	1.93964	-0.0124801
48188212	chr2:48188212:A:G	2.12763e-07	-1.40469	-0.0322165
48188569	chr2:48188569:C:T	9.90037e-08	-1.48101	-0.720915
48188739	chr2:48188739:C:G	2.34649e-07	-1.51451e-10	-1.33899
48188889	chr2:48188889:TC:T	3.76967e-07	-1.51451e-10	-0.864927
48189893	chr2:48189893:G:A	2.63688e-07	-1.51451e-10	-1.22232
48190143	chr2:48190143:T:A	8.41282e-07	0.829649	-0.891807
48190332	chr2:48190332:T:C	2.6536e-07	-1.51451e-10	-1.216
48190693	chr2:48190693:G:A	2.19589e-07	-1.40533	-3.62731e-10
48190906	chr2:48190906:C:T	2.5316e-07	-1.51451e-10	-1.26306
48190918	chr2:48190918:A:C	3.18343e-07	-1.51451e-10	-1.03396
48191180	chr2:48191180:A:G	1.64756e-07	-1.69262	-3.62731e-10
48191730	chr2:48191730:G:A	2.29556e-07	-1.51451e-10	-1.36094
48191838	chr2:48191838:C:T	2.46293e-07	-1.51451e-10	-1.29056
48192475	chr2:48192475:C:T	2.28349e-07	-1.51451e-10	-1.36621
48192484	chr2:48192484:C:T	2.95119e-07	-1.10971	-3.62731e-10
48192621	chr2:48192621:G:A	3.28903e-07	-1.51451e-10	-1.00132
48192673	chr2:48192673:A:G	2.67652e-07	-1.51451e-10	-1.2074
48192988	chr2:48192988:A:C	8.36973e-07	1.19564	-1.26293
48193170	chr2:48193170:C:T	2.2871e-07	-1.51451e-10	-1.36463
48193365	chr2:48193365:C:T	2.79307e-07	-1.51451e-10	-1.16477
48194068	chr2:48194068:T:C	1.81009e-07	-1.59854	-3.62731e-10
48194217	chr2:48194217:G:A	2.9458e-07	-1.51451e-10	-1.11153
48194365	chr2:48194365:G:C	5.51336e-06	1.81784	-3.62731e-10
48194792	chr2:48194792:C:G	3.05507e-07	-1.51451e-10	-1.07511
48195345	chr2:48195345:T:C	2.83266e-07	-1.1507	-3.62731e-10
48195594	chr2:48195594:C:A	3.14568e-07	-1.04589	-3.62731e-10
48196715	chr2:48196715:A:G	2.29692e-07	-1.51451e-10	-1.36034
48196759	chr2:48196759:G:A	8.92486e-07	-0.662038	0.658964
48197043	chr2:48197043:T:A	2.67688e-07	-1.51451e-10	-1.20726
48197271	chr2:48197271:G:A	6.75179e-07	-1.51451e-10	-0.282107
48197298	chr2:48197298:A:G	2.2802e-07	-1.51451e-10	-1.36765
48198167	chr2:48198167:T:A	1.29481e-07	-1.56697	-0.366588
48198375	chr2:48198375:C:G	1.53064e-07	-1.39301	-0.373217
48198853	chr2:48198853:C:T	2.15647e-07	-1.42344	-3.62731e-10
48198965	chr2:48198965:C:G	2.38046e-07	-1.51451e-10	-1.32462
48199028	chr2:48199028:C:T	6.12484e-08	-1.47631	-1.20584
48199243	chr2:48199243:C:T	2.68831e-07	-1.51451e-10	-1.203
48199476	chr2:48199476:G:A	5.60316e-08	-1.44177	-1.32939
48199606	chr2:48199606:T:C	1.76314e-07	-1.62482	-3.62731e-10
48199735	chr2:48199735:C:T	3.28862e-07	-1.51911	0.517666
48201170	chr2:48201170:A:G	2.35927e-07	-1.51451e-10	-1.33356
48201237	chr2:48201237:T:C	2.39676e-07	-1.51451e-10	-1.31779
48201530	chr2:48201530:T:C	2.70937e-07	-1.51451e-10	-1.1952
48201615	chr2:48201615:T:G	1.39742e-07	-1.29588	-0.56141
48202019	chr2:48202019:C:T	2.29954e-07	-1.51451e-10	-1.3592
48202028	chr2:48202028:C:A	2.27858e-07	-1.51451e-10	-1.36836
48202786	chr2:48202786:T:C	2.28245e-07	-1.51451e-10	-1.36666
48202872	chr2:48202872:G:A	2.27557e-07	-1.51451e-10	-1.36968
48203127	chr2:48203127:A:G	2.72757e-07	-1.51451e-10	-1.1885
48204019	chr2:48204019:G:A	3.51359e-07	-1.52383	0.588549
48204049	chr2:48204049:G:A	3.85454e-07	-1.51451e-10	-0.842663
48204099	chr2:48204099:C:T	2.62809e-07	-1.51451e-10	-1.22566
48204430	chr2:48204430:A:G	2.98478e-07	-1.51451e-10	-1.09839
48204702	chr2:48204702:G:A	3.85099e-07	-1.51451e-10	-0.843583
48205136	chr2:48205136:T:C	1.84335e-07	-1.58033	-3.62731e-10
48205589	chr2:48205589:G:C	2.56001e-07	-1.51451e-10	-1.2519
48205721	chr2:48205721:T:A	2.27643e-07	-1.51451e-10	-1.36931
48205735	chr2:48205735:G:C	6.17729e-08	-1.70179	-0.971827
48206840	chr2:48206840:A:G	2.27981e-07	-1.51451e-10	-1.36782
48207625	chr2:48207625:T:G	8.52549e-07	1.20051	-1.24937
48207871	chr2:48207871:T:C	7.62901e-07	0.876692	-1.03665
48208336	chr2:48208336:T:C	2.28171e-07	-1.51451e-10	-1.36699
48208440	chr2:48208440:G:A	5.80245e-07	0.63203	-1.06567
48209213	chr2:48209213:A:G	2.95159e-07	-1.51451e-10	-1.10957
48209353	chr2:48209353:T:C	3.22151e-07	-1.51451e-10	-1.02206
48209371	chr2:48209371:G:A	2.4239e-07	-1.51451e-10	-1.30654
48209427	chr2:48209427:A:C	7.82901e-07	0.884684	-1.01876
48209618	chr2:48209618:T:A	3.84469e-07	-1.51451e-10	-0.845223
48209773	chr2:48209773:C:T	5.15798e-08	-1.58771	-1.26625
48209929	chr2:48209929:G:C	1.98108e-07	-1.50827	-3.62731e-10
48210017	chr2:48210017:C:T	2.30827e-07	-1.51451e-10	-1.35542
48210149	chr2:48210149:G:A	2.44933e-07	-1.51451e-10	-1.2961
48210700	chr2:48210700:C:G	3.22755e-07	-1.51451e-10	-1.02019
48210895	chr2:48210895:G:A	2.3057e-07	-1.51451e-10	-1.35653
48211695	chr2:48211695:A:C	4.95306e-08	-1.58294	-1.31155
48211996	chr2:48211996:C:T	2.33409e-07	-1.51451e-10	-1.34429
48212082	chr2:48212082:G:A	2.31704e-07	-1.51451e-10	-1.35162
48212488	chr2:48212488:G:A	2.43642e-07	-1.51451e-10	-1.30139
48213923	chr2:48213923:C:A	5.04564e-06	1.7292	-3.62731e-10
48214219	chr2:48214219:T:C	7.16816e-06	0.503424	1.5769
48214245	chr2:48214245:T:TA	2.55514e-07	-1.51451e-10	-1.25381
48214304	chr2:48214304:G:C	1.74079e-07	-1.63757	-3.62731e-10
48214399	chr2:48214399:G:A	2.361e-07	-1.51451e-10	-1.33283
48214469	chr2:48214469:C:T	2.80505e-07	-1.51451e-10	-1.16049
48214547	chr2:48214547:A:G	1.02333e-06	0.133732	-3.62731e-10
48214866	chr2:48214866:T:C	2.45397e-07	-1.51451e-10	-1.29421
48214974	chr2:48214974:C:A	6.72396e-07	0.742615	-1.02885
48215202	chr2:48215202:C:T	2.89342e-07	-1.51451e-10	-1.12948
48215251	chr2:48215251:C:T	9.81232e-07	-1.51451e-10	0.0917245
48215424	chr2:48215424:T:C	7.8328e-07	0.947403	-1.081
48215520	chr2:48215520:A:G	2.84919e-06	1.1577	-3.62731e-10
48215589	chr2:48215589:C:A	3.77632e-07	-1.51451e-10	-0.863164
48215691	chr2:48215691:G:A	4.59704e-06	1.63608	-3.62731e-10
48215970	chr2:48215970:G:A	1.48682e-07	-0.6084	-1.18687
48216181	chr2:48216181:T:C	3.0222e-07	-0.810662	-0.275268
48216441	chr2:48216441:TA:T	1.72739e-07	-0.654678	-0.990623
48216615	chr2:48216615:G:T	1.43124e-07	-1.12483	-0.708541
48216839	chr2:48216839:A:G	2.66832e-07	-1.51451e-10	-1.21047
48216985	chr2:48216985:A:G	6.93913e-07	0.802325	-1.05706
48217970	chr2:48217970:G:C	4.79653e-08	-1.59361	-1.333
48218189	chr2:48218189:A:G	7.40485e-07	0.918002	-1.10778
48218219	chr2:48218219:T:C	3.0533e-07	-1.51451e-10	-1.07569
48218362	chr2:48218362:A:G	8.86913e-08	-1.12202	-1.18991
48218541	chr2:48218541:A:G	2.35934e-07	-1.71403	0.380495
48218763	chr2:48218763:G:A	2.68055e-07	-1.51451e-10	-1.20589
48218939	chr2:48218939:C:T	4.72957e-08	-1.62683	-1.31383
48218983	chr2:48218983:C:T	2.31286e-07	-1.51451e-10	-1.35343
48219756	chr2:48219756:A:C	3.09401e-07	-1.51451e-10	-1.06245
48219813	chr2:48219813:T:A	3.74419e-07	-1.51451e-10	-0.871709
48220120	chr2:48220120:C:T	7.17673e-07	-0.221071	-3.62731e-10
48220201	chr2:48220201:T:C	2.30494e-07	-0.72427	-0.63259
48221066	chr2:48221066:C:T	2.44233e-07	-1.51451e-10	-1.29896
48221192	chr2:48221192:A:G	2.28368e-07	-1.51451e-10	-1.36613
48221267	chr2:48221267:A:T	2.79945e-07	-1.16249	-3.62731e-10
48221628	chr2:48221628:A:G	2.60532e-07	-1.51451e-10	-1.23436
48222085	chr2:48222085:T:C	2.29582e-07	-1.51451e-10	-1.36083
48222171	chr2:48222171:A:G	2.32526e-07	-1.51451e-10	-1.34808
48222213	chr2:48222213:A:C	1.10812e-06	0.701953	-0.488621
48222284	chr2:48222284:G:C	6.29169e-07	0.765843	-1.11853
48222585	chr2:48222585:G:C	4.10997e-07	-1.71505	0.93655
48223033	chr2:48223033:TA:T	6.11853e-07	0.667381	-1.04797
48223168	chr2:48223168:G:A	2.53845e-07	-1.51451e-10	-1.26036
48223365	chr2:48223365:G:A	2.95479e-07	-1.51451e-10	-1.10849
48223393	chr2:48223393:T:C	5.48525e-07	-0.489851	-3.62731e-10
48223425	chr2:48223425:A:C	1.81066e-07	-0.92874	-0.669482
48223784	chr2:48223784:C:A	3.34712e-07	-1.51451e-10	-0.983814
48224591	chr2:48224591:A:AC	1.11724e-06	0.796349	-0.574815
48225138	chr2:48225138:T:C	8.5796e-07	1.0414	-1.08393
48226469	chr2:48226469:A:G	2.3543e-07	-1.51451e-10	-1.33567
48226828	chr2:48226828:C:T	2.35077e-07	-1.51451e-10	-1.33717
48226844	chr2:48226844:G:C	2.38894e-07	-1.51451e-10	-1.32106
48226952	chr2:48226952:C:T	2.2815e-07	-1.51451e-10	-1.36708
48227414	chr2:48227414:G:C	3.66402e-07	-0.893354	-3.62731e-10
48227665	chr2:48227665:G:A	2.61214e-07	-1.51451e-10	-1.23175
48227780	chr2:48227780:C:A	2.27848e-07	-1.51451e-10	-1.3684
48228800	chr2:48228800:A:G	3.76027e-07	-1.51451e-10	-0.867422
48229414	chr2:48229414:T:C	5.91577e-08	-1.71404	-1.00284
48229835	chr2:48229835:C:T	6.9348e-07	0.886702	-1.14206
48230074	chr2:48230074:G:T	2.4511e-07	-1.51451e-10	-1.29538
48230983	chr2:48230983:G:C	2.536e-07	-1.51451e-10	-1.26133
48232187	chr2:48232187:T:C	2.39545e-07	-1.51451e-10	-1.31834
48232241	chr2:48232241:G:A	4.10599e-08	-1.71503	-1.36702
48232572	chr2:48232572:G:A	2.59931e-07	-1.51451e-10	-1.23667
48232734	chr2:48232734:C:T	6.03542e-07	0.735858	-1.13013
48233425	chr2:48233425:TG:T	4.10546e-08	-1.71292	-1.36926
48233646	chr2:48233646:C:T	2.60129e-07	-1.51451e-10	-1.23591
48233831	chr2:48233831:A:G	2.56434e-07	-1.51451e-10	-1.25021
48233858	chr2:48233858:C:T	2.56151e-07	-1.51451e-10	-1.25132
48234010	chr2:48234010:AT:A	2.81784e-07	-1.51451e-10	-1.15594
48234255	chr2:48234255:T:C	2.96027e-07	-1.51451e-10	-1.10663
48234281	chr2:48234281:C:T	4.23436e-07	-0.748683	-3.62731e-10
48234508	chr2:48234508:C:T	2.32253e-07	-1.51451e-10	-1.34926
48234826	chr2:48234826:A:T	5.06762e-07	-1.51451e-10	-0.569044
48235228	chr2:48235228:A:G	6.01495e-07	0.7266	-1.12427
48235524	chr2:48235524:G:T	4.24629e-07	-1.51451e-10	-0.745868
48235555	chr2:48235555:A:G	3.7296e-07	-1.51451e-10	-0.875613
48235785	chr2:48235785:T:C	1.20785e-06	-0.0464511	0.345964
48235999	chr2:48235999:T:G	2.812e-07	-1.51451e-10	-1.15802
48236162	chr2:48236162:T:G	3.45449e-07	-0.952239	-3.62731e-10
48236619	chr2:48236619:G:C	8.44952e-07	-1.51451e-10	-0.0578048
48236906	chr2:48236906:A:C	2.55743e-07	-1.51451e-10	-1.25291
48237662	chr2:48237662:T:C	2.30576e-07	-1.51451e-10	-1.3565
48237936	chr2:48237936:G:A	2.28986e-07	-1.51451e-10	-1.36342
48238041	chr2:48238041:A:G	8.86383e-07	0.859008	-0.868944
48238077	chr2:48238077:C:T	2.57105e-07	-1.51451e-10	-1.2476
48238488	chr2:48238488:C:T	3.20525e-07	-1.02712	-3.62731e-10
48238598	chr2:48238598:A:G	2.71495e-07	-1.51451e-10	-1.19314
48238735	chr2:48238735:C:T	5.92744e-08	-1.34537	-1.36954
48239212	chr2:48239212:A:C	2.29266e-07	-1.51451e-10	-1.3622
48239213	chr2:48239213:G:A	2.38086e-07	-1.51451e-10	-1.32445
48240122	chr2:48240122:A:T	3.52352e-07	-1.51451e-10	-0.932454
48240882	chr2:48240882:C:T	2.28832e-07	-1.51451e-10	-1.3641
48241022	chr2:48241022:A:C	1.12484e-06	1.0787	-0.850387
48241026	chr2:48241026:C:G	1.11588e-07	-0.79072	-1.29155
48241075	chr2:48241075:A:T	3.21785e-07	-1.51451e-10	-1.0232
48241713	chr2:48241713:G:A	3.78497e-07	-1.51451e-10	-0.860877
48241896	chr2:48241896:T:C	1.35931e-07	-0.967994	-0.91694
48242878	chr2:48242878:T:C	2.4536e-07	-1.51451e-10	-1.29436
48243863	chr2:48243863:T:C	2.44865e-07	-1.51451e-10	-1.29638
48243916	chr2:48243916:T:C	1.31709e-07	-0.963256	-0.953233
48244230	chr2:48244230:C:T	6.81079e-07	1.06449	-1.33789
48244611	chr2:48244611:G:A	2.34789e-07	-1.51451e-10	-1.3384
48244701	chr2:48244701:T:A	2.34075e-07	-1.51451e-10	-1.34144
48244702	chr2:48244702:A:T	1.23874e-07	-1.68124	-0.29658
48245151	chr2:48245151:T:C	2.54805e-07	-1.51451e-10	-1.25659
48245796	chr2:48245796:C:T	2.72291e-07	-1.51451e-10	-1.19021
48245920	chr2:48245920:A:G	2.31462e-07	-1.51451e-10	-1.35267
48246371	chr2:48246371:A:G	2.27578e-07	-1.51451e-10	-1.36959
48246606	chr2:48246606:C:A	2.52503e-07	-1.51451e-10	-1.26566
48247032	chr2:48247032:G:C	2.50068e-07	-1.51451e-10	-1.27535
48248312	chr2:48248312:G:A	2.50674e-07	-1.51451e-10	-1.27293
48248430	chr2:48248430:A:C	9.56816e-07	1.23704	-1.17051
48248660	chr2:48248660:A:T	8.56778e-08	-1.02991	-1.31658
48249408	chr2:48249408:C:T	2.61601e-07	-1.51451e-10	-1.23026
48250032	chr2:48250032:C:T	2.28086e-07	-1.51451e-10	-1.36736
48250242	chr2:48250242:G:A	2.89822e-07	-1.51451e-10	-1.12782
48250268	chr2:48250268:C:G	3.18498e-07	-1.51451e-10	-1.03347
48251309	chr2:48251309:G:A	6.30351e-07	-1.51451e-10	-0.350808
48251667	chr2:48251667:C:G	3.40569e-07	-1.51451e-10	-0.966467
48251918	chr2:48251918:A:G	6.59748e-08	-1.32759	-1.28023
48252539	chr2:48252539:A:G	6.76768e-07	-1.51451e-10	-0.279756
48252628	chr2:48252628:G:C	2.4129e-07	-1.51451e-10	-1.31108
48252695	chr2:48252695:G:A	2.69001e-07	-1.51451e-10	-1.20237
48252872	chr2:48252872:G:A	2.51089e-07	-1.51451e-10	-1.27128
48253339	chr2:48253339:C:G	2.57792e-07	-1.51451e-10	-1.24493
48253691	chr2:48253691:C:T	2.41418e-07	-1.51451e-10	-1.31055
48253836	chr2:48253836:G:GA	6.98118e-08	-1.54831	-1.00297
48253842	chr2:48253842:A:AG	2.28511e-07	-1.51451e-10	-1.3655
48254259	chr2:48254259:G:T	7.32788e-07	-1.51451e-10	-0.200228
48254369	chr2:48254369:C:T	2.66568e-07	-1.51451e-10	-1.21146
48254459	chr2:48254459:A:G	2.43666e-07	-1.51451e-10	-1.30129
48255290	chr2:48255290:T:A	9.63591e-07	0.849219	-0.775637
48255707	chr2:48255707:G:A	2.65291e-07	-1.51451e-10	-1.21626
48257055	chr2:48257055:G:A	3.25298e-07	-1.51451e-10	-1.01234
48257328	chr2:48257328:C:T	2.36106e-07	-1.65506	0.32226
48257362	chr2:48257362:G:A	2.4355e-07	-1.51451e-10	-1.30176
48257463	chr2:48257463:A:G	8.08776e-07	-1.51451e-10	-0.101563
48257744	chr2:48257744:A:G	2.50384e-07	-1.51451e-10	-1.27409
48258435	chr2:48258435:A:C	3.89036e-07	-1.51451e-10	-0.833413
48259025	chr2:48259025:G:A	2.30923e-07	-1.51451e-10	-1.355
48259059	chr2:48259059:C:A	3.0115e-07	-1.51451e-10	-1.08947
48259657	chr2:48259657:A:G	5.52217e-07	-1.51451e-10	-0.483143
48260068	chr2:48260068:C:T	2.64292e-07	-1.51451e-10	-1.22003
48260433	chr2:48260433:A:T	1.77434e-07	-1.61848	-3.62731e-10
48260455	chr2:48260455:A:G	2.60463e-07	-1.51451e-10	-1.23462
48260505	chr2:48260505:T:A	2.39139e-07	-1.51451e-10	-1.32004
48260585	chr2:48260585:C:T	8.64122e-08	-1.2192	-1.11876
48260723	chr2:48260723:C:G	5.37145e-07	-1.51451e-10	-0.510817
48260836	chr2:48260836:A:G	2.95009e-07	-1.51451e-10	-1.11008
48261241	chr2:48261241:A:G	8.62606e-08	-0.971896	-1.36782
48261362	chr2:48261362:C:T	3.99336e-07	-0.807282	-3.62731e-10
48261729	chr2:48261729:G:A	4.96298e-07	0.355251	-0.945159
48261919	chr2:48261919:G:T	3.67821e-06	2.75525	-1.34216
48261922	chr2:48261922:T:G	2.00043e-06	0.804035	-3.62731e-10
48261923	chr2:48261923:G:T	2.37557e-07	-1.51451e-10	-1.32668
48262459	chr2:48262459:C:T	0.000258141	5.31585	0.348328
48262594	chr2:48262594:C:T	5.87188e-06	3.23103	-1.35018
48262779	chr2:48262779:C:A	5.60799e-07	-1.51451e-10	-0.467722
48262809	chr2:48262809:AGAGTGGGTGGGAACCTAGACATCTAG:A	4.61489e-07	-0.0424958	-0.620131
48262869	chr2:48262869:C:G	3.73341e-07	-1.51451e-10	-0.874591
48263310	chr2:48263310:T:C	0.000222733	5.04061	0.476039
48263369	chr2:48263369:A:G	0.000381814	5.42144	0.63417
48263703	chr2:48263703:G:A	2.3909e-07	-1.51451e-10	-1.32024
48263737	chr2:48263737:G:A	3.30935e-07	-1.51451e-10	-0.995161
48264906	chr2:48264906:G:A	9.37402e-07	-1.51451e-10	0.0460274
48265019	chr2:48265019:T:A	4.10569e-07	-0.00442106	-0.77512
48265079	chr2:48265079:T:G	1.01009e-05	3.46681	-1.04351
48265189	chr2:48265189:T:A	3.73195e-07	-0.874984	-3.62731e-10
48265205	chr2:48265205:C:T	1.3085e-07	-1.13235	-0.790679
48265515	chr2:48265515:G:T	3.96672e-07	-1.51451e-10	-0.813974
48265541	chr2:48265541:C:G	1.70246e-07	-1.65984	-3.62731e-10
48265554	chr2:48265554:T:C	6.2112e-07	-1.51451e-10	-0.36556
48265758	chr2:48265758:T:C	3.49482e-07	-1.51451e-10	-0.940632
48266043	chr2:48266043:G:A	0.00350411	8.17107	0.101288
48266733	chr2:48266733:C:T	3.32085e-07	-1.51451e-10	-0.991693
48268507	chr2:48268507:T:G	2.4198e-07	-1.51451e-10	-1.30823
48268641	chr2:48268641:C:T	5.10592e-06	1.91283	-0.171761
48270461	chr2:48270461:C:T	2.3747e-07	-1.51451e-10	-1.32704
48270481	chr2:48270481:C:A	3.71341e-07	-1.51451e-10	-0.879964
48270890	chr2:48270890:A:G	2.17988e-06	0.889942	-3.62731e-10
48270955	chr2:48270955:A:G	4.90681e-07	-0.0919386	-0.509353
48271039	chr2:48271039:C:G	3.21872e-07	-1.51451e-10	-1.02293
48271333	chr2:48271333:A:T	2.28106e-07	-1.51451e-10	-1.36728
48271570	chr2:48271570:T:C	2.35191e-07	-1.51451e-10	-1.33669
48271850	chr2:48271850:A:G	4.34266e-07	0.147986	-0.871414
48272832	chr2:48272832:C:T	1.05129e-06	0.16069	-3.62731e-10
48273025	chr2:48273025:A:G	2.31943e-07	-1.51451e-10	-1.35059
48273849	chr2:48273849:AAT:A	0.000287911	5.90804	-0.134718
48273956	chr2:48273956:G:A	2.3143e-07	-1.51451e-10	-1.35281
48274078	chr2:48274078:T:C	3.15318e-07	-1.51451e-10	-1.0435
48274316	chr2:48274316:C:A	2.06622e-07	-1.46619	-3.62731e-10
48274366	chr2:48274366:G:C	2.26743e-07	-0.305913	-1.06735
48274398	chr2:48274398:T:C	2.13272e-06	-1.51451e-10	0.868069
48274995	chr2:48274995:A:G	2.41063e-07	-1.51451e-10	-1.31203
48275033	chr2:48275033:A:G	3.54738e-07	-1.51451e-10	-0.925704
48275781	chr2:48275781:G:C	2.47185e-07	-1.51451e-10	-1.28695
48276364	chr2:48276364:G:A	2.31251e-07	-1.51451e-10	-1.35358
48276422	chr2:48276422:G:A	0.00550394	7.96274	0.761155
48276558	chr2:48276558:A:T	2.4209e-07	-1.51451e-10	-1.30778
48276564	chr2:48276564:T:C	3.54639e-07	-1.51451e-10	-0.925983
48277725	chr2:48277725:A:G	7.12498e-07	-0.228308	-3.62731e-10
48277762	chr2:48277762:T:A	0.000201364	4.97502	0.440769
48278262	chr2:48278262:G:A	5.05761e-07	-0.0787127	-0.492308
48278639	chr2:48278639:T:C	1.57537e-06	-1.51451e-10	0.565163
48279308	chr2:48279308:T:A	2.46273e-07	-1.51451e-10	-1.29064
48279362	chr2:48279362:T:C	6.02509e-07	-1.51451e-10	-0.395982
48279413	chr2:48279413:C:T	2.64134e-07	-1.51451e-10	-1.22063
48279505	chr2:48279505:G:A	3.32822e-07	-1.51451e-10	-0.989477
48280198	chr2:48280198:A:C	3.06893e-07	-1.51451e-10	-1.07059
48280353	chr2:48280353:T:C	1.68521e-07	-1.67003	-3.62731e-10
48280813	chr2:48280813:G:C	2.86566e-07	-1.51451e-10	-1.13912
48280821	chr2:48280821:A:C	3.81366e-07	-1.51451e-10	-0.853325
48281298	chr2:48281298:T:A	5.96497e-07	-1.51451e-10	-0.40601
48281496	chr2:48281496:T:C	2.41802e-07	-1.51451e-10	-1.30897
48281709	chr2:48281709:G:A	2.82043e-07	-1.51451e-10	-1.15503
48281822	chr2:48281822:C:A	6.27269e-07	-1.51451e-10	-0.355709
48281829	chr2:48281829:TTCA:T	2.45732e-07	-1.51451e-10	-1.29284
48282124	chr2:48282124:C:T	1.01442e-05	2.42758	-3.62731e-10
48282469	chr2:48282469:A:G	6.09658e-07	-0.384186	-3.62731e-10
48282530	chr2:48282530:T:C	1.93814e-07	-1.53018	-3.62731e-10
48282583	chr2:48282583:T:C	2.36237e-07	-1.51451e-10	-1.33225
48282831	chr2:48282831:T:C	2.32736e-07	-1.51451e-10	-1.34718
48283056	chr2:48283056:C:T	3.92928e-07	-1.51451e-10	-0.823458
48283120	chr2:48283120:T:A	2.30791e-06	1.8879	-0.940885
48283236	chr2:48283236:C:T	2.30439e-07	-1.51451e-10	-1.3571
48283481	chr2:48283481:C:T	5.5498e-07	-1.51451e-10	-0.478152
48283821	chr2:48283821:A:T	4.54944e-07	-1.51451e-10	-0.676911
48283960	chr2:48283960:A:T	2.43328e-06	1.49945	-0.499543
48284665	chr2:48284665:G:C	2.27076e-06	1.23206	-0.301277
48285119	chr2:48285119:T:C	2.32881e-07	-1.51451e-10	-1.34656
48286436	chr2:48286436:C:A	0.0630841	10.996	0.166936
48287358	chr2:48287358:C:A	4.8687e-06	2.84735	-1.15385
48287500	chr2:48287500:T:G	9.34089e-08	-0.996883	-1.26322
48288161	chr2:48288161:A:T	2.39008e-07	-1.51451e-10	-1.32059
48288282	chr2:48288282:A:AGAGT	0.163593	11.8891	0.22669
48289496	chr2:48289496:A:C	4.22465e-07	-1.51451e-10	-0.750979
48289567	chr2:48289567:A:T	1.28539e-07	-0.943685	-0.997165
48289646	chr2:48289646:C:T	2.44248e-07	-1.51451e-10	-1.2989
48290068	chr2:48290068:C:T	1.22775e-05	3.72304	-1.1046
48290196	chr2:48290196:G:A	2.35717e-07	-1.51451e-10	-1.33445
48291446	chr2:48291446:T:C	2.64373e-07	-1.51451e-10	-1.21972
48291826	chr2:48291826:C:T	3.92573e-07	-1.51451e-10	-0.824362
48292066	chr2:48292066:G:A	3.20413e-07	-1.51451e-10	-1.02747
48292218	chr2:48292218:A:G	3.0363e-07	-0.718529	-0.362747
48292232	chr2:48292232:AC:A	3.07303e-07	-0.705912	-0.363339
48292254	chr2:48292254:G:A	3.47729e-07	-1.51451e-10	-0.945663
48292716	chr2:48292716:C:G	8.02301e-07	-0.109601	-3.62731e-10
48293400	chr2:48293400:C:T	0.000864986	7.60462	-0.731235
48293484	chr2:48293484:A:G	1.04347e-05	3.47469	-1.01888
48293531	chr2:48293531:C:T	0.0932611	11.6791	-0.125284
48293623	chr2:48293623:T:C	7.48744e-08	-1.2758	-1.20547
48293698	chr2:48293698:A:G	2.33048e-07	-1.51451e-10	-1.34584
48293885	chr2:48293885:T:C	5.51707e-08	-1.50928	-1.27737
48294082	chr2:48294082:A:G	3.40373e-07	-1.51451e-10	-0.967044
48294722	chr2:48294722:G:T	4.87975e-07	-1.51451e-10	-0.606821
48294864	chr2:48294864:C:T	2.00185e-06	2.11576	-1.31102
48295449	chr2:48295449:T:C	2.30187e-07	-1.51451e-10	-1.35819
48295756	chr2:48295756:A:G	3.54264e-07	-1.51451e-10	-0.927041
48296040	chr2:48296040:A:G	2.49842e-07	-1.51451e-10	-1.27625
48297006	chr2:48297006:T:C	2.92505e-07	-1.51451e-10	-1.1186
48297074	chr2:48297074:T:A	0.000302787	7.16219	-1.33848
48297090	chr2:48297090:G:A	0.0692503	11.2365	0.0196098
48297217	chr2:48297217:A:G	6.84555e-07	0.211445	-0.47976
48297447	chr2:48297447:C:T	2.42517e-07	-1.51451e-10	-1.30601
48298726	chr2:48298726:T:C	2.00834e-07	-1.49461	-3.62731e-10
48298943	chr2:48298943:T:C	2.51425e-07	-1.51451e-10	-1.26994
48299237	chr2:48299237:T:C	3.78108e-07	-1.51451e-10	-0.861904
48300006	chr2:48300006:G:A	8.19168e-07	-0.0887956	-3.62731e-10
48300340	chr2:48300340:G:A	3.29057e-07	-1.51451e-10	-1.00085
48300485	chr2:48300485:G:C	3.79337e-07	-1.51451e-10	-0.858661
48300896	chr2:48300896:T:C	1.88348e-05	3.60704	-0.560666
48300910	chr2:48300910:G:A	7.40099e-06	2.11228	-3.62731e-10
48302633	chr2:48302633:C:T	2.6035e-07	-1.51451e-10	-1.23506
48302659	chr2:48302659:G:C	8.29457e-08	-1.19755	-1.18135
48302864	chr2:48302864:TTAGTTTGCTGGGC:T	2.48534e-07	-1.51451e-10	-1.28151
48303221	chr2:48303221:G:C	2.405e-07	-1.51451e-10	-1.31436
48303534	chr2:48303534:G:A	2.2348e-07	-1.38776	-3.62731e-10
48303602	chr2:48303602:C:T	5.41195e-07	-1.51451e-10	-0.503306
48303842	chr2:48303842:A:G	0.0002328	6.13002	-0.56917
48303889	chr2:48303889:G:A	2.17185e-07	-1.17595	-0.240381
48304830	chr2:48304830:T:C	5.58052e-07	0.186386	-0.659019
48305220	chr2:48305220:G:T	2.33561e-07	-1.51451e-10	-1.34364
48305247	chr2:48305247:A:G	2.44717e-07	-1.51451e-10	-1.29698
48305249	chr2:48305249:T:C	0.000979234	7.39119	-0.393745
48305450	chr2:48305450:A:C	5.25462e-07	0.127557	-0.660363
48305913	chr2:48305913:A:C	2.37362e-07	-1.51451e-10	-1.3275
48306021	chr2:48306021:T:A	2.27603e-07	-1.51451e-10	-1.36948
48306550	chr2:48306550:T:C	1.49553e-06	1.76498	-1.25183
48307348	chr2:48307348:C:T	1.01266e-05	3.78074	-1.3549
48307555	chr2:48307555:C:T	7.46959e-07	-0.181075	-3.62731e-10
48307873	chr2:48307873:C:T	0.00532431	8.9119	-0.221186
48308772	chr2:48308772:A:G	4.8263e-07	0.147489	-0.765324
48308773	chr2:48308773:G:C	3.24175e-07	-1.0158	-3.62731e-10
48308934	chr2:48308934:C:T	2.38225e-06	0.978718	-3.62731e-10
48310153	chr2:48310153:G:C	6.15853e-06	1.92851	-3.62731e-10
48310277	chr2:48310277:A:G	4.6646e-07	0.122631	-0.774542
48310846	chr2:48310846:CATT:C	1.64933e-07	-1.69154	-3.62731e-10
48311458	chr2:48311458:C:A	5.84813e-07	-1.51451e-10	-0.425793
48311895	chr2:48311895:T:C	4.23185e-07	-1.51451e-10	-0.749274
48312143	chr2:48312143:T:C	4.76709e-07	0.142546	-0.772724
48312198	chr2:48312198:T:A	2.38705e-07	-1.51451e-10	-1.32186
48312277	chr2:48312277:C:T	2.27523e-07	-1.51451e-10	-1.36983
48312407	chr2:48312407:A:G	5.75987e-07	-1.51451e-10	-0.440999
48312805	chr2:48312805:G:A	2.40321e-07	-1.51451e-10	-1.31511
48312835	chr2:48312835:C:T	0.0364283	10.6563	-0.0425521
48313605	chr2:48313605:A:C	0.225454	12.5526	-0.116082
48313863	chr2:48313863:A:T	0.0293066	10.4235	-0.0272344
48313864	chr2:48313864:A:T	9.59604e-06	3.74181	-1.36979
48313945	chr2:48313945:G:C	2.3164e-07	-1.51451e-10	-1.3519
48314754	chr2:48314754:G:A	2.3321e-07	-1.51451e-10	-1.34514
48314840	chr2:48314840:T:A	2.33529e-07	-1.51451e-10	-1.34378
48316778	chr2:48316778:G:A	0.00302823	8.16301	-0.0366068
48317395	chr2:48317395:G:T	6.58284e-07	-1.51451e-10	-0.307449
48317396	chr2:48317396:T:G	3.50704e-07	-1.51451e-10	-0.937143
48317488	chr2:48317488:G:A	6.21108e-07	-1.51451e-10	-0.36558
48317854	chr2:48317854:G:A	7.99354e-07	-0.0873081	-0.0259732
48317972	chr2:48317972:A:G	1.10479e-06	0.784736	-0.574413
48318029	chr2:48318029:A:G	1.48135e-06	1.34349	-0.839868
48318055	chr2:48318055:A:G	5.91917e-07	-1.51451e-10	-0.413718
48318443	chr2:48318443:T:G	0.000387965	6.29217	-0.220587
48319122	chr2:48319122:A:G	4.70967e-07	-1.51451e-10	-0.642296
48319189	chr2:48319189:G:A	3.69351e-07	-1.51451e-10	-0.885336
48319233	chr2:48319233:G:A	0.00894677	9.18198	0.027735
48319927	chr2:48319927:T:C	4.79986e-07	-1.51451e-10	-0.623329
48320163	chr2:48320163:A:T	8.46799e-08	-1.01946	-1.33875
48320190	chr2:48320190:A:G	2.71768e-07	-1.51451e-10	-1.19213
48320304	chr2:48320304:A:T	0.00131597	7.55817	-0.265176
48320438	chr2:48320438:A:C	4.03042e-07	0.0391005	-0.837144
48321240	chr2:48321240:T:G	3.6453e-07	-0.0781478	-0.820328
48321303	chr2:48321303:G:A	0.0127803	9.56057	0.00575829
48321632	chr2:48321632:T:G	4.39197e-07	-1.51451e-10	-0.712137
48322137	chr2:48322137:G:A	3.44083e-07	-1.51451e-10	-0.956203
48323358	chr2:48323358:G:A	7.9986e-07	0.584873	-0.697521
48323373	chr2:48323373:C:G	5.53407e-07	-1.51451e-10	-0.480991
48323493	chr2:48323493:G:T	2.40326e-07	-1.51451e-10	-1.31509
48324240	chr2:48324240:GC:G	0.0043384	8.39452	0.0914078
48324260	chr2:48324260:A:G	2.28707e-07	-1.51451e-10	-1.36464
48324638	chr2:48324638:T:C	2.56867e-07	-1.51451e-10	-1.24853
48324646	chr2:48324646:G:A	3.57294e-07	-1.51451e-10	-0.918525
48326070	chr2:48326070:A:G	3.56808e-05	4.14996	-0.464676
48326094	chr2:48326094:C:T	1.29422e-06	1.20859	-0.840009
48326316	chr2:48326316:A:T	1.48387e-06	1.8134	-1.30808
48326489	chr2:48326489:AAG:A	1.65861e-06	1.66089	-1.04424
48327052	chr2:48327052:G:A	0.00918466	9.29147	-0.055506
48327060	chr2:48327060:G:T	2.28596e-07	-1.51451e-10	-1.36513
48327146	chr2:48327146:G:A	1.4216e-06	0.462456	-3.62731e-10
48327237	chr2:48327237:AAC:A	2.9927e-07	-1.51451e-10	-1.09574
48327446	chr2:48327446:A:G	5.47431e-07	-1.51451e-10	-0.491848
48328056	chr2:48328056:A:G	2.90961e-07	-1.51451e-10	-1.12389
48328338	chr2:48328338:C:G	1.01564e-05	3.26992	-0.84114
48328446	chr2:48328446:A:G	3.58814e-07	-1.51451e-10	-0.914281
48328485	chr2:48328485:C:A	2.45012e-07	-1.51451e-10	-1.29578
48328758	chr2:48328758:C:A	1.49989e-06	1.42	-0.903936
48329343	chr2:48329343:A:G	0.00565242	8.48606	0.264453
48329550	chr2:48329550:G:A	1.24373e-07	-1.10435	-0.86945
48329755	chr2:48329755:T:C	1.62555e-07	-1.70607	-3.62731e-10
48329846	chr2:48329846:C:T	2.38724e-07	-1.32178	-3.62731e-10
48330080	chr2:48330080:G:A	2.50006e-07	-1.51451e-10	-1.2756
48330756	chr2:48330756:CTTAAA:C	2.72393e-07	0.173968	-1.36381
48330791	chr2:48330791:C:T	0.00491462	8.17987	0.43077
48330856	chr2:48330856:T:G	1.19506e-06	-1.51451e-10	0.288865
48330947	chr2:48330947:C:T	0.00537993	8.37169	0.329414
48331148	chr2:48331148:A:T	2.53888e-07	-1.51451e-10	-1.26019
48331175	chr2:48331175:C:T	3.57509e-07	-1.51451e-10	-0.917923
48331311	chr2:48331311:T:C	1.00704e-06	1.04639	-0.928703
48331356	chr2:48331356:A:G	2.39579e-07	-1.51451e-10	-1.3182
48331545	chr2:48331545:C:G	8.85446e-08	-1.13867	-1.17491
48332722	chr2:48332722:T:C	0.000479924	6.58016	-0.295861
48332733	chr2:48332733:A:G	2.35203e-07	-1.51451e-10	-1.33664
48332913	chr2:48332913:C:A	1.04907e-06	1.00164	-0.843062
48332997	chr2:48332997:A:AT	2.16559e-07	-0.0507315	-1.36849
48333094	chr2:48333094:T:C	1.02982e-06	1.03073	-0.890676
48333281	chr2:48333281:T:G	1.2522e-06	0.335575	-3.62731e-10
48333376	chr2:48333376:T:C	2.46325e-07	-1.51451e-10	-1.29043
48333406	chr2:48333406:A:G	8.11697e-08	-1.14989	-1.25065
48333848	chr2:48333848:G:C	1.2794e-05	3.55915	-0.899505
48334074	chr2:48334074:A:G	2.31627e-07	-1.51451e-10	-1.35196
48334307	chr2:48334307:T:A	2.52112e-07	-1.51451e-10	-1.26721
48334857	chr2:48334857:C:T	4.51605e-07	-0.151871	-0.532406
48335165	chr2:48335165:G:A	6.41904e-06	1.14055	0.82939
48335173	chr2:48335173:A:G	4.63241e-07	-0.658838	-3.62731e-10
48335311	chr2:48335311:G:A	2.4231e-07	-1.51451e-10	-1.30687
48335334	chr2:48335334:TG:T	4.76797e-07	-0.0996025	-0.530392
48335680	chr2:48335680:T:C	2.36943e-06	2.13179	-1.15847
48336225	chr2:48336225:G:GA	2.7845e-07	-1.51451e-10	-1.16785
48336347	chr2:48336347:G:T	4.80161e-06	1.67962	-3.62731e-10
48336571	chr2:48336571:C:T	1.10754e-07	-0.737199	-1.35258
48336606	chr2:48336606:A:G	2.66318e-07	-1.51451e-10	-1.21239
48336702	chr2:48336702:T:C	0.000905111	7.52971	-0.610979
48337477	chr2:48337477:T:G	1.62325e-07	-1.70748	-3.62731e-10
48337859	chr2:48337859:T:A	6.2711e-06	3.01355	-1.06693
48338080	chr2:48338080:A:G	2.75154e-07	-1.51451e-10	-1.17975
48338196	chr2:48338196:G:A	0.00491157	9.08429	-0.474272
48338385	chr2:48338385:C:A	3.13312e-07	-1.51451e-10	-1.04988
48338386	chr2:48338386:A:T	3.23183e-07	-1.51451e-10	-1.01887
48338643	chr2:48338643:C:T	1.67577e-05	3.88752	-0.95799
48338892	chr2:48338892:C:T	0.000125575	6.0341	-1.09053
48339073	chr2:48339073:T:C	2.83261e-07	-1.51451e-10	-1.15072
48339796	chr2:48339796:C:T	0.00574129	8.99632	-0.230211
48340666	chr2:48340666:T:G	2.93831e-07	-1.51451e-10	-1.11408
48340825	chr2:48340825:C:G	2.21025e-05	4.1728	-0.966441
48340969	chr2:48340969:C:T	2.75227e-07	-1.51451e-10	-1.17949
48341726	chr2:48341726:G:A	0.0194562	10.176	-0.189392
48341766	chr2:48341766:G:T	9.61145e-07	0.985837	-0.914797
48341920	chr2:48341920:A:G	0.00733678	9.47643	-0.465108
48342047	chr2:48342047:A:T	1.04279e-06	1.44747	-1.2949
48342176	chr2:48342176:A:G	2.64756e-07	0.0987676	-1.31704
48342396	chr2:48342396:AG:A	1.10221e-06	1.11131	-0.903319
48342443	chr2:48342443:A:G	6.61408e-08	-1.2737	-1.3316
48342732	chr2:48342732:G:A	2.75421e-07	-1.51451e-10	-1.17878
48342818	chr2:48342818:A:G	1.71119e-07	-1.65473	-3.62731e-10
48343369	chr2:48343369:G:T	1.58257e-05	3.921	-1.04869
48343383	chr2:48343383:T:C	3.61323e-07	-1.51451e-10	-0.907313
48343937	chr2:48343937:T:G	1.85751e-07	-1.57268	-3.62731e-10
48343950	chr2:48343950:T:A	2.08399e-07	-1.45763	-3.62731e-10
48344035	chr2:48344035:G:A	9.67515e-07	-1.51451e-10	0.077646
48344277	chr2:48344277:C:T	6.52711e-07	1.00417	-1.32012
48344278	chr2:48344278:T:C	1.0121e-06	-1.51451e-10	0.122697
48344306	chr2:48344306:C:T	1.61725e-07	-1.71119	-3.62731e-10
48344685	chr2:48344685:A:T	1.05354e-06	1.09378	-0.930951
48344712	chr2:48344712:T:A	8.78305e-08	-1.11608	-1.2056
48344729	chr2:48344729:A:C	5.27063e-07	-1.51451e-10	-0.529765
48345514	chr2:48345514:T:G	4.62733e-07	0.689668	-1.3496
48345581	chr2:48345581:A:G	9.71127e-07	1.0055	-0.924128
48345770	chr2:48345770:A:G	1.68506e-05	4.05977	-1.12471
48345909	chr2:48345909:G:A	1.04236e-06	1.09651	-0.944353
48345936	chr2:48345936:A:G	3.57797e-07	-0.917118	-3.62731e-10
48346767	chr2:48346767:C:T	2.28992e-07	-1.51451e-10	-1.3634
48347025	chr2:48347025:T:C	1.036e-05	3.36743	-0.918806
48347381	chr2:48347381:C:T	1.27056e-06	1.24268	-0.892555
48348173	chr2:48348173:C:G	2.55127e-07	-1.51451e-10	-1.25532
48348346	chr2:48348346:A:C	3.28228e-07	-0.343392	-0.659984
48348427	chr2:48348427:A:G	2.07911e-06	0.842609	-3.62731e-10
48348559	chr2:48348559:G:A	8.70842e-08	-1.31565	-1.01455
48348636	chr2:48348636:G:A	1.32545e-06	1.34956	-0.957138
48348708	chr2:48348708:C:G	4.10129e-07	-0.163911	-0.616701
48348760	chr2:48348760:T:G	4.78722e-07	-1.51451e-10	-0.625965
48348785	chr2:48348785:A:G	3.22269e-07	-1.0217	-3.62731e-10
48348791	chr2:48348791:G:C	2.32817e-07	-1.51451e-10	-1.34683
48349210	chr2:48349210:G:C	2.96257e-07	-1.51451e-10	-1.10586
48349324	chr2:48349324:A:G	2.52025e-07	-1.51451e-10	-1.26756
48349522	chr2:48349522:C:T	4.6014e-05	4.17909	-0.239469
48349681	chr2:48349681:A:G	2.19036e-07	-1.40785	-3.62731e-10
48349840	chr2:48349840:G:A	1.31947e-05	2.69048	-3.62731e-10
48349964	chr2:48349964:A:G	6.72607e-08	-1.24517	-1.34334
48350046	chr2:48350046:G:C	6.45345e-07	-1.51451e-10	-0.3273
48350758	chr2:48350758:C:G	1.73729e-07	-1.63959	-3.62731e-10
48351162	chr2:48351162:A:G	7.92288e-07	-1.51451e-10	-0.12216
48351258	chr2:48351258:G:A	3.65697e-07	-1.51451e-10	-0.89528
48351660	chr2:48351660:G:A	7.29814e-08	-1.17678	-1.3301
48352303	chr2:48352303:C:T	1.71619e-07	-1.65181	-3.62731e-10
48352639	chr2:48352639:G:A	0.00216319	7.80237	-0.012361
48352647	chr2:48352647:A:T	3.71513e-07	-0.262665	-0.616835
48353066	chr2:48353066:G:C	4.00739e-07	-1.51451e-10	-0.803773
48353677	chr2:48353677:A:G	7.59719e-07	-1.51451e-10	-0.164136
48353755	chr2:48353755:A:G	3.31505e-07	-1.51451e-10	-0.993441
48354339	chr2:48354339:C:T	1.78522e-07	-1.61237	-3.62731e-10
48354737	chr2:48354737:T:C	0.00174102	7.91788	-0.344979
48354805	chr2:48354805:A:G	6.99862e-07	-1.51451e-10	-0.246201
48355219	chr2:48355219:A:G	5.15192e-07	-1.51451e-10	-0.552545
48355401	chr2:48355401:T:C	2.35897e-07	-1.51451e-10	-1.33369
48355511	chr2:48355511:G:A	8.5584e-08	-1.30299	-1.0446
48355606	chr2:48355606:G:A	8.17667e-08	-1.10437	-1.28885
48355815	chr2:48355815:C:G	2.9743e-07	-1.51451e-10	-1.10191
48356324	chr2:48356324:C:T	2.28772e-07	-1.51451e-10	-1.36436
48356346	chr2:48356346:C:G	5.31182e-07	-1.51451e-10	-0.52198
48356406	chr2:48356406:A:G	0.00386285	8.27978	0.0900477
48356460	chr2:48356460:C:T	9.45818e-08	-1.27495	-0.972665
48356582	chr2:48356582:AATT:A	7.93981e-08	-1.11651	-1.3061
48356852	chr2:48356852:C:T	1.02331e-05	2.90621	-0.469911
48356855	chr2:48356855:C:T	3.03617e-07	-1.51451e-10	-1.08132
48357020	chr2:48357020:A:G	3.59622e-07	-0.13194	-0.780092
48357163	chr2:48357163:G:A	0.00144625	7.66141	-0.274008
48357335	chr2:48357335:A:G	8.02961e-08	-1.07068	-1.34069
48357436	chr2:48357436:C:G	4.17024e-06	2.69742	-1.15877
48357676	chr2:48357676:A:G	2.86747e-07	-1.51451e-10	-1.13848
48357687	chr2:48357687:C:T	5.05545e-07	0.787927	-1.35937
48357802	chr2:48357802:T:C	2.33339e-07	-1.51451e-10	-1.34459
48357906	chr2:48357906:A:G	2.40419e-07	0.0546689	-1.36937
48358019	chr2:48358019:A:G	7.81328e-08	-1.10161	-1.33706
48358312	chr2:48358312:G:A	1.63166e-07	-1.70231	-3.62731e-10
48358367	chr2:48358367:C:T	5.64116e-07	0.820509	-1.28233
48358443	chr2:48358443:A:G	2.93206e-07	-1.51451e-10	-1.11621
48358449	chr2:48358449:T:C	2.80529e-07	-1.51451e-10	-1.16041
48358673	chr2:48358673:A:G	2.27768e-07	-1.51451e-10	-1.36876
48358880	chr2:48358880:AATCC:A	0.00167261	7.77038	-0.237572
48358926	chr2:48358926:C:T	2.30212e-07	-1.51451e-10	-1.35808
48359574	chr2:48359574:G:A	4.34285e-07	-0.166828	-0.556555
48360059	chr2:48360059:A:G	1.12542e-06	1.29561	-1.06678
48360547	chr2:48360547:C:G	5.78687e-06	2.29568	-0.429422
48360602	chr2:48360602:A:G	9.66882e-08	-1.16105	-1.06454
48360824	chr2:48360824:A:T	7.64803e-08	-1.0905	-1.36955
48360988	chr2:48360988:T:C	3.86353e-07	-1.51451e-10	-0.840333
48361058	chr2:48361058:G:C	0.00151053	7.8376	-0.406714
48361128	chr2:48361128:A:C	3.51637e-07	-1.51451e-10	-0.934486
48361438	chr2:48361438:G:A	1.10247e-06	-1.51451e-10	0.208226
48362027	chr2:48362027:A:C	0.00849088	8.86779	0.289626
48362544	chr2:48362544:G:A	1.13e-06	-0.151567	0.384458
48363131	chr2:48363131:T:C	9.54152e-07	0.0637385	-3.62731e-10
48363855	chr2:48363855:T:C	2.4542e-07	-1.51451e-10	-1.29411
48364381	chr2:48364381:A:G	3.27856e-07	-1.51451e-10	-1.00451
48364468	chr2:48364468:G:A	6.05123e-07	0.910245	-1.3019
48364480	chr2:48364480:G:A	3.52138e-07	-1.51451e-10	-0.933061
48364553	chr2:48364553:C:T	2.99662e-07	-1.51451e-10	-1.09443
48365063	chr2:48365063:T:C	1.51771e-07	-0.594382	-1.18033
48365085	chr2:48365085:G:A	0.00154832	7.78577	-0.330176
48365430	chr2:48365430:T:C	3.41177e-06	2.59646	-1.25856
48365639	chr2:48365639:G:A	2.27829e-07	-1.51451e-10	-1.36849
48365938	chr2:48365938:A:G	4.80506e-08	-1.71415	-1.21068
48366085	chr2:48366085:A:G	0.000972684	7.31428	-0.323549
48366317	chr2:48366317:C:G	3.32847e-07	-1.51451e-10	-0.989402
48367216	chr2:48367216:A:G	1.16034e-05	3.59688	-1.03491
48367254	chr2:48367254:G:GTTTAAAAATATTAC	2.79393e-07	-1.51451e-10	-1.16446
48367456	chr2:48367456:C:T	0.00746992	9.90623	-0.876914
48367748	chr2:48367748:T:C	1.23746e-07	-1.024	-0.954854
48368779	chr2:48368779:C:A	3.8711e-07	-0.163973	-0.674403
48369395	chr2:48369395:G:A	2.74936e-07	-1.51451e-10	-1.18055
48369811	chr2:48369811:C:G	7.97245e-08	-1.37953	-1.03898
48369823	chr2:48369823:A:G	7.58764e-08	-1.36289	-1.10509
48370244	chr2:48370244:A:G	2.75514e-07	-1.51451e-10	-1.17845
48370417	chr2:48370417:C:A	1.2523e-05	2.63824	-3.62731e-10
48370420	chr2:48370420:G:A	0.00896428	9.90906	-0.697382
48371431	chr2:48371431:A:G	2.33852e-07	-1.51451e-10	-1.3424
48371457	chr2:48371457:A:G	2.41766e-07	-1.51451e-10	-1.30911
48371538	chr2:48371538:T:C	0.0255565	10.1337	0.125654
48371710	chr2:48371710:C:G	1.49513e-07	-0.85907	-0.930634
48371901	chr2:48371901:TACTG:T	3.36156e-07	-1.51451e-10	-0.97951
48372124	chr2:48372124:G:A	2.98211e-07	-1.51451e-10	-1.09928
48372162	chr2:48372162:G:C	6.22924e-07	-1.51451e-10	-0.36266
48372249	chr2:48372249:C:T	2.70674e-07	0.068275	-1.26444
48372484	chr2:48372484:A:G	1.71143e-06	0.647998	-3.62731e-10
48372892	chr2:48372892:A:G	5.68249e-08	-1.39644	-1.36067
48373552	chr2:48373552:T:G	7.10869e-05	4.42681	-0.0522342
48373553	chr2:48373553:C:T	7.42514e-05	4.4658	-0.0476683
48373992	chr2:48373992:TTGCAGTGAGCCATGAGCAC:T	3.33288e-07	-1.51451e-10	-0.988079
48374166	chr2:48374166:A:G	1.66772e-07	-1.68046	-3.62731e-10
48374677	chr2:48374677:C:T	0.00017264	5.28598	-0.0241021
48375047	chr2:48375047:A:G	1.31339e-06	0.979405	-0.596124
48375092	chr2:48375092:A:T	2.59637e-07	-1.51451e-10	-1.2378
48375113	chr2:48375113:C:T	4.40606e-05	4.69323	-0.796998
48375712	chr2:48375712:C:T	2.27521e-07	-1.51451e-10	-1.36984
48377304	chr2:48377304:C:T	5.1019e-07	-1.51451e-10	-0.562301
48377578	chr2:48377578:G:C	4.93635e-07	-0.10205	-0.493239
48377839	chr2:48377839:C:T	6.92422e-05	5.47632	-1.12804
48379439	chr2:48379439:T:A	5.34978e-07	-1.51451e-10	-0.514859
48380042	chr2:48380042:T:C	3.62909e-07	-0.902932	-3.62731e-10
48380590	chr2:48380590:A:G	2.32224e-07	-1.51451e-10	-1.34938
48380634	chr2:48380634:G:A	1.77866e-07	-1.61606	-3.62731e-10
48380717	chr2:48380717:T:C	0.000105678	5.49085	-0.719782
48381420	chr2:48381420:G:C	4.27415e-05	4.62465	-0.758806
48381583	chr2:48381583:A:G	2.96796e-07	-1.51451e-10	-1.10404
48381709	chr2:48381709:C:T	5.80414e-07	-1.51451e-10	-0.433344
48382542	chr2:48382542:G:A	2.35393e-07	-1.51451e-10	-1.33583
48383165	chr2:48383165:A:G	5.42322e-07	-1.51451e-10	-0.501225
48383234	chr2:48383234:T:A	6.14615e-08	-1.30885	-1.36982
48383345	chr2:48383345:A:G	6.67413e-08	-1.22928	-1.36698
48383390	chr2:48383390:A:G	2.33106e-07	-1.51451e-10	-1.34559
48383732	chr2:48383732:T:C	2.57954e-07	-0.277866	-0.966438
48383993	chr2:48383993:T:A	2.39062e-07	-1.51451e-10	-1.32036
48384348	chr2:48384348:A:G	7.8294e-07	-1.51451e-10	-0.134029
48384384	chr2:48384384:T:C	2.98836e-07	-1.51451e-10	-1.09719
48384949	chr2:48384949:T:C	3.32027e-07	-1.51451e-10	-0.991867
48385424	chr2:48385424:A:G	5.01023e-06	1.70418	0.0179717
48385573	chr2:48385573:A:C	3.81673e-07	0.0974402	-0.949961
48386409	chr2:48386409:G:A	5.41474e-08	-1.43625	-1.36912
48386588	chr2:48386588:G:T	5.34238e-07	-1.51451e-10	-0.516243
48386949	chr2:48386949:T:C	3.15722e-07	-1.51451e-10	-1.04222
48386980	chr2:48386980:A:C	5.11112e-08	-1.50531	-1.35777
48387043	chr2:48387043:G:T	2.54486e-07	-1.51451e-10	-1.25784
48387306	chr2:48387306:C:A	5.24745e-08	-1.46716	-1.3696
48387386	chr2:48387386:A:C	3.04458e-07	-1.51451e-10	-1.07855
48387626	chr2:48387626:T:C	4.20914e-07	-1.51451e-10	-0.754656
48388345	chr2:48388345:A:C	7.43413e-08	-1.12575	-1.36266
48388782	chr2:48388782:G:A	2.27832e-07	-1.51451e-10	-1.36848
48388784	chr2:48388784:G:A	3.05202e-07	-1.51451e-10	-1.07611
48388840	chr2:48388840:C:T	5.65587e-08	-1.59692	-1.16489
48389034	chr2:48389034:T:C	1.19681e-07	-1.51221	-0.50005
48389283	chr2:48389283:T:C	2.55768e-07	-1.51451e-10	-1.25281
48389428	chr2:48389428:T:C	1.6819e-07	-0.418018	-1.25397
48389548	chr2:48389548:G:A	1.89627e-07	-1.55203	-3.62731e-10
48389613	chr2:48389613:G:A	3.43754e-07	-0.330637	-0.626523
48390502	chr2:48390502:A:G	2.75796e-07	-1.51451e-10	-1.17742
48391184	chr2:48391184:G:A	7.47935e-08	-1.11632	-1.36603
48391366	chr2:48391366:C:T	7.77729e-08	-1.08394	-1.35935
48391402	chr2:48391402:C:T	2.31317e-07	-1.51451e-10	-1.35329
48391888	chr2:48391888:T:G	2.57793e-07	-0.148501	-1.09643
48392075	chr2:48392075:G:A	2.07355e-07	-1.46265	-3.62731e-10
48392334	chr2:48392334:C:A	8.31088e-07	0.76112	-0.835469
48392694	chr2:48392694:A:T	3.32855e-07	-0.0975997	-0.891778
48392730	chr2:48392730:A:G	4.88726e-08	-1.64936	-1.25851
48392806	chr2:48392806:T:A	2.36516e-07	-1.51451e-10	-1.33107
48392882	chr2:48392882:G:T	2.30805e-07	-1.51451e-10	-1.35551
48393099	chr2:48393099:T:C	2.87544e-07	-1.51451e-10	-1.13571
48393408	chr2:48393408:T:C	7.23672e-07	-0.212747	-3.62731e-10
48393448	chr2:48393448:C:T	5.37461e-06	2.12151	-0.329157
48393610	chr2:48393610:A:G	2.64538e-07	-1.51451e-10	-1.2191
48393999	chr2:48393999:C:A	9.26664e-08	-1.43606	-0.832018
48394338	chr2:48394338:C:T	2.49226e-07	-1.51451e-10	-1.27872
48394476	chr2:48394476:T:C	7.15532e-08	-1.57357	-0.953071
48394929	chr2:48394929:G:T	6.51895e-08	-1.47817	-1.14162
48394988	chr2:48394988:G:A	4.32627e-07	-0.281945	-0.445265
48395161	chr2:48395161:T:C	1.8282e-07	-0.503357	-1.08522
48395254	chr2:48395254:C:T	2.9283e-07	-1.51451e-10	-1.11749
48395262	chr2:48395262:C:T	2.27534e-07	-1.51451e-10	-1.36978
48395360	chr2:48395360:AGTTTTCTT:A	6.47092e-07	1.03134	-1.35594
48395432	chr2:48395432:T:C	5.73111e-08	-1.58441	-1.16418
48395487	chr2:48395487:C:T	6.69503e-08	-1.49314	-1.09999
48395692	chr2:48395692:C:T	7.94116e-08	-1.09381	-1.32863
48395779	chr2:48395779:C:G	2.63558e-07	-1.51451e-10	-1.22281
48395875	chr2:48395875:C:T	4.79674e-07	-1.51451e-10	-0.623977
48395964	chr2:48395964:G:A	6.53057e-08	-1.52737	-1.09064
48396045	chr2:48396045:C:T	5.10104e-05	3.69211	0.350594
48396714	chr2:48396714:C:T	2.27682e-07	-1.51451e-10	-1.36914
48396849	chr2:48396849:T:C	4.1261e-07	-0.364881	-0.4097
48397294	chr2:48397294:T:C	5.64282e-08	-1.56974	-1.19438
48397733	chr2:48397733:AT:A	5.82852e-08	-1.36687	-1.36487
48397905	chr2:48397905:G:T	3.99748e-05	4.05532	-0.256401
48397940	chr2:48397940:A:C	5.37864e-07	-1.51451e-10	-0.509478
48398300	chr2:48398300:T:C	2.24276e-07	-0.228818	-1.15539
48398419	chr2:48398419:C:T	5.22137e-07	-1.51451e-10	-0.539154
48398449	chr2:48398449:A:G	2.4102e-07	-1.51451e-10	-1.3122
48398582	chr2:48398582:C:T	2.47539e-07	-1.51451e-10	-1.28551
48398611	chr2:48398611:G:A	8.10706e-08	-1.0451	-1.35666
48398796	chr2:48398796:G:A	2.62448e-07	-1.51451e-10	-1.22703
48399230	chr2:48399230:A:G	1.57331e-06	0.563849	-3.62731e-10
48399491	chr2:48399491:A:G	6.15422e-08	-1.30867	-1.36869
48400152	chr2:48400152:G:T	2.61117e-07	-1.51451e-10	-1.23211
48400817	chr2:48400817:T:C	4.77835e-07	0.0833875	-0.711208
48400912	chr2:48400912:A:G	5.1816e-07	-0.252425	-0.294375
48400955	chr2:48400955:C:G	9.66471e-07	-1.51451e-10	0.0765662
48402390	chr2:48402390:T:C	2.72919e-07	0.027806	-1.21572
48402508	chr2:48402508:C:T	3.76756e-07	-0.413778	-0.451707
48402571	chr2:48402571:C:T	7.63265e-08	-1.10104	-1.36103
48402787	chr2:48402787:C:T	6.47981e-08	-1.25943	-1.36638
48402914	chr2:48402914:A:C	3.94103e-06	2.85062	-1.36851
48403068	chr2:48403068:T:C	2.80662e-07	-1.51451e-10	-1.15993
48403189	chr2:48403189:A:G	1.89525e-07	-0.404581	-1.14798
48403258	chr2:48403258:CTTAT:C	5.92765e-08	-1.36238	-1.35249
48403449	chr2:48403449:G:A	1.63313e-07	-0.53068	-1.17074
48403528	chr2:48403528:AC:A	8.0063e-06	2.56184	-0.370946
48403632	chr2:48403632:C:T	2.31524e-07	-1.51451e-10	-1.3524
48403645	chr2:48403645:T:C	3.88796e-07	-0.383691	-0.450339
48403762	chr2:48403762:G:A	2.94724e-07	-1.51451e-10	-1.11105
48403899	chr2:48403899:C:T	7.15649e-06	2.07869	-3.62731e-10
48404159	chr2:48404159:C:T	2.73996e-07	-0.547743	-0.636229
48404238	chr2:48404238:T:C	9.36088e-08	-1.2834	-0.974562
48405918	chr2:48405918:T:C	3.52777e-06	2.74103	-1.3697
48406506	chr2:48406506:T:C	0.0790713	11.5308	-0.14204
48406925	chr2:48406925:C:G	0.0115778	9.69598	-0.22847
48407115	chr2:48407115:T:A	0.0021547	7.70831	0.0777662
48407333	chr2:48407333:G:C	1.18389e-06	-1.51451e-10	0.27948
48407631	chr2:48407631:A:G	2.66796e-07	-1.51451e-10	-1.2106
48407990	chr2:48407990:G:T	1.91171e-07	-1.54392	-3.62731e-10
48408256	chr2:48408256:T:C	3.26363e-07	-0.404025	-0.605049
48408861	chr2:48408861:AATTT:A	2.29658e-07	-1.51451e-10	-1.36049
48409021	chr2:48409021:A:G	2.34216e-07	-1.51451e-10	-1.34084
48409032	chr2:48409032:AG:A	0.0100394	9.48302	-0.158078
48409293	chr2:48409293:G:A	0.000264254	6.23938	-0.551802
48409562	chr2:48409562:A:C	0.00729774	8.99141	0.0145773
48410086	chr2:48410086:G:A	7.69424e-07	0.640358	-0.7918
48410272	chr2:48410272:C:T	0.000119194	5.13908	-0.247659
48410372	chr2:48410372:T:G	2.96923e-07	-1.51451e-10	-1.10361
48410508	chr2:48410508:T:A	4.17812e-07	-1.51451e-10	-0.762053
48411031	chr2:48411031:C:T	6.94348e-07	0.601403	-0.855514
48411683	chr2:48411683:A:G	1.19503e-06	1.50756	-1.21872
48411716	chr2:48411716:C:G	5.77679e-07	0.901778	-1.33984
48411961	chr2:48411961:T:G	4.73597e-07	-1.51451e-10	-0.636729
48412127	chr2:48412127:C:T	3.53836e-07	-0.357533	-0.570718
48412292	chr2:48412292:G:C	5.14071e-08	-1.4915	-1.36581
48412531	chr2:48412531:T:C	1.15081e-06	1.50569	-1.25455
48412856	chr2:48412856:T:A	5.55669e-05	4.83058	-0.702319
48413555	chr2:48413555:C:T	6.26556e-07	1.0128	-1.36965
48413654	chr2:48413654:C:T	6.12532e-05	4.97455	-0.748866
48413993	chr2:48413993:T:C	2.9126e-07	-1.51451e-10	-1.12287
48414016	chr2:48414016:A:G	3.35303e-07	-0.421175	-0.560875
48414023	chr2:48414023:T:C	7.28279e-07	1.13898	-1.34538
48414088	chr2:48414088:G:A	2.45848e-07	-1.51451e-10	-1.29237
48414147	chr2:48414147:A:G	3.17343e-07	-0.474233	-0.56287
48414174	chr2:48414174:A:G	0.00821832	9.41808	-0.293289
48414653	chr2:48414653:C:T	2.0987e-07	-1.4506	-3.62731e-10
48414690	chr2:48414690:T:G	0.0052422	9.28189	-0.606722
48415217	chr2:48415217:G:A	2.78658e-07	-1.51451e-10	-1.1671
48415402	chr2:48415402:G:A	0.0109161	9.63378	-0.225116
48415496	chr2:48415496:T:C	5.31342e-07	-1.11209	0.590412
48416104	chr2:48416104:C:T	2.46549e-07	-1.51451e-10	-1.28952
48416109	chr2:48416109:C:T	1.89349e-07	-1.55349	-3.62731e-10
48416297	chr2:48416297:A:C	0.000111166	5.69693	-0.875234
48416529	chr2:48416529:G:A	0.000223998	6.13776	-0.615456
48416743	chr2:48416743:T:A	1.972e-07	-1.51286	-3.62731e-10
48417136	chr2:48417136:C:T	3.89816e-07	0.499398	-1.33081
48417203	chr2:48417203:T:C	2.1774e-07	-0.429241	-0.984542
48417248	chr2:48417248:A:T	3.29464e-07	-1.51451e-10	-0.999617
48417933	chr2:48417933:A:G	9.11669e-07	1.29702	-1.27883
48418223	chr2:48418223:C:T	2.82998e-06	1.76165	-0.610709
48418444	chr2:48418444:T:TAC	1.04497e-05	3.40275	-0.945504
48418988	chr2:48418988:G:A	8.87868e-07	1.13973	-1.148
48419260	chr2:48419260:T:C	2.08377e-05	3.54749	-0.400053
48419261	chr2:48419261:G:T	2.05874e-05	3.56347	-0.428124
48419323	chr2:48419323:T:G	5.0713e-07	-0.867774	0.299458
48419354	chr2:48419354:T:C	0.000244738	6.18781	-0.576956
48419809	chr2:48419809:T:C	2.33058e-07	-1.51451e-10	-1.3458
48419959	chr2:48419959:C:T	1.61088e-07	-1.71513	-3.62731e-10
48420169	chr2:48420169:G:T	2.87203e-07	-1.51451e-10	-1.13689
48420518	chr2:48420518:C:T	2.28198e-07	-1.51451e-10	-1.36687
48420642	chr2:48420642:C:T	6.62347e-07	-1.1073	0.806007
48420887	chr2:48420887:G:A	6.38652e-07	0.493348	-0.831073
48421586	chr2:48421586:A:G	2.75336e-07	-1.51451e-10	-1.17909
48421745	chr2:48421745:G:A	0.000532282	7.36655	-0.978708
48422206	chr2:48422206:C:T	6.55249e-07	1.02265	-1.33472
48422242	chr2:48422242:A:G	2.32634e-07	-1.34762	-3.62731e-10
48422556	chr2:48422556:A:G	2.38653e-07	-1.51451e-10	-1.32207
48422599	chr2:48422599:T:C	2.14505e-06	1.26403	-0.390193
48422648	chr2:48422648:T:G	2.50755e-07	-1.51451e-10	-1.27261
48422822	chr2:48422822:ACTCTC:A	3.49699e-07	-0.602052	-0.33796
48423169	chr2:48423169:C:T	6.13219e-06	3.1399	-1.21567
48423230	chr2:48423230:T:C	4.35075e-07	0.469218	-1.19078
48423512	chr2:48423512:C:A	2.27739e-07	-1.51451e-10	-1.36888
48423581	chr2:48423581:G:A	2.60569e-07	-1.51451e-10	-1.23422
48424380	chr2:48424380:C:T	2.75384e-07	0.138839	-1.31776
48424416	chr2:48424416:A:G	3.91311e-07	-1.51451e-10	-0.827581
48424456	chr2:48424456:A:G	3.72445e-07	0.352961	-1.22996
48425088	chr2:48425088:C:T	4.81195e-07	-1.51451e-10	-0.620811
48425745	chr2:48425745:C:G	1.07787e-06	1.43961	-1.25395
48426222	chr2:48426222:C:T	3.86107e-07	-0.611866	-0.229105
48426564	chr2:48426564:A:G	0.00013667	6.09697	-1.06873
48426773	chr2:48426773:T:C	4.47113e-07	-0.450304	-0.243969
48426987	chr2:48426987:T:G	3.40915e-06	2.58522	-1.24809
48427257	chr2:48427257:C:T	2.4652e-07	0.0200831	-1.30972
48427273	chr2:48427273:T:C	2.58619e-07	-1.51451e-10	-1.24173
48427445	chr2:48427445:C:A	6.39244e-06	2.86005	-0.894262
48427719	chr2:48427719:G:A	2.49125e-07	-1.51451e-10	-1.27913
48427920	chr2:48427920:C:T	3.42071e-07	0.341336	-1.3034
48428202	chr2:48428202:C:T	2.1218e-05	3.13221	0.0333063
48428278	chr2:48428278:C:T	2.38541e-07	-1.51451e-10	-1.32254
48428723	chr2:48428723:G:A	2.41114e-07	-1.51451e-10	-1.31182
48428760	chr2:48428760:A:T	3.16509e-06	2.53475	-1.2719
48428848	chr2:48428848:C:T	3.94125e-07	-1.51451e-10	-0.820418
48428882	chr2:48428882:C:T	2.15862e-07	-1.42245	-3.62731e-10
48429267	chr2:48429267:T:A	2.59609e-07	-1.51451e-10	-1.23791
48429297	chr2:48429297:A:G	6.49558e-08	-1.54854	-1.07484
48429932	chr2:48429932:C:T	4.33766e-07	0.388454	-1.11303
48430452	chr2:48430452:G:C	5.14756e-08	-1.49517	-1.3608
48430701	chr2:48430701:A:G	9.39816e-07	-1.51451e-10	0.0485997
48430711	chr2:48430711:A:G	3.38378e-07	0.36047	-1.33339
48431020	chr2:48431020:G:A	4.15032e-07	0.455141	-1.22387
48431142	chr2:48431142:A:G	7.16123e-08	-1.24587	-1.27995
48431379	chr2:48431379:T:C	1.11355e-05	2.52081	-3.62731e-10
48431640	chr2:48431640:G:A	2.91666e-07	0.231406	-1.35288
48431646	chr2:48431646:G:C	3.01715e-07	0.264182	-1.35178
48431990	chr2:48431990:T:TAACA	2.92938e-06	2.01262	-0.827159
48432539	chr2:48432539:T:C	4.18525e-07	0.560944	-1.32129
48432891	chr2:48432891:A:G	3.04e-07	-1.51451e-10	-1.08006
48433006	chr2:48433006:G:A	1.37058e-07	-0.537581	-1.3391
48433434	chr2:48433434:G:A	2.68941e-07	-1.51451e-10	-1.20259
48433652	chr2:48433652:C:T	3.65066e-07	-1.51451e-10	-0.897006
48433657	chr2:48433657:C:T	4.19615e-07	-1.51451e-10	-0.757747
48434099	chr2:48434099:C:T	1.68632e-07	-1.66936	-3.62731e-10
48434298	chr2:48434298:G:A	2.922e-07	-1.51451e-10	-1.11964
48434555	chr2:48434555:G:A	5.75338e-07	-1.51451e-10	-0.442127
48434868	chr2:48434868:CT:C	3.40731e-07	0.354801	-1.32079
48434877	chr2:48434877:G:A	5.97985e-07	-0.403518	-3.62731e-10
48435501	chr2:48435501:C:T	2.27608e-07	-1.51451e-10	-1.36946
48435911	chr2:48435911:C:T	1.92143e-07	-0.38299	-1.15585
48435941	chr2:48435941:T:C	4.46434e-06	2.85781	-1.25102
48436293	chr2:48436293:C:T	2.6083e-07	-1.51451e-10	-1.23322
48436480	chr2:48436480:A:T	1.74995e-07	-0.451404	-1.18093
48436809	chr2:48436809:T:G	2.83e-07	0.116283	-1.26792
48436818	chr2:48436818:T:C	1.28409e-07	-1.26763	-0.674227
48438091	chr2:48438091:C:T	2.54873e-07	-1.51451e-10	-1.25632
48438331	chr2:48438331:A:T	3.94853e-07	0.527125	-1.3457
48438460	chr2:48438460:G:C	1.89769e-07	-0.438555	-1.11272
48438753	chr2:48438753:A:G	2.56485e-07	-1.51451e-10	-1.25001
48439199	chr2:48439199:G:A	4.70054e-07	0.582879	-1.22712
48439597	chr2:48439597:A:G	2.11634e-07	-0.953806	-0.48842
48439921	chr2:48439921:T:C	2.90633e-07	-1.51451e-10	-1.12502
48440178	chr2:48440178:G:C	8.34642e-07	-1.51451e-10	-0.0700819
48440188	chr2:48440188:T:C	9.38687e-07	-1.51451e-10	0.0473979
48440605	chr2:48440605:G:C	3.93458e-07	-1.06892	0.246805
48440659	chr2:48440659:G:C	2.76002e-07	-1.51451e-10	-1.17668
48440711	chr2:48440711:G:A	6.6094e-08	-1.24044	-1.36556
48440744	chr2:48440744:T:C	2.90415e-07	-0.693487	-0.432288
48440788	chr2:48440788:G:C	2.04197e-07	-0.430787	-1.04721
48441718	chr2:48441718:A:T	2.28035e-07	-1.51451e-10	-1.36758
48442129	chr2:48442129:G:A	2.56263e-07	-1.51451e-10	-1.25088
48442598	chr2:48442598:T:C	1.77021e-07	-1.62082	-3.62731e-10
48442826	chr2:48442826:C:G	1.6823e-07	-1.67175	-3.62731e-10
48442836	chr2:48442836:A:G	2.27531e-07	-1.51451e-10	-1.3698
48443032	chr2:48443032:G:A	5.2005e-07	0.774748	-1.31791
48443067	chr2:48443067:T:A	5.65e-07	0.87481	-1.33507
48443387	chr2:48443387:A:G	2.67353e-07	-1.51451e-10	-1.20852
48443682	chr2:48443682:G:T	2.57189e-07	-1.51451e-10	-1.24728
48443751	chr2:48443751:A:G	5.50431e-07	-0.241026	-0.245357
48443851	chr2:48443851:TC:T	5.04628e-07	-1.65195	1.07869
48443863	chr2:48443863:A:G	4.6859e-07	0.688511	-1.33587
48443880	chr2:48443880:G:T	5.05026e-07	-0.283188	-0.289286
48443931	chr2:48443931:A:G	2.7983e-07	-1.51451e-10	-1.1629
48444041	chr2:48444041:A:G	2.33738e-07	-1.51451e-10	-1.34288
48444175	chr2:48444175:G:A	4.77484e-07	0.400333	-1.02889
48444393	chr2:48444393:A:G	2.62672e-07	-1.51451e-10	-1.22618
48445272	chr2:48445272:C:T	1.21858e-06	0.308358	-3.62731e-10
48445521	chr2:48445521:G:A	2.30975e-07	-1.51451e-10	-1.35477
48445990	chr2:48445990:G:C	2.30526e-07	-1.35672	-3.62731e-10
48446100	chr2:48446100:TGTCAAAAAAA:T	2.74838e-07	-1.1809	-3.62731e-10
48446189	chr2:48446189:A:G	1.03208e-07	-1.41897	-0.741371
48447290	chr2:48447290:G:A	4.25849e-07	-1.51451e-10	-0.742999
48447352	chr2:48447352:T:A	1.16951e-06	1.36115	-1.09389
48448081	chr2:48448081:C:T	8.95332e-07	-1.51451e-10	0.000109844
48448658	chr2:48448658:A:G	2.65717e-07	-1.51451e-10	-1.21465
48449098	chr2:48449098:A:G	4.29424e-07	-1.51451e-10	-0.73464
48449258	chr2:48449258:A:G	2.65299e-07	-1.51451e-10	-1.21623
48449683	chr2:48449683:G:C	1.81455e-07	-0.497013	-1.09907
48449792	chr2:48449792:A:G	6.13973e-08	-1.3199	-1.35982
48449807	chr2:48449807:T:C	1.68866e-07	-0.533604	-1.13438
48450101	chr2:48450101:T:C	2.06699e-07	-1.46582	-3.62731e-10
48450107	chr2:48450107:A:G	1.78523e-07	-1.61237	-3.62731e-10
48451283	chr2:48451283:A:T	6.19885e-06	-1.51451e-10	1.93503
48451791	chr2:48451791:CTT:C	2.6595e-07	-1.51451e-10	-1.21378
48451844	chr2:48451844:C:T	1.64351e-07	-1.69508	-3.62731e-10
48452295	chr2:48452295:A:G	6.32342e-07	-0.085947	-0.261707
48452359	chr2:48452359:A:C	2.30552e-07	0.00238705	-1.359
48452525	chr2:48452525:TATATA:T	4.1035e-07	-1.51451e-10	-0.780075
48452676	chr2:48452676:A:C	3.13639e-07	0.051896	-1.10074
48452715	chr2:48452715:T:A	3.20947e-07	-1.51451e-10	-1.02581
48452796	chr2:48452796:C:G	2.49363e-07	-0.0432681	-1.2349
48453005	chr2:48453005:G:A	6.43426e-07	-1.51451e-10	-0.330278
48453199	chr2:48453199:C:T	3.93299e-07	-1.51451e-10	-0.822514
48453284	chr2:48453284:C:G	1.61145e-07	-1.71478	-3.62731e-10
48453692	chr2:48453692:A:G	2.73198e-07	-1.51451e-10	-1.18689
48454022	chr2:48454022:G:T	1.61108e-07	-1.71501	-3.62731e-10
48454458	chr2:48454458:A:AGT	2.75205e-07	-1.51451e-10	-1.17957
48454543	chr2:48454543:C:A	4.49774e-07	-1.51451e-10	-0.688339
48454711	chr2:48454711:T:C	3.14641e-07	-1.51451e-10	-1.04565
48454729	chr2:48454729:C:G	6.37286e-07	0.0279536	-0.36782
48454858	chr2:48454858:G:C	1.07668e-07	-0.952752	-1.16528
48454937	chr2:48454937:C:G	2.56389e-07	-1.51451e-10	-1.25039
48455124	chr2:48455124:C:T	2.37517e-07	-1.51451e-10	-1.32685
48455374	chr2:48455374:T:C	2.59962e-07	-0.0795198	-1.15703
48455679	chr2:48455679:G:T	1.61255e-07	-1.7141	-3.62731e-10
48455848	chr2:48455848:A:G	2.66027e-07	-1.51451e-10	-1.21349
48455886	chr2:48455886:C:T	7.99783e-08	-1.54271	-0.872615
48455913	chr2:48455913:G:A	1.70579e-05	2.94728	-3.62731e-10
48455932	chr2:48455932:G:A	5.20403e-07	-1.51451e-10	-0.542482
48456184	chr2:48456184:T:C	1.41311e-07	-0.696986	-1.14914
48456320	chr2:48456320:A:G	9.51895e-07	-1.51451e-10	0.0613696
48456607	chr2:48456607:A:C	1.83794e-07	-0.263283	-1.31998
48456788	chr2:48456788:C:T	5.11584e-08	-1.66585	-1.19631
48456920	chr2:48456920:T:C	1.02146e-07	-0.996893	-1.17378
48457646	chr2:48457646:C:G	1.156e-06	-0.927962	1.1836
48457657	chr2:48457657:A:G	2.23174e-06	1.94989	-1.03643
48458278	chr2:48458278:T:C	7.66007e-07	0.1719	-0.327793
48458943	chr2:48458943:T:G	2.57215e-07	-1.24717	-3.62731e-10
48458952	chr2:48458952:C:T	4.71632e-08	-1.63947	-1.30401
48459171	chr2:48459171:G:A	4.28828e-08	-1.67969	-1.35892
48459556	chr2:48459556:T:A	1.34987e-07	-0.525445	-1.36646
48460381	chr2:48460381:G:A	2.68255e-07	-1.51451e-10	-1.20515
48460579	chr2:48460579:A:G	2.84182e-07	-1.51451e-10	-1.14747
48460718	chr2:48460718:A:G	2.55293e-06	1.41898	-0.371071
48461324	chr2:48461324:A:C	3.66951e-07	0.0815414	-0.973398
48461427	chr2:48461427:C:T	1.03456e-07	-1.0786	-1.07934
48461496	chr2:48461496:A:G	7.64211e-08	-1.26476	-1.19606
48461810	chr2:48461810:CT:C	2.81009e-07	-1.51451e-10	-1.1587
48461860	chr2:48461860:C:G	2.63315e-07	-1.51451e-10	-1.22373
48461905	chr2:48461905:T:G	5.46107e-08	-1.4273	-1.36955
48461914	chr2:48461914:A:G	1.15214e-07	-0.88882	-1.16147
48462497	chr2:48462497:G:C	5.78711e-07	0.28969	-0.725972
48462790	chr2:48462790:C:G	2.94495e-07	-0.944506	-0.167316
48463063	chr2:48463063:C:G	8.71464e-07	1.2824	-1.30931
48463121	chr2:48463121:G:GA	4.59359e-06	1.63533	-3.62731e-10
48463138	chr2:48463138:C:G	2.50693e-07	0.0875668	-1.36042
48463209	chr2:48463209:TC:T	2.62679e-07	-1.51451e-10	-1.22615
48463457	chr2:48463457:T:G	1.01454e-05	2.93844	-0.510754
48463578	chr2:48463578:C:T	6.3359e-07	-0.345683	-3.62731e-10
48464072	chr2:48464072:C:T	7.16525e-07	-0.0916179	-0.131053
48464180	chr2:48464180:G:A	8.11981e-07	0.126066	-0.223675
48464594	chr2:48464594:G:T	3.05198e-07	-1.51451e-10	-1.07612
48464609	chr2:48464609:G:A	2.45651e-07	-1.51451e-10	-1.29317
48464634	chr2:48464634:C:T	2.31337e-07	-1.51451e-10	-1.35321
48464656	chr2:48464656:T:G	1.33168e-06	-1.51451e-10	0.397113
48464658	chr2:48464658:C:T	7.9285e-07	1.1703	-1.29175
48465190	chr2:48465190:C:T	2.64415e-07	-1.51451e-10	-1.21957
48465765	chr2:48465765:A:G	2.03721e-07	-1.15428	-0.326057
48465983	chr2:48465983:G:A	8.24462e-07	0.125894	-0.208248
48466357	chr2:48466357:G:A	2.27538e-07	-1.51451e-10	-1.36977
48466370	chr2:48466370:C:G	3.21865e-07	0.0435756	-1.06653
48467848	chr2:48467848:G:A	2.53771e-07	-1.51451e-10	-1.26065
48467969	chr2:48467969:T:G	3.33327e-07	-1.51451e-10	-0.987961
48468061	chr2:48468061:T:C	3.68279e-07	-1.51451e-10	-0.888243
48468556	chr2:48468556:T:C	5.6841e-08	-1.42292	-1.33391
48470266	chr2:48470266:A:C	3.1198e-07	-1.51451e-10	-1.05415
48470354	chr2:48470354:C:G	3.53355e-07	-1.51451e-10	-0.929611
48470521	chr2:48470521:A:G	4.87677e-07	-1.51451e-10	-0.60743
48471512	chr2:48471512:A:G	2.27559e-07	-1.51451e-10	-1.36968
48471709	chr2:48471709:A:T	2.69859e-07	-1.51451e-10	-1.19919
48471765	chr2:48471765:C:A	2.55294e-07	-1.51451e-10	-1.25467
48471999	chr2:48471999:G:A	2.32074e-07	-1.51451e-10	-1.35003
48472026	chr2:48472026:A:G	8.76898e-08	-1.35241	-0.970872
48472068	chr2:48472068:C:T	1.60786e-07	-1.13636	-0.580651
48472287	chr2:48472287:G:A	1.00895e-06	0.119579	-3.62731e-10
48472616	chr2:48472616:A:T	2.31746e-07	-1.51451e-10	-1.35144
48472620	chr2:48472620:C:T	6.01209e-07	-0.398141	-3.62731e-10
48472778	chr2:48472778:T:C	2.03269e-07	-0.117554	-1.365
48472828	chr2:48472828:G:C	1.88855e-07	-0.187847	-1.36826
48472994	chr2:48472994:C:T	3.80082e-07	-1.51451e-10	-0.856699
48473274	chr2:48473274:A:G	1.73577e-07	-0.271432	-1.36903
48473669	chr2:48473669:A:C	4.01403e-07	-1.51451e-10	-0.802118
48474355	chr2:48474355:T:C	2.09959e-07	-0.100854	-1.34932
48475043	chr2:48475043:T:G	1.37005e-07	-1.05988	-0.817186
48475861	chr2:48475861:T:C	2.92497e-07	0.0277748	-1.14641
48475975	chr2:48475975:T:A	2.63771e-07	-1.51451e-10	-1.22201
48476217	chr2:48476217:C:A	2.74058e-07	-1.51451e-10	-1.18374
48477267	chr2:48477267:C:T	2.73638e-07	-1.51451e-10	-1.18528
48477580	chr2:48477580:C:G	3.01708e-06	1.96104	-0.746076
48477705	chr2:48477705:G:C	2.27871e-06	-1.51451e-10	0.93428
48477752	chr2:48477752:T:C	3.20713e-07	-0.0384119	-0.988125
48478753	chr2:48478753:A:G	2.94676e-07	0.257129	-1.36834
48478792	chr2:48478792:T:C	2.27618e-07	-1.51451e-10	-1.36941
48479004	chr2:48479004:G:T	2.33056e-07	-1.51451e-10	-1.34581
48479116	chr2:48479116:C:T	1.07597e-06	0.183898	-3.62731e-10
48479117	chr2:48479117:G:A	3.08683e-07	-1.51451e-10	-1.06477
48479146	chr2:48479146:A:T	2.27632e-07	-1.51451e-10	-1.36935
48480014	chr2:48480014:A:G	3.51112e-07	-1.51451e-10	-0.93598
48480248	chr2:48480248:G:A	2.54887e-07	-1.51451e-10	-1.25626
48480360	chr2:48480360:A:G	3.66398e-07	-1.51451e-10	-0.893364
48480659	chr2:48480659:C:T	3.64346e-07	-1.51451e-10	-0.89898
48480714	chr2:48480714:G:A	3.68215e-07	-1.51451e-10	-0.888417
48480846	chr2:48480846:C:T	3.62019e-07	-1.51451e-10	-0.905389
48481207	chr2:48481207:T:G	3.00897e-07	-0.0519271	-1.03839
48481506	chr2:48481506:G:C	5.93987e-07	-1.62319	1.21296
48481706	chr2:48481706:G:A	2.70952e-07	0.124404	-1.31955
48481867	chr2:48481867:CCT:C	2.17434e-06	-1.51451e-10	0.887395
48482176	chr2:48482176:A:G	2.10159e-07	-0.0928138	-1.35641
48482649	chr2:48482649:T:TG	1.80896e-06	-1.51451e-10	0.703425
48483117	chr2:48483117:C:T	1.32239e-05	2.69269	-3.62731e-10
48483296	chr2:48483296:C:T	2.84776e-07	-1.51451e-10	-1.14538
48483442	chr2:48483442:C:T	2.59646e-07	-1.23777	-3.62731e-10
48483451	chr2:48483451:G:T	2.5218e-07	-1.26694	-3.62731e-10
48483567	chr2:48483567:G:A	2.13631e-07	-0.0794803	-1.35335
48483719	chr2:48483719:C:T	1.81217e-06	-1.51451e-10	0.705195
48483879	chr2:48483879:G:A	2.32505e-07	-1.51451e-10	-1.34817
48484180	chr2:48484180:G:A	2.83932e-06	-1.51451e-10	1.15424
48484384	chr2:48484384:G:A	8.76674e-07	-1.51451e-10	-0.0209496
48484422	chr2:48484422:G:A	6.58997e-07	-1.51451e-10	-0.306365
48484860	chr2:48484860:A:G	4.92677e-07	-0.136235	-0.460995
48484902	chr2:48484902:A:G	3.20359e-07	-1.02764	-3.62731e-10
48485228	chr2:48485228:G:A	1.42154e-06	-1.51451e-10	0.46241
48485677	chr2:48485677:T:C	1.27125e-07	-0.78132	-1.17059
48485823	chr2:48485823:T:G	1.78626e-07	-0.26427	-1.34752
48486201	chr2:48486201:C:T	1.7343e-07	-0.415995	-1.22532
48486484	chr2:48486484:C:T	1.69799e-07	-0.413388	-1.24908
48486638	chr2:48486638:C:T	3.32134e-07	-0.548523	-0.443022
48486801	chr2:48486801:A:G	2.59508e-07	-1.51451e-10	-1.2383
48487290	chr2:48487290:G:A	2.84958e-07	-0.215069	-0.929674
48487799	chr2:48487799:T:G	2.12878e-07	-0.0841886	-1.35218
48488266	chr2:48488266:C:T	2.36994e-07	-1.51451e-10	-1.32905
48488293	chr2:48488293:A:G	2.76625e-07	-1.51451e-10	-1.17442
48488344	chr2:48488344:T:C	2.37218e-07	-0.209836	-1.11827
48489532	chr2:48489532:G:A	5.15228e-07	0.178684	-0.73116
48489739	chr2:48489739:G:C	6.70811e-06	3.17566	-1.16167
48489873	chr2:48489873:G:A	3.08334e-07	-0.272363	-0.793539
48490331	chr2:48490331:G:T	3.5605e-07	-0.180429	-0.741585
48490668	chr2:48490668:G:A	8.7165e-07	-1.51451e-10	-0.026697
48491299	chr2:48491299:G:T	5.7052e-05	4.15463	-3.62731e-10
48492388	chr2:48492388:A:G	5.7043e-07	-0.0551336	-0.395561
48492597	chr2:48492597:T:C	4.59533e-08	-1.69654	-1.27292
48492654	chr2:48492654:G:A	3.04473e-06	-1.51451e-10	1.22408
48493375	chr2:48493375:T:C	4.98823e-07	-1.51451e-10	-0.584833
48493384	chr2:48493384:G:A	2.33122e-07	-1.51451e-10	-1.34552
48493962	chr2:48493962:C:G	3.7318e-07	-1.51451e-10	-0.875023
48494782	chr2:48494782:A:G	7.16665e-07	-1.51451e-10	-0.222476
48495435	chr2:48495435:C:T	1.77539e-07	-0.812484	-0.805409
48495493	chr2:48495493:C:T	1.74699e-07	-1.63402	-3.62731e-10
48495531	chr2:48495531:G:A	1.67327e-07	-1.67713	-3.62731e-10
48495539	chr2:48495539:G:A	2.67687e-07	-1.51451e-10	-1.20727
48495616	chr2:48495616:T:C	8.77831e-06	3.10448	-0.821525
48495668	chr2:48495668:T:G	2.29019e-07	-1.51451e-10	-1.36328
48495855	chr2:48495855:G:C	4.39339e-07	-0.157985	-0.553827
48495927	chr2:48495927:T:G	4.88074e-07	-1.51451e-10	-0.606617
48495965	chr2:48495965:G:A	1.95956e-05	3.08597	-3.62731e-10
48496044	chr2:48496044:G:A	2.338e-07	-1.51451e-10	-1.34262
48496226	chr2:48496226:T:A	2.11794e-07	-1.44147	-3.62731e-10
48496377	chr2:48496377:C:A	2.34647e-07	-0.643049	-0.695953
48496400	chr2:48496400:C:T	7.17819e-07	-1.51451e-10	-0.220867
48496413	chr2:48496413:G:A	2.62924e-07	-1.51451e-10	-1.22522
48497070	chr2:48497070:A:G	1.38326e-07	-0.499397	-1.36808
48497603	chr2:48497603:A:T	1.47588e-05	4.10281	-1.30029
48497893	chr2:48497893:A:C	1.39758e-05	2.748	-3.62731e-10
48498186	chr2:48498186:A:G	1.59406e-07	-0.375969	-1.34966
48498268	chr2:48498268:T:G	2.3326e-07	-1.51451e-10	-1.34493
48498471	chr2:48498471:C:T	2.21041e-06	2.11343	-1.20958
48498772	chr2:48498772:T:G	5.53664e-07	-1.51451e-10	-0.480527
48499220	chr2:48499220:T:A	8.08066e-07	-1.51451e-10	-0.102441
48499553	chr2:48499553:G:C	2.43012e-07	-1.51451e-10	-1.30397
48499604	chr2:48499604:A:G	2.41129e-07	-1.51451e-10	-1.31175
48499647	chr2:48499647:A:C	1.86585e-07	-1.5682	-3.62731e-10
48499654	chr2:48499654:G:A	2.86538e-06	-1.51451e-10	1.16337
48499708	chr2:48499708:A:T	4.02549e-07	-1.51451e-10	-0.799267
48500141	chr2:48500141:C:T	2.39701e-07	-1.51451e-10	-1.31769
48500489	chr2:48500489:A:G	2.33921e-07	-1.51451e-10	-1.3421
48500877	chr2:48500877:C:G	3.23295e-07	-1.51451e-10	-1.01852
48500921	chr2:48500921:C:A	2.32035e-07	-1.51451e-10	-1.3502
48501171	chr2:48501171:A:G	1.70746e-07	-0.405127	-1.25178
48501402	chr2:48501402:G:A	3.56781e-06	-1.51451e-10	1.38262
48502168	chr2:48502168:C:G	3.43473e-07	-1.51451e-10	-0.957975
48502781	chr2:48502781:C:T	3.42269e-07	-1.51451e-10	-0.961489
48502887	chr2:48502887:A:G	1.61456e-07	-1.71285	-3.62731e-10
48503160	chr2:48503160:A:T	2.28318e-07	-1.51451e-10	-1.36634
48503272	chr2:48503272:T:C	3.46778e-06	-1.51451e-10	1.35418
48503527	chr2:48503527:T:C	2.29502e-07	-1.51451e-10	-1.36117
48503744	chr2:48503744:G:A	2.55573e-07	-1.51451e-10	-1.25358
48503810	chr2:48503810:G:A	2.30681e-07	-1.51451e-10	-1.35605
48503974	chr2:48503974:C:G	2.2771e-07	-1.51451e-10	-1.36901
48504407	chr2:48504407:G:C	1.46736e-07	-0.440108	-1.36834
48504534	chr2:48504534:G:A	3.54497e-07	-0.401268	-0.525116
48504566	chr2:48504566:G:A	2.17617e-07	-0.100546	-1.3138
48504658	chr2:48504658:A:C	2.31176e-07	-1.51451e-10	-1.35391
48505394	chr2:48505394:C:G	2.31068e-07	-1.51451e-10	-1.35437
48505632	chr2:48505632:A:G	3.77924e-07	-1.51451e-10	-0.862392
48505759	chr2:48505759:A:G	3.52915e-07	-1.51451e-10	-0.930858
48505805	chr2:48505805:A:G	4.88122e-07	0.754463	-1.36098
48505949	chr2:48505949:G:GCTTA	1.62391e-07	-1.70708	-3.62731e-10
48506168	chr2:48506168:T:C	3.05174e-07	-1.51451e-10	-1.0762
48506496	chr2:48506496:T:C	3.31736e-07	-1.51451e-10	-0.992744
48507586	chr2:48507586:A:C	4.70413e-07	-1.51451e-10	-0.643473
48507634	chr2:48507634:T:C	3.21431e-06	2.43894	-1.16066
48507708	chr2:48507708:T:G	4.52575e-07	-1.51451e-10	-0.682132
48508116	chr2:48508116:T:G	5.88767e-07	-0.0113417	-0.407712
48508348	chr2:48508348:T:C	2.29662e-07	-1.51451e-10	-1.36048
48508854	chr2:48508854:A:G	3.08241e-07	-1.51451e-10	-1.0662
48509045	chr2:48509045:A:G	3.04717e-07	-1.51451e-10	-1.0777
48509976	chr2:48509976:G:A	8.32414e-07	-1.51451e-10	-0.0727548
48510026	chr2:48510026:G:C	2.90137e-07	-1.51451e-10	-1.12673
48510182	chr2:48510182:T:C	4.65847e-07	-1.51451e-10	-0.653227
48510431	chr2:48510431:G:T	7.67313e-08	-1.13327	-1.32351
48510457	chr2:48510457:G:T	1.26747e-07	-0.602997	-1.35189
48510756	chr2:48510756:A:G	2.09611e-07	-1.45183	-3.62731e-10
48510912	chr2:48510912:G:A	1.37288e-07	-0.51383	-1.36118
48511232	chr2:48511232:G:T	3.89914e-07	-0.342528	-0.48863
48511249	chr2:48511249:C:T	4.1151e-08	-1.71266	-1.36717
48511548	chr2:48511548:G:C	8.26007e-08	-1.05029	-1.33278
48512093	chr2:48512093:G:A	2.00422e-07	-0.473903	-1.02275
48512140	chr2:48512140:A:T	2.27882e-07	-1.51451e-10	-1.36826
48512329	chr2:48512329:G:A	2.7578e-07	-1.17748	-3.62731e-10
48512384	chr2:48512384:T:C	3.88627e-07	-1.51451e-10	-0.834464
48512647	chr2:48512647:A:G	6.07324e-08	-1.37431	-1.31629
48512869	chr2:48512869:T:C	7.82986e-08	-1.11037	-1.32618
48513056	chr2:48513056:A:G	2.60958e-07	0.132906	-1.36563
48513524	chr2:48513524:G:A	2.2826e-07	-1.51451e-10	-1.3666
48513627	chr2:48513627:G:T	1.18528e-07	-0.653558	-1.36838
48514246	chr2:48514246:C:T	2.09182e-07	-0.420883	-1.033
48514657	chr2:48514657:A:G	2.02997e-06	0.818693	-3.62731e-10
48514689	chr2:48514689:T:C	2.35199e-07	-1.51451e-10	-1.33665
48515159	chr2:48515159:ACTT:A	2.27663e-07	-1.51451e-10	-1.36922
48515859	chr2:48515859:A:G	5.61165e-07	-1.51451e-10	-0.46707
48515912	chr2:48515912:A:G	1.03378e-07	-0.815938	-1.34276
48515932	chr2:48515932:T:C	4.24237e-07	-1.51451e-10	-0.746793
48515976	chr2:48515976:G:A	1.37425e-06	-1.51451e-10	0.428579
48516066	chr2:48516066:C:T	2.93399e-07	-1.51451e-10	-1.11555
48516225	chr2:48516225:C:T	2.43553e-07	-1.51451e-10	-1.30175
48516323	chr2:48516323:C:G	5.25051e-08	-1.46681	-1.36936
48516632	chr2:48516632:G:T	2.65296e-07	-1.21624	-3.62731e-10
48516741	chr2:48516741:T:C	4.41025e-07	-1.51451e-10	-0.707984
48516794	chr2:48516794:G:A	2.81387e-07	0.212351	-1.3697
48517681	chr2:48517681:T:TC	2.64517e-07	-1.51451e-10	-1.21918
48517789	chr2:48517789:T:C	7.95427e-07	-0.0759594	-0.0422464
48517845	chr2:48517845:A:G	8.05074e-07	-0.0849732	-0.021177
48518436	chr2:48518436:G:C	2.30005e-07	-1.51451e-10	-1.35898
48518527	chr2:48518527:G:C	2.27537e-07	-1.51451e-10	-1.36977
48518597	chr2:48518597:G:A	9.78664e-08	-0.859333	-1.35415
48518860	chr2:48518860:A:AT	4.5461e-07	-0.287466	-0.390179
48519373	chr2:48519373:A:C	2.27895e-07	-1.51451e-10	-1.3682
48519516	chr2:48519516:T:G	4.23587e-08	-1.68136	-1.36955
48519592	chr2:48519592:T:C	2.30522e-07	-1.51451e-10	-1.35674
48519604	chr2:48519604:C:CT	1.65736e-06	1.65015	-1.03425
48519764	chr2:48519764:G:C	3.37531e-07	-0.377501	-0.597927
48519851	chr2:48519851:C:T	1.84177e-06	-0.953108	1.67451
48519940	chr2:48519940:G:A	4.74862e-07	0.709425	-1.34348
48520119	chr2:48520119:A:G	1.13219e-07	-0.704503	-1.36326
48520294	chr2:48520294:TTTG:T	2.17542e-07	-0.369396	-1.0453
48520347	chr2:48520347:A:G	1.92827e-07	-1.53529	-3.62731e-10
48520402	chr2:48520402:T:A	6.29487e-07	-1.51451e-10	-0.35218
48520403	chr2:48520403:C:T	6.32199e-07	-1.51451e-10	-0.347881
48520534	chr2:48520534:G:A	2.29395e-07	-1.51451e-10	-1.36164
48521693	chr2:48521693:C:T	2.3191e-07	-1.51451e-10	-1.35074
48521738	chr2:48521738:T:G	2.2857e-07	-1.51451e-10	-1.36524
48521908	chr2:48521908:T:C	2.2594e-07	-0.0144382	-1.36238
48522342	chr2:48522342:T:C	4.52604e-07	-0.0992994	-0.582768
48522510	chr2:48522510:CAA:C	9.78817e-08	-0.843499	-1.36983
48522530	chr2:48522530:C:G	2.27572e-07	-1.51451e-10	-1.36962
48522553	chr2:48522553:G:T	9.48929e-08	-1.13062	-1.11371
48522633	chr2:48522633:C:G	2.35036e-07	-1.51451e-10	-1.33735
48522661	chr2:48522661:G:A	4.93289e-07	0.511417	-1.10741
48522721	chr2:48522721:C:T	8.81165e-08	-1.07372	-1.24471
48522739	chr2:48522739:G:C	2.73147e-07	-1.51451e-10	-1.18707
48522914	chr2:48522914:C:T	3.08303e-07	-0.504402	-0.561599
48523179	chr2:48523179:C:T	9.08817e-06	2.31764	-3.62731e-10
48523271	chr2:48523271:T:C	4.01861e-07	0.47868	-1.27966
48523351	chr2:48523351:A:G	1.17289e-07	-0.675952	-1.35649
48524338	chr2:48524338:A:G	2.33348e-07	-1.51451e-10	-1.34455
48524469	chr2:48524469:C:G	5.13931e-08	-1.65833	-1.19925
48526510	chr2:48526510:T:C	2.312e-07	-1.51451e-10	-1.3538
48526555	chr2:48526555:G:C	4.25215e-08	-1.68719	-1.35989
48526601	chr2:48526601:G:T	3.89151e-07	-1.51451e-10	-0.833116
48526640	chr2:48526640:C:A	8.89096e-07	-0.823738	0.816859
48527145	chr2:48527145:C:T	1.65027e-07	-1.69097	-3.62731e-10
48527243	chr2:48527243:T:C	9.14218e-08	-1.43734	-0.844261
48527683	chr2:48527683:T:C	4.18646e-07	-0.216518	-0.54354
48527759	chr2:48527759:A:G	2.32513e-07	-1.34814	-3.62731e-10
48528156	chr2:48528156:T:C	3.86285e-07	-1.51451e-10	-0.840508
48528178	chr2:48528178:AGGTTCAATTTGGG:A	2.2752e-07	-1.51451e-10	-1.36985
48528197	chr2:48528197:A:T	4.11102e-07	-0.423101	-0.355142
48528338	chr2:48528338:C:T	5.32529e-08	-1.55607	-1.26596
48529416	chr2:48529416:A:C	4.57872e-08	-1.60494	-1.36814
48530496	chr2:48530496:C:G	1.07863e-06	-1.51451e-10	0.186367
48530594	chr2:48530594:C:T	2.32236e-07	-1.51451e-10	-1.34933
48530684	chr2:48530684:T:C	6.9183e-08	-1.20852	-1.35181
48530744	chr2:48530744:G:T	1.05424e-06	0.426894	-0.263401
48532135	chr2:48532135:G:T	5.67544e-08	-1.39171	-1.36664
48532383	chr2:48532383:TAAA:T	2.0971e-07	-1.45136	-3.62731e-10
48532607	chr2:48532607:C:G	1.51235e-07	-1.20399	-0.574262
48532647	chr2:48532647:T:C	4.39517e-08	-1.68191	-1.33208
48532706	chr2:48532706:C:T	1.49085e-07	-0.440689	-1.35188
48532708	chr2:48532708:C:T	1.02319e-07	-0.800004	-1.36898
48533210	chr2:48533210:C:T	2.27868e-07	-1.51451e-10	-1.36832
48533225	chr2:48533225:C:T	4.34566e-08	-1.71298	-1.31235
48533314	chr2:48533314:G:A	2.96164e-07	-1.51451e-10	-1.10617
48533375	chr2:48533375:G:A	1.21687e-05	2.60954	-3.62731e-10
48533578	chr2:48533578:T:A	4.57171e-08	-1.62123	-1.35338
48533580	chr2:48533580:C:T	1.03601e-06	0.469858	-0.32381
48533839	chr2:48533839:A:G	4.44657e-08	-1.65373	-1.34863
48533933	chr2:48533933:C:A	4.41133e-07	-1.51451e-10	-0.707738
48534298	chr2:48534298:G:A	5.86903e-08	-1.43729	-1.28752
48534612	chr2:48534612:G:A	4.41532e-08	-1.71173	-1.29769
48534738	chr2:48534738:C:T	9.8564e-07	0.801865	-0.705658
48535097	chr2:48535097:A:T	2.37591e-07	-1.51451e-10	-1.32653
48535422	chr2:48535422:A:G	9.45221e-07	-0.523099	0.577433
48535889	chr2:48535889:A:C	2.41362e-07	-0.000977946	-1.30981
48536189	chr2:48536189:C:T	2.72957e-07	-1.51451e-10	-1.18777
48536211	chr2:48536211:A:G	2.74817e-07	-1.51451e-10	-1.18098
48536243	chr2:48536243:T:C	7.7018e-08	-1.08331	-1.36973
48536642	chr2:48536642:A:G	2.27816e-07	-1.51451e-10	-1.36855
48536666	chr2:48536666:T:A	4.22601e-07	-1.51451e-10	-0.750656
48537325	chr2:48537325:A:G	2.28338e-07	-1.51451e-10	-1.36626
48537403	chr2:48537403:A:G	1.99526e-07	-1.50114	-3.62731e-10
48537484	chr2:48537484:C:T	2.01497e-07	-1.49131	-3.62731e-10
48537865	chr2:48537865:A:G	6.95771e-07	-0.564446	0.312382
48537931	chr2:48537931:A:G	5.45618e-07	0.637909	-1.13307
48538034	chr2:48538034:A:G	3.44952e-07	0.403492	-1.35717
48538786	chr2:48538786:TTTTA:T	2.37214e-07	-1.51451e-10	-1.32812
48538869	chr2:48538869:C:T	1.48323e-07	-0.468732	-1.32896
48538982	chr2:48538982:A:G	2.35449e-07	-1.51451e-10	-1.33559
48539427	chr2:48539427:A:G	2.33805e-07	-1.51451e-10	-1.3426
48539532	chr2:48539532:C:T	2.51614e-07	-1.51451e-10	-1.26919
48539822	chr2:48539822:C:G	9.26247e-08	-1.07945	-1.18908
48539829	chr2:48539829:T:A	7.29561e-08	-1.13774	-1.36949
48540073	chr2:48540073:A:G	2.48696e-07	-1.51451e-10	-1.28085
48540129	chr2:48540129:G:A	2.15827e-07	-0.662363	-0.760244
48540209	chr2:48540209:T:C	6.6732e-07	0.748446	-1.04226
48540637	chr2:48540637:A:T	2.57348e-07	-1.51451e-10	-1.24666
48540803	chr2:48540803:C:G	2.27579e-07	-1.51451e-10	-1.36959
48541087	chr2:48541087:C:T	2.53035e-07	-1.51451e-10	-1.26356
48541405	chr2:48541405:C:T	2.28791e-07	-1.51451e-10	-1.36428
48541845	chr2:48541845:C:T	2.28178e-07	-1.51451e-10	-1.36696
48542002	chr2:48542002:A:C	7.26414e-07	-1.51451e-10	-0.208965
48542170	chr2:48542170:G:A	1.96776e-06	-1.51451e-10	0.787567
48542238	chr2:48542238:A:G	6.01439e-08	-1.39235	-1.30799
48542764	chr2:48542764:C:T	1.72956e-07	-1.64405	-3.62731e-10
48542915	chr2:48542915:A:T	6.59605e-08	-1.47402	-1.13401
48542931	chr2:48542931:C:T	2.27969e-07	-1.51451e-10	-1.36788
48542966	chr2:48542966:C:G	5.43845e-07	-1.51451e-10	-0.49842
48543133	chr2:48543133:C:A	2.55093e-07	-1.51451e-10	-1.25546
48543185	chr2:48543185:G:T	4.50201e-07	-0.68739	-3.62731e-10
48543434	chr2:48543434:C:T	2.47386e-07	-1.51451e-10	-1.28613
48543731	chr2:48543731:C:A	8.33212e-07	-0.0320214	-0.0397755
48543801	chr2:48543801:G:A	2.27856e-07	-1.51451e-10	-1.36837
48544267	chr2:48544267:G:A	4.5769e-07	-1.51451e-10	-0.670893
48544466	chr2:48544466:T:C	8.17948e-07	-0.0729663	-0.01732
48544597	chr2:48544597:G:A	2.2776e-07	-1.51451e-10	-1.36879
48544726	chr2:48544726:C:T	2.61049e-07	-1.51451e-10	-1.23238
48544959	chr2:48544959:A:T	2.2769e-07	-1.51451e-10	-1.3691
48545019	chr2:48545019:C:T	1.42458e-07	-0.692984	-1.14506
48545640	chr2:48545640:T:C	3.36117e-07	0.165678	-1.1453
48545779	chr2:48545779:C:G	2.27682e-07	-1.51451e-10	-1.36913
48545881	chr2:48545881:G:C	2.85916e-07	-1.51451e-10	-1.14139
48545984	chr2:48545984:G:A	2.39702e-07	-1.51451e-10	-1.31769
48546155	chr2:48546155:TTTC:T	2.39595e-07	-1.51451e-10	-1.31813
48546156	chr2:48546156:T:G	7.59472e-08	-1.24574	-1.2213
48546160	chr2:48546160:A:G	2.39684e-07	-1.51451e-10	-1.31776
48546531	chr2:48546531:C:G	5.59393e-07	-1.51451e-10	-0.470232
48546805	chr2:48546805:A:G	2.66069e-07	-1.51451e-10	-1.21333
48547123	chr2:48547123:G:T	1.59841e-07	-0.837615	-0.88529
48547131	chr2:48547131:C:T	5.39655e-07	-1.51451e-10	-0.506154
48547361	chr2:48547361:AGG:A	2.68009e-07	-1.51451e-10	-1.20607
48547536	chr2:48547536:G:A	2.41489e-07	-1.51451e-10	-1.31026
48547713	chr2:48547713:T:C	3.2183e-06	1.27952	-3.62731e-10
48548444	chr2:48548444:G:C	8.61618e-06	3.36524	-1.10093
48548698	chr2:48548698:C:G	2.56418e-07	0.118883	-1.36916
48548726	chr2:48548726:C:T	2.33281e-07	-1.51451e-10	-1.34484
48548802	chr2:48548802:A:G	2.49575e-07	-1.51451e-10	-1.27732
48549053	chr2:48549053:C:T	4.65584e-07	-1.51451e-10	-0.653792
48549078	chr2:48549078:A:G	6.28351e-08	-1.28716	-1.36941
48549317	chr2:48549317:G:A	2.29531e-07	-1.51451e-10	-1.36105
48549372	chr2:48549372:G:A	2.32957e-07	-1.51451e-10	-1.34623
48550184	chr2:48550184:G:A	3.76163e-07	-1.51451e-10	-0.867062
48550243	chr2:48550243:T:A	1.15419e-07	-1.68043	-0.368087
48550373	chr2:48550373:TGTA:T	2.81794e-07	-1.51451e-10	-1.15591
48550378	chr2:48550378:TCCC:T	2.82557e-07	-1.51451e-10	-1.15321
48550382	chr2:48550382:A:T	2.80976e-07	-1.51451e-10	-1.15882
48550493	chr2:48550493:A:G	1.73308e-07	-1.64201	-3.62731e-10
48550739	chr2:48550739:T:C	9.33078e-08	-0.926406	-1.33478
48551084	chr2:48551084:G:T	6.63441e-07	0.145002	-0.444647
48551386	chr2:48551386:T:A	8.68692e-08	-1.71456	-0.618123
48551726	chr2:48551726:G:T	8.60894e-08	-1.04811	-1.29359
48551759	chr2:48551759:C:T	2.27763e-07	-1.51451e-10	-1.36878
48551829	chr2:48551829:A:G	1.29601e-07	-1.58828	-0.344345
48551925	chr2:48551925:T:C	1.16327e-07	-1.05718	-0.9835
48552240	chr2:48552240:C:A	5.68966e-07	-1.51451e-10	-0.453263
48552292	chr2:48552292:G:A	3.67986e-07	-1.51451e-10	-0.889039
48552735	chr2:48552735:A:G	1.29277e-06	0.470997	-0.103542
48552883	chr2:48552883:T:G	4.77006e-08	-1.65297	-1.27917
48553236	chr2:48553236:C:T	2.28277e-07	-1.51451e-10	-1.36653
48553648	chr2:48553648:T:C	1.80606e-06	0.890196	-0.188376
48554083	chr2:48554083:G:A	1.4821e-07	-0.766207	-1.03225
48554244	chr2:48554244:C:T	2.65995e-07	-1.51451e-10	-1.21361
48554313	chr2:48554313:C:G	2.35414e-07	-1.51451e-10	-1.33574
48554474	chr2:48554474:C:T	5.36589e-08	-1.45021	-1.36423
48558297	chr2:48558297:T:C	2.39918e-07	-1.31679	-3.62731e-10
48558416	chr2:48558416:C:T	3.46096e-07	-1.51451e-10	-0.950367
48558640	chr2:48558640:C:T	2.27624e-07	-1.51451e-10	-1.36939
48558654	chr2:48558654:TAACTC:T	3.38179e-07	-1.51451e-10	-0.97351
48558659	chr2:48558659:C:G	3.29645e-06	1.30352	-3.62731e-10
48559041	chr2:48559041:G:A	4.8558e-08	-1.70557	-1.20875
48559044	chr2:48559044:G:GT	4.97752e-08	-1.70117	-1.1884
48559111	chr2:48559111:C:T	2.56618e-07	-1.51451e-10	-1.2495
48559290	chr2:48559290:A:G	2.32662e-07	-1.51451e-10	-1.3475
48559604	chr2:48559604:T:C	5.41367e-08	-1.6973	-1.10827
48559896	chr2:48559896:T:C	4.39884e-06	-1.51451e-10	1.59201
48559901	chr2:48559901:A:G	6.4125e-08	-1.63808	-0.998168
48559995	chr2:48559995:C:T	5.19386e-08	-1.70047	-1.14655
48560185	chr2:48560185:C:T	4.89786e-08	-1.55429	-1.35142
48560379	chr2:48560379:G:A	3.57471e-07	-1.51451e-10	-0.91803
48560422	chr2:48560422:T:A	3.62679e-07	-1.51451e-10	-0.903566
48560594	chr2:48560594:A:G	5.21873e-08	-1.68047	-1.16178
48560714	chr2:48560714:G:T	3.75513e-06	-1.51451e-10	1.43379
48560780	chr2:48560780:A:G	1.75878e-07	-1.07679	-0.550507
48560861	chr2:48560861:T:C	5.19042e-08	-1.68902	-1.15866
48560901	chr2:48560901:C:G	8.9261e-07	-1.51451e-10	-0.00293506
48561249	chr2:48561249:G:A	3.63422e-07	-1.51451e-10	-0.90152
48561270	chr2:48561270:C:A	2.59316e-07	-1.51451e-10	-1.23904
48561303	chr2:48561303:A:G	4.92636e-08	-1.58028	-1.31961
48561427	chr2:48561427:C:T	2.27519e-07	-1.51451e-10	-1.36985
48561494	chr2:48561494:C:T	3.12433e-07	-1.51451e-10	-1.05269
48561840	chr2:48561840:G:A	3.58454e-07	-1.51451e-10	-0.915283
48562056	chr2:48562056:C:T	4.69082e-08	-1.69327	-1.25563
48562371	chr2:48562371:G:A	5.69659e-06	-1.51451e-10	1.85054
48562559	chr2:48562559:T:C	3.15235e-07	-1.51451e-10	-1.04376
48562726	chr2:48562726:G:C	2.27577e-07	-1.51451e-10	-1.3696
48563141	chr2:48563141:C:T	2.3298e-07	-1.51451e-10	-1.34613
48563181	chr2:48563181:T:C	8.15563e-08	-1.06726	-1.32853
48563438	chr2:48563438:C:T	9.85602e-08	-1.04758	-1.15884
48563955	chr2:48563955:C:T	8.73193e-08	-1.10924	-1.21827
48564003	chr2:48564003:C:T	3.55311e-07	-1.51451e-10	-0.924092
48564883	chr2:48564883:C:T	6.12068e-08	-1.33266	-1.35016
48565025	chr2:48565025:C:G	4.95754e-08	-1.70553	-1.18806
48565177	chr2:48565177:C:T	3.38631e-07	-1.51451e-10	-0.972175
48565209	chr2:48565209:C:T	1.18429e-06	-1.51451e-10	0.279812
48565304	chr2:48565304:G:A	5.10385e-08	-1.71093	-1.15357
48565318	chr2:48565318:C:T	5.54151e-08	-1.58897	-1.19326
48565327	chr2:48565327:C:T	2.32308e-07	-1.51451e-10	-1.34902
48565377	chr2:48565377:C:T	2.67357e-07	-1.51451e-10	-1.2085
48565473	chr2:48565473:T:A	1.3063e-06	-1.51451e-10	0.377866
48565509	chr2:48565509:G:A	1.27656e-06	-1.51451e-10	0.35484
48565920	chr2:48565920:A:T	1.08385e-07	-0.916084	-1.19531
48565974	chr2:48565974:C:T	4.78501e-08	-1.70282	-1.22619
48566176	chr2:48566176:A:T	5.08777e-08	-1.68268	-1.18498
48566546	chr2:48566546:G:A	2.28116e-07	-1.51451e-10	-1.36723
48566735	chr2:48566735:G:A	2.85865e-07	-1.51451e-10	-1.14156
48566885	chr2:48566885:G:A	2.40842e-07	-1.51451e-10	-1.31294
48567020	chr2:48567020:A:T	2.37443e-07	-1.51451e-10	-1.32716
48567085	chr2:48567085:G:C	1.10158e-07	-0.87784	-1.21733
48567144	chr2:48567144:T:C	5.742e-08	-1.63399	-1.1127
48567463	chr2:48567463:G:A	2.53994e-07	-1.51451e-10	-1.25977
48567730	chr2:48567730:G:A	2.73721e-07	-1.51451e-10	-1.18498
48568090	chr2:48568090:G:C	3.63779e-07	-1.51451e-10	-0.900537
48568139	chr2:48568139:T:C	2.28146e-07	-1.51451e-10	-1.3671
48568655	chr2:48568655:A:G	2.29426e-06	0.869564	0.0715148
48568693	chr2:48568693:C:T	2.28214e-07	-1.51451e-10	-1.3668
48568818	chr2:48568818:C:T	2.02362e-06	0.748937	0.0666191
48569152	chr2:48569152:G:A	2.40831e-07	-1.51451e-10	-1.31299
48569268	chr2:48569268:A:C	4.30236e-08	-1.69665	-1.33868
48569506	chr2:48569506:A:G	2.40995e-07	-1.51451e-10	-1.31231
48569727	chr2:48569727:T:C	7.48903e-06	-1.51451e-10	2.12411
48569827	chr2:48569827:G:A	8.05859e-08	-1.08032	-1.32744
48570784	chr2:48570784:T:C	4.80306e-08	-1.70395	-1.22129
48571102	chr2:48571102:C:T	2.28158e-07	-1.51451e-10	-1.36704
48571344	chr2:48571344:G:C	5.64763e-08	-1.43773	-1.32554
48571535	chr2:48571535:A:G	3.5258e-07	-1.51451e-10	-0.931806
48571566	chr2:48571566:G:T	4.1325e-08	-1.70654	-1.36908
48571857	chr2:48571857:G:A	4.16481e-08	-1.70893	-1.3589
48571883	chr2:48571883:G:A	2.77104e-07	-0.822084	-0.35061
48572077	chr2:48572077:T:C	2.50679e-05	-1.51451e-10	3.33226
48572315	chr2:48572315:G:A	2.82636e-07	-1.51451e-10	-1.15293
48572461	chr2:48572461:A:C	2.28452e-06	0.746908	0.189919
48572539	chr2:48572539:C:G	6.50396e-08	-1.33573	-1.28636
48572823	chr2:48572823:C:G	2.75437e-07	-1.51451e-10	-1.17872
48572911	chr2:48572911:G:A	1.17292e-07	-0.970555	-1.06186
48573286	chr2:48573286:C:G	3.54941e-07	-1.51451e-10	-0.925132
48573420	chr2:48573420:G:A	6.69603e-08	-1.49632	-1.09666
48573475	chr2:48573475:T:C	3.5166e-06	-1.51451e-10	1.36816
48573483	chr2:48573483:C:T	4.07687e-07	-1.51451e-10	-0.786584
48573517	chr2:48573517:G:T	1.01775e-06	0.722008	-0.593739
48573528	chr2:48573528:T:C	4.10381e-08	-1.71393	-1.36865
48573770	chr2:48573770:C:G	2.06916e-06	0.662462	0.175353
48573906	chr2:48573906:A:G	7.75748e-08	-1.22523	-1.22061
48574055	chr2:48574055:A:G	1.2636e-06	-1.51451e-10	0.344633
48574087	chr2:48574087:G:A	4.71024e-07	-1.51451e-10	-0.642175
48574200	chr2:48574200:A:G	1.30105e-06	-1.51451e-10	0.373844
48574243	chr2:48574243:G:A	2.70023e-07	-1.51451e-10	-1.19858
48574303	chr2:48574303:G:A	1.61334e-07	-1.71361	-3.62731e-10
48574704	chr2:48574704:T:G	3.65696e-07	-1.51451e-10	-0.895283
48574821	chr2:48574821:A:G	3.78266e-07	-1.51451e-10	-0.861486
48575218	chr2:48575218:A:G	4.74931e-08	-1.62078	-1.31572
48575485	chr2:48575485:C:G	1.13188e-07	-1.00019	-1.06784
48575584	chr2:48575584:C:T	2.3154e-06	0.769844	0.18041
48575849	chr2:48575849:C:G	3.84194e-07	-1.51451e-10	-0.845938
48575872	chr2:48575872:C:T	2.58742e-07	-1.51451e-10	-1.24125
48576516	chr2:48576516:A:T	2.30714e-07	-1.51451e-10	-1.3559
48576793	chr2:48576793:C:T	4.19703e-08	-1.69654	-1.36358
48576825	chr2:48576825:C:T	3.91334e-07	-0.827524	-3.62731e-10
48576950	chr2:48576950:A:T	8.49552e-07	-1.51451e-10	-0.0523751
48577485	chr2:48577485:G:A	4.55972e-07	-1.51451e-10	-0.674654
48577637	chr2:48577637:A:T	4.19891e-08	-1.68987	-1.3698
48577948	chr2:48577948:A:G	6.25977e-08	-1.33729	-1.32306
48578161	chr2:48578161:G:C	1.27064e-06	-1.51451e-10	0.350191
48579096	chr2:48579096:C:T	4.10943e-08	-1.7132	-1.36802
48579582	chr2:48579582:G:A	2.37811e-07	-1.51451e-10	-1.32561
48580031	chr2:48580031:T:C	4.13023e-08	-1.71143	-1.36474
48580063	chr2:48580063:T:G	2.37896e-07	-1.36857	0.0433168
48580266	chr2:48580266:A:G	4.22127e-08	-1.70302	-1.35134
48580576	chr2:48580576:T:G	6.02909e-08	-1.47502	-1.22289
48580657	chr2:48580657:A:C	4.14266e-08	-1.70376	-1.3694
48580730	chr2:48580730:G:A	1.70105e-07	-1.66067	-3.62731e-10
48580837	chr2:48580837:T:C	4.20767e-08	-1.69835	-1.35924
48581013	chr2:48581013:G:C	4.9213e-08	-1.63558	-1.26534
48581441	chr2:48581441:A:C	3.55041e-07	-1.51451e-10	-0.924852
48581455	chr2:48581455:C:T	5.90946e-08	-1.36723	-1.35072
48581587	chr2:48581587:A:G	2.74949e-07	-1.51451e-10	-1.1805
48581743	chr2:48581743:T:A	4.12337e-08	-1.70801	-1.36982
48581759	chr2:48581759:C:T	4.13408e-08	-1.70586	-1.36937
48582339	chr2:48582339:G:A	3.55502e-07	-1.51451e-10	-0.923555
48583151	chr2:48583151:C:T	9.36643e-07	-1.51451e-10	0.0452176
48583545	chr2:48583545:A:G	6.77643e-08	-1.3047	-1.27635
48583942	chr2:48583942:G:T	4.11082e-08	-1.71452	-1.36636
48584010	chr2:48584010:T:A	4.12527e-08	-1.71515	-1.36222
48584348	chr2:48584348:A:G	7.01484e-08	-1.18461	-1.36187
48584744	chr2:48584744:T:C	4.12702e-08	-1.71482	-1.36212
48584762	chr2:48584762:T:C	3.31141e-07	-1.51451e-10	-0.994541
48584809	chr2:48584809:C:A	4.13578e-08	-1.71516	-1.35966
48584925	chr2:48584925:G:C	4.17447e-08	-1.7151	-1.35042
48584992	chr2:48584992:T:G	4.14452e-08	-1.71506	-1.35766
48585221	chr2:48585221:A:T	1.50276e-07	-0.648913	-1.1357
48585250	chr2:48585250:T:C	4.15163e-08	-1.71511	-1.35589
48585353	chr2:48585353:T:A	2.07342e-06	-1.51451e-10	0.83987
48585421	chr2:48585421:A:G	4.12324e-08	-1.71471	-1.36315
48585461	chr2:48585461:C:T	2.86229e-07	-1.51451e-10	-1.14029
48585689	chr2:48585689:G:A	4.13861e-08	-1.71425	-1.35989
48586273	chr2:48586273:C:G	4.66133e-07	-1.51451e-10	-0.652614
48586483	chr2:48586483:G:C	2.45814e-07	-1.51451e-10	-1.29251
48586723	chr2:48586723:C:CA	1.67956e-07	-1.67338	-3.62731e-10
48586733	chr2:48586733:G:T	5.88495e-07	-1.51451e-10	-0.419517
48587019	chr2:48587019:A:G	3.92888e-07	-1.51451e-10	-0.823559
48587111	chr2:48587111:C:G	1.07263e-06	0.180786	-3.62731e-10
48587178	chr2:48587178:C:T	4.36156e-08	-1.66054	-1.36112
48587430	chr2:48587430:C:T	1.71168e-07	-0.312638	-1.3418
48587777	chr2:48587777:A:G	4.63767e-08	-1.62058	-1.3397
48588167	chr2:48588167:C:G	1.63396e-07	-1.70091	-3.62731e-10
48588411	chr2:48588411:C:T	4.17514e-08	-1.69623	-1.36912
48588551	chr2:48588551:G:A	3.28676e-07	-1.51451e-10	-1.00201
48588599	chr2:48588599:C:T	3.13636e-07	-1.51451e-10	-1.04885
48588838	chr2:48588838:G:A	1.38499e-07	-0.528692	-1.33753
48588963	chr2:48588963:A:G	2.42112e-07	-1.51451e-10	-1.30768
48588999	chr2:48588999:A:G	3.67661e-07	-1.51451e-10	-0.889924
48589106	chr2:48589106:C:CTAGG	1.52191e-06	-1.51451e-10	0.530636
48589162	chr2:48589162:G:A	2.70142e-07	-1.51451e-10	-1.19814
48589258	chr2:48589258:C:T	5.35952e-07	-1.51451e-10	-0.513041
48589310	chr2:48589310:G:A	2.54312e-07	-1.51451e-10	-1.25852
48589871	chr2:48589871:T:C	3.94992e-07	-1.51451e-10	-0.818219
48589911	chr2:48589911:A:G	1.19398e-06	-1.51451e-10	0.287964
48590043	chr2:48590043:C:T	4.47934e-08	-1.65716	-1.33786
48590138	chr2:48590138:G:A	4.83702e-07	-1.51451e-10	-0.615615
48590336	chr2:48590336:C:G	1.61083e-07	-1.71516	-3.62731e-10
48590930	chr2:48590930:T:A	4.1876e-07	-0.759787	-3.62731e-10
48591113	chr2:48591113:T:A	2.34675e-07	-1.51451e-10	-1.33888
48591346	chr2:48591346:T:TCATCTG	2.93739e-07	-1.51451e-10	-1.11439
48591348	chr2:48591348:TTAGGAG:T	2.93476e-07	-1.51451e-10	-1.11529
48591613	chr2:48591613:C:T	3.25944e-07	-1.01036	-3.62731e-10
48592019	chr2:48592019:G:A	2.34782e-07	-1.51451e-10	-1.33843
48592058	chr2:48592058:A:G	7.62087e-08	-1.12733	-1.33628
48592124	chr2:48592124:A:T	3.57866e-07	-1.51451e-10	-0.916926
48592433	chr2:48592433:T:C	7.55283e-07	-1.51451e-10	-0.169992
48592455	chr2:48592455:G:A	3.5877e-07	-1.51451e-10	-0.914402
48592552	chr2:48592552:C:T	6.58074e-08	-1.41817	-1.19218
48592575	chr2:48592575:C:G	3.37562e-07	-1.51451e-10	-0.975334
48592678	chr2:48592678:C:G	2.34852e-07	-1.51451e-10	-1.33813
48592721	chr2:48592721:C:A	1.37304e-06	-1.51451e-10	0.427697
48593219	chr2:48593219:AATTCTCCTGC:A	5.51674e-07	0.412147	-0.896274
48593246	chr2:48593246:G:C	2.27893e-07	-1.51451e-10	-1.36821
48593525	chr2:48593525:G:A	2.4186e-07	-1.51451e-10	-1.30873
48593820	chr2:48593820:T:C	2.3172e-07	-1.51451e-10	-1.35155
48594192	chr2:48594192:C:A	3.58677e-07	-1.51451e-10	-0.914663
48594975	chr2:48594975:A:G	3.86363e-07	0.0157328	-0.856039
48595242	chr2:48595242:G:A	6.05657e-08	-1.35858	-1.33477
48595285	chr2:48595285:G:C	4.42668e-07	-1.51451e-10	-0.704264
48595401	chr2:48595401:T:C	1.10527e-07	-1.47933	-0.612498
48595860	chr2:48595860:G:A	2.3377e-07	-1.51451e-10	-1.34275
48596488	chr2:48596488:G:A	1.47235e-07	-0.690761	-1.11429
48597061	chr2:48597061:C:T	2.59718e-07	-1.51451e-10	-1.23749
48597511	chr2:48597511:G:A	5.40263e-08	-1.47661	-1.33101
48597513	chr2:48597513:T:C	5.45117e-08	-1.46766	-1.33101
48597559	chr2:48597559:T:C	5.48838e-08	-1.45655	-1.33532
48597586	chr2:48597586:C:T	3.57464e-07	-1.51451e-10	-0.918049
48597723	chr2:48597723:G:A	3.21917e-07	-1.51451e-10	-1.02279
48597970	chr2:48597970:A:G	1.83954e-07	-1.46843	-0.113971
48598000	chr2:48598000:A:C	5.67077e-08	-1.43738	-1.32179
48598511	chr2:48598511:C:G	1.93898e-07	-1.67479	0.14504
48598556	chr2:48598556:G:A	2.49148e-07	-1.51451e-10	-1.27904
48598738	chr2:48598738:T:C	5.03761e-08	-1.51153	-1.36604
48598945	chr2:48598945:G:A	1.99624e-07	-1.50065	-3.62731e-10
48598956	chr2:48598956:C:A	7.40054e-08	-1.20171	-1.29124
48599044	chr2:48599044:T:C	2.38259e-07	-1.71469	0.390967
48599183	chr2:48599183:C:T	2.73357e-07	-1.51451e-10	-1.18631
48599465	chr2:48599465:C:A	7.34811e-08	-1.20516	-1.29489
48599517	chr2:48599517:A:T	4.35458e-08	-1.65552	-1.36775
48599856	chr2:48599856:T:C	4.22332e-07	-1.51451e-10	-0.751292
48600009	chr2:48600009:G:C	6.26631e-08	-1.38109	-1.27822
48600095	chr2:48600095:T:C	4.52736e-08	-1.64627	-1.33809
48600187	chr2:48600187:G:A	4.54344e-08	-1.63475	-1.34607
48600269	chr2:48600269:A:G	2.54094e-07	-1.51451e-10	-1.25938
48600358	chr2:48600358:T:C	5.60812e-08	-1.61252	-1.15776
48600477	chr2:48600477:G:A	3.99102e-07	-1.51451e-10	-0.807869
48600741	chr2:48600741:A:G	5.10609e-08	-1.56842	-1.29565
48600743	chr2:48600743:T:C	1.18501e-07	-0.699562	-1.3226
48601365	chr2:48601365:G:A	4.58915e-08	-1.61724	-1.35357
48601531	chr2:48601531:T:C	4.60948e-08	-1.6024	-1.36398
48601714	chr2:48601714:G:A	7.30558e-07	-0.203276	-3.62731e-10
48601851	chr2:48601851:G:C	2.37132e-07	-1.51451e-10	-1.32847
48601891	chr2:48601891:A:G	1.822e-07	-1.58268	-0.0093022
48602371	chr2:48602371:C:T	5.19275e-08	-1.68673	-1.16051
48602812	chr2:48602812:G:C	9.52642e-07	-1.51451e-10	0.0621544
48602824	chr2:48602824:G:A	3.91309e-07	-1.51451e-10	-0.827588
48602928	chr2:48602928:C:T	1.59125e-07	-1.66121	-0.0661882
48603096	chr2:48603096:T:C	7.03752e-07	-0.240659	-3.62731e-10
48603687	chr2:48603687:T:C	6.28947e-07	-1.51451e-10	-0.353038
48604037	chr2:48604037:C:A	2.32097e-07	-1.51451e-10	-1.34993
48604147	chr2:48604147:A:G	1.57932e-07	-1.67747	-0.057447
48604172	chr2:48604172:T:C	5.09052e-08	-1.49842	-1.3687
48604436	chr2:48604436:G:C	4.80728e-08	-1.57341	-1.35096
48604707	chr2:48604707:C:T	2.61997e-07	-1.51451e-10	-1.22875
48604762	chr2:48604762:T:A	3.35887e-07	-1.57948	0.599166
48604821	chr2:48604821:T:C	8.66307e-08	-1.01971	-1.31572
48604846	chr2:48604846:T:A	4.57965e-08	-1.60575	-1.36712
48605323	chr2:48605323:G:A	4.96378e-08	-1.6596	-1.23273
48605365	chr2:48605365:A:G	6.46312e-08	-1.69739	-0.931001
48605367	chr2:48605367:G:C	6.75108e-08	-1.28805	-1.29674
48605374	chr2:48605374:G:C	5.09543e-08	-1.56279	-1.30336
48605670	chr2:48605670:T:C	5.57076e-08	-1.71515	-1.06181
48605879	chr2:48605879:A:T	4.92851e-08	-1.59365	-1.30581
48605915	chr2:48605915:G:A	7.65594e-08	-1.25515	-1.20387
48605958	chr2:48605958:C:T	2.37175e-07	-1.51451e-10	-1.32828
48606040	chr2:48606040:A:C	4.78908e-08	-1.60179	-1.32637
48606378	chr2:48606378:A:G	1.73463e-07	-1.64112	-3.62731e-10
48606433	chr2:48606433:G:C	4.60194e-08	-1.60098	-1.36704
48606439	chr2:48606439:A:G	4.76432e-08	-1.60315	-1.33019
48606794	chr2:48606794:G:A	5.93619e-07	0.471763	-0.88261
48606859	chr2:48606859:C:T	4.77614e-08	-1.57794	-1.35293
48607348	chr2:48607348:T:C	2.28866e-07	-1.55044	0.186499
48607736	chr2:48607736:C:T	2.36085e-07	-1.51451e-10	-1.33289
48607842	chr2:48607842:C:T	4.33567e-08	-1.6734	-1.35423
48607869	chr2:48607869:A:G	2.54196e-07	-1.25898	-3.62731e-10
48607957	chr2:48607957:G:A	4.3723e-08	-1.71448	-1.30473
48608752	chr2:48608752:G:T	2.29813e-07	-1.51451e-10	-1.35982
48608755	chr2:48608755:C:T	2.34745e-07	-1.51451e-10	-1.33859
48608759	chr2:48608759:C:T	2.27836e-07	-1.51451e-10	-1.36846
48608886	chr2:48608886:C:T	1.04191e-06	-0.874027	1.02576
48609043	chr2:48609043:T:C	2.90119e-07	-1.51451e-10	-1.12679
48609086	chr2:48609086:C:T	2.33436e-07	-1.51451e-10	-1.34418
48609140	chr2:48609140:T:C	4.98337e-08	-1.71512	-1.17327
48609163	chr2:48609163:T:C	4.48231e-08	-1.69932	-1.29504
48609246	chr2:48609246:A:T	7.97343e-07	-0.1158	-3.62731e-10
48609352	chr2:48609352:C:G	3.19437e-07	-1.51451e-10	-1.03052
48609580	chr2:48609580:A:G	2.48195e-07	-1.51451e-10	-1.28287
48610011	chr2:48610011:T:C	2.27686e-07	-1.51451e-10	-1.36912
48610156	chr2:48610156:A:G	8.75118e-07	-1.51451e-10	-0.0227255
48610268	chr2:48610268:G:A	4.81661e-07	-0.619843	-3.62731e-10
48610643	chr2:48610643:C:T	2.87426e-07	-1.51451e-10	-1.13612
48610863	chr2:48610863:C:A	1.01863e-06	-1.51451e-10	0.129129
48611555	chr2:48611555:A:G	1.2296e-06	-1.51451e-10	0.317359
48611816	chr2:48611816:T:C	4.62738e-08	-1.7118	-1.2507
48612320	chr2:48612320:T:G	6.91003e-07	-1.07013	0.811191
48612908	chr2:48612908:G:A	5.83427e-07	-0.971887	0.543722
48613098	chr2:48613098:A:C	8.16157e-07	-1.51451e-10	-0.0924784
48613111	chr2:48613111:G:A	4.34897e-08	-1.663	-1.36156
48613159	chr2:48613159:T:C	8.71558e-07	-1.51451e-10	-0.0268021
48613204	chr2:48613204:T:C	2.49402e-07	-1.51451e-10	-1.27802
48613451	chr2:48613451:A:C	4.02538e-07	-1.51451e-10	-0.799295
48613576	chr2:48613576:AG:A	3.37574e-07	-1.51451e-10	-0.975301
48613725	chr2:48613725:C:G	6.02001e-07	-1.07417	0.677339
48613946	chr2:48613946:C:T	4.9314e-07	-0.822054	0.225763
48614089	chr2:48614089:G:A	2.01228e-07	-1.49265	-3.62731e-10
48614443	chr2:48614443:G:C	5.0626e-07	-1.51451e-10	-0.570034
48614447	chr2:48614447:G:T	6.75595e-07	-1.17896	0.897467
48614473	chr2:48614473:C:A	3.02757e-07	-1.51451e-10	-1.08415
48614732	chr2:48614732:C:T	2.37087e-07	-1.51451e-10	-1.32866
48614926	chr2:48614926:C:A	4.15645e-07	-1.51451e-10	-0.767254
48615874	chr2:48615874:C:A	2.41716e-07	-1.51451e-10	-1.30932
48616227	chr2:48616227:G:C	8.70106e-07	-1.51451e-10	-0.0284697
48616381	chr2:48616381:G:T	5.7191e-08	-1.59263	-1.15806
48616485	chr2:48616485:G:C	6.10808e-08	-1.63813	-1.04675
48617089	chr2:48617089:T:A	2.66499e-07	-1.51451e-10	-1.21171
48617829	chr2:48617829:C:G	9.04392e-08	-0.922983	-1.36942
48618108	chr2:48618108:A:G	4.16831e-07	-1.162	0.397601
48618189	chr2:48618189:C:G	4.48457e-06	1.61131	-3.62731e-10
48618522	chr2:48618522:C:A	4.96247e-08	-1.60902	-1.28357
48618567	chr2:48618567:C:T	5.89789e-08	-1.52731	-1.19259
48618867	chr2:48618867:C:G	2.90287e-07	-1.51451e-10	-1.12621
48618879	chr2:48618879:C:T	4.77578e-08	-1.71364	-1.2173
48619069	chr2:48619069:T:G	2.28192e-07	-1.51451e-10	-1.3669
48619224	chr2:48619224:C:T	1.92191e-07	-1.5386	-3.62731e-10
48619343	chr2:48619343:G:A	2.77369e-07	-1.51451e-10	-1.17174
48619482	chr2:48619482:AT:A	2.88066e-07	-1.51451e-10	-1.13389
48619483	chr2:48619483:T:A	1.96631e-07	-0.916016	-0.599738
48619508	chr2:48619508:C:T	2.27524e-07	-1.51451e-10	-1.36983
48619758	chr2:48619758:G:A	2.2959e-07	-1.51451e-10	-1.36079
48619929	chr2:48619929:G:A	2.33874e-07	-1.51451e-10	-1.3423
48619958	chr2:48619958:C:T	6.89585e-07	-0.260995	-3.62731e-10
48620218	chr2:48620218:A:G	2.28357e-07	-1.51451e-10	-1.36617
48620487	chr2:48620487:G:A	2.28299e-07	-1.51451e-10	-1.36643
48620729	chr2:48620729:T:A	1.59267e-07	-1.71445	-0.012053
48621018	chr2:48621018:T:C	2.30748e-07	-1.51451e-10	-1.35576
48621156	chr2:48621156:C:T	1.60389e-07	-1.71267	-0.00681937
48621376	chr2:48621376:G:C	1.09579e-07	-1.6426	-0.457841
48621501	chr2:48621501:T:C	4.87092e-08	-1.69144	-1.21978
48621657	chr2:48621657:G:A	2.66483e-07	-1.51451e-10	-1.21178
48621695	chr2:48621695:G:A	2.83927e-07	-1.51451e-10	-1.14837
48621886	chr2:48621886:G:A	6.17893e-07	-1.51451e-10	-0.370769
48622206	chr2:48622206:G:T	2.79367e-07	-1.51451e-10	-1.16456
48622415	chr2:48622415:A:G	1.58254e-07	-1.14069	-0.592198
48622694	chr2:48622694:C:T	3.97215e-07	-1.51451e-10	-0.812606
48622812	chr2:48622812:C:T	8.74527e-08	-1.23411	-1.09188
48623091	chr2:48623091:T:G	1.85044e-07	-1.56429	-0.012195
48623175	chr2:48623175:A:C	3.15746e-07	-1.51451e-10	-1.04215
48624024	chr2:48624024:G:A	3.61128e-07	-1.51451e-10	-0.907852
48624378	chr2:48624378:T:C	3.35886e-07	-1.51451e-10	-0.980313
48624681	chr2:48624681:G:T	3.96089e-07	-1.51451e-10	-0.815446
48625869	chr2:48625869:G:A	9.93806e-07	-1.51451e-10	0.104457
48625893	chr2:48625893:C:T	2.30716e-07	-1.51451e-10	-1.3559
48625906	chr2:48625906:C:T	2.35083e-07	-1.51451e-10	-1.33714
48626469	chr2:48626469:A:G	6.28724e-07	-1.51451e-10	-0.353393
48626922	chr2:48626922:T:C	3.10796e-06	-1.51451e-10	1.24464
48627094	chr2:48627094:C:T	1.30852e-06	-1.51451e-10	0.379567
48627108	chr2:48627108:T:C	2.42971e-07	-1.51451e-10	-1.30414
48627372	chr2:48627372:A:T	1.44444e-06	-1.51451e-10	0.478392
48627503	chr2:48627503:G:C	2.6439e-07	-1.51451e-10	-1.21966
48627616	chr2:48627616:T:A	7.55687e-07	-1.51451e-10	-0.169457
48627930	chr2:48627930:T:C	8.89363e-07	-1.51451e-10	-0.0065796
48628150	chr2:48628150:A:C	1.11645e-06	-1.51451e-10	0.220825
48628156	chr2:48628156:T:C	7.91876e-07	-1.51451e-10	-0.12268
48628477	chr2:48628477:G:A	1.74017e-06	-1.51451e-10	0.664651
48628627	chr2:48628627:A:G	6.44187e-07	-1.51451e-10	-0.329095
48628631	chr2:48628631:G:A	3.00983e-07	-1.51451e-10	-1.09003
48628638	chr2:48628638:G:A	5.96785e-07	-1.51451e-10	-0.405527
48629030	chr2:48629030:A:T	2.53084e-07	-1.51451e-10	-1.26336
48629045	chr2:48629045:C:G	2.52209e-07	-1.51451e-10	-1.26682
48629378	chr2:48629378:A:G	8.2149e-07	-1.51451e-10	-0.0859645
48629434	chr2:48629434:C:T	4.02763e-07	-1.51451e-10	-0.798737
48629440	chr2:48629440:A:T	4.38055e-07	-1.51451e-10	-0.71474
48629610	chr2:48629610:A:G	2.55642e-07	-1.51451e-10	-1.25331
48629631	chr2:48629631:G:A	1.69972e-06	-1.51451e-10	0.641134
48629925	chr2:48629925:G:T	2.54193e-07	-1.51451e-10	-1.25899
48630099	chr2:48630099:G:C	3.03414e-07	-1.51451e-10	-1.08199
48630188	chr2:48630188:A:G	4.72126e-07	-1.51451e-10	-0.639838
48630330	chr2:48630330:C:G	9.5907e-07	-1.51451e-10	0.0688797
48630581	chr2:48630581:G:C	2.60952e-07	-1.51451e-10	-1.23275
48630700	chr2:48630700:G:A	2.56084e-07	-1.51451e-10	-1.25158
48631001	chr2:48631001:A:T	2.10737e-07	-1.57939	0.132912
48631080	chr2:48631080:T:G	3.21686e-07	-1.51451e-10	-1.02351
48631985	chr2:48631985:C:G	9.95888e-07	-0.989531	1.09608
48632135	chr2:48632135:G:A	3.42804e-07	-1.51451e-10	-0.959926
48632306	chr2:48632306:A:G	2.27579e-07	-1.51451e-10	-1.36959
48632743	chr2:48632743:G:T	4.02776e-07	-1.51451e-10	-0.798703
48633477	chr2:48633477:C:G	8.37305e-08	-1.2411	-1.12838
48633759	chr2:48633759:A:G	4.16079e-08	-1.71471	-1.35409
48633784	chr2:48633784:C:G	7.26644e-07	-0.208647	-3.62731e-10
48633812	chr2:48633812:G:A	2.79319e-07	-1.16473	-3.62731e-10
48633914	chr2:48633914:T:G	7.44349e-08	-1.34578	-1.14138
48634143	chr2:48634143:T:C	4.05358e-07	-1.51451e-10	-0.792313
48634204	chr2:48634204:C:T	5.89541e-07	-1.69251	1.27477
48634376	chr2:48634376:G:T	2.54145e-07	-1.51451e-10	-1.25918
48634578	chr2:48634578:A:G	2.32632e-07	-1.51451e-10	-1.34763
48634765	chr2:48634765:C:T	4.09485e-07	-1.66166	0.879477
48634780	chr2:48634780:G:T	3.32034e-07	-1.51451e-10	-0.991848
48635034	chr2:48635034:A:G	2.75272e-07	-1.51451e-10	-1.17932
48635070	chr2:48635070:A:G	7.64811e-07	-1.51451e-10	-0.157455
48635359	chr2:48635359:A:G	4.62832e-07	-1.71151	1.05179
48635612	chr2:48635612:A:G	2.14505e-07	-1.42875	-3.62731e-10
48635744	chr2:48635744:T:C	8.25548e-07	-1.51451e-10	-0.0810369
48636731	chr2:48636731:T:C	2.32862e-07	-1.51451e-10	-1.34664
48636770	chr2:48636770:G:A	4.37138e-07	-1.23305	0.516211
48636917	chr2:48636917:A:T	4.12089e-07	-1.23272	0.456872
48636957	chr2:48636957:G:A	4.19825e-07	-1.69233	0.935087
48637041	chr2:48637041:A:G	3.8728e-07	-0.837938	-3.62731e-10
48637080	chr2:48637080:G:T	1.02622e-07	-1.23489	-0.931143
48637177	chr2:48637177:T:A	4.97226e-07	-1.68981	1.10177
48637377	chr2:48637377:G:A	3.55728e-07	-1.65657	0.733651
48637425	chr2:48637425:A:G	8.00608e-07	-1.51451e-10	-0.111713
48637563	chr2:48637563:A:AAGCAAG	5.84517e-07	-1.51451e-10	-0.426299
48637625	chr2:48637625:A:G	1.01567e-07	-1.32819	-0.848174
48637687	chr2:48637687:T:C	2.9128e-07	-1.51451e-10	-1.1228
48637690	chr2:48637690:G:C	3.58175e-07	-1.51451e-10	-0.916063
48638153	chr2:48638153:G:A	1.26026e-07	-1.69335	-0.267246
48638289	chr2:48638289:G:A	2.54295e-06	-1.7097	2.75369
48638707	chr2:48638707:T:A	3.56143e-07	-1.51451e-10	-0.921753
48638834	chr2:48638834:G:A	7.06596e-08	-1.1737	-1.36552
48638885	chr2:48638885:A:G	2.34768e-07	-1.51451e-10	-1.33849
48638969	chr2:48638969:A:G	4.60114e-07	-1.70968	1.04407
48639143	chr2:48639143:G:T	6.10861e-08	-1.51902	-1.16578
48639208	chr2:48639208:C:T	1.12508e-07	-1.697	-0.377056
48639347	chr2:48639347:A:G	8.04368e-08	-1.39956	-1.01005
48640290	chr2:48640290:C:G	7.77281e-07	-1.51451e-10	-0.141283
48640309	chr2:48640309:T:A	1.59104e-07	-1.71493	-0.0126026
48640725	chr2:48640725:C:T	1.2658e-06	-1.51451e-10	0.346376
48640770	chr2:48640770:T:C	6.60472e-08	-1.50081	-1.1059
48640900	chr2:48640900:CTTGTTAGT:C	5.25234e-07	-1.70365	1.17041
48641372	chr2:48641372:G:C	8.49875e-08	-1.41292	-0.941664
48641661	chr2:48641661:GTTA:G	2.9286e-07	-1.51451e-10	-1.11739
48642059	chr2:48642059:A:G	7.0399e-08	-1.67224	-0.870669
48642324	chr2:48642324:T:A	2.64423e-07	-1.21953	-3.62731e-10
48642361	chr2:48642361:T:C	2.34998e-07	-1.51451e-10	-1.33751
48642592	chr2:48642592:C:T	3.1643e-07	-1.03998	-3.62731e-10
48642731	chr2:48642731:T:C	6.16236e-08	-1.32425	-1.35179
48642876	chr2:48642876:TGTG:T	9.0703e-08	-1.34828	-0.941213
48643063	chr2:48643063:T:C	3.05746e-07	-1.07433	-3.62731e-10
48643067	chr2:48643067:A:G	3.45254e-07	-1.71503	0.762222
48643226	chr2:48643226:C:T	4.57213e-07	-1.71495	1.04302
48643568	chr2:48643568:A:T	3.29949e-07	-1.6199	0.621755
48643749	chr2:48643749:G:T	1.07695e-07	-1.3586	-0.759173
48643843	chr2:48643843:C:T	1.2355e-06	-1.51451e-10	0.322144
48643929	chr2:48643929:C:T	3.31487e-07	-1.51451e-10	-0.993496
48644013	chr2:48644013:T:A	1.21643e-06	-1.51451e-10	0.306588
48644445	chr2:48644445:G:C	3.0955e-07	-1.51451e-10	-1.06197
48644694	chr2:48644694:C:T	1.95623e-07	-1.5209	-3.62731e-10
48644893	chr2:48644893:A:G	3.5401e-07	-0.92776	-3.62731e-10
48644974	chr2:48644974:A:G	2.13173e-07	-1.46506	0.0300758
48645369	chr2:48645369:T:C	2.87978e-07	-1.1342	-3.62731e-10
48645472	chr2:48645472:A:T	7.28615e-08	-1.36461	-1.14392
48645677	chr2:48645677:C:G	3.06375e-07	-1.51451e-10	-1.07227
48646118	chr2:48646118:C:T	5.24648e-07	-1.71223	1.17787
48646523	chr2:48646523:T:C	2.71326e-07	-1.48119	0.28743
48646786	chr2:48646786:A:G	5.63787e-08	-1.44077	-1.32422
48646839	chr2:48646839:A:G	1.24084e-07	-1.62263	-0.353496
48647297	chr2:48647297:A:T	8.97926e-08	-1.40019	-0.899392
48647391	chr2:48647391:A:G	2.75509e-06	-1.51451e-10	1.12412
48647527	chr2:48647527:G:A	2.28035e-07	-1.36759	-3.62731e-10
48647640	chr2:48647640:C:CTATATTGAG	3.66342e-07	-1.51451e-10	-0.893517
48647643	chr2:48647643:C:T	3.66092e-07	-1.51451e-10	-0.894201
48647682	chr2:48647682:C:A	6.60603e-08	-1.54086	-1.06565
48647880	chr2:48647880:A:G	5.44873e-07	-1.71516	1.21863
48647923	chr2:48647923:A:C	2.94179e-07	-1.51451e-10	-1.1129
48648326	chr2:48648326:T:G	7.31394e-07	-1.29874	1.09661
48649060	chr2:48649060:T:A	2.3868e-07	-1.51451e-10	-1.32196
48649131	chr2:48649131:T:C	1.12664e-06	-1.51451e-10	0.229912
48649238	chr2:48649238:C:T	1.13674e-06	-1.33417	1.573
48649326	chr2:48649326:G:C	9.13599e-08	-1.448	-0.834275
48649374	chr2:48649374:C:T	3.52813e-07	-1.17686	0.245718
48649435	chr2:48649435:C:G	9.19343e-07	-1.51451e-10	0.0265749
48649644	chr2:48649644:G:A	4.26731e-06	-1.51451e-10	1.56165
48650332	chr2:48650332:A:G	2.91797e-07	-1.51451e-10	-1.12103
48650361	chr2:48650361:A:G	4.13531e-08	-1.71415	-1.36079
48650563	chr2:48650563:A:G	1.00817e-06	-1.51451e-10	0.118804
48650850	chr2:48650850:A:G	2.85547e-07	-1.23436	0.0916854
48651144	chr2:48651144:A:G	5.05539e-07	-0.57146	-3.62731e-10
48651307	chr2:48651307:T:A	3.51931e-07	-1.70982	0.776166
48652228	chr2:48652228:C:G	1.15881e-06	-1.51451e-10	0.258066
48652234	chr2:48652234:C:T	5.98253e-07	-0.40307	-3.62731e-10
48652279	chr2:48652279:G:A	4.14466e-08	-1.71466	-1.35802
48652380	chr2:48652380:C:T	4.4074e-07	-1.70759	0.998957
48652402	chr2:48652402:G:A	1.026e-06	-1.51451e-10	0.136342
48652576	chr2:48652576:C:T	2.38527e-07	-1.51451e-10	-1.3226
48652763	chr2:48652763:C:T	2.42673e-07	-1.7125	0.407127
48652776	chr2:48652776:C:A	1.91444e-07	-1.54249	-3.62731e-10
48653095	chr2:48653095:G:C	1.99676e-07	-1.50039	-3.62731e-10
48653533	chr2:48653533:C:G	5.18788e-07	-0.545589	-3.62731e-10
48654024	chr2:48654024:C:T	1.341e-06	-1.51451e-10	0.404084
48654195	chr2:48654195:G:C	1.03021e-06	-1.51451e-10	0.140434
48654222	chr2:48654222:C:T	1.08023e-06	-1.51451e-10	0.187841
48654242	chr2:48654242:T:C	1.01755e-06	-1.51451e-10	0.128067
48654472	chr2:48654472:C:T	2.81718e-07	-1.70793	0.551751
48654904	chr2:48654904:T:C	2.89927e-07	-1.51451e-10	-1.12746
48655126	chr2:48655126:G:T	1.163e-06	-1.51451e-10	0.26167
48655201	chr2:48655201:A:G	1.8658e-07	-1.56823	-3.62731e-10
48655430	chr2:48655430:C:G	1.32807e-06	-1.51451e-10	0.394397
48655609	chr2:48655609:T:A	7.68557e-08	-1.37792	-1.07724
48655739	chr2:48655739:A:G	4.54994e-08	-1.64748	-1.33191
48656105	chr2:48656105:C:T	4.77052e-06	-1.51451e-10	1.67313
48656126	chr2:48656126:A:G	7.35049e-08	-1.38723	-1.1125
48656870	chr2:48656870:G:A	9.10238e-07	-1.51451e-10	0.0166217
48657032	chr2:48657032:T:C	2.00466e-07	-1.49644	-3.62731e-10
48657092	chr2:48657092:A:G	4.38679e-08	-1.65527	-1.36063
48657251	chr2:48657251:C:T	2.32053e-07	-1.51451e-10	-1.35012
48657280	chr2:48657280:A:G	4.48319e-08	-1.63302	-1.36114
48658235	chr2:48658235:A:G	2.83993e-07	-1.59584	0.447701
48658318	chr2:48658318:A:G	5.53269e-07	-1.71447	1.23323
48658345	chr2:48658345:T:A	1.0903e-06	-1.51451e-10	0.19712
48658358	chr2:48658358:A:G	5.54593e-07	-1.51451e-10	-0.47885
48658561	chr2:48658561:T:C	1.24324e-06	-1.51451e-10	0.328395
48658816	chr2:48658816:T:C	3.70265e-06	-1.51451e-10	1.41972
48659090	chr2:48659090:C:T	1.86391e-07	-1.56924	-3.62731e-10
48659726	chr2:48659726:G:A	4.36323e-08	-1.68473	-1.33656
48659743	chr2:48659743:A:T	1.90462e-06	-1.51451e-10	0.754954
48660506	chr2:48660506:G:A	2.82718e-07	-1.51451e-10	-1.15264
48660659	chr2:48660659:T:C	2.18164e-07	-1.41184	-3.62731e-10
48660677	chr2:48660677:C:T	3.93201e-07	-1.70467	0.881906
48661394	chr2:48661394:T:C	4.19729e-08	-1.71512	-1.34494
48661442	chr2:48661442:C:T	2.36656e-07	-1.51451e-10	-1.33048
48661758	chr2:48661758:A:C	5.2553e-07	-1.69628	1.1636
48661868	chr2:48661868:T:G	1.66125e-07	-1.68434	-3.62731e-10
48661940	chr2:48661940:T:G	6.26184e-07	-1.51451e-10	-0.35744
48661990	chr2:48661990:C:T	8.97446e-07	-1.51451e-10	0.0024681
48662111	chr2:48662111:T:G	1.00954e-06	-1.51451e-10	0.120166
48662307	chr2:48662307:A:T	1.38205e-07	-1.58268	-0.285666
48662594	chr2:48662594:G:C	2.5038e-07	-1.71514	0.441033
48662799	chr2:48662799:T:C	7.14457e-07	-1.51451e-10	-0.225561
48662828	chr2:48662828:A:G	7.73939e-08	-1.53539	-0.91279
48662898	chr2:48662898:C:T	6.32607e-07	-1.51451e-10	-0.347235
48662959	chr2:48662959:G:A	2.85861e-07	-1.51451e-10	-1.14158
48663037	chr2:48663037:C:T	1.7325e-06	-1.51451e-10	0.660239
48663118	chr2:48663118:A:G	5.02739e-07	-1.30391	0.726898
48663191	chr2:48663191:T:C	8.10848e-08	-1.30365	-1.09794
48663393	chr2:48663393:A:G	1.90017e-07	-1.54997	-3.62731e-10
48663562	chr2:48663562:T:G	8.20983e-07	-1.51451e-10	-0.0865824
48664019	chr2:48664019:C:T	2.5859e-07	-1.51451e-10	-1.24184
48664079	chr2:48664079:A:G	2.1857e-07	-1.36257	-0.0474046
48664145	chr2:48664145:T:C	3.68501e-07	-1.35497	0.467329
48664148	chr2:48664148:C:T	5.92286e-07	-1.71264	1.29954
48664318	chr2:48664318:T:G	1.01352e-06	-1.51451e-10	0.124103
48664689	chr2:48664689:G:A	3.92723e-07	-1.51451e-10	-0.82398
48665022	chr2:48665022:C:T	2.31666e-07	-1.51451e-10	-1.35179
48665055	chr2:48665055:G:A	9.88133e-07	-1.51451e-10	0.0987323
48665623	chr2:48665623:A:G	5.47898e-07	-1.71509	1.2241
48665974	chr2:48665974:A:G	3.15979e-07	-1.51451e-10	-1.04141
48666168	chr2:48666168:T:C	4.17159e-08	-1.71017	-1.35603
48666193	chr2:48666193:G:T	1.99539e-07	-1.14956	-0.351516
48667166	chr2:48667166:C:T	7.02276e-07	-1.51451e-10	-0.242758
48667202	chr2:48667202:G:T	2.65142e-07	-1.51451e-10	-1.21682
48667465	chr2:48667465:A:G	4.1289e-08	-1.71516	-1.36132
48667996	chr2:48667996:C:G	5.49731e-07	-1.51451e-10	-0.487656
48668017	chr2:48668017:C:T	2.90523e-07	-1.51451e-10	-1.1254
48668542	chr2:48668542:C:T	2.35845e-07	-1.51451e-10	-1.33391
48668661	chr2:48668661:C:G	1.44815e-06	-1.51451e-10	0.480959
48668696	chr2:48668696:A:G	2.46636e-07	-1.71392	0.424751
48669069	chr2:48669069:A:G	9.61681e-07	-1.51451e-10	0.0715984
48669758	chr2:48669758:A:G	1.61464e-07	-1.7128	-3.62731e-10
48670133	chr2:48670133:A:C	4.31915e-08	-1.66665	-1.36479
48670256	chr2:48670256:TG:T	1.01853e-06	-1.51451e-10	0.129035
48670398	chr2:48670398:T:A	2.36073e-07	-1.51451e-10	-1.33294
48670786	chr2:48670786:G:T	2.97916e-07	-1.51451e-10	-1.10027
48670802	chr2:48670802:A:G	5.15349e-08	-1.53198	-1.32285
48670918	chr2:48670918:G:A	4.14417e-08	-1.71515	-1.35765
48670926	chr2:48670926:T:C	4.16812e-08	-1.71032	-1.35671
48670970	chr2:48670970:C:T	2.34246e-07	-1.51451e-10	-1.34071
48671075	chr2:48671075:G:A	2.23036e-07	-1.38975	-3.62731e-10
48671400	chr2:48671400:C:T	4.10243e-08	-1.71341	-1.36951
48671582	chr2:48671582:C:T	3.24364e-07	-1.51451e-10	-1.01522
48671659	chr2:48671659:T:A	2.15475e-07	-1.42424	-3.62731e-10
48672052	chr2:48672052:A:G	1.09583e-06	-1.51451e-10	0.202183
48672147	chr2:48672147:G:A	3.01602e-07	-1.51451e-10	-1.08798
48672622	chr2:48672622:G:A	2.35325e-07	-1.51451e-10	-1.33612
48672722	chr2:48672722:T:C	4.93741e-08	-1.70408	-1.19358
48672783	chr2:48672783:G:T	2.9502e-07	-1.51451e-10	-1.11004
48672867	chr2:48672867:C:T	7.07576e-07	-1.45819	1.22295
48673000	chr2:48673000:A:G	4.20745e-08	-1.70714	-1.3505
48673189	chr2:48673189:C:T	9.60011e-07	-1.51451e-10	0.0698602
48673507	chr2:48673507:C:T	6.29555e-08	-1.53325	-1.12141
48673592	chr2:48673592:T:C	4.61359e-08	-1.7115	-1.25399
48673850	chr2:48673850:A:G	1.02087e-06	-1.51451e-10	0.131324
48673912	chr2:48673912:C:T	7.09161e-08	-1.55535	-0.980238
48674174	chr2:48674174:T:C	4.12617e-08	-1.71275	-1.3644
48674500	chr2:48674500:C:T	5.09558e-08	-1.56475	-1.30138
48674833	chr2:48674833:G:A	1.33383e-07	-1.35509	-0.54877
48675309	chr2:48675309:G:C	2.48719e-07	-1.51451e-10	-1.28076
48675387	chr2:48675387:A:G	4.2065e-07	-0.755283	-3.62731e-10
48675428	chr2:48675428:A:C	1.64225e-07	-1.69585	-3.62731e-10
48675439	chr2:48675439:A:G	4.06575e-07	-1.70018	0.910863
48675487	chr2:48675487:A:G	2.53577e-07	-1.51451e-10	-1.26142
48675729	chr2:48675729:T:C	2.3284e-07	-1.51451e-10	-1.34673
48676248	chr2:48676248:C:G	2.58778e-07	-1.51451e-10	-1.24111
48677128	chr2:48677128:G:A	1.97213e-07	-1.5128	-3.62731e-10
48677223	chr2:48677223:T:C	2.97005e-07	-1.51451e-10	-1.10334
48677231	chr2:48677231:A:T	4.11566e-08	-1.71256	-1.36714
48677262	chr2:48677262:C:T	2.8511e-07	-1.51451e-10	-1.14421
48677411	chr2:48677411:T:C	4.69208e-08	-1.59926	-1.34937
48677423	chr2:48677423:G:A	2.36268e-07	-1.51451e-10	-1.33212
48677470	chr2:48677470:C:T	3.58252e-07	-1.6936	0.777754
48677520	chr2:48677520:A:G	1.67466e-06	-1.67244	2.29872
48677671	chr2:48677671:C:G	1.2372e-07	-1.51929	-0.459773
48677703	chr2:48677703:A:G	2.41291e-07	-1.11862	-0.192467
48677734	chr2:48677734:G:A	2.76527e-07	-1.51451e-10	-1.17478
48677896	chr2:48677896:G:A	2.31381e-07	-1.51451e-10	-1.35302
48678266	chr2:48678266:G:T	9.38221e-07	-1.51451e-10	0.0469012
48678817	chr2:48678817:C:T	1.22675e-07	-1.52107	-0.466477
48678910	chr2:48678910:A:C	6.35271e-08	-1.58702	-1.05859
48679221	chr2:48679221:A:G	2.06914e-07	-1.08834	-0.376443
48679636	chr2:48679636:TAAC:T	4.30403e-06	-1.51451e-10	1.57022
48679947	chr2:48679947:C:T	7.06678e-07	-0.909997	0.673488
48679991	chr2:48679991:T:C	2.21826e-07	-1.71461	0.319422
48680030	chr2:48680030:C:G	1.4938e-07	-1.22325	-0.567341
48680145	chr2:48680145:C:T	6.30665e-07	0.839077	-1.18939
48680310	chr2:48680310:G:A	2.33883e-07	-1.51451e-10	-1.34226
48680460	chr2:48680460:TAA:T	2.49118e-07	-1.51451e-10	-1.27916
48680499	chr2:48680499:G:A	5.56788e-08	-1.64826	-1.12923
48680586	chr2:48680586:A:G	2.96468e-07	-1.51451e-10	-1.10515
48680798	chr2:48680798:TG:T	2.39148e-07	-1.51451e-10	-1.32
48681770	chr2:48681770:G:A	4.14433e-07	-1.09753	0.327354
48682030	chr2:48682030:C:T	7.75505e-07	-0.14357	-3.62731e-10
48682032	chr2:48682032:G:A	3.96099e-07	-1.54933	0.73391
48682289	chr2:48682289:G:C	1.43642e-07	-1.64278	-0.186977
48682298	chr2:48682298:C:T	2.14994e-07	-1.62729	0.200819
48682336	chr2:48682336:C:T	2.33371e-07	-1.51451e-10	-1.34445
48682469	chr2:48682469:G:A	5.30275e-07	-1.51451e-10	-0.52369
48682542	chr2:48682542:T:C	2.90817e-07	-1.51451e-10	-1.12439
48682994	chr2:48682994:C:T	2.0727e-06	-1.21769	2.05721
48683338	chr2:48683338:G:GA	5.52017e-07	-1.35344	0.869932
48683923	chr2:48683923:A:G	3.05531e-07	-1.51451e-10	-1.07503
48683935	chr2:48683935:G:A	1.79494e-07	-1.60694	-3.62731e-10
48683940	chr2:48683940:C:T	2.6743e-07	-1.51451e-10	-1.20823
48683977	chr2:48683977:A:C	1.32512e-07	-1.66527	-0.24514
48684142	chr2:48684142:A:T	9.62767e-07	-1.51451e-10	0.0727273
48684930	chr2:48684930:C:T	7.03102e-07	-1.51451e-10	-0.241582
48685241	chr2:48685241:C:G	1.44264e-07	-1.45095	-0.374496
48685498	chr2:48685498:A:G	1.14268e-06	-1.51451e-10	0.244043
48685860	chr2:48685860:G:T	4.85643e-08	-1.65355	-1.26065
48685880	chr2:48685880:C:A	7.43388e-08	-1.12756	-1.36089
48686402	chr2:48686402:T:A	3.29564e-07	-0.999314	-3.62731e-10
48687169	chr2:48687169:A:G	7.08625e-07	-1.51451e-10	-0.233758
48687549	chr2:48687549:A:G	3.34113e-07	-1.22388	0.238279
48687566	chr2:48687566:G:A	1.19564e-06	-1.51451e-10	0.289354
48688732	chr2:48688732:A:G	9.80213e-08	-1.64563	-0.566269
48688787	chr2:48688787:A:G	5.45811e-07	-1.51451e-10	-0.494812
48688962	chr2:48688962:C:T	1.11071e-06	-1.51451e-10	0.215671
48689427	chr2:48689427:G:C	2.44691e-07	-1.51451e-10	-1.29709
48689493	chr2:48689493:C:T	2.00145e-07	-1.05614	-0.441904
48689683	chr2:48689683:A:G	6.73315e-08	-1.58916	-0.998293
48689933	chr2:48689933:C:T	3.88547e-07	-0.834669	-3.62731e-10
48689950	chr2:48689950:G:A	4.35056e-07	-1.08922	0.36761
48690689	chr2:48690689:A:G	2.35575e-07	-1.51451e-10	-1.33506
48690703	chr2:48690703:A:G	1.24428e-07	-1.46805	-0.505307
48690884	chr2:48690884:G:C	1.11596e-07	-1.63771	-0.444495
48691818	chr2:48691818:C:T	6.94751e-07	-1.51451e-10	-0.253531
48692458	chr2:48692458:T:C	2.86914e-06	-1.14955	2.31423
48693124	chr2:48693124:C:T	6.45037e-07	-1.10688	0.779107
48693802	chr2:48693802:A:G	1.71898e-07	-1.65018	-3.62731e-10
48694236	chr2:48694236:T:C	1.52356e-07	-1.63394	-0.136926
48694299	chr2:48694299:T:C	5.38334e-08	-1.50718	-1.30401
48694572	chr2:48694572:A:G	3.56446e-07	-1.51451e-10	-0.920902
48695038	chr2:48695038:T:C	6.86404e-07	-1.51451e-10	-0.265619
48695422	chr2:48695422:C:T	8.96642e-06	-1.24269	3.54685
48696015	chr2:48696015:A:C	3.43751e-07	-1.51451e-10	-0.957167
48696483	chr2:48696483:G:T	1.10678e-06	-1.51451e-10	0.212127
48696595	chr2:48696595:A:C	1.63349e-07	-1.52689	-0.17431
48696711	chr2:48696711:T:G	2.85548e-07	-1.51451e-10	-1.14268
48696832	chr2:48696832:C:CA	1.13581e-07	-1.62532	-0.439246
48696952	chr2:48696952:C:T	6.75899e-08	-1.21798	-1.36565
48697174	chr2:48697174:T:G	2.12901e-07	-1.43626	-3.62731e-10
48697337	chr2:48697337:C:T	5.75995e-08	-1.37411	-1.36946
48697682	chr2:48697682:A:T	3.00311e-07	-1.08353	-0.00874072
48697737	chr2:48697737:C:T	2.32152e-07	-1.34969	-3.62731e-10
48698607	chr2:48698607:C:T	8.23047e-07	0.518377	-0.602447
48699043	chr2:48699043:G:C	2.23508e-07	-1.22122	-0.166414
48699282	chr2:48699282:C:G	2.31891e-07	-1.51451e-10	-1.35082
48699544	chr2:48699544:C:T	2.24448e-07	-1.38344	-3.62731e-10
48699649	chr2:48699649:A:C	1.08478e-07	-1.19516	-0.915375
48699736	chr2:48699736:C:T	3.47242e-07	-1.51451e-10	-0.947064
48700059	chr2:48700059:C:T	4.03802e-07	-1.51451e-10	-0.796161
48700107	chr2:48700107:A:C	5.95847e-08	-1.71087	-0.998811
48700556	chr2:48700556:C:T	1.16429e-06	0.262785	-3.62731e-10
48701160	chr2:48701160:T:A	3.34434e-07	-1.51451e-10	-0.984644
48701394	chr2:48701394:C:G	4.93818e-08	-1.7139	-1.1836
48701503	chr2:48701503:A:G	4.90214e-08	-1.60823	-1.2966
48701540	chr2:48701540:G:A	6.36138e-07	-1.51451e-10	-0.341669
48701544	chr2:48701544:A:C	1.20337e-07	-1.11778	-0.88901
48702063	chr2:48702063:AG:A	3.27203e-07	-1.51451e-10	-1.0065
48702068	chr2:48702068:G:A	5.2693e-08	-1.4975	-1.3351
48702282	chr2:48702282:A:G	3.4924e-07	-1.51451e-10	-0.941324
48702327	chr2:48702327:A:G	5.63453e-08	-1.46552	-1.30006
48702357	chr2:48702357:G:A	5.81257e-08	-1.4334	-1.30107
48702443	chr2:48702443:G:A	6.32036e-07	-1.51451e-10	-0.348138
48702453	chr2:48702453:C:T	5.92648e-07	-0.251102	-0.161382
48703074	chr2:48703074:T:G	1.10766e-07	-1.17396	-0.915706
48703569	chr2:48703569:G:A	4.22691e-07	-0.750444	-3.62731e-10
48703681	chr2:48703681:C:G	5.70487e-08	-1.43932	-1.31386
48703752	chr2:48703752:C:T	9.83905e-07	-1.51451e-10	0.094445
48703958	chr2:48703958:CT:C	3.24217e-07	-1.51451e-10	-1.01567
48704169	chr2:48704169:C:A	1.21429e-07	-1.11714	-0.880614
48704301	chr2:48704301:T:C	1.20734e-07	-1.06614	-0.937357
48704317	chr2:48704317:C:T	2.49599e-07	-1.51451e-10	-1.27723
48704318	chr2:48704318:G:A	2.29778e-07	-1.51451e-10	-1.35997
48704518	chr2:48704518:C:A	7.932e-08	-1.48318	-0.94041
48704568	chr2:48704568:C:A	6.39988e-07	-1.51451e-10	-0.335634
48705806	chr2:48705806:C:T	1.84151e-06	0.126155	0.5951
48706384	chr2:48706384:C:T	9.1514e-08	-1.43116	-0.849431
48706412	chr2:48706412:C:T	7.27385e-08	-1.43951	-1.0707
48706665	chr2:48706665:T:C	2.56215e-07	-1.25107	-3.62731e-10
48706705	chr2:48706705:C:T	5.58641e-08	-1.61536	-1.15881
48706737	chr2:48706737:G:A	1.28342e-07	-1.25407	-0.688316
48706751	chr2:48706751:G:A	7.05833e-08	-1.48991	-1.05038
48706762	chr2:48706762:C:T	2.29368e-07	-1.51451e-10	-1.36176
48706788	chr2:48706788:C:T	2.31914e-07	-1.38836	0.0376453
48707192	chr2:48707192:G:A	5.58453e-08	-1.44406	-1.33044
48707245	chr2:48707245:C:G	2.33675e-07	-1.51451e-10	-1.34315
48707280	chr2:48707280:G:A	2.32541e-07	-1.51451e-10	-1.34802
48707420	chr2:48707420:CTG:C	5.43267e-08	-1.64311	-1.15896
48707484	chr2:48707484:T:C	8.49464e-08	-1.2724	-1.08266
48707733	chr2:48707733:A:G	3.68245e-07	-1.51451e-10	-0.888337
48708071	chr2:48708071:C:T	7.20994e-08	-1.22077	-1.29827
48708092	chr2:48708092:C:A	7.06957e-08	-1.19082	-1.34788
48708152	chr2:48708152:G:A	1.31007e-07	-1.09737	-0.824467
48708187	chr2:48708187:C:T	2.43879e-07	-1.51451e-10	-1.30041
48708253	chr2:48708253:C:T	8.05456e-08	-1.04546	-1.36281
48708791	chr2:48708791:T:C	4.29576e-08	-1.66819	-1.36868
48708867	chr2:48708867:G:A	5.21701e-08	-1.5708	-1.27178
48709006	chr2:48709006:C:T	3.33256e-07	-1.51451e-10	-0.988173
48709027	chr2:48709027:G:A	5.70128e-07	-1.51451e-10	-0.451224
48710015	chr2:48710015:C:T	4.2517e-08	-1.67769	-1.36949
48710210	chr2:48710210:G:A	1.03138e-07	-1.54067	-0.62035
48710437	chr2:48710437:G:A	6.03559e-07	0.483416	-0.877657
48710475	chr2:48710475:C:A	1.41443e-07	-0.661679	-1.18351
48710844	chr2:48710844:G:A	1.79486e-07	-1.60699	-3.62731e-10
48711582	chr2:48711582:T:A	5.15765e-08	-1.66079	-1.19323
48711590	chr2:48711590:T:G	2.16893e-07	-1.41768	-3.62731e-10
48711699	chr2:48711699:C:T	1.61942e-07	-1.70985	-3.62731e-10
48711957	chr2:48711957:A:G	2.42176e-07	-0.0596834	-1.24774
48712413	chr2:48712413:G:A	2.62575e-07	-0.003358	-1.22319
48712590	chr2:48712590:A:T	2.94849e-07	0.182528	-1.29315
48712603	chr2:48712603:A:G	5.76996e-08	-1.58899	-1.15285
48712723	chr2:48712723:C:G	2.70153e-07	0.0969964	-1.29509
48712814	chr2:48712814:T:C	1.17749e-06	1.07414	-0.800087
48712934	chr2:48712934:A:G	2.92676e-07	-0.900961	-0.217056
48713007	chr2:48713007:C:T	5.25649e-07	0.710821	-1.24327
48713083	chr2:48713083:G:A	1.714e-07	-1.65308	-3.62731e-10
48713161	chr2:48713161:C:T	1.41343e-05	3.06989	-0.310618
48713449	chr2:48713449:G:A	5.08882e-06	-1.51451e-10	1.73772
48713490	chr2:48713490:A:C	2.52126e-07	-0.0565035	-1.21065
48713541	chr2:48713541:C:T	2.67317e-07	0.0539214	-1.26257
48713933	chr2:48713933:CA:C	2.00435e-07	-0.182491	-1.3141
48714289	chr2:48714289:C:T	4.96437e-07	0.043994	-0.633622
48714425	chr2:48714425:T:C	6.26588e-07	0.983019	-1.33981
48714675	chr2:48714675:A:G	2.65073e-07	-1.51451e-10	-1.21708
48714771	chr2:48714771:G:A	5.30164e-07	0.700284	-1.22418
48715143	chr2:48715143:T:A	6.1689e-07	0.811498	-1.18389
48715609	chr2:48715609:T:A	9.08327e-08	-1.01094	-1.27713
48715623	chr2:48715623:T:A	4.97183e-08	-1.65056	-1.24015
48715868	chr2:48715868:C:T	5.72441e-06	1.97757	-0.122163
48716066	chr2:48716066:A:G	2.74975e-07	-1.51451e-10	-1.18041
48716252	chr2:48716252:G:C	2.03636e-07	-1.48075	-3.62731e-10
48716390	chr2:48716390:T:A	2.76704e-07	-1.51451e-10	-1.17414
48716657	chr2:48716657:T:C	4.99243e-08	-1.63332	-1.25326
48716664	chr2:48716664:A:G	2.21616e-07	-0.0446338	-1.35151
48716701	chr2:48716701:A:C	4.6571e-08	-1.64865	-1.30745
48717048	chr2:48717048:C:T	3.43226e-07	-1.51451e-10	-0.958695
48717122	chr2:48717122:C:G	6.2258e-07	0.977368	-1.34058
48717197	chr2:48717197:A:G	2.63226e-07	-1.51451e-10	-1.22407
48717302	chr2:48717302:G:A	2.37152e-07	-0.0286541	-1.29973
48717394	chr2:48717394:A:G	2.56418e-07	0.0163674	-1.26664
48717407	chr2:48717407:C:G	2.53557e-07	-0.0217146	-1.23978
48717431	chr2:48717431:G:A	2.45834e-07	-0.466289	-0.82614
48717715	chr2:48717715:G:A	1.64209e-07	-1.69595	-3.62731e-10
48718008	chr2:48718008:C:T	3.2676e-07	0.244647	-1.25251
48718073	chr2:48718073:A:T	9.25076e-07	0.0327909	-3.62731e-10
48718346	chr2:48718346:C:T	2.00741e-07	-0.514125	-0.980943
48718633	chr2:48718633:A:T	3.05527e-07	0.212186	-1.28723
48718765	chr2:48718765:C:T	2.45558e-07	0.0199456	-1.3135
48718815	chr2:48718815:G:A	2.59106e-07	-0.00294856	-1.2369
48719028	chr2:48719028:A:G	7.13765e-08	-1.56287	-0.966247
48719094	chr2:48719094:G:A	5.65692e-08	-1.39525	-1.36637
48719579	chr2:48719579:G:C	5.90527e-07	-1.51451e-10	-0.416069
48719585	chr2:48719585:T:C	2.8126e-07	0.0542628	-1.21207
48719651	chr2:48719651:T:G	2.27794e-07	-1.51451e-10	-1.36864
48719741	chr2:48719741:G:C	2.49719e-07	-1.51451e-10	-1.27675
48720441	chr2:48720441:G:A	2.90409e-07	0.191803	-1.3176
48720911	chr2:48720911:G:A	2.74114e-07	-0.0914985	-1.09204
48721298	chr2:48721298:C:G	2.82397e-07	-0.153837	-0.999936
48721609	chr2:48721609:C:T	2.57637e-07	-1.51451e-10	-1.24553
48721717	chr2:48721717:A:G	5.22957e-08	-1.6312	-1.20897
48722539	chr2:48722539:G:A	3.27653e-07	-1.51451e-10	-1.00513
48722902	chr2:48722902:T:C	2.05928e-07	-1.53644	0.0668846
48722936	chr2:48722936:T:G	5.00137e-08	-1.61288	-1.2719
48722992	chr2:48722992:T:C	2.00035e-07	-1.49859	-3.62731e-10
48724352	chr2:48724352:G:A	1.79244e-07	-0.274849	-1.33349
48724816	chr2:48724816:T:C	1.87085e-07	-1.56552	-3.62731e-10
48724832	chr2:48724832:G:C	7.31372e-07	1.07078	-1.27294
48724934	chr2:48724934:G:T	1.64365e-07	-1.695	-3.62731e-10
48725350	chr2:48725350:A:G	2.234e-06	-1.51451e-10	0.914464
48725435	chr2:48725435:C:T	9.58629e-07	1.38315	-1.31473
48725485	chr2:48725485:G:A	3.47789e-07	-0.94549	-3.62731e-10
48725510	chr2:48725510:G:A	6.9454e-07	-0.146624	-0.107211
48725562	chr2:48725562:C:G	3.74532e-07	-0.871407	-3.62731e-10
48725805	chr2:48725805:A:G	3.01416e-07	-1.51451e-10	-1.08859
48726070	chr2:48726070:C:T	9.26915e-08	-1.71445	-0.553353
48726454	chr2:48726454:A:G	2.953e-07	-1.51451e-10	-1.10909
48726626	chr2:48726626:C:T	2.35959e-07	-1.51451e-10	-1.33343
48726840	chr2:48726840:T:A	8.5389e-08	-1.62566	-0.724203
48727142	chr2:48727142:T:A	1.66631e-07	-1.6813	-3.62731e-10
48727766	chr2:48727766:T:C	1.92562e-07	-1.25137	-0.285293
48727942	chr2:48727942:A:G	1.62236e-07	-1.70803	-3.62731e-10
48727960	chr2:48727960:T:C	3.96952e-07	-1.51451e-10	-0.813269
48728046	chr2:48728046:C:T	1.46328e-07	-0.975339	-0.835892
48728175	chr2:48728175:T:C	1.07479e-07	-1.0905	-1.02929
48728231	chr2:48728231:C:T	7.36586e-08	-1.13007	-1.36757
48728266	chr2:48728266:C:T	6.78276e-08	-1.2201	-1.36001
48728348	chr2:48728348:T:C	6.75699e-08	-1.22026	-1.36366
48728362	chr2:48728362:A:G	2.27727e-07	-1.51451e-10	-1.36894
48728544	chr2:48728544:A:G	5.18255e-08	-1.47987	-1.36933
48729278	chr2:48729278:C:T	8.17306e-08	-1.28048	-1.11317
48729292	chr2:48729292:T:A	4.11309e-08	-1.71094	-1.36939
48729336	chr2:48729336:C:T	8.81207e-08	-1.20563	-1.11275
48729373	chr2:48729373:A:G	7.73987e-08	-1.27608	-1.17204
48729726	chr2:48729726:C:T	2.72564e-07	-1.51451e-10	-1.18921
48730016	chr2:48730016:A:G	2.29448e-07	-1.51451e-10	-1.36141
48731456	chr2:48731456:A:G	1.00948e-07	-1.50195	-0.680534
48731487	chr2:48731487:A:G	5.06584e-08	-1.66724	-1.20474
48731508	chr2:48731508:C:T	5.23609e-08	-1.65513	-1.1838
48731608	chr2:48731608:C:T	2.35955e-07	-1.33344	-3.62731e-10
48732280	chr2:48732280:G:A	2.72613e-07	-1.51451e-10	-1.18903
48732312	chr2:48732312:G:A	1.12597e-07	-1.49453	-0.578738
48732398	chr2:48732398:T:C	6.85266e-08	-1.67731	-0.892556
48732628	chr2:48732628:C:T	3.74898e-07	-1.51451e-10	-0.870432
48732893	chr2:48732893:G:A	7.71894e-08	-1.08747	-1.36336
48732984	chr2:48732984:GATGGCAT:G	2.91018e-06	1.17888	-3.62731e-10
48733173	chr2:48733173:T:G	2.83129e-07	-1.51451e-10	-1.15118
48733178	chr2:48733178:A:G	7.88314e-08	-1.09096	-1.33881
48733501	chr2:48733501:C:T	7.52185e-08	-1.13112	-1.34556
48734108	chr2:48734108:G:A	3.73759e-07	-1.51451e-10	-0.873472
48734256	chr2:48734256:C:T	3.29263e-07	-1.51451e-10	-1.00023
48734502	chr2:48734502:A:C	4.64307e-08	-1.69138	-1.26775
48734523	chr2:48734523:A:T	5.11121e-08	-1.60279	-1.26027
48734563	chr2:48734563:TTCC:T	6.07944e-08	-1.49027	-1.19931
48734811	chr2:48734811:G:T	3.42725e-07	-1.51451e-10	-0.960157
48734858	chr2:48734858:A:G	4.36515e-08	-1.6612	-1.35965
48734884	chr2:48734884:T:A	3.50711e-07	-0.937123	-3.62731e-10
48735152	chr2:48735152:G:T	1.57992e-07	-0.861634	-0.872905
48735216	chr2:48735216:T:A	2.87521e-07	-1.51451e-10	-1.13579
48735411	chr2:48735411:A:G	3.50042e-07	-1.51451e-10	-0.939033
48735674	chr2:48735674:G:T	7.25156e-08	-1.44651	-1.06677
48736490	chr2:48736490:C:T	4.10357e-07	-1.51451e-10	-0.780058
48737045	chr2:48737045:G:A	4.17083e-08	-1.71073	-1.35566
48737068	chr2:48737068:G:A	5.32276e-08	-1.71413	-1.10838
48737159	chr2:48737159:A:G	2.32045e-07	-1.51451e-10	-1.35015
48737242	chr2:48737242:A:G	5.30461e-08	-1.71223	-1.11369
48737281	chr2:48737281:T:C	4.81835e-08	-1.59325	-1.32882
48737571	chr2:48737571:T:C	4.82178e-08	-1.64325	-1.27811
48737589	chr2:48737589:G:A	4.148e-07	-1.51451e-10	-0.769289
48738093	chr2:48738093:A:G	1.76193e-06	0.677083	-3.62731e-10
48738464	chr2:48738464:T:C	5.90201e-08	-1.66304	-1.05617
48738842	chr2:48738842:T:G	3.69568e-07	-1.51451e-10	-0.884749
48738900	chr2:48738900:A:C	5.68899e-08	-1.61225	-1.14371
48739007	chr2:48739007:T:C	7.49008e-08	-1.68558	-0.795341
48739021	chr2:48739021:C:G	5.4775e-08	-1.42612	-1.36773
48739255	chr2:48739255:G:A	6.89703e-08	-1.19485	-1.36856
48739379	chr2:48739379:A:G	3.39314e-07	-1.53508	0.564921
48739518	chr2:48739518:T:C	2.86334e-07	-1.51451e-10	-1.13993
48739604	chr2:48739604:T:C	7.16909e-07	-1.51451e-10	-0.222135
48739814	chr2:48739814:A:T	2.47034e-07	-1.51451e-10	-1.28756
48739827	chr2:48739827:C:T	8.38919e-07	-1.51451e-10	-0.0649708
48740181	chr2:48740181:G:A	4.53837e-07	-1.51451e-10	-0.679346
48740416	chr2:48740416:T:C	5.64598e-08	-1.67049	-1.09306
48740441	chr2:48740441:T:G	3.06676e-07	-1.51451e-10	-1.07129
48740544	chr2:48740544:G:A	2.56758e-07	-1.51451e-10	-1.24895
48741427	chr2:48741427:A:G	5.40314e-08	-1.52822	-1.2793
48741464	chr2:48741464:G:A	4.97834e-08	-1.59907	-1.29034
48741538	chr2:48741538:C:A	4.1417e-08	-1.70368	-1.36971
48741592	chr2:48741592:A:G	4.86252e-08	-1.6904	-1.22255
48741691	chr2:48741691:G:A	7.92857e-08	-1.61573	-0.808293
48741953	chr2:48741953:C:T	5.53488e-07	-1.51451e-10	-0.480844
48742093	chr2:48742093:A:G	1.43281e-07	-0.839995	-0.992284
48742330	chr2:48742330:C:T	2.27519e-07	-1.51451e-10	-1.36985
48742497	chr2:48742497:A:G	5.55679e-08	-1.44313	-1.33635
48742550	chr2:48742550:G:A	2.32752e-07	-1.51451e-10	-1.34711
48742645	chr2:48742645:G:A	3.38427e-07	-0.972775	-3.62731e-10
48742971	chr2:48742971:G:T	2.27812e-07	-1.51451e-10	-1.36856
48743006	chr2:48743006:G:A	2.43277e-07	-1.51451e-10	-1.30288
48743145	chr2:48743145:A:G	4.1488e-07	-1.51451e-10	-0.769095
48743451	chr2:48743451:G:A	5.6754e-08	-1.39299	-1.36537
48743624	chr2:48743624:A:C	2.27593e-07	-1.51451e-10	-1.36952
48743748	chr2:48743748:G:A	2.25762e-07	-1.37761	-3.62731e-10
48744835	chr2:48744835:A:G	6.24379e-08	-1.36114	-1.30178
48744853	chr2:48744853:A:G	2.32451e-07	-1.51451e-10	-1.3484
48744892	chr2:48744892:A:G	2.27564e-07	-1.51451e-10	-1.36965
48744932	chr2:48744932:T:C	3.60574e-07	-1.51451e-10	-0.909386
48745401	chr2:48745401:G:A	2.29467e-07	-1.51451e-10	-1.36133
48745413	chr2:48745413:A:G	6.21668e-08	-1.31836	-1.3489
48745525	chr2:48745525:A:G	4.3719e-08	-1.6528	-1.3665
48745535	chr2:48745535:C:T	4.96755e-08	-1.64918	-1.24239
48745881	chr2:48745881:A:G	4.28439e-08	-1.68079	-1.35873
48745882	chr2:48745882:A:G	8.45566e-08	-0.999511	-1.36015
48746056	chr2:48746056:A:G	7.29819e-08	-1.71509	-0.791781
48746213	chr2:48746213:G:A	4.25121e-07	-1.51451e-10	-0.744711
48746252	chr2:48746252:G:C	7.52078e-07	-0.174244	-3.62731e-10
48746278	chr2:48746278:A:G	2.30303e-07	-1.51451e-10	-1.35769
48746866	chr2:48746866:C:G	5.1934e-07	-1.51451e-10	-0.544525
48746990	chr2:48746990:CCT:C	6.89187e-08	-1.69298	-0.87118
48747131	chr2:48747131:A:G	4.28536e-08	-1.66962	-1.36967
48747264	chr2:48747264:T:C	2.41447e-07	-1.51451e-10	-1.31043
48747510	chr2:48747510:T:A	6.56593e-08	-1.67908	-0.933525
48747600	chr2:48747600:C:T	7.0064e-07	-1.51451e-10	-0.245091
48748159	chr2:48748159:C:A	1.48606e-07	-1.20708	-0.588707
48748248	chr2:48748248:C:A	1.786e-07	-1.61193	-3.62731e-10
48748667	chr2:48748667:T:C	2.33562e-07	-1.51451e-10	-1.34364
48748856	chr2:48748856:C:T	4.09963e-07	-1.51451e-10	-0.781017
48748929	chr2:48748929:T:C	2.03551e-07	-1.48117	-3.62731e-10
48749071	chr2:48749071:G:A	1.10362e-07	-1.63587	-0.457456
48749093	chr2:48749093:A:C	3.33507e-07	-1.51451e-10	-0.98742
48749167	chr2:48749167:C:T	1.61895e-07	-1.71014	-3.62731e-10
48749276	chr2:48749276:G:A	2.45562e-07	-1.51451e-10	-1.29353
48749438	chr2:48749438:C:G	1.40295e-07	-0.724577	-1.12876
48749493	chr2:48749493:A:G	2.27701e-07	-1.51451e-10	-1.36905
48749496	chr2:48749496:G:C	6.37609e-07	-1.51451e-10	-0.339359
48749981	chr2:48749981:T:G	7.55087e-08	-1.66262	-0.810221
48750970	chr2:48750970:C:T	3.99257e-07	0.549945	-1.35743
48751020	chr2:48751020:A:G	4.46506e-08	-1.62851	-1.3697
48751125	chr2:48751125:C:T	1.14648e-07	-0.957609	-1.09761
48751335	chr2:48751335:C:G	3.38482e-07	-1.51451e-10	-0.972613
48752356	chr2:48752356:T:A	2.34884e-07	-1.51451e-10	-1.33799
48752493	chr2:48752493:C:G	1.67425e-06	-1.51451e-10	0.626034
48752798	chr2:48752798:G:C	1.61709e-07	-1.71129	-3.62731e-10
48752811	chr2:48752811:C:G	3.09659e-07	-1.51451e-10	-1.06161
48753236	chr2:48753236:A:G	6.69588e-08	-1.61158	-0.981429
48753604	chr2:48753604:G:T	2.61671e-07	-1.51451e-10	-1.23
48753627	chr2:48753627:A:T	3.20974e-07	-1.51451e-10	-1.02573
48753682	chr2:48753682:G:A	1.1526e-07	-1.35029	-0.699603
48754109	chr2:48754109:A:G	3.5328e-06	-1.51451e-10	1.37276
48754251	chr2:48754251:A:G	9.77525e-06	-1.51451e-10	2.39052
48754339	chr2:48754339:G:A	3.26831e-07	-1.51451e-10	-1.00764
48754758	chr2:48754758:A:G	2.68849e-07	-1.51451e-10	-1.20293
48754925	chr2:48754925:G:A	2.07718e-07	-0.911529	-0.549375
48754958	chr2:48754958:CA:C	2.29082e-07	-0.750594	-0.612411
48754993	chr2:48754993:G:A	2.2662e-07	-0.75011	-0.623699
48755219	chr2:48755219:G:A	5.28534e-07	-0.84308	0.316103
48755729	chr2:48755729:C:A	7.57799e-08	-1.36979	-1.09946
48756206	chr2:48756206:TTGG:T	2.51332e-07	-1.51451e-10	-1.27031
48756363	chr2:48756363:A:C	2.45805e-07	-1.51451e-10	-1.29255
48756650	chr2:48756650:C:T	8.52256e-08	-1.52499	-0.826791
48756693	chr2:48756693:A:G	2.92658e-07	-1.51451e-10	-1.11808
48756699	chr2:48756699:T:C	5.50326e-08	-1.71482	-1.07434
48756724	chr2:48756724:C:T	1.61353e-07	-1.71349	-3.62731e-10
48756790	chr2:48756790:G:A	6.3653e-08	-1.56631	-1.07733
48757108	chr2:48757108:ACTCAGCCCAATGTCATTTC:A	2.88714e-07	-1.51451e-10	-1.13165
48757230	chr2:48757230:G:T	5.41933e-08	-1.71173	-1.0928
48757383	chr2:48757383:A:G	2.28032e-07	-1.51451e-10	-1.3676
48757412	chr2:48757412:G:A	1.77989e-07	-1.61536	-3.62731e-10
48757947	chr2:48757947:A:G	1.08939e-07	-1.5901	-0.516188
48758159	chr2:48758159:C:T	3.68631e-07	-1.51451e-10	-0.887288
48758468	chr2:48758468:C:T	5.5668e-08	-1.62434	-1.15334
48758486	chr2:48758486:A:G	3.82829e-07	-1.51451e-10	-0.849495
48758511	chr2:48758511:T:C	1.23784e-07	-1.69762	-0.28093
48759210	chr2:48759210:A:G	2.96675e-07	-1.51451e-10	-1.10445
48759324	chr2:48759324:T:C	8.67472e-07	-1.51451e-10	-0.0315014
48759413	chr2:48759413:G:T	4.19068e-07	-1.51451e-10	-0.759052
48759740	chr2:48759740:T:C	4.42455e-08	-1.67882	-1.32851
48759924	chr2:48759924:T:G	4.43884e-06	-1.51451e-10	1.60106
48759932	chr2:48759932:A:G	4.2593e-06	-1.51451e-10	1.55978
48760143	chr2:48760143:A:G	2.42517e-07	-1.51451e-10	-1.30601
48760181	chr2:48760181:C:T	3.08112e-07	-1.51451e-10	-1.06662
48760265	chr2:48760265:G:C	4.30948e-07	0.630767	-1.36186
48760401	chr2:48760401:C:T	1.63663e-07	-1.70641	0.00713146
48760409	chr2:48760409:C:T	1.66742e-07	-1.70774	0.027107
48760596	chr2:48760596:A:G	2.76382e-07	-1.51451e-10	-1.1753
48760850	chr2:48760850:T:G	1.74567e-07	-1.70344	0.0686683
48760867	chr2:48760867:AT:A	7.67571e-07	-1.51451e-10	-0.153853
48761036	chr2:48761036:A:G	4.64008e-07	-1.51451e-10	-0.657183
48761497	chr2:48761497:A:C	4.45458e-08	-1.71486	-1.28571
48761659	chr2:48761659:C:T	1.04881e-07	-1.25126	-0.893001
48761740	chr2:48761740:C:G	1.62309e-07	-1.70759	-3.62731e-10
48762284	chr2:48762284:G:T	9.49519e-08	-1.31459	-0.929123
48762338	chr2:48762338:C:CAT	1.10453e-07	-1.71516	-0.377336
48762439	chr2:48762439:G:A	2.98247e-07	-0.446947	-0.652215
48762724	chr2:48762724:T:G	2.40933e-07	-1.51451e-10	-1.31257
48762938	chr2:48762938:T:A	1.97726e-07	-1.25989	-0.250311
48763028	chr2:48763028:C:T	4.58645e-07	-0.198373	-0.470434
48764133	chr2:48764133:A:G	4.02017e-07	-1.51451e-10	-0.80059
48764157	chr2:48764157:T:C	7.91378e-08	-1.71513	-0.710761
48764403	chr2:48764403:T:G	4.90458e-08	-1.62695	-1.27738
48764563	chr2:48764563:T:C	1.53926e-07	-1.71044	-0.0501695
48765360	chr2:48765360:A:G	6.49735e-07	-1.51451e-10	-0.32052
48765524	chr2:48765524:T:C	6.91115e-08	-1.30076	-1.26061
48765701	chr2:48765701:T:C	7.60109e-08	-1.71391	-0.752296
48765806	chr2:48765806:A:T	4.13886e-08	-1.70753	-1.36655
48765893	chr2:48765893:A:G	1.16466e-07	-1.7036	-0.335883
48766148	chr2:48766148:C:T	3.87648e-07	-1.51451e-10	-0.836987
48766150	chr2:48766150:AGACTCT:A	1.41887e-07	-1.48647	-0.35559
48766331	chr2:48766331:T:G	7.71412e-08	-1.52578	-0.925669
48766352	chr2:48766352:A:G	5.24374e-08	-1.65694	-1.18053
48766750	chr2:48766750:T:C	2.51085e-07	-1.51451e-10	-1.27129
48766968	chr2:48766968:T:C	9.42443e-08	-1.52645	-0.724747
48767126	chr2:48767126:G:T	2.68231e-07	-1.51451e-10	-1.20524
48767379	chr2:48767379:G:T	2.47868e-07	-1.51451e-10	-1.28419
48767669	chr2:48767669:G:T	2.93788e-07	-1.51451e-10	-1.11423
48767759	chr2:48767759:A:T	5.58418e-08	-1.56621	-1.20835
48767992	chr2:48767992:T:C	2.34416e-07	-1.51451e-10	-1.33999
48768200	chr2:48768200:T:A	9.52241e-08	-1.52132	-0.719535
48768977	chr2:48768977:C:T	1.61801e-07	-0.894534	-0.816186
48769322	chr2:48769322:G:A	4.00915e-07	-1.51451e-10	-0.803336
48769362	chr2:48769362:G:A	5.68251e-08	-1.62296	-1.13415
48769405	chr2:48769405:A:G	7.10801e-08	-1.7124	-0.820873
48769443	chr2:48769443:G:C	4.00269e-07	-1.51451e-10	-0.804949
48769505	chr2:48769505:T:G	2.16261e-07	-1.4206	-3.62731e-10
48769544	chr2:48769544:A:T	1.67052e-07	-0.400982	-1.2778
48769547	chr2:48769547:C:A	7.36964e-08	-1.37387	-1.12326
48769600	chr2:48769600:A:G	3.5327e-07	-1.51451e-10	-0.929853
48769611	chr2:48769611:C:T	9.57686e-08	-1.71016	-0.52499
48769984	chr2:48769984:A:G	1.02895e-07	-1.52936	-0.634016
48770166	chr2:48770166:A:G	4.26253e-07	-1.51451e-10	-0.742051
48770488	chr2:48770488:T:G	3.61764e-07	-1.51451e-10	-0.906093
48770568	chr2:48770568:G:A	5.2395e-07	0.694887	-1.23058
48771141	chr2:48771141:T:G	6.00536e-08	-1.70777	-0.994078
48771239	chr2:48771239:T:C	6.34201e-07	-1.51451e-10	-0.344719
48771359	chr2:48771359:T:C	3.554e-07	-0.92384	-3.62731e-10
48771879	chr2:48771879:T:C	3.00537e-07	-1.09152	-3.62731e-10
48771920	chr2:48771920:A:G	4.41661e-08	-1.6434	-1.36573
48772251	chr2:48772251:A:G	1.33454e-07	-0.964537	-0.938794
48772303	chr2:48772303:C:T	7.66829e-08	-1.67806	-0.779341
48772396	chr2:48772396:G:A	1.75204e-07	-1.63113	-3.62731e-10
48772519	chr2:48772519:G:A	7.51231e-08	-1.70632	-0.771632
48773286	chr2:48773286:C:A	5.80534e-08	-1.39557	-1.34016
48773816	chr2:48773816:T:C	7.61686e-08	-1.43636	-1.02778
48774042	chr2:48774042:T:A	2.49824e-07	-1.27633	-3.62731e-10
48774287	chr2:48774287:C:A	6.3731e-08	-1.39571	-1.2467
48774355	chr2:48774355:A:G	8.26442e-08	-1.18666	-1.19588
48774501	chr2:48774501:G:A	8.27233e-08	-1.49391	-0.887671
48774819	chr2:48774819:T:C	2.93012e-07	-1.51451e-10	-1.11687
48775272	chr2:48775272:A:G	4.24239e-07	-1.51451e-10	-0.746787
48775289	chr2:48775289:C:G	4.11128e-08	-1.71341	-1.36736
48775464	chr2:48775464:C:G	2.87945e-06	-1.51451e-10	1.16827
48775616	chr2:48775616:C:T	6.6112e-07	-0.30315	-3.62731e-10
48776184	chr2:48776184:C:T	4.62827e-07	-1.51451e-10	-0.659731
48776242	chr2:48776242:C:T	1.7828e-07	-1.61373	-3.62731e-10
48776319	chr2:48776319:C:T	5.83676e-08	-1.50766	-1.22266
48776427	chr2:48776427:C:T	5.46946e-08	-1.71502	-1.0803
48776484	chr2:48776484:T:G	5.79091e-08	-1.61144	-1.12677
48776542	chr2:48776542:C:A	3.11981e-07	-1.05414	-3.62731e-10
48776661	chr2:48776661:C:T	5.63333e-08	-1.49922	-1.26658
48776868	chr2:48776868:A:G	4.50903e-08	-1.66034	-1.32808
48776982	chr2:48776982:G:A	4.53438e-07	-1.51451e-10	-0.680227
48777060	chr2:48777060:G:A	4.92826e-08	-1.71499	-1.18452
48777320	chr2:48777320:T:C	5.66977e-08	-1.7084	-1.05095
48777409	chr2:48777409:A:G	3.53571e-07	-1.51451e-10	-0.928999
48777618	chr2:48777618:T:C	5.17322e-08	-1.71463	-1.13638
48778125	chr2:48778125:C:T	2.27804e-07	-1.51451e-10	-1.3686
48778165	chr2:48778165:T:A	2.2827e-07	-1.51451e-10	-1.36656
48778727	chr2:48778727:G:T	6.19921e-08	-1.40152	-1.26856
48778812	chr2:48778812:T:A	7.96004e-08	-1.18384	-1.23623
48779101	chr2:48779101:C:G	3.46064e-07	-0.950461	-3.62731e-10
48779376	chr2:48779376:T:TA	1.88461e-07	-1.55819	-3.62731e-10
48779550	chr2:48779550:C:T	3.29766e-07	-1.51451e-10	-0.998702
48779571	chr2:48779571:A:C	5.97794e-08	-1.68953	-1.01689
48779679	chr2:48779679:A:G	2.53687e-07	-1.51451e-10	-1.26098
48779686	chr2:48779686:A:C	5.78782e-08	-1.68632	-1.05242
48779851	chr2:48779851:TC:T	2.31609e-06	-1.51451e-10	0.950552
48780099	chr2:48780099:G:A	4.45988e-08	-1.70246	-1.29692
48780476	chr2:48780476:G:A	9.80091e-07	-1.51451e-10	0.0905605
48780718	chr2:48780718:C:T	8.58729e-08	-0.975779	-1.36844
48781973	chr2:48781973:T:G	6.45793e-08	-1.26586	-1.36333
48782189	chr2:48782189:A:G	7.64776e-07	-1.51451e-10	-0.157501
48782248	chr2:48782248:T:G	3.91195e-07	-0.484188	-0.343691
48782276	chr2:48782276:G:T	6.74337e-08	-1.60971	-0.976228
48782731	chr2:48782731:A:G	7.5969e-08	-1.23823	-1.22853
48782850	chr2:48782850:G:A	1.16616e-07	-1.42982	-0.608371
48782894	chr2:48782894:A:T	2.42038e-07	-1.51451e-10	-1.30799
48783076	chr2:48783076:T:G	9.71446e-08	-1.47378	-0.747103
48783087	chr2:48783087:T:C	4.42363e-08	-1.64385	-1.36369
48783138	chr2:48783138:C:T	1.61731e-07	-1.71115	-3.62731e-10
48783247	chr2:48783247:C:T	1.89824e-07	-1.15431	-0.396677
48783360	chr2:48783360:T:C	6.70387e-08	-1.27776	-1.31406
48783447	chr2:48783447:G:A	7.76079e-08	-1.08032	-1.3651
48783622	chr2:48783622:T:A	1.63562e-07	-1.22635	-0.473545
48783648	chr2:48783648:T:C	2.73495e-07	-1.51451e-10	-1.1858
48783788	chr2:48783788:G:A	4.01533e-07	-1.51451e-10	-0.801796
48783910	chr2:48783910:C:G	5.15435e-08	-1.48481	-1.36985
48783963	chr2:48783963:A:G	6.28749e-08	-1.71517	-0.94077
48784086	chr2:48784086:T:C	2.68528e-07	-1.51451e-10	-1.20413
48784135	chr2:48784135:A:G	1.57302e-06	-1.65021	2.21388
48784225	chr2:48784225:T:C	2.15422e-06	1.48549	-0.607395
48784296	chr2:48784296:G:T	1.01319e-07	-0.829073	-1.34974
48784472	chr2:48784472:T:C	2.74626e-07	-1.51451e-10	-1.18168
48784557	chr2:48784557:A:G	9.54306e-07	-1.51451e-10	0.0638998
48784613	chr2:48784613:C:G	2.30049e-07	-1.51451e-10	-1.35879
48784671	chr2:48784671:C:A	2.31434e-07	-1.51451e-10	-1.35279
48785082	chr2:48785082:G:T	4.69676e-07	-1.51451e-10	-0.645041
48785914	chr2:48785914:A:G	8.86479e-08	-1.70575	-0.606663
48786491	chr2:48786491:T:C	2.82645e-07	-1.51451e-10	-1.15289
48786516	chr2:48786516:T:C	1.09944e-07	-0.952619	-1.14449
48787134	chr2:48787134:C:T	4.54869e-07	-1.51451e-10	-0.677076
48787159	chr2:48787159:A:G	1.13998e-06	-1.51451e-10	0.24168
48787527	chr2:48787527:T:G	6.20775e-07	-1.51451e-10	-0.366115
48787615	chr2:48787615:C:T	4.69124e-08	-1.68059	-1.26822
48788190	chr2:48788190:A:G	1.66902e-07	-0.404589	-1.27509
48788273	chr2:48788273:A:G	3.91878e-07	-1.51451e-10	-0.826134
48788326	chr2:48788326:T:C	1.84913e-06	1.74132	-1.01594
48788875	chr2:48788875:C:T	7.02153e-08	-1.56779	-0.977729
48789140	chr2:48789140:G:A	1.01941e-07	-0.8344	-1.33829
48789153	chr2:48789153:T:C	3.92384e-06	2.34409	-0.866353
48789288	chr2:48789288:T:C	3.00616e-06	2.20125	-0.989919
48789756	chr2:48789756:C:A	2.54901e-07	-1.51451e-10	-1.25621
48790539	chr2:48790539:A:G	3.11191e-07	-1.51451e-10	-1.05668
48790603	chr2:48790603:G:A	2.67293e-07	-1.51451e-10	-1.20874
48790869	chr2:48790869:A:G	2.35151e-07	-1.51451e-10	-1.33686
48790943	chr2:48790943:C:T	3.43244e-07	-0.958643	-3.62731e-10
48791165	chr2:48791165:A:G	1.23881e-07	-1.27142	-0.706347
48791378	chr2:48791378:G:A	2.7492e-07	-1.51451e-10	-1.1806
48791400	chr2:48791400:C:T	6.64042e-07	-0.298739	-3.62731e-10
48791898	chr2:48791898:G:A	4.26454e-08	-1.71399	-1.33017
48792249	chr2:48792249:C:G	2.44661e-07	-1.51451e-10	-1.29721
48792277	chr2:48792277:G:C	3.65659e-07	0.279877	-1.17526
48792945	chr2:48792945:T:G	2.27758e-07	-1.51451e-10	-1.3688
48792998	chr2:48792998:CTCTTT:C	5.1063e-08	-1.51038	-1.35365
48793025	chr2:48793025:C:T	2.40689e-07	-1.51451e-10	-1.31358
48793526	chr2:48793526:C:T	2.28011e-07	-1.51451e-10	-1.36769
48793594	chr2:48793594:A:G	2.82134e-07	-1.1547	-3.62731e-10
48793649	chr2:48793649:A:G	2.4757e-07	-1.51451e-10	-1.28539
48793657	chr2:48793657:G:A	7.87196e-07	1.14909	-1.2777
48794570	chr2:48794570:A:G	3.23252e-07	-1.51451e-10	-1.01865
48794826	chr2:48794826:A:G	1.47229e-07	-0.90718	-0.897916
48794882	chr2:48794882:C:T	4.33012e-08	-1.68085	-1.34806
48794904	chr2:48794904:G:A	4.26753e-08	-1.67898	-1.36449
48795504	chr2:48795504:C:A	4.16646e-07	-1.51451e-10	-0.764847
48795607	chr2:48795607:G:A	4.25929e-07	-1.51451e-10	-0.742812
48795729	chr2:48795729:G:T	2.03758e-07	-1.48015	-3.62731e-10
48795904	chr2:48795904:G:A	7.80042e-07	-1.51451e-10	-0.137737
48795960	chr2:48795960:C:T	7.81726e-07	-1.51451e-10	-0.13558
48796533	chr2:48796533:C:T	7.20135e-07	1.06027	-1.27792
48796560	chr2:48796560:G:A	4.2293e-07	-1.51451e-10	-0.749878
48796791	chr2:48796791:C:G	2.40102e-07	-1.51451e-10	-1.31602
48796933	chr2:48796933:C:T	3.313e-07	-0.994062	-3.62731e-10
48796942	chr2:48796942:G:T	8.27434e-07	1.16187	-1.24062
48797115	chr2:48797115:G:C	1.90976e-07	-0.515306	-1.02963
48797534	chr2:48797534:T:G	2.75524e-07	-1.51451e-10	-1.17841
48797679	chr2:48797679:T:C	2.34244e-07	-1.51451e-10	-1.34072
48798883	chr2:48798883:C:T	5.13032e-08	-1.49545	-1.36388
48799122	chr2:48799122:G:A	4.70774e-08	-1.67499	-1.2703
48799621	chr2:48799621:T:C	1.81286e-07	-1.59701	-3.62731e-10
48799921	chr2:48799921:G:A	4.7713e-08	-1.68815	-1.24373
48799960	chr2:48799960:C:T	4.37606e-07	-1.51451e-10	-0.715765
48799972	chr2:48799972:C:T	5.28367e-08	-1.46662	-1.36326
48800165	chr2:48800165:G:T	1.73875e-07	-1.63875	-3.62731e-10
48800292	chr2:48800292:T:C	3.91952e-07	-1.51451e-10	-0.825945
48800376	chr2:48800376:G:A	4.2536e-07	0.239257	-0.983406
48800476	chr2:48800476:A:C	6.2611e-08	-1.29526	-1.36488
48800568	chr2:48800568:T:TTTG	3.18899e-07	-1.51451e-10	-1.03221
48800904	chr2:48800904:G:A	6.28066e-07	0.0131822	-0.367622
48800909	chr2:48800909:G:C	2.49435e-07	-1.51451e-10	-1.27788
48801404	chr2:48801404:C:T	2.85074e-07	-1.51451e-10	-1.14433
48802410	chr2:48802410:G:T	2.36959e-07	-1.51451e-10	-1.3292
48802664	chr2:48802664:A:G	2.44312e-07	-1.51451e-10	-1.29864
48803401	chr2:48803401:C:G	3.19543e-07	-1.03019	-3.62731e-10
48803551	chr2:48803551:G:C	3.68685e-07	-1.51451e-10	-0.887141
48803995	chr2:48803995:C:T	2.27524e-07	-1.51451e-10	-1.36983
48804025	chr2:48804025:A:G	3.59629e-07	-1.51451e-10	-0.912012
48804329	chr2:48804329:A:T	5.54385e-07	-1.40398	0.924756
48804439	chr2:48804439:AG:A	2.88223e-07	-1.51451e-10	-1.13335
48805045	chr2:48805045:G:A	4.17226e-08	-1.71279	-1.35325
48805138	chr2:48805138:G:C	1.40191e-07	-1.05222	-0.801859
48805225	chr2:48805225:T:C	1.8133e-07	-1.59677	-3.62731e-10
48805502	chr2:48805502:A:G	3.3706e-07	-1.51451e-10	-0.976822
48805654	chr2:48805654:G:A	7.83309e-08	-1.40711	-1.02903
48805930	chr2:48805930:G:A	4.36366e-08	-1.70805	-1.31314
48806018	chr2:48806018:T:C	2.01264e-07	-1.49246	-3.62731e-10
48806238	chr2:48806238:C:G	6.25599e-07	0.829566	-1.18794
48806278	chr2:48806278:G:A	4.90593e-08	-1.70874	-1.19531
48806547	chr2:48806547:C:A	9.27464e-08	-1.14043	-1.12679
48806618	chr2:48806618:T:G	5.86178e-07	0.792049	-1.21551
48806690	chr2:48806690:T:C	6.2519e-07	-1.51451e-10	-0.359029
48806826	chr2:48806826:A:G	6.6048e-08	-1.27055	-1.33616
48806834	chr2:48806834:G:C	2.3246e-07	-0.692513	-0.655854
48806876	chr2:48806876:G:A	7.07296e-08	-1.4756	-1.06262
48807439	chr2:48807439:T:C	9.18648e-08	-1.28578	-0.990984
48807682	chr2:48807682:G:A	4.62933e-08	-1.71498	-1.2471
48807984	chr2:48807984:T:G	6.99524e-08	-1.32516	-1.22411
48808111	chr2:48808111:C:T	6.14352e-07	0.905785	-1.2823
48808349	chr2:48808349:G:A	3.52921e-07	-0.75878	-0.17206
48808386	chr2:48808386:T:C	8.48418e-08	-1.02827	-1.32802
48808556	chr2:48808556:C:T	5.67367e-07	-1.61884	1.16276
48808725	chr2:48808725:CCATATACCTTTGTA:C	2.72347e-07	-1.51451e-10	-1.19001
48808777	chr2:48808777:A:G	4.77292e-08	-1.70338	-1.22816
48809087	chr2:48809087:C:A	4.67279e-08	-1.71413	-1.23861
48809289	chr2:48809289:TC:T	1.79077e-07	-1.60927	-3.62731e-10
48809360	chr2:48809360:A:G	2.50682e-07	-1.51451e-10	-1.2729
48809531	chr2:48809531:T:C	6.35389e-07	0.920581	-1.26343
48810101	chr2:48810101:A:C	4.38713e-08	-1.65305	-1.36278
48810361	chr2:48810361:A:G	2.2753e-07	-1.51451e-10	-1.3698
48810476	chr2:48810476:CT:C	2.70602e-07	-0.673729	-0.522706
48810637	chr2:48810637:C:T	4.67337e-08	-1.58506	-1.36756
48810657	chr2:48810657:C:A	4.25438e-08	-1.71499	-1.33156
48810661	chr2:48810661:A:G	4.26552e-08	-1.71461	-1.32932
48811015	chr2:48811015:C:T	9.33425e-08	-1.00039	-1.26041
48811105	chr2:48811105:T:C	4.29724e-08	-1.71503	-1.3215
48811348	chr2:48811348:GGTTTAATGGACCCACA:G	3.5536e-07	-1.51451e-10	-0.923954
48811532	chr2:48811532:G:A	5.46683e-08	-1.71469	-1.08111
48812120	chr2:48812120:C:T	3.69672e-07	-1.51451e-10	-0.884469
48812260	chr2:48812260:G:T	2.33347e-07	-1.51451e-10	-1.34456
48812293	chr2:48812293:C:T	5.48711e-08	-1.43033	-1.36177
48812391	chr2:48812391:C:T	5.32393e-07	-1.58314	1.06344
48812639	chr2:48812639:T:C	4.82265e-08	-1.71327	-1.2079
48812920	chr2:48812920:G:A	4.70372e-08	-1.71404	-1.23211
48812957	chr2:48812957:C:T	6.13267e-07	-1.5224	1.14412
48813123	chr2:48813123:T:G	4.92274e-08	-1.71131	-1.18932
48813160	chr2:48813160:T:C	4.86196e-08	-1.71153	-1.20153
48813445	chr2:48813445:T:C	4.88235e-08	-1.71488	-1.19399
48813507	chr2:48813507:G:C	4.29823e-08	-1.71513	-1.32117
48813578	chr2:48813578:AG:A	4.58463e-08	-1.62737	-1.34442
48813584	chr2:48813584:C:T	2.27645e-07	-1.51451e-10	-1.3693
```
