## Supplementary material for "Characterization of shared and ancestry-specific signals driving complex traits using multi-ancestry fine-mapping": susiex_nc3.cs80.snp

```
BP	SNP	PIP(CS1)	LogBF(CS1,Pop1)	LogBF(CS1,Pop2)
47814238	chr2:47814238:A:G	6.77302e-08	-1.41901	-1.36186
47814247	chr2:47814247:T:C	3.29038e-07	-1.08572	-0.114513
47814563	chr2:47814563:G:C	2.03099e-07	-1.68271	-3.62731e-10
47814701	chr2:47814701:G:A	3.14369e-07	-1.51451e-10	-1.24583
47815433	chr2:47815433:T:G	2.81942e-07	-1.51451e-10	-1.3547
47815778	chr2:47815778:T:C	3.39329e-07	-1.51451e-10	-1.16943
47815908	chr2:47815908:G:C	7.46238e-07	-1.51451e-10	-0.381357
47816079	chr2:47816079:C:T	4.42689e-07	0.215276	-1.11881
47816598	chr2:47816598:A:G	3.34991e-07	-1.51451e-10	-1.1823
47816647	chr2:47816647:C:CCA	7.35498e-08	-1.33475	-1.36369
47816835	chr2:47816835:T:C	2.70142e-07	-0.861083	-0.536372
47817416	chr2:47817416:G:A	4.49745e-07	-1.51451e-10	-0.88772
47817633	chr2:47817633:C:T	5.02134e-08	-1.71359	-1.36653
47819364	chr2:47819364:T:C	1.39321e-06	1.25868	-1.01572
47819558	chr2:47819558:A:G	5.2676e-07	-1.51451e-10	-0.729657
47819668	chr2:47819668:A:G	6.22293e-07	0.589399	-1.15239
47820070	chr2:47820070:A:C	3.29319e-07	-1.51451e-10	-1.19937
47820077	chr2:47820077:C:A	7.38948e-07	-1.51451e-10	-0.391174
47820572	chr2:47820572:G:A	6.39123e-07	-1.51451e-10	-0.536305
47820760	chr2:47820760:C:A	1.99736e-07	-1.6994	-3.62731e-10
47821734	chr2:47821734:G:A	3.49142e-07	-1.51451e-10	-1.14092
47821990	chr2:47821990:G:C	4.2602e-07	0.289932	-1.23185
47822423	chr2:47822423:T:C	3.24957e-07	-1.51451e-10	-1.21271
47822761	chr2:47822761:T:C	3.06311e-07	-1.51451e-10	-1.2718
47822805	chr2:47822805:A:G	2.1624e-07	-0.873748	-0.746262
47823057	chr2:47823057:T:C	5.95009e-07	0.545179	-1.153
47823181	chr2:47823181:T:C	5.55273e-07	-1.51451e-10	-0.676942
47823547	chr2:47823547:A:G	7.85708e-08	-1.39702	-1.23539
47823764	chr2:47823764:A:T	1.98711e-07	-1.70455	-3.62731e-10
47823904	chr2:47823904:G:T	4.05858e-07	0.148733	-1.13913
47824032	chr2:47824032:C:G	2.13933e-07	-0.884967	-0.745773
47824543	chr2:47824543:T:A	2.40132e-06	0.787373	-3.62731e-10
47825270	chr2:47825270:T:C	1.96657e-07	-1.71494	-3.62731e-10
47825412	chr2:47825412:T:C	1.96649e-07	-1.71498	-3.62731e-10
47825513	chr2:47825513:C:G	3.35867e-07	-1.51451e-10	-1.17969
47825758	chr2:47825758:G:C	2.04542e-07	-1.67563	-3.62731e-10
47825939	chr2:47825939:T:C	4.84734e-07	-1.51451e-10	-0.812801
47825967	chr2:47825967:C:T	2.86936e-07	-1.51451e-10	-1.33714
47826035	chr2:47826035:TAA:T	5.59786e-07	-1.51451e-10	-0.668848
47826121	chr2:47826121:C:T	6.71034e-07	-1.51451e-10	-0.487581
47826348	chr2:47826348:C:T	3.27294e-07	-1.51451e-10	-1.20554
47826670	chr2:47826670:T:C	8.4596e-08	-1.39275	-1.16576
47826774	chr2:47826774:T:G	2.80281e-07	-0.660488	-0.700122
47827393	chr2:47827393:A:G	3.29644e-07	-0.62358	-0.574807
47827472	chr2:47827472:A:G	5.59877e-07	0.555886	-1.22457
47827767	chr2:47827767:G:C	2.02378e-07	-1.68626	-3.62731e-10
47828172	chr2:47828172:A:G	8.22288e-07	0.712858	-0.997169
47828344	chr2:47828344:C:G	7.35313e-07	0.628763	-1.02487
47828419	chr2:47828419:C:A	5.32693e-07	0.319992	-1.03845
47828571	chr2:47828571:T:C	2.67957e-07	-1.08412	-0.321457
47828603	chr2:47828603:T:C	1.05343e-06	-1.51451e-10	-0.0365926
47828821	chr2:47828821:T:C	2.7849e-07	-1.51451e-10	-1.36702
47829029	chr2:47829029:C:G	4.61693e-07	0.225742	-1.08724
47829035	chr2:47829035:C:T	5.78682e-07	-1.51451e-10	-0.635649
47829055	chr2:47829055:G:C	5.28432e-06	-1.51451e-10	1.5761
47829092	chr2:47829092:G:A	3.38847e-05	2.54488	0.889442
47829834	chr2:47829834:T:G	3.05286e-07	-1.51451e-10	-1.27515
47830149	chr2:47830149:T:A	1.87221e-07	-0.618691	-1.14542
47830201	chr2:47830201:A:G	5.55116e-07	-1.51451e-10	-0.677224
47830788	chr2:47830788:G:C	3.9228e-07	-1.51451e-10	-1.02443
47831298	chr2:47831298:C:T	1.68688e-07	-0.846629	-1.02172
47831452	chr2:47831452:A:C	6.83264e-08	-1.4023	-1.3698
47831503	chr2:47831503:T:C	4.20826e-07	0.21784	-1.17202
47832332	chr2:47832332:AAAAT:A	9.11925e-08	-1.55978	-0.923646
47833205	chr2:47833205:C:G	3.02684e-07	-1.51451e-10	-1.28371
47833242	chr2:47833242:T:C	2.72233e-05	-1.51451e-10	3.21543
47833641	chr2:47833641:G:C	2.18658e-07	-1.60889	-3.62731e-10
47833737	chr2:47833737:T:C	2.06485e-07	-0.861564	-0.804609
47833808	chr2:47833808:G:A	3.22677e-05	3.02185	0.363574
47833978	chr2:47833978:T:G	2.81794e-07	-1.51451e-10	-1.35522
47834082	chr2:47834082:G:A	5.58727e-07	0.414346	-1.08509
47834134	chr2:47834134:G:C	4.47471e-07	-1.51451e-10	-0.89279
47834289	chr2:47834289:A:G	7.84925e-08	-1.2794	-1.354
47835098	chr2:47835098:A:G	4.33308e-07	0.147302	-1.07226
47835207	chr2:47835207:A:G	2.96415e-07	-1.51451e-10	-1.30464
47835622	chr2:47835622:G:A	3.33666e-07	0.0490872	-1.23535
47835645	chr2:47835645:G:A	1.79579e-07	-1.28279	-0.522991
47836268	chr2:47836268:G:A	3.33753e-07	-1.51451e-10	-1.186
47837176	chr2:47837176:T:C	2.7888e-07	-1.51451e-10	-1.36562
47837812	chr2:47837812:C:G	3.20482e-07	-1.51451e-10	-1.22658
47837904	chr2:47837904:C:T	1.56595e-06	0.359847	-3.62731e-10
47837909	chr2:47837909:T:C	3.14177e-07	-1.51451e-10	-1.24645
47837992	chr2:47837992:G:A	4.34239e-07	0.136119	-1.05893
47838605	chr2:47838605:C:T	7.86483e-08	-1.27892	-1.35249
47840093	chr2:47840093:G:A	2.87965e-07	-1.51451e-10	-1.33356
47840128	chr2:47840128:A:G	5.15436e-07	0.399109	-1.1505
47840487	chr2:47840487:G:A	5.75121e-07	-1.51451e-10	-0.641821
47841353	chr2:47841353:TA:T	3.0648e-07	-1.51451e-10	-1.27125
47841508	chr2:47841508:C:T	7.45769e-08	-1.31529	-1.36928
47841919	chr2:47841919:G:A	9.21098e-07	-1.51451e-10	-0.170835
47842164	chr2:47842164:C:T	3.71923e-07	0.0559461	-1.13366
47842306	chr2:47842306:C:T	8.60038e-08	-1.30961	-1.2324
47842399	chr2:47842399:A:C	3.1664e-07	-1.51451e-10	-1.23864
47842553	chr2:47842553:C:T	6.6844e-07	-1.51451e-10	-0.491455
47842604	chr2:47842604:T:TA	3.18638e-07	-1.51451e-10	-1.23235
47842881	chr2:47842881:A:G	2.77714e-07	-1.51451e-10	-1.36981
47843517	chr2:47843517:T:C	3.36576e-07	-1.51451e-10	-1.17758
47843615	chr2:47843615:C:G	2.83993e-07	-1.51451e-10	-1.34745
47843678	chr2:47843678:T:A	2.03287e-07	-0.78978	-0.892002
47843737	chr2:47843737:T:G	1.00604e-07	-1.7148	-0.670406
47844116	chr2:47844116:T:A	8.53444e-08	-1.22224	-1.32747
47844431	chr2:47844431:C:T	4.15194e-07	-1.51451e-10	-0.967656
47844514	chr2:47844514:ATAT:A	1.05144e-07	-1.34695	-0.994117
47844720	chr2:47844720:C:T	2.82723e-07	-1.51451e-10	-1.35194
47845872	chr2:47845872:A:C	2.96643e-07	-0.663876	-0.639995
47845978	chr2:47845978:C:T	6.69322e-08	-1.51139	-1.28133
47846230	chr2:47846230:G:A	2.45288e-07	-1.49397	-3.62731e-10
47846529	chr2:47846529:T:A	2.37765e-07	-1.52512	-3.62731e-10
47846532	chr2:47846532:T:C	2.90047e-07	-1.51451e-10	-1.32636
47846676	chr2:47846676:T:C	4.53322e-07	-0.724488	-0.155311
47846738	chr2:47846738:TATATC:T	9.05482e-08	-1.25026	-1.24026
47846834	chr2:47846834:C:T	3.13607e-07	-1.51451e-10	-1.24826
47847194	chr2:47847194:G:A	3.67901e-07	0.134989	-1.22358
47847422	chr2:47847422:A:G	2.85609e-07	-1.51451e-10	-1.34178
47847444	chr2:47847444:C:A	3.35038e-07	-1.51451e-10	-1.18216
47848142	chr2:47848142:AC:A	1.07061e-07	-1.45208	-0.870921
47848263	chr2:47848263:T:C	3.59713e-05	2.82683	0.667247
47848827	chr2:47848827:C:T	2.05223e-07	-1.6723	-3.62731e-10
47848993	chr2:47848993:A:G	3.42836e-07	-1.51451e-10	-1.15915
47849180	chr2:47849180:A:G	3.22638e-07	-1.51451e-10	-1.21987
47849409	chr2:47849409:A:G	5.72265e-07	-0.6468	-3.62731e-10
47849940	chr2:47849940:G:A	3.46061e-07	0.0723382	-1.22213
47850360	chr2:47850360:A:C	7.85437e-08	-1.66686	-0.965889
47850566	chr2:47850566:A:T	6.13855e-08	-1.52838	-1.35085
47850919	chr2:47850919:G:A	4.04337e-07	-1.51451e-10	-0.994153
47851053	chr2:47851053:G:A	1.97033e-07	-1.71303	-3.62731e-10
47851072	chr2:47851072:A:T	1.82007e-07	-0.727348	-1.06501
47851188	chr2:47851188:G:A	1.31331e-05	1.91954	0.566952
47851198	chr2:47851198:C:T	1.78162e-05	2.44339	0.348072
47851874	chr2:47851874:T:G	6.88952e-07	-1.51451e-10	-0.461231
47852710	chr2:47852710:A:C	7.44876e-06	-1.51451e-10	1.9194
47852839	chr2:47852839:T:C	2.0562e-07	-0.478019	-1.19235
47853762	chr2:47853762:T:C	3.37327e-07	-1.51451e-10	-1.17535
47855052	chr2:47855052:G:T	2.98738e-07	-1.51451e-10	-1.29683
47855057	chr2:47855057:T:C	3.34475e-07	-1.51451e-10	-1.18384
47855285	chr2:47855285:C:T	3.09287e-07	-1.51451e-10	-1.26213
47855428	chr2:47855428:TTAATGTAA:T	2.38351e-07	-1.52266	-3.62731e-10
47855508	chr2:47855508:G:C	2.82447e-07	-1.51451e-10	-1.35291
47855890	chr2:47855890:G:A	3.08972e-07	-0.403572	-0.859578
47856433	chr2:47856433:G:T	2.77726e-07	-1.51451e-10	-1.36977
47856472	chr2:47856472:A:C	6.1158e-07	-1.51451e-10	-0.580355
47856696	chr2:47856696:T:A	3.13012e-07	-1.51451e-10	-1.25016
47857282	chr2:47857282:G:A	1.17787e-06	-1.51451e-10	0.0750646
47857423	chr2:47857423:A:T	6.86322e-08	-1.50266	-1.26498
47857533	chr2:47857533:C:T	2.86217e-07	-1.51451e-10	-1.33965
47857751	chr2:47857751:G:A	1.96777e-07	-1.71433	-3.62731e-10
47857922	chr2:47857922:C:A	5.16413e-08	-1.68547	-1.36661
47858422	chr2:47858422:C:G	2.33862e-07	-1.54167	-3.62731e-10
47858525	chr2:47858525:T:C	3.22008e-07	-1.51451e-10	-1.22182
47859379	chr2:47859379:G:A	2.97419e-07	-1.51451e-10	-1.30126
47859715	chr2:47859715:T:G	2.26514e-07	-0.363481	-1.21011
47859737	chr2:47859737:T:G	2.78202e-07	-1.51451e-10	-1.36805
47859888	chr2:47859888:C:G	6.80825e-08	-1.5605	-1.21518
47860400	chr2:47860400:T:C	3.02884e-07	-1.51451e-10	-1.28305
47860949	chr2:47860949:T:C	2.18938e-07	-0.64445	-0.963165
47861009	chr2:47861009:T:C	6.70723e-08	-1.51648	-1.27415
47861099	chr2:47861099:C:A	3.55164e-07	-1.51451e-10	-1.12382
47861273	chr2:47861273:A:G	3.03376e-07	-0.862581	-0.418846
47861294	chr2:47861294:T:G	1.82249e-07	-0.545109	-1.24592
47861492	chr2:47861492:A:C	3.23364e-07	-1.51451e-10	-1.21762
47862065	chr2:47862065:A:G	2.79295e-07	-1.51451e-10	-1.36413
47862385	chr2:47862385:C:T	2.00562e-07	-1.69528	-3.62731e-10
47863406	chr2:47863406:ATG:A	4.94629e-07	-1.51451e-10	-0.792594
47864222	chr2:47864222:A:C	3.91996e-07	-1.51451e-10	-1.02515
47864269	chr2:47864269:A:T	6.40997e-08	-1.57327	-1.26269
47864327	chr2:47864327:C:T	2.47709e-07	-1.48415	-3.62731e-10
47865035	chr2:47865035:C:T	2.53967e-07	-1.4592	-3.62731e-10
47865487	chr2:47865487:C:T	2.79106e-07	-1.51451e-10	-1.36481
47865526	chr2:47865526:C:T	2.34565e-07	-0.906609	-0.632062
47865702	chr2:47865702:T:C	2.78316e-07	-1.51451e-10	-1.36765
47866333	chr2:47866333:C:T	2.73702e-07	-0.304926	-1.07944
47866365	chr2:47866365:C:T	5.63426e-07	-1.51451e-10	-0.662366
47866425	chr2:47866425:G:C	2.91853e-07	-1.51451e-10	-1.32015
47866497	chr2:47866497:C:T	2.97224e-07	-0.869625	-0.432291
47867058	chr2:47867058:T:C	2.88842e-07	-1.51451e-10	-1.33052
47867141	chr2:47867141:A:G	1.97083e-07	-1.71278	-3.62731e-10
47867722	chr2:47867722:TAAGTCA:T	2.05217e-07	-0.511463	-1.16087
47867926	chr2:47867926:T:C	2.99618e-07	-1.51451e-10	-1.29389
47867971	chr2:47867971:A:C	1.18382e-07	-1.28097	-0.941516
47868036	chr2:47868036:G:A	2.68142e-07	-0.93536	-0.469523
47868436	chr2:47868436:C:T	3.17079e-07	-1.51451e-10	-1.23725
47868748	chr2:47868748:G:A	3.37357e-07	-0.932204	-0.243056
47870406	chr2:47870406:T:C	2.75856e-07	-0.860352	-0.51617
47871000	chr2:47871000:T:A	3.19303e-07	-1.51451e-10	-1.23026
47871484	chr2:47871484:T:C	2.95298e-07	-1.51451e-10	-1.30842
47871505	chr2:47871505:T:C	2.97897e-07	-1.51451e-10	-1.29965
47871513	chr2:47871513:C:T	3.51535e-07	-0.0745307	-1.05956
47871569	chr2:47871569:C:T	7.62209e-08	-1.6099	-1.05286
47871657	chr2:47871657:A:G	2.04265e-07	-1.67698	-3.62731e-10
47872359	chr2:47872359:C:T	3.14385e-07	0.0451644	-1.29095
47873002	chr2:47873002:T:C	3.15282e-07	-1.51451e-10	-1.24294
47874669	chr2:47874669:G:A	2.34601e-07	-1.53852	-3.62731e-10
47875025	chr2:47875025:T:C	2.77744e-07	-1.51451e-10	-1.3697
47875091	chr2:47875091:T:C	2.87506e-07	-1.51451e-10	-1.33516
47875092	chr2:47875092:G:A	6.12836e-08	-1.52761	-1.35328
47875310	chr2:47875310:T:C	2.78607e-07	-1.51451e-10	-1.3666
47875709	chr2:47875709:C:CT	2.79299e-07	-1.51451e-10	-1.36412
47875956	chr2:47875956:T:C	3.85815e-07	-1.51451e-10	-1.04104
47876082	chr2:47876082:A:G	1.84721e-07	-0.624276	-1.15328
47876372	chr2:47876372:T:C	5.75321e-08	-1.58906	-1.355
47876678	chr2:47876678:T:A	3.01235e-07	-1.51451e-10	-1.28851
47876759	chr2:47876759:A:G	2.94976e-07	-1.51451e-10	-1.30951
47877007	chr2:47877007:T:C	1.83524e-07	-0.572979	-1.21108
47877299	chr2:47877299:A:C	1.28612e-07	-1.05975	-1.07986
47877356	chr2:47877356:A:G	2.96897e-07	-1.51451e-10	-1.30302
47877423	chr2:47877423:T:C	2.07349e-07	-1.662	-3.62731e-10
47877788	chr2:47877788:G:A	3.03705e-07	-1.51451e-10	-1.28035
47878317	chr2:47878317:T:C	1.96889e-07	-1.71376	-3.62731e-10
47878479	chr2:47878479:C:T	2.78306e-07	-1.51451e-10	-1.36768
47878706	chr2:47878706:G:A	1.90408e-07	-0.918082	-0.829149
47879243	chr2:47879243:T:A	2.06281e-07	-1.00159	-0.665578
47879251	chr2:47879251:A:G	2.17808e-07	-1.61279	-3.62731e-10
47879838	chr2:47879838:A:G	2.02216e-07	-0.922702	-0.764363
47879940	chr2:47879940:C:T	7.00068e-08	-1.42769	-1.32012
47880469	chr2:47880469:G:C	2.08039e-07	-1.65868	-3.62731e-10
47880754	chr2:47880754:G:C	1.96392e-07	-0.50346	-1.21283
47880943	chr2:47880943:T:C	3.04189e-07	-1.51451e-10	-1.27875
47881006	chr2:47881006:G:C	3.36602e-07	-1.51451e-10	-1.1775
47881169	chr2:47881169:T:C	2.80034e-07	-1.51451e-10	-1.36149
47881178	chr2:47881178:G:C	3.45148e-07	-1.51451e-10	-1.15243
47881221	chr2:47881221:C:T	3.35859e-07	-1.51451e-10	-1.17971
47881647	chr2:47881647:C:T	3.00652e-07	-1.51451e-10	-1.29045
47881880	chr2:47881880:T:C	3.46254e-07	-1.51451e-10	-1.14923
47882182	chr2:47882182:A:G	2.23742e-06	0.716677	-3.62731e-10
47882474	chr2:47882474:C:T	6.23154e-08	-1.50011	-1.36408
47882491	chr2:47882491:T:C	2.83972e-07	-1.51451e-10	-1.34753
47882712	chr2:47882712:G:A	3.0726e-07	-1.51451e-10	-1.26871
47883425	chr2:47883425:A:C	6.04212e-08	-1.56595	-1.32912
47883467	chr2:47883467:G:C	3.252e-07	-1.51451e-10	-1.21196
47883880	chr2:47883880:T:C	3.19869e-07	-1.51451e-10	-1.22849
47884057	chr2:47884057:T:C	5.90535e-08	-1.66455	-1.25341
47884828	chr2:47884828:CA:C	1.54178e-07	-0.986113	-0.972179
47884880	chr2:47884880:C:A	1.47432e-07	-1.00545	-0.997582
47886007	chr2:47886007:A:ATGC	1.81271e-07	-0.58236	-1.21405
47886010	chr2:47886010:C:G	2.93729e-07	-1.51451e-10	-1.31374
47886265	chr2:47886265:G:C	2.7772e-07	-1.51451e-10	-1.36979
47886563	chr2:47886563:T:C	2.21646e-07	-1.59532	-3.62731e-10
47886955	chr2:47886955:C:G	6.68584e-08	-1.47245	-1.32138
47887070	chr2:47887070:G:A	6.29557e-08	-1.51751	-1.33646
47887195	chr2:47887195:T:G	6.28211e-08	-1.57042	-1.28569
47887450	chr2:47887450:C:T	2.78085e-07	-1.51451e-10	-1.36848
47887534	chr2:47887534:C:T	2.80214e-07	-1.51451e-10	-1.36085
47887556	chr2:47887556:T:G	3.37812e-07	-1.51451e-10	-1.17391
47887635	chr2:47887635:C:T	2.28123e-07	-1.56652	-3.62731e-10
47888027	chr2:47888027:T:G	1.89333e-07	-0.578919	-1.17398
47888125	chr2:47888125:G:A	5.95275e-07	-1.51451e-10	-0.607378
47888192	chr2:47888192:C:T	6.06966e-07	-1.51451e-10	-0.587929
47888608	chr2:47888608:T:C	3.06678e-07	-1.51451e-10	-1.2706
47888803	chr2:47888803:T:C	2.30851e-07	-0.887235	-0.667396
47888813	chr2:47888813:T:C	1.90686e-07	-1.07571	-0.67007
47888929	chr2:47888929:T:C	9.10889e-07	-1.51451e-10	-0.181981
47889093	chr2:47889093:T:C	1.86181e-07	-0.589865	-1.17982
47890358	chr2:47890358:T:C	9.67037e-07	-1.51451e-10	-0.122164
47890787	chr2:47890787:G:C	3.21115e-07	-1.51451e-10	-1.2246
47890826	chr2:47890826:T:G	3.25718e-07	-1.51451e-10	-1.21037
47890994	chr2:47890994:T:A	5.65584e-07	-1.51451e-10	-0.658543
47891286	chr2:47891286:C:T	2.88396e-07	-1.51451e-10	-1.33207
47891499	chr2:47891499:T:C	9.64837e-07	-1.51451e-10	-0.124442
47891518	chr2:47891518:T:G	2.31373e-07	-1.55237	-3.62731e-10
47891757	chr2:47891757:T:C	6.21248e-08	-1.53584	-1.33141
47892096	chr2:47892096:T:C	3.15963e-07	-1.51451e-10	-1.24078
47892134	chr2:47892134:C:T	6.72883e-08	-1.69421	-1.0932
47892278	chr2:47892278:T:A	2.02975e-07	-0.502484	-1.18084
47892307	chr2:47892307:A:C	1.9986e-07	-1.03852	-0.660264
47892524	chr2:47892524:T:A	9.33683e-07	-1.51451e-10	-0.157265
47892641	chr2:47892641:A:T	2.88572e-07	-1.51451e-10	-1.33146
47892821	chr2:47892821:T:C	3.12344e-07	-1.51451e-10	-1.2523
47892949	chr2:47892949:T:C	7.64294e-08	-1.45135	-1.20868
47893281	chr2:47893281:C:T	8.73526e-07	-1.51451e-10	-0.223864
47893727	chr2:47893727:G:A	1.92579e-07	-1.02376	-0.712137
47893992	chr2:47893992:G:C	1.85328e-07	-0.963893	-0.81038
47894464	chr2:47894464:T:C	3.01236e-07	-0.129633	-1.15888
47895582	chr2:47895582:G:A	4.80095e-07	-1.51451e-10	-0.822418
47895684	chr2:47895684:A:G	3.84136e-07	-1.51451e-10	-1.04541
47895703	chr2:47895703:T:G	7.81987e-07	-1.51451e-10	-0.334563
47895709	chr2:47895709:T:C	4.00315e-07	-1.51451e-10	-1.00415
47895990	chr2:47895990:C:T	2.75819e-07	-0.164404	-1.21225
47896247	chr2:47896247:T:C	6.27142e-08	-1.51303	-1.34478
47896491	chr2:47896491:C:G	3.51661e-07	-1.51451e-10	-1.13373
47896720	chr2:47896720:T:C	3.5715e-07	-1.51451e-10	-1.11825
47896756	chr2:47896756:A:C	2.12478e-07	-0.846239	-0.791324
47896931	chr2:47896931:A:C	5.93461e-08	-1.56646	-1.34656
47897039	chr2:47897039:G:C	2.263e-07	-0.801374	-0.773166
47897090	chr2:47897090:A:C	5.91199e-08	-1.56553	-1.3513
47897365	chr2:47897365:G:C	6.62012e-08	-1.71307	-1.09063
47898399	chr2:47898399:A:G	2.18784e-07	-1.60832	-3.62731e-10
47899455	chr2:47899455:A:T	4.33957e-07	-0.923456	-3.62731e-10
47899600	chr2:47899600:T:G	6.66162e-08	-1.45419	-1.34326
47900121	chr2:47900121:T:C	1.38934e-07	-1.03936	-1.02305
47900133	chr2:47900133:T:A	1.13391e-06	-1.51451e-10	0.0370218
47900182	chr2:47900182:T:C	1.97909e-07	-1.7086	-3.62731e-10
47901270	chr2:47901270:C:T	1.66665e-07	-1.05616	-0.824259
47901534	chr2:47901534:T:C	2.95694e-07	-1.51451e-10	-1.30708
47902273	chr2:47902273:C:T	9.10924e-06	1.63974	0.4809
47903416	chr2:47903416:G:A	2.84498e-07	-1.51451e-10	-1.34568
47903800	chr2:47903800:G:A	6.87121e-08	-1.40871	-1.35776
47904797	chr2:47904797:T:C	5.9235e-08	-1.70507	-1.20982
47906625	chr2:47906625:C:T	3.69722e-07	-1.51451e-10	-1.08365
47908372	chr2:47908372:A:G	4.78584e-07	-1.51451e-10	-0.825569
47908378	chr2:47908378:G:C	4.60493e-07	-0.13973	-0.724375
47908471	chr2:47908471:T:C	3.11388e-07	-1.51451e-10	-1.25536
47908953	chr2:47908953:T:C	5.77445e-07	0.26777	-0.905558
47909208	chr2:47909208:A:C	2.84343e-07	-1.51451e-10	-1.34622
47909551	chr2:47909551:T:C	4.98894e-07	-1.51451e-10	-0.784007
47909852	chr2:47909852:A:AT	2.83381e-07	-1.51451e-10	-1.34961
47909894	chr2:47909894:A:G	3.85538e-07	0.185591	-1.22735
47911099	chr2:47911099:C:A	2.97542e-07	-1.30085	-3.62731e-10
47911121	chr2:47911121:T:C	3.51351e-07	-1.51451e-10	-1.13462
47911146	chr2:47911146:A:G	9.88185e-07	0.38859	-0.489122
47911221	chr2:47911221:T:C	7.10727e-07	-1.51451e-10	-0.430114
47911374	chr2:47911374:G:C	5.64016e-07	-1.51451e-10	-0.661319
47911495	chr2:47911495:C:A	5.38916e-08	-1.64963	-1.3598
47911653	chr2:47911653:A:G	3.49772e-07	-0.617281	-0.52184
47911704	chr2:47911704:G:C	3.21227e-07	-1.22425	-3.62731e-10
47912882	chr2:47912882:T:C	3.51013e-07	-1.51451e-10	-1.13558
47913356	chr2:47913356:G:C	5.07651e-07	-0.114768	-0.651839
47913750	chr2:47913750:G:C	3.47747e-07	-1.51451e-10	-1.14493
47914133	chr2:47914133:G:A	2.82445e-07	-1.51451e-10	-1.35292
47914695	chr2:47914695:T:C	3.2315e-07	0.0718099	-1.2901
47915327	chr2:47915327:T:C	4.10627e-07	-1.51451e-10	-0.978716
47915360	chr2:47915360:G:A	3.68849e-07	-1.51451e-10	-1.08601
47915389	chr2:47915389:C:T	3.62188e-07	-1.51451e-10	-1.10424
47915704	chr2:47915704:G:A	3.10917e-07	-1.51451e-10	-1.25688
47916010	chr2:47916010:T:C	1.05706e-07	-1.01259	-1.32315
47917737	chr2:47917737:C:T	1.79663e-07	-0.997517	-0.8078
47917858	chr2:47917858:A:C	2.81927e-07	-1.51451e-10	-1.35475
47918111	chr2:47918111:A:C	3.11924e-07	-1.51451e-10	-1.25364
47918751	chr2:47918751:A:C	2.85101e-07	-1.51451e-10	-1.34356
47918760	chr2:47918760:C:G	3.02872e-07	-1.51451e-10	-1.28309
47918808	chr2:47918808:C:T	6.43722e-08	-1.5754	-1.25632
47918983	chr2:47918983:T:C	7.44765e-08	-1.34874	-1.33717
47919361	chr2:47919361:C:G	2.788e-07	-1.51451e-10	-1.36591
47919606	chr2:47919606:T:C	2.94447e-07	-1.51451e-10	-1.3113
47919737	chr2:47919737:A:G	1.96888e-07	-1.71376	-3.62731e-10
47920173	chr2:47920173:A:C	3.38836e-07	-1.51451e-10	-1.17088
47920450	chr2:47920450:T:C	1.11159e-07	-0.989423	-1.29601
47921748	chr2:47921748:CA:C	2.30711e-07	-0.817741	-0.737494
47922409	chr2:47922409:C:T	2.9812e-07	-1.29891	-3.62731e-10
47922558	chr2:47922558:T:C	7.8824e-08	-1.25983	-1.36936
47922876	chr2:47922876:TA:T	6.92416e-07	0.54649	-1.0027
47923747	chr2:47923747:T:C	2.84214e-07	-1.51451e-10	-1.34668
47924030	chr2:47924030:A:ATGT	1.02951e-07	-1.05467	-1.30748
47924287	chr2:47924287:G:A	3.56934e-07	-1.51451e-10	-1.11885
47924684	chr2:47924684:C:T	1.96797e-07	-1.71423	-3.62731e-10
47925153	chr2:47925153:T:C	9.53851e-08	-1.10514	-1.33334
47925199	chr2:47925199:T:C	4.35061e-07	-1.51451e-10	-0.920915
47925454	chr2:47925454:T:C	3.8257e-07	-1.51451e-10	-1.04949
47925859	chr2:47925859:C:A	8.37458e-08	-1.70963	-0.858989
47926192	chr2:47926192:G:GA	5.43267e-07	-1.51451e-10	-0.698801
47926268	chr2:47926268:T:C	3.28788e-07	-1.51451e-10	-1.20099
47926566	chr2:47926566:T:C	3.12995e-07	-1.51451e-10	-1.25022
47927026	chr2:47927026:C:T	3.51454e-07	-1.51451e-10	-1.13432
47927614	chr2:47927614:C:T	3.74984e-07	-1.51451e-10	-1.06952
47928345	chr2:47928345:C:A	8.06185e-08	-1.24794	-1.35874
47929006	chr2:47929006:T:C	3.83395e-07	-1.51451e-10	-1.04734
47929047	chr2:47929047:A:C	4.25346e-07	-1.51451e-10	-0.943499
47929320	chr2:47929320:C:T	2.01516e-07	-1.69053	-3.62731e-10
47929660	chr2:47929660:C:A	5.02056e-07	-1.51451e-10	-0.77769
47929696	chr2:47929696:A:G	3.37464e-07	-0.788767	-0.386175
47929770	chr2:47929770:G:A	3.16544e-07	-0.794476	-0.444462
47929806	chr2:47929806:A:G	7.20203e-08	-1.36997	-1.34948
47931059	chr2:47931059:G:A	7.4582e-08	-1.33342	-1.35108
47931179	chr2:47931179:C:T	3.31641e-07	-0.678167	-0.514182
47931201	chr2:47931201:A:G	1.18572e-07	-0.961942	-1.25894
47931218	chr2:47931218:G:C	2.02527e-07	-1.68553	-3.62731e-10
47931391	chr2:47931391:G:A	3.6514e-07	-1.51451e-10	-1.09612
47931842	chr2:47931842:G:A	3.33749e-07	-1.51451e-10	-1.18601
47931919	chr2:47931919:T:C	3.85532e-07	-0.540524	-0.501253
47932270	chr2:47932270:G:A	2.92268e-07	-1.51451e-10	-1.31873
47932376	chr2:47932376:A:G	3.10426e-07	-1.51451e-10	-1.25845
47933087	chr2:47933087:G:A	4.90667e-07	0.229728	-1.03036
47933143	chr2:47933143:C:T	6.88483e-07	0.658015	-1.11993
47933372	chr2:47933372:G:A	3.55981e-07	-0.625183	-0.496343
47934097	chr2:47934097:C:T	1.78278e-06	0.489529	-3.62731e-10
47934205	chr2:47934205:C:T	3.43812e-07	-1.51451e-10	-1.15631
47934419	chr2:47934419:A:G	2.97482e-07	-0.628647	-0.672401
47935127	chr2:47935127:AG:A	2.82015e-07	-0.642902	-0.711539
47935141	chr2:47935141:G:A	2.63223e-07	-0.705041	-0.718359
47935221	chr2:47935221:CTTGT:C	2.72925e-07	-0.645289	-0.741916
47935453	chr2:47935453:C:T	3.38862e-07	-1.51451e-10	-1.17081
47935565	chr2:47935565:T:C	7.86715e-07	-1.51451e-10	-0.328536
47936356	chr2:47936356:A:G	4.11597e-07	-1.51451e-10	-0.976356
47936465	chr2:47936465:A:C	3.97465e-07	-1.51451e-10	-1.0113
47936472	chr2:47936472:C:T	5.43584e-07	0.452746	-1.15096
47936991	chr2:47936991:C:T	2.87702e-07	-0.65142	-0.683057
47937127	chr2:47937127:C:T	3.39979e-07	-1.51451e-10	-1.16752
47937195	chr2:47937195:T:G	7.92303e-08	-1.63614	-0.987899
47937222	chr2:47937222:T:C	3.0082e-07	-1.51451e-10	-1.28989
47938149	chr2:47938149:C:T	1.48053e-06	0.303753	-3.62731e-10
47938268	chr2:47938268:A:G	2.62016e-07	-1.42799	-3.62731e-10
47938677	chr2:47938677:G:A	3.31334e-07	-1.51451e-10	-1.19328
47938692	chr2:47938692:T:C	7.54372e-07	-1.51451e-10	-0.370515
47938715	chr2:47938715:G:A	5.54558e-07	-0.333617	-0.344613
47938718	chr2:47938718:T:G	4.15617e-07	0.261855	-1.22849
47938728	chr2:47938728:G:A	3.90179e-07	0.188157	-1.21795
47939100	chr2:47939100:TC:T	7.77918e-07	0.774935	-1.11471
47939129	chr2:47939129:T:C	7.37569e-08	-1.33835	-1.35727
47939852	chr2:47939852:G:A	1.45694e-07	-1.03398	-0.980916
47940595	chr2:47940595:T:G	2.09521e-07	-1.65158	-3.62731e-10
47940800	chr2:47940800:C:T	9.24202e-08	-1.18375	-1.28631
47941003	chr2:47941003:A:C	1.00138e-07	-1.09329	-1.29656
47941147	chr2:47941147:T:G	2.88219e-07	-1.51451e-10	-1.33268
47941601	chr2:47941601:A:G	9.59769e-08	-1.1047	-1.32759
47941782	chr2:47941782:T:A	3.03762e-07	-1.51451e-10	-1.28016
47941994	chr2:47941994:A:G	9.7136e-08	-1.0828	-1.33749
47942085	chr2:47942085:G:C	6.49779e-08	-1.70688	-1.11548
47942146	chr2:47942146:A:G	5.65163e-08	-1.62503	-1.33684
47942534	chr2:47942534:G:C	4.13003e-07	0.0729412	-1.04589
47942629	chr2:47942629:G:C	1.90926e-07	-1.17369	-0.570827
47943215	chr2:47943215:A:G	3.00744e-07	-1.51451e-10	-1.29014
47943841	chr2:47943841:T:C	4.66587e-07	-0.198442	-0.652516
47943921	chr2:47943921:A:T	9.28832e-08	-1.1947	-1.27036
47944572	chr2:47944572:G:A	2.37897e-07	-1.52456	-3.62731e-10
47944868	chr2:47944868:T:C	3.12771e-07	-1.51451e-10	-1.25093
47945681	chr2:47945681:T:C	3.72283e-07	-1.51451e-10	-1.07675
47946607	chr2:47946607:T:C	3.36242e-07	-1.17857	-3.62731e-10
47946727	chr2:47946727:C:T	6.37352e-08	-1.69838	-1.14328
47947060	chr2:47947060:T:C	8.69398e-08	-1.25835	-1.27284
47947647	chr2:47947647:G:A	6.56079e-08	-1.67909	-1.13362
47947970	chr2:47947970:T:C	3.07313e-07	-1.51451e-10	-1.26853
47947987	chr2:47947987:C:G	8.42454e-08	-1.27363	-1.28904
47948087	chr2:47948087:G:A	8.35505e-08	-1.28228	-1.28867
47948199	chr2:47948199:G:A	6.27956e-08	-1.69112	-1.1654
47948313	chr2:47948313:G:T	2.68396e-07	-0.336748	-1.06719
47948581	chr2:47948581:C:T	2.81662e-07	-1.51451e-10	-1.35569
47948947	chr2:47948947:C:T	9.43015e-08	-1.15249	-1.29741
47949517	chr2:47949517:C:T	5.36356e-06	2.49423	-0.903246
47951302	chr2:47951302:G:A	2.28826e-07	-0.80667	-0.756772
47951615	chr2:47951615:G:A	3.02348e-07	-1.51451e-10	-1.28482
47951636	chr2:47951636:C:T	1.82424e-07	-0.437462	-1.3526
47951763	chr2:47951763:C:T	2.19629e-07	-1.60446	-3.62731e-10
47952095	chr2:47952095:G:A	3.61137e-07	-1.51451e-10	-1.10714
47952156	chr2:47952156:C:A	9.48035e-08	-1.09488	-1.34971
47952179	chr2:47952179:T:G	7.90987e-08	-1.2757	-1.35001
47952556	chr2:47952556:T:G	1.264e-07	-0.928843	-1.22811
47953428	chr2:47953428:G:A	1.20521e-07	-0.974985	-1.2296
47953486	chr2:47953486:T:C	1.17834e-07	-0.998057	-1.22906
47953526	chr2:47953526:C:G	2.94684e-07	-1.51451e-10	-1.3105
47954008	chr2:47954008:A:G	3.15556e-07	-1.51451e-10	-1.24207
47954135	chr2:47954135:C:T	2.80332e-07	-1.51451e-10	-1.36043
47954189	chr2:47954189:T:C	2.54473e-07	-0.224956	-1.23225
47954979	chr2:47954979:C:T	4.14213e-07	-1.51451e-10	-0.970022
47955013	chr2:47955013:A:G	2.90065e-07	-1.51451e-10	-1.3263
47955049	chr2:47955049:T:C	4.46399e-07	-1.51451e-10	-0.895189
47955069	chr2:47955069:C:T	3.63376e-07	-1.51451e-10	-1.10096
47955249	chr2:47955249:C:T	3.28017e-07	-1.51451e-10	-1.20333
47955388	chr2:47955388:A:G	2.00425e-07	-1.69596	-3.62731e-10
47955538	chr2:47955538:C:T	1.59938e-07	-0.568803	-1.35281
47955831	chr2:47955831:A:G	1.456e-07	-0.681679	-1.33386
47956437	chr2:47956437:T:G	4.51909e-07	-1.51451e-10	-0.88292
47956492	chr2:47956492:C:T	3.98835e-07	0.320811	-1.32866
47956507	chr2:47956507:G:T	3.90531e-07	0.108902	-1.1378
47956708	chr2:47956708:C:A	2.63402e-07	-0.110326	-1.31239
47956731	chr2:47956731:A:G	2.22051e-07	-1.59349	-3.62731e-10
47956849	chr2:47956849:GA:G	2.92017e-07	-1.51451e-10	-1.31959
47956978	chr2:47956978:A:G	6.00082e-07	-0.599335	-3.62731e-10
47958164	chr2:47958164:G:A	5.42609e-08	-1.69962	-1.30298
47958220	chr2:47958220:TTTTG:T	2.9146e-07	-1.51451e-10	-1.3215
47958820	chr2:47958820:A:C	3.06555e-07	-1.51451e-10	-1.271
47959458	chr2:47959458:G:A	2.9927e-07	-1.51451e-10	-1.29506
47959569	chr2:47959569:T:A	7.98367e-08	-1.28346	-1.33296
47959772	chr2:47959772:A:G	3.62101e-07	-1.51451e-10	-1.10448
47959834	chr2:47959834:C:G	3.25849e-07	-1.51451e-10	-1.20997
47961113	chr2:47961113:C:T	4.17654e-07	-1.51451e-10	-0.961748
47961184	chr2:47961184:A:G	1.96742e-07	-1.71451	-3.62731e-10
47961264	chr2:47961264:A:G	3.24052e-07	-1.51451e-10	-1.2155
47961339	chr2:47961339:C:CA	8.00531e-08	-1.4164	-1.19731
47963355	chr2:47963355:C:G	3.51105e-07	-1.51451e-10	-1.13532
47964101	chr2:47964101:C:T	2.23884e-07	-0.326509	-1.25876
47964267	chr2:47964267:T:A	1.96784e-07	-1.7143	-3.62731e-10
47964590	chr2:47964590:T:C	2.00433e-07	-1.69592	-3.62731e-10
47965051	chr2:47965051:G:T	6.45052e-07	0.652718	-1.17979
47965803	chr2:47965803:G:C	2.91463e-07	-1.51451e-10	-1.32149
47965823	chr2:47965823:G:C	8.07493e-08	-1.39808	-1.20697
47965969	chr2:47965969:T:C	7.80767e-08	-1.38407	-1.25464
47966361	chr2:47966361:C:G	6.06143e-08	-1.61439	-1.27749
47966548	chr2:47966548:CTT:C	5.56722e-07	0.569635	-1.24397
47968093	chr2:47968093:G:A	3.00499e-07	-1.51451e-10	-1.29096
47968426	chr2:47968426:C:T	2.97266e-07	-1.51451e-10	-1.30177
47968593	chr2:47968593:C:T	5.86232e-07	-1.51451e-10	-0.622686
47968648	chr2:47968648:T:A	5.14447e-07	0.580733	-1.33404
47968669	chr2:47968669:C:A	5.70917e-07	-1.51451e-10	-0.649158
47968938	chr2:47968938:G:A	7.37169e-07	-1.51451e-10	-0.393585
47969196	chr2:47969196:T:C	4.36136e-07	-0.918447	-3.62731e-10
47969850	chr2:47969850:C:T	5.15471e-08	-1.71094	-1.34296
47970031	chr2:47970031:A:T	5.70779e-07	-1.51451e-10	-0.6494
47970152	chr2:47970152:A:G	5.47959e-07	-1.51451e-10	-0.690201
47970214	chr2:47970214:G:A	2.83936e-07	-1.51451e-10	-1.34765
47970344	chr2:47970344:T:C	2.8764e-07	-0.027523	-1.30717
47970383	chr2:47970383:C:T	4.93423e-07	-1.51451e-10	-0.795035
47970436	chr2:47970436:T:G	8.82685e-07	-0.213433	-3.62731e-10
47970738	chr2:47970738:AG:A	2.89922e-07	-0.208788	-1.118
47970829	chr2:47970829:C:T	7.45457e-08	-1.37389	-1.3111
47970910	chr2:47970910:A:T	7.28653e-08	-1.39303	-1.31476
47970972	chr2:47970972:A:G	2.79337e-07	-1.51451e-10	-1.36398
47971006	chr2:47971006:C:T	2.23018e-07	-1.58915	-3.62731e-10
47971483	chr2:47971483:A:G	5.75291e-07	-1.51451e-10	-0.641526
47971614	chr2:47971614:A:G	2.16283e-07	-1.61981	-3.62731e-10
47971629	chr2:47971629:T:C	3.14003e-07	-1.51451e-10	-1.247
47972172	chr2:47972172:G:A	1.96653e-07	-1.71496	-3.62731e-10
47972189	chr2:47972189:A:G	6.8117e-07	0.716719	-1.18931
47972706	chr2:47972706:C:T	5.00411e-08	-1.71434	-1.36922
47972763	chr2:47972763:A:G	3.30938e-07	-1.51451e-10	-1.19447
47973260	chr2:47973260:A:T	4.61505e-07	-1.51451e-10	-0.861909
47974104	chr2:47974104:G:C	5.95537e-07	-1.51451e-10	-0.606938
47974427	chr2:47974427:A:G	3.84703e-07	0.325655	-1.36959
47974752	chr2:47974752:T:C	7.40348e-06	3.25154	-1.33823
47974754	chr2:47974754:G:T	9.05424e-08	-1.33984	-1.15074
47974797	chr2:47974797:A:G	6.32405e-07	-1.51451e-10	-0.546872
47975166	chr2:47975166:A:G	5.74716e-07	0.615726	-1.25825
47975415	chr2:47975415:A:T	2.00859e-07	-1.6938	-3.62731e-10
47975767	chr2:47975767:A:G	3.25731e-07	-1.51451e-10	-1.21033
47975947	chr2:47975947:C:T	3.1146e-07	-1.51451e-10	-1.25513
47975995	chr2:47975995:A:G	2.67767e-07	-0.191778	-1.21451
47976042	chr2:47976042:G:A	4.97903e-06	1.51659	-3.62731e-10
47977263	chr2:47977263:C:T	3.82672e-07	-1.51451e-10	-1.04922
47977341	chr2:47977341:G:T	2.78014e-07	-1.51451e-10	-1.36873
47977417	chr2:47977417:C:T	9.79858e-08	-1.1594	-1.25218
47977638	chr2:47977638:C:T	3.02738e-07	-1.51451e-10	-1.28353
47977788	chr2:47977788:C:T	2.86431e-07	-1.51451e-10	-1.3389
47977847	chr2:47977847:T:C	2.82207e-07	-1.51451e-10	-1.35376
47978064	chr2:47978064:A:G	9.86411e-08	-1.16738	-1.23753
47978551	chr2:47978551:T:A	6.07628e-06	2.1573	-0.441551
47978687	chr2:47978687:T:C	6.12117e-07	-1.51451e-10	-0.579478
47978842	chr2:47978842:T:C	2.98591e-07	-0.113094	-1.18423
47979383	chr2:47979383:A:G	3.0561e-07	-1.51451e-10	-1.27409
47979450	chr2:47979450:A:G	2.86591e-07	-0.131325	-1.20702
47979986	chr2:47979986:A:G	4.65894e-07	-0.852443	-3.62731e-10
47980138	chr2:47980138:T:C	4.23981e-06	2.59495	-1.23908
47980186	chr2:47980186:G:A	3.60113e-07	-1.51451e-10	-1.10998
47980196	chr2:47980196:G:A	1.19779e-05	3.20546	-0.811043
47981030	chr2:47981030:T:A	4.23747e-07	-1.51451e-10	-0.947265
47981175	chr2:47981175:A:G	3.26383e-07	-1.51451e-10	-1.20833
47981380	chr2:47981380:A:C	2.68907e-07	-0.173736	-1.2283
47981640	chr2:47981640:G:A	3.43894e-07	-1.51451e-10	-1.15607
47981797	chr2:47981797:C:T	3.3748e-07	-1.1749	-3.62731e-10
47981829	chr2:47981829:A:G	2.77721e-07	-1.51451e-10	-1.36978
47981959	chr2:47981959:C:T	3.2879e-07	-1.51451e-10	-1.20098
47982073	chr2:47982073:A:G	3.33705e-07	-1.51451e-10	-1.18614
47982205	chr2:47982205:C:T	3.26996e-07	-1.51451e-10	-1.20645
47982387	chr2:47982387:T:C	5.97471e-08	-1.71331	-1.19297
47982412	chr2:47982412:T:C	3.82655e-07	-1.51451e-10	-1.04927
47982545	chr2:47982545:A:G	2.90199e-07	-1.51451e-10	-1.32583
47982597	chr2:47982597:A:G	2.90832e-07	-1.51451e-10	-1.32366
47982700	chr2:47982700:T:C	6.48307e-05	2.93395	1.14919
47983756	chr2:47983756:C:T	2.93382e-07	-1.51451e-10	-1.31493
47984049	chr2:47984049:C:G	6.68326e-08	-1.60439	-1.18982
47984315	chr2:47984315:T:G	8.02006e-08	-1.54188	-1.06999
47984651	chr2:47984651:A:C	2.57875e-07	-0.240323	-1.2036
47985383	chr2:47985383:C:G	3.4758e-07	-1.51451e-10	-1.14541
47985423	chr2:47985423:G:A	2.33064e-07	-1.37481	-0.170276
47985569	chr2:47985569:A:G	3.90303e-07	-1.51451e-10	-1.02948
47985754	chr2:47985754:C:G	3.35444e-07	-1.51451e-10	-1.18095
47985862	chr2:47985862:A:G	6.43203e-08	-1.63306	-1.19946
47987078	chr2:47987078:G:A	6.22833e-07	0.560835	-1.12296
47987080	chr2:47987080:G:A	1.57295e-07	-1.29287	-0.645408
47987165	chr2:47987165:C:T	3.9467e-07	-1.51451e-10	-1.01835
47987209	chr2:47987209:A:G	2.15929e-07	-1.26916	-0.352289
47987576	chr2:47987576:A:G	3.6694e-07	-1.51451e-10	-1.0912
47987597	chr2:47987597:T:G	4.30022e-07	-1.51451e-10	-0.932566
47987599	chr2:47987599:C:T	5.52071e-07	0.3706	-1.05332
47988039	chr2:47988039:G:A	4.5978e-07	-1.51451e-10	-0.865654
47988140	chr2:47988140:G:A	1.76871e-07	-0.56108	-1.2599
47988221	chr2:47988221:G:A	2.24315e-07	-1.58335	-3.62731e-10
47988289	chr2:47988289:T:C	1.52878e-07	-1.32214	-0.644624
47989040	chr2:47989040:C:A	5.78928e-08	-1.6343	-1.30351
47989701	chr2:47989701:T:C	2.78151e-06	0.934348	-3.62731e-10
47989871	chr2:47989871:C:A	2.82367e-07	-1.51451e-10	-1.35319
47990039	chr2:47990039:A:C	3.27513e-07	-1.51451e-10	-1.20487
47990413	chr2:47990413:G:A	2.69268e-07	-1.32072	-0.079979
47990706	chr2:47990706:ATCATCATCATCATCG:A	2.80093e-07	-1.51451e-10	-1.36128
47990903	chr2:47990903:A:G	3.29818e-07	0.0365319	-1.23439
47991377	chr2:47991377:T:A	3.26517e-07	-0.0137464	-1.19417
47991395	chr2:47991395:A:G	3.2331e-07	-1.51451e-10	-1.21779
47991437	chr2:47991437:T:C	8.32013e-05	3.2091	1.12352
47991440	chr2:47991440:A:G	5.71437e-07	-1.51451e-10	-0.648247
47991453	chr2:47991453:G:A	8.1355e-08	-1.34556	-1.25201
47991757	chr2:47991757:C:G	2.80178e-07	-1.51451e-10	-1.36098
47992128	chr2:47992128:C:G	1.79044e-06	-1.51451e-10	0.493818
47992504	chr2:47992504:C:T	3.27894e-07	-1.51451e-10	-1.20371
47992561	chr2:47992561:C:G	1.23533e-06	-1.51451e-10	0.122695
47992575	chr2:47992575:C:T	2.12643e-07	-1.63679	-3.62731e-10
47992582	chr2:47992582:T:C	1.58901e-07	-1.32371	-0.604411
47992607	chr2:47992607:A:T	4.8734e-07	-1.51451e-10	-0.80744
47992622	chr2:47992622:C:G	2.64336e-07	-1.41918	-3.62731e-10
47992788	chr2:47992788:A:C	2.77955e-07	-1.51451e-10	-1.36894
47993165	chr2:47993165:T:C	2.77719e-07	-1.51451e-10	-1.36979
47993197	chr2:47993197:G:A	5.5967e-05	2.97253	0.963591
47993509	chr2:47993509:G:A	4.60289e-07	-1.51451e-10	-0.864548
47993520	chr2:47993520:G:A	1.10163e-07	-0.959065	-1.33537
47993764	chr2:47993764:T:C	2.77961e-07	-1.51451e-10	-1.36892
47993902	chr2:47993902:T:G	1.78181e-06	-1.22391	1.71289
47994069	chr2:47994069:A:G	6.44817e-08	-1.62616	-1.20386
47994270	chr2:47994270:G:A	3.24214e-07	-1.51451e-10	-1.215
47994541	chr2:47994541:T:G	4.60062e-07	-1.51451e-10	-0.865039
47994570	chr2:47994570:T:A	2.04165e-07	-1.67748	-3.62731e-10
47995317	chr2:47995317:A:C	2.84587e-07	-1.51451e-10	-1.34536
47995333	chr2:47995333:A:T	1.09804e-07	-1.36851	-0.9292
47995337	chr2:47995337:AG:A	1.90297e-06	0.55477	-3.62731e-10
47995866	chr2:47995866:G:A	3.00516e-07	-1.51451e-10	-1.2909
47996152	chr2:47996152:A:G	2.78981e-07	-1.51451e-10	-1.36526
47996170	chr2:47996170:A:G	2.99667e-07	-0.0878971	-1.20583
47996593	chr2:47996593:T:G	1.26553e-07	-1.25738	-0.898363
47996945	chr2:47996945:T:C	3.68159e-07	-1.51451e-10	-1.08789
47997232	chr2:47997232:C:G	1.1723e-07	-1.26763	-0.964629
47997601	chr2:47997601:C:T	4.55957e-07	-1.51451e-10	-0.874003
47997870	chr2:47997870:G:A	7.35311e-07	0.552468	-0.948576
47998036	chr2:47998036:C:T	1.22249e-07	-1.23874	-0.951607
47998041	chr2:47998041:C:T	5.57741e-08	-1.69027	-1.28483
47998752	chr2:47998752:T:C	8.58503e-07	-1.51451e-10	-0.241212
47999197	chr2:47999197:G:C	8.46244e-08	-1.29425	-1.26393
47999362	chr2:47999362:C:T	5.49705e-08	-1.66489	-1.32472
47999639	chr2:47999639:G:T	1.47843e-07	-1.24397	-0.756276
47999765	chr2:47999765:G:A	5.46813e-08	-1.6757	-1.31918
47999995	chr2:47999995:T:C	3.50383e-07	-1.51451e-10	-1.13737
48000074	chr2:48000074:T:G	2.84458e-07	-1.51451e-10	-1.34582
48000084	chr2:48000084:T:C	3.65264e-07	-1.51451e-10	-1.09578
48000108	chr2:48000108:C:A	1.27645e-07	-1.20641	-0.940741
48000141	chr2:48000141:C:G	3.90899e-07	-1.51451e-10	-1.02795
48000163	chr2:48000163:C:T	3.14408e-07	-1.51451e-10	-1.24571
48000314	chr2:48000314:T:C	3.53466e-07	-1.12861	-3.62731e-10
48000324	chr2:48000324:T:C	3.23554e-07	-1.51451e-10	-1.21703
48000773	chr2:48000773:G:A	1.16558e-07	-1.21322	-1.02479
48001061	chr2:48001061:C:T	3.42023e-07	0.0283989	-1.18992
48001398	chr2:48001398:C:T	3.9181e-07	-1.51451e-10	-1.02562
48001650	chr2:48001650:C:T	3.15226e-07	-1.51451e-10	-1.24311
48002080	chr2:48002080:T:C	2.83587e-07	-1.51451e-10	-1.34888
48002110	chr2:48002110:G:C	2.80916e-07	-1.51451e-10	-1.35834
48002744	chr2:48002744:GCTT:G	2.82821e-07	-1.51451e-10	-1.35159
48002843	chr2:48002843:T:G	2.81155e-07	-1.51451e-10	-1.3575
48002965	chr2:48002965:C:T	3.27005e-07	-1.51451e-10	-1.20643
48003120	chr2:48003120:C:T	2.77712e-07	-1.51451e-10	-1.36982
48003237	chr2:48003237:AAAAC:A	4.0681e-07	-1.51451e-10	-0.988056
48003556	chr2:48003556:T:G	6.20877e-08	-1.63012	-1.23773
48003563	chr2:48003563:G:T	5.03505e-07	0.215276	-0.990083
48003567	chr2:48003567:C:T	4.96954e-07	0.201304	-0.989207
48003839	chr2:48003839:C:T	2.19228e-07	-1.60629	-3.62731e-10
48004416	chr2:48004416:G:C	3.18803e-07	-1.51451e-10	-1.23183
48004529	chr2:48004529:C:G	3.07282e-07	0.0877692	-1.3564
48004605	chr2:48004605:A:C	3.29218e-07	0.159227	-1.35891
48004719	chr2:48004719:C:A	3.19859e-07	-1.51451e-10	-1.22852
48004838	chr2:48004838:G:C	1.31398e-06	-1.51451e-10	0.184415
48004958	chr2:48004958:T:A	8.74271e-06	-1.51451e-10	2.07957
48005162	chr2:48005162:G:T	4.49843e-07	-1.51451e-10	-0.887502
48005200	chr2:48005200:A:G	2.77726e-07	-1.51451e-10	-1.36977
48005212	chr2:48005212:T:A	3.25428e-07	-1.51451e-10	-1.21126
48005462	chr2:48005462:G:C	2.94896e-07	-0.0523073	-1.25747
48005875	chr2:48005875:C:A	4.35048e-07	-1.51451e-10	-0.920945
48006308	chr2:48006308:G:C	2.82119e-07	-1.51451e-10	-1.35407
48006502	chr2:48006502:G:T	1.0883e-07	-1.24974	-1.05688
48006643	chr2:48006643:A:T	3.62746e-07	-1.51451e-10	-1.1027
48006767	chr2:48006767:G:A	4.01749e-07	-1.51451e-10	-1.00057
48006911	chr2:48006911:C:T	1.12486e-07	-1.25472	-1.01886
48006929	chr2:48006929:T:C	3.20004e-07	-1.51451e-10	-1.22807
48007467	chr2:48007467:T:C	7.00712e-08	-1.60256	-1.14433
48007484	chr2:48007484:C:G	2.78799e-07	-1.51451e-10	-1.36591
48007624	chr2:48007624:A:C	3.72293e-07	0.0777731	-1.15449
48007705	chr2:48007705:C:A	2.90685e-07	-1.51451e-10	-1.32416
48007767	chr2:48007767:C:T	5.33475e-07	0.647612	-1.3646
48008386	chr2:48008386:G:C	4.02678e-07	-1.51451e-10	-0.998264
48008444	chr2:48008444:C:T	6.08144e-08	-1.66059	-1.22799
48008723	chr2:48008723:T:G	2.77746e-07	-1.51451e-10	-1.36969
48008787	chr2:48008787:C:T	1.2897e-07	-1.23766	-0.899162
48009775	chr2:48009775:C:T	3.12061e-07	-1.51451e-10	-1.2532
48009969	chr2:48009969:T:G	1.98915e-07	-1.70352	-3.62731e-10
48010037	chr2:48010037:C:T	4.75069e-07	-1.51451e-10	-0.832941
48010225	chr2:48010225:T:C	1.1135e-07	-1.21171	-1.07201
48010786	chr2:48010786:C:T	1.13881e-07	-1.22509	-1.03616
48010802	chr2:48010802:T:C	1.14563e-07	-1.20985	-1.04543
48010996	chr2:48010996:T:A	2.95929e-07	-1.51451e-10	-1.30628
48011126	chr2:48011126:C:T	1.14701e-07	-1.21525	-1.03883
48011202	chr2:48011202:C:T	4.08161e-07	0.150736	-1.13548
48011493	chr2:48011493:C:T	1.04712e-07	-1.28005	-1.06514
48011853	chr2:48011853:T:A	7.40868e-08	-1.33193	-1.35923
48011855	chr2:48011855:T:A	7.31754e-08	-1.35208	-1.35147
48012256	chr2:48012256:T:C	3.92336e-07	0.167844	-1.19213
48012577	chr2:48012577:C:G	2.82397e-07	-1.51451e-10	-1.35309
48012780	chr2:48012780:C:T	2.79671e-07	-1.51451e-10	-1.36279
48013681	chr2:48013681:A:T	3.46119e-07	-1.51451e-10	-1.14962
48013890	chr2:48013890:C:T	2.93384e-07	-1.51451e-10	-1.31492
48013928	chr2:48013928:A:G	1.23699e-06	-1.51451e-10	0.124039
48013943	chr2:48013943:G:C	1.97399e-07	-1.71118	-3.62731e-10
48013949	chr2:48013949:A:T	3.28112e-07	-1.51451e-10	-1.20305
48015369	chr2:48015369:TC:T	3.31556e-07	-1.51451e-10	-1.1926
48015529	chr2:48015529:A:T	4.28323e-07	-1.51451e-10	-0.936524
48015624	chr2:48015624:C:A	1.95265e-07	-1.20091	-0.52113
48015666	chr2:48015666:C:G	4.20399e-07	-1.51451e-10	-0.955198
48016078	chr2:48016078:G:A	3.278e-07	-1.51451e-10	-1.204
48016660	chr2:48016660:C:G	4.07063e-07	0.110494	-1.09793
48017090	chr2:48017090:T:C	6.25177e-07	0.507595	-1.06596
48017445	chr2:48017445:C:A	5.66627e-07	0.711466	-1.36817
48017627	chr2:48017627:G:A	5.12055e-07	0.608491	-1.36646
48017837	chr2:48017837:G:C	3.35856e-07	-1.51451e-10	-1.17972
48018421	chr2:48018421:T:C	8.39889e-06	-1.51451e-10	2.03945
48018617	chr2:48018617:A:G	4.16942e-07	-1.51451e-10	-0.963455
48019126	chr2:48019126:T:C	3.95298e-07	-1.51451e-10	-1.01676
48019438	chr2:48019438:C:T	5.1455e-07	0.415554	-1.16866
48019725	chr2:48019725:A:G	2.82523e-07	-1.51451e-10	-1.35264
48019928	chr2:48019928:A:G	2.95213e-07	-1.51451e-10	-1.30871
48019975	chr2:48019975:G:C	3.25761e-07	-1.51451e-10	-1.21024
48020279	chr2:48020279:T:C	8.86469e-07	-1.36869	1.15953
48020344	chr2:48020344:T:C	3.57124e-07	0.249438	-1.36776
48020825	chr2:48020825:G:A	5.22386e-07	-1.51451e-10	-0.737995
48020897	chr2:48020897:G:T	2.99078e-07	-1.51451e-10	-1.2957
48020962	chr2:48020962:T:C	3.80709e-07	0.308324	-1.36269
48021132	chr2:48021132:G:A	2.86713e-07	-1.51451e-10	-1.33792
48021291	chr2:48021291:A:G	1.31941e-07	-1.43066	-0.683382
48021364	chr2:48021364:G:A	3.17837e-07	-1.51451e-10	-1.23486
48021406	chr2:48021406:A:G	5.64078e-07	-1.51451e-10	-0.661208
48021856	chr2:48021856:T:C	3.14992e-07	-1.51451e-10	-1.24385
48021947	chr2:48021947:T:A	2.16535e-07	-1.61865	-3.62731e-10
48022008	chr2:48022008:GAGA:G	3.05478e-07	-1.51451e-10	-1.27452
48022078	chr2:48022078:C:T	3.21029e-07	-1.51451e-10	-1.22487
48022969	chr2:48022969:G:A	3.91954e-07	-1.51451e-10	-1.02526
48023540	chr2:48023540:A:T	4.18792e-07	-0.743693	-0.215335
48024017	chr2:48024017:G:T	5.81603e-07	0.726278	-1.35689
48024091	chr2:48024091:A:T	3.52851e-07	-1.51451e-10	-1.13036
48024332	chr2:48024332:A:G	1.1667e-07	-1.33936	-0.897693
48024354	chr2:48024354:T:C	2.56921e-07	-0.276433	-1.1712
48024358	chr2:48024358:C:G	4.64995e-07	0.498633	-1.35301
48024896	chr2:48024896:G:T	7.64067e-08	-1.59271	-1.06762
48025107	chr2:48025107:G:A	4.65006e-07	-1.51451e-10	-0.854351
48025611	chr2:48025611:C:T	3.20573e-07	-1.51451e-10	-1.22629
48025842	chr2:48025842:G:A	2.79118e-07	-1.51451e-10	-1.36477
48026116	chr2:48026116:C:T	8.02562e-08	-1.59347	-1.01771
48026129	chr2:48026129:A:G	8.80109e-08	-1.53242	-0.986521
48026371	chr2:48026371:A:T	3.47165e-07	-1.51451e-10	-1.1466
48026506	chr2:48026506:G:A	9.16739e-08	-1.57641	-0.901751
48027183	chr2:48027183:A:G	3.04298e-07	-1.51451e-10	-1.27839
48027217	chr2:48027217:T:C	3.35403e-07	-1.51451e-10	-1.18107
48027349	chr2:48027349:ATAACT:A	2.80905e-07	-1.51451e-10	-1.35838
48027430	chr2:48027430:G:C	3.59931e-07	-1.51451e-10	-1.11049
48027640	chr2:48027640:C:G	4.21772e-07	0.178047	-1.12998
48028028	chr2:48028028:G:A	4.09868e-07	-1.51451e-10	-0.980566
48028052	chr2:48028052:A:G	9.06021e-08	-1.45823	-1.0317
48028471	chr2:48028471:A:T	2.77743e-07	-1.51451e-10	-1.3697
48028615	chr2:48028615:T:A	9.30965e-08	-1.51639	-0.94638
48029745	chr2:48029745:T:C	3.17684e-07	-1.51451e-10	-1.23534
48029842	chr2:48029842:G:C	2.4308e-07	-0.226197	-1.27681
48029893	chr2:48029893:T:C	2.93324e-07	-0.114733	-1.20039
48030680	chr2:48030680:T:A	2.78583e-07	-1.51451e-10	-1.36669
48030822	chr2:48030822:T:C	1.42819e-07	-1.46185	-0.572976
48030946	chr2:48030946:C:T	6.62124e-07	0.666777	-1.16773
48031012	chr2:48031012:C:T	2.82182e-07	-1.51451e-10	-1.35385
48031986	chr2:48031986:A:G	2.88383e-07	-1.33211	-3.62731e-10
48032493	chr2:48032493:T:A	1.09996e-07	-1.53809	-0.757865
48032845	chr2:48032845:G:A	3.8649e-07	0.305071	-1.34437
48033461	chr2:48033461:C:T	4.84241e-07	-0.268466	-0.545353
48033552	chr2:48033552:C:T	1.99007e-07	-1.70306	-3.62731e-10
48034377	chr2:48034377:G:T	2.66671e-07	-0.194859	-1.21553
48034383	chr2:48034383:G:C	2.85793e-07	-1.51451e-10	-1.34113
48034744	chr2:48034744:G:A	3.26933e-07	-1.51451e-10	-1.20664
48035117	chr2:48035117:T:C	3.26838e-07	-1.51451e-10	-1.20694
48035179	chr2:48035179:A:G	4.67827e-07	-1.51451e-10	-0.848303
48035445	chr2:48035445:A:G	2.81952e-07	-1.51451e-10	-1.35467
48035617	chr2:48035617:A:G	1.01133e-07	-1.51629	-0.86368
48035705	chr2:48035705:T:C	3.28806e-07	-1.51451e-10	-1.20093
48035778	chr2:48035778:G:A	3.24875e-07	-1.51451e-10	-1.21296
48035916	chr2:48035916:G:A	3.65249e-07	-1.51451e-10	-1.09582
48036210	chr2:48036210:T:G	2.98819e-07	-1.51451e-10	-1.29656
48036476	chr2:48036476:T:C	3.65351e-07	-1.51451e-10	-1.09554
48038350	chr2:48038350:C:A	3.35217e-07	-1.51451e-10	-1.18162
48038504	chr2:48038504:C:T	3.79273e-07	-0.0394153	-1.01873
48038551	chr2:48038551:G:A	2.78843e-07	-1.51451e-10	-1.36575
48038624	chr2:48038624:T:C	2.24601e-07	-1.58208	-3.62731e-10
48038951	chr2:48038951:G:A	3.18676e-07	-1.51451e-10	-1.23223
48039144	chr2:48039144:T:C	3.07032e-07	-1.51451e-10	-1.26945
48039236	chr2:48039236:TAGAAGGCTTTACTCAATAC:T	3.54906e-07	-1.51451e-10	-1.12455
48039604	chr2:48039604:G:A	3.51539e-07	-1.51451e-10	-1.13408
48039740	chr2:48039740:G:A	3.51871e-07	-1.51451e-10	-1.13314
48040009	chr2:48040009:T:C	2.59122e-07	-0.20836	-1.23074
48040037	chr2:48040037:G:T	9.71292e-08	-1.59627	-0.824094
48040160	chr2:48040160:T:C	9.03617e-08	-1.59773	-0.894854
48040606	chr2:48040606:G:A	8.03816e-08	-1.59388	-1.01574
48040705	chr2:48040705:C:T	7.38063e-08	-1.62585	-1.06911
48041521	chr2:48041521:G:C	3.73514e-07	-1.51451e-10	-1.07345
48042270	chr2:48042270:T:G	9.74068e-08	-1.4727	-0.944801
48043045	chr2:48043045:T:C	3.64925e-07	-1.51451e-10	-1.09671
48043117	chr2:48043117:A:T	0.000249317	4.33176	1.09832
48043780	chr2:48043780:A:G	3.48247e-07	0.207864	-1.35135
48043989	chr2:48043989:T:C	2.19931e-07	-1.60309	-3.62731e-10
48044308	chr2:48044308:C:T	1.28162e-06	-1.51451e-10	0.15948
48044393	chr2:48044393:T:C	5.82045e-07	-1.51451e-10	-0.629854
48044394	chr2:48044394:A:G	6.55554e-07	-1.51451e-10	-0.510922
48044643	chr2:48044643:A:T	3.33765e-07	-1.51451e-10	-1.18596
48044826	chr2:48044826:G:C	1.38746e-07	-1.3855	-0.678255
48044983	chr2:48044983:A:G	3.10171e-07	-1.51451e-10	-1.25928
48045804	chr2:48045804:C:T	2.43862e-07	-1.4998	-3.62731e-10
48046638	chr2:48046638:T:A	1.28826e-07	-1.33177	-0.806168
48046733	chr2:48046733:A:C	5.71729e-08	-1.5896	-1.36072
48047362	chr2:48047362:A:T	5.89036e-08	-1.56183	-1.35867
48047452	chr2:48047452:G:T	3.42955e-07	0.20238	-1.36118
48047453	chr2:48047453:A:T	2.83745e-07	0.0213242	-1.36965
48047929	chr2:48047929:T:G	3.34016e-07	0.0321341	-1.21735
48048686	chr2:48048686:C:A	3.15889e-07	-1.51451e-10	-1.24101
48048786	chr2:48048786:G:A	2.92719e-07	-1.51451e-10	-1.31719
48049103	chr2:48049103:C:T	2.91337e-07	-1.51451e-10	-1.32192
48049234	chr2:48049234:C:G	3.70833e-07	0.116567	-1.19722
48049589	chr2:48049589:A:G	2.78427e-07	-1.51451e-10	-1.36725
48049594	chr2:48049594:C:T	2.81176e-07	-1.51451e-10	-1.35742
48050351	chr2:48050351:G:A	8.11065e-07	1.0668	-1.36485
48050359	chr2:48050359:A:C	2.77763e-07	-1.51451e-10	-1.36963
48050376	chr2:48050376:A:G	3.06874e-07	-1.51451e-10	-1.26996
48050707	chr2:48050707:T:C	2.92232e-07	-1.51451e-10	-1.31885
48050721	chr2:48050721:G:A	1.14689e-07	-1.38184	-0.872338
48051645	chr2:48051645:A:G	3.69094e-07	-1.51451e-10	-1.08535
48051906	chr2:48051906:A:G	3.08726e-07	-1.51451e-10	-1.26395
48052565	chr2:48052565:A:G	3.71617e-07	-1.51451e-10	-1.07854
48052754	chr2:48052754:C:G	2.7952e-07	-1.51451e-10	-1.36333
48052971	chr2:48052971:G:GTGC	2.97204e-07	-1.51451e-10	-1.30198
48053599	chr2:48053599:T:C	3.03191e-07	-1.51451e-10	-1.28204
48053689	chr2:48053689:A:ACATTC	2.95897e-07	-1.51451e-10	-1.30639
48053690	chr2:48053690:AG:A	2.95897e-07	-1.51451e-10	-1.30639
48053807	chr2:48053807:C:A	2.79658e-07	-1.51451e-10	-1.36283
48054241	chr2:48054241:A:G	3.01733e-07	-1.51451e-10	-1.28686
48054297	chr2:48054297:C:T	2.77821e-07	-1.51451e-10	-1.36942
48054310	chr2:48054310:G:C	3.14213e-07	-1.51451e-10	-1.24633
48054582	chr2:48054582:T:C	3.51329e-07	0.081143	-1.21582
48054683	chr2:48054683:T:C	3.07623e-07	-1.51451e-10	-1.26753
48055098	chr2:48055098:C:T	3.00973e-07	-1.51451e-10	-1.28938
48055157	chr2:48055157:A:C	2.00876e-07	-1.69371	-3.62731e-10
48055158	chr2:48055158:T:A	2.00437e-07	-1.6959	-3.62731e-10
48056085	chr2:48056085:T:C	1.24677e-07	-1.34354	-0.827137
48056113	chr2:48056113:C:T	2.82708e-07	-1.51451e-10	-1.35199
48056334	chr2:48056334:G:A	1.97267e-07	-1.71184	-3.62731e-10
48056382	chr2:48056382:T:C	2.94303e-07	-1.51451e-10	-1.31179
48056404	chr2:48056404:C:T	3.99401e-07	-1.51451e-10	-1.00644
48056640	chr2:48056640:T:C	5.61279e-06	2.827	-1.1906
48056685	chr2:48056685:T:C	3.00327e-07	-1.51451e-10	-1.29153
48056780	chr2:48056780:G:A	4.79118e-07	0.375303	-1.19976
48056892	chr2:48056892:A:T	2.62506e-07	-0.407965	-1.01816
48056902	chr2:48056902:T:C	2.92121e-07	-1.51451e-10	-1.31923
48057292	chr2:48057292:A:C	1.15759e-07	-1.35295	-0.891937
48057409	chr2:48057409:A:G	4.59604e-07	0.166132	-1.03217
48057949	chr2:48057949:T:C	3.63857e-07	0.101498	-1.20114
48058278	chr2:48058278:C:T	1.15261e-06	-1.51451e-10	0.0533798
48058578	chr2:48058578:A:G	2.00184e-06	-1.51451e-10	0.605418
48058668	chr2:48058668:G:A	2.90211e-07	-1.51451e-10	-1.32579
48059067	chr2:48059067:C:T	3.99177e-07	0.153689	-1.16068
48059083	chr2:48059083:A:G	4.43511e-07	0.166362	-1.06804
48059455	chr2:48059455:T:G	4.38968e-07	0.22847	-1.14045
48059753	chr2:48059753:G:A	3.02036e-07	-1.51451e-10	-1.28585
48059862	chr2:48059862:C:A	2.66291e-07	-0.413173	-0.998638
48060121	chr2:48060121:A:G	6.4114e-07	0.631755	-1.16491
48060357	chr2:48060357:AT:A	2.77896e-07	-1.51451e-10	-1.36915
48060612	chr2:48060612:C:T	3.13443e-07	-1.51451e-10	-1.24878
48061352	chr2:48061352:TC:T	2.81613e-07	-1.51451e-10	-1.35587
48061558	chr2:48061558:A:G	3.01664e-07	-1.51451e-10	-1.28709
48061586	chr2:48061586:T:C	3.37889e-07	-1.51451e-10	-1.17369
48061677	chr2:48061677:T:G	3.72917e-07	0.283103	-1.35815
48061822	chr2:48061822:T:C	4.45214e-07	-1.51451e-10	-0.897846
48062020	chr2:48062020:A:G	4.15277e-07	0.218809	-1.18627
48062302	chr2:48062302:A:G	1.45182e-07	-1.5751	-0.443311
48062554	chr2:48062554:A:T	4.12764e-07	0.192808	-1.16633
48062692	chr2:48062692:T:C	5.92126e-07	0.670477	-1.28316
48063047	chr2:48063047:T:C	2.89992e-07	-1.51451e-10	-1.32655
48063537	chr2:48063537:G:A	3.64841e-07	-1.51451e-10	-1.09694
48063608	chr2:48063608:A:G	1.49784e-06	1.2741	-0.958723
48063797	chr2:48063797:C:A	2.98172e-07	-0.359351	-0.93938
48064316	chr2:48064316:T:C	3.44488e-07	-1.51451e-10	-1.15434
48064443	chr2:48064443:G:A	2.66255e-07	-0.297683	-1.11427
48064728	chr2:48064728:C:T	3.55141e-07	-1.51451e-10	-1.12389
48064746	chr2:48064746:T:C	8.51729e-08	-1.62184	-0.929882
48065341	chr2:48065341:A:G	1.26027e-06	1.03367	-0.890997
48065558	chr2:48065558:T:C	3.88435e-07	-1.31567	0.281393
48065724	chr2:48065724:T:C	5.86549e-08	-1.69254	-1.23218
48065818	chr2:48065818:G:A	1.40493e-07	-1.36861	-0.682628
48065868	chr2:48065868:A:G	2.87264e-07	-1.51451e-10	-1.336
48066221	chr2:48066221:A:T	1.84996e-07	-1.3157	-0.460369
48066431	chr2:48066431:T:C	1.62086e-07	-1.33859	-0.569684
48066464	chr2:48066464:G:C	5.82867e-08	-1.62918	-1.30185
48067376	chr2:48067376:C:A	2.78475e-07	-1.51451e-10	-1.36707
48067379	chr2:48067379:A:G	3.01735e-07	-1.51451e-10	-1.28685
48067801	chr2:48067801:G:A	2.85374e-07	-1.51451e-10	-1.3426
48067860	chr2:48067860:T:C	2.92582e-07	-1.51451e-10	-1.31766
48068333	chr2:48068333:G:T	1.37145e-07	-1.36628	-0.709081
48068915	chr2:48068915:C:G	1.80421e-07	-1.35212	-0.44899
48068966	chr2:48068966:G:A	3.93266e-07	0.136227	-1.15814
48068999	chr2:48068999:T:C	2.78449e-07	-1.51451e-10	-1.36717
48069105	chr2:48069105:G:A	3.47113e-07	-1.51451e-10	-1.14675
48070302	chr2:48070302:A:G	4.1794e-07	-1.51451e-10	-0.961064
48070339	chr2:48070339:T:G	2.9046e-07	-1.51451e-10	-1.32493
48070505	chr2:48070505:T:A	2.67616e-07	-1.17903	-0.227812
48070859	chr2:48070859:T:C	2.77925e-07	-1.51451e-10	-1.36905
48071046	chr2:48071046:C:T	4.66292e-07	-0.851589	-3.62731e-10
48071244	chr2:48071244:T:C	1.46553e-07	-1.3737	-0.63532
48071342	chr2:48071342:T:C	2.97038e-07	-1.51451e-10	-1.30254
48071439	chr2:48071439:G:C	5.49312e-07	-1.51451e-10	-0.687735
48071600	chr2:48071600:C:A	2.78225e-07	-1.51451e-10	-1.36797
48071852	chr2:48071852:T:G	3.58425e-07	0.00997331	-1.12466
48072876	chr2:48072876:G:C	2.77749e-07	-1.51451e-10	-1.36968
48073102	chr2:48073102:C:T	5.68668e-08	-1.63226	-1.32343
48073387	chr2:48073387:A:T	5.8485e-08	-1.64462	-1.28301
48075089	chr2:48075089:A:C	3.67388e-07	-1.51451e-10	-1.08998
48075091	chr2:48075091:A:G	2.84828e-07	-1.51451e-10	-1.34451
48076234	chr2:48076234:T:C	2.65861e-07	-0.262587	-1.15084
48076570	chr2:48076570:T:A	2.87445e-07	-1.51451e-10	-1.33537
48076712	chr2:48076712:A:G	3.43991e-07	0.201822	-1.35761
48077242	chr2:48077242:C:T	8.38534e-08	-1.58594	-0.981388
48077659	chr2:48077659:A:G	2.91022e-07	-0.180599	-1.1424
48077947	chr2:48077947:C:T	3.64602e-07	-1.51451e-10	-1.0976
48078014	chr2:48078014:A:G	3.77988e-07	-1.51451e-10	-1.06154
48078342	chr2:48078342:C:T	2.96252e-07	-1.51451e-10	-1.30519
48078572	chr2:48078572:T:C	3.80319e-07	-1.51451e-10	-1.05539
48078599	chr2:48078599:A:G	4.0529e-07	-1.35986	0.368063
48079013	chr2:48079013:C:T	2.76319e-07	-0.213284	-1.16156
48079233	chr2:48079233:G:C	2.78196e-07	-1.51451e-10	-1.36808
48079271	chr2:48079271:G:A	2.32733e-07	-1.54651	-3.62731e-10
48079275	chr2:48079275:C:A	5.09297e-07	-1.51451e-10	-0.76337
48079508	chr2:48079508:G:A	2.81165e-07	-0.148225	-1.20923
48080045	chr2:48080045:G:A	2.64318e-07	-1.41925	-3.62731e-10
48080210	chr2:48080210:A:G	1.40692e-07	-1.4739	-0.575927
48081190	chr2:48081190:A:G	3.78375e-07	-1.51451e-10	-1.06052
48081352	chr2:48081352:A:G	1.34619e-07	-1.44552	-0.64843
48081707	chr2:48081707:A:G	0.000145722	4.35328	0.539773
48081729	chr2:48081729:T:A	1.307e-07	-1.49216	-0.631332
48081804	chr2:48081804:T:A	2.78127e-07	-1.51451e-10	-1.36832
48081883	chr2:48081883:C:G	1.24501e-07	-1.45101	-0.721078
48082026	chr2:48082026:A:T	3.01168e-07	-1.51451e-10	-1.28873
48082224	chr2:48082224:A:C	1.29438e-07	-1.49544	-0.637764
48082579	chr2:48082579:C:T	5.13048e-07	-1.51451e-10	-0.756033
48082619	chr2:48082619:G:T	2.83393e-07	-1.51451e-10	-1.34957
48083195	chr2:48083195:G:A	3.8376e-07	-1.51451e-10	-1.04639
48083308	chr2:48083308:T:C	2.94259e-07	-1.31194	-3.62731e-10
48083551	chr2:48083551:T:G	3.01517e-07	-1.51451e-10	-1.28757
48083561	chr2:48083561:T:C	4.50547e-06	-0.555776	1.97242
48083775	chr2:48083775:T:C	1.13229e-07	-1.49914	-0.767848
48084032	chr2:48084032:C:T	3.18839e-07	-1.23172	-3.62731e-10
48084451	chr2:48084451:T:C	1.3447e-07	-1.47103	-0.62403
48084532	chr2:48084532:C:T	3.9796e-07	-1.51451e-10	-1.01005
48084610	chr2:48084610:A:G	7.67971e-06	1.94994	-3.62731e-10
48085044	chr2:48085044:T:C	5.25129e-07	-1.51451e-10	-0.732758
48085147	chr2:48085147:A:G	3.97441e-07	-1.51451e-10	-1.01136
48085262	chr2:48085262:T:G	3.02057e-07	-1.51451e-10	-1.28579
48085623	chr2:48085623:G:A	2.8195e-07	-1.51451e-10	-1.35467
48085636	chr2:48085636:G:A	6.17608e-07	0.736072	-1.30662
48085891	chr2:48085891:T:G	2.40324e-07	-1.51441	-3.62731e-10
48085925	chr2:48085925:G:A	2.78951e-07	-1.51451e-10	-1.36536
48086066	chr2:48086066:T:C	3.7985e-07	-1.51451e-10	-1.05662
48086242	chr2:48086242:TC:T	3.09433e-07	-1.51451e-10	-1.26166
48086535	chr2:48086535:G:A	2.95477e-07	-0.13609	-1.17172
48086650	chr2:48086650:G:A	2.90221e-07	-1.51451e-10	-1.32576
48086724	chr2:48086724:A:G	2.98803e-07	-1.51451e-10	-1.29662
48086732	chr2:48086732:A:G	3.58901e-07	0.0184924	-1.13185
48086897	chr2:48086897:CTATATCTATATCTATATCTA:C	4.19123e-07	-1.51451e-10	-0.958236
48086934	chr2:48086934:TG:T	3.55258e-07	-1.51451e-10	-1.12356
48086986	chr2:48086986:T:C	7.11446e-07	-0.429101	-3.62731e-10
48087343	chr2:48087343:G:A	5.25838e-07	-1.51451e-10	-0.731409
48087484	chr2:48087484:G:A	1.96779e-07	-1.71432	-3.62731e-10
48088128	chr2:48088128:A:G	9.60282e-08	-1.51668	-0.915078
48088134	chr2:48088134:C:T	5.46861e-07	-1.51451e-10	-0.692207
48088804	chr2:48088804:A:G	2.98376e-07	-1.51451e-10	-1.29805
48088907	chr2:48088907:T:C	4.51591e-07	0.183037	-1.06666
48088950	chr2:48088950:T:C	2.77753e-07	-1.51451e-10	-1.36967
48089090	chr2:48089090:G:A	6.09772e-07	0.756193	-1.33951
48089589	chr2:48089589:C:G	1.13316e-07	-1.36168	-0.904542
48089973	chr2:48089973:G:A	2.91054e-07	-1.51451e-10	-1.32289
48090348	chr2:48090348:G:A	9.87976e-07	-0.100743	-3.62731e-10
48090358	chr2:48090358:A:AG	3.16606e-07	-1.23874	-3.62731e-10
48091019	chr2:48091019:T:C	7.77995e-08	-1.28241	-1.35985
48091831	chr2:48091831:G:T	6.18816e-07	-1.51451e-10	-0.568593
48091988	chr2:48091988:A:C	4.08226e-07	-1.51451e-10	-0.984581
48092005	chr2:48092005:T:G	1.71779e-05	2.75498	-3.62731e-10
48092028	chr2:48092028:T:C	2.77727e-07	-1.51451e-10	-1.36976
48092036	chr2:48092036:C:T	6.13687e-07	0.0452321	-0.622149
48092370	chr2:48092370:T:A	5.09847e-07	0.562612	-1.3249
48092412	chr2:48092412:AGTAAATTTGG:A	3.03258e-07	-1.51451e-10	-1.28182
48093048	chr2:48093048:T:C	3.28651e-07	-1.51451e-10	-1.2014
48093560	chr2:48093560:A:T	5.52549e-07	-1.51451e-10	-0.68186
48094714	chr2:48094714:T:C	1.69362e-05	2.39863	0.342171
48095147	chr2:48095147:C:G	4.36742e-06	1.69041	-0.304885
48095178	chr2:48095178:G:A	3.13569e-07	-1.51451e-10	-1.24838
48095328	chr2:48095328:A:G	4.25337e-06	2.4123	-1.05323
48095383	chr2:48095383:A:T	3.00654e-07	-1.51451e-10	-1.29044
48095465	chr2:48095465:A:G	5.49382e-06	2.31554	-0.700565
48095703	chr2:48095703:G:A	4.28951e-07	0.143192	-1.07825
48095714	chr2:48095714:C:A	4.31623e-07	0.119003	-1.04785
48095767	chr2:48095767:A:T	2.36467e-07	-1.53059	-3.62731e-10
48095958	chr2:48095958:G:A	2.77892e-07	-1.51451e-10	-1.36917
48096222	chr2:48096222:T:C	3.18348e-07	-1.51451e-10	-1.23326
48096396	chr2:48096396:C:G	2.99178e-07	-1.51451e-10	-1.29536
48096728	chr2:48096728:C:T	6.35911e-07	-1.51451e-10	-0.541343
48096780	chr2:48096780:C:T	2.49865e-06	1.28533	-0.458223
48096905	chr2:48096905:A:G	3.06393e-06	1.56038	-0.529322
48097254	chr2:48097254:G:C	2.77814e-07	-1.51451e-10	-1.36945
48097385	chr2:48097385:A:G	4.61437e-07	0.188539	-1.05059
48097668	chr2:48097668:G:C	7.80214e-08	-1.28763	-1.35178
48097729	chr2:48097729:A:C	3.23237e-07	-1.51451e-10	-1.21802
48097994	chr2:48097994:G:A	6.1796e-07	-1.51451e-10	-0.569977
48097999	chr2:48097999:C:T	5.40149e-07	0.384899	-1.08945
48098373	chr2:48098373:T:C	3.23989e-07	-1.51451e-10	-1.21569
48098406	chr2:48098406:C:T	1.37581e-07	-1.25685	-0.81534
48098430	chr2:48098430:C:T	5.42321e-07	-1.51451e-10	-0.700544
48098708	chr2:48098708:G:A	3.06674e-07	-1.51451e-10	-1.27062
48099054	chr2:48099054:G:C	3.07227e-07	-1.51451e-10	-1.26881
48099084	chr2:48099084:C:T	3.176e-07	-1.51451e-10	-1.23561
48099838	chr2:48099838:T:C	5.98359e-07	0.445963	-1.04817
48100855	chr2:48100855:T:A	6.13131e-07	-1.51451e-10	-0.577823
48100872	chr2:48100872:G:C	6.0938e-07	-1.51451e-10	-0.583959
48101007	chr2:48101007:T:C	2.00884e-07	-1.69367	-3.62731e-10
48101026	chr2:48101026:T:G	1.25283e-07	-1.33607	-0.82976
48101457	chr2:48101457:T:C	6.83913e-08	-1.68041	-1.09074
48101503	chr2:48101503:A:T	1.51319e-07	-0.68971	-1.2873
48101952	chr2:48101952:C:T	1.62711e-07	-0.861974	-1.04245
48101976	chr2:48101976:G:A	1.06393e-07	-1.36556	-0.963693
48101993	chr2:48101993:T:C	2.99019e-07	-1.51451e-10	-1.29589
48102147	chr2:48102147:G:A	3.3874e-07	-0.659252	-0.511918
48102567	chr2:48102567:T:TA	1.40133e-07	-0.689354	-1.36445
48103104	chr2:48103104:G:C	3.42389e-07	-1.51451e-10	-1.16045
48103230	chr2:48103230:G:A	1.49091e-07	-0.932938	-1.05891
48103760	chr2:48103760:T:C	3.3266e-07	-1.51451e-10	-1.18928
48104126	chr2:48104126:T:A	1.42475e-07	-0.992377	-1.04486
48105295	chr2:48105295:A:G	4.29413e-07	-1.51451e-10	-0.933982
48105501	chr2:48105501:A:G	2.59039e-07	-1.43942	-3.62731e-10
48105623	chr2:48105623:C:A	5.68767e-07	-1.51451e-10	-0.65293
48106431	chr2:48106431:G:C	7.6901e-08	-1.36211	-1.29177
48106433	chr2:48106433:G:C	4.08018e-07	-1.51451e-10	-0.98509
48106743	chr2:48106743:G:A	3.00354e-07	-1.51451e-10	-1.29144
48107289	chr2:48107289:C:A	2.80202e-07	-1.51451e-10	-1.36089
48107362	chr2:48107362:C:T	2.93459e-07	-1.51451e-10	-1.31466
48107776	chr2:48107776:C:A	3.4992e-06	1.16389	-3.62731e-10
48108165	chr2:48108165:G:A	3.86246e-07	-1.51451e-10	-1.03993
48108747	chr2:48108747:T:C	2.81004e-07	-1.51451e-10	-1.35803
48109093	chr2:48109093:T:C	2.95327e-06	1.18445	-0.190188
48109393	chr2:48109393:G:A	5.30141e-07	-1.51451e-10	-0.723259
48109414	chr2:48109414:T:TA	5.08888e-07	0.385039	-1.14921
48109788	chr2:48109788:C:T	4.65292e-07	-1.51451e-10	-0.853737
48110234	chr2:48110234:G:A	2.60182e-06	0.867564	-3.62731e-10
48110908	chr2:48110908:G:A	4.07287e-06	1.3157	-3.62731e-10
48111200	chr2:48111200:T:C	3.00328e-07	-1.51451e-10	-1.29152
48111378	chr2:48111378:C:G	4.62437e-07	-1.51451e-10	-0.859892
48111729	chr2:48111729:T:C	5.7296e-07	-1.51451e-10	-0.645586
48111896	chr2:48111896:C:T	5.64124e-07	0.616443	-1.27757
48112051	chr2:48112051:A:G	2.01065e-06	0.609809	-3.62731e-10
48112079	chr2:48112079:T:C	2.82005e-07	-1.51451e-10	-1.35448
48112108	chr2:48112108:A:C	1.95522e-07	-1.19874	-0.521992
48112818	chr2:48112818:G:A	2.80833e-07	-1.51451e-10	-1.35864
48113332	chr2:48113332:C:A	5.44011e-07	-1.51451e-10	-0.697433
48113795	chr2:48113795:TC:T	6.13535e-07	0.786647	-1.36381
48113945	chr2:48113945:A:G	3.08965e-07	-1.51451e-10	-1.26317
48115025	chr2:48115025:G:A	1.13592e-05	2.34138	-3.62731e-10
48115234	chr2:48115234:C:T	6.05957e-08	-1.56372	-1.32846
48115927	chr2:48115927:A:C	3.22052e-07	-1.51451e-10	-1.22169
48116075	chr2:48116075:A:G	4.51302e-07	-1.51451e-10	-0.884266
48116077	chr2:48116077:A:G	1.11066e-07	-1.59718	-0.689095
48116200	chr2:48116200:G:A	9.91963e-08	-1.08399	-1.31531
48116209	chr2:48116209:G:T	1.25768e-07	-1.19424	-0.967716
48116585	chr2:48116585:A:G	2.89419e-07	-1.51451e-10	-1.32853
48116665	chr2:48116665:T:C	3.255e-07	-1.51451e-10	-1.21104
48116810	chr2:48116810:G:A	6.12256e-08	-1.51527	-1.36657
48116958	chr2:48116958:G:A	9.90557e-08	-1.26222	-1.1385
48117130	chr2:48117130:G:A	3.22942e-07	-1.51451e-10	-1.21893
48117816	chr2:48117816:T:G	3.10493e-07	-1.51451e-10	-1.25824
48118022	chr2:48118022:A:C	5.2184e-07	-1.51451e-10	-0.73904
48118924	chr2:48118924:A:C	5.16181e-07	0.396637	-1.14658
48119047	chr2:48119047:C:G	2.83209e-07	-1.51451e-10	-1.35022
48119501	chr2:48119501:A:G	3.16548e-07	-1.51451e-10	-1.23893
48119914	chr2:48119914:G:C	1.42695e-06	0.266891	-3.62731e-10
48120925	chr2:48120925:T:G	2.93564e-07	-1.51451e-10	-1.3143
48121121	chr2:48121121:A:T	2.8061e-07	-1.51451e-10	-1.35943
48121291	chr2:48121291:A:G	2.33461e-07	-0.630546	-0.912843
48122052	chr2:48122052:T:G	6.85377e-08	-1.54682	-1.2222
48122520	chr2:48122520:A:G	2.77715e-07	-1.51451e-10	-1.36981
48122748	chr2:48122748:C:T	3.05799e-07	-1.51451e-10	-1.27347
48123392	chr2:48123392:T:C	8.11665e-08	-1.48272	-1.11718
48123637	chr2:48123637:C:G	4.75595e-07	0.279621	-1.11146
48124037	chr2:48124037:G:A	2.8959e-07	-1.51451e-10	-1.32793
48124042	chr2:48124042:C:T	5.36956e-07	0.258026	-0.96851
48124082	chr2:48124082:G:A	5.11279e-07	0.420184	-1.17967
48124112	chr2:48124112:C:T	4.40535e-07	-1.51451e-10	-0.908412
48124762	chr2:48124762:A:G	6.81567e-08	-1.56309	-1.2115
48124840	chr2:48124840:G:A	2.95808e-07	-1.51451e-10	-1.30669
48125001	chr2:48125001:A:G	1.96654e-07	-1.71496	-3.62731e-10
48125204	chr2:48125204:G:A	1.42457e-07	-1.2153	-0.822067
48125266	chr2:48125266:G:A	1.34925e-07	-1.12792	-0.963763
48125391	chr2:48125391:G:A	6.43426e-08	-1.58801	-1.24417
48125537	chr2:48125537:C:T	2.83301e-07	-1.51451e-10	-1.34989
48126311	chr2:48126311:C:A	3.4035e-07	-1.51451e-10	-1.16643
48126337	chr2:48126337:G:A	3.32462e-07	-1.51451e-10	-1.18988
48127608	chr2:48127608:C:T	2.81207e-07	-1.51451e-10	-1.35731
48128518	chr2:48128518:G:A	3.01052e-07	-1.51451e-10	-1.28912
48128692	chr2:48128692:G:A	3.05003e-07	-1.51451e-10	-1.27608
48129071	chr2:48129071:C:T	6.14036e-07	-1.51451e-10	-0.576348
48129314	chr2:48129314:C:A	1.92428e-07	-0.420756	-1.31592
48129553	chr2:48129553:T:C	6.98291e-07	0.591186	-1.03895
48130118	chr2:48130118:G:T	1.18339e-07	-0.874457	-1.34839
48130317	chr2:48130317:T:C	8.32615e-07	-0.27183	-3.62731e-10
48131049	chr2:48131049:G:A	1.53444e-06	0.339521	-3.62731e-10
48131189	chr2:48131189:A:T	2.11488e-07	-1.64223	-3.62731e-10
48131858	chr2:48131858:T:C	2.9871e-07	-1.51451e-10	-1.29693
48131956	chr2:48131956:T:A	7.27403e-07	0.636388	-1.04331
48132388	chr2:48132388:G:A	3.24576e-07	-1.51451e-10	-1.21388
48133074	chr2:48133074:C:T	2.8224e-07	-1.51451e-10	-1.35365
48133590	chr2:48133590:A:T	3.14442e-07	-1.51451e-10	-1.2456
48133594	chr2:48133594:T:C	2.87866e-07	-1.51451e-10	-1.33391
48134169	chr2:48134169:C:T	4.83241e-06	1.4867	-3.62731e-10
48134713	chr2:48134713:A:G	5.14138e-06	1.68999	-0.141313
48134784	chr2:48134784:C:G	5.41587e-07	-1.51451e-10	-0.701898
48135069	chr2:48135069:T:A	2.88419e-07	-1.51451e-10	-1.33199
48135489	chr2:48135489:A:G	2.80377e-07	-1.51451e-10	-1.36027
48135499	chr2:48135499:T:A	2.92791e-07	-1.51451e-10	-1.31694
48135857	chr2:48135857:C:T	2.95651e-07	-1.51451e-10	-1.30722
48136349	chr2:48136349:A:T	3.89739e-07	-1.51451e-10	-1.03092
48136794	chr2:48136794:A:G	3.08552e-07	-1.51451e-10	-1.26451
48137249	chr2:48137249:A:G	2.80486e-07	-1.51451e-10	-1.35988
48137615	chr2:48137615:C:T	1.96856e-07	-1.71393	-3.62731e-10
48137879	chr2:48137879:G:A	4.75961e-07	0.314421	-1.14549
48138123	chr2:48138123:TG:T	2.77735e-07	-1.51451e-10	-1.36973
48138213	chr2:48138213:TGGAGAGAGGAAGAGAGAGAGAG:T	2.46006e-07	-0.84583	-0.645216
48138769	chr2:48138769:A:G	8.239e-08	-1.65794	-0.927002
48138949	chr2:48138949:C:T	2.87335e-07	-1.51451e-10	-1.33575
48140078	chr2:48140078:AATTTT:A	1.40062e-07	-0.706339	-1.34797
48140557	chr2:48140557:T:G	2.10394e-06	1.2989	-0.64373
48140578	chr2:48140578:C:G	5.33991e-07	-1.51451e-10	-0.716023
48140654	chr2:48140654:C:T	2.91186e-07	-1.51451e-10	-1.32244
48140802	chr2:48140802:A:T	5.36719e-08	-1.71404	-1.29947
48141526	chr2:48141526:A:G	1.07658e-06	1.3137	-1.32856
48141585	chr2:48141585:T:A	3.20883e-07	-1.51451e-10	-1.22533
48142149	chr2:48142149:G:C	1.26481e-07	-1.13803	-1.01829
48144165	chr2:48144165:T:C	2.77722e-07	-1.51451e-10	-1.36978
48144206	chr2:48144206:C:T	2.79479e-07	-1.51451e-10	-1.36347
48144481	chr2:48144481:CT:C	6.83204e-07	0.585693	-1.0553
48144606	chr2:48144606:T:C	9.32147e-07	0.1918	-0.350711
48145539	chr2:48145539:T:G	9.22872e-07	-1.51451e-10	-0.168911
48145686	chr2:48145686:A:G	3.00513e-07	-1.51451e-10	-1.29091
48146609	chr2:48146609:A:G	7.345e-07	-1.51451e-10	-0.397212
48146937	chr2:48146937:G:A	3.37686e-07	-0.174987	-0.999299
48147021	chr2:48147021:A:G	1.51027e-07	-0.61164	-1.3673
48147409	chr2:48147409:T:G	3.23376e-07	-1.51451e-10	-1.21758
48147907	chr2:48147907:A:G	3.13365e-07	-1.51451e-10	-1.24903
48148287	chr2:48148287:T:A	5.059e-07	-1.51451e-10	-0.770062
48148673	chr2:48148673:G:A	1.96943e-07	-1.71349	-3.62731e-10
48148962	chr2:48148962:T:C	7.13479e-05	4.18334	-0.0044143
48149982	chr2:48149982:GA:G	6.73247e-05	3.51312	0.607763
48150459	chr2:48150459:A:G	3.06042e-07	-1.51451e-10	-1.27268
48150581	chr2:48150581:C:A	2.50833e-05	3.17802	-0.0444629
48152243	chr2:48152243:C:G	7.58154e-05	4.00686	0.232798
48152283	chr2:48152283:A:C	1.17711e-07	-1.22886	-0.999312
48153097	chr2:48153097:G:A	7.08017e-08	-1.5661	-1.17042
48153351	chr2:48153351:A:G	2.78216e-07	-1.51451e-10	-1.368
48153429	chr2:48153429:G:A	2.77785e-07	-1.51451e-10	-1.36955
48153551	chr2:48153551:A:AT	3.07756e-07	-1.51451e-10	-1.26709
48153579	chr2:48153579:A:G	6.43772e-05	3.52452	0.551596
48153780	chr2:48153780:T:C	5.54957e-07	0.478642	-1.15615
48153894	chr2:48153894:G:A	7.22127e-07	0.735367	-1.14957
48153988	chr2:48153988:G:A	8.24581e-07	0.868041	-1.14957
48154592	chr2:48154592:A:C	0.000133922	4.24675	0.561854
48155471	chr2:48155471:T:C	1.96701e-07	-1.71472	-3.62731e-10
48155896	chr2:48155896:T:C	2.25812e-07	-1.12966	-0.447041
48156189	chr2:48156189:T:C	0.000273734	4.45063	1.07288
48156445	chr2:48156445:C:T	1.28446e-07	-1.17695	-0.963942
48156544	chr2:48156544:C:T	7.4121e-07	0.796541	-1.18466
48156925	chr2:48156925:A:G	3.67426e-07	-1.51451e-10	-1.08988
48157257	chr2:48157257:T:A	7.92222e-07	-1.51451e-10	-0.32156
48157346	chr2:48157346:C:T	5.53869e-08	-1.71067	-1.27139
48157474	chr2:48157474:T:C	1.21134e-06	1.46948	-1.3664
48157550	chr2:48157550:T:C	8.01651e-07	-1.51451e-10	-0.309728
48157598	chr2:48157598:G:C	2.9183e-07	-1.51451e-10	-1.32023
48158848	chr2:48158848:C:G	2.92894e-07	-1.51451e-10	-1.31659
48158987	chr2:48158987:T:A	7.10393e-07	0.267496	-0.698079
48159027	chr2:48159027:A:C	2.78999e-07	-1.51451e-10	-1.36519
48159384	chr2:48159384:T:C	2.58344e-07	-0.0955385	-1.34657
48159466	chr2:48159466:C:A	2.77804e-07	-1.51451e-10	-1.36948
48159592	chr2:48159592:A:G	2.78985e-07	-1.51451e-10	-1.36524
48160472	chr2:48160472:G:A	2.90881e-07	-1.51451e-10	-1.32349
48160545	chr2:48160545:A:G	3.1006e-07	-1.51451e-10	-1.25964
48160867	chr2:48160867:A:G	8.00866e-07	-1.51451e-10	-0.310707
48161527	chr2:48161527:G:A	5.24198e-05	3.93622	-0.0655851
48162197	chr2:48162197:G:A	6.96102e-05	3.97932	0.174949
48162522	chr2:48162522:C:G	4.40149e-06	1.3933	-3.62731e-10
48162696	chr2:48162696:C:T	3.26732e-07	0.0727341	-1.28
48163233	chr2:48163233:A:C	2.8742e-07	-1.51451e-10	-1.33546
48163582	chr2:48163582:C:T	2.909e-07	-1.51451e-10	-1.32342
48163903	chr2:48163903:A:G	1.55835e-07	-1.20217	-0.745438
48164012	chr2:48164012:G:A	2.12424e-07	-1.63782	-3.62731e-10
48164323	chr2:48164323:T:C	4.98775e-07	-1.51451e-10	-0.784246
48165305	chr2:48165305:T:C	7.36459e-07	0.949918	-1.34447
48165582	chr2:48165582:A:G	3.9643e-07	-1.51451e-10	-1.0139
48166627	chr2:48166627:A:G	2.89903e-07	-1.51451e-10	-1.32686
48166780	chr2:48166780:T:C	5.60861e-07	-0.85891	0.191983
48166941	chr2:48166941:C:T	1.01652e-06	1.21982	-1.29208
48167361	chr2:48167361:T:G	2.78628e-07	-1.51451e-10	-1.36652
48167539	chr2:48167539:T:A	2.35301e-07	-1.53554	-3.62731e-10
48167618	chr2:48167618:A:G	2.94438e-07	-1.51451e-10	-1.31133
48167862	chr2:48167862:A:G	1.12983e-06	-1.51451e-10	0.0334244
48167893	chr2:48167893:A:C	7.64e-07	1.00959	-1.36742
48167982	chr2:48167982:G:T	3.29119e-07	-1.51451e-10	-1.19998
48168863	chr2:48168863:T:C	6.63447e-07	0.870767	-1.36972
48168864	chr2:48168864:G:A	2.78128e-07	-1.51451e-10	-1.36832
48169122	chr2:48169122:G:C	2.82377e-07	-1.51451e-10	-1.35316
48169636	chr2:48169636:C:T	4.31416e-07	-0.568481	-0.360847
48169687	chr2:48169687:G:C	2.79251e-07	-1.51451e-10	-1.36429
48169861	chr2:48169861:T:G	4.47254e-07	0.338076	-1.23135
48170238	chr2:48170238:G:C	1.1553e-06	-0.72168	0.777396
48170818	chr2:48170818:C:T	3.85457e-07	-1.51451e-10	-1.04197
48170828	chr2:48170828:G:A	2.79139e-07	-1.51451e-10	-1.36469
48171131	chr2:48171131:T:G	2.77837e-07	-1.51451e-10	-1.36937
48171186	chr2:48171186:A:T	2.79286e-07	-1.51451e-10	-1.36417
48171223	chr2:48171223:T:A	5.25427e-07	-1.51451e-10	-0.732191
48171226	chr2:48171226:T:C	3.13987e-07	-1.51451e-10	-1.24705
48171410	chr2:48171410:T:C	3.79862e-07	-1.51451e-10	-1.05659
48171574	chr2:48171574:G:C	6.60948e-07	-1.51451e-10	-0.502727
48171995	chr2:48171995:C:T	6.4952e-07	-1.51451e-10	-0.520168
48172109	chr2:48172109:A:C	2.82325e-07	-1.51451e-10	-1.35334
48172831	chr2:48172831:C:T	6.00903e-07	0.620911	-1.21888
48172876	chr2:48172876:T:C	8.0097e-07	-0.504862	0.194284
48173182	chr2:48173182:C:T	2.33578e-07	-1.54289	-3.62731e-10
48174480	chr2:48174480:T:A	6.0244e-08	-1.71508	-1.18292
48174568	chr2:48174568:A:G	7.42595e-07	-0.542618	0.156367
48174595	chr2:48174595:AAAG:A	3.11309e-07	-1.51451e-10	-1.25562
48175165	chr2:48175165:C:A	2.78047e-07	-1.51451e-10	-1.36861
48175460	chr2:48175460:A:G	6.97013e-08	-1.71356	-1.03862
48175543	chr2:48175543:T:G	2.77887e-07	-1.51451e-10	-1.36919
48175658	chr2:48175658:A:G	1.06243e-06	-0.648138	0.620055
48175670	chr2:48175670:AT:A	3.15724e-07	-1.51451e-10	-1.24153
48175967	chr2:48175967:T:C	9.33776e-07	1.21201	-1.36917
48176960	chr2:48176960:C:G	1.0646e-06	-0.313189	0.287146
48176967	chr2:48176967:C:T	2.77978e-07	-1.51451e-10	-1.36886
48177557	chr2:48177557:G:A	6.36161e-07	0.606331	-1.14728
48177609	chr2:48177609:C:T	2.78619e-07	-1.51451e-10	-1.36655
48178200	chr2:48178200:C:T	5.47745e-07	0.440829	-1.13142
48180149	chr2:48180149:G:C	5.00902e-08	-1.71409	-1.36848
48180186	chr2:48180186:C:T	4.2998e-06	1.36992	-3.62731e-10
48180338	chr2:48180338:T:C	3.26214e-07	-1.28816	0.079309
48180843	chr2:48180843:G:A	3.26206e-07	-1.51451e-10	-1.20887
48181004	chr2:48181004:TG:T	2.7821e-07	-1.51451e-10	-1.36802
48181052	chr2:48181052:C:T	8.06113e-06	1.69737	0.301042
48181055	chr2:48181055:A:T	5.75485e-07	0.49195	-1.13314
48181077	chr2:48181077:C:T	1.76144e-07	-1.35132	-0.47378
48181081	chr2:48181081:C:T	2.87142e-07	-1.51451e-10	-1.33642
48181348	chr2:48181348:A:G	1.71003e-07	-1.2606	-0.594119
48181680	chr2:48181680:G:A	3.34177e-07	-1.51451e-10	-1.18473
48181927	chr2:48181927:G:C	4.2659e-07	-1.51451e-10	-0.940577
48182355	chr2:48182355:C:T	2.29864e-07	-1.5289	-0.0300144
48182590	chr2:48182590:C:G	1.51428e-06	0.326294	-3.62731e-10
48182718	chr2:48182718:G:A	1.59209e-06	0.376404	-3.62731e-10
48182917	chr2:48182917:G:C	5.3959e-07	0.37203	-1.07762
48184110	chr2:48184110:C:T	2.77797e-07	-1.51451e-10	-1.36951
48184461	chr2:48184461:T:G	3.74864e-07	-1.51451e-10	-1.06984
48184624	chr2:48184624:C:G	2.50175e-07	-1.52278	0.0485373
48184891	chr2:48184891:T:A	5.82401e-07	0.391301	-1.02054
48185202	chr2:48185202:CCCT:C	2.78247e-07	-1.51451e-10	-1.36789
48185211	chr2:48185211:T:C	2.79018e-07	-1.51451e-10	-1.36513
48185265	chr2:48185265:G:C	1.27515e-06	0.154414	-3.62731e-10
48185342	chr2:48185342:C:G	9.462e-07	-1.51451e-10	-0.143947
48185522	chr2:48185522:A:C	1.09323e-06	-1.51451e-10	0.000488299
48185795	chr2:48185795:C:T	2.8315e-07	-1.51451e-10	-1.35042
48185812	chr2:48185812:G:A	8.09535e-07	-1.51451e-10	-0.299942
48186455	chr2:48186455:C:G	2.39249e-07	-1.33873	-0.18016
48186785	chr2:48186785:G:A	8.1647e-07	0.765513	-1.05693
48187002	chr2:48187002:T:A	2.93763e-07	-1.51451e-10	-1.31363
48187014	chr2:48187014:C:T	9.11467e-07	1.09457	-1.27592
48187425	chr2:48187425:G:C	8.07844e-07	0.794738	-1.09677
48187596	chr2:48187596:C:T	1.44251e-07	-1.60965	-0.415201
48187796	chr2:48187796:G:A	7.96962e-07	0.752697	-1.06829
48187858	chr2:48187858:A:C	4.3891e-07	-0.912106	-3.62731e-10
48188075	chr2:48188075:G:T	3.55537e-07	-1.51451e-10	-1.12277
48188208	chr2:48188208:C:T	6.92742e-06	1.87826	-0.0314239
48188212	chr2:48188212:A:G	2.52063e-07	-1.39152	-0.0751968
48188569	chr2:48188569:C:T	1.20128e-07	-1.46961	-0.738232
48188739	chr2:48188739:C:G	2.8678e-07	-1.51451e-10	-1.33769
48188889	chr2:48188889:TC:T	4.40774e-07	-1.51451e-10	-0.907869
48189893	chr2:48189893:G:A	3.20917e-07	-1.51451e-10	-1.22522
48190143	chr2:48190143:T:A	9.72423e-07	0.795583	-0.912193
48190332	chr2:48190332:T:C	3.22985e-07	-1.51451e-10	-1.2188
48190693	chr2:48190693:G:A	2.6935e-07	-1.40039	-3.62731e-10
48190906	chr2:48190906:C:T	3.07821e-07	-1.51451e-10	-1.26688
48190918	chr2:48190918:A:C	3.85069e-07	-1.51451e-10	-1.04298
48191180	chr2:48191180:A:G	2.01158e-07	-1.69231	-3.62731e-10
48191730	chr2:48191730:G:A	2.80388e-07	-1.51451e-10	-1.36023
48191838	chr2:48191838:C:T	3.00188e-07	-1.51451e-10	-1.29199
48192475	chr2:48192475:C:T	2.78634e-07	-1.51451e-10	-1.3665
48192484	chr2:48192484:C:T	3.56909e-07	-1.11892	-3.62731e-10
48192621	chr2:48192621:G:A	3.97546e-07	-1.51451e-10	-1.01109
48192673	chr2:48192673:A:G	3.25756e-07	-1.51451e-10	-1.21025
48192988	chr2:48192988:A:C	9.67264e-07	1.14542	-1.26735
48193170	chr2:48193170:C:T	2.79525e-07	-1.51451e-10	-1.36331
48193365	chr2:48193365:C:T	3.38552e-07	-1.51451e-10	-1.17172
48194068	chr2:48194068:T:C	2.20722e-07	-1.5995	-3.62731e-10
48194217	chr2:48194217:G:A	3.56723e-07	-1.51451e-10	-1.11944
48194365	chr2:48194365:G:C	5.3572e-06	1.58979	-3.62731e-10
48194792	chr2:48194792:C:G	3.69759e-07	-1.51451e-10	-1.08355
48195345	chr2:48195345:T:C	3.48614e-07	-1.14243	-3.62731e-10
48195594	chr2:48195594:C:A	3.83117e-07	-1.04806	-3.62731e-10
48196715	chr2:48196715:A:G	2.80232e-07	-1.51451e-10	-1.36078
48196759	chr2:48196759:G:A	9.52221e-07	-0.723603	0.585998
48197043	chr2:48197043:T:A	3.26006e-07	-1.51451e-10	-1.20949
48197271	chr2:48197271:G:A	7.71816e-07	-1.51451e-10	-0.347656
48197298	chr2:48197298:A:G	2.78244e-07	-1.51451e-10	-1.3679
48198167	chr2:48198167:T:A	1.48665e-07	-1.58694	-0.40777
48198375	chr2:48198375:C:G	1.74352e-07	-1.42193	-0.413392
48198853	chr2:48198853:C:T	2.62884e-07	-1.42469	-3.62731e-10
48198965	chr2:48198965:C:G	2.90905e-07	-1.51451e-10	-1.3234
48199028	chr2:48199028:C:T	7.38485e-08	-1.48133	-1.21305
48199243	chr2:48199243:C:T	3.28111e-07	-1.51451e-10	-1.20305
48199476	chr2:48199476:G:A	6.82578e-08	-1.44666	-1.32645
48199606	chr2:48199606:T:C	2.14893e-07	-1.62626	-3.62731e-10
48199735	chr2:48199735:C:T	3.64233e-07	-1.54149	0.442884
48201170	chr2:48201170:A:G	2.88275e-07	-1.51451e-10	-1.33249
48201237	chr2:48201237:T:C	2.92098e-07	-1.51451e-10	-1.31931
48201530	chr2:48201530:T:C	3.30325e-07	-1.51451e-10	-1.19632
48201615	chr2:48201615:T:G	1.5909e-07	-1.32885	-0.59808
48202019	chr2:48202019:C:T	2.80869e-07	-1.51451e-10	-1.35851
48202028	chr2:48202028:C:A	2.78153e-07	-1.51451e-10	-1.36823
48202786	chr2:48202786:T:C	2.78698e-07	-1.51451e-10	-1.36627
48202872	chr2:48202872:G:A	2.77783e-07	-1.51451e-10	-1.36956
48203127	chr2:48203127:A:G	3.32879e-07	-1.51451e-10	-1.18862
48204019	chr2:48204019:G:A	3.87766e-07	-1.54602	0.510023
48204049	chr2:48204049:G:A	4.61955e-07	-1.51451e-10	-0.860935
48204099	chr2:48204099:C:T	3.21508e-07	-1.51451e-10	-1.22338
48204430	chr2:48204430:A:G	3.61386e-07	-1.51451e-10	-1.10645
48204702	chr2:48204702:G:A	4.61537e-07	-1.51451e-10	-0.861839
48205136	chr2:48205136:T:C	2.24458e-07	-1.58271	-3.62731e-10
48205589	chr2:48205589:G:C	3.12438e-07	-1.51451e-10	-1.25199
48205721	chr2:48205721:T:A	2.77802e-07	-1.51451e-10	-1.36949
48205735	chr2:48205735:G:C	7.44214e-08	-1.70237	-0.984292
48206840	chr2:48206840:A:G	2.78196e-07	-1.51451e-10	-1.36808
48207625	chr2:48207625:T:G	9.99136e-07	1.16481	-1.25432
48207871	chr2:48207871:T:C	8.86859e-07	0.844936	-1.05365
48208336	chr2:48208336:T:C	2.78534e-07	-1.51451e-10	-1.36686
48208440	chr2:48208440:G:A	6.761e-07	0.601789	-1.08185
48209213	chr2:48209213:A:G	3.61251e-07	-1.51451e-10	-1.10683
48209353	chr2:48209353:T:C	3.89524e-07	-1.51451e-10	-1.03148
48209371	chr2:48209371:G:A	2.94742e-07	-1.51451e-10	-1.3103
48209427	chr2:48209427:A:C	9.09577e-07	0.852798	-1.03622
48209618	chr2:48209618:T:A	4.60795e-07	-1.51451e-10	-0.863449
48209773	chr2:48209773:C:T	6.23763e-08	-1.59118	-1.27204
48209929	chr2:48209929:G:C	2.41779e-07	-1.50838	-3.62731e-10
48210017	chr2:48210017:C:T	2.81657e-07	-1.51451e-10	-1.35571
48210149	chr2:48210149:G:A	2.97584e-07	-1.51451e-10	-1.30071
48210700	chr2:48210700:C:G	3.92722e-07	-1.51451e-10	-1.0233
48210895	chr2:48210895:G:A	2.81436e-07	-1.51451e-10	-1.3565
48211695	chr2:48211695:A:C	5.99867e-08	-1.58646	-1.31582
48211996	chr2:48211996:C:T	2.84122e-07	-1.51451e-10	-1.347
48212082	chr2:48212082:G:A	2.82172e-07	-1.51451e-10	-1.35388
48212488	chr2:48212488:G:A	2.96325e-07	-1.51451e-10	-1.30495
48213923	chr2:48213923:C:A	6.00052e-06	1.7032	-3.62731e-10
48214219	chr2:48214219:T:C	8.12409e-06	0.456168	1.55002
48214245	chr2:48214245:T:TA	3.1135e-07	-1.51451e-10	-1.25548
48214304	chr2:48214304:G:C	2.12704e-07	-1.6365	-3.62731e-10
48214399	chr2:48214399:G:A	2.87166e-07	-1.51451e-10	-1.33634
48214469	chr2:48214469:C:T	3.33031e-07	-1.51451e-10	-1.18817
48214547	chr2:48214547:A:G	1.15164e-06	0.0525434	-3.62731e-10
48214866	chr2:48214866:T:C	2.99237e-07	-1.51451e-10	-1.29517
48214974	chr2:48214974:C:A	7.82301e-07	0.711588	-1.04575
48215202	chr2:48215202:C:T	3.4284e-07	-1.51451e-10	-1.15914
48215251	chr2:48215251:C:T	1.18e-06	-1.51451e-10	0.0768656
48215424	chr2:48215424:T:C	9.11654e-07	0.915424	-1.09657
48215520	chr2:48215520:A:G	3.25316e-06	1.09098	-3.62731e-10
48215589	chr2:48215589:C:A	4.59425e-07	-1.51451e-10	-0.866426
48215691	chr2:48215691:G:A	5.4692e-06	1.61049	-3.62731e-10
48215970	chr2:48215970:G:A	1.68657e-07	-0.659536	-1.209
48216181	chr2:48216181:T:C	3.60387e-07	-0.793471	-0.315753
48216441	chr2:48216441:TA:T	2.12064e-07	-0.63652	-1.00299
48216615	chr2:48216615:G:T	1.717e-07	-1.11024	-0.740415
48216839	chr2:48216839:A:G	3.24531e-07	-1.51451e-10	-1.21402
48216985	chr2:48216985:A:G	8.07577e-07	0.770954	-1.07332
48217970	chr2:48217970:G:C	5.81508e-08	-1.597	-1.33637
48218189	chr2:48218189:A:G	8.62249e-07	0.88591	-1.12277
48218219	chr2:48218219:T:C	3.68896e-07	-1.51451e-10	-1.08589
48218362	chr2:48218362:A:G	1.06491e-07	-1.12996	-1.19838
48218541	chr2:48218541:A:G	2.6756e-07	-1.71474	0.307679
48218763	chr2:48218763:G:A	3.25008e-07	-1.51451e-10	-1.21255
48218939	chr2:48218939:C:T	5.73231e-08	-1.6297	-1.318
48218983	chr2:48218983:C:T	2.82287e-07	-1.51451e-10	-1.35348
48219756	chr2:48219756:A:C	3.7667e-07	-1.51451e-10	-1.06503
48219813	chr2:48219813:T:A	4.48952e-07	-1.51451e-10	-0.889486
48220120	chr2:48220120:C:T	7.69996e-07	-0.350016	-3.62731e-10
48220201	chr2:48220201:T:C	2.77304e-07	-0.706262	-0.665027
48221066	chr2:48221066:C:T	2.97811e-07	-1.51451e-10	-1.29994
48221192	chr2:48221192:A:G	2.78639e-07	-1.51451e-10	-1.36648
48221267	chr2:48221267:A:T	3.43893e-07	-1.15607	-3.62731e-10
48221628	chr2:48221628:A:G	3.16968e-07	-1.51451e-10	-1.2376
48222085	chr2:48222085:T:C	2.80048e-07	-1.51451e-10	-1.36144
48222171	chr2:48222171:A:G	2.8306e-07	-1.51451e-10	-1.35074
48222213	chr2:48222213:A:C	1.27312e-06	0.669207	-0.516382
48222284	chr2:48222284:G:C	7.33661e-07	0.734809	-1.13316
48222585	chr2:48222585:G:C	4.61067e-07	-1.71506	0.8522
48223033	chr2:48223033:TA:T	7.12582e-07	0.636978	-1.06449
48223168	chr2:48223168:G:A	3.09075e-07	-1.51451e-10	-1.26282
48223365	chr2:48223365:G:A	3.60591e-07	-1.51451e-10	-1.10866
48223393	chr2:48223393:T:C	6.77443e-07	-0.478076	-3.62731e-10
48223425	chr2:48223425:A:C	2.17551e-07	-0.912556	-0.701413
48223784	chr2:48223784:C:A	4.00712e-07	-1.51451e-10	-1.00316
48224591	chr2:48224591:A:AC	1.28449e-06	0.763004	-0.601287
48225138	chr2:48225138:T:C	9.97832e-07	1.00866	-1.09947
48226469	chr2:48226469:A:G	2.86986e-07	-1.51451e-10	-1.33697
48226828	chr2:48226828:C:T	2.86714e-07	-1.51451e-10	-1.33792
48226844	chr2:48226844:G:C	2.89708e-07	-1.51451e-10	-1.32753
48226952	chr2:48226952:C:T	2.78402e-07	-1.51451e-10	-1.36733
48227414	chr2:48227414:G:C	4.46129e-07	-0.895793	-3.62731e-10
48227665	chr2:48227665:G:A	3.19237e-07	-1.51451e-10	-1.23047
48227780	chr2:48227780:C:A	2.78044e-07	-1.51451e-10	-1.36862
48228800	chr2:48228800:A:G	4.37281e-07	-1.51451e-10	-0.915826
48229414	chr2:48229414:T:C	7.13254e-08	-1.71373	-1.01542
48229835	chr2:48229835:C:T	8.13877e-07	0.853232	-1.14782
48230074	chr2:48230074:G:T	2.9885e-07	-1.51451e-10	-1.29646
48230983	chr2:48230983:G:C	3.07477e-07	-1.51451e-10	-1.268
48232187	chr2:48232187:T:C	2.92108e-07	-1.51451e-10	-1.31928
48232241	chr2:48232241:G:A	5.01775e-08	-1.71492	-1.36592
48232572	chr2:48232572:G:A	3.16774e-07	-1.51451e-10	-1.23821
48232734	chr2:48232734:C:T	7.08649e-07	0.703358	-1.1364
48233425	chr2:48233425:TG:T	5.01021e-08	-1.71275	-1.36959
48233646	chr2:48233646:C:T	3.156e-07	-1.51451e-10	-1.24193
48233831	chr2:48233831:A:G	3.1122e-07	-1.51451e-10	-1.2559
48233858	chr2:48233858:C:T	3.10894e-07	-1.51451e-10	-1.25695
48234010	chr2:48234010:AT:A	3.4269e-07	-1.51451e-10	-1.15958
48234255	chr2:48234255:T:C	3.62556e-07	-1.51451e-10	-1.10322
48234281	chr2:48234281:C:T	5.16987e-07	-0.748384	-3.62731e-10
48234508	chr2:48234508:C:T	2.83416e-07	-1.51451e-10	-1.34949
48234826	chr2:48234826:A:T	5.99182e-07	-1.51451e-10	-0.600836
48235228	chr2:48235228:A:G	7.01816e-07	0.696101	-1.13883
48235524	chr2:48235524:G:T	5.06205e-07	-1.51451e-10	-0.76946
48235555	chr2:48235555:A:G	4.55143e-07	-1.51451e-10	-0.87579
48235785	chr2:48235785:T:C	1.40606e-06	-0.0253794	0.277525
48235999	chr2:48235999:T:G	3.42359e-07	-1.51451e-10	-1.16054
48236162	chr2:48236162:T:G	4.20667e-07	-0.954559	-3.62731e-10
48236619	chr2:48236619:G:C	9.59569e-07	-1.51451e-10	-0.129917
48236906	chr2:48236906:A:C	3.11834e-07	-1.51451e-10	-1.25393
48237662	chr2:48237662:T:C	2.81448e-07	-1.51451e-10	-1.35645
48237936	chr2:48237936:G:A	2.79274e-07	-1.51451e-10	-1.36421
48238041	chr2:48238041:A:G	1.02802e-06	0.828819	-0.889831
48238077	chr2:48238077:C:T	3.12007e-07	-1.51451e-10	-1.25338
48238488	chr2:48238488:C:T	3.93105e-07	-1.02232	-3.62731e-10
48238598	chr2:48238598:A:G	3.30084e-07	-1.51451e-10	-1.19705
48238735	chr2:48238735:C:T	7.20373e-08	-1.34941	-1.3698
48239212	chr2:48239212:A:C	2.8031e-07	-1.51451e-10	-1.36051
48239213	chr2:48239213:G:A	2.9015e-07	-1.51451e-10	-1.326
48240122	chr2:48240122:A:T	4.29307e-07	-1.51451e-10	-0.934229
48240882	chr2:48240882:C:T	2.78936e-07	-1.51451e-10	-1.36542
48241022	chr2:48241022:A:C	1.30422e-06	1.0477	-0.870739
48241026	chr2:48241026:C:G	1.31553e-07	-0.830006	-1.28699
48241075	chr2:48241075:A:T	3.89262e-07	-1.51451e-10	-1.03215
48241713	chr2:48241713:G:A	4.39759e-07	-1.51451e-10	-0.910174
48241896	chr2:48241896:T:C	1.64225e-07	-0.953538	-0.941623
48242878	chr2:48242878:T:C	2.98902e-07	-1.51451e-10	-1.29629
48243863	chr2:48243863:T:C	2.98817e-07	-1.51451e-10	-1.29657
48243916	chr2:48243916:T:C	1.59954e-07	-0.949036	-0.972479
48244230	chr2:48244230:C:T	8.06627e-07	1.03046	-1.334
48244611	chr2:48244611:G:A	2.86585e-07	-1.51451e-10	-1.33837
48244701	chr2:48244701:T:A	2.85084e-07	-1.51451e-10	-1.34362
48244702	chr2:48244702:A:T	1.46945e-07	-1.68639	-0.319953
48245151	chr2:48245151:T:C	3.10333e-07	-1.51451e-10	-1.25876
48245796	chr2:48245796:C:T	3.3182e-07	-1.51451e-10	-1.19181
48245920	chr2:48245920:A:G	2.83266e-07	-1.51451e-10	-1.35001
48246371	chr2:48246371:A:G	2.77748e-07	-1.51451e-10	-1.36969
48246606	chr2:48246606:C:A	3.07542e-07	-1.51451e-10	-1.26779
48247032	chr2:48247032:G:C	3.0423e-07	-1.51451e-10	-1.27862
48248312	chr2:48248312:G:A	3.04427e-07	-1.51451e-10	-1.27797
48248430	chr2:48248430:A:C	1.12209e-06	1.20229	-1.17574
48248660	chr2:48248660:A:T	1.05654e-07	-1.01545	-1.32078
48249408	chr2:48249408:C:T	3.17293e-07	-1.51451e-10	-1.23658
48250032	chr2:48250032:C:T	2.78264e-07	-1.51451e-10	-1.36783
48250242	chr2:48250242:G:A	3.47737e-07	-1.51451e-10	-1.14496
48250268	chr2:48250268:C:G	3.90055e-07	-1.51451e-10	-1.03011
48251309	chr2:48251309:G:A	7.2157e-07	-1.51451e-10	-0.414972
48251667	chr2:48251667:C:G	4.17306e-07	-1.51451e-10	-0.962583
48251918	chr2:48251918:A:G	8.01056e-08	-1.33156	-1.2815
48252539	chr2:48252539:A:G	7.99279e-07	-1.51451e-10	-0.312692
48252628	chr2:48252628:G:C	2.94461e-07	-1.51451e-10	-1.31126
48252695	chr2:48252695:G:A	3.26166e-07	-1.51451e-10	-1.209
48252872	chr2:48252872:G:A	3.05446e-07	-1.51451e-10	-1.27463
48253339	chr2:48253339:C:G	3.13997e-07	-1.51451e-10	-1.24702
48253691	chr2:48253691:C:T	2.93344e-07	-1.51451e-10	-1.31506
48253836	chr2:48253836:G:GA	8.40012e-08	-1.55062	-1.01495
48253842	chr2:48253842:A:AG	2.7892e-07	-1.51451e-10	-1.36547
48254259	chr2:48254259:G:T	8.35104e-07	-1.51451e-10	-0.268845
48254369	chr2:48254369:C:T	3.24578e-07	-1.51451e-10	-1.21388
48254459	chr2:48254459:A:G	2.96933e-07	-1.51451e-10	-1.30289
48255290	chr2:48255290:T:A	1.11463e-06	0.818588	-0.798708
48255707	chr2:48255707:G:A	3.23023e-07	-1.51451e-10	-1.21868
48257055	chr2:48257055:G:A	3.92682e-07	-1.51451e-10	-1.0234
48257328	chr2:48257328:C:T	2.66537e-07	-1.66333	0.25244
48257362	chr2:48257362:G:A	2.97219e-07	-1.51451e-10	-1.30193
48257463	chr2:48257463:A:G	9.73646e-07	-1.51451e-10	-0.115354
48257744	chr2:48257744:A:G	3.04245e-07	-1.51451e-10	-1.27857
48258435	chr2:48258435:A:C	4.66701e-07	-1.51451e-10	-0.850712
48259025	chr2:48259025:G:A	2.81662e-07	-1.51451e-10	-1.35569
48259059	chr2:48259059:C:A	3.64507e-07	-1.51451e-10	-1.09786
48259657	chr2:48259657:A:G	6.78317e-07	-1.51451e-10	-0.476787
48260068	chr2:48260068:C:T	3.20752e-07	-1.51451e-10	-1.22573
48260433	chr2:48260433:A:T	2.1626e-07	-1.61992	-3.62731e-10
48260455	chr2:48260455:A:G	3.15711e-07	-1.51451e-10	-1.24157
48260505	chr2:48260505:T:A	2.91508e-07	-1.51451e-10	-1.32134
48260585	chr2:48260585:C:T	1.06151e-07	-1.20692	-1.12461
48260723	chr2:48260723:C:G	6.18142e-07	-1.51451e-10	-0.569683
48260836	chr2:48260836:A:G	3.56204e-07	-1.51451e-10	-1.1209
48261241	chr2:48261241:A:G	9.78931e-08	-1.04539	-1.36713
48261362	chr2:48261362:C:T	4.95519e-07	-0.790797	-3.62731e-10
48261729	chr2:48261729:G:A	5.94474e-07	0.360011	-0.968735
48261919	chr2:48261919:G:T	4.28966e-06	2.71273	-1.34517
48261922	chr2:48261922:T:G	2.25565e-06	0.724794	-3.62731e-10
48261923	chr2:48261923:G:T	2.88746e-07	-1.51451e-10	-1.33085
48262459	chr2:48262459:C:T	0.000273615	5.23414	0.288938
48262594	chr2:48262594:C:T	6.85329e-06	3.18556	-1.34947
48262779	chr2:48262779:C:A	6.44203e-07	-1.51451e-10	-0.528387
48262809	chr2:48262809:AGAGTGGGTGGGAACCTAGACATCTAG:A	5.39504e-07	-0.0610047	-0.644746
48262869	chr2:48262869:C:G	4.52777e-07	-1.51451e-10	-0.881001
48263310	chr2:48263310:T:C	0.000233074	4.94901	0.413703
48263369	chr2:48263369:A:G	0.00039697	5.32673	0.56849
48263703	chr2:48263703:G:A	2.9151e-07	-1.51451e-10	-1.32133
48263737	chr2:48263737:G:A	4.01924e-07	-1.51451e-10	-1.00014
48264906	chr2:48264906:G:A	1.12746e-06	-1.51451e-10	0.0313175
48265019	chr2:48265019:T:A	4.81866e-07	-0.0222431	-0.796493
48265079	chr2:48265079:T:G	1.14202e-05	3.401	-1.05427
48265189	chr2:48265189:T:A	4.62845e-07	-0.859008	-3.62731e-10
48265205	chr2:48265205:C:T	1.55681e-07	-1.13971	-0.808877
48265515	chr2:48265515:G:T	4.73566e-07	-1.51451e-10	-0.83611
48265541	chr2:48265541:C:G	2.08129e-07	-1.65824	-3.62731e-10
48265554	chr2:48265554:T:C	7.11341e-07	-1.51451e-10	-0.42925
48265758	chr2:48265758:T:C	4.22862e-07	-1.51451e-10	-0.949355
48266043	chr2:48266043:G:A	0.0035987	8.05321	0.0464744
48266733	chr2:48266733:C:T	4.03353e-07	-1.51451e-10	-0.99659
48268507	chr2:48268507:T:G	2.95608e-07	-1.51451e-10	-1.30737
48268641	chr2:48268641:C:T	5.77243e-06	1.87648	-0.21203
48270461	chr2:48270461:C:T	2.89572e-07	-1.51451e-10	-1.328
48270481	chr2:48270481:C:A	4.50469e-07	-1.51451e-10	-0.886113
48270890	chr2:48270890:A:G	2.49715e-06	0.826504	-3.62731e-10
48270955	chr2:48270955:A:G	5.68186e-07	-0.120219	-0.533734
48271039	chr2:48271039:C:G	3.91054e-07	-1.51451e-10	-1.02756
48271333	chr2:48271333:A:T	2.78395e-07	-1.51451e-10	-1.36736
48271570	chr2:48271570:T:C	2.86807e-07	-1.51451e-10	-1.33759
48271850	chr2:48271850:A:G	5.0957e-07	0.128588	-0.891422
48272832	chr2:48272832:C:T	1.2599e-06	0.14239	-3.62731e-10
48273025	chr2:48273025:A:G	2.83245e-07	-1.51451e-10	-1.35009
48273849	chr2:48273849:AAT:A	0.000305326	5.81581	-0.183081
48273956	chr2:48273956:G:A	2.82545e-07	-1.51451e-10	-1.35256
48274078	chr2:48274078:T:C	3.83193e-07	-1.51451e-10	-1.04786
48274316	chr2:48274316:C:A	2.53285e-07	-1.46189	-3.62731e-10
48274366	chr2:48274366:G:C	2.67744e-07	-0.323126	-1.08325
48274398	chr2:48274398:T:C	2.15951e-06	-1.51451e-10	0.681233
48274995	chr2:48274995:A:G	2.93872e-07	-1.51451e-10	-1.31326
48275033	chr2:48275033:A:G	4.26725e-07	-1.51451e-10	-0.940262
48275781	chr2:48275781:G:C	3.01639e-07	-1.51451e-10	-1.28717
48276364	chr2:48276364:G:A	2.817e-07	-1.51451e-10	-1.35556
48276422	chr2:48276422:G:A	0.00552274	7.83636	0.691623
48276558	chr2:48276558:A:T	2.95143e-07	-1.51451e-10	-1.30894
48276564	chr2:48276564:T:C	4.29018e-07	-1.51451e-10	-0.934904
48277725	chr2:48277725:A:G	8.33555e-07	-0.270702	-3.62731e-10
48277762	chr2:48277762:T:A	0.000213549	4.8929	0.382316
48278262	chr2:48278262:G:A	5.89636e-07	-0.10126	-0.515635
48278639	chr2:48278639:T:C	1.89687e-06	-1.51451e-10	0.55156
48279308	chr2:48279308:T:A	2.99712e-07	-1.51451e-10	-1.29358
48279362	chr2:48279362:T:C	6.90522e-07	-1.51451e-10	-0.458954
48279413	chr2:48279413:C:T	3.21549e-07	-1.51451e-10	-1.22325
48279505	chr2:48279505:G:A	4.04277e-07	-1.51451e-10	-0.994301
48280198	chr2:48280198:A:C	3.73036e-07	-1.51451e-10	-1.07473
48280353	chr2:48280353:T:C	2.05722e-07	-1.66987	-3.62731e-10
48280813	chr2:48280813:G:C	3.51192e-07	-1.51451e-10	-1.13507
48280821	chr2:48280821:A:C	4.61077e-07	-1.51451e-10	-0.862836
48281298	chr2:48281298:T:A	6.83703e-07	-1.51451e-10	-0.468878
48281496	chr2:48281496:T:C	2.95045e-07	-1.51451e-10	-1.30927
48281709	chr2:48281709:G:A	3.44083e-07	-1.51451e-10	-1.15552
48281822	chr2:48281822:C:A	7.17932e-07	-1.51451e-10	-0.420027
48281829	chr2:48281829:TTCA:T	2.99522e-07	-1.51451e-10	-1.29421
48282124	chr2:48282124:C:T	9.80599e-06	2.19435	-3.62731e-10
48282469	chr2:48282469:A:G	7.15161e-07	-0.423894	-3.62731e-10
48282530	chr2:48282530:T:C	2.37102e-07	-1.52791	-3.62731e-10
48282583	chr2:48282583:T:C	2.87867e-07	-1.51451e-10	-1.3339
48282831	chr2:48282831:T:C	2.83938e-07	-1.51451e-10	-1.34765
48283056	chr2:48283056:C:T	4.80891e-07	-1.51451e-10	-0.820762
48283120	chr2:48283120:T:A	2.66753e-06	1.84482	-0.952318
48283236	chr2:48283236:C:T	2.80389e-07	-1.51451e-10	-1.36022
48283481	chr2:48283481:C:T	6.3805e-07	-1.51451e-10	-0.537984
48283821	chr2:48283821:A:T	5.57716e-07	-1.51451e-10	-0.672552
48283960	chr2:48283960:A:T	2.78155e-06	1.45831	-0.523949
48284665	chr2:48284665:G:C	2.6585e-06	1.20783	-0.318712
48285119	chr2:48285119:T:C	2.84112e-07	-1.51451e-10	-1.34703
48286436	chr2:48286436:C:A	0.0626878	10.8405	0.116805
48287358	chr2:48287358:C:A	5.54047e-06	2.78615	-1.16271
48287500	chr2:48287500:T:G	1.12621e-07	-1.00469	-1.26769
48288161	chr2:48288161:A:T	2.91079e-07	-1.51451e-10	-1.32281
48288282	chr2:48288282:A:AGAGT	0.161415	11.7265	0.176599
48289496	chr2:48289496:A:C	5.16529e-07	-1.51451e-10	-0.74927
48289567	chr2:48289567:A:T	1.57499e-07	-0.936379	-1.0006
48289646	chr2:48289646:C:T	2.97722e-07	-1.51451e-10	-1.30024
48290068	chr2:48290068:C:T	1.37451e-05	3.64658	-1.11455
48290196	chr2:48290196:G:A	2.8745e-07	-1.51451e-10	-1.33535
48291446	chr2:48291446:T:C	3.21022e-07	-1.51451e-10	-1.22489
48291826	chr2:48291826:C:T	4.68921e-07	-1.51451e-10	-0.845968
48292066	chr2:48292066:G:A	3.87993e-07	-1.51451e-10	-1.03541
48292218	chr2:48292218:A:G	3.58354e-07	-0.728363	-0.386517
48292232	chr2:48292232:AC:A	3.62671e-07	-0.715807	-0.387098
48292254	chr2:48292254:G:A	4.05894e-07	-1.51451e-10	-0.990309
48292716	chr2:48292716:C:G	9.73072e-07	-0.115943	-3.62731e-10
48293400	chr2:48293400:C:T	0.000914885	7.48751	-0.757356
48293484	chr2:48293484:A:G	1.16911e-05	3.40038	-1.03019
48293531	chr2:48293531:C:T	0.092761	11.5186	-0.169448
48293623	chr2:48293623:T:C	9.19407e-08	-1.2705	-1.20476
48293698	chr2:48293698:A:G	2.84725e-07	-1.51451e-10	-1.34488
48293885	chr2:48293885:T:C	6.71731e-08	-1.51945	-1.26968
48294082	chr2:48294082:A:G	4.13318e-07	-1.51451e-10	-0.972185
48294722	chr2:48294722:G:T	5.97618e-07	-1.51451e-10	-0.603449
48294864	chr2:48294864:C:T	2.32469e-06	2.0708	-1.31586
48295449	chr2:48295449:T:C	2.80673e-07	-1.51451e-10	-1.35921
48295756	chr2:48295756:A:G	4.29922e-07	-1.51451e-10	-0.932797
48296040	chr2:48296040:A:G	3.04509e-07	-1.51451e-10	-1.2777
48297006	chr2:48297006:T:C	3.55555e-07	-1.51451e-10	-1.12272
48297074	chr2:48297074:T:A	0.000313804	7.00767	-1.34755
48297090	chr2:48297090:G:A	0.0690505	11.0827	-0.0287343
48297217	chr2:48297217:A:G	7.9786e-07	0.192056	-0.506524
48297447	chr2:48297447:C:T	2.95021e-07	-1.51451e-10	-1.30936
48298726	chr2:48298726:T:C	2.45133e-07	-1.4946	-3.62731e-10
48298943	chr2:48298943:T:C	3.05094e-07	-1.51451e-10	-1.27578
48299237	chr2:48299237:T:C	4.39202e-07	-1.51451e-10	-0.911441
48300006	chr2:48300006:G:A	9.1387e-07	-0.178713	-3.62731e-10
48300340	chr2:48300340:G:A	3.98319e-07	-1.51451e-10	-1.00915
48300485	chr2:48300485:G:C	4.6437e-07	-1.51451e-10	-0.85572
48300896	chr2:48300896:T:C	2.10979e-05	3.54807	-0.587544
48300910	chr2:48300910:G:A	8.66413e-06	2.07055	-3.62731e-10
48302633	chr2:48302633:C:T	3.17009e-07	-1.51451e-10	-1.23747
48302659	chr2:48302659:G:C	1.00011e-07	-1.1935	-1.19762
48302864	chr2:48302864:TTAGTTTGCTGGGC:T	3.02683e-07	-1.51451e-10	-1.28372
48303221	chr2:48303221:G:C	2.9065e-07	-1.51451e-10	-1.32428
48303534	chr2:48303534:G:A	2.74106e-07	-1.38289	-3.62731e-10
48303602	chr2:48303602:C:T	6.22576e-07	-1.51451e-10	-0.562536
48303842	chr2:48303842:A:G	0.000194825	5.77967	-0.596219
48303889	chr2:48303889:G:A	2.56595e-07	-1.18239	-0.266513
48304830	chr2:48304830:T:C	6.52036e-07	0.166701	-0.683003
48305220	chr2:48305220:G:T	2.8485e-07	-1.51451e-10	-1.34444
48305247	chr2:48305247:A:G	2.98808e-07	-1.51451e-10	-1.2966
48305249	chr2:48305249:T:C	0.00103524	7.28366	-0.429917
48305450	chr2:48305450:A:C	6.14209e-07	0.108264	-0.684331
48305913	chr2:48305913:A:C	2.89275e-07	-1.51451e-10	-1.32902
48306021	chr2:48306021:T:A	2.77768e-07	-1.51451e-10	-1.36962
48306550	chr2:48306550:T:C	1.73713e-06	1.72234	-1.25875
48307348	chr2:48307348:C:T	1.14448e-05	3.70569	-1.35681
48307555	chr2:48307555:C:T	8.21539e-07	-0.285222	-3.62731e-10
48307873	chr2:48307873:C:T	0.00545393	8.78212	-0.266671
48308772	chr2:48308772:A:G	5.65134e-07	0.128061	-0.787399
48308773	chr2:48308773:G:C	3.72416e-07	-1.07639	-3.62731e-10
48308934	chr2:48308934:C:T	2.40972e-06	0.790865	-3.62731e-10
48310153	chr2:48310153:G:C	7.21387e-06	1.88736	-3.62731e-10
48310277	chr2:48310277:A:G	5.46301e-07	0.103223	-0.796453
48310846	chr2:48310846:CATT:C	2.01272e-07	-1.69174	-3.62731e-10
48311458	chr2:48311458:C:A	6.70967e-07	-1.51451e-10	-0.487682
48311895	chr2:48311895:T:C	5.1392e-07	-1.51451e-10	-0.754333
48312143	chr2:48312143:T:C	5.58951e-07	0.124025	-0.794365
48312198	chr2:48312198:T:A	2.89702e-07	-1.51451e-10	-1.32755
48312277	chr2:48312277:C:T	2.77735e-07	-1.51451e-10	-1.36973
48312407	chr2:48312407:A:G	6.61173e-07	-1.51451e-10	-0.502386
48312805	chr2:48312805:G:A	2.92375e-07	-1.51451e-10	-1.31836
48312835	chr2:48312835:C:T	0.0366519	10.5118	-0.0912156
48313605	chr2:48313605:A:C	0.223381	12.3937	-0.165662
48313863	chr2:48313863:A:T	0.0295321	10.2812	-0.076591
48313864	chr2:48313864:A:T	1.09313e-05	3.6728	-1.36982
48313945	chr2:48313945:G:C	2.82773e-07	-1.51451e-10	-1.35176
48314754	chr2:48314754:G:A	2.83318e-07	-1.51451e-10	-1.34983
48314840	chr2:48314840:T:A	2.83667e-07	-1.51451e-10	-1.3486
48316778	chr2:48316778:G:A	0.0030808	8.03075	-0.0864492
48317395	chr2:48317395:G:T	7.5228e-07	-1.51451e-10	-0.373293
48317396	chr2:48317396:T:G	4.26503e-07	-1.51451e-10	-0.940781
48317488	chr2:48317488:G:A	7.10455e-07	-1.51451e-10	-0.430496
48317854	chr2:48317854:G:A	8.91547e-07	-0.105969	-0.0974743
48317972	chr2:48317972:A:G	1.27761e-06	0.75432	-0.597973
48318029	chr2:48318029:A:G	1.71259e-06	1.30563	-0.856264
48318055	chr2:48318055:A:G	6.78838e-07	-1.51451e-10	-0.476018
48318443	chr2:48318443:T:G	0.00041227	6.19297	-0.259936
48319122	chr2:48319122:A:G	5.71332e-07	-1.51451e-10	-0.64843
48319189	chr2:48319189:G:A	4.48587e-07	-1.51451e-10	-0.8903
48319233	chr2:48319233:G:A	0.00907496	9.04232	-0.0176927
48319927	chr2:48319927:T:C	5.56139e-07	-1.51451e-10	-0.675384
48320163	chr2:48320163:A:T	1.02499e-07	-1.02866	-1.33789
48320190	chr2:48320190:A:G	3.26625e-07	-1.51451e-10	-1.20759
48320304	chr2:48320304:A:T	0.00138956	7.45265	-0.304559
48320438	chr2:48320438:A:C	4.72727e-07	0.0199325	-0.857815
48321240	chr2:48321240:T:G	4.27646e-07	-0.0968147	-0.841292
48321303	chr2:48321303:G:A	0.0129558	9.41985	-0.0391985
48321632	chr2:48321632:T:G	5.33124e-07	-1.51451e-10	-0.717648
48322137	chr2:48322137:G:A	4.16356e-07	-1.51451e-10	-0.96486
48323358	chr2:48323358:G:A	9.44118e-07	0.556419	-0.702569
48323373	chr2:48323373:C:G	6.36369e-07	-1.51451e-10	-0.540623
48323493	chr2:48323493:G:T	2.92976e-07	-1.51451e-10	-1.31631
48324240	chr2:48324240:GC:G	0.00446249	8.26973	0.0450862
48324260	chr2:48324260:A:G	2.79192e-07	-1.51451e-10	-1.3645
48324638	chr2:48324638:T:C	3.13482e-07	-1.51451e-10	-1.24866
48324646	chr2:48324646:G:A	4.34067e-07	-1.51451e-10	-0.923202
48326070	chr2:48326070:A:G	3.87107e-05	4.0647	-0.497225
48326094	chr2:48326094:C:T	1.48982e-06	1.15966	-0.849655
48326316	chr2:48326316:A:T	1.7583e-06	1.78545	-1.30975
48326489	chr2:48326489:AAG:A	1.95844e-06	1.63295	-1.04945
48327052	chr2:48327052:G:A	0.00935209	9.15216	-0.0974552
48327060	chr2:48327060:G:T	2.78994e-07	-1.51451e-10	-1.36521
48327146	chr2:48327146:G:A	1.63777e-06	0.404687	-3.62731e-10
48327237	chr2:48327237:AAC:A	3.62302e-07	-1.51451e-10	-1.10392
48327446	chr2:48327446:A:G	6.29762e-07	-1.51451e-10	-0.55106
48328056	chr2:48328056:A:G	3.48671e-07	-1.51451e-10	-1.14227
48328338	chr2:48328338:C:G	1.13759e-05	3.19455	-0.851697
48328446	chr2:48328446:A:G	4.34181e-07	-1.51451e-10	-0.922941
48328485	chr2:48328485:C:A	2.98644e-07	-1.51451e-10	-1.29715
48328758	chr2:48328758:C:A	1.76352e-06	1.39304	-0.914368
48329343	chr2:48329343:A:G	0.00573633	8.35026	0.215669
48329550	chr2:48329550:G:A	1.49819e-07	-1.11289	-0.874079
48329755	chr2:48329755:T:C	1.9836e-07	-1.70632	-3.62731e-10
48329846	chr2:48329846:C:T	2.94312e-07	-1.31176	-3.62731e-10
48330080	chr2:48330080:G:A	3.04876e-07	-1.51451e-10	-1.2765
48330756	chr2:48330756:CTTAAA:C	3.21724e-07	0.139544	-1.36225
48330791	chr2:48330791:C:T	0.00497952	8.05179	0.372651
48330856	chr2:48330856:T:G	1.34873e-06	-1.51451e-10	0.210521
48330947	chr2:48330947:C:T	0.00547847	8.24147	0.278467
48331148	chr2:48331148:A:T	3.09821e-07	-1.51451e-10	-1.26041
48331175	chr2:48331175:C:T	4.32519e-07	-1.51451e-10	-0.926774
48331311	chr2:48331311:T:C	1.18652e-06	1.02126	-0.938888
48331356	chr2:48331356:A:G	2.9073e-07	-1.51451e-10	-1.32401
48331545	chr2:48331545:C:G	1.06366e-07	-1.14678	-1.18274
48332722	chr2:48332722:T:C	0.000510329	6.48348	-0.337067
48332733	chr2:48332733:A:G	2.85401e-07	-1.51451e-10	-1.34251
48332913	chr2:48332913:C:A	1.23543e-06	0.977263	-0.854491
48332997	chr2:48332997:A:AT	2.58262e-07	-0.0743059	-1.36812
48333094	chr2:48333094:T:C	1.21367e-06	1.00634	-0.901335
48333281	chr2:48333281:T:G	1.42828e-06	0.267827	-3.62731e-10
48333376	chr2:48333376:T:C	2.97865e-07	-1.51451e-10	-1.29976
48333406	chr2:48333406:A:G	9.76731e-08	-1.15791	-1.25686
48333848	chr2:48333848:G:C	1.44914e-05	3.49945	-0.914543
48334074	chr2:48334074:A:G	2.82666e-07	-1.51451e-10	-1.35213
48334307	chr2:48334307:T:A	3.04189e-07	-1.51451e-10	-1.27875
48334857	chr2:48334857:C:T	5.27536e-07	-0.169957	-0.558227
48335165	chr2:48335165:G:A	7.33543e-06	1.13041	0.773655
48335173	chr2:48335173:A:G	5.59033e-07	-0.670194	-3.62731e-10
48335311	chr2:48335311:G:A	2.93247e-07	-1.51451e-10	-1.31539
48335334	chr2:48335334:TG:T	5.56757e-07	-0.118028	-0.556244
48335680	chr2:48335680:T:C	2.74743e-06	2.08977	-1.16775
48336225	chr2:48336225:G:GA	3.34349e-07	-1.51451e-10	-1.18421
48336347	chr2:48336347:G:T	5.42219e-06	1.60185	-3.62731e-10
48336571	chr2:48336571:C:T	1.33643e-07	-0.748508	-1.35272
48336606	chr2:48336606:A:G	3.20565e-07	-1.51451e-10	-1.22632
48336702	chr2:48336702:T:C	0.000962912	7.42535	-0.644034
48337477	chr2:48337477:T:G	1.97525e-07	-1.71054	-3.62731e-10
48337859	chr2:48337859:T:A	7.09325e-06	2.94954	-1.07905
48338080	chr2:48338080:A:G	3.31997e-07	-1.51451e-10	-1.19127
48338196	chr2:48338196:G:A	0.00506826	8.95348	-0.511377
48338385	chr2:48338385:C:A	3.79295e-07	-1.51451e-10	-1.05809
48338386	chr2:48338386:A:T	3.91039e-07	-1.51451e-10	-1.0276
48338643	chr2:48338643:C:T	1.84895e-05	3.80829	-0.979736
48338892	chr2:48338892:C:T	0.000129563	5.89467	-1.11916
48339073	chr2:48339073:T:C	3.38286e-07	-1.51451e-10	-1.17251
48339796	chr2:48339796:C:T	0.00587677	8.8626	-0.272485
48340666	chr2:48340666:T:G	3.53845e-07	-1.51451e-10	-1.12754
48340825	chr2:48340825:C:G	2.46842e-05	4.09793	-0.980412
48340969	chr2:48340969:C:T	3.32083e-07	-1.51451e-10	-1.19102
48341726	chr2:48341726:G:A	0.019687	10.0348	-0.23571
48341766	chr2:48341766:G:T	1.13315e-06	0.961622	-0.925263
48341920	chr2:48341920:A:G	0.00748791	9.33655	-0.504151
48342047	chr2:48342047:A:T	1.23834e-06	1.42191	-1.29679
48342176	chr2:48342176:A:G	3.1558e-07	0.0790146	-1.321
48342396	chr2:48342396:AG:A	1.29852e-06	1.08653	-0.913947
48342443	chr2:48342443:A:G	8.12334e-08	-1.26739	-1.33168
48342732	chr2:48342732:G:A	3.3231e-07	-1.51451e-10	-1.19033
48342818	chr2:48342818:A:G	2.09034e-07	-1.6539	-3.62731e-10
48343369	chr2:48343369:G:T	1.74927e-05	3.84132	-1.06818
48343383	chr2:48343383:T:C	4.39103e-07	-1.51451e-10	-0.911668
48343937	chr2:48343937:T:G	2.25954e-07	-1.57607	-3.62731e-10
48343950	chr2:48343950:T:A	2.52917e-07	-1.46334	-3.62731e-10
48344035	chr2:48344035:G:A	1.09826e-06	-1.51451e-10	0.00507853
48344277	chr2:48344277:C:T	7.60484e-07	0.959884	-1.32233
48344278	chr2:48344278:T:C	1.14676e-06	-1.51451e-10	0.048295
48344306	chr2:48344306:C:T	1.9699e-07	-1.71325	-3.62731e-10
48344685	chr2:48344685:A:T	1.24155e-06	1.0689	-0.941187
48344712	chr2:48344712:T:A	1.05519e-07	-1.12449	-1.21302
48344729	chr2:48344729:A:C	6.07281e-07	-1.51451e-10	-0.587411
48345514	chr2:48345514:T:G	5.43282e-07	0.650538	-1.34931
48345581	chr2:48345581:A:G	1.14468e-06	0.980956	-0.93448
48345770	chr2:48345770:A:G	1.85864e-05	3.97618	-1.14239
48345909	chr2:48345909:G:A	1.22865e-06	1.07163	-0.954365
48345936	chr2:48345936:A:G	4.38091e-07	-0.913974	-3.62731e-10
48346767	chr2:48346767:C:T	2.79378e-07	-1.51451e-10	-1.36383
48347025	chr2:48347025:T:C	1.14241e-05	3.29061	-0.94353
48347381	chr2:48347381:C:T	1.49554e-06	1.21706	-0.903212
48348173	chr2:48348173:C:G	3.09925e-07	-1.51451e-10	-1.26007
48348346	chr2:48348346:A:C	3.84469e-07	-0.360785	-0.683755
48348427	chr2:48348427:A:G	2.33844e-06	0.760839	-3.62731e-10
48348559	chr2:48348559:G:A	1.04479e-07	-1.32165	-1.02577
48348636	chr2:48348636:G:A	1.56047e-06	1.32338	-0.967033
48348708	chr2:48348708:C:G	4.79452e-07	-0.182551	-0.641207
48348760	chr2:48348760:T:G	5.70482e-07	-1.51451e-10	-0.64992
48348785	chr2:48348785:A:G	3.85994e-07	-1.04058	-3.62731e-10
48348791	chr2:48348791:G:C	2.84587e-07	-1.51451e-10	-1.34536
48349210	chr2:48349210:G:C	3.60457e-07	-1.51451e-10	-1.10903
48349324	chr2:48349324:A:G	3.06202e-07	-1.51451e-10	-1.27216
48349522	chr2:48349522:C:T	5.07539e-05	4.11595	-0.277605
48349681	chr2:48349681:A:G	2.65338e-07	-1.4154	-3.62731e-10
48349840	chr2:48349840:G:A	1.26843e-05	2.45172	-3.62731e-10
48349964	chr2:48349964:A:G	8.15205e-08	-1.25193	-1.34362
48350046	chr2:48350046:G:C	7.37896e-07	-1.51451e-10	-0.392599
48350758	chr2:48350758:C:G	2.12244e-07	-1.63866	-3.62731e-10
48351162	chr2:48351162:A:G	9.07029e-07	-1.51451e-10	-0.186227
48351258	chr2:48351258:G:A	4.26193e-07	-1.51451e-10	-0.94151
48351660	chr2:48351660:G:A	8.83825e-08	-1.18412	-1.33061
48352303	chr2:48352303:C:T	2.09484e-07	-1.65175	-3.62731e-10
48352639	chr2:48352639:G:A	0.00222823	7.67934	-0.059019
48352647	chr2:48352647:A:T	4.34599e-07	-0.280635	-0.641344
48353066	chr2:48353066:G:C	4.64213e-07	-1.51451e-10	-0.856058
48353677	chr2:48353677:A:G	8.88763e-07	-1.51451e-10	-0.206571
48353755	chr2:48353755:A:G	4.02634e-07	-1.51451e-10	-0.998374
48354339	chr2:48354339:C:T	2.18131e-07	-1.61131	-3.62731e-10
48354737	chr2:48354737:T:C	0.00180156	7.79442	-0.386657
48354805	chr2:48354805:A:G	8.43986e-07	-1.51451e-10	-0.258265
48355219	chr2:48355219:A:G	5.93705e-07	-1.51451e-10	-0.610019
48355401	chr2:48355401:T:C	2.87638e-07	-1.51451e-10	-1.3347
48355511	chr2:48355511:G:A	1.02782e-07	-1.30907	-1.05473
48355606	chr2:48355606:G:A	9.89844e-08	-1.11207	-1.28937
48355815	chr2:48355815:C:G	3.60335e-07	-1.51451e-10	-1.10937
48356324	chr2:48356324:C:T	2.79118e-07	-1.51451e-10	-1.36477
48356346	chr2:48356346:C:G	6.114e-07	-1.51451e-10	-0.58065
48356406	chr2:48356406:A:G	0.00392753	8.14989	0.0372319
48356460	chr2:48356460:C:T	1.13387e-07	-1.28119	-0.984401
48356582	chr2:48356582:AATT:A	9.61293e-08	-1.12415	-1.30655
48356852	chr2:48356852:C:T	1.13009e-05	2.84269	-0.506452
48356855	chr2:48356855:C:T	3.66742e-07	-1.51451e-10	-1.09174
48357020	chr2:48357020:A:G	4.21544e-07	-0.150708	-0.801769
48357163	chr2:48357163:G:A	0.00149684	7.5392	-0.316733
48357335	chr2:48357335:A:G	9.7202e-08	-1.07861	-1.341
48357436	chr2:48357436:C:G	4.71608e-06	2.62931	-1.16697
48357676	chr2:48357676:A:G	3.48589e-07	-1.51451e-10	-1.14251
48357687	chr2:48357687:C:T	5.9853e-07	0.758535	-1.36046
48357802	chr2:48357802:T:C	2.84566e-07	-1.51451e-10	-1.34543
48357906	chr2:48357906:A:G	2.87542e-07	0.0346015	-1.36963
48358019	chr2:48358019:A:G	9.45998e-08	-1.10934	-1.33741
48358312	chr2:48358312:G:A	1.98931e-07	-1.70345	-3.62731e-10
48358367	chr2:48358367:C:T	6.66369e-07	0.790978	-1.28554
48358443	chr2:48358443:A:G	3.51366e-07	-1.51451e-10	-1.13457
48358449	chr2:48358449:T:C	3.40038e-07	-1.51451e-10	-1.16735
48358673	chr2:48358673:A:G	2.77928e-07	-1.51451e-10	-1.36904
48358880	chr2:48358880:AATCC:A	0.00172796	7.64804	-0.281992
48358926	chr2:48358926:C:T	2.80841e-07	-1.51451e-10	-1.35861
48359574	chr2:48359574:G:A	5.07248e-07	-0.185367	-0.582034
48360059	chr2:48360059:A:G	1.3074e-06	1.26298	-1.08359
48360547	chr2:48360547:C:G	6.46338e-06	2.23674	-0.459231
48360602	chr2:48360602:A:G	1.16029e-07	-1.16816	-1.0744
48360824	chr2:48360824:A:T	8.83161e-08	-1.14616	-1.36932
48360988	chr2:48360988:T:C	4.6929e-07	-1.51451e-10	-0.845181
48361058	chr2:48361058:G:C	0.00156571	7.71454	-0.447091
48361128	chr2:48361128:A:C	4.23645e-07	-1.51451e-10	-0.947507
48361438	chr2:48361438:G:A	1.32731e-06	-1.51451e-10	0.19451
48362027	chr2:48362027:A:C	0.00862339	8.73737	0.236216
48362544	chr2:48362544:G:A	1.30069e-06	-0.158776	0.333026
48363131	chr2:48363131:T:C	1.1795e-06	0.0764469	-3.62731e-10
48363855	chr2:48363855:T:C	2.9871e-07	-1.51451e-10	-1.29693
48364381	chr2:48364381:A:G	3.98303e-07	-1.51451e-10	-1.00919
48364468	chr2:48364468:G:A	7.18766e-07	0.885477	-1.30434
48364480	chr2:48364480:G:A	4.27449e-07	-1.51451e-10	-0.938565
48364553	chr2:48364553:C:T	3.62983e-07	-1.51451e-10	-1.10205
48365063	chr2:48365063:T:C	1.83191e-07	-0.604925	-1.18095
48365085	chr2:48365085:G:A	0.00161166	7.66367	-0.367294
48365430	chr2:48365430:T:C	3.87253e-06	2.52949	-1.26423
48365639	chr2:48365639:G:A	2.78034e-07	-1.51451e-10	-1.36866
48365938	chr2:48365938:A:G	5.81447e-08	-1.71433	-1.21914
48366085	chr2:48366085:A:G	0.0010155	7.19597	-0.361475
48366317	chr2:48366317:C:G	4.04511e-07	-1.51451e-10	-0.993721
48367216	chr2:48367216:A:G	1.28688e-05	3.52149	-1.05533
48367254	chr2:48367254:G:GTTTAAAAATATTAC	3.39171e-07	-1.51451e-10	-1.1699
48367456	chr2:48367456:C:T	0.00775114	9.76884	-0.901893
48367748	chr2:48367748:T:C	1.47971e-07	-1.03202	-0.967365
48368779	chr2:48368779:C:A	4.53013e-07	-0.182564	-0.697917
48369395	chr2:48369395:G:A	3.32733e-07	-1.51451e-10	-1.18906
48369811	chr2:48369811:C:G	9.57535e-08	-1.38491	-1.04972
48369823	chr2:48369823:A:G	9.12157e-08	-1.36843	-1.11474
48370244	chr2:48370244:A:G	3.33402e-07	-1.51451e-10	-1.18705
48370417	chr2:48370417:C:A	1.39471e-05	2.54663	-3.62731e-10
48370420	chr2:48370420:G:A	0.00925564	9.77027	-0.725932
48371431	chr2:48371431:A:G	2.85205e-07	-1.51451e-10	-1.34319
48371457	chr2:48371457:A:G	2.94085e-07	-1.51451e-10	-1.31253
48371538	chr2:48371538:T:C	0.0257173	9.99361	0.0726636
48371710	chr2:48371710:C:G	1.79455e-07	-0.864163	-0.942316
48371901	chr2:48371901:TACTG:T	4.08547e-07	-1.51451e-10	-0.983794
48372124	chr2:48372124:G:A	3.62625e-07	-1.51451e-10	-1.10303
48372162	chr2:48372162:G:C	7.13114e-07	-1.51451e-10	-0.426761
48372249	chr2:48372249:C:T	3.22024e-07	0.0482406	-1.27002
48372484	chr2:48372484:A:G	1.77431e-06	0.484766	-3.62731e-10
48372892	chr2:48372892:A:G	6.83112e-08	-1.40879	-1.36354
48373552	chr2:48373552:T:G	7.80534e-05	4.36245	-0.0937009
48373553	chr2:48373553:C:T	8.15049e-05	4.40122	-0.0892062
48373992	chr2:48373992:TTGCAGTGAGCCATGAGCAC:T	4.07066e-07	-1.51451e-10	-0.987427
48374166	chr2:48374166:A:G	2.04022e-07	-1.67817	-3.62731e-10
48374677	chr2:48374677:C:T	0.000188448	5.21638	-0.0661998
48375047	chr2:48375047:A:G	1.54379e-06	0.956436	-0.61084
48375092	chr2:48375092:A:T	3.16587e-07	-1.51451e-10	-1.2388
48375113	chr2:48375113:C:T	4.98835e-05	4.62991	-0.808869
48375712	chr2:48375712:C:T	2.77726e-07	-1.51451e-10	-1.36977
48377304	chr2:48377304:C:T	5.88862e-07	-1.51451e-10	-0.618209
48377578	chr2:48377578:G:C	5.75766e-07	-0.120946	-0.519755
48377839	chr2:48377839:C:T	7.89324e-05	5.40658	-1.12663
48379439	chr2:48379439:T:A	6.17032e-07	-1.51451e-10	-0.571481
48380042	chr2:48380042:T:C	4.38407e-07	-0.913253	-3.62731e-10
48380590	chr2:48380590:A:G	2.83229e-07	-1.51451e-10	-1.35015
48380634	chr2:48380634:G:A	2.16517e-07	-1.61873	-3.62731e-10
48380717	chr2:48380717:T:C	0.00011959	5.42049	-0.725067
48381420	chr2:48381420:G:C	4.77792e-05	4.56215	-0.784205
48381583	chr2:48381583:A:G	3.63896e-07	-1.51451e-10	-1.09953
48381709	chr2:48381709:C:T	6.66822e-07	-1.51451e-10	-0.493879
48382542	chr2:48382542:G:A	2.86734e-07	-1.51451e-10	-1.33785
48383165	chr2:48383165:A:G	6.38997e-07	-1.51451e-10	-0.536502
48383234	chr2:48383234:T:A	7.47796e-08	-1.31206	-1.3698
48383345	chr2:48383345:A:G	8.11692e-08	-1.23283	-1.36704
48383390	chr2:48383390:A:G	2.84269e-07	-1.51451e-10	-1.34648
48383732	chr2:48383732:T:C	3.05297e-07	-0.29599	-0.979125
48383993	chr2:48383993:T:A	2.92586e-07	-1.51451e-10	-1.31764
48384348	chr2:48384348:A:G	8.90956e-07	-1.51451e-10	-0.204106
48384384	chr2:48384384:T:C	3.64236e-07	-1.51451e-10	-1.0986
48384949	chr2:48384949:T:C	3.92979e-07	-1.51451e-10	-1.02264
48385424	chr2:48385424:A:G	5.71163e-06	1.66884	-0.0149786
48385573	chr2:48385573:A:C	4.50102e-07	0.0751757	-0.962102
48386409	chr2:48386409:G:A	6.5924e-08	-1.43886	-1.36904
48386588	chr2:48386588:G:T	6.14371e-07	-1.51451e-10	-0.575802
48386949	chr2:48386949:T:C	3.85016e-07	-1.51451e-10	-1.04312
48386980	chr2:48386980:A:C	6.2219e-08	-1.50765	-1.35809
48387043	chr2:48387043:G:T	3.09763e-07	-1.51451e-10	-1.26059
48387306	chr2:48387306:C:A	6.38911e-08	-1.46963	-1.36959
48387386	chr2:48387386:A:C	3.71051e-07	-1.51451e-10	-1.08006
48387626	chr2:48387626:T:C	5.13759e-07	-1.51451e-10	-0.754647
48388345	chr2:48388345:A:C	9.03436e-08	-1.13015	-1.36263
48388782	chr2:48388782:G:A	2.78327e-07	-1.51451e-10	-1.3676
48388784	chr2:48388784:G:A	3.71831e-07	-1.51451e-10	-1.07796
48388840	chr2:48388840:C:T	6.86873e-08	-1.58756	-1.17928
48389034	chr2:48389034:T:C	1.41748e-07	-1.5151	-0.527252
48389283	chr2:48389283:T:C	3.1303e-07	-1.51451e-10	-1.2501
48389428	chr2:48389428:T:C	1.97164e-07	-0.451889	-1.26048
48389548	chr2:48389548:G:A	2.31843e-07	-1.55034	-3.62731e-10
48389613	chr2:48389613:G:A	4.0268e-07	-0.347802	-0.650457
48390502	chr2:48390502:A:G	3.3641e-07	-1.51451e-10	-1.17807
48391184	chr2:48391184:G:A	9.09687e-08	-1.11997	-1.36592
48391366	chr2:48391366:C:T	9.45915e-08	-1.08763	-1.3592
48391402	chr2:48391402:C:T	2.81685e-07	-1.51451e-10	-1.35561
48391888	chr2:48391888:T:G	3.07083e-07	-0.168644	-1.10064
48392075	chr2:48392075:G:A	2.51974e-07	-1.46707	-3.62731e-10
48392334	chr2:48392334:C:A	9.9198e-07	0.765974	-0.862672
48392694	chr2:48392694:A:T	3.92783e-07	-0.11812	-0.905024
48392730	chr2:48392730:A:G	5.92651e-08	-1.65124	-1.26314
48392806	chr2:48392806:T:A	2.88376e-07	-1.51451e-10	-1.33214
48392882	chr2:48392882:G:T	2.8085e-07	-1.51451e-10	-1.35858
48393099	chr2:48393099:T:C	3.50704e-07	-1.51451e-10	-1.13646
48393408	chr2:48393408:T:C	8.34078e-07	-0.270074	-3.62731e-10
48393448	chr2:48393448:C:T	6.13389e-06	2.08057	-0.355385
48393610	chr2:48393610:A:G	3.22703e-07	-1.51451e-10	-1.21967
48393999	chr2:48393999:C:A	1.11803e-07	-1.43917	-0.840497
48394338	chr2:48394338:C:T	3.03675e-07	-1.51451e-10	-1.28044
48394476	chr2:48394476:T:C	8.64929e-08	-1.57557	-0.960767
48394929	chr2:48394929:G:T	7.89181e-08	-1.48079	-1.1472
48394988	chr2:48394988:G:A	5.0483e-07	-0.299861	-0.472319
48395161	chr2:48395161:T:C	2.1724e-07	-0.519857	-1.09554
48395254	chr2:48395254:C:T	3.57262e-07	-1.51451e-10	-1.11793
48395262	chr2:48395262:C:T	2.77719e-07	-1.51451e-10	-1.36979
48395360	chr2:48395360:AGTTTTCTT:A	7.55145e-07	0.988784	-1.35828
48395432	chr2:48395432:T:C	6.94524e-08	-1.58632	-1.16944
48395487	chr2:48395487:C:T	8.1017e-08	-1.49567	-1.10608
48395692	chr2:48395692:C:T	9.65609e-08	-1.09748	-1.32874
48395779	chr2:48395779:C:G	3.21255e-07	-1.51451e-10	-1.22417
48395875	chr2:48395875:C:T	5.65878e-07	-1.51451e-10	-0.658022
48395964	chr2:48395964:G:A	7.90417e-08	-1.52959	-1.09683
48396045	chr2:48396045:C:T	5.58166e-05	3.6319	0.301527
48396714	chr2:48396714:C:T	2.77958e-07	-1.51451e-10	-1.36893
48396849	chr2:48396849:T:C	4.81496e-07	-0.382177	-0.437326
48397294	chr2:48397294:T:C	6.84054e-08	-1.5717	-1.19925
48397733	chr2:48397733:AT:A	7.09436e-08	-1.36946	-1.36505
48397905	chr2:48397905:G:T	4.4483e-05	3.99492	-0.288461
48397940	chr2:48397940:A:C	6.45932e-07	-1.51451e-10	-0.525707
48398300	chr2:48398300:T:C	2.66692e-07	-0.247031	-1.16327
48398419	chr2:48398419:C:T	6.0111e-07	-1.51451e-10	-0.597623
48398449	chr2:48398449:A:G	2.92786e-07	-1.51451e-10	-1.31696
48398582	chr2:48398582:C:T	2.98343e-07	-1.51451e-10	-1.29816
48398611	chr2:48398611:G:A	9.85877e-08	-1.04875	-1.35671
48398796	chr2:48398796:G:A	3.19692e-07	-1.51451e-10	-1.22904
48399230	chr2:48399230:A:G	1.87658e-06	0.540803	-3.62731e-10
48399491	chr2:48399491:A:G	7.48906e-08	-1.31162	-1.36876
48400152	chr2:48400152:G:T	3.18331e-07	-1.51451e-10	-1.23331
48400817	chr2:48400817:T:C	5.61831e-07	0.0615224	-0.726724
48400912	chr2:48400912:A:G	6.03297e-07	-0.270407	-0.323585
48400955	chr2:48400955:C:G	1.16701e-06	-1.51451e-10	0.0657996
48402390	chr2:48402390:T:C	3.2523e-07	0.00670838	-1.21858
48402508	chr2:48402508:C:T	4.40076e-07	-0.430774	-0.47868
48402571	chr2:48402571:C:T	9.28017e-08	-1.10472	-1.36121
48402787	chr2:48402787:C:T	7.88672e-08	-1.26244	-1.36619
48402914	chr2:48402914:A:C	4.59267e-06	2.80499	-1.36917
48403068	chr2:48403068:T:C	3.42067e-07	-1.51451e-10	-1.1614
48403189	chr2:48403189:A:G	2.25632e-07	-0.421672	-1.15582
48403258	chr2:48403258:CTTAT:C	7.21565e-08	-1.36492	-1.35265
48403449	chr2:48403449:G:A	1.94667e-07	-0.546924	-1.17819
48403528	chr2:48403528:AC:A	9.12253e-06	2.51951	-0.39741
48403632	chr2:48403632:C:T	2.82802e-07	-1.51451e-10	-1.35165
48403645	chr2:48403645:T:C	4.54099e-07	-0.400755	-0.477333
48403762	chr2:48403762:G:A	3.59098e-07	-1.51451e-10	-1.11281
48403899	chr2:48403899:C:T	8.37825e-06	2.03699	-3.62731e-10
48404159	chr2:48404159:C:T	3.21554e-07	-0.563687	-0.659549
48404238	chr2:48404238:T:C	1.09649e-07	-1.33039	-0.968721
48405918	chr2:48405918:T:C	4.11998e-06	2.69647	-1.36927
48406506	chr2:48406506:T:C	0.0793259	11.3738	-0.181171
48406925	chr2:48406925:C:G	0.0117857	9.55178	-0.265781
48407115	chr2:48407115:T:A	0.00219	7.5694	0.0336157
48407333	chr2:48407333:G:C	1.42406e-06	-1.51451e-10	0.264866
48407631	chr2:48407631:A:G	3.26173e-07	-1.51451e-10	-1.20897
48407990	chr2:48407990:G:T	2.34381e-07	-1.53946	-3.62731e-10
48408256	chr2:48408256:T:C	3.82377e-07	-0.421127	-0.628867
48408861	chr2:48408861:AATTT:A	2.80181e-07	-1.51451e-10	-1.36097
48409021	chr2:48409021:A:G	2.86252e-07	-1.51451e-10	-1.33953
48409032	chr2:48409032:AG:A	0.0102296	9.34129	-0.196892
48409293	chr2:48409293:G:A	0.000283748	6.13872	-0.579284
48409562	chr2:48409562:A:C	0.00731884	8.85408	-0.0445229
48410086	chr2:48410086:G:A	8.78289e-07	0.601176	-0.819602
48410272	chr2:48410272:C:T	0.000126409	5.04733	-0.296451
48410372	chr2:48410372:T:G	3.60534e-07	-1.51451e-10	-1.10882
48410508	chr2:48410508:T:A	4.95697e-07	-1.51451e-10	-0.790436
48411031	chr2:48411031:C:T	7.94511e-07	0.562659	-0.881334
48411683	chr2:48411683:A:G	1.39744e-06	1.47126	-1.22527
48411716	chr2:48411716:C:G	6.75725e-07	0.860896	-1.34151
48411961	chr2:48411961:T:G	5.80252e-07	-1.51451e-10	-0.632939
48412127	chr2:48412127:C:T	4.14289e-07	-0.374813	-0.595026
48412292	chr2:48412292:G:C	6.26238e-08	-1.49556	-1.3637
48412531	chr2:48412531:T:C	1.34695e-06	1.4695	-1.2603
48412856	chr2:48412856:T:A	5.9807e-05	4.73912	-0.736649
48413555	chr2:48413555:C:T	7.32758e-07	0.970137	-1.36972
48413654	chr2:48413654:C:T	6.59479e-05	4.88205	-0.781836
48413993	chr2:48413993:T:C	3.537e-07	-1.51451e-10	-1.12795
48414016	chr2:48414016:A:G	3.92655e-07	-0.43812	-0.58535
48414023	chr2:48414023:T:C	8.54466e-07	1.09616	-1.34209
48414088	chr2:48414088:G:A	3.01009e-07	-1.51451e-10	-1.28926
48414147	chr2:48414147:A:G	3.71758e-07	-0.49084	-0.587317
48414174	chr2:48414174:A:G	0.00844538	9.28208	-0.329351
48414653	chr2:48414653:C:T	2.5068e-07	-1.47223	-3.62731e-10
48414690	chr2:48414690:T:G	0.00542599	9.15065	-0.640338
48415217	chr2:48415217:G:A	3.37602e-07	-1.51451e-10	-1.17453
48415402	chr2:48415402:G:A	0.0111435	9.49856	-0.268591
48415496	chr2:48415496:T:C	6.07762e-07	-1.16792	0.581297
48416104	chr2:48416104:C:T	2.99298e-07	-1.51451e-10	-1.29496
48416109	chr2:48416109:C:T	2.2689e-07	-1.57194	-3.62731e-10
48416297	chr2:48416297:A:C	0.000119239	5.59782	-0.905342
48416529	chr2:48416529:G:A	0.000237325	6.03636	-0.655574
48416743	chr2:48416743:T:A	2.39614e-07	-1.51737	-3.62731e-10
48417136	chr2:48417136:C:T	4.56287e-07	0.461414	-1.33469
48417203	chr2:48417203:T:C	2.5702e-07	-0.446185	-1.00106
48417248	chr2:48417248:A:T	3.99512e-07	-1.51451e-10	-1.00616
48417933	chr2:48417933:A:G	1.05901e-06	1.25195	-1.28326
48418223	chr2:48418223:C:T	3.25868e-06	1.72459	-0.631919
48418444	chr2:48418444:T:TAC	1.1682e-05	3.33059	-0.961185
48418988	chr2:48418988:G:A	1.03007e-06	1.09573	-1.15475
48419260	chr2:48419260:T:C	2.30816e-05	3.48558	-0.435195
48419261	chr2:48419261:G:T	2.28139e-05	3.50142	-0.462697
48419323	chr2:48419323:T:G	5.89338e-07	-0.874577	0.257175
48419354	chr2:48419354:T:C	0.000257438	6.07044	-0.608307
48419809	chr2:48419809:T:C	2.84333e-07	-1.51451e-10	-1.34626
48419959	chr2:48419959:C:T	1.96632e-07	-1.71507	-3.62731e-10
48420169	chr2:48420169:G:T	3.48951e-07	-1.51451e-10	-1.14147
48420518	chr2:48420518:C:T	2.78541e-07	-1.51451e-10	-1.36684
48420642	chr2:48420642:C:T	7.53295e-07	-1.11233	0.740387
48420887	chr2:48420887:G:A	7.45247e-07	0.465721	-0.848407
48421586	chr2:48421586:A:G	3.33189e-07	-1.51451e-10	-1.18769
48421745	chr2:48421745:G:A	0.000568744	7.24257	-0.987782
48422206	chr2:48422206:C:T	7.64394e-07	0.979872	-1.33719
48422242	chr2:48422242:A:G	2.85348e-07	-1.34269	-3.62731e-10
48422556	chr2:48422556:A:G	2.91069e-07	-1.51451e-10	-1.32284
48422599	chr2:48422599:T:C	2.54038e-06	1.27198	-0.428315
48422648	chr2:48422648:T:G	3.05656e-07	-1.51451e-10	-1.27394
48422822	chr2:48422822:ACTCTC:A	4.08801e-07	-0.617607	-0.365567
48423169	chr2:48423169:C:T	6.89555e-06	3.06504	-1.22281
48423230	chr2:48423230:T:C	5.1702e-07	0.44067	-1.18899
48423512	chr2:48423512:C:A	2.78051e-07	-1.51451e-10	-1.3686
48423581	chr2:48423581:G:A	3.18061e-07	-1.51451e-10	-1.23416
48424380	chr2:48424380:C:T	3.25336e-07	0.104065	-1.31561
48424416	chr2:48424416:A:G	4.56273e-07	-1.51451e-10	-0.873309
48424456	chr2:48424456:A:G	4.40074e-07	0.325584	-1.23504
48425088	chr2:48425088:C:T	5.82533e-07	-1.51451e-10	-0.629016
48425745	chr2:48425745:C:G	1.2425e-06	1.3836	-1.25512
48426222	chr2:48426222:C:T	4.50824e-07	-0.627309	-0.258015
48426564	chr2:48426564:A:G	0.000147328	5.97922	-1.07521
48426773	chr2:48426773:T:C	5.21724e-07	-0.466729	-0.272533
48426987	chr2:48426987:T:G	3.93882e-06	2.53126	-1.24903
48427257	chr2:48427257:C:T	2.91287e-07	-0.0133908	-1.3087
48427273	chr2:48427273:T:C	3.1517e-07	-1.51451e-10	-1.24329
48427445	chr2:48427445:C:A	7.26029e-06	2.80374	-0.909967
48427719	chr2:48427719:G:A	3.02112e-07	-1.51451e-10	-1.2856
48427920	chr2:48427920:C:T	4.05319e-07	0.314403	-1.30613
48428202	chr2:48428202:C:T	1.87585e-05	2.85666	-0.013661
48428278	chr2:48428278:C:T	2.89816e-07	-1.51451e-10	-1.32715
48428723	chr2:48428723:G:A	2.92785e-07	-1.51451e-10	-1.31696
48428760	chr2:48428760:A:T	3.61598e-06	2.46894	-1.27222
48428848	chr2:48428848:C:T	4.74174e-07	-1.51451e-10	-0.834828
48428882	chr2:48428882:C:T	2.62094e-07	-1.4277	-3.62731e-10
48429267	chr2:48429267:T:A	3.16287e-07	-1.51451e-10	-1.23975
48429297	chr2:48429297:A:G	7.94537e-08	-1.545	-1.07622
48429932	chr2:48429932:C:T	5.10803e-07	0.361571	-1.12199
48430452	chr2:48430452:G:C	6.26949e-08	-1.49662	-1.3615
48430701	chr2:48430701:A:G	1.06555e-06	-1.51451e-10	-0.0251512
48430711	chr2:48430711:A:G	4.01269e-07	0.333466	-1.33524
48431020	chr2:48431020:G:A	4.88764e-07	0.428223	-1.23275
48431142	chr2:48431142:A:G	8.62655e-08	-1.25098	-1.28799
48431379	chr2:48431379:T:C	1.24079e-05	2.42969	-3.62731e-10
48431640	chr2:48431640:G:A	3.46423e-07	0.205397	-1.35414
48431646	chr2:48431646:G:C	3.5826e-07	0.237951	-1.35309
48431990	chr2:48431990:T:TAACA	3.30217e-06	1.9415	-0.835563
48432539	chr2:48432539:T:C	4.95481e-07	0.532561	-1.32343
48432891	chr2:48432891:A:G	3.67357e-07	-1.51451e-10	-1.09007
48433006	chr2:48433006:G:A	1.63233e-07	-0.565081	-1.33614
48433434	chr2:48433434:G:A	3.28255e-07	-1.51451e-10	-1.20261
48433652	chr2:48433652:C:T	4.49637e-07	-1.51451e-10	-0.887961
48433657	chr2:48433657:C:T	5.04002e-07	-1.51451e-10	-0.773822
48434099	chr2:48434099:C:T	2.0585e-07	-1.66925	-3.62731e-10
48434298	chr2:48434298:G:A	3.52899e-07	-1.51451e-10	-1.13022
48434555	chr2:48434555:G:A	6.88451e-07	-1.51451e-10	-0.461958
48434868	chr2:48434868:CT:C	4.07071e-07	0.331599	-1.31901
48434877	chr2:48434877:G:A	7.26697e-07	-0.407892	-3.62731e-10
48435501	chr2:48435501:C:T	2.77883e-07	-1.51451e-10	-1.3692
48435911	chr2:48435911:C:T	2.26772e-07	-0.414886	-1.15757
48435941	chr2:48435941:T:C	5.02481e-06	2.77968	-1.25394
48436293	chr2:48436293:C:T	3.15934e-07	-1.51451e-10	-1.24087
48436480	chr2:48436480:A:T	2.06736e-07	-0.482467	-1.18249
48436809	chr2:48436809:T:G	3.38295e-07	0.0950858	-1.26757
48436818	chr2:48436818:T:C	1.52451e-07	-1.27262	-0.69694
48438091	chr2:48438091:C:T	3.10478e-07	-1.51451e-10	-1.25829
48438331	chr2:48438331:A:T	4.67965e-07	0.498923	-1.34693
48438460	chr2:48438460:G:C	2.27436e-07	-0.467222	-1.10231
48438753	chr2:48438753:A:G	3.12402e-07	-1.51451e-10	-1.25211
48439199	chr2:48439199:G:A	5.3854e-07	0.529324	-1.23686
48439597	chr2:48439597:A:G	2.65806e-07	-0.908524	-0.505112
48439921	chr2:48439921:T:C	3.56801e-07	-1.51451e-10	-1.11922
48440178	chr2:48440178:G:C	9.49917e-07	-1.51451e-10	-0.140027
48440188	chr2:48440188:T:C	1.06482e-06	-1.51451e-10	-0.0258373
48440605	chr2:48440605:G:C	4.86896e-07	-1.03321	0.224856
48440659	chr2:48440659:G:C	3.37282e-07	-1.51451e-10	-1.17548
48440711	chr2:48440711:G:A	8.01491e-08	-1.24643	-1.36608
48440744	chr2:48440744:T:C	3.36511e-07	-0.721176	-0.456596
48440788	chr2:48440788:G:C	2.40999e-07	-0.462141	-1.04947
48441718	chr2:48441718:A:T	2.78272e-07	-1.51451e-10	-1.3678
48442129	chr2:48442129:G:A	3.10435e-07	-1.51451e-10	-1.25843
48442598	chr2:48442598:T:C	2.15951e-07	-1.62135	-3.62731e-10
48442826	chr2:48442826:C:G	2.05174e-07	-1.67254	-3.62731e-10
48442836	chr2:48442836:A:G	2.77745e-07	-1.51451e-10	-1.3697
48443032	chr2:48443032:G:A	6.20384e-07	0.749303	-1.31537
48443067	chr2:48443067:T:A	6.74018e-07	0.848759	-1.3319
48443387	chr2:48443387:A:G	3.23413e-07	-1.51451e-10	-1.21747
48443682	chr2:48443682:G:T	3.11563e-07	-1.51451e-10	-1.2548
48443751	chr2:48443751:A:G	6.41315e-07	-0.258784	-0.274097
48443851	chr2:48443851:TC:T	5.69776e-07	-1.65526	1.0041
48443863	chr2:48443863:A:G	5.5894e-07	0.663593	-1.33395
48443880	chr2:48443880:G:T	5.88952e-07	-0.300715	-0.317342
48443931	chr2:48443931:A:G	3.41532e-07	-1.51451e-10	-1.16296
48444041	chr2:48444041:A:G	2.84653e-07	-1.51451e-10	-1.34513
48444175	chr2:48444175:G:A	5.67522e-07	0.377484	-1.03261
48444393	chr2:48444393:A:G	3.20601e-07	-1.51451e-10	-1.22621
48445272	chr2:48445272:C:T	1.31651e-06	0.186338	-3.62731e-10
48445521	chr2:48445521:G:A	2.82208e-07	-1.51451e-10	-1.35376
48445990	chr2:48445990:G:C	2.81908e-07	-1.35482	-3.62731e-10
48446100	chr2:48446100:TGTCAAAAAAA:T	3.33296e-07	-1.18737	-3.62731e-10
48446189	chr2:48446189:A:G	1.26349e-07	-1.41434	-0.743019
48447290	chr2:48447290:G:A	4.9506e-07	-1.51451e-10	-0.791722
48447352	chr2:48447352:T:A	1.3842e-06	1.33257	-1.09609
48448081	chr2:48448081:C:T	1.06525e-06	-1.51451e-10	-0.0254409
48448658	chr2:48448658:A:G	3.24318e-07	-1.51451e-10	-1.21468
48449098	chr2:48449098:A:G	5.02202e-07	-1.51451e-10	-0.777399
48449258	chr2:48449258:A:G	3.23809e-07	-1.51451e-10	-1.21625
48449683	chr2:48449683:G:C	2.14059e-07	-0.527458	-1.10269
48449792	chr2:48449792:A:G	7.53329e-08	-1.3145	-1.35998
48449807	chr2:48449807:T:C	1.99374e-07	-0.56373	-1.13749
48450101	chr2:48450101:T:C	2.52564e-07	-1.46473	-3.62731e-10
48450107	chr2:48450107:A:G	2.18303e-07	-1.61052	-3.62731e-10
48451283	chr2:48451283:A:T	6.02136e-06	-1.51451e-10	1.70667
48451791	chr2:48451791:CTT:C	3.25346e-07	-1.51451e-10	-1.21151
48451844	chr2:48451844:C:T	2.0054e-07	-1.69539	-3.62731e-10
48452295	chr2:48452295:A:G	7.36464e-07	-0.104709	-0.289832
48452359	chr2:48452359:A:C	2.70255e-07	-0.0341828	-1.36285
48452525	chr2:48452525:TATATA:T	4.92918e-07	-1.51451e-10	-0.796059
48452676	chr2:48452676:A:C	3.70155e-07	0.0150557	-1.09754
48452715	chr2:48452715:T:A	3.90133e-07	-1.51451e-10	-1.02991
48452796	chr2:48452796:C:G	2.94604e-07	-0.0790529	-1.23172
48453005	chr2:48453005:G:A	7.68021e-07	-1.51451e-10	-0.352584
48453199	chr2:48453199:C:T	4.61388e-07	-1.51451e-10	-0.862163
48453284	chr2:48453284:C:G	1.96718e-07	-1.71463	-3.62731e-10
48453692	chr2:48453692:A:G	3.33277e-07	-1.51451e-10	-1.18743
48454022	chr2:48454022:G:T	1.96655e-07	-1.71495	-3.62731e-10
48454458	chr2:48454458:A:AGT	3.35694e-07	-1.51451e-10	-1.1802
48454543	chr2:48454543:C:A	5.20735e-07	-1.51451e-10	-0.74116
48454711	chr2:48454711:T:C	3.79201e-07	-1.51451e-10	-1.05834
48454729	chr2:48454729:C:G	7.42538e-07	0.00861038	-0.394937
48454858	chr2:48454858:G:C	1.24281e-07	-1.01342	-1.16044
48454937	chr2:48454937:C:G	3.14051e-07	-1.51451e-10	-1.24685
48455124	chr2:48455124:C:T	2.89963e-07	-1.51451e-10	-1.32665
48455374	chr2:48455374:T:C	3.11281e-07	-0.101662	-1.15405
48455679	chr2:48455679:G:T	1.96859e-07	-1.71392	-3.62731e-10
48455848	chr2:48455848:A:G	3.24696e-07	-1.51451e-10	-1.21351
48455886	chr2:48455886:C:T	9.82692e-08	-1.53264	-0.876046
48455913	chr2:48455913:G:A	1.89054e-05	2.8508	-3.62731e-10
48455932	chr2:48455932:G:A	6.0058e-07	-1.51451e-10	-0.598505
48456184	chr2:48456184:T:C	1.67805e-07	-0.72562	-1.14798
48456320	chr2:48456320:A:G	1.15304e-06	-1.51451e-10	0.053753
48456607	chr2:48456607:A:C	2.25289e-07	-0.256165	-1.32285
48456788	chr2:48456788:C:T	6.26526e-08	-1.66413	-1.19467
48456920	chr2:48456920:T:C	1.21844e-07	-1.02085	-1.1728
48457646	chr2:48457646:C:G	1.30806e-06	-0.934288	1.11419
48457657	chr2:48457657:A:G	2.10163e-06	1.71825	-1.06418
48458278	chr2:48458278:T:C	8.91287e-07	0.151652	-0.355388
48458943	chr2:48458943:T:G	3.12127e-07	-1.25299	-3.62731e-10
48458952	chr2:48458952:C:T	5.78861e-08	-1.63283	-1.30509
48459171	chr2:48459171:G:A	5.28765e-08	-1.67084	-1.3576
48459556	chr2:48459556:T:A	1.7023e-07	-0.493118	-1.36613
48460381	chr2:48460381:G:A	3.24554e-07	-1.51451e-10	-1.21395
48460579	chr2:48460579:A:G	3.46641e-07	-1.51451e-10	-1.14811
48460718	chr2:48460718:A:G	2.38061e-06	1.20455	-0.425834
48461324	chr2:48461324:A:C	4.31789e-07	0.0646947	-0.99316
48461427	chr2:48461427:C:T	1.22519e-07	-1.10111	-1.08703
48461496	chr2:48461496:A:G	8.78468e-08	-1.30923	-1.21158
48461810	chr2:48461810:CT:C	3.3739e-07	-1.51451e-10	-1.17516
48461860	chr2:48461860:C:G	3.2138e-07	-1.51451e-10	-1.22378
48461905	chr2:48461905:T:G	6.69584e-08	-1.42285	-1.36948
48461914	chr2:48461914:A:G	1.38346e-07	-0.912441	-1.1542
48462497	chr2:48462497:G:C	6.77148e-07	0.268046	-0.746557
48462790	chr2:48462790:C:G	3.46357e-07	-0.951169	-0.197761
48463063	chr2:48463063:C:G	9.91924e-07	1.21216	-1.30891
48463121	chr2:48463121:G:GA	5.39134e-06	1.59615	-3.62731e-10
48463138	chr2:48463138:C:G	2.9503e-07	0.0521027	-1.36143
48463209	chr2:48463209:TC:T	3.19042e-07	-1.51451e-10	-1.23108
48463457	chr2:48463457:T:G	1.10912e-05	2.85032	-0.532817
48463578	chr2:48463578:C:T	7.32561e-07	-0.399854	-3.62731e-10
48464072	chr2:48464072:C:T	8.32929e-07	-0.109751	-0.161703
48464180	chr2:48464180:G:A	9.4392e-07	0.106063	-0.252423
48464594	chr2:48464594:G:T	3.6465e-07	-1.51451e-10	-1.09746
48464609	chr2:48464609:G:A	3.00496e-07	-1.51451e-10	-1.29097
48464634	chr2:48464634:C:T	2.81088e-07	-1.51451e-10	-1.35773
48464656	chr2:48464656:T:G	1.58167e-06	-1.51451e-10	0.369834
48464658	chr2:48464658:C:T	9.02794e-07	1.10076	-1.29166
48465190	chr2:48465190:C:T	3.20036e-07	-1.51451e-10	-1.22797
48465765	chr2:48465765:A:G	2.40721e-07	-1.15991	-0.352855
48465983	chr2:48465983:G:A	9.58182e-07	0.105945	-0.237309
48466357	chr2:48466357:G:A	2.77716e-07	-1.51451e-10	-1.3698
48466370	chr2:48466370:C:G	3.83935e-07	0.023557	-1.06949
48467848	chr2:48467848:G:A	3.10434e-07	-1.51451e-10	-1.25843
48467969	chr2:48467969:T:G	4.00209e-07	-1.51451e-10	-1.00441
48468061	chr2:48468061:T:C	4.48493e-07	-1.51451e-10	-0.890508
48468556	chr2:48468556:T:C	7.11848e-08	-1.40023	-1.33089
48470266	chr2:48470266:A:C	3.76224e-07	-1.51451e-10	-1.06622
48470354	chr2:48470354:C:G	4.28209e-07	-1.51451e-10	-0.936789
48470521	chr2:48470521:A:G	5.86564e-07	-1.51451e-10	-0.62212
48471512	chr2:48471512:A:G	2.7784e-07	-1.51451e-10	-1.36936
48471709	chr2:48471709:A:T	3.2936e-07	-1.51451e-10	-1.19925
48471765	chr2:48471765:C:A	3.12305e-07	-1.51451e-10	-1.25242
48471999	chr2:48471999:G:A	2.82624e-07	-1.51451e-10	-1.35228
48472026	chr2:48472026:A:G	9.85518e-08	-1.40315	-1.00267
48472068	chr2:48472068:C:T	1.88822e-07	-1.14249	-0.613113
48472287	chr2:48472287:G:A	1.20697e-06	0.0994675	-3.62731e-10
48472616	chr2:48472616:A:T	2.82878e-07	-1.51451e-10	-1.35139
48472620	chr2:48472620:C:T	7.2387e-07	-0.41179	-3.62731e-10
48472778	chr2:48472778:T:C	2.43819e-07	-0.13644	-1.36354
48472828	chr2:48472828:G:C	2.26465e-07	-0.206422	-1.36739
48472994	chr2:48472994:C:T	4.43268e-07	-1.51451e-10	-0.902226
48473274	chr2:48473274:A:G	2.08117e-07	-0.289898	-1.3684
48473669	chr2:48473669:A:C	4.81743e-07	-1.51451e-10	-0.81899
48474355	chr2:48474355:T:C	2.5236e-07	-0.119162	-1.34638
48475043	chr2:48475043:T:G	1.63155e-07	-1.07065	-0.831052
48475861	chr2:48475861:T:C	3.50237e-07	0.00872351	-1.14651
48475975	chr2:48475975:T:A	3.19388e-07	-1.51451e-10	-1.23
48476217	chr2:48476217:C:A	3.35469e-07	-1.51451e-10	-1.18087
48477267	chr2:48477267:C:T	3.33975e-07	-1.51451e-10	-1.18534
48477580	chr2:48477580:C:G	2.78147e-06	1.72404	-0.789703
48477705	chr2:48477705:G:C	2.3222e-06	-1.51451e-10	0.753869
48477752	chr2:48477752:T:C	3.84144e-07	-0.0572697	-0.988115
48478753	chr2:48478753:A:G	3.52514e-07	0.236771	-1.36808
48478792	chr2:48478792:T:C	2.78162e-07	-1.51451e-10	-1.3682
48479004	chr2:48479004:G:T	2.84481e-07	-1.51451e-10	-1.34574
48479116	chr2:48479116:C:T	1.28941e-06	0.165538	-3.62731e-10
48479117	chr2:48479117:G:A	3.74435e-07	-1.51451e-10	-1.07098
48479146	chr2:48479146:A:T	2.77933e-07	-1.51451e-10	-1.36902
48480014	chr2:48480014:A:G	4.26396e-07	-1.51451e-10	-0.941032
48480248	chr2:48480248:G:A	3.10359e-07	-1.51451e-10	-1.25867
48480360	chr2:48480360:A:G	4.4305e-07	-1.51451e-10	-0.902718
48480659	chr2:48480659:C:T	4.39721e-07	-1.51451e-10	-0.910262
48480714	chr2:48480714:G:A	4.44374e-07	-1.51451e-10	-0.899735
48480846	chr2:48480846:C:T	4.38158e-07	-1.51451e-10	-0.913821
48481207	chr2:48481207:T:G	3.55923e-07	-0.0728121	-1.04887
48481506	chr2:48481506:G:C	6.88706e-07	-1.62637	1.16478
48481706	chr2:48481706:G:A	3.27352e-07	0.112027	-1.31739
48481867	chr2:48481867:CCT:C	2.41117e-06	-1.51451e-10	0.791466
48482176	chr2:48482176:A:G	2.51947e-07	-0.112703	-1.35448
48482649	chr2:48482649:T:TG	2.01471e-06	-1.51451e-10	0.61183
48483117	chr2:48483117:C:T	1.28086e-05	2.46147	-3.62731e-10
48483296	chr2:48483296:C:T	3.47632e-07	-1.51451e-10	-1.14526
48483442	chr2:48483442:C:T	3.14955e-07	-1.24397	-3.62731e-10
48483451	chr2:48483451:G:T	3.05961e-07	-1.27294	-3.62731e-10
48483567	chr2:48483567:G:A	2.52744e-07	-0.111009	-1.35301
48483719	chr2:48483719:C:T	2.01819e-06	-1.51451e-10	0.613555
48483879	chr2:48483879:G:A	2.84269e-07	-1.51451e-10	-1.34648
48484180	chr2:48484180:G:A	3.13008e-06	-1.51451e-10	1.05241
48484384	chr2:48484384:G:A	1.02686e-06	-1.51451e-10	-0.0621376
48484422	chr2:48484422:G:A	7.94131e-07	-1.51451e-10	-0.319153
48484860	chr2:48484860:A:G	5.761e-07	-0.153994	-0.486126
48484902	chr2:48484902:A:G	3.73663e-07	-1.07305	-3.62731e-10
48485228	chr2:48485228:G:A	1.65994e-06	-1.51451e-10	0.418135
48485677	chr2:48485677:T:C	1.53298e-07	-0.790022	-1.17399
48485823	chr2:48485823:T:G	2.11571e-07	-0.294762	-1.34708
48486201	chr2:48486201:C:T	2.06048e-07	-0.432739	-1.23555
48486484	chr2:48486484:C:T	2.01907e-07	-0.430152	-1.25844
48486638	chr2:48486638:C:T	3.89339e-07	-0.559798	-0.472154
48486801	chr2:48486801:A:G	3.1718e-07	-1.51451e-10	-1.23693
48487290	chr2:48487290:G:A	3.40445e-07	-0.232848	-0.9333
48487799	chr2:48487799:T:G	2.48841e-07	-0.131126	-1.34846
48488266	chr2:48488266:C:T	2.89903e-07	-1.51451e-10	-1.32685
48488293	chr2:48488293:A:G	3.34635e-07	-1.51451e-10	-1.18336
48488344	chr2:48488344:T:C	2.80998e-07	-0.229946	-1.12811
48489532	chr2:48489532:G:A	6.03142e-07	0.158117	-0.752366
48489739	chr2:48489739:G:C	7.39906e-06	3.08461	-1.1719
48489873	chr2:48489873:G:A	3.67907e-07	-0.267385	-0.821186
48490331	chr2:48490331:G:T	4.24291e-07	-0.199058	-0.746923
48490668	chr2:48490668:G:A	1.02394e-06	-1.51451e-10	-0.0649863
48491299	chr2:48491299:G:T	6.24249e-05	4.04532	-3.62731e-10
48492388	chr2:48492388:A:G	6.65368e-07	-0.0739601	-0.4221
48492597	chr2:48492597:T:C	5.56202e-08	-1.69971	-1.27814
48492654	chr2:48492654:G:A	3.35179e-06	-1.51451e-10	1.12085
48493375	chr2:48493375:T:C	6.06909e-07	-1.51451e-10	-0.588022
48493384	chr2:48493384:G:A	2.85243e-07	-1.51451e-10	-1.34306
48493962	chr2:48493962:C:G	4.52269e-07	-1.51451e-10	-0.882125
48494782	chr2:48494782:A:G	8.42756e-07	-1.51451e-10	-0.259724
48495435	chr2:48495435:C:T	2.07038e-07	-0.836643	-0.826857
48495493	chr2:48495493:C:T	2.1274e-07	-1.63633	-3.62731e-10
48495531	chr2:48495531:G:A	2.04121e-07	-1.67769	-3.62731e-10
48495539	chr2:48495539:G:A	3.2563e-07	-1.51451e-10	-1.21064
48495616	chr2:48495616:T:C	9.55211e-06	3.00742	-0.8393
48495668	chr2:48495668:T:G	2.79747e-07	-1.51451e-10	-1.36252
48495855	chr2:48495855:G:C	5.13943e-07	-0.176214	-0.578074
48495927	chr2:48495927:T:G	5.94049e-07	-1.51451e-10	-0.60944
48495965	chr2:48495965:G:A	2.16907e-05	2.98824	-3.62731e-10
48496044	chr2:48496044:G:A	2.85374e-07	-1.51451e-10	-1.3426
48496226	chr2:48496226:T:A	2.59209e-07	-1.43877	-3.62731e-10
48496377	chr2:48496377:C:A	2.72465e-07	-0.669358	-0.719531
48496400	chr2:48496400:C:T	8.45201e-07	-1.51451e-10	-0.256827
48496413	chr2:48496413:G:A	3.2086e-07	-1.51451e-10	-1.2254
48497070	chr2:48497070:A:G	1.64175e-07	-0.527565	-1.3679
48497603	chr2:48497603:A:T	1.59733e-05	3.98784	-1.30557
48497893	chr2:48497893:A:C	1.35398e-05	2.51699	-3.62731e-10
48498186	chr2:48498186:A:G	1.89021e-07	-0.404554	-1.34999
48498268	chr2:48498268:T:G	2.85133e-07	-1.51451e-10	-1.34345
48498471	chr2:48498471:C:T	2.40777e-06	2.00712	-1.21706
48498772	chr2:48498772:T:G	6.74743e-07	-1.51451e-10	-0.482069
48499220	chr2:48499220:T:A	9.25202e-07	-1.51451e-10	-0.166389
48499553	chr2:48499553:G:C	2.97099e-07	-1.51451e-10	-1.30234
48499604	chr2:48499604:A:G	2.93946e-07	-1.51451e-10	-1.31301
48499647	chr2:48499647:A:C	2.27607e-07	-1.56878	-3.62731e-10
48499654	chr2:48499654:G:A	3.15802e-06	-1.51451e-10	1.0613
48499708	chr2:48499708:A:T	4.867e-07	-1.51451e-10	-0.808754
48500141	chr2:48500141:C:T	2.92568e-07	-1.51451e-10	-1.3177
48500489	chr2:48500489:A:G	2.84776e-07	-1.51451e-10	-1.3447
48500877	chr2:48500877:C:G	3.91131e-07	-1.51451e-10	-1.02736
48500921	chr2:48500921:C:A	2.83261e-07	-1.51451e-10	-1.35003
48501171	chr2:48501171:A:G	2.02324e-07	-0.434048	-1.25248
48501402	chr2:48501402:G:A	3.91772e-06	-1.51451e-10	1.27686
48502168	chr2:48502168:C:G	4.17435e-07	-1.51451e-10	-0.962273
48502781	chr2:48502781:C:T	4.0641e-07	-1.51451e-10	-0.989039
48502887	chr2:48502887:A:G	1.97054e-07	-1.71293	-3.62731e-10
48503160	chr2:48503160:A:T	2.7898e-07	-1.51451e-10	-1.36526
48503272	chr2:48503272:T:C	3.80872e-06	-1.51451e-10	1.24865
48503527	chr2:48503527:T:C	2.8063e-07	-1.51451e-10	-1.35936
48503744	chr2:48503744:G:A	3.12861e-07	-1.51451e-10	-1.25064
48503810	chr2:48503810:G:A	2.82076e-07	-1.51451e-10	-1.35423
48503974	chr2:48503974:C:G	2.7783e-07	-1.51451e-10	-1.36939
48504407	chr2:48504407:G:C	1.75954e-07	-0.457025	-1.36915
48504534	chr2:48504534:G:A	4.15171e-07	-0.417982	-0.54973
48504566	chr2:48504566:G:A	2.63381e-07	-0.112068	-1.31073
48504658	chr2:48504658:A:C	2.82717e-07	-1.51451e-10	-1.35196
48505394	chr2:48505394:C:G	2.82579e-07	-1.51451e-10	-1.35244
48505632	chr2:48505632:A:G	4.44033e-07	-1.51451e-10	-0.900503
48505759	chr2:48505759:A:G	4.30182e-07	-1.51451e-10	-0.932193
48505805	chr2:48505805:A:G	5.71027e-07	0.710893	-1.35986
48505949	chr2:48505949:G:GCTTA	1.98155e-07	-1.70735	-3.62731e-10
48506168	chr2:48506168:T:C	3.64403e-07	-1.51451e-10	-1.09814
48506496	chr2:48506496:T:C	3.95541e-07	-1.51451e-10	-1.01615
48507586	chr2:48507586:A:C	5.71938e-07	-1.51451e-10	-0.647371
48507634	chr2:48507634:T:C	3.55593e-06	2.34973	-1.16976
48507708	chr2:48507708:T:G	5.49556e-07	-1.51451e-10	-0.687291
48508116	chr2:48508116:T:G	6.86632e-07	-0.0303965	-0.434206
48508348	chr2:48508348:T:C	2.80843e-07	-1.51451e-10	-1.35861
48508854	chr2:48508854:A:G	3.67345e-07	-1.51451e-10	-1.0901
48509045	chr2:48509045:A:G	3.6332e-07	-1.51451e-10	-1.10112
48509976	chr2:48509976:G:A	9.47214e-07	-1.51451e-10	-0.142877
48510026	chr2:48510026:G:C	3.46731e-07	-1.51451e-10	-1.14785
48510182	chr2:48510182:T:C	5.63859e-07	-1.51451e-10	-0.661597
48510431	chr2:48510431:G:T	9.25709e-08	-1.14854	-1.31989
48510457	chr2:48510457:G:T	1.52813e-07	-0.618825	-1.34836
48510756	chr2:48510756:A:G	2.58149e-07	-1.44286	-3.62731e-10
48510912	chr2:48510912:G:A	1.65255e-07	-0.530279	-1.35863
48511232	chr2:48511232:G:T	4.56097e-07	-0.35966	-0.514035
48511249	chr2:48511249:C:T	5.01618e-08	-1.71362	-1.36753
48511548	chr2:48511548:G:C	9.95394e-08	-1.06628	-1.32957
48512093	chr2:48512093:G:A	2.40702e-07	-0.490672	-1.02217
48512140	chr2:48512140:A:T	2.78334e-07	-1.51451e-10	-1.36758
48512329	chr2:48512329:G:A	3.34447e-07	-1.18392	-3.62731e-10
48512384	chr2:48512384:T:C	4.73032e-07	-1.51451e-10	-0.837238
48512647	chr2:48512647:A:G	7.51911e-08	-1.36011	-1.31625
48512869	chr2:48512869:T:C	9.74013e-08	-1.09144	-1.32612
48513056	chr2:48513056:A:G	3.21332e-07	0.140551	-1.36448
48513524	chr2:48513524:G:A	2.78867e-07	-1.51451e-10	-1.36567
48513627	chr2:48513627:G:T	1.42617e-07	-0.669007	-1.36723
48514246	chr2:48514246:C:T	2.50986e-07	-0.437928	-1.03307
48514657	chr2:48514657:A:G	2.39579e-06	0.785066	-3.62731e-10
48514689	chr2:48514689:T:C	2.86768e-07	-1.51451e-10	-1.33773
48515159	chr2:48515159:ACTT:A	2.77942e-07	-1.51451e-10	-1.36899
48515859	chr2:48515859:A:G	6.50688e-07	-1.51451e-10	-0.518371
48515912	chr2:48515912:A:G	1.24251e-07	-0.832279	-1.34182
48515932	chr2:48515932:T:C	5.07533e-07	-1.51451e-10	-0.766839
48515976	chr2:48515976:G:A	1.65382e-06	-1.51451e-10	0.414444
48516066	chr2:48516066:C:T	3.58523e-07	-1.51451e-10	-1.11441
48516225	chr2:48516225:C:T	2.97099e-07	-1.51451e-10	-1.30234
48516323	chr2:48516323:C:G	6.33223e-08	-1.47901	-1.36916
48516632	chr2:48516632:G:T	3.21778e-07	-1.22254	-3.62731e-10
48516741	chr2:48516741:T:C	5.15487e-07	-1.51451e-10	-0.75129
48516794	chr2:48516794:G:A	3.44141e-07	0.214175	-1.36952
48517681	chr2:48517681:T:TC	3.22606e-07	-1.51451e-10	-1.21997
48517789	chr2:48517789:T:C	9.4578e-07	-0.0955925	-0.0487991
48517845	chr2:48517845:A:G	9.57305e-07	-0.104516	-0.027764
48518436	chr2:48518436:G:C	2.81308e-07	-1.51451e-10	-1.35695
48518527	chr2:48518527:G:C	2.77728e-07	-1.51451e-10	-1.36976
48518597	chr2:48518597:G:A	1.17606e-07	-0.877804	-1.35126
48518860	chr2:48518860:A:AT	5.44452e-07	-0.305738	-0.390884
48519373	chr2:48519373:A:C	2.78154e-07	-1.51451e-10	-1.36823
48519516	chr2:48519516:T:G	5.15234e-08	-1.68468	-1.36969
48519592	chr2:48519592:T:C	2.81876e-07	-1.51451e-10	-1.35493
48519604	chr2:48519604:C:CT	1.92926e-06	1.61099	-1.0425
48519764	chr2:48519764:G:C	3.95652e-07	-0.394368	-0.621499
48519851	chr2:48519851:C:T	2.11193e-06	-0.96523	1.62419
48519940	chr2:48519940:G:A	5.5209e-07	0.662185	-1.34487
48520119	chr2:48520119:A:G	1.3585e-07	-0.72328	-1.36157
48520294	chr2:48520294:TTTG:T	2.60832e-07	-0.386817	-1.04571
48520347	chr2:48520347:A:G	2.35066e-07	-1.53653	-3.62731e-10
48520402	chr2:48520402:T:A	7.52855e-07	-1.51451e-10	-0.372528
48520403	chr2:48520403:C:T	7.56063e-07	-1.51451e-10	-0.368276
48520534	chr2:48520534:G:A	2.80393e-07	-1.51451e-10	-1.36021
48521693	chr2:48521693:C:T	2.83673e-07	-1.51451e-10	-1.34858
48521738	chr2:48521738:T:G	2.79052e-07	-1.51451e-10	-1.365
48521908	chr2:48521908:T:C	2.7589e-07	-0.0130242	-1.36337
48522342	chr2:48522342:T:C	5.29272e-07	-0.11795	-0.606949
48522510	chr2:48522510:CAA:C	1.18945e-07	-0.847937	-1.3698
48522530	chr2:48522530:C:G	2.77815e-07	-1.51451e-10	-1.36944
48522553	chr2:48522553:G:T	1.14667e-07	-1.14673	-1.10764
48522633	chr2:48522633:C:G	2.86751e-07	-1.51451e-10	-1.33779
48522661	chr2:48522661:G:A	5.715e-07	0.469561	-1.1177
48522721	chr2:48522721:C:T	1.06171e-07	-1.07994	-1.25141
48522739	chr2:48522739:G:C	3.28764e-07	-1.51451e-10	-1.20106
48522914	chr2:48522914:C:T	3.61214e-07	-0.520876	-0.586054
48523179	chr2:48523179:C:T	9.75348e-06	2.18898	-3.62731e-10
48523271	chr2:48523271:T:C	4.68141e-07	0.437893	-1.28552
48523351	chr2:48523351:A:G	1.40431e-07	-0.696837	-1.35485
48524338	chr2:48524338:A:G	2.84122e-07	-1.51451e-10	-1.347
48524469	chr2:48524469:C:G	6.1533e-08	-1.6675	-1.20933
48526510	chr2:48526510:T:C	2.82927e-07	-1.51451e-10	-1.35121
48526555	chr2:48526555:G:C	5.17324e-08	-1.68949	-1.36083
48526601	chr2:48526601:G:T	4.67924e-07	-1.51451e-10	-0.848096
48526640	chr2:48526640:C:A	1.00994e-06	-0.832688	0.753929
48527145	chr2:48527145:C:T	2.01178e-07	-1.69221	-3.62731e-10
48527243	chr2:48527243:T:C	1.08696e-07	-1.45024	-0.857606
48527683	chr2:48527683:T:C	4.90075e-07	-0.234116	-0.567727
48527759	chr2:48527759:A:G	2.82281e-07	-1.3535	-3.62731e-10
48528156	chr2:48528156:T:C	4.53841e-07	-1.51451e-10	-0.878656
48528178	chr2:48528178:AGGTTCAATTTGGG:A	2.7772e-07	-1.51451e-10	-1.36979
48528197	chr2:48528197:A:T	4.80383e-07	-0.439564	-0.382253
48528338	chr2:48528338:C:T	6.44854e-08	-1.56411	-1.26585
48529416	chr2:48529416:A:C	5.58578e-08	-1.60443	-1.36916
48530496	chr2:48530496:C:G	1.29853e-06	-1.51451e-10	0.172584
48530594	chr2:48530594:C:T	2.82842e-07	-1.51451e-10	-1.35151
48530684	chr2:48530684:T:C	8.312e-08	-1.22666	-1.34946
48530744	chr2:48530744:G:T	1.22341e-06	0.404008	-0.291012
48532135	chr2:48532135:G:T	6.8436e-08	-1.40526	-1.36525
48532383	chr2:48532383:TAAA:T	2.49491e-07	-1.47698	-3.62731e-10
48532607	chr2:48532607:C:G	1.81324e-07	-1.20879	-0.587319
48532647	chr2:48532647:T:C	5.33427e-08	-1.68589	-1.33378
48532706	chr2:48532706:C:T	1.80123e-07	-0.44929	-1.35347
48532708	chr2:48532708:C:T	1.23867e-07	-0.809411	-1.36779
48533210	chr2:48533210:C:T	2.78216e-07	-1.51451e-10	-1.368
48533225	chr2:48533225:C:T	5.27881e-08	-1.71434	-1.31578
48533314	chr2:48533314:G:A	3.5989e-07	-1.51451e-10	-1.1106
48533375	chr2:48533375:G:A	1.35556e-05	2.51815	-3.62731e-10
48533578	chr2:48533578:T:A	5.53713e-08	-1.62842	-1.35392
48533580	chr2:48533580:C:T	1.20531e-06	0.448951	-0.350859
48533839	chr2:48533839:A:G	5.39285e-08	-1.65949	-1.34925
48533933	chr2:48533933:C:A	5.31189e-07	-1.51451e-10	-0.721283
48534298	chr2:48534298:G:A	7.02984e-08	-1.44956	-1.29409
48534612	chr2:48534612:G:A	5.40964e-08	-1.71253	-1.2931
48534738	chr2:48534738:C:T	1.15025e-06	0.777711	-0.72638
48535097	chr2:48535097:A:T	2.90095e-07	-1.51451e-10	-1.32619
48535422	chr2:48535422:A:G	1.09863e-06	-0.537201	0.542616
48535889	chr2:48535889:A:C	2.90146e-07	-0.0146113	-1.31141
48536189	chr2:48536189:C:T	3.30595e-07	-1.51451e-10	-1.19551
48536211	chr2:48536211:A:G	3.37592e-07	-1.51451e-10	-1.17456
48536243	chr2:48536243:T:C	9.26426e-08	-1.09784	-1.36981
48536642	chr2:48536642:A:G	2.78148e-07	-1.51451e-10	-1.36825
48536666	chr2:48536666:T:A	5.18747e-07	-1.51451e-10	-0.744985
48537325	chr2:48537325:A:G	2.78725e-07	-1.51451e-10	-1.36618
48537403	chr2:48537403:A:G	2.4439e-07	-1.49763	-3.62731e-10
48537484	chr2:48537484:C:T	2.4586e-07	-1.49164	-3.62731e-10
48537865	chr2:48537865:A:G	8.10629e-07	-0.578641	0.280051
48537931	chr2:48537931:A:G	6.55191e-07	0.62109	-1.13256
48538034	chr2:48538034:A:G	4.15262e-07	0.387979	-1.35547
48538786	chr2:48538786:TTTTA:T	2.88513e-07	-1.51451e-10	-1.33166
48538869	chr2:48538869:C:T	1.78738e-07	-0.480283	-1.3302
48538982	chr2:48538982:A:G	2.87224e-07	-1.51451e-10	-1.33614
48539427	chr2:48539427:A:G	2.85233e-07	-1.51451e-10	-1.34309
48539532	chr2:48539532:C:T	3.05495e-07	-1.51451e-10	-1.27447
48539822	chr2:48539822:C:G	1.12886e-07	-1.07249	-1.19753
48539829	chr2:48539829:T:A	9.10834e-08	-1.11544	-1.36919
48540073	chr2:48540073:A:G	3.01995e-07	-1.51451e-10	-1.28599
48540129	chr2:48540129:G:A	2.61031e-07	-0.675944	-0.755819
48540209	chr2:48540209:T:C	7.98798e-07	0.72169	-1.03498
48540637	chr2:48540637:A:T	3.15743e-07	-1.51451e-10	-1.24147
48540803	chr2:48540803:C:G	2.7776e-07	-1.51451e-10	-1.36964
48541087	chr2:48541087:C:T	3.07088e-07	-1.51451e-10	-1.26927
48541405	chr2:48541405:C:T	2.79341e-07	-1.51451e-10	-1.36397
48541845	chr2:48541845:C:T	2.78564e-07	-1.51451e-10	-1.36675
48542002	chr2:48542002:A:C	8.84759e-07	-1.51451e-10	-0.211086
48542170	chr2:48542170:G:A	2.15598e-06	-1.51451e-10	0.6796
48542238	chr2:48542238:A:G	7.19841e-08	-1.41561	-1.30435
48542764	chr2:48542764:C:T	2.08798e-07	-1.65504	-3.62731e-10
48542915	chr2:48542915:A:T	7.9296e-08	-1.48187	-1.14134
48542931	chr2:48542931:C:T	2.78311e-07	-1.51451e-10	-1.36766
48542966	chr2:48542966:C:G	6.62088e-07	-1.51451e-10	-0.501003
48543133	chr2:48543133:C:A	3.07142e-07	-1.51451e-10	-1.26909
48543185	chr2:48543185:G:T	5.39389e-07	-0.705964	-3.62731e-10
48543434	chr2:48543434:C:T	3.02211e-07	-1.51451e-10	-1.28527
48543731	chr2:48543731:C:A	9.69508e-07	-0.0508371	-0.0687761
48543801	chr2:48543801:G:A	2.78168e-07	-1.51451e-10	-1.36818
48544267	chr2:48544267:G:A	5.59218e-07	-1.51451e-10	-0.669862
48544466	chr2:48544466:T:C	9.52357e-07	-0.0911218	-0.0463399
48544597	chr2:48544597:G:A	2.7797e-07	-1.51451e-10	-1.36889
48544726	chr2:48544726:C:T	3.13862e-07	-1.51451e-10	-1.24745
48544959	chr2:48544959:A:T	2.77944e-07	-1.51451e-10	-1.36898
48545019	chr2:48545019:C:T	1.71002e-07	-0.699624	-1.1551
48545640	chr2:48545640:T:C	4.0451e-07	0.15181	-1.14553
48545779	chr2:48545779:C:G	2.77924e-07	-1.51451e-10	-1.36905
48545881	chr2:48545881:G:C	3.46528e-07	-1.51451e-10	-1.14844
48545984	chr2:48545984:G:A	2.90859e-07	-1.51451e-10	-1.32356
48546155	chr2:48546155:TTTC:T	2.92661e-07	-1.51451e-10	-1.31739
48546156	chr2:48546156:T:G	8.95415e-08	-1.2738	-1.2279
48546160	chr2:48546160:A:G	2.9277e-07	-1.51451e-10	-1.31701
48546531	chr2:48546531:C:G	6.90479e-07	-1.51451e-10	-0.459016
48546805	chr2:48546805:A:G	3.2238e-07	-1.51451e-10	-1.22067
48547123	chr2:48547123:G:T	1.86276e-07	-0.858312	-0.910861
48547131	chr2:48547131:C:T	6.38282e-07	-1.51451e-10	-0.537622
48547361	chr2:48547361:AGG:A	3.26567e-07	-1.51451e-10	-1.20776
48547536	chr2:48547536:G:A	2.94979e-07	-1.51451e-10	-1.3095
48547713	chr2:48547713:T:C	3.66853e-06	1.21114	-3.62731e-10
48548444	chr2:48548444:G:C	9.8484e-06	3.30819	-1.10952
48548698	chr2:48548698:C:G	3.05869e-07	0.0963377	-1.36958
48548726	chr2:48548726:C:T	2.8487e-07	-1.51451e-10	-1.34437
48548802	chr2:48548802:A:G	3.06074e-07	-1.51451e-10	-1.27258
48549053	chr2:48549053:C:T	5.67061e-07	-1.51451e-10	-0.655935
48549078	chr2:48549078:A:G	7.47837e-08	-1.31329	-1.36851
48549317	chr2:48549317:G:A	2.80435e-07	-1.51451e-10	-1.36006
48549372	chr2:48549372:G:A	2.84796e-07	-1.51451e-10	-1.34463
48550184	chr2:48550184:G:A	4.5282e-07	-1.51451e-10	-0.880906
48550243	chr2:48550243:T:A	1.40905e-07	-1.68127	-0.367043
48550373	chr2:48550373:TGTA:T	3.42809e-07	-1.51451e-10	-1.15923
48550378	chr2:48550378:TCCC:T	3.43729e-07	-1.51451e-10	-1.15655
48550382	chr2:48550382:A:T	3.41819e-07	-1.51451e-10	-1.16212
48550493	chr2:48550493:A:G	2.11465e-07	-1.64234	-3.62731e-10
48550739	chr2:48550739:T:C	1.11401e-07	-0.949341	-1.33392
48551084	chr2:48551084:G:T	7.58749e-07	0.083878	-0.448609
48551386	chr2:48551386:T:A	1.05581e-07	-1.7148	-0.622122
48551726	chr2:48551726:G:T	1.02641e-07	-1.07177	-1.2934
48551759	chr2:48551759:C:T	2.77893e-07	-1.51451e-10	-1.36917
48551829	chr2:48551829:A:G	1.61021e-07	-1.58979	-0.325076
48551925	chr2:48551925:T:C	1.39481e-07	-1.07851	-0.979957
48552240	chr2:48552240:C:A	6.90976e-07	-1.51451e-10	-0.458297
48552292	chr2:48552292:G:A	4.40076e-07	-1.51451e-10	-0.909454
48552735	chr2:48552735:A:G	1.50748e-06	0.45123	-0.129437
48552883	chr2:48552883:T:G	5.7954e-08	-1.66152	-1.27523
48553236	chr2:48553236:C:T	2.78495e-07	-1.51451e-10	-1.367
48553648	chr2:48553648:T:C	2.10329e-06	0.868157	-0.213301
48554083	chr2:48554083:G:A	1.73583e-07	-0.789934	-1.04981
48554244	chr2:48554244:C:T	3.22647e-07	-1.51451e-10	-1.21984
48554313	chr2:48554313:C:G	2.88233e-07	-1.51451e-10	-1.33263
48554474	chr2:48554474:C:T	6.5435e-08	-1.45219	-1.36316
48558297	chr2:48558297:T:C	2.91167e-07	-1.32251	-3.62731e-10
48558416	chr2:48558416:C:T	4.24352e-07	-1.51451e-10	-0.945838
48558640	chr2:48558640:C:T	2.77922e-07	-1.51451e-10	-1.36906
48558654	chr2:48558654:TAACTC:T	4.10812e-07	-1.51451e-10	-0.978265
48558659	chr2:48558659:C:G	3.83771e-06	1.25623	-3.62731e-10
48559041	chr2:48559041:G:A	5.95118e-08	-1.70695	-1.20328
48559044	chr2:48559044:G:GT	6.10083e-08	-1.70287	-1.18252
48559111	chr2:48559111:C:T	3.11016e-07	-1.51451e-10	-1.25656
48559290	chr2:48559290:A:G	2.83232e-07	-1.51451e-10	-1.35013
48559604	chr2:48559604:T:C	6.64143e-08	-1.69924	-1.10125
48559896	chr2:48559896:T:C	5.52187e-06	-1.51451e-10	1.62007
48559901	chr2:48559901:A:G	7.84374e-08	-1.64275	-0.991354
48559995	chr2:48559995:C:T	6.37001e-08	-1.70221	-1.14
48560185	chr2:48560185:C:T	5.90158e-08	-1.56314	-1.35546
48560379	chr2:48560379:G:A	4.22286e-07	-1.51451e-10	-0.950719
48560422	chr2:48560422:T:A	4.40451e-07	-1.51451e-10	-0.908602
48560594	chr2:48560594:A:G	6.38859e-08	-1.68335	-1.15596
48560714	chr2:48560714:G:T	4.71104e-06	-1.51451e-10	1.46126
48560780	chr2:48560780:A:G	2.14483e-07	-1.08282	-0.545347
48560861	chr2:48560861:T:C	6.35661e-08	-1.6915	-1.15282
48560901	chr2:48560901:C:G	1.05347e-06	-1.51451e-10	-0.0365599
48561249	chr2:48561249:G:A	4.41339e-07	-1.51451e-10	-0.906589
48561270	chr2:48561270:C:A	3.15393e-07	-1.51451e-10	-1.24258
48561303	chr2:48561303:A:G	5.92378e-08	-1.58831	-1.32653
48561427	chr2:48561427:C:T	2.7774e-07	-1.51451e-10	-1.36972
48561494	chr2:48561494:C:T	3.82378e-07	-1.51451e-10	-1.04999
48561840	chr2:48561840:G:A	4.39028e-07	-1.51451e-10	-0.911839
48562056	chr2:48562056:C:T	5.74119e-08	-1.69553	-1.25062
48562371	chr2:48562371:G:A	7.19131e-06	-1.51451e-10	1.88423
48562559	chr2:48562559:T:C	3.85822e-07	-1.51451e-10	-1.04103
48562726	chr2:48562726:G:C	2.77754e-07	-1.51451e-10	-1.36966
48563141	chr2:48563141:C:T	2.85198e-07	-1.51451e-10	-1.34322
48563181	chr2:48563181:T:C	9.87681e-08	-1.07374	-1.32988
48563438	chr2:48563438:C:T	1.16038e-07	-1.06719	-1.17529
48563955	chr2:48563955:C:T	1.03166e-07	-1.12791	-1.23215
48564003	chr2:48564003:C:T	4.25291e-07	-1.51451e-10	-0.943629
48564883	chr2:48564883:C:T	7.23039e-08	-1.36097	-1.35456
48565025	chr2:48565025:C:G	6.07516e-08	-1.70699	-1.18262
48565177	chr2:48565177:C:T	4.05693e-07	-1.51451e-10	-0.990805
48565209	chr2:48565209:C:T	1.4512e-06	-1.51451e-10	0.283743
48565304	chr2:48565304:G:A	6.2647e-08	-1.7118	-1.14709
48565318	chr2:48565318:C:T	6.77589e-08	-1.58528	-1.19516
48565327	chr2:48565327:C:T	2.82827e-07	-1.51451e-10	-1.35157
48565377	chr2:48565377:C:T	3.26104e-07	-1.51451e-10	-1.20918
48565473	chr2:48565473:T:A	1.45496e-06	-1.51451e-10	0.286332
48565509	chr2:48565509:G:A	1.56438e-06	-1.51451e-10	0.358844
48565920	chr2:48565920:A:T	1.27551e-07	-0.937644	-1.21024
48565974	chr2:48565974:C:T	5.86199e-08	-1.70442	-1.22091
48566176	chr2:48566176:A:T	6.22736e-08	-1.68548	-1.17938
48566546	chr2:48566546:G:A	2.7864e-07	-1.51451e-10	-1.36648
48566735	chr2:48566735:G:A	3.48652e-07	-1.51451e-10	-1.14233
48566885	chr2:48566885:G:A	2.93287e-07	-1.51451e-10	-1.31525
48567020	chr2:48567020:A:T	2.89861e-07	-1.51451e-10	-1.327
48567085	chr2:48567085:G:C	1.29691e-07	-0.900005	-1.23124
48567144	chr2:48567144:T:C	7.01348e-08	-1.63882	-1.10716
48567463	chr2:48567463:G:A	3.08957e-07	-1.51451e-10	-1.2632
48567730	chr2:48567730:G:A	3.33866e-07	-1.51451e-10	-1.18566
48568090	chr2:48568090:G:C	4.45502e-07	-1.51451e-10	-0.897199
48568139	chr2:48568139:T:C	2.7868e-07	-1.51451e-10	-1.36634
48568655	chr2:48568655:A:G	2.66587e-06	0.848005	0.0438784
48568693	chr2:48568693:C:T	2.78346e-07	-1.51451e-10	-1.36753
48568818	chr2:48568818:C:T	2.35352e-06	0.728016	0.0392473
48569152	chr2:48569152:G:A	2.93274e-07	-1.51451e-10	-1.31529
48569268	chr2:48569268:A:C	5.22857e-08	-1.69878	-1.3409
48569506	chr2:48569506:A:G	2.93474e-07	-1.51451e-10	-1.31461
48569727	chr2:48569727:T:C	9.19762e-06	-1.51451e-10	2.1303
48569827	chr2:48569827:G:A	9.81152e-08	-1.08229	-1.32797
48570784	chr2:48570784:T:C	5.87772e-08	-1.70572	-1.21693
48571102	chr2:48571102:C:T	2.78287e-07	-1.51451e-10	-1.36775
48571344	chr2:48571344:G:C	6.87267e-08	-1.43889	-1.32737
48571535	chr2:48571535:A:G	4.31224e-07	-1.51451e-10	-0.929773
48571566	chr2:48571566:G:T	5.03563e-08	-1.70786	-1.36941
48571857	chr2:48571857:G:A	5.08649e-08	-1.71003	-1.3572
48571883	chr2:48571883:G:A	3.33844e-07	-0.815826	-0.369901
48572077	chr2:48572077:T:C	3.1587e-05	-1.51451e-10	3.3641
48572315	chr2:48572315:G:A	3.42266e-07	-1.51451e-10	-1.16081
48572461	chr2:48572461:A:C	2.65307e-06	0.725907	0.161165
48572539	chr2:48572539:C:G	7.93639e-08	-1.33712	-1.28524
48572823	chr2:48572823:C:G	3.36886e-07	-1.51451e-10	-1.17666
48572911	chr2:48572911:G:A	1.37441e-07	-0.991476	-1.08173
48573286	chr2:48573286:C:G	4.34105e-07	-1.51451e-10	-0.923116
48573420	chr2:48573420:G:A	8.15832e-08	-1.49174	-1.10304
48573475	chr2:48573475:T:C	4.42182e-06	-1.51451e-10	1.3979
48573483	chr2:48573483:C:T	4.89387e-07	-1.51451e-10	-0.803248
48573517	chr2:48573517:G:T	1.19921e-06	0.701222	-0.608206
48573528	chr2:48573528:T:C	5.00469e-08	-1.71434	-1.3691
48573770	chr2:48573770:C:G	2.40505e-06	0.641853	0.147072
48573906	chr2:48573906:A:G	9.45569e-08	-1.22885	-1.21835
48574055	chr2:48574055:A:G	1.54844e-06	-1.51451e-10	0.348602
48574087	chr2:48574087:G:A	5.50128e-07	-1.51451e-10	-0.686251
48574200	chr2:48574200:A:G	1.59437e-06	-1.51451e-10	0.377835
48574243	chr2:48574243:G:A	3.29373e-07	-1.51451e-10	-1.19921
48574303	chr2:48574303:G:A	1.97313e-07	-1.71161	-3.62731e-10
48574704	chr2:48574704:T:G	4.44082e-07	-1.51451e-10	-0.900393
48574821	chr2:48574821:A:G	4.5926e-07	-1.51451e-10	-0.866785
48575218	chr2:48575218:A:G	5.78388e-08	-1.62603	-1.31271
48575485	chr2:48575485:C:G	1.32684e-07	-1.02065	-1.08778
48575584	chr2:48575584:C:T	2.68988e-06	0.74881	0.152041
48575849	chr2:48575849:C:G	4.61485e-07	-1.51451e-10	-0.861952
48575872	chr2:48575872:C:T	3.14796e-07	-1.51451e-10	-1.24448
48576516	chr2:48576516:A:T	2.81105e-07	-1.51451e-10	-1.35767
48576793	chr2:48576793:C:T	5.11907e-08	-1.69855	-1.36229
48576825	chr2:48576825:C:T	4.6926e-07	-0.845244	-3.62731e-10
48576950	chr2:48576950:A:T	9.77299e-07	-1.51451e-10	-0.111609
48577485	chr2:48577485:G:A	5.58526e-07	-1.51451e-10	-0.6711
48577637	chr2:48577637:A:T	5.11234e-08	-1.69234	-1.36982
48577948	chr2:48577948:A:G	7.69498e-08	-1.33177	-1.32148
48578161	chr2:48578161:G:C	1.55721e-06	-1.51451e-10	0.35425
48579096	chr2:48579096:C:T	5.01683e-08	-1.71375	-1.36727
48579582	chr2:48579582:G:A	2.8968e-07	-1.51451e-10	-1.32763
48580031	chr2:48580031:T:C	5.04305e-08	-1.71225	-1.36355
48580063	chr2:48580063:T:G	2.81992e-07	-1.3899	0.0353747
48580266	chr2:48580266:A:G	5.15547e-08	-1.70462	-1.34914
48580576	chr2:48580576:T:G	7.38766e-08	-1.47709	-1.21691
48580657	chr2:48580657:A:C	5.05074e-08	-1.70529	-1.36899
48580730	chr2:48580730:G:A	2.07257e-07	-1.66244	-3.62731e-10
48580837	chr2:48580837:T:C	5.13376e-08	-1.70032	-1.35766
48581013	chr2:48581013:G:C	6.00297e-08	-1.64039	-1.26117
48581441	chr2:48581441:A:C	4.34228e-07	-1.51451e-10	-0.922832
48581455	chr2:48581455:C:T	7.2029e-08	-1.36872	-1.35061
48581587	chr2:48581587:A:G	3.33298e-07	-1.51451e-10	-1.18736
48581743	chr2:48581743:T:A	5.02688e-08	-1.7092	-1.36981
48581759	chr2:48581759:C:T	5.04118e-08	-1.70723	-1.36894
48582339	chr2:48582339:G:A	4.34792e-07	-1.51451e-10	-0.921534
48583151	chr2:48583151:C:T	1.05124e-06	-1.51451e-10	-0.0386804
48583545	chr2:48583545:A:G	8.23303e-08	-1.30637	-1.27929
48583942	chr2:48583942:G:T	5.02594e-08	-1.71396	-1.36524
48584010	chr2:48584010:T:A	5.0444e-08	-1.71492	-1.36062
48584348	chr2:48584348:A:G	8.62269e-08	-1.17819	-1.36123
48584744	chr2:48584744:T:C	5.04467e-08	-1.71496	-1.36052
48584762	chr2:48584762:T:C	4.02317e-07	-1.51451e-10	-0.99916
48584809	chr2:48584809:C:A	5.05782e-08	-1.71504	-1.35784
48584925	chr2:48584925:G:C	5.10927e-08	-1.71481	-1.34795
48584992	chr2:48584992:T:G	5.06863e-08	-1.71507	-1.35567
48585221	chr2:48585221:A:T	1.7574e-07	-0.674301	-1.15309
48585250	chr2:48585250:T:C	5.07949e-08	-1.71484	-1.35376
48585353	chr2:48585353:T:A	2.59326e-06	-1.51451e-10	0.864268
48585421	chr2:48585421:A:G	5.04272e-08	-1.71422	-1.36165
48585461	chr2:48585461:C:T	3.49789e-07	-1.51451e-10	-1.13907
48585689	chr2:48585689:G:A	5.06381e-08	-1.71363	-1.35807
48586273	chr2:48586273:C:G	5.44599e-07	-1.51451e-10	-0.696352
48586483	chr2:48586483:G:C	2.99188e-07	-1.51451e-10	-1.29533
48586723	chr2:48586723:C:CA	2.05039e-07	-1.6732	-3.62731e-10
48586733	chr2:48586733:G:T	6.83036e-07	-1.51451e-10	-0.469854
48587019	chr2:48587019:A:G	4.72071e-07	-1.51451e-10	-0.839273
48587111	chr2:48587111:C:G	1.21047e-06	0.10236	-3.62731e-10
48587178	chr2:48587178:C:T	5.35982e-08	-1.65684	-1.35804
48587430	chr2:48587430:C:T	2.08251e-07	-0.313254	-1.34441
48587777	chr2:48587777:A:G	5.72043e-08	-1.61571	-1.33407
48588167	chr2:48588167:C:G	1.98629e-07	-1.70496	-3.62731e-10
48588411	chr2:48588411:C:T	5.10449e-08	-1.694	-1.3697
48588551	chr2:48588551:G:A	3.97289e-07	-1.51451e-10	-1.01174
48588599	chr2:48588599:C:T	3.84634e-07	-1.51451e-10	-1.04411
48588838	chr2:48588838:G:A	1.69019e-07	-0.529439	-1.33695
48588963	chr2:48588963:A:G	2.95221e-07	-1.51451e-10	-1.30868
48588999	chr2:48588999:A:G	4.51201e-07	-1.51451e-10	-0.884489
48589106	chr2:48589106:C:CTAGG	1.89214e-06	-1.51451e-10	0.549064
48589162	chr2:48589162:G:A	3.28956e-07	-1.51451e-10	-1.20048
48589258	chr2:48589258:C:T	6.58073e-07	-1.51451e-10	-0.507085
48589310	chr2:48589310:G:A	3.09797e-07	-1.51451e-10	-1.26049
48589871	chr2:48589871:T:C	4.77544e-07	-1.51451e-10	-0.827746
48589911	chr2:48589911:A:G	1.4407e-06	-1.51451e-10	0.27648
48590043	chr2:48590043:C:T	5.41424e-08	-1.65869	-1.34609
48590138	chr2:48590138:G:A	5.83998e-07	-1.51451e-10	-0.626505
48590336	chr2:48590336:C:G	1.96634e-07	-1.71506	-3.62731e-10
48590930	chr2:48590930:T:A	5.09033e-07	-0.763889	-3.62731e-10
48591113	chr2:48591113:T:A	2.86222e-07	-1.51451e-10	-1.33963
48591346	chr2:48591346:T:TCATCTG	3.5576e-07	-1.51451e-10	-1.12215
48591348	chr2:48591348:TTAGGAG:T	3.55445e-07	-1.51451e-10	-1.12303
48591613	chr2:48591613:C:T	3.96518e-07	-1.01368	-3.62731e-10
48592019	chr2:48592019:G:A	2.85879e-07	-1.51451e-10	-1.34083
48592058	chr2:48592058:A:G	9.31019e-08	-1.11394	-1.34876
48592124	chr2:48592124:A:T	4.38541e-07	-1.51451e-10	-0.912949
48592433	chr2:48592433:T:C	8.98488e-07	-1.51451e-10	-0.195688
48592455	chr2:48592455:G:A	4.21932e-07	-1.51451e-10	-0.951557
48592552	chr2:48592552:C:T	7.8794e-08	-1.40826	-1.22131
48592575	chr2:48592575:C:G	4.12667e-07	-1.51451e-10	-0.973761
48592678	chr2:48592678:C:G	2.84979e-07	-1.51451e-10	-1.34399
48592721	chr2:48592721:C:A	1.65471e-06	-1.51451e-10	0.414982
48593219	chr2:48593219:AATTCTCCTGC:A	6.52749e-07	0.396584	-0.911793
48593246	chr2:48593246:G:C	2.78558e-07	-1.51451e-10	-1.36678
48593525	chr2:48593525:G:A	2.95024e-07	-1.51451e-10	-1.30934
48593820	chr2:48593820:T:C	2.82671e-07	-1.51451e-10	-1.35212
48594192	chr2:48594192:C:A	4.40346e-07	-1.51451e-10	-0.908841
48594975	chr2:48594975:A:G	4.58257e-07	0.00127598	-0.870248
48595242	chr2:48595242:G:A	7.21697e-08	-1.37327	-1.34412
48595285	chr2:48595285:G:C	5.45305e-07	-1.51451e-10	-0.695056
48595401	chr2:48595401:T:C	1.25539e-07	-1.46997	-0.693817
48595860	chr2:48595860:G:A	2.87347e-07	-1.51451e-10	-1.33571
48596488	chr2:48596488:G:A	1.79994e-07	-0.691397	-1.11208
48597061	chr2:48597061:C:T	3.12461e-07	-1.51451e-10	-1.25192
48597511	chr2:48597511:G:A	6.56801e-08	-1.47296	-1.33865
48597513	chr2:48597513:T:C	6.62746e-08	-1.46395	-1.33865
48597559	chr2:48597559:T:C	6.67616e-08	-1.45277	-1.3425
48597586	chr2:48597586:C:T	4.43335e-07	-1.51451e-10	-0.902076
48597723	chr2:48597723:G:A	3.89353e-07	-1.51451e-10	-1.03191
48597970	chr2:48597970:A:G	2.00617e-07	-1.4592	-0.235809
48598000	chr2:48598000:A:C	6.88906e-08	-1.43355	-1.33034
48598511	chr2:48598511:C:G	2.20911e-07	-1.67582	0.0771845
48598556	chr2:48598556:G:A	3.02792e-07	-1.51451e-10	-1.28336
48598738	chr2:48598738:T:C	6.15667e-08	-1.50816	-1.36812
48598945	chr2:48598945:G:A	2.44087e-07	-1.49888	-3.62731e-10
48598956	chr2:48598956:C:A	9.02341e-08	-1.21257	-1.28142
48599044	chr2:48599044:T:C	2.8878e-07	-1.71456	0.383819
48599183	chr2:48599183:C:T	3.29884e-07	-1.51451e-10	-1.19766
48599465	chr2:48599465:C:A	8.95937e-08	-1.21562	-1.28549
48599517	chr2:48599517:A:T	5.31682e-08	-1.65379	-1.36915
48599856	chr2:48599856:T:C	5.19162e-07	-1.51451e-10	-0.744185
48600009	chr2:48600009:G:C	7.6629e-08	-1.38959	-1.26784
48600095	chr2:48600095:T:C	5.49905e-08	-1.64441	-1.34483
48600187	chr2:48600187:G:A	5.52459e-08	-1.63277	-1.35184
48600269	chr2:48600269:A:G	3.07909e-07	-1.51451e-10	-1.2666
48600358	chr2:48600358:T:C	6.7131e-08	-1.60916	-1.18059
48600477	chr2:48600477:G:A	4.78086e-07	-1.51451e-10	-0.826612
48600741	chr2:48600741:A:G	6.18334e-08	-1.56555	-1.30641
48600743	chr2:48600743:T:C	1.44242e-07	-0.700397	-1.32451
48601365	chr2:48601365:G:A	5.58719e-08	-1.61507	-1.35827
48601531	chr2:48601531:T:C	5.63842e-08	-1.60143	-1.36278
48601714	chr2:48601714:G:A	8.70855e-07	-0.226926	-3.62731e-10
48601851	chr2:48601851:G:C	2.8875e-07	-1.51451e-10	-1.33084
48601891	chr2:48601891:A:G	1.97737e-07	-1.57582	-0.133645
48602371	chr2:48602371:C:T	6.22208e-08	-1.68551	-1.1802
48602812	chr2:48602812:G:C	1.09288e-06	-1.51451e-10	0.00017112
48602824	chr2:48602824:G:A	4.69347e-07	-1.51451e-10	-0.84506
48602928	chr2:48602928:C:T	1.93087e-07	-1.66056	-0.0727025
48603096	chr2:48603096:T:C	8.3016e-07	-0.274783	-3.62731e-10
48603687	chr2:48603687:T:C	7.49783e-07	-1.51451e-10	-0.376618
48604037	chr2:48604037:C:A	2.84905e-07	-1.51451e-10	-1.34425
48604147	chr2:48604147:A:G	1.9156e-07	-1.67691	-0.0642905
48604172	chr2:48604172:T:C	6.24533e-08	-1.49497	-1.36701
48604436	chr2:48604436:G:C	5.91676e-08	-1.57067	-1.34536
48604707	chr2:48604707:C:T	3.17726e-07	-1.51451e-10	-1.23521
48604762	chr2:48604762:T:A	3.53201e-07	-1.57227	0.442911
48604821	chr2:48604821:T:C	1.0532e-07	-1.02226	-1.31714
48604846	chr2:48604846:T:A	5.61663e-08	-1.60349	-1.36459
48605323	chr2:48605323:G:A	6.05562e-08	-1.65889	-1.23394
48605365	chr2:48605365:A:G	7.65585e-08	-1.69896	-0.95939
48605367	chr2:48605367:G:C	8.23745e-08	-1.29775	-1.28737
48605374	chr2:48605374:G:C	6.29858e-08	-1.56005	-1.29345
48605670	chr2:48605670:T:C	6.5456e-08	-1.71507	-1.09996
48605879	chr2:48605879:A:T	6.08941e-08	-1.59118	-1.29609
48605915	chr2:48605915:G:A	9.36987e-08	-1.26509	-1.19123
48605958	chr2:48605958:C:T	2.88692e-07	-1.51451e-10	-1.33104
48606040	chr2:48606040:A:C	5.90751e-08	-1.59939	-1.3182
48606378	chr2:48606378:A:G	2.10882e-07	-1.6451	-3.62731e-10
48606433	chr2:48606433:G:C	5.64454e-08	-1.5985	-1.36462
48606439	chr2:48606439:A:G	5.87513e-08	-1.60068	-1.32241
48606794	chr2:48606794:G:A	7.01638e-07	0.455561	-0.898545
48606859	chr2:48606859:C:T	5.81579e-08	-1.57527	-1.35797
48607348	chr2:48607348:T:C	2.60256e-07	-1.54751	0.112774
48607736	chr2:48607736:C:T	2.87745e-07	-1.51451e-10	-1.33433
48607842	chr2:48607842:C:T	5.34333e-08	-1.66684	-1.35113
48607869	chr2:48607869:A:G	3.10819e-07	-1.25719	-3.62731e-10
48607957	chr2:48607957:G:A	5.28501e-08	-1.71393	-1.31501
48608752	chr2:48608752:G:T	2.79531e-07	-1.51451e-10	-1.36329
48608755	chr2:48608755:C:T	2.85043e-07	-1.51451e-10	-1.34376
48608759	chr2:48608759:C:T	2.77792e-07	-1.51451e-10	-1.36953
48608886	chr2:48608886:C:T	1.13168e-06	-0.877363	0.91242
48609043	chr2:48609043:T:C	3.52576e-07	-1.51451e-10	-1.13113
48609086	chr2:48609086:C:T	2.84599e-07	-1.51451e-10	-1.34532
48609140	chr2:48609140:T:C	6.13757e-08	-1.715	-1.16439
48609163	chr2:48609163:T:C	5.50155e-08	-1.69868	-1.29011
48609246	chr2:48609246:A:T	9.66677e-07	-0.122537	-3.62731e-10
48609352	chr2:48609352:C:G	3.92483e-07	-1.51451e-10	-1.02391
48609580	chr2:48609580:A:G	3.02843e-07	-1.51451e-10	-1.28319
48610011	chr2:48610011:T:C	2.7798e-07	-1.51451e-10	-1.36885
48610156	chr2:48610156:A:G	1.05754e-06	-1.51451e-10	-0.0327048
48610268	chr2:48610268:G:A	5.81949e-07	-0.630018	-3.62731e-10
48610643	chr2:48610643:C:T	3.575e-07	-1.51451e-10	-1.11727
48610863	chr2:48610863:C:A	1.22773e-06	-1.51451e-10	0.116521
48611555	chr2:48611555:A:G	1.40135e-06	-1.51451e-10	0.248791
48611816	chr2:48611816:T:C	5.60505e-08	-1.71166	-1.25849
48612320	chr2:48612320:T:G	7.70202e-07	-1.08673	0.73698
48612908	chr2:48612908:G:A	6.53551e-07	-0.989558	0.475577
48613098	chr2:48613098:A:C	9.86042e-07	-1.51451e-10	-0.102703
48613111	chr2:48613111:G:A	5.30677e-08	-1.6631	-1.36173
48613159	chr2:48613159:T:C	1.01775e-06	-1.51451e-10	-0.0710551
48613204	chr2:48613204:T:C	3.02081e-07	-1.51451e-10	-1.28571
48613451	chr2:48613451:A:C	4.82127e-07	-1.51451e-10	-0.818193
48613576	chr2:48613576:AG:A	4.01048e-07	-1.51451e-10	-1.00232
48613725	chr2:48613725:C:G	6.72651e-07	-1.09064	0.605464
48613946	chr2:48613946:C:T	5.49726e-07	-0.826271	0.139289
48614089	chr2:48614089:G:A	2.4156e-07	-1.50929	-3.62731e-10
48614443	chr2:48614443:G:C	6.22532e-07	-1.51451e-10	-0.562606
48614447	chr2:48614447:G:T	7.52932e-07	-1.19407	0.821646
48614473	chr2:48614473:C:A	3.63936e-07	-1.51451e-10	-1.09942
48614732	chr2:48614732:C:T	2.89042e-07	-1.51451e-10	-1.32983
48614926	chr2:48614926:C:A	4.90421e-07	-1.51451e-10	-0.801137
48615874	chr2:48615874:C:A	2.93203e-07	-1.51451e-10	-1.31554
48616227	chr2:48616227:G:C	1.01602e-06	-1.51451e-10	-0.0727489
48616381	chr2:48616381:G:T	6.94138e-08	-1.59266	-1.16366
48616485	chr2:48616485:G:C	7.35687e-08	-1.63808	-1.0601
48617089	chr2:48617089:T:A	3.29665e-07	-1.51451e-10	-1.19832
48617829	chr2:48617829:C:G	1.09393e-07	-0.932231	-1.36923
48618108	chr2:48618108:A:G	4.68455e-07	-1.17743	0.330468
48618189	chr2:48618189:C:G	5.12432e-06	1.54535	-3.62731e-10
48618522	chr2:48618522:C:A	5.95729e-08	-1.61197	-1.29723
48618567	chr2:48618567:C:T	7.00723e-08	-1.53512	-1.21175
48618867	chr2:48618867:C:G	3.47416e-07	-1.51451e-10	-1.14588
48618879	chr2:48618879:C:T	5.80642e-08	-1.71343	-1.22142
48619069	chr2:48619069:T:G	2.78248e-07	-1.51451e-10	-1.36789
48619224	chr2:48619224:C:T	2.34043e-07	-1.54089	-3.62731e-10
48619343	chr2:48619343:G:A	3.32571e-07	-1.51451e-10	-1.18955
48619482	chr2:48619482:AT:A	3.44507e-07	-1.51451e-10	-1.15429
48619483	chr2:48619483:T:A	2.38695e-07	-0.910156	-0.611059
48619508	chr2:48619508:C:T	2.77733e-07	-1.51451e-10	-1.36974
48619758	chr2:48619758:G:A	2.80455e-07	-1.51451e-10	-1.35999
48619929	chr2:48619929:G:A	2.85095e-07	-1.51451e-10	-1.34358
48619958	chr2:48619958:C:T	8.2206e-07	-0.284588	-3.62731e-10
48620218	chr2:48620218:A:G	2.78604e-07	-1.51451e-10	-1.36661
48620487	chr2:48620487:G:A	2.78538e-07	-1.51451e-10	-1.36685
48620729	chr2:48620729:T:A	1.87216e-07	-1.71456	-0.0495803
48621018	chr2:48621018:T:C	2.80835e-07	-1.51451e-10	-1.35863
48621156	chr2:48621156:C:T	1.88508e-07	-1.71296	-0.0443044
48621376	chr2:48621376:G:C	1.26078e-07	-1.63793	-0.521566
48621501	chr2:48621501:T:C	5.92173e-08	-1.69116	-1.22403
48621657	chr2:48621657:G:A	3.20169e-07	-1.51451e-10	-1.22755
48621695	chr2:48621695:G:A	3.43224e-07	-1.51451e-10	-1.15802
48621886	chr2:48621886:G:A	7.461e-07	-1.51451e-10	-0.381542
48622206	chr2:48622206:G:T	3.39635e-07	-1.51451e-10	-1.16853
48622415	chr2:48622415:A:G	1.8463e-07	-1.15708	-0.620968
48622694	chr2:48622694:C:T	4.71662e-07	-1.51451e-10	-0.840138
48622812	chr2:48622812:C:T	1.02832e-07	-1.24765	-1.11565
48623091	chr2:48623091:T:G	2.09766e-07	-1.56643	-0.0839793
48623175	chr2:48623175:A:C	3.74765e-07	-1.51451e-10	-1.0701
48624024	chr2:48624024:G:A	4.29865e-07	-1.51451e-10	-0.932929
48624378	chr2:48624378:T:C	4.01135e-07	-1.51451e-10	-1.0021
48624681	chr2:48624681:G:T	4.73579e-07	-1.51451e-10	-0.836082
48625869	chr2:48625869:G:A	1.15475e-06	-1.51451e-10	0.0552362
48625893	chr2:48625893:C:T	2.81745e-07	-1.51451e-10	-1.3554
48625906	chr2:48625906:C:T	2.8512e-07	-1.51451e-10	-1.34349
48626469	chr2:48626469:A:G	7.25948e-07	-1.51451e-10	-0.408923
48626922	chr2:48626922:T:C	3.47652e-06	-1.51451e-10	1.15739
48627094	chr2:48627094:C:T	1.51411e-06	-1.51451e-10	0.326182
48627108	chr2:48627108:T:C	2.9411e-07	-1.51451e-10	-1.31245
48627372	chr2:48627372:A:T	1.66933e-06	-1.51451e-10	0.423775
48627503	chr2:48627503:G:C	3.25429e-07	-1.51451e-10	-1.21126
48627616	chr2:48627616:T:A	8.62398e-07	-1.51451e-10	-0.236685
48627930	chr2:48627930:T:C	1.00969e-06	-1.51451e-10	-0.0790021
48628150	chr2:48628150:A:C	1.2952e-06	-1.51451e-10	0.170022
48628156	chr2:48628156:T:C	9.79549e-07	-1.51451e-10	-0.109309
48628477	chr2:48628477:G:A	1.91809e-06	-1.51451e-10	0.562681
48628627	chr2:48628627:A:G	7.37522e-07	-1.51451e-10	-0.393105
48628631	chr2:48628631:G:A	3.61008e-07	-1.51451e-10	-1.1075
48628638	chr2:48628638:G:A	7.009e-07	-1.51451e-10	-0.444037
48629030	chr2:48629030:A:T	3.05635e-07	-1.51451e-10	-1.27401
48629045	chr2:48629045:C:G	3.04641e-07	-1.51451e-10	-1.27727
48629378	chr2:48629378:A:G	9.9415e-07	-1.51451e-10	-0.0945134
48629434	chr2:48629434:C:T	4.76274e-07	-1.51451e-10	-0.830409
48629440	chr2:48629440:A:T	5.16848e-07	-1.51451e-10	-0.748652
48629610	chr2:48629610:A:G	3.08565e-07	-1.51451e-10	-1.26447
48629631	chr2:48629631:G:A	1.87446e-06	-1.51451e-10	0.539673
48629925	chr2:48629925:G:T	3.0819e-07	-1.51451e-10	-1.26569
48630099	chr2:48630099:G:C	3.64408e-07	-1.51451e-10	-1.09813
48630188	chr2:48630188:A:G	5.57689e-07	-1.51451e-10	-0.672601
48630330	chr2:48630330:C:G	1.08658e-06	-1.51451e-10	-0.00560881
48630581	chr2:48630581:G:C	3.14636e-07	-1.51451e-10	-1.24498
48630700	chr2:48630700:G:A	3.09091e-07	-1.51451e-10	-1.26277
48631001	chr2:48631001:A:T	2.37904e-07	-1.58138	0.0568476
48631080	chr2:48631080:T:G	3.84116e-07	-1.51451e-10	-1.04546
48631985	chr2:48631985:C:G	1.06227e-06	-0.99547	0.967231
48632135	chr2:48632135:G:A	4.08733e-07	-1.51451e-10	-0.98334
48632306	chr2:48632306:A:G	2.77817e-07	-1.51451e-10	-1.36944
48632743	chr2:48632743:G:T	4.78847e-07	-1.51451e-10	-0.825021
48633477	chr2:48633477:C:G	9.86136e-08	-1.25451	-1.15068
48633759	chr2:48633759:A:G	5.05795e-08	-1.71434	-1.35852
48633784	chr2:48633784:C:G	8.79049e-07	-0.217561	-3.62731e-10
48633812	chr2:48633812:G:A	3.38778e-07	-1.17106	-3.62731e-10
48633914	chr2:48633914:T:G	8.81049e-08	-1.35776	-1.16012
48634143	chr2:48634143:T:C	4.85685e-07	-1.51451e-10	-0.810841
48634204	chr2:48634204:C:T	6.57538e-07	-1.69112	1.18322
48634376	chr2:48634376:G:T	3.11313e-07	-1.51451e-10	-1.2556
48634578	chr2:48634578:A:G	2.82908e-07	-1.51451e-10	-1.35128
48634765	chr2:48634765:C:T	4.73834e-07	-1.65962	0.824073
48634780	chr2:48634780:G:T	3.96171e-07	-1.51451e-10	-1.01456
48635034	chr2:48635034:A:G	3.397e-07	-1.51451e-10	-1.16834
48635070	chr2:48635070:A:G	8.94855e-07	-1.51451e-10	-0.19974
48635359	chr2:48635359:A:G	5.17108e-07	-1.71075	0.962603
48635612	chr2:48635612:A:G	2.61778e-07	-1.4289	-3.62731e-10
48635744	chr2:48635744:T:C	9.23704e-07	-1.51451e-10	-0.16801
48636731	chr2:48636731:T:C	2.83162e-07	-1.51451e-10	-1.35038
48636770	chr2:48636770:G:A	4.82342e-07	-1.23768	0.419934
48636917	chr2:48636917:A:T	4.55336e-07	-1.23737	0.362
48636957	chr2:48636957:G:A	4.70605e-07	-1.69097	0.848589
48637041	chr2:48637041:A:G	4.6471e-07	-0.854987	-3.62731e-10
48637080	chr2:48637080:G:T	1.19763e-07	-1.24864	-0.96225
48637177	chr2:48637177:T:A	5.56481e-07	-1.68836	1.01359
48637377	chr2:48637377:G:A	3.83184e-07	-1.65809	0.610207
48637425	chr2:48637425:A:G	9.35982e-07	-1.51451e-10	-0.154805
48637563	chr2:48637563:A:AAGCAAG	6.88468e-07	-1.51451e-10	-0.461932
48637625	chr2:48637625:A:G	1.18399e-07	-1.34046	-0.881888
48637687	chr2:48637687:T:C	3.48515e-07	-1.51451e-10	-1.14272
48637690	chr2:48637690:G:C	4.26447e-07	-1.51451e-10	-0.940913
48638153	chr2:48638153:G:A	1.4898e-07	-1.69199	-0.300602
48638289	chr2:48638289:G:A	2.41517e-06	-1.70985	2.50298
48638707	chr2:48638707:T:A	4.24078e-07	-1.51451e-10	-0.946484
48638834	chr2:48638834:G:A	8.47088e-08	-1.1899	-1.36729
48638885	chr2:48638885:A:G	2.84884e-07	-1.51451e-10	-1.34432
48638969	chr2:48638969:A:G	5.1411e-07	-1.70877	0.954807
48639143	chr2:48639143:G:T	7.4145e-08	-1.51941	-1.17097
48639208	chr2:48639208:C:T	1.332e-07	-1.69572	-0.408828
48639347	chr2:48639347:A:G	9.44637e-08	-1.41065	-1.03754
48640290	chr2:48640290:C:G	8.71613e-07	-1.51451e-10	-0.226056
48640309	chr2:48640309:T:A	1.79673e-07	-1.71487	-0.0903913
48640725	chr2:48640725:C:T	1.37872e-06	-1.51451e-10	0.232506
48640770	chr2:48640770:T:C	8.01936e-08	-1.50288	-1.10907
48640900	chr2:48640900:CTTGTTAGT:C	5.86681e-07	-1.70263	1.08071
48641372	chr2:48641372:G:C	9.95761e-08	-1.42331	-0.97217
48641661	chr2:48641661:GTTA:G	3.48618e-07	-1.51451e-10	-1.14242
48642059	chr2:48642059:A:G	8.49884e-08	-1.67255	-0.881337
48642324	chr2:48642324:T:A	3.18534e-07	-1.23267	-3.62731e-10
48642361	chr2:48642361:T:C	2.86146e-07	-1.51451e-10	-1.3399
48642592	chr2:48642592:C:T	3.90756e-07	-1.02832	-3.62731e-10
48642731	chr2:48642731:T:C	7.50886e-08	-1.3252	-1.35253
48642876	chr2:48642876:TGTG:T	1.06036e-07	-1.36023	-0.972392
48643063	chr2:48643063:T:C	3.77157e-07	-1.06374	-3.62731e-10
48643067	chr2:48643067:A:G	3.88638e-07	-1.71478	0.681029
48643226	chr2:48643226:C:T	5.11217e-07	-1.71499	0.955381
48643568	chr2:48643568:A:T	3.68012e-07	-1.62083	0.532543
48643749	chr2:48643749:G:T	1.2524e-07	-1.3699	-0.79627
48643843	chr2:48643843:C:T	1.37368e-06	-1.51451e-10	0.22885
48643929	chr2:48643929:C:T	4.08859e-07	-1.51451e-10	-0.983031
48644013	chr2:48644013:T:A	1.32389e-06	-1.51451e-10	0.191926
48644445	chr2:48644445:G:C	3.69239e-07	-1.51451e-10	-1.08496
48644694	chr2:48644694:C:T	2.40716e-07	-1.51278	-3.62731e-10
48644893	chr2:48644893:A:G	4.35216e-07	-0.920558	-3.62731e-10
48644974	chr2:48644974:A:G	2.42073e-07	-1.47536	-0.0318027
48645369	chr2:48645369:T:C	3.48072e-07	-1.14399	-3.62731e-10
48645472	chr2:48645472:A:T	8.84101e-08	-1.36512	-1.1493
48645677	chr2:48645677:C:G	3.66623e-07	-1.51451e-10	-1.09207
48646118	chr2:48646118:C:T	5.85751e-07	-1.71166	1.08815
48646523	chr2:48646523:T:C	3.0126e-07	-1.48346	0.195033
48646786	chr2:48646786:A:G	6.87817e-08	-1.4419	-1.32356
48646839	chr2:48646839:A:G	1.45606e-07	-1.63939	-0.376109
48647297	chr2:48647297:A:T	1.04948e-07	-1.41081	-0.932132
48647391	chr2:48647391:A:G	3.00825e-06	-1.51451e-10	1.01271
48647527	chr2:48647527:G:A	2.78856e-07	-1.36571	-3.62731e-10
48647640	chr2:48647640:C:CTATATTGAG	4.35451e-07	-1.51451e-10	-0.92002
48647643	chr2:48647643:C:T	4.3516e-07	-1.51451e-10	-0.920687
48647682	chr2:48647682:C:A	7.82124e-08	-1.54137	-1.0956
48647880	chr2:48647880:A:G	6.07427e-07	-1.71502	1.12785
48647923	chr2:48647923:A:C	3.51834e-07	-1.51451e-10	-1.13324
48648326	chr2:48648326:T:G	8.13362e-07	-1.31211	1.01689
48649060	chr2:48649060:T:A	2.90823e-07	-1.51451e-10	-1.32369
48649131	chr2:48649131:T:C	1.23091e-06	-1.51451e-10	0.119109
48649238	chr2:48649238:C:T	1.25583e-06	-1.34697	1.48613
48649326	chr2:48649326:G:C	1.06615e-07	-1.45778	-0.869396
48649374	chr2:48649374:C:T	3.92341e-07	-1.18	0.155727
48649435	chr2:48649435:C:G	1.01106e-06	-1.51451e-10	-0.0776431
48649644	chr2:48649644:G:A	4.81592e-06	-1.51451e-10	1.48328
48650332	chr2:48650332:A:G	3.56466e-07	-1.51451e-10	-1.12016
48650361	chr2:48650361:A:G	5.03288e-08	-1.71366	-1.36416
48650563	chr2:48650563:A:G	1.10569e-06	-1.51451e-10	0.0118226
48650850	chr2:48650850:A:G	3.29991e-07	-1.24858	0.0512461
48651144	chr2:48651144:A:G	6.03418e-07	-0.593791	-3.62731e-10
48651307	chr2:48651307:T:A	3.95988e-07	-1.7091	0.694078
48652228	chr2:48652228:C:G	1.2651e-06	-1.51451e-10	0.146508
48652234	chr2:48652234:C:T	7.13994e-07	-0.425527	-3.62731e-10
48652279	chr2:48652279:G:A	5.04059e-08	-1.71434	-1.36195
48652380	chr2:48652380:C:T	4.93924e-07	-1.70675	0.912732
48652402	chr2:48652402:G:A	1.12508e-06	-1.51451e-10	0.0292075
48652576	chr2:48652576:C:T	2.9267e-07	-1.51451e-10	-1.31736
48652763	chr2:48652763:C:T	2.86414e-07	-1.71195	0.372985
48652776	chr2:48652776:C:A	2.34523e-07	-1.53885	-3.62731e-10
48653095	chr2:48653095:G:C	2.43165e-07	-1.50266	-3.62731e-10
48653533	chr2:48653533:C:G	6.28221e-07	-0.553509	-3.62731e-10
48654024	chr2:48654024:C:T	1.4569e-06	-1.51451e-10	0.287666
48654195	chr2:48654195:G:C	1.20246e-06	-1.51451e-10	0.0957218
48654222	chr2:48654222:C:T	1.18232e-06	-1.51451e-10	0.0788329
48654242	chr2:48654242:T:C	1.11609e-06	-1.51451e-10	0.021187
48654472	chr2:48654472:C:T	3.18847e-07	-1.70709	0.475403
48654904	chr2:48654904:T:C	3.52343e-07	-1.51451e-10	-1.1318
48655126	chr2:48655126:G:T	1.26767e-06	-1.51451e-10	0.148534
48655201	chr2:48655201:A:G	2.273e-07	-1.57013	-3.62731e-10
48655430	chr2:48655430:C:G	1.44308e-06	-1.51451e-10	0.278131
48655609	chr2:48655609:T:A	9.04713e-08	-1.38878	-1.10259
48655739	chr2:48655739:A:G	5.49014e-08	-1.65041	-1.34045
48656105	chr2:48656105:C:T	5.14175e-06	-1.51451e-10	1.54875
48656126	chr2:48656126:A:G	8.67109e-08	-1.39815	-1.13567
48656870	chr2:48656870:G:A	1.12238e-06	-1.51451e-10	0.0268014
48657032	chr2:48657032:T:C	2.44104e-07	-1.49881	-3.62731e-10
48657092	chr2:48657092:A:G	5.36972e-08	-1.65102	-1.36202
48657251	chr2:48657251:C:T	2.82264e-07	-1.51451e-10	-1.35356
48657280	chr2:48657280:A:G	5.49179e-08	-1.62808	-1.36248
48658235	chr2:48658235:A:G	3.14643e-07	-1.5986	0.353639
48658318	chr2:48658318:A:G	6.16572e-07	-1.71408	1.14185
48658345	chr2:48658345:T:A	1.21751e-06	-1.51451e-10	0.108159
48658358	chr2:48658358:A:G	6.8256e-07	-1.51451e-10	-0.470551
48658561	chr2:48658561:T:C	1.35049e-06	-1.51451e-10	0.211824
48658816	chr2:48658816:T:C	3.95589e-06	-1.51451e-10	1.28656
48659090	chr2:48659090:C:T	2.27069e-07	-1.57115	-3.62731e-10
48659726	chr2:48659726:G:A	5.29694e-08	-1.68299	-1.3437
48659743	chr2:48659743:A:T	2.10291e-06	-1.51451e-10	0.654675
48660506	chr2:48660506:G:A	3.46149e-07	-1.51451e-10	-1.14953
48660659	chr2:48660659:T:C	2.67659e-07	-1.40669	-3.62731e-10
48660677	chr2:48660677:C:T	4.41919e-07	-1.70368	0.7984
48661394	chr2:48661394:T:C	5.09258e-08	-1.71495	-1.35109
48661442	chr2:48661442:C:T	2.8644e-07	-1.51451e-10	-1.33887
48661758	chr2:48661758:A:C	5.87283e-07	-1.69503	1.07414
48661868	chr2:48661868:T:G	2.03706e-07	-1.67972	-3.62731e-10
48661940	chr2:48661940:T:G	7.56089e-07	-1.51451e-10	-0.368243
48661990	chr2:48661990:C:T	1.10669e-06	-1.51451e-10	0.012729
48662111	chr2:48662111:T:G	1.10575e-06	-1.51451e-10	0.011879
48662307	chr2:48662307:A:T	1.58909e-07	-1.58293	-0.34514
48662594	chr2:48662594:G:C	2.83229e-07	-1.71496	0.364814
48662799	chr2:48662799:T:C	8.36386e-07	-1.51451e-10	-0.267312
48662828	chr2:48662828:A:G	9.62422e-08	-1.52654	-0.902995
48662898	chr2:48662898:C:T	7.42942e-07	-1.51451e-10	-0.385784
48662959	chr2:48662959:G:A	3.52428e-07	-1.51451e-10	-1.13155
48663037	chr2:48663037:C:T	1.91287e-06	-1.51451e-10	0.559956
48663118	chr2:48663118:A:G	5.61457e-07	-1.31704	0.651171
48663191	chr2:48663191:T:C	9.60388e-08	-1.31685	-1.1148
48663393	chr2:48663393:A:G	2.3145e-07	-1.55204	-3.62731e-10
48663562	chr2:48663562:T:G	9.89318e-07	-1.51451e-10	-0.0993854
48664019	chr2:48664019:C:T	3.18129e-07	-1.51451e-10	-1.23395
48664079	chr2:48664079:A:G	2.45629e-07	-1.3651	-0.127482
48664145	chr2:48664145:T:C	4.14146e-07	-1.36708	0.396892
48664148	chr2:48664148:C:T	6.59834e-07	-1.71212	1.20771
48664318	chr2:48664318:T:G	1.11008e-06	-1.51451e-10	0.0157814
48664689	chr2:48664689:G:A	4.674e-07	-1.51451e-10	-0.849216
48665022	chr2:48665022:C:T	2.82487e-07	-1.51451e-10	-1.35277
48665055	chr2:48665055:G:A	1.08264e-06	-1.51451e-10	-0.00924001
48665623	chr2:48665623:A:G	6.10885e-07	-1.71488	1.13339
48665974	chr2:48665974:A:G	3.76571e-07	-1.51451e-10	-1.0653
48666168	chr2:48666168:T:C	5.07314e-08	-1.70943	-1.36043
48666193	chr2:48666193:G:T	2.32235e-07	-1.16479	-0.383866
48667166	chr2:48667166:C:T	7.89943e-07	-1.51451e-10	-0.32444
48667202	chr2:48667202:G:T	3.20328e-07	-1.51451e-10	-1.22705
48667465	chr2:48667465:A:G	5.02326e-08	-1.71506	-1.36467
48667996	chr2:48667996:C:G	6.24633e-07	-1.51451e-10	-0.559237
48668017	chr2:48668017:C:T	3.54772e-07	-1.51451e-10	-1.12493
48668542	chr2:48668542:C:T	2.90527e-07	-1.51451e-10	-1.32471
48668661	chr2:48668661:C:G	1.67963e-06	-1.51451e-10	0.429925
48668696	chr2:48668696:A:G	2.79809e-07	-1.7135	0.351209
48669069	chr2:48669069:A:G	1.12344e-06	-1.51451e-10	0.0277493
48669758	chr2:48669758:A:G	1.97149e-07	-1.71244	-3.62731e-10
48670133	chr2:48670133:A:C	5.26885e-08	-1.6672	-1.36481
48670256	chr2:48670256:TG:T	1.11486e-06	-1.51451e-10	0.0200832
48670398	chr2:48670398:T:A	2.86769e-07	-1.51451e-10	-1.33773
48670786	chr2:48670786:G:T	3.60641e-07	-1.51451e-10	-1.10852
48670802	chr2:48670802:A:G	6.18668e-08	-1.53953	-1.33189
48670918	chr2:48670918:G:A	5.03783e-08	-1.715	-1.36184
48670926	chr2:48670926:T:C	5.06277e-08	-1.71091	-1.36099
48670970	chr2:48670970:C:T	2.85496e-07	-1.51451e-10	-1.34217
48671075	chr2:48671075:G:A	2.71632e-07	-1.39195	-3.62731e-10
48671400	chr2:48671400:C:T	5.0043e-08	-1.71371	-1.36981
48671582	chr2:48671582:C:T	3.8619e-07	-1.51451e-10	-1.04007
48671659	chr2:48671659:T:A	2.62332e-07	-1.42679	-3.62731e-10
48672052	chr2:48672052:A:G	1.19623e-06	-1.51451e-10	0.0905326
48672147	chr2:48672147:G:A	3.72085e-07	-1.51451e-10	-1.07728
48672622	chr2:48672622:G:A	2.89665e-07	-1.51451e-10	-1.32768
48672722	chr2:48672722:T:C	5.91753e-08	-1.70496	-1.21093
48672783	chr2:48672783:G:T	3.6179e-07	-1.51451e-10	-1.10534
48672867	chr2:48672867:C:T	7.88476e-07	-1.46799	1.14169
48673000	chr2:48673000:A:G	5.103e-08	-1.70788	-1.35611
48673189	chr2:48673189:C:T	1.05356e-06	-1.51451e-10	-0.0364723
48673507	chr2:48673507:C:T	7.45395e-08	-1.54066	-1.14441
48673592	chr2:48673592:T:C	5.55154e-08	-1.71198	-1.26776
48673850	chr2:48673850:A:G	1.11762e-06	-1.51451e-10	0.022557
48673912	chr2:48673912:C:T	8.40175e-08	-1.55603	-1.00935
48674174	chr2:48674174:T:C	5.02191e-08	-1.71311	-1.3669
48674500	chr2:48674500:C:T	6.22623e-08	-1.56499	-1.30006
48674833	chr2:48674833:G:A	1.52532e-07	-1.358	-0.611028
48675309	chr2:48675309:G:C	3.02728e-07	-1.51451e-10	-1.28357
48675387	chr2:48675387:A:G	5.1125e-07	-0.759543	-3.62731e-10
48675428	chr2:48675428:A:C	2.01191e-07	-1.69215	-3.62731e-10
48675439	chr2:48675439:A:G	4.53187e-07	-1.70142	0.821324
48675487	chr2:48675487:A:G	3.06875e-07	-1.51451e-10	-1.26996
48675729	chr2:48675729:T:C	2.85677e-07	-1.51451e-10	-1.34154
48676248	chr2:48676248:C:G	3.12925e-07	-1.51451e-10	-1.25044
48677128	chr2:48677128:G:A	2.40147e-07	-1.51515	-3.62731e-10
48677223	chr2:48677223:T:C	3.5948e-07	-1.51451e-10	-1.11174
48677231	chr2:48677231:A:T	5.02971e-08	-1.71294	-1.36551
48677262	chr2:48677262:C:T	3.48769e-07	-1.51451e-10	-1.14199
48677411	chr2:48677411:T:C	5.71924e-08	-1.60284	-1.34714
48677423	chr2:48677423:G:A	2.86151e-07	-1.51451e-10	-1.33988
48677470	chr2:48677470:C:T	3.99833e-07	-1.69483	0.689476
48677520	chr2:48677520:A:G	1.77655e-06	-1.67424	2.16026
48677671	chr2:48677671:C:G	1.45281e-07	-1.52793	-0.489804
48677703	chr2:48677703:A:G	2.79635e-07	-1.12419	-0.23873
48677734	chr2:48677734:G:A	3.38784e-07	-1.51451e-10	-1.17104
48677896	chr2:48677896:G:A	2.82215e-07	-1.51451e-10	-1.35373
48678266	chr2:48678266:G:T	1.09576e-06	-1.51451e-10	0.00280491
48678817	chr2:48678817:C:T	1.35858e-07	-1.52668	-0.558117
48678910	chr2:48678910:A:C	7.72846e-08	-1.58877	-1.06013
48679221	chr2:48679221:A:G	2.36515e-07	-1.09412	-0.436274
48679636	chr2:48679636:TAAC:T	4.71978e-06	-1.51451e-10	1.46312
48679947	chr2:48679947:C:T	7.3637e-07	-0.91741	0.522741
48679991	chr2:48679991:T:C	2.51888e-07	-1.71471	0.247296
48680030	chr2:48680030:C:G	1.71377e-07	-1.22672	-0.625812
48680145	chr2:48680145:C:T	6.73009e-07	0.714651	-1.19929
48680310	chr2:48680310:G:A	2.85032e-07	-1.51451e-10	-1.3438
48680460	chr2:48680460:TAA:T	3.01702e-07	-1.51451e-10	-1.28696
48680499	chr2:48680499:G:A	6.64217e-08	-1.64865	-1.15173
48680586	chr2:48680586:A:G	3.67572e-07	-1.51451e-10	-1.08948
48680798	chr2:48680798:TG:T	2.92068e-07	-1.51451e-10	-1.31942
48681770	chr2:48681770:G:A	4.60646e-07	-1.10322	0.239448
48682030	chr2:48682030:C:T	9.34916e-07	-0.155945	-3.62731e-10
48682032	chr2:48682032:G:A	4.55555e-07	-1.5468	0.671913
48682289	chr2:48682289:G:C	1.64043e-07	-1.6424	-0.253871
48682298	chr2:48682298:C:T	2.39811e-07	-1.6286	0.112048
48682336	chr2:48682336:C:T	2.84422e-07	-1.51451e-10	-1.34594
48682469	chr2:48682469:G:A	6.47627e-07	-1.51451e-10	-0.523086
48682542	chr2:48682542:T:C	3.53417e-07	-1.51451e-10	-1.12875
48682994	chr2:48682994:C:T	2.02547e-06	-1.22351	1.84067
48683338	chr2:48683338:G:GA	6.07692e-07	-1.35628	0.769552
48683923	chr2:48683923:A:G	3.6962e-07	-1.51451e-10	-1.08393
48683935	chr2:48683935:G:A	2.20111e-07	-1.60227	-3.62731e-10
48683940	chr2:48683940:C:T	3.26559e-07	-1.51451e-10	-1.20779
48683977	chr2:48683977:A:C	1.51935e-07	-1.66547	-0.307481
48684142	chr2:48684142:A:T	1.15628e-06	-1.51451e-10	0.0565618
48684930	chr2:48684930:C:T	8.24322e-07	-1.51451e-10	-0.281841
48685241	chr2:48685241:C:G	1.68868e-07	-1.46102	-0.406258
48685498	chr2:48685498:A:G	1.25536e-06	-1.51451e-10	0.138779
48685860	chr2:48685860:G:T	5.92154e-08	-1.65416	-1.26106
48685880	chr2:48685880:C:A	9.05531e-08	-1.12938	-1.36109
48686402	chr2:48686402:T:A	3.95794e-07	-1.01551	-3.62731e-10
48687169	chr2:48687169:A:G	7.97091e-07	-1.51451e-10	-0.315433
48687549	chr2:48687549:A:G	3.72286e-07	-1.22729	0.150554
48687566	chr2:48687566:G:A	1.38736e-06	-1.51451e-10	0.238759
48688732	chr2:48688732:A:G	1.1442e-07	-1.64593	-0.610595
48688787	chr2:48688787:A:G	6.58633e-07	-1.51451e-10	-0.506235
48688962	chr2:48688962:C:T	1.22526e-06	-1.51451e-10	0.114511
48689427	chr2:48689427:G:C	2.98841e-07	-1.51451e-10	-1.29649
48689493	chr2:48689493:C:T	2.27999e-07	-1.06189	-0.505168
48689683	chr2:48689683:A:G	7.98042e-08	-1.58969	-1.02714
48689933	chr2:48689933:C:T	4.72291e-07	-0.838807	-3.62731e-10
48689950	chr2:48689950:G:A	4.8232e-07	-1.09508	0.277288
48690689	chr2:48690689:A:G	2.87547e-07	-1.51451e-10	-1.33502
48690703	chr2:48690703:A:G	1.46008e-07	-1.4778	-0.534943
48690884	chr2:48690884:G:C	1.28745e-07	-1.63808	-0.500494
48691818	chr2:48691818:C:T	8.33487e-07	-1.51451e-10	-0.270784
48692458	chr2:48692458:T:C	2.77005e-06	-1.15518	2.0854
48693124	chr2:48693124:C:T	7.09519e-07	-1.11147	0.679653
48693802	chr2:48693802:A:G	2.09757e-07	-1.65045	-3.62731e-10
48694236	chr2:48694236:T:C	1.74266e-07	-1.63423	-0.201591
48694299	chr2:48694299:T:C	6.5798e-08	-1.50719	-1.30263
48694572	chr2:48694572:A:G	4.24115e-07	-1.51451e-10	-0.946398
48695038	chr2:48695038:T:C	8.05234e-07	-1.51451e-10	-0.305269
48695422	chr2:48695422:C:T	8.30861e-06	-1.24748	3.27613
48696015	chr2:48696015:A:C	4.08273e-07	-1.51451e-10	-0.984466
48696483	chr2:48696483:G:T	1.28576e-06	-1.51451e-10	0.162706
48696595	chr2:48696595:A:C	1.91085e-07	-1.53527	-0.208409
48696711	chr2:48696711:T:G	3.46064e-07	-1.51451e-10	-1.14978
48696832	chr2:48696832:C:CA	1.31114e-07	-1.62566	-0.494669
48696952	chr2:48696952:C:T	8.17831e-08	-1.22839	-1.36394
48697174	chr2:48697174:T:G	2.60342e-07	-1.43441	-3.62731e-10
48697337	chr2:48697337:C:T	6.96848e-08	-1.38266	-1.36976
48697682	chr2:48697682:A:T	3.40322e-07	-1.12637	-0.0401409
48697737	chr2:48697737:C:T	2.82988e-07	-1.351	-3.62731e-10
48698607	chr2:48698607:C:T	8.94135e-07	0.431308	-0.631853
48699043	chr2:48699043:G:C	2.68796e-07	-1.21982	-0.182625
48699282	chr2:48699282:C:G	2.82617e-07	-1.51451e-10	-1.35231
48699544	chr2:48699544:C:T	2.74314e-07	-1.38213	-3.62731e-10
48699649	chr2:48699649:A:C	1.26788e-07	-1.21192	-0.941963
48699736	chr2:48699736:C:T	4.34767e-07	-1.51451e-10	-0.921592
48700059	chr2:48700059:C:T	4.9468e-07	-1.51451e-10	-0.792491
48700107	chr2:48700107:A:C	7.13777e-08	-1.71127	-1.01714
48700556	chr2:48700556:C:T	1.45872e-06	0.288913	-3.62731e-10
48701160	chr2:48701160:T:A	4.01169e-07	-1.51451e-10	-1.00202
48701394	chr2:48701394:C:G	5.95884e-08	-1.71408	-1.19486
48701503	chr2:48701503:A:G	6.01791e-08	-1.6043	-1.29477
48701540	chr2:48701540:G:A	7.64217e-07	-1.51451e-10	-0.357549
48701544	chr2:48701544:A:C	1.40345e-07	-1.13577	-0.916529
48702063	chr2:48702063:AG:A	4.01305e-07	-1.51451e-10	-1.00168
48702068	chr2:48702068:G:A	6.37925e-08	-1.50263	-1.33814
48702282	chr2:48702282:A:G	4.28309e-07	-1.51451e-10	-0.936557
48702327	chr2:48702327:A:G	6.80986e-08	-1.47108	-1.30436
48702357	chr2:48702357:G:A	7.02296e-08	-1.43927	-1.30536
48702443	chr2:48702443:G:A	7.59137e-07	-1.51451e-10	-0.364219
48702453	chr2:48702453:C:T	6.66306e-07	-0.310322	-0.18433
48703074	chr2:48703074:T:G	1.29404e-07	-1.19111	-0.942357
48703569	chr2:48703569:G:A	5.14372e-07	-0.753455	-3.62731e-10
48703681	chr2:48703681:C:G	6.89646e-08	-1.44516	-1.31765
48703752	chr2:48703752:C:T	1.20069e-06	-1.51451e-10	0.0942493
48703958	chr2:48703958:CT:C	3.97645e-07	-1.51451e-10	-1.01084
48704169	chr2:48704169:C:A	1.41583e-07	-1.13514	-0.908372
48704301	chr2:48704301:T:C	1.40892e-07	-1.0849	-0.963506
48704317	chr2:48704317:C:T	3.04486e-07	-1.51451e-10	-1.27778
48704318	chr2:48704318:G:A	2.80138e-07	-1.51451e-10	-1.36112
48704518	chr2:48704518:C:A	9.68362e-08	-1.48389	-0.939487
48704568	chr2:48704568:C:A	7.68626e-07	-1.51451e-10	-0.351797
48705806	chr2:48705806:C:T	2.06259e-06	0.0653805	0.569936
48706384	chr2:48706384:C:T	1.07355e-07	-1.44289	-0.877372
48706412	chr2:48706412:C:T	8.8596e-08	-1.44017	-1.07215
48706665	chr2:48706665:T:C	3.14207e-07	-1.24635	-3.62731e-10
48706705	chr2:48706705:C:T	6.79401e-08	-1.6183	-1.15947
48706737	chr2:48706737:G:A	1.51815e-07	-1.2688	-0.704943
48706751	chr2:48706751:G:A	8.59729e-08	-1.49051	-1.05186
48706762	chr2:48706762:C:T	2.79994e-07	-1.51451e-10	-1.36163
48706788	chr2:48706788:C:T	2.69417e-07	-1.3945	-0.00564396
48707192	chr2:48707192:G:A	6.75607e-08	-1.44969	-1.33369
48707245	chr2:48707245:C:G	2.84664e-07	-1.51451e-10	-1.34509
48707280	chr2:48707280:G:A	2.84371e-07	-1.51451e-10	-1.34612
48707420	chr2:48707420:CTG:C	6.61019e-08	-1.64559	-1.15961
48707484	chr2:48707484:T:C	1.03054e-07	-1.28309	-1.07806
48707733	chr2:48707733:A:G	4.51166e-07	-1.51451e-10	-0.884567
48708071	chr2:48708071:C:T	8.72348e-08	-1.23197	-1.29583
48708092	chr2:48708092:C:A	8.5436e-08	-1.20239	-1.34625
48708152	chr2:48708152:G:A	1.59592e-07	-1.09539	-0.828397
48708187	chr2:48708187:C:T	2.96502e-07	-1.51451e-10	-1.30435
48708253	chr2:48708253:C:T	9.7207e-08	-1.05784	-1.36172
48708791	chr2:48708791:T:C	5.25769e-08	-1.66549	-1.36863
48708867	chr2:48708867:G:A	6.34689e-08	-1.57436	-1.27149
48709006	chr2:48709006:C:T	3.99877e-07	-1.51451e-10	-1.00524
48709027	chr2:48709027:G:A	6.90126e-07	-1.51451e-10	-0.459528
48710015	chr2:48710015:C:T	5.20169e-08	-1.6754	-1.36943
48710210	chr2:48710210:G:A	1.23266e-07	-1.55462	-0.627432
48710437	chr2:48710437:G:A	7.17764e-07	0.457247	-0.877508
48710475	chr2:48710475:C:A	1.65963e-07	-0.698658	-1.18598
48710844	chr2:48710844:G:A	2.18772e-07	-1.60837	-3.62731e-10
48711582	chr2:48711582:T:A	6.238e-08	-1.66677	-1.19639
48711590	chr2:48711590:T:G	2.64965e-07	-1.4168	-3.62731e-10
48711699	chr2:48711699:C:T	1.98299e-07	-1.70662	-3.62731e-10
48711957	chr2:48711957:A:G	2.77421e-07	-0.117285	-1.25358
48712413	chr2:48712413:G:A	3.00454e-07	-0.0631652	-1.22794
48712590	chr2:48712590:A:T	3.36526e-07	0.118944	-1.29667
48712603	chr2:48712603:A:G	7.01513e-08	-1.5934	-1.15235
48712723	chr2:48712723:C:G	3.08614e-07	0.0348205	-1.29913
48712814	chr2:48712814:T:C	1.32219e-06	1.00682	-0.816169
48712934	chr2:48712934:A:G	3.43488e-07	-0.905236	-0.252014
48713007	chr2:48713007:C:T	5.97036e-07	0.644429	-1.24885
48713083	chr2:48713083:G:A	2.08813e-07	-1.65496	-3.62731e-10
48713161	chr2:48713161:C:T	1.43148e-05	2.912	-0.33935
48713449	chr2:48713449:G:A	6.18873e-06	-1.51451e-10	1.73408
48713490	chr2:48713490:A:C	2.99371e-07	-0.0826018	-1.21212
48713541	chr2:48713541:C:T	3.0691e-07	-1.766e-05	-1.26983
48713933	chr2:48713933:CA:C	2.30288e-07	-0.239537	-1.31753
48714289	chr2:48714289:C:T	5.69945e-07	-0.0101283	-0.640734
48714425	chr2:48714425:T:C	6.82749e-07	0.868613	-1.33889
48714675	chr2:48714675:A:G	3.28296e-07	-1.51451e-10	-1.20248
48714771	chr2:48714771:G:A	6.02643e-07	0.634036	-1.22911
48715143	chr2:48715143:T:A	7.00352e-07	0.743618	-1.18844
48715609	chr2:48715609:T:A	1.09387e-07	-1.03165	-1.26986
48715623	chr2:48715623:T:A	6.02176e-08	-1.65356	-1.24488
48715868	chr2:48715868:C:T	6.65705e-06	1.94969	-0.142663
48716066	chr2:48716066:A:G	3.36532e-07	-1.51451e-10	-1.17771
48716252	chr2:48716252:G:C	2.48552e-07	-1.48075	-3.62731e-10
48716390	chr2:48716390:T:A	3.38651e-07	-1.51451e-10	-1.17143
48716657	chr2:48716657:T:C	6.0457e-08	-1.63672	-1.25775
48716664	chr2:48716664:A:G	2.48742e-07	-0.129389	-1.35059
48716701	chr2:48716701:A:C	5.64338e-08	-1.65171	-1.31163
48717048	chr2:48717048:C:T	4.21419e-07	-1.51451e-10	-0.952773
48717122	chr2:48717122:C:G	6.79013e-07	0.863496	-1.33926
48717197	chr2:48717197:A:G	3.20202e-07	-1.51451e-10	-1.22745
48717302	chr2:48717302:G:A	2.7183e-07	-0.0878935	-1.30333
48717394	chr2:48717394:A:G	2.93431e-07	-0.0437041	-1.27105
48717407	chr2:48717407:C:G	2.90189e-07	-0.0811277	-1.24474
48717431	chr2:48717431:G:A	2.84621e-07	-0.51314	-0.832104
48717715	chr2:48717715:G:A	2.00393e-07	-1.69612	-3.62731e-10
48718008	chr2:48718008:C:T	3.87234e-07	0.216355	-1.25373
48718073	chr2:48718073:A:T	1.10203e-06	0.00850821	-3.62731e-10
48718346	chr2:48718346:C:T	2.38175e-07	-0.519854	-1.00354
48718633	chr2:48718633:A:T	3.40963e-07	0.120905	-1.28553
48718765	chr2:48718765:C:T	2.81472e-07	-0.0401087	-1.31626
48718815	chr2:48718815:G:A	2.96886e-07	-0.0628272	-1.24022
48719028	chr2:48719028:A:G	8.51017e-08	-1.57347	-0.979083
48719094	chr2:48719094:G:A	6.94006e-08	-1.38921	-1.36729
48719579	chr2:48719579:G:C	7.25524e-07	-1.51451e-10	-0.409507
48719585	chr2:48719585:T:C	3.15025e-07	-0.0329277	-1.21082
48719651	chr2:48719651:T:G	2.7842e-07	-1.51451e-10	-1.36727
48719741	chr2:48719741:G:C	3.02989e-07	-1.51451e-10	-1.2827
48720441	chr2:48720441:G:A	3.31712e-07	0.128591	-1.32073
48720911	chr2:48720911:G:A	3.23753e-07	-0.120029	-1.09639
48721298	chr2:48721298:C:G	3.41061e-07	-0.164159	-1.00018
48721609	chr2:48721609:C:T	3.15003e-07	-1.51451e-10	-1.24382
48721717	chr2:48721717:A:G	6.32844e-08	-1.63462	-1.21414
48722539	chr2:48722539:G:A	3.99264e-07	-1.51451e-10	-1.00678
48722902	chr2:48722902:T:C	2.39726e-07	-1.5414	0.0244953
48722936	chr2:48722936:T:G	6.0497e-08	-1.61665	-1.27716
48722992	chr2:48722992:T:C	2.47144e-07	-1.48643	-3.62731e-10
48724352	chr2:48724352:G:A	2.06492e-07	-0.329568	-1.33657
48724816	chr2:48724816:T:C	2.28005e-07	-1.56703	-3.62731e-10
48724832	chr2:48724832:G:C	7.96571e-07	0.954195	-1.27028
48724934	chr2:48724934:G:T	2.00508e-07	-1.69555	-3.62731e-10
48725350	chr2:48725350:A:G	2.67589e-06	-1.51451e-10	0.895638
48725435	chr2:48725435:C:T	1.03086e-06	1.25763	-1.31588
48725485	chr2:48725485:G:A	4.26061e-07	-0.941818	-3.62731e-10
48725510	chr2:48725510:G:A	7.94539e-07	-0.171461	-0.147178
48725562	chr2:48725562:C:G	4.58899e-07	-0.867572	-3.62731e-10
48725805	chr2:48725805:A:G	3.70036e-07	-1.51451e-10	-1.0828
48726070	chr2:48726070:C:T	1.12841e-07	-1.71469	-0.555735
48726454	chr2:48726454:A:G	3.62432e-07	-1.51451e-10	-1.10356
48726626	chr2:48726626:C:T	2.88524e-07	-1.51451e-10	-1.33162
48726840	chr2:48726840:T:A	1.02503e-07	-1.62513	-0.741381
48727142	chr2:48727142:T:A	2.02214e-07	-1.68708	-3.62731e-10
48727766	chr2:48727766:T:C	2.28627e-07	-1.25761	-0.306698
48727942	chr2:48727942:A:G	1.97996e-07	-1.70816	-3.62731e-10
48727960	chr2:48727960:T:C	4.771e-07	-1.51451e-10	-0.828675
48728046	chr2:48728046:C:T	1.73657e-07	-1.00573	-0.833592
48728175	chr2:48728175:T:C	1.27831e-07	-1.11846	-1.02723
48728231	chr2:48728231:C:T	8.8706e-08	-1.14421	-1.36686
48728266	chr2:48728266:C:T	8.18342e-08	-1.23308	-1.35863
48728348	chr2:48728348:T:C	8.15001e-08	-1.23325	-1.36255
48728362	chr2:48728362:A:G	2.77894e-07	-1.51451e-10	-1.36916
48728544	chr2:48728544:A:G	6.28301e-08	-1.48658	-1.36938
48729278	chr2:48729278:C:T	9.99234e-08	-1.27892	-1.11308
48729292	chr2:48729292:T:A	5.02306e-08	-1.71026	-1.36951
48729336	chr2:48729336:C:T	1.05148e-07	-1.23037	-1.11066
48729373	chr2:48729373:A:G	9.25092e-08	-1.29895	-1.17014
48729726	chr2:48729726:C:T	3.30517e-07	-1.51451e-10	-1.19574
48730016	chr2:48730016:A:G	2.79837e-07	-1.51451e-10	-1.36219
48731456	chr2:48731456:A:G	1.20616e-07	-1.50388	-0.699909
48731487	chr2:48731487:A:G	6.13952e-08	-1.67353	-1.20554
48731508	chr2:48731508:C:T	6.34229e-08	-1.6622	-1.18438
48731608	chr2:48731608:C:T	2.86992e-07	-1.33695	-3.62731e-10
48732280	chr2:48732280:G:A	3.33901e-07	-1.51451e-10	-1.18556
48732312	chr2:48732312:G:A	1.3431e-07	-1.49649	-0.59976
48732398	chr2:48732398:T:C	8.31216e-08	-1.68287	-0.893223
48732628	chr2:48732628:C:T	4.5661e-07	-1.51451e-10	-0.872572
48732893	chr2:48732893:G:A	9.28186e-08	-1.10148	-1.36427
48732984	chr2:48732984:GATGGCAT:G	3.41548e-06	1.13967	-3.62731e-10
48733173	chr2:48733173:T:G	3.42827e-07	-1.51451e-10	-1.15918
48733178	chr2:48733178:A:G	9.56705e-08	-1.09757	-1.33792
48733501	chr2:48733501:C:T	9.04119e-08	-1.14464	-1.34739
48734108	chr2:48734108:G:A	4.54066e-07	-1.51451e-10	-0.87816
48734256	chr2:48734256:C:T	4.02498e-07	-1.51451e-10	-0.998712
48734502	chr2:48734502:A:C	5.63887e-08	-1.69571	-1.26843
48734523	chr2:48734523:A:T	6.18527e-08	-1.60684	-1.26481
48734563	chr2:48734563:TTCC:T	7.36755e-08	-1.4983	-1.19843
48734811	chr2:48734811:G:T	4.18038e-07	-1.51451e-10	-0.960829
48734858	chr2:48734858:A:G	5.30563e-08	-1.66388	-1.36116
48734884	chr2:48734884:T:A	4.36788e-07	-0.916954	-3.62731e-10
48735152	chr2:48735152:G:T	1.86951e-07	-0.886861	-0.878695
48735216	chr2:48735216:T:A	3.45245e-07	-1.51451e-10	-1.15215
48735411	chr2:48735411:A:G	4.28102e-07	-1.51451e-10	-0.937039
48735674	chr2:48735674:G:T	8.71827e-08	-1.4531	-1.0753
48736490	chr2:48736490:C:T	5.01712e-07	-1.51451e-10	-0.778375
48737045	chr2:48737045:G:A	5.11564e-08	-1.71156	-1.34995
48737068	chr2:48737068:G:A	6.44197e-08	-1.71439	-1.11659
48737159	chr2:48737159:A:G	2.84397e-07	-1.51451e-10	-1.34603
48737242	chr2:48737242:A:G	6.42397e-08	-1.71277	-1.12101
48737281	chr2:48737281:T:C	5.85354e-08	-1.59785	-1.32892
48737571	chr2:48737571:T:C	5.84129e-08	-1.65117	-1.27769
48737589	chr2:48737589:G:A	5.01728e-07	-1.51451e-10	-0.778343
48738093	chr2:48738093:A:G	2.07966e-06	0.643557	-3.62731e-10
48738464	chr2:48738464:T:C	7.13091e-08	-1.66974	-1.05963
48738842	chr2:48738842:T:G	4.49203e-07	-1.51451e-10	-0.888926
48738900	chr2:48738900:A:C	6.86179e-08	-1.62182	-1.14603
48739007	chr2:48739007:T:C	9.06687e-08	-1.68913	-0.800057
48739021	chr2:48739021:C:G	6.61711e-08	-1.43585	-1.36831
48739255	chr2:48739255:G:A	8.30379e-08	-1.20954	-1.36756
48739379	chr2:48739379:A:G	4.06428e-07	-1.52969	0.540695
48739518	chr2:48739518:T:C	3.49191e-07	-1.51451e-10	-1.14078
48739604	chr2:48739604:T:C	8.579e-07	-1.51451e-10	-0.241914
48739814	chr2:48739814:A:T	3.02792e-07	-1.51451e-10	-1.28335
48739827	chr2:48739827:C:T	9.78994e-07	-1.51451e-10	-0.109876
48740181	chr2:48740181:G:A	5.52061e-07	-1.51451e-10	-0.682743
48740416	chr2:48740416:T:C	6.82974e-08	-1.6767	-1.09583
48740441	chr2:48740441:T:G	3.71555e-07	-1.51451e-10	-1.0787
48740544	chr2:48740544:G:A	3.1384e-07	-1.51451e-10	-1.24752
48741427	chr2:48741427:A:G	6.51562e-08	-1.53598	-1.28363
48741464	chr2:48741464:G:A	6.01544e-08	-1.60523	-1.29426
48741538	chr2:48741538:C:A	5.04936e-08	-1.70486	-1.36969
48741592	chr2:48741592:A:G	5.8868e-08	-1.69306	-1.22804
48741691	chr2:48741691:G:A	9.45179e-08	-1.61734	-0.830276
48741953	chr2:48741953:C:T	6.61571e-07	-1.51451e-10	-0.501785
48742093	chr2:48742093:A:G	1.70393e-07	-0.867893	-0.9904
48742330	chr2:48742330:C:T	2.77717e-07	-1.51451e-10	-1.3698
48742497	chr2:48742497:A:G	6.70185e-08	-1.45247	-1.33896
48742550	chr2:48742550:G:A	2.84485e-07	-1.51451e-10	-1.34572
48742645	chr2:48742645:G:A	4.1031e-07	-0.979488	-3.62731e-10
48742971	chr2:48742971:G:T	2.78044e-07	-1.51451e-10	-1.36862
48743006	chr2:48743006:G:A	2.96727e-07	-1.51451e-10	-1.30359
48743145	chr2:48743145:A:G	5.04674e-07	-1.51451e-10	-0.772489
48743451	chr2:48743451:G:A	6.86188e-08	-1.40351	-1.36433
48743624	chr2:48743624:A:C	2.77717e-07	-1.51451e-10	-1.3698
48743748	chr2:48743748:G:A	2.7457e-07	-1.38119	-3.62731e-10
48744835	chr2:48744835:A:G	7.51141e-08	-1.37197	-1.30543
48744853	chr2:48744853:A:G	2.83865e-07	-1.51451e-10	-1.3479
48744892	chr2:48744892:A:G	2.77712e-07	-1.51451e-10	-1.36982
48744932	chr2:48744932:T:C	4.42882e-07	-1.51451e-10	-0.903098
48745401	chr2:48745401:G:A	2.80329e-07	-1.51451e-10	-1.36044
48745413	chr2:48745413:A:G	7.5563e-08	-1.32312	-1.34832
48745525	chr2:48745525:A:G	5.34822e-08	-1.65072	-1.36633
48745535	chr2:48745535:C:T	6.00478e-08	-1.65674	-1.24452
48745881	chr2:48745881:A:G	5.21919e-08	-1.68172	-1.35975
48745882	chr2:48745882:A:G	1.03265e-07	-0.997843	-1.36126
48746056	chr2:48746056:A:G	8.71301e-08	-1.71504	-0.813957
48746213	chr2:48746213:G:A	5.17274e-07	-1.51451e-10	-0.747828
48746252	chr2:48746252:G:C	8.82693e-07	-0.213424	-3.62731e-10
48746278	chr2:48746278:A:G	2.81407e-07	-1.51451e-10	-1.3566
48746866	chr2:48746866:C:G	6.23406e-07	-1.51451e-10	-0.561203
48746990	chr2:48746990:CCT:C	8.23393e-08	-1.69366	-0.891895
48747131	chr2:48747131:A:G	5.21697e-08	-1.67226	-1.36964
48747264	chr2:48747264:T:C	2.93969e-07	-1.51451e-10	-1.31293
48747510	chr2:48747510:T:A	7.85674e-08	-1.67997	-0.95247
48747600	chr2:48747600:C:T	8.50541e-07	-1.51451e-10	-0.250529
48748159	chr2:48748159:C:A	1.74312e-07	-1.22137	-0.614186
48748248	chr2:48748248:C:A	2.19556e-07	-1.60479	-3.62731e-10
48748667	chr2:48748667:T:C	2.85184e-07	-1.51451e-10	-1.34327
48748856	chr2:48748856:C:T	4.98792e-07	-1.51451e-10	-0.784212
48748929	chr2:48748929:T:C	2.48015e-07	-1.48291	-3.62731e-10
48749071	chr2:48749071:G:A	1.31289e-07	-1.63943	-0.479568
48749093	chr2:48749093:A:C	4.03946e-07	-1.51451e-10	-0.99512
48749167	chr2:48749167:C:T	1.97553e-07	-1.7104	-3.62731e-10
48749276	chr2:48749276:G:A	2.99577e-07	-1.51451e-10	-1.29403
48749438	chr2:48749438:C:G	1.66948e-07	-0.750337	-1.12838
48749493	chr2:48749493:A:G	2.7791e-07	-1.51451e-10	-1.36911
48749496	chr2:48749496:G:C	7.7213e-07	-1.51451e-10	-0.347249
48749981	chr2:48749981:T:G	9.15386e-08	-1.66754	-0.812101
48750970	chr2:48750970:C:T	4.71863e-07	0.515675	-1.35539
48751020	chr2:48751020:A:G	5.4022e-08	-1.63756	-1.36945
48751125	chr2:48751125:C:T	1.35421e-07	-0.990982	-1.09703
48751335	chr2:48751335:C:G	4.15114e-07	-1.51451e-10	-0.967847
48752356	chr2:48752356:T:A	2.87349e-07	-1.51451e-10	-1.3357
48752493	chr2:48752493:C:G	1.94469e-06	-1.51451e-10	0.576458
48752798	chr2:48752798:G:C	1.97453e-07	-1.7109	-3.62731e-10
48752811	chr2:48752811:C:G	3.72366e-07	-1.51451e-10	-1.07652
48753236	chr2:48753236:A:G	8.16829e-08	-1.61752	-0.97604
48753604	chr2:48753604:G:T	3.16189e-07	-1.51451e-10	-1.24006
48753627	chr2:48753627:A:T	3.91086e-07	-1.51451e-10	-1.02748
48753682	chr2:48753682:G:A	1.40348e-07	-1.34892	-0.703359
48754109	chr2:48754109:A:G	4.03057e-06	-1.51451e-10	1.30526
48754251	chr2:48754251:A:G	1.06008e-05	-1.51451e-10	2.27229
48754339	chr2:48754339:G:A	3.94837e-07	-1.51451e-10	-1.01793
48754758	chr2:48754758:A:G	3.21872e-07	-1.51451e-10	-1.22225
48754925	chr2:48754925:G:A	2.42842e-07	-0.931227	-0.572764
48754958	chr2:48754958:CA:C	2.67602e-07	-0.771067	-0.635834
48754993	chr2:48754993:G:A	2.6477e-07	-0.770588	-0.646952
48755219	chr2:48755219:G:A	6.13527e-07	-0.863856	0.286679
48755729	chr2:48755729:C:A	9.03861e-08	-1.38728	-1.10503
48756206	chr2:48756206:TTGG:T	3.0804e-07	-1.51451e-10	-1.26617
48756363	chr2:48756363:A:C	2.99947e-07	-1.51451e-10	-1.2928
48756650	chr2:48756650:C:T	1.01918e-07	-1.53026	-0.841969
48756693	chr2:48756693:A:G	3.54135e-07	-1.51451e-10	-1.12672
48756699	chr2:48756699:T:C	6.61535e-08	-1.71482	-1.08961
48756724	chr2:48756724:C:T	1.97248e-07	-1.71194	-3.62731e-10
48756790	chr2:48756790:G:A	7.62246e-08	-1.57113	-1.09159
48757108	chr2:48757108:ACTCAGCCCAATGTCATTTC:A	3.49468e-07	-1.51451e-10	-1.13999
48757230	chr2:48757230:G:T	6.51579e-08	-1.71195	-1.10764
48757383	chr2:48757383:A:G	2.78217e-07	-1.51451e-10	-1.368
48757412	chr2:48757412:G:A	2.16901e-07	-1.61696	-3.62731e-10
48757947	chr2:48757947:A:G	1.31014e-07	-1.58618	-0.534917
48758159	chr2:48758159:C:T	4.44024e-07	-1.51451e-10	-0.900524
48758468	chr2:48758468:C:T	6.68644e-08	-1.62808	-1.16565
48758486	chr2:48758486:A:G	4.56872e-07	-1.51451e-10	-0.871998
48758511	chr2:48758511:T:C	1.49696e-07	-1.69606	-0.291732
48759210	chr2:48759210:A:G	3.59295e-07	-1.51451e-10	-1.11226
48759324	chr2:48759324:T:C	1.03751e-06	-1.51451e-10	-0.0518211
48759413	chr2:48759413:G:T	5.03952e-07	-1.51451e-10	-0.77392
48759740	chr2:48759740:T:C	5.39175e-08	-1.68223	-1.32672
48759924	chr2:48759924:T:G	4.87478e-06	-1.51451e-10	1.49543
48759932	chr2:48759932:A:G	4.68142e-06	-1.51451e-10	1.45495
48760143	chr2:48760143:A:G	2.9894e-07	-1.51451e-10	-1.29616
48760181	chr2:48760181:C:T	3.73126e-07	-1.51451e-10	-1.07449
48760265	chr2:48760265:G:C	5.08904e-07	0.596077	-1.36022
48760401	chr2:48760401:C:T	1.96281e-07	-1.70524	-0.0116196
48760409	chr2:48760409:C:T	1.99855e-07	-1.70665	0.00784154
48760596	chr2:48760596:A:G	3.38684e-07	-1.51451e-10	-1.17133
48760850	chr2:48760850:T:G	2.09365e-07	-1.7021	0.0497794
48760867	chr2:48760867:AT:A	9.11101e-07	-1.51451e-10	-0.181748
48761036	chr2:48761036:A:G	5.57289e-07	-1.51451e-10	-0.673317
48761497	chr2:48761497:A:C	5.44576e-08	-1.71463	-1.28435
48761659	chr2:48761659:C:T	1.27924e-07	-1.24956	-0.895404
48761740	chr2:48761740:C:G	1.98207e-07	-1.70709	-3.62731e-10
48762284	chr2:48762284:G:T	1.12564e-07	-1.32788	-0.944994
48762338	chr2:48762338:C:CAT	1.33383e-07	-1.71501	-0.388166
48762439	chr2:48762439:G:A	3.50219e-07	-0.468005	-0.669839
48762724	chr2:48762724:T:G	2.9338e-07	-1.51451e-10	-1.31493
48762938	chr2:48762938:T:A	2.31906e-07	-1.27427	-0.275797
48763028	chr2:48763028:C:T	5.37055e-07	-0.222227	-0.488075
48764133	chr2:48764133:A:G	4.83555e-07	-1.51451e-10	-0.815237
48764157	chr2:48764157:T:C	9.53582e-08	-1.71507	-0.723692
48764403	chr2:48764403:T:G	5.88692e-08	-1.63117	-1.28992
48764563	chr2:48764563:T:C	1.82578e-07	-1.70974	-0.0794824
48765360	chr2:48765360:A:G	7.75133e-07	-1.51451e-10	-0.343367
48765524	chr2:48765524:T:C	8.26111e-08	-1.32049	-1.26177
48765701	chr2:48765701:T:C	9.17071e-08	-1.71336	-0.764442
48765806	chr2:48765806:A:T	5.0474e-08	-1.70791	-1.36703
48765893	chr2:48765893:A:G	1.39993e-07	-1.70219	-0.352621
48766148	chr2:48766148:C:T	4.71614e-07	-1.51451e-10	-0.840241
48766150	chr2:48766150:AGACTCT:A	1.72483e-07	-1.47461	-0.371489
48766331	chr2:48766331:T:G	9.18767e-08	-1.53708	-0.938873
48766352	chr2:48766352:A:G	6.31412e-08	-1.65966	-1.19136
48766750	chr2:48766750:T:C	3.07449e-07	-1.51451e-10	-1.26809
48766968	chr2:48766968:T:C	1.10989e-07	-1.53772	-0.749254
48767126	chr2:48767126:G:T	3.27086e-07	-1.51451e-10	-1.20618
48767379	chr2:48767379:G:T	3.01011e-07	-1.51451e-10	-1.28926
48767669	chr2:48767669:G:T	3.54208e-07	-1.51451e-10	-1.12652
48767759	chr2:48767759:A:T	6.71909e-08	-1.57064	-1.21822
48767992	chr2:48767992:T:C	2.85751e-07	-1.51451e-10	-1.34128
48768200	chr2:48768200:T:A	1.12206e-07	-1.53242	-0.74365
48768977	chr2:48768977:C:T	1.90398e-07	-0.914161	-0.833122
48769322	chr2:48769322:G:A	4.87946e-07	-1.51451e-10	-0.806197
48769362	chr2:48769362:G:A	6.89005e-08	-1.61992	-1.14382
48769405	chr2:48769405:A:G	8.56886e-08	-1.71287	-0.832808
48769443	chr2:48769443:G:C	4.87161e-07	-1.51451e-10	-0.807808
48769505	chr2:48769505:T:G	2.63888e-07	-1.42088	-3.62731e-10
48769544	chr2:48769544:A:T	1.96245e-07	-0.437716	-1.27932
48769547	chr2:48769547:C:A	8.7929e-08	-1.39137	-1.1285
48769600	chr2:48769600:A:G	4.26615e-07	-1.51451e-10	-0.94052
48769611	chr2:48769611:C:T	1.1536e-07	-1.70925	-0.53909
48769984	chr2:48769984:A:G	1.21077e-07	-1.54019	-0.659783
48770166	chr2:48770166:A:G	5.12474e-07	-1.51451e-10	-0.757152
48770488	chr2:48770488:T:G	4.34691e-07	-1.51451e-10	-0.921766
48770568	chr2:48770568:G:A	6.12619e-07	0.652266	-1.23092
48771141	chr2:48771141:T:G	7.28648e-08	-1.70893	-0.998863
48771239	chr2:48771239:T:C	7.6266e-07	-1.51451e-10	-0.359589
48771359	chr2:48771359:T:C	4.3267e-07	-0.926426	-3.62731e-10
48771879	chr2:48771879:T:C	3.65249e-07	-1.09582	-3.62731e-10
48771920	chr2:48771920:A:G	5.38596e-08	-1.64337	-1.36665
48772251	chr2:48772251:A:G	1.62103e-07	-0.964993	-0.943176
48772303	chr2:48772303:C:T	9.21242e-08	-1.68149	-0.791776
48772396	chr2:48772396:G:A	2.14181e-07	-1.62958	-3.62731e-10
48772519	chr2:48772519:G:A	9.05247e-08	-1.7079	-0.782875
48773286	chr2:48773286:C:A	6.95189e-08	-1.4138	-1.341
48773816	chr2:48773816:T:C	9.28958e-08	-1.43413	-1.0308
48774042	chr2:48774042:T:A	3.03707e-07	-1.28034	-3.62731e-10
48774287	chr2:48774287:C:A	7.87283e-08	-1.38601	-1.24439
48774355	chr2:48774355:A:G	9.83643e-08	-1.2103	-1.19742
48774501	chr2:48774501:G:A	1.01241e-07	-1.48367	-0.895223
48774819	chr2:48774819:T:C	3.49263e-07	-1.51451e-10	-1.14058
48775272	chr2:48775272:A:G	5.14013e-07	-1.51451e-10	-0.754153
48775289	chr2:48775289:C:G	5.02588e-08	-1.71315	-1.36607
48775464	chr2:48775464:C:G	3.37554e-06	-1.51451e-10	1.12791
48775616	chr2:48775616:C:T	7.83798e-07	-0.33225	-3.62731e-10
48776184	chr2:48776184:C:T	5.60374e-07	-1.51451e-10	-0.667797
48776242	chr2:48776242:C:T	2.17416e-07	-1.61459	-3.62731e-10
48776319	chr2:48776319:C:T	7.10244e-08	-1.50685	-1.22653
48776427	chr2:48776427:C:T	6.61432e-08	-1.71461	-1.08997
48776484	chr2:48776484:T:G	6.95552e-08	-1.61777	-1.13651
48776542	chr2:48776542:C:A	3.81033e-07	-1.05351	-3.62731e-10
48776661	chr2:48776661:C:T	6.75161e-08	-1.50385	-1.28019
48776868	chr2:48776868:A:G	5.48678e-08	-1.6608	-1.33068
48776982	chr2:48776982:G:A	5.49486e-07	-1.51451e-10	-0.687419
48777060	chr2:48777060:G:A	5.97405e-08	-1.71455	-1.19184
48777320	chr2:48777320:T:C	6.83183e-08	-1.70983	-1.06239
48777409	chr2:48777409:A:G	4.28026e-07	-1.51451e-10	-0.937217
48777618	chr2:48777618:T:C	6.25599e-08	-1.71399	-1.14629
48778125	chr2:48778125:C:T	2.78035e-07	-1.51451e-10	-1.36865
48778165	chr2:48778165:T:A	2.78182e-07	-1.51451e-10	-1.36813
48778727	chr2:48778727:G:T	7.59708e-08	-1.38894	-1.27711
48778812	chr2:48778812:T:A	9.71577e-08	-1.18731	-1.23275
48779101	chr2:48779101:C:G	4.24596e-07	-0.945264	-3.62731e-10
48779376	chr2:48779376:T:TA	2.30494e-07	-1.55617	-3.62731e-10
48779550	chr2:48779550:C:T	4.02942e-07	-1.51451e-10	-0.99761
48779571	chr2:48779571:A:C	7.30819e-08	-1.69298	-1.01184
48779679	chr2:48779679:A:G	3.09825e-07	-1.51451e-10	-1.26039
48779686	chr2:48779686:A:C	7.07508e-08	-1.68998	-1.04726
48779851	chr2:48779851:TC:T	2.74637e-06	-1.51451e-10	0.921634
48780099	chr2:48780099:G:A	5.49512e-08	-1.69783	-1.29213
48780476	chr2:48780476:G:A	1.17045e-06	-1.51451e-10	0.0687449
48780718	chr2:48780718:C:T	1.05695e-07	-0.968082	-1.36776
48781973	chr2:48781973:T:G	7.77994e-08	-1.27895	-1.36331
48782189	chr2:48782189:A:G	9.15019e-07	-1.51451e-10	-0.177456
48782248	chr2:48782248:T:G	4.73949e-07	-0.482587	-0.352715
48782276	chr2:48782276:G:T	8.17188e-08	-1.6157	-0.977417
48782731	chr2:48782731:A:G	9.13838e-08	-1.25158	-1.22976
48782850	chr2:48782850:G:A	1.42174e-07	-1.42274	-0.616609
48782894	chr2:48782894:A:T	2.93776e-07	-1.51451e-10	-1.31358
48783076	chr2:48783076:T:G	1.15007e-07	-1.47917	-0.772238
48783087	chr2:48783087:T:C	5.40755e-08	-1.64231	-1.36371
48783138	chr2:48783138:C:T	1.97467e-07	-1.71083	-3.62731e-10
48783247	chr2:48783247:C:T	2.2427e-07	-1.15813	-0.425424
48783360	chr2:48783360:T:C	8.11784e-08	-1.28125	-1.3185
48783447	chr2:48783447:G:A	9.42058e-08	-1.08452	-1.3664
48783622	chr2:48783622:T:A	1.92773e-07	-1.24864	-0.486247
48783648	chr2:48783648:T:C	3.34502e-07	-1.51451e-10	-1.18376
48783788	chr2:48783788:G:A	4.83311e-07	-1.51451e-10	-0.815742
48783910	chr2:48783910:C:G	6.31117e-08	-1.48168	-1.36982
48783963	chr2:48783963:A:G	7.50705e-08	-1.71503	-0.962941
48784086	chr2:48784086:T:C	3.29193e-07	-1.51451e-10	-1.19976
48784135	chr2:48784135:A:G	1.77461e-06	-1.65184	2.13678
48784225	chr2:48784225:T:C	2.53602e-06	1.46909	-0.627146
48784296	chr2:48784296:G:T	1.21334e-07	-0.844808	-1.35305
48784472	chr2:48784472:T:C	3.36258e-07	-1.51451e-10	-1.17852
48784557	chr2:48784557:A:G	1.14487e-06	-1.51451e-10	0.0466461
48784613	chr2:48784613:C:G	2.8052e-07	-1.51451e-10	-1.35976
48784671	chr2:48784671:C:A	2.82703e-07	-1.51451e-10	-1.35201
48785082	chr2:48785082:G:T	5.6402e-07	-1.51451e-10	-0.661311
48785914	chr2:48785914:A:G	1.06162e-07	-1.70378	-0.627656
48786491	chr2:48786491:T:C	3.42241e-07	-1.51451e-10	-1.16089
48786516	chr2:48786516:T:C	1.33845e-07	-0.95027	-1.14945
48787134	chr2:48787134:C:T	5.54779e-07	-1.51451e-10	-0.677832
48787159	chr2:48787159:A:G	1.36998e-06	-1.51451e-10	0.226153
48787527	chr2:48787527:T:G	7.62599e-07	-1.51451e-10	-0.359669
48787615	chr2:48787615:C:T	5.6998e-08	-1.6819	-1.27149
48788190	chr2:48788190:A:G	2.00439e-07	-0.415353	-1.28054
48788273	chr2:48788273:A:G	4.71586e-07	-1.51451e-10	-0.840299
48788326	chr2:48788326:T:C	2.12951e-06	1.68577	-1.01853
48788875	chr2:48788875:C:T	8.50214e-08	-1.56394	-0.989555
48789140	chr2:48789140:G:A	1.24822e-07	-0.832293	-1.33722
48789153	chr2:48789153:T:C	4.48712e-06	2.2842	-0.871633
48789288	chr2:48789288:T:C	3.44331e-06	2.14236	-0.994569
48789756	chr2:48789756:C:A	3.09009e-07	-1.51451e-10	-1.26303
48790539	chr2:48790539:A:G	3.77436e-07	-1.51451e-10	-1.063
48790603	chr2:48790603:G:A	3.252e-07	-1.51451e-10	-1.21196
48790869	chr2:48790869:A:G	2.87622e-07	-1.51451e-10	-1.33475
48790943	chr2:48790943:C:T	4.10132e-07	-0.979923	-3.62731e-10
48791165	chr2:48791165:A:G	1.49751e-07	-1.26814	-0.71928
48791378	chr2:48791378:G:A	3.34593e-07	-1.51451e-10	-1.18349
48791400	chr2:48791400:C:T	8.05421e-07	-0.305036	-3.62731e-10
48791898	chr2:48791898:G:A	5.19857e-08	-1.71369	-1.33174
48792249	chr2:48792249:C:G	2.98576e-07	-1.51451e-10	-1.29738
48792277	chr2:48792277:G:C	4.48747e-07	0.282412	-1.17235
48792945	chr2:48792945:T:G	2.7817e-07	-1.51451e-10	-1.36817
48792998	chr2:48792998:CTCTTT:C	6.27563e-08	-1.50509	-1.35205
48793025	chr2:48793025:C:T	2.93346e-07	-1.51451e-10	-1.31505
48793526	chr2:48793526:C:T	2.78411e-07	-1.51451e-10	-1.3673
48793594	chr2:48793594:A:G	3.4449e-07	-1.15434	-3.62731e-10
48793649	chr2:48793649:A:G	3.02599e-07	-1.51451e-10	-1.28399
48793657	chr2:48793657:G:A	9.13184e-07	1.09999	-1.27945
48794570	chr2:48794570:A:G	3.94591e-07	-1.51451e-10	-1.01855
48794826	chr2:48794826:A:G	1.75327e-07	-0.917579	-0.912171
48794882	chr2:48794882:C:T	5.28349e-08	-1.68014	-1.34909
48794904	chr2:48794904:G:A	5.21004e-08	-1.67825	-1.36498
48795504	chr2:48795504:C:A	5.04289e-07	-1.51451e-10	-0.773251
48795607	chr2:48795607:G:A	5.15448e-07	-1.51451e-10	-0.751365
48795729	chr2:48795729:G:T	2.48958e-07	-1.47912	-3.62731e-10
48795904	chr2:48795904:G:A	9.58579e-07	-1.51451e-10	-0.130949
48795960	chr2:48795960:C:T	9.56191e-07	-1.51451e-10	-0.133444
48796533	chr2:48796533:C:T	8.35485e-07	1.01151	-1.2799
48796560	chr2:48796560:G:A	5.11939e-07	-1.51451e-10	-0.758195
48796791	chr2:48796791:C:G	2.92909e-07	-1.51451e-10	-1.31654
48796933	chr2:48796933:C:T	3.96586e-07	-1.01351	-3.62731e-10
48796942	chr2:48796942:G:T	9.58696e-07	1.11213	-1.24295
48797115	chr2:48797115:G:C	2.34268e-07	-0.513046	-1.02689
48797534	chr2:48797534:T:G	3.36348e-07	-1.51451e-10	-1.17826
48797679	chr2:48797679:T:C	2.85856e-07	-1.51451e-10	-1.34091
48798883	chr2:48798883:C:T	6.29036e-08	-1.48987	-1.36493
48799122	chr2:48799122:G:A	5.719e-08	-1.67657	-1.27345
48799621	chr2:48799621:T:C	2.1969e-07	-1.60418	-3.62731e-10
48799921	chr2:48799921:G:A	5.79631e-08	-1.68944	-1.24715
48799960	chr2:48799960:C:T	5.29863e-07	-1.51451e-10	-0.723784
48799972	chr2:48799972:C:T	6.4952e-08	-1.46077	-1.36199
48800165	chr2:48800165:G:T	2.11677e-07	-1.64134	-3.62731e-10
48800292	chr2:48800292:T:C	4.7344e-07	-1.51451e-10	-0.836375
48800376	chr2:48800376:G:A	5.01418e-07	0.207382	-0.986343
48800476	chr2:48800476:A:C	7.6864e-08	-1.28856	-1.36581
48800568	chr2:48800568:T:TTTG	3.85171e-07	-1.51451e-10	-1.04271
48800904	chr2:48800904:G:A	7.39702e-07	-0.0088687	-0.381286
48800909	chr2:48800909:G:C	3.03652e-07	-1.51451e-10	-1.28052
48801404	chr2:48801404:C:T	3.44971e-07	-1.51451e-10	-1.15294
48802410	chr2:48802410:G:T	2.88912e-07	-1.51451e-10	-1.33028
48802664	chr2:48802664:A:G	2.98116e-07	-1.51451e-10	-1.29892
48803401	chr2:48803401:C:G	3.82758e-07	-1.049	-3.62731e-10
48803551	chr2:48803551:G:C	4.44529e-07	-1.51451e-10	-0.899385
48803995	chr2:48803995:C:T	2.77712e-07	-1.51451e-10	-1.36982
48804025	chr2:48804025:A:G	4.35922e-07	-1.51451e-10	-0.918937
48804329	chr2:48804329:A:T	6.55184e-07	-1.40745	0.895967
48804439	chr2:48804439:AG:A	3.48926e-07	-1.51451e-10	-1.14154
48805045	chr2:48805045:G:A	5.08565e-08	-1.7131	-1.35429
48805138	chr2:48805138:G:C	1.67131e-07	-1.06046	-0.817163
48805225	chr2:48805225:T:C	2.20583e-07	-1.60013	-3.62731e-10
48805502	chr2:48805502:A:G	4.0916e-07	-1.51451e-10	-0.982295
48805654	chr2:48805654:G:A	9.42527e-08	-1.41292	-1.0375
48805930	chr2:48805930:G:A	5.31983e-08	-1.70727	-1.3151
48806018	chr2:48806018:T:C	2.45646e-07	-1.49251	-3.62731e-10
48806238	chr2:48806238:C:G	7.27373e-07	0.783091	-1.19005
48806278	chr2:48806278:G:A	5.96841e-08	-1.70799	-1.19934
48806547	chr2:48806547:C:A	1.11171e-07	-1.15031	-1.13502
48806618	chr2:48806618:T:G	6.81997e-07	0.746043	-1.21742
48806690	chr2:48806690:T:C	7.55231e-07	-1.51451e-10	-0.369378
48806826	chr2:48806826:A:G	8.139e-08	-1.26382	-1.33333
48806834	chr2:48806834:G:C	2.73117e-07	-0.715038	-0.671462
48806876	chr2:48806876:G:A	8.53343e-08	-1.47975	-1.07007
48807439	chr2:48807439:T:C	1.11888e-07	-1.28736	-0.991538
48807682	chr2:48807682:G:A	5.63543e-08	-1.71477	-1.24997
48807984	chr2:48807984:T:G	8.41854e-08	-1.33284	-1.23054
48808111	chr2:48808111:C:T	7.14478e-07	0.858648	-1.2835
48808349	chr2:48808349:G:A	4.14119e-07	-0.775364	-0.194884
48808386	chr2:48808386:T:C	1.01686e-07	-1.04636	-1.32815
48808556	chr2:48808556:C:T	6.8658e-07	-1.62575	1.16107
48808725	chr2:48808725:CCATATACCTTTGTA:C	3.31518e-07	-1.51451e-10	-1.19272
48808777	chr2:48808777:A:G	5.81297e-08	-1.70241	-1.23131
48809087	chr2:48809087:C:A	5.68826e-08	-1.71377	-1.24164
48809289	chr2:48809289:TC:T	2.18525e-07	-1.6095	-3.62731e-10
48809360	chr2:48809360:A:G	3.05751e-07	-1.51451e-10	-1.27363
48809531	chr2:48809531:T:C	7.38719e-07	0.87325	-1.26473
48810101	chr2:48810101:A:C	5.37749e-08	-1.65018	-1.36141
48810361	chr2:48810361:A:G	2.77726e-07	-1.51451e-10	-1.36977
48810476	chr2:48810476:CT:C	3.17994e-07	-0.696707	-0.537663
48810637	chr2:48810637:C:T	5.73195e-08	-1.58098	-1.36678
48810657	chr2:48810657:C:A	5.18618e-08	-1.71478	-1.33304
48810661	chr2:48810661:A:G	5.19653e-08	-1.71432	-1.33151
48811015	chr2:48811015:C:T	1.13081e-07	-1.01367	-1.25462
48811105	chr2:48811105:T:C	5.23738e-08	-1.71483	-1.32317
48811348	chr2:48811348:GGTTTAATGGACCCACA:G	4.27998e-07	-1.51451e-10	-0.937284
48811532	chr2:48811532:G:A	6.64151e-08	-1.71441	-1.08607
48812120	chr2:48812120:C:T	4.45031e-07	-1.51451e-10	-0.898256
48812260	chr2:48812260:G:T	2.84832e-07	-1.51451e-10	-1.3445
48812293	chr2:48812293:C:T	6.63805e-08	-1.44011	-1.36089
48812391	chr2:48812391:C:T	6.43623e-07	-1.59133	1.06204
48812639	chr2:48812639:T:C	5.86313e-08	-1.71352	-1.21161
48812920	chr2:48812920:G:A	5.72429e-08	-1.71366	-1.23543
48812957	chr2:48812957:C:T	7.39862e-07	-1.53237	1.14244
48813123	chr2:48813123:T:G	5.98332e-08	-1.71171	-1.19313
48813160	chr2:48813160:T:C	5.91046e-08	-1.71192	-1.20518
48813445	chr2:48813445:T:C	5.93671e-08	-1.71491	-1.19775
48813507	chr2:48813507:G:C	5.23462e-08	-1.71497	-1.32355
48813578	chr2:48813578:AG:A	5.628e-08	-1.62407	-1.34199
48813584	chr2:48813584:C:T	2.7793e-07	-1.51451e-10	-1.36903
```
