## Supplementary material for "Characterization of shared and ancestry-specific signals driving complex traits using multi-ancestry fine-mapping": orig_s2_snps

```
rs118171195
rs12470319
rs58306488
rs75331541
rs78097470
rs75276531
rs75260640
rs72813248
rs79953087
rs75345425
rs13417963
rs76435031
rs75100022
rs35795218
rs77057277
rs78128840
rs75326344
rs75997510
rs78536160
rs79791523
rs78291502
rs4616514
rs78811627
rs376467608
rs4233965
rs118172675
rs80256748
rs34698223
rs79917172
rs77539198
rs4443033
rs75779145
rs78995788
rs77378988
rs75248658
rs79484680
rs79954602
rs75324556
rs192190769
rs76667853
rs147746297
rs115104937
rs114122449
rs10187108
rs116404125
rs143073815
rs115925534
rs113953558
rs145196985
rs116189160
rs141773942
rs150148629
rs7425288
rs6419630
rs115816992
rs149388568
rs147482849
rs139929227
rs4640426
rs78710628
rs77381951
rs11886065
rs77370089
rs74893462
rs75942153
rs10183273
rs78982353
rs74260852
rs116806939
rs78787363
rs4361167
rs79735097
rs74945739
rs79381252
rs76383144
rs77210340
rs79030175
rs76805583
rs59799030
rs61327043
rs61631572
rs77379620
rs79474867
rs74393631
rs34129174
rs80316686
rs76648240
rs138098266
rs79383389
rs62160601
rs4233966
rs79141874
rs80071781
rs76301466
rs74414566
rs76482740
rs77207888
rs60511391
rs58796606
rs58148005
rs75721804
rs77722072
rs77811236
rs77361291
rs75232661
rs78607855
rs11125697
rs11125698
rs75450032
rs11125699
rs11125700
rs138992143
rs112665013
rs114672777
rs74796153
rs78664305
rs79569261
rs75441108
rs74867067
rs4531969
rs77725020
rs114498376
rs79170886
rs11125701
rs11125702
rs116560599
rs116060489
rs11125703
rs11125704
rs11125707
rs11125708
rs74835314
rs78984215
rs76688185
rs74718663
rs77020522
rs74561124
rs77808449
rs78616743
rs76540892
rs76004284
rs77772329
rs74563824
rs12622457
rs78831225
rs75552643
rs75862733
rs76197920
rs78665527
rs78745375
rs78965205
rs4271799
rs4567919
rs61605216
rs61507045
rs7599176
rs75977316
rs79545138
rs191286486
rs4300874
rs4233967
rs4550703
rs76006293
rs76921717
rs78368945
rs78091933
rs74989867
rs74868339
rs77412531
rs74606093
rs76410784
rs138032791
rs76593499
rs79667427
rs13419002
rs4233968
rs115820842
rs79699513
rs4619596
rs78509261
rs76987678
rs7421835
rs76063220
rs78834454
rs79295111
rs7565516
rs4539779
rs7422749
rs77300713
rs74789783
rs7420965
rs116716103
rs114489950
rs9752642
rs12988156
rs74260855
rs77924559
rs77630089
rs79115104
rs76548754
rs12473975
rs77352233
rs77325942
rs76828106
rs75927309
rs77402802
rs13003945
rs79130163
rs6716579
rs117818030
rs34149323
rs79676485
rs78835887
rs75423731
rs79642928
rs12617654
rs4271757
rs74260857
rs10187637
rs79735578
rs78987104
rs77114364
rs75627121
rs76576761
rs80283679
rs59712940
rs58944565
rs145327062
rs12473454
rs4446062
rs150358427
rs4672206
rs59869209
rs114097117
rs12464122
rs143256494
rs58191793
rs61083901
rs4263099
rs7426115
rs114501384
rs146015020
rs141688389
rs4671305
rs150185570
rs115141688
rs111838930
rs111490761
rs7597827
rs147836537
rs141338116
rs7571374
rs12713339
rs75503274
rs80035640
rs75947435
rs79933056
rs58337425
rs34393237
rs12620967
rs12611561
rs77473670
rs76103635
rs76034522
rs61105931
rs79390367
rs12615474
rs1608217
rs1608216
rs77830849
rs72813260
rs6743911
rs1589603
rs72813261
rs75254793
rs72939719
rs72939722
rs140584725
rs200889828
rs114718790
rs114729034
rs551214426
rs76727205
rs72813263
rs75436282
rs1916142
rs1403336
rs1916141
rs6545644
rs7599954
rs72813265
rs75250694
rs7603447
rs2037518
rs200401729
rs72813266
rs149461631
rs75972485
rs1403335
rs1522760
rs76773290
rs78345073
rs79232511
rs12470317
rs76165394
rs78081407
rs7572947
rs77956017
rs75130654
rs111544272
rs111549614
rs77645745
rs76803704
rs79861839
rs13020982
rs12477131
rs2310821
rs151157324
rs78345945
rs75699260
rs10170629
rs10194729
rs17048745
rs17805237
rs13383742
rs17048746
rs17805303
rs17192343
rs17048747
rs1357379
rs17192434
rs112483559
rs60427748
rs78332698
rs77402189
rs113619341
rs139099907
rs183095755
rs114959168
rs149956420
rs148950013
rs57567886
rs75279425
rs76457688
rs17805484
rs80098883
rs1357378
rs1403271
rs75189617
rs187370026
rs7607700
rs75129883
rs13408500
rs1818824
rs79984372
rs2204143
rs77152829
rs1201817
rs78084001
rs4672207
rs34495487
rs80004569
rs79293457
rs74260859
rs1357377
rs112533572
rs1879931
rs1818823
rs11125710
rs11125711
rs13401303
rs144219506
rs118178311
rs76785474
rs36077725
rs142456718
rs12618069
rs4365449
rs12464621
rs76427131
rs147804554
rs149020427
rs55877153
rs17048752
rs17805647
rs13014497
rs112163870
rs4672208
rs4672209
rs138838701
rs78042542
rs1554525
rs4671306
rs1357340
rs75018434
rs13004837
rs72813286
rs13420836
rs17805808
rs79381431
rs17048762
rs12468519
rs12468561
rs138967980
rs116748494
rs72813291
rs72813293
rs12052443
rs12052778
rs34478304
rs1949705
rs77621473
rs1403333
rs1403334
rs1403273
rs17048767
rs77272075
rs10192883
rs17048770
rs59564753
rs61089971
rs17805963
rs17193105
rs13004647
rs56910262
rs1949706
rs35569120
rs13407874
rs77649852
rs1916075
rs1522686
rs145263286
rs1357342
rs1357343
rs77914945
rs113755622
rs17048780
rs34847966
rs1522687
rs1403274
rs13396309
rs138494404
rs72933546
rs13415725
rs13390366
rs13418551
rs79314637
rs117856467
rs149305735
rs140595461
rs6722296
rs7602729
rs1522680
rs1522681
rs79179247
rs117045010
rs17806288
rs61137134
rs36099258
rs6749659
rs6749834
rs75693951
rs74951896
rs80172422
rs72814508
rs12464561
rs74464625
rs114754147
rs57242381
rs114005667
rs75450203
rs10194337
rs1851444
rs10174062
rs78714921
rs78398045
rs10189684
rs77454073
rs79131179
rs10204326
rs76141803
rs75236360
rs28793935
rs111236445
rs78120577
rs3856518
rs7575691
rs76705514
rs74934462
rs74680021
rs77902302
rs13399155
rs6743780
rs140276386
rs189932338
rs7570448
rs12478981
rs17048787
rs61321208
rs59656177
rs7591579
rs184926065
rs371335664
rs2049266
rs6731999
rs17048789
rs10199455
rs7599267
rs7599407
rs34201474
rs558088634
rs10432641
rs144912918
rs4672210
rs80165520
rs78731892
rs6747686
rs4144792
rs4368312
rs6730237
rs76740590
rs116563192
rs58469241
rs60727365
rs57944478
rs10199234
rs150189111
rs72814520
rs13423264
rs2030250
rs1518682
rs79881892
rs1518681
rs1518680
rs2030249
rs61005965
rs370334686
rs75524219
rs79247012
rs1518686
rs17048791
rs1357341
rs79722690
rs76127698
rs2090568
rs1119578
rs78304109
rs1121863
rs1121862
rs10210959
rs74901050
rs1589173
rs1589172
rs67442804
rs1581276
rs68066522
rs1818801
rs75485950
rs74688317
rs67509829
rs13385623
rs67131603
rs74260865
rs1607431
rs79162714
rs1607430
rs984220
rs984219
rs1850674
rs984218
rs2203805
rs12614877
rs75586543
rs67059065
rs1818661
rs1356582
rs36061882
rs10207484
rs146537894
rs74260867
rs67674309
rs4672211
rs79919353
rs79054355
rs78283639
rs10200075
rs10188005
rs79840516
rs62158971
rs4589739
rs1608177
rs77122288
rs74260868
rs1607429
rs76675973
rs10170749
rs10179366
rs117154297
rs376213446
rs12469623
rs34941195
rs2090567
rs57426518
rs74260869
rs56682635
rs2310823
rs3932357
rs60795666
rs1518684
rs146136095
rs33999009
rs74722777
rs13413063
rs7581279
rs72814551
rs68078812
rs74850400
rs78169711
rs28569194
rs7589331
rs7562744
rs118188347
rs12622768
rs78528861
rs67509146
rs60559560
rs77352819
rs10171760
rs10171953
rs67868906
rs78815996
rs1850672
rs6748178
rs78862726
rs75500330
rs13415195
rs4567920
rs13428949
rs7607062
rs28815898
rs59185358
rs12620765
rs57519076
rs12612063
rs78928468
rs4671307
rs59021171
rs77188809
rs59256639
rs74260873
rs7587906
rs4416200
rs74260874
rs1120530
rs76322179
rs116722212
rs66536072
rs34949001
rs78236892
rs67670222
rs2139124
rs68100142
rs2204142
rs6754742
rs12473932
rs12470197
rs76935910
rs10198622
rs10175257
rs35750367
rs76484877
rs60551122
rs17048794
rs17048795
rs6709506
rs6724657
rs10191122
rs10202178
rs17048806
rs17048808
rs12479341
rs1401251
rs1401252
rs115525132
rs1401253
rs7601574
rs7601680
rs2871607
rs2871608
rs2310824
rs34282633
rs6757223
rs112551283
rs550304060
rs200870347
rs183297614
rs7588566
rs12991276
rs56300141
rs75667765
rs6753615
rs13410950
rs58177154
rs13025760
rs72814566
rs79592573
2:57654904_G_A
2:57654904_G_T
rs6711831
rs183220803
rs6545647
rs191785010
rs184168657
rs1474105
rs35503842
rs12052978
rs149229626
rs6752037
rs6723794
rs4671308
rs6752151
rs6545648
rs6545649
rs6545650
rs7591330
rs12997006
rs7577826
rs7591908
rs7577911
rs2310825
rs76436429
rs56132105
rs59521849
rs59107595
rs79341330
rs60498314
rs2310826
rs4290640
rs75429223
rs1022365
rs7423681
rs34609754
rs72814575
rs1040233
rs35522160
rs72814576
rs112412783
rs1518678
rs7606781
rs57947165
rs28516889
rs28454392
rs58517364
rs6705598
rs17048813
rs6744908
rs55922826
rs78003404
rs17048816
rs2204141
rs10195691
rs7557322
rs7597800
rs71416488
rs75173918
rs7583939
rs7557548
rs7557619
rs2014007
rs62159013
rs67056300
rs10167130
rs10178773
rs35965701
rs13429855
rs12623520
rs75983437
rs6746641
rs74489186
rs72941787
rs17048826
rs17048827
rs141476479
rs7560446
rs7563263
rs72814582
rs55689751
rs7575882
rs72814583
rs72814584
rs72814586
rs6725986
rs56376175
rs13389938
rs13390017
rs13403414
rs6730202
rs996788
rs555605367
rs67947086
rs17048828
rs76480614
rs17195042
rs1028189
rs2007699
rs17048829
rs13395074
rs55814076
rs17807763
rs10496064
rs17039650
rs17048831
rs12052763
rs61500720
rs57930441
rs60691185
rs79786673
rs2139123
rs189020339
rs58806638
rs78799990
rs67754544
rs60940014
rs66526851
rs1401256
rs1401255
rs75828959
rs183860394
rs117355093
rs59950669
rs149190799
rs141592217
rs72814597
rs2222228
rs980861
rs79982931
rs980859
rs188574067
rs183588339
rs546682671
rs59972937
rs78466005
rs67873505
rs59795528
rs4591329
rs2310827
rs6710781
rs6753176
rs112851196
rs74493618
rs67201979
rs146272283
rs75745051
rs17048832
rs76436320
rs68095793
rs17048834
rs17048835
rs7589636
rs7592722
rs7566482
rs72937396
rs72816503
rs12474001
rs2310828
rs7420659
rs78452461
rs72937402
rs112800462
rs11125713
rs17048837
rs66647146
rs4672212
rs72939308
rs72816507
rs13024352
rs75576248
rs112942983
rs75600554
rs12619530
rs12619588
rs117911776
rs59310330
rs17048844
rs76347631
rs7572534
rs74629198
rs80155642
rs4672213
rs1522683
rs1522684
rs1522685
rs77286771
rs58757346
rs72618690
rs76752584
rs55637551
rs13415671
rs77362099
rs75238468
rs10172357
rs73941420
rs34912681
rs1878835
rs140445209
rs3969962
rs12467938
rs13422545
rs35041586
rs56791201
rs34767032
rs112482121
rs148963277
rs1518685
rs13030530
rs76077272
rs13430519
rs62159020
rs74631102
rs13414210
rs66713776
rs67001857
rs12151680
rs62159025
rs12151435
rs140201506
rs145368706
rs12151814
rs113365594
rs34032726
rs35068688
rs34302961
rs74344764
rs11898697
rs11887924
rs75909818
rs13384222
rs1914756
rs1914755
rs77849989
rs76491999
rs13019922
rs2139126
rs1850673
rs12477117
rs952396
rs76614684
rs952397
rs61036044
rs12624160
rs73941431
rs68081849
rs142237642
rs1401250
rs73941432
rs62159031
rs79095118
rs1401249
rs1518676
rs73941434
rs72816512
rs6545652
rs72816515
rs79710729
rs67230931
rs72816516
rs10496065
rs66679927
rs10518819
rs10496066
rs34023023
rs67727568
rs62159032
rs6752690
rs6752924
rs12618425
rs6710791
rs12612003
rs12612004
rs72816518
rs62159046
rs56903272
rs1518675
rs1914754
rs1914753
rs72816522
rs6706668
rs6706676
rs77493962
rs11889056
rs4672214
rs4672215
rs76661071
rs34265911
rs1401247
rs7562662
rs62159048
rs1518674
rs62159049
rs7577203
rs59502560
rs72816530
rs145361840
rs7584313
rs76108888
rs28540160
rs7574124
rs10166446
rs7603418
rs72816534
rs34277268
rs7591949
rs28602272
rs1401246
rs72816536
rs12619418
rs965979
rs1401245
rs1401244
rs143290467
rs1358360
rs75626082
rs2256356
rs2256358
rs1464224
rs1464223
rs1464222
rs1464221
rs12620494
rs72816544
rs1464220
rs12463455
rs79799277
rs10165125
rs2243817
rs2243825
rs2243833
rs2243835
rs2243837
rs2243842
rs2243924
rs2243927
rs2243931
rs141818002
rs2243940
rs2243942
rs2243947
rs1805212
rs17048858
rs1358362
rs1401243
rs2246784
rs2246817
rs2246820
rs1518672
rs2264692
rs2264693
rs6545653
rs2311314
rs2679321
rs75863995
rs78948264
rs820961
rs7593509
rs820960
rs189392338
rs59867912
rs116630012
rs10496067
rs939009
rs79095225
rs820959
rs72816565
rs820958
rs820957
rs145680551
rs820956
rs17203009
rs820955
rs150988686
rs113808136
rs820954
rs820953
rs820952
rs820951
rs820950
rs10779944
rs820949
rs66633371
rs1881019
rs1881020
rs12991253
rs77186986
rs820971
rs820970
rs72816575
rs62160871
rs149800194
rs820969
rs67843540
rs820968
rs820967
rs11125715
rs10496068
rs1964774
rs820965
rs60621219
rs820964
rs820963
rs139744825
rs115817758
rs72946197
rs820972
rs12611982
rs820973
rs820974
rs78464690
rs80333710
rs75734779
rs820975
rs75324748
rs77709134
rs79895454
rs820976
rs820977
rs820978
rs78886668
rs79117935
rs2139125
rs2176587
rs77373319
rs7419606
rs75390029
rs72816589
rs80316644
rs72816591
rs75550486
rs1094179
rs1094180
rs1518683
rs820979
rs72816596
rs72816599
rs72816601
rs75813411
rs820980
rs74682882
rs79477540
rs67896451
rs820981
rs77722218
rs12463879
rs34003936
rs2264698
rs6545654
rs6742252
rs79562364
rs67205399
rs111730733
rs118183069
rs1609170
rs2460100
rs1590022
rs74627923
rs74719960
rs67002817
rs2264599
rs6742652
rs74260889
rs2264700
rs2264701
rs78073484
rs2460101
rs78933592
rs820982
rs9789542
rs75939231
rs820983
rs6750349
rs820984
rs1094181
rs1094182
rs10460564
rs113576535
rs10192465
rs144602429
rs820985
rs143978529
rs820986
rs7594236
rs140549478
rs78109218
rs111547239
rs820987
rs78452057
rs820988
rs13392012
rs58456918
rs6746753
rs74835696
rs6728777
rs2245166
rs2245252
rs13389335
rs2245262
rs2245270
rs2245273
rs2460102
rs4671309
rs4671310
rs77761682
rs6545655
rs6545656
rs13021425
rs73943534
rs1527624
rs4671311
rs1527625
rs72818123
rs4671312
rs4671313
rs117250336
rs4392244
rs6749498
rs77798008
rs12614711
rs74936868
rs10865302
rs77706056
rs13410921
rs1405825
rs13388436
rs17809425
rs72948143
rs77882987
rs9309297
rs72948146
rs4402741
rs13006209
rs6761423
rs9309298
rs6722978
rs6723089
rs11125716
rs1527626
rs72818128
rs1527627
rs10186590
rs12478965
rs13033251
rs150690562
rs9309299
rs9309300
rs10166539
rs9309301
rs17809625
rs17048906
rs10496069
rs17048907
rs75750351
rs17048908
rs78938918
rs11125717
rs117231927
rs62160894
rs17048911
rs10153799
rs10865303
rs12473896
rs11682360
rs57817138
rs7580654
rs13002578
rs17809900
rs72818137
rs10209498
rs6747684
rs34652320
rs73943548
rs118103656
rs10166231
rs12995922
rs13412537
rs78314209
rs6545657
rs72818140
rs73943549
rs78244895
rs13383483
rs17048920
rs13015460
rs184686153
2:57787597_T_C
rs117755261
rs72950023
rs79560660
rs77208033
rs1527623
rs1527622
rs79501627
rs78933659
rs68008184
rs10197747
rs6718990
rs1918456
rs1527621
rs13386150
rs4144515
rs28695681
rs17048928
rs12713341
rs77478660
rs74845171
rs77941826
rs34692565
rs17048930
rs17810247
rs76927096
rs10204095
rs75588695
rs146531791
rs11125718
rs13384136
rs111707871
rs10173101
rs1527620
rs17048933
rs17810344
rs75418845
rs10196737
rs17048934
rs17048935
rs12620981
rs13382802
rs12621120
rs72818151
rs75596125
rs11899932
rs17048946
rs6739726
rs72818152
rs10182953
rs1527619
rs1918455
rs75830996
rs12617284
rs113788054
rs13032912
rs9973453
rs6748567
rs7561370
rs11125719
rs13017293
rs9789629
rs2141216
rs112788170
rs4556961
rs12466161
rs1609168
rs6718162
rs4318374
rs6760315
rs10185414
rs4334481
rs10173460
rs67077841
rs10175979
rs112777234
rs78725839
rs68010221
rs146489205
rs143456486
rs541890796
rs13400392
rs201388082
rs373338340
rs6709991
rs6725337
rs6710285
rs1881018
rs13022170
rs4083228
rs1881017
rs13414299
rs13414385
rs1590021
rs1590020
rs1918454
rs79779801
rs13404527
rs11125720
rs1569083
rs12617208
rs35465119
rs12623630
rs13430404
rs1569082
rs76140822
rs1949983
rs72800611
rs35189921
rs185510324
rs77043830
rs13014264
rs59251805
rs1358361
rs73943554
rs7577676
rs1881016
rs1881015
rs11125721
rs1405824
rs80153052
rs13417337
rs7594558
rs11898426
rs7568237
rs1405823
rs10166772
rs74543441
rs13018268
rs57173959
rs2871811
rs1918453
rs77888262
rs72950067
rs13430995
rs13005758
rs76103311
rs10173972
rs114839364
rs10198189
rs60088116
rs76890992
rs1918452
rs79676150
rs17048967
rs7559938
rs13014641
rs72800612
rs3942515
rs5023704
rs7589785
rs10180833
rs10180846
rs10204865
rs112207375
rs13428489
rs2141215
rs2204625
rs79259817
rs58783610
rs140687596
rs4671314
rs10169653
rs117340077
rs10193372
rs75093589
rs10193996
rs12619992
rs6731716
rs17048978
rs12328176
rs17048981
rs373041002
rs138400582
rs138065104
rs192421015
rs377142669
rs10193531
rs17039663
rs10172608
rs17810870
rs11898116
rs10173141
rs10196912
rs10199287
rs17810924
rs1527618
rs6761873
rs6746760
rs13030292
rs78736324
rs1405826
rs72800618
rs1852563
rs10439484
rs7564114
rs150216004
rs10496070
rs17205452
rs13008711
rs820798
rs820797
rs17049010
rs79401589
rs820796
rs820795
rs820794
rs76266090
rs7569160
rs820793
rs13407632
rs2695593
rs6726391
rs531381416
rs144026841
rs2169168
rs2125923
rs2125922
rs13396046
rs2612308
rs151003370
rs2695594
rs2695595
rs2695596
rs2695597
rs2695598
rs13020857
rs2612307
rs2446780
rs2695600
rs2612306
rs116286136
rs2695601
rs6748662
rs12479110
rs1380695
rs13034370
rs1380694
rs13420669
rs75964651
rs2695602
rs2612305
rs76581084
rs2695603
rs28555513
rs10203491
rs2612304
rs12472519
rs1405818
rs1405819
rs6728612
rs1460254
rs1460253
rs1460261
rs12623092
rs2612319
rs74532811
rs1350694
rs2695604
rs6741141
rs80002573
rs2695605
rs79971644
rs1460260
rs1947669
rs1460259
rs79827221
rs1947668
rs1380708
rs1947667
rs1947666
rs1380707
rs115094200
rs72802549
rs72802550
rs1405820
rs68048094
rs1380706
rs72802552
rs2612318
rs73941606
rs1380705
rs2178047
rs6706345
rs11899467
rs78498227
rs1527617
rs72802554
rs2612317
rs74260895
rs145152910
rs11125724
rs1918450
rs17049020
rs1918451
rs2695608
rs2695609
rs2695610
rs17206387
rs2612316
rs2695611
rs11695122
rs2695612
rs76284659
rs1380702
rs1405821
rs1405822
rs141337520
rs72935422
rs2612315
rs12463961
rs73941608
rs2695613
rs35510894
rs34546258
rs75550501
rs2612314
rs1380701
rs988614
rs1380700
rs72802565
rs74339623
rs7607771
rs2612313
rs10185617
rs77548005
rs2612312
rs560416532
rs2695615
rs2612311
rs2969496
rs2950568
rs111489927
rs148246200
rs2969494
rs2969493
rs74882983
rs13021827
rs820777
rs13000988
rs820775
rs820774
rs6759367
rs59040918
rs79183894
rs72935444
rs72935446
rs11686330
rs1094132
rs7591184
rs76488827
rs7579094
rs7565199
rs1350693
rs72802573
rs1350692
rs13030295
rs13404699
rs138523922
rs12611454
rs73941609
rs144343621
rs1960633
rs76592733
rs820773
rs820772
rs2030944
rs2030945
rs117619360
rs2030946
rs74519102
rs79207120
rs820770
rs7608173
rs17049026
rs820769
rs13028428
rs2311732
rs2311731
rs13035025
rs12713356
rs73941623
rs61174769
rs56113430
rs60687487
rs11681249
rs11125725
rs113945575
rs147179324
rs6758067
rs2311730
rs2871852
rs10496071
rs7582505
rs7609378
rs17049029
rs34252109
rs820783
rs10496072
rs17049030
rs864737
rs7586538
rs79537108
rs72802583
rs75751318
rs77111911
2:57890308_C_A
rs820784
rs11681488
rs820785
rs4672219
rs4671318
rs77767551
rs80249421
rs72802584
rs820786
rs820787
rs7575554
rs820788
rs1918457
rs139633168
rs143333274
rs702868
rs72802588
rs73941626
rs72802590
rs143382399
rs820789
rs1460256
rs820790
rs13032488
rs58220533
rs10199564
rs820792
rs72802593
rs72802594
rs2199271
rs820778
rs75994698
rs190740675
rs57849110
rs702869
rs10496073
rs17049036
rs10496074
rs73941630
rs11691853
rs820779
rs820780
rs2204626
rs17049038
rs17049039
rs820781
rs7594234
rs11688250
rs17207557
rs1380697
rs138754614
rs1380698
rs17812960
rs10469877
rs1380699
rs11125726
rs1471256
rs150510397
rs820782
rs1460257
rs6754038
rs2695616
rs28418278
rs34604665
rs55638333
rs10518829
rs10496075
rs1563838
rs55985603
rs17049053
rs7602685
rs10191885
rs74999644
rs146605118
rs17049058
rs112623349
rs6759349
rs2061517
rs57688493
rs10208463
rs10173805
rs7594973
rs10187352
rs13432800
rs11679510
rs13395477
rs10180326
rs9789383
rs10168059
rs9789400
rs13402858
rs10186336
rs10186774
rs4672221
rs145601303
rs74511384
rs144787429
rs10196493
rs12474313
rs6732639
rs17049066
rs13012916
rs11894283
rs10166717
rs72804522
rs13394969
rs13395805
rs77798286
rs7563127
rs35172567
rs11125727
rs72804525
rs10207248
rs13409341
rs10190650
rs12997934
rs13427078
rs10193760
rs192743675
rs12105506
rs1350691
rs35577149
rs11674034
rs11690473
rs2871779
rs17227355
rs11691978
rs6740359
rs72804529
rs3732135
rs13026414
rs2871780
rs10192425
rs142585662
rs77810637
rs6731365
rs116908661
rs34793921
rs17227629
rs17227657
rs11125728
rs746274
rs746275
rs60871650
rs4672222
rs2276680
rs7572903
rs79510335
rs11885093
rs1380703
rs6712575
rs6712687
rs13386412
rs12612495
rs112687944
rs12612649
rs75545859
rs7606466
rs10496076
rs10496077
rs2125924
rs6720888
rs13402331
rs17049085
rs13418015
rs10180540
rs4671319
rs10196378
rs2290867
rs58218705
rs146760493
rs13025126
rs10196100
rs10186791
rs72618691
rs55873931
rs41335055
rs12463563
rs13011472
rs72804540
rs151014335
rs6709720
rs147592685
rs6722461
rs2125925
rs147440053
rs17049105
rs13002041
rs3886275
rs717817
rs7557715
rs7567497
rs72804548
rs79333307
rs11125729
rs11679364
rs57681866
2:57977957_G_A
rs17049110
rs17049112
rs1460255
rs79454476
rs17049113
rs10204616
rs12470174
rs4528741
rs76108057
rs12997222
rs11682175
rs67973994
rs11688767
rs56403013
rs6545662
rs35442738
rs76456440
rs17815124
rs13032423
rs6719624
rs17049114
rs17049116
rs12990792
rs10496078
rs13016665
rs148886218
rs7561842
rs7588492
rs10496079
rs4316929
rs11695135
rs76769854
rs10204882
rs75960077
rs77678709
rs189636053
rs80266600
rs10865304
rs6754296
rs6730037
rs11898858
rs144914935
rs12713358
rs6737913
rs114998139
rs112345168
rs6756221
rs4296411
rs13388489
rs138749319
rs72804566
rs11694293
rs146260947
rs6761347
rs28489098
rs78531773
rs1568450
rs143407641
rs1568451
rs1568452
rs188216027
rs13026612
rs13026830
rs10166481
rs12991325
rs11676055
rs118017679
rs76277745
rs35487577
rs1589407
rs72804571
rs2090793
rs4672223
rs6545663
rs6545664
rs6545665
rs17826430
rs2717048
rs2683614
rs10496080
rs954593
rs2683615
rs13430437
rs2717066
rs2717071
rs1851138
rs1474215
rs2717075
rs2683620
rs2683619
rs2683618
rs17049132
rs74592516
rs2717018
rs2683616
rs2683628
rs137942666
rs2683629
rs187664057
rs2953439
rs72804575
rs142687393
rs66490669
rs7598169
rs2953441
rs2717046
rs1402398
rs78113195
rs2717055
rs59098844
rs1402399
rs138508286
rs2717054
rs2683621
rs2717053
rs2717052
rs1915459
rs76955924
rs76385397
rs2717050
rs2717049
rs77876353
rs72804581
rs1949613
rs2717047
rs12185644
rs2683625
rs2947348
rs116939424
rs2953443
rs10187670
rs2953444
rs10181653
rs58173631
rs2683630
rs76391620
rs62142436
rs138869625
rs76472026
rs2717076
rs117039962
rs2717077
rs1520965
rs77011057
rs2717079
rs17049152
rs10177565
rs2716991
rs146782683
rs1106090
rs17049167
rs1106302
rs1851140
rs10179365
rs2947350
rs80256351
rs79017955
rs60589532
rs17049185
rs1607889
rs2176931
rs2204019
rs7566332
rs11684106
rs2716999
rs144984165
rs7600039
rs2683622
rs2947351
rs2953437
rs79249366
rs2953438
rs68119977
rs75081145
rs117349948
rs68084872
rs2683631
rs113069500
rs2953442
rs140905120
rs77096422
rs4672225
rs117361287
rs28457597
rs2717074
rs2717073
rs2683626
rs77071813
rs145301641
rs2717072
rs66985942
rs2717070
rs13405071
rs77446825
rs10445894
rs17049201
rs2717068
rs117636626
rs148652588
rs2717067
rs6709037
rs17049205
rs17049207
rs17231440
rs10167352
rs7609303
rs7583473
rs59159185
rs72806403
rs10197268
rs77215085
rs952764
rs17828225
rs2717063
rs6720288
rs2717062
rs1533725
rs2678910
rs2683634
rs2678911
rs2683633
rs2312140
rs2717061
rs2683632
rs6709452
rs2678913
rs2678914
rs41439747
rs2717060
rs79361244
rs4144044
rs2678915
rs2678916
rs2717059
rs10178958
rs2678917
rs2678918
rs7595529
rs13382798
rs1356544
rs1356545
rs2678919
rs72808425
rs13392894
rs2717058
rs138981094
rs2678920
rs117142683
rs2678922
rs2678923
rs2717057
rs13404388
rs10496082
rs2717056
rs962288
rs2678908
rs76580214
rs17049243
rs2678907
rs77447799
rs2678906
rs13384219
rs884669
rs867740
rs17049244
rs2678905
rs2717000
rs2717001
rs2678904
rs2678903
rs2678902
rs2678901
rs6711762
rs1040226
rs1040225
rs1040224
rs2678895
rs72808434
rs2678881
rs17049247
rs11895197
rs2717002
rs11887238
rs112176860
rs2717003
rs2717004
rs951965
rs2717005
rs17829368
rs2678912
rs11125736
rs2465804
rs2465805
rs2717007
rs2717008
rs116641760
rs2717009
rs28765149
rs2678909
rs2459982
rs58174848
rs2717010
rs2717011
rs2717012
rs2717013
rs10188826
rs10189138
rs2717014
rs114653778
rs2678873
rs2678874
rs2717015
rs2312141
rs2312143
rs79477059
rs7563883
rs2139053
rs2139054
rs2176546
rs56796021
rs2678879
rs11125739
rs2678880
rs78252150
rs2678882
rs2717019
rs6740106
rs2678883
rs2717020
rs79857928
rs2678884
rs2678885
rs10194044
rs2717021
rs2717022
rs2678886
rs2717023
rs2717024
rs7596775
rs2678887
rs2678888
rs2717025
rs10204049
rs2717026
rs2678889
rs2678890
rs2717027
rs113329317
rs151328126
rs2717029
rs2717030
rs73942239
rs970941
rs2717031
rs2678891
rs2717032
rs28718871
rs2717034
rs2678894
rs4603748
rs2717035
rs2717036
rs72808453
rs2717038
rs1401100
rs72808454
rs2717039
rs72808455
rs2678896
rs2678897
rs2717040
rs1568252
rs1568253
rs1568254
rs72947165
rs117781343
rs1518393
rs1518394
rs146154616
rs2717041
rs72808464
rs77902252
rs145463017
rs78104330
rs6545674
rs6545675
rs59913344
rs72808467
rs72808468
rs77822407
rs79530050
rs76821328
rs60262666
rs2717042
rs2678900
rs61322978
rs2717043
rs72808472
rs79005319
rs72808473
rs185894616
rs71418413
rs12053511
rs74335207
rs75332123
rs17049262
rs61026067
rs72808477
rs72808478
rs60730828
rs67034577
rs77534782
rs77137412
rs17049270
rs146033272
rs72808481
rs72808482
rs17049272
rs7558693
rs144888013
rs147955168
rs17049273
rs71418416
rs143644429
rs55786752
rs2030237
rs932188
rs138746568
rs12622856
rs17049278
rs72808484
rs72808485
rs12713370
rs80284681
rs10172295
rs12470403
rs76227152
rs57471952
rs143561064
rs4672226
rs12476222
rs145540139
rs12463540
rs72808488
rs75221128
rs75914686
rs78448023
rs72808489
rs56370078
rs113963370
rs1518395
rs1607378
rs58995859
rs146293558
rs72808490
rs67993785
rs6732310
rs80088616
rs144251767
rs6717480
rs72808491
rs6545677
rs17049282
rs1518396
rs1518397
rs117054831
rs1518398
rs34821621
rs6758465
rs74888656
rs60748064
rs61452738
rs78603490
rs10496083
rs142136101
rs17049284
rs77622099
rs188471633
rs10496084
rs79200357
rs56136700
rs2312147
rs72808494
rs17049286
rs78704162
rs17049288
rs67880350
rs67919965
rs117981189
rs117731748
rs115659806
rs13405605
rs7573056
rs6755324
rs10496085
rs1518399
rs17049294
rs17049295
rs146174939
rs7561688
rs79127661
rs62140008
rs72808498
rs6545679
rs72808500
rs1518400
rs1518401
rs72808501
rs17049296
rs6719889
rs4672228
rs1401101
rs17049298
rs7568266
rs59378271
rs55723561
rs59309072
rs17049299
rs60152647
rs28583109
rs112016302
rs35876471
rs12471043
rs17049305
rs17049308
rs72810305
rs72810306
rs74896301
rs6732965
rs74563533
rs61548822
rs72810307
rs72810308
rs12470851
rs10210198
rs13033536
rs10171955
rs34191187
rs77102509
rs78281185
rs138272356
rs728574
rs17830749
rs12478718
rs375479083
rs17049312
rs55856965
rs11898024
rs67484511
rs72810316
rs17049314
rs17049316
rs72810317
rs140939869
rs17049318
rs1518404
rs1518403
rs13014613
rs6713551
rs76936805
rs10188390
rs72810318
rs961522
rs968850
rs11688078
rs986512
rs141765658
rs4672229
rs72810320
rs139075424
rs112226141
rs192039759
rs72810323
rs3771203
rs75122164
rs17049321
rs75631264
rs115529424
rs3771204
rs72810325
rs142298211
rs138696609
rs1371212
rs149451116
rs75297255
rs79521235
rs72810328
rs78831119
rs150975283
rs3771206
rs968653
rs10205421
rs143086441
rs10188070
rs2196806
rs13386389
rs117450830
rs73942293
rs117207297
rs78323352
rs28452374
rs12467842
rs141394127
rs72810332
rs184338377
rs76371772
rs1439269
rs72810334
rs115903989
rs1078191
rs893647
rs13392156
rs72618692
rs7577299
rs13399695
rs13402655
rs72810337
rs12620940
rs77808574
rs75018627
rs2165105
rs146453379
rs13414973
rs77495955
rs13430450
rs1051061
rs13386998
rs13424099
rs2118899
rs2118898
rs190371855
rs74840946
rs187828329
rs12473840
rs13001078
rs13008111
rs34287580
rs13384786
rs75070384
rs17049334
rs17049339
rs79502299
rs76367119
rs77452423
rs186318648
rs149157566
rs146826584
rs10198382
rs13033987
2:58334799_A_G
rs186271520
rs2118897
rs1016771
rs10167028
rs1025754
rs10496086
rs13011711
rs6722988
rs76192248
rs10203887
rs201812112
rs199961577
rs146303969
rs376801433
rs145085611
rs113508144
rs13018289
rs141195991
rs148014864
rs141041411
rs111493016
rs146293415
rs111258777
rs201080071
rs117508142
rs17049351
rs57176368
rs75686748
rs11125742
rs11125743
rs7558007
rs17182870
rs2043890
rs79972225
rs3771209
rs3771210
rs3771211
rs3771212
rs3771213
rs139499562
rs3771214
rs74546830
rs2304642
rs10496087
rs17183100
rs193172700
rs564481075
rs12999901
rs75593746
rs11678320
rs77547032
rs17049366
rs3771215
rs150582580
rs76569295
rs190810193
rs72810350
rs62140014
rs72810351
rs117700020
rs74599659
rs72810352
rs13410228
rs190381937
rs115632484
rs6727746
rs6729684
rs6714952
rs77676988
rs12713372
rs12713373
rs12472026
rs12996679
rs10172212
rs35248619
rs35844949
rs12475192
rs57390191
rs848294
rs848293
rs17049378
rs13427491
rs7596038
rs17049381
rs848292
rs10184957
rs3732136
rs848291
rs848290
rs10445895
rs10445896
rs12624152
rs146061251
rs848289
rs35773188
rs848288
rs149731356
rs11903456
rs848287
rs848286
rs848285
rs13417865
rs13032851
rs1100191
rs57267169
rs12469873
rs36000054
rs62140034
rs144304783
rs56028716
rs1100190
rs144960637
rs6752935
rs146866155
rs188681684
rs199860158
rs112109001
rs2691672
rs72810360
rs113273275
rs78928766
rs140698680
rs117808081
rs80225324
rs11687051
rs145482520
rs115084101
rs114792936
rs55809167
rs7558066
rs848282
rs848281
rs118086552
rs78035081
rs34335951
rs768298
rs3771216
rs181434409
rs848280
rs35672834
rs3755296
rs72810363
rs10490253
rs2098344
rs10178325
rs140991591
rs13023405
rs1100188
rs17049394
rs13421853
rs17049396
rs114954821
rs848279
rs187210033
rs72810371
rs848278
rs11125745
rs62140040
rs62140041
rs3755297
rs1011314
rs11903212
rs13006005
rs3771218
rs147079306
rs12476829
rs17049403
rs72810375
rs72810377
rs72810378
rs57344611
rs146100716
rs62140043
rs17049406
rs17049408
rs1404460
rs1404459
rs62140045
rs1404458
rs3821211
rs1404457
rs12475594
rs62140046
rs6709533
rs35925771
rs113506287
rs848284
rs112234416
rs35341336
rs17049416
rs79405536
rs17049417
rs3821212
rs62140047
rs6709460
rs13422760
rs72810385
rs72618694
rs12470316
rs12474593
rs62140048
rs6725148
rs62140049
rs112187740
rs62140050
rs17049420
rs13418724
rs3771220
rs3771221
rs62140051
rs60176808
rs57033851
rs79064653
rs58059919
rs12477242
rs28588526
rs7594702
rs79588315
rs17049422
rs72810393
rs112144223
rs72810394
rs6732505
rs6761301
rs28668929
rs72810396
rs3771222
rs56246409
rs79572158
rs3771224
rs7561771
rs17049423
rs80099621
rs72618695
rs2110664
rs192652413
rs11889211
rs72812352
rs72618696
rs12988249
rs34556232
rs56730649
rs79268223
rs72812354
rs6735296
rs4395240
rs72812357
rs2192690
rs17049425
rs72812358
rs12713377
rs112103317
rs17049429
rs117539972
rs13422644
rs141717093
rs17326957
rs56705143
rs2192689
rs2215962
rs2215961
rs9309304
rs12616896
rs17049431
rs11686281
rs13411119
rs61746304
rs13014231
rs17398871
rs6753170
rs71418485
rs11900584
rs10170257
rs11901899
rs11690710
rs76261327
rs78547376
rs143880166
rs13420084
rs878079
rs13012480
rs11894186
rs13017949
rs140011653
rs56394605
rs72618697
rs9789483
rs9789714
rs182604147
rs7593531
rs7593369
rs9973912
rs62141880
rs9973679
rs59187049
rs62141882
rs75499011
rs4672233
rs10164831
rs6739403
rs10490251
rs12713378
rs34613444
rs7560589
rs12618143
rs11125746
rs11125747
rs10169479
rs10172475
rs112144830
rs13004158
rs13004543
rs114307398
rs6706369
rs75946082
rs79267312
rs12614056
rs17398913
rs4349335
rs2024412
rs2024411
rs2024410
rs12713379
rs4340496
rs146954303
rs10490250
rs34574366
rs10178765
rs60851549
rs61292864
rs11891166
rs17049445
rs142486896
rs11891414
rs725451
rs725452
rs79552993
rs79833421
rs117982678
rs7355437
rs7355439
rs2861376
rs2215960
rs78423695
rs1156588
rs2861377
rs11125748
rs76606614
rs34692015
rs12713380
rs76817771
rs10490249
rs13006064
rs72618698
rs12988741
rs76582067
rs12615658
rs13399274
rs11885675
rs11901569
rs11886987
rs78656246
rs12151813
rs13412643
rs12713381
rs9646985
rs7595474
rs146881164
rs17049453
rs11899695
rs75919783
rs13002128
rs35459416
rs72618699
rs112263934
rs76040634
rs10168877
rs137894903
rs538574834
rs142105616
rs79697528
rs10188654
rs62141886
rs79129674
rs76964157
rs77570062
rs148061228
rs76717969
rs34520788
rs148803215
rs72812375
rs34286598
rs75494757
rs71418489
rs113684679
rs62141888
rs112917672
rs111278027
rs372905537
rs113334486
rs113874862
rs11895764
rs143094593
rs116242176
rs4464258
rs75505258
rs77637714
rs76443939
rs76414728
rs78593991
rs12105906
rs150260051
rs79298252
rs138254801
rs114653282
rs113568093
rs139632224
rs139501190
rs145910749
rs138882470
rs144021856
rs141343098
rs35549823
rs34101129
rs147159513
rs10182211
rs10205882
rs11903838
rs10165589
rs62141894
rs62141895
rs66648267
rs17049461
rs75942864
rs17049462
rs17049463
rs6708046
rs6721616
rs17049464
rs1990583
rs12612544
rs12619492
2:58567292_G_A
rs12619556
rs66778004
rs78784020
rs62141912
rs72618700
rs183028024
rs6734368
rs6708936
rs62141913
rs34560189
rs67171338
rs62141914
rs142123278
rs77578448
rs11894193
rs62141915
rs7586301
rs67435150
rs12618666
rs11896062
rs9941621
rs62141916
rs13013408
rs62141917
rs62141918
rs35417110
rs78617904
rs9941628
rs67337459
rs12713382
rs62141920
rs7570799
rs11125750
rs56685949
rs57442351
rs72618702
rs17049475
rs17049476
rs6761469
rs17049480
rs139276909
rs77524235
rs12463993
rs148442475
rs6740516
rs1990582
rs56397091
rs6545681
rs10490248
rs10490247
rs10195045
rs10195048
rs11902397
rs2011514
rs4672237
rs10201797
rs11884127
rs11900620
rs11900668
rs12619077
rs7577181
rs80194536
rs6756491
rs6731069
rs72621503
rs72621504
rs62141921
rs186321414
rs72621505
rs7588962
rs759337
rs2192660
rs72621506
rs72621507
rs78182623
rs72621508
rs887956
rs882465
rs17049485
rs2215940
rs76042383
rs6717530
rs72621509
rs72621510
rs12612425
rs17049487
rs72621511
rs72621512
rs722764
rs977789
rs6720114
rs72621513
rs55719877
rs17049491
rs72621514
rs72621515
rs72621516
rs11125752
rs72621517
rs72621518
rs17049494
rs6757964
rs17399154
rs368522910
rs10176196
rs151141151
rs140241338
rs10176478
rs11899566
rs149428063
rs6725744
rs72621519
rs62141926
rs62141927
rs62141928
rs10192578
rs2098340
rs7592696
rs62141929
rs13031654
rs12713383
rs13430734
rs4297865
rs4399710
rs4306701
rs77195527
rs76045944
rs10165812
rs57835671
rs12990607
rs4672238
rs66948726
rs62140767
rs62140768
rs62140769
rs36027524
rs12713384
rs2110634
rs7576558
rs62140770
rs4672239
rs6713597
rs6742696
rs13429883
rs4444510
rs144440962
rs10490246
rs2192663
rs72621520
rs66637216
rs12479300
rs7575084
rs11125753
rs11125754
rs10173640
rs62140771
rs7340335
rs57335427
rs58319294
rs72621521
rs56866776
rs4671325
rs6741076
rs111546627
rs142261226
rs34672264
rs34808046
rs6706504
rs35602979
rs35267016
rs6722302
rs62140775
rs78574936
rs7569608
rs12233149
rs7577048
rs4672240
rs10176211
rs10179027
rs1861226
rs6742908
rs4671326
rs41423548
rs7575955
rs62140778
rs72621522
rs62140779
rs6734591
rs2215941
rs77916448
rs62140780
rs76869793
rs72621523
rs78031001
rs12613228
rs62140781
rs72621524
rs66485539
rs6759994
rs2192661
rs59002111
rs1019283
rs10176492
rs10211272
rs6710618
rs11884509
rs6753024
rs10179553
rs56873970
rs144026150
rs6757755
rs57032345
rs7570272
rs10427214
rs17049502
rs62140783
rs17049504
rs980481
rs13010099
rs192481977
rs2052246
rs62140784
rs12990926
rs72621525
rs7558092
rs7558293
rs71418493
rs6725760
rs56161141
2:58675998_A_C
rs6714756
rs13024239
rs6730267
rs1016756
rs59856936
rs13416557
rs57178144
rs13393928
rs2052245
rs7588141
rs28723503
rs75883103
rs62140786
rs17049508
rs3732138
rs62140788
rs17049509
rs75921596
rs17399306
rs57292735
rs61432689
rs2075171
rs56964908
rs7606002
rs7579788
rs17399334
rs72813929
rs13419070
rs13419157
rs13419270
rs6708867
rs6545683
rs13388506
rs6742732
rs78118956
rs74533536
rs13418402
rs17049514
rs186109914
rs147487619
rs6743916
rs139194401
rs10174892
rs57901007
rs62140821
rs117155727
rs77887129
rs76634407
rs79201318
rs117366429
rs72813935
rs6734347
rs6734356
rs147033998
rs77730828
rs11894830
rs10084331
rs10198702
rs10175353
rs66930669
rs10187786
rs6738399
rs187143552
rs62140822
rs138675793
rs72813942
rs57520055
rs140393599
rs2215939
rs68130012
rs77281631
rs56709809
rs11898834
rs76485342
rs138645578
rs17049520
rs67895037
rs17327530
rs72621526
rs75791662
rs143189485
rs111913632
rs57795315
rs2019198
rs150665615
rs77580404
rs150973669
rs11888764
rs76294819
rs80145190
rs56136862
rs58749016
rs146375477
rs77766266
rs57174143
rs67550173
rs140310825
rs61094612
rs112456370
rs55906548
rs55769874
rs62140827
rs13387871
rs117492677
rs60703163
rs13394768
rs60975403
rs11125755
rs6545684
rs13427532
rs77515844
rs7557639
rs62140829
rs77145644
rs76722379
rs990504
rs139039429
rs4233971
rs146252488
rs4233972
rs4233973
rs13007356
rs72813949
rs148614227
rs72621527
rs77434063
rs115696528
rs118075518
rs75424153
rs35609938
rs6744261
rs6719904
rs72813952
rs10490086
rs66705052
rs10166690
rs764975
rs72621528
rs764974
rs57844305
rs2862097
rs117833445
rs7569529
rs72813956
rs184883828
rs17269091
rs75494053
rs7600706
rs11896571
rs72813958
rs576452309
rs7608397
rs78121516
rs115501840
rs7579941
rs77320840
rs56188815
rs10460509
rs6545685
rs57725878
rs10490087
rs75463268
rs76997205
rs142213187
rs77640818
rs7561291
rs7561508
rs17049535
rs6732504
rs111542562
rs150943497
rs13411006
rs12618801
rs17269098
rs72813966
rs72813967
rs7576444
rs117988236
rs57091913
rs10490088
rs145834414
rs7422887
rs13432106
rs12053288
rs17049545
rs17049548
rs11125757
rs17049549
rs183453745
rs76809435
rs188809447
rs6725231
rs17269105
rs142388769
rs10197655
rs118013863
rs77048907
rs6736526
rs929641
rs112945192
rs62140858
rs994836
rs994835
rs994834
rs11895326
rs75906988
rs933525
rs12997900
rs6736025
rs76718717
rs7589421
rs6740269
rs7592270
rs12616350
rs61140557
rs7596862
rs6545686
rs57397978
rs17039689
rs7565001
rs73942379
rs6742669
rs76890034
rs6718563
rs6750316
rs74803170
rs149262216
rs61248173
rs60893550
rs6712660
rs148785145
rs76608235
rs11891209
rs72813977
rs62140859
rs13022972
rs74635411
rs61477967
rs7589935
rs117879900
rs79877135
rs118129037
rs6744844
rs62142261
rs7571367
rs117782622
rs12992104
rs13410793
rs2902140
rs12999638
rs12999803
rs75900689
rs12053355
rs7604277
rs17049573
rs72813979
rs6723710
rs6752304
rs12713385
rs17049575
rs7577494
rs12996947
rs7577794
rs188708692
rs111397300
rs7595056
rs6760072
rs7607950
rs6545688
rs17838396
rs74408522
rs13010324
rs145443425
rs1012545
rs57438706
rs185238100
rs17049584
rs17049585
rs12612428
rs17049586
rs7589338
rs6743555
rs117375788
rs143115624
rs77766559
rs7569678
rs17049587
rs72813982
rs75895759
rs17269126
rs12469198
rs12464991
rs6727462
rs12612876
rs6759720
rs6717881
rs6731302
rs11887255
rs76974998
rs6545689
rs6545690
rs6545691
rs6545692
rs11125758
rs7592292
rs67604407
rs112681844
rs76054445
rs78206614
rs77226661
rs12052329
rs77820611
rs184169927
rs12619586
rs78274495
rs13008306
rs62142264
rs117635234
rs12713386
rs12616216
rs12616865
rs13029039
rs72813988
rs10490089
rs116683751
rs7582795
rs13013410
rs11896426
rs77527549
rs11892323
rs6545694
rs4119149
rs35720432
rs79945076
rs114529686
rs116219610
rs2902142
rs6545695
rs117319986
rs4672249
rs4672250
rs74571885
rs7419776
rs1861415
rs144314565
rs1861414
rs59413904
rs79526820
rs7599857
rs2041813
rs2041811
rs117979685
rs7584990
rs13011109
rs4672251
rs12994912
rs146087706
rs11901148
rs4672252
rs118147622
rs75651796
rs78835859
rs17049614
rs1922786
rs1922787
rs144447805
rs7572387
rs17190583
rs78797502
rs10184424
rs10187702
rs4672253
rs72813998
rs76760147
rs7591633
rs17269154
rs741310
rs7598875
rs17190597
rs75242975
rs72814000
rs1922779
rs1158041
rs1030035
rs78796607
rs74705762
rs74779491
rs6724384
rs77168259
rs1922778
rs115511771
rs7582485
rs10490091
rs1159609
rs2019102
rs17190618
rs17049638
```
