## Supplementary material for "Characterization of shared and ancestry-specific signals driving complex traits using multi-ancestry fine-mapping": s1.afreq

```
#CHROM	ID	REF	ALT	ALT_FREQS	OBS_CT
2	rs118171195	T	C	0.185885	1006
2	rs150321383	C	G	0.0178926	1006
2	rs137955432	C	T	0.0447316	1006
2	rs190864690	C	G	0.00596421	1006
2	rs141109170	C	A	0.0109344	1006
2	rs12470319	A	T	0.683897	1006
2	rs58306488	T	C	0.185885	1006
2	rs74584788	T	C	0.0109344	1006
2	rs75331541	T	C	0.185885	1006
2	rs78097470	T	C	0.185885	1006
2	rs75276531	C	A	0.185885	1006
2	rs75260640	T	C	0.185885	1006
2	rs72813248	A	T	0.178926	1006
2	rs79953087	C	T	0.185885	1006
2	rs75345425	G	A	0.185885	1006
2	rs13417963	C	T	0.681909	1006
2	rs76435031	A	T	0.185885	1006
2	rs77583625	G	T	0.0397614	1006
2	rs75100022	C	A	0.185885	1006
2	rs35795218	A	T	0.100398	1006
2	rs115998421	T	A	0.0745527	1006
2	rs78128840	T	G	0.185885	1006
2	rs75326344	G	A	0.185885	1006
2	rs75997510	T	C	0.082505	1006
2	rs78536160	T	C	0.185885	1006
2	rs79791523	C	T	0.185885	1006
2	rs78291502	A	T	0.185885	1006
2	rs4616514	C	T	0.696819	1006
2	rs78811627	G	C	0.185885	1006
2	rs4233965	G	C	0.279324	1006
2	rs80256748	G	A	0.185885	1006
2	rs34698223	C	G	0.105368	1006
2	rs79917172	A	C	0.185885	1006
2	rs77539198	C	T	0.185885	1006
2	rs4443033	C	T	0.704771	1006
2	rs111373732	G	A	0.0487078	1006
2	rs75779145	G	A	0.185885	1006
2	rs78995788	A	C	0.185885	1006
2	rs77378988	A	G	0.185885	1006
2	rs75248658	G	A	0.185885	1006
2	rs79484680	A	T	0.185885	1006
2	rs79954602	A	T	0.184891	1006
2	rs75324556	A	T	0.16004	1006
2	rs78187600	T	A	0.0715706	1006
2	rs76667853	T	A	0.185885	1006
2	rs115104937	A	T	0.185885	1006
2	rs114122449	A	G	0.185885	1006
2	rs10187108	A	G	0.708748	1006
2	rs116404125	A	G	0.184891	1006
2	rs143073815	T	C	0.186879	1006
2	rs146678737	T	C	0.0487078	1006
2	rs115925534	G	A	0.186879	1006
2	rs113953558	C	T	0.0775348	1006
2	rs145196985	A	T	0.185885	1006
2	rs138138827	C	T	0.0487078	1006
2	rs116189160	G	C	0.185885	1006
2	rs141773942	C	A	0.185885	1006
2	rs150148629	A	G	0.185885	1006
2	rs7425288	G	A	0.698807	1006
2	rs6419630	G	A	0.699801	1006
2	rs115816992	G	A	0.185885	1006
2	rs149388568	C	G	0.185885	1006
2	rs147482849	C	T	0.185885	1006
2	rs139929227	A	G	0.185885	1006
2	rs4640426	A	T	0.16004	1006
2	rs78710628	A	G	0.185885	1006
2	rs11886065	G	A	0.0308151	1006
2	rs77370089	A	G	0.185885	1006
2	rs74893462	A	T	0.185885	1006
2	rs72813250	G	A	0.0258449	1006
2	rs139356566	G	T	0.0178926	1006
2	rs116116758	T	G	0.0337972	1006
2	rs10183273	T	C	0.358847	1006
2	rs78982353	G	A	0.185885	1006
2	rs10173829	G	C	0.0725646	1006
2	rs74260852	A	C	0.082505	1006
2	rs116806939	T	G	0.0178926	1006
2	rs78787363	T	C	0.185885	1006
2	rs13396182	G	A	0.0725646	1006
2	rs4361167	A	G	0.082505	1006
2	rs78127156	T	C	0.0487078	1006
2	rs79735097	C	T	0.185885	1006
2	rs74945739	T	C	0.185885	1006
2	rs79381252	G	A	0.185885	1006
2	rs76383144	T	C	0.185885	1006
2	rs77210340	A	G	0.185885	1006
2	rs79030175	A	G	0.0795229	1006
2	rs76805583	T	A	0.082505	1006
2	rs59799030	T	A	0.184891	1006
2	rs61327043	T	C	0.184891	1006
2	rs61631572	T	A	0.185885	1006
2	rs77379620	T	A	0.184891	1006
2	rs79474867	T	C	0.185885	1006
2	rs75656416	G	A	0.0725646	1006
2	rs74393631	C	G	0.184891	1006
2	rs80316686	T	C	0.185885	1006
2	rs76648240	A	G	0.162028	1006
2	rs79383389	G	C	0.185885	1006
2	rs62160601	T	C	0.301193	1006
2	rs4233966	T	C	0.784294	1006
2	rs79141874	G	T	0.184891	1006
2	rs80071781	C	T	0.185885	1006
2	rs76301466	T	C	0.185885	1006
2	rs74414566	A	G	0.185885	1006
2	rs76482740	C	T	0.186879	1006
2	rs77207888	C	T	0.185885	1006
2	rs62160603	C	G	0.0318091	1006
2	rs60511391	A	C	0.185885	1006
2	rs58796606	C	T	0.185885	1006
2	rs58148005	A	G	0.185885	1006
2	rs77722072	G	C	0.185885	1006
2	rs77811236	G	A	0.185885	1006
2	rs77361291	G	T	0.185885	1006
2	rs75232661	T	C	0.185885	1006
2	rs78607855	A	G	0.185885	1006
2	rs11125697	C	T	0.185885	1006
2	rs11125698	C	T	0.185885	1006
2	rs75450032	A	C	0.0795229	1006
2	rs11125699	T	A	0.185885	1006
2	rs11125700	G	A	0.185885	1006
2	rs138992143	A	G	0.185885	1006
2	rs112665013	C	A	0.082505	1006
2	rs114672777	C	T	0.185885	1006
2	rs74796153	T	A	0.185885	1006
2	rs78664305	C	A	0.185885	1006
2	rs79569261	C	T	0.185885	1006
2	rs75441108	T	A	0.185885	1006
2	rs74867067	T	C	0.185885	1006
2	rs4531969	G	A	0.0775348	1006
2	rs77725020	G	C	0.082505	1006
2	rs114498376	C	A	0.185885	1006
2	rs79170886	A	G	0.185885	1006
2	rs11125701	T	C	0.185885	1006
2	rs11125702	G	A	0.185885	1006
2	rs116560599	A	G	0.185885	1006
2	rs116060489	A	G	0.185885	1006
2	rs11125703	G	A	0.185885	1006
2	rs11125704	C	T	0.186879	1006
2	rs11125707	A	C	0.185885	1006
2	rs11125708	G	A	0.185885	1006
2	rs74835314	C	A	0.185885	1006
2	rs78984215	C	T	0.185885	1006
2	rs76688185	C	G	0.185885	1006
2	rs74718663	T	A	0.082505	1006
2	rs77020522	G	A	0.185885	1006
2	rs74561124	C	T	0.185885	1006
2	rs77808449	T	A	0.185885	1006
2	rs78616743	T	C	0.185885	1006
2	rs76540892	A	T	0.185885	1006
2	rs76004284	T	C	0.185885	1006
2	rs77772329	G	C	0.185885	1006
2	rs74563824	T	C	0.185885	1006
2	rs12622457	T	C	0.28827	1006
2	rs78831225	A	G	0.185885	1006
2	rs75552643	C	T	0.185885	1006
2	rs75862733	G	A	0.185885	1006
2	rs76197920	T	C	0.15507	1006
2	rs78665527	T	C	0.185885	1006
2	rs78745375	T	C	0.0755467	1006
2	rs78965205	T	A	0.185885	1006
2	rs4271799	G	T	0.277336	1006
2	rs4567919	A	G	0.707753	1006
2	rs10188417	A	G	0.0725646	1006
2	rs77757404	T	C	0.0487078	1006
2	rs61605216	G	A	0.185885	1006
2	rs61507045	T	G	0.184891	1006
2	rs7599176	C	A	0.701789	1006
2	rs78161148	T	A	0.0487078	1006
2	rs75977316	G	A	0.185885	1006
2	rs79545138	G	C	0.185885	1006
2	rs141280147	G	C	0.0149105	1006
2	rs188021280	A	G	0.0139165	1006
2	rs150481866	C	T	0.0119284	1006
2	rs4300874	G	C	0.185885	1006
2	rs4233967	A	G	0.630219	1006
2	rs4550703	G	A	0.185885	1006
2	rs10195079	A	T	0.0725646	1006
2	rs76006293	T	C	0.185885	1006
2	rs76921717	T	C	0.185885	1006
2	rs149194005	T	G	0.0129225	1006
2	rs78368945	A	T	0.185885	1006
2	rs78091933	T	C	0.082505	1006
2	rs74989867	T	A	0.185885	1006
2	rs74868339	C	T	0.185885	1006
2	rs77412531	T	C	0.186879	1006
2	rs74606093	G	A	0.185885	1006
2	rs76410784	A	G	0.185885	1006
2	rs76593499	G	A	0.185885	1006
2	rs79667427	C	T	0.185885	1006
2	rs13419002	A	G	0.156064	1006
2	rs4233968	G	A	0.185885	1006
2	rs10175799	C	T	0.0725646	1006
2	rs115820842	C	T	0.178926	1006
2	rs112037156	A	T	0.0487078	1006
2	rs79699513	G	A	0.082505	1006
2	rs4619596	G	A	0.0805169	1006
2	rs78509261	T	C	0.185885	1006
2	rs76987678	A	T	0.082505	1006
2	rs7421835	T	C	0.185885	1006
2	rs76063220	G	A	0.185885	1006
2	rs78834454	A	T	0.185885	1006
2	rs79295111	C	T	0.0308151	1006
2	rs7565516	C	G	0.545726	1006
2	rs4539779	A	T	0.185885	1006
2	rs7422749	T	C	0.185885	1006
2	rs77300713	A	T	0.185885	1006
2	rs74789783	T	A	0.185885	1006
2	rs138419259	G	C	0.0725646	1006
2	rs7420965	C	A	0.185885	1006
2	rs112746768	C	T	0.0725646	1006
2	rs116716103	C	G	0.185885	1006
2	rs114489950	T	C	0.185885	1006
2	rs9752642	T	A	0.55169	1006
2	rs12988156	G	A	0.10338	1006
2	rs74260855	C	T	0.162028	1006
2	rs77924559	G	A	0.185885	1006
2	rs28833843	G	T	0.0725646	1006
2	rs77630089	A	G	0.185885	1006
2	rs79115104	A	G	0.185885	1006
2	rs76548754	C	T	0.185885	1006
2	rs77352233	A	T	0.185885	1006
2	rs77325942	C	G	0.185885	1006
2	rs76828106	T	C	0.186879	1006
2	rs77402802	A	C	0.185885	1006
2	rs138732124	G	C	0.0129225	1006
2	rs13003945	T	G	0.700795	1006
2	rs6716579	C	T	0.700795	1006
2	rs34149323	A	G	0.280318	1006
2	rs79676485	C	T	0.183897	1006
2	rs78835887	C	T	0.183897	1006
2	rs75423731	A	T	0.183897	1006
2	rs79642928	T	C	0.082505	1006
2	rs12617654	G	A	0.286282	1006
2	rs4271757	A	C	0.706759	1006
2	rs74260857	T	A	0.082505	1006
2	rs10187637	C	T	0.699801	1006
2	rs78318463	A	T	0.0487078	1006
2	rs77114364	C	T	0.183897	1006
2	rs75627121	T	C	0.183897	1006
2	rs112881501	T	C	0.0725646	1006
2	rs78859314	G	C	0.0487078	1006
2	rs76576761	T	C	0.185885	1006
2	rs80283679	A	G	0.185885	1006
2	rs77932840	T	C	0.0149105	1006
2	rs59712940	A	C	0.185885	1006
2	rs78142389	C	T	0.0715706	1006
2	rs58944565	G	T	0.183897	1006
2	rs145327062	G	A	0.0795229	1006
2	rs12473454	G	A	0.27833	1006
2	rs4446062	G	A	0.263419	1006
2	rs4672206	G	A	0.4334	1006
2	rs148047642	G	A	0.0139165	1006
2	rs114097117	A	G	0.185885	1006
2	rs138286161	C	A	0.0387674	1006
2	rs114950188	G	A	0.0367793	1006
2	rs12464122	T	C	0.708748	1006
2	rs142414994	T	G	0.0188867	1006
2	rs143256494	G	A	0.0308151	1006
2	rs58191793	T	C	0.185885	1006
2	rs61083901	A	G	0.185885	1006
2	rs4263099	T	G	0.105368	1006
2	rs7426115	T	G	0.185885	1006
2	rs114501384	A	T	0.185885	1006
2	rs149105009	G	C	0.0119284	1006
2	rs146015020	T	C	0.183897	1006
2	rs147820776	G	C	0.0188867	1006
2	rs141688389	G	A	0.183897	1006
2	rs4671305	A	G	0.708748	1006
2	rs150185570	C	G	0.183897	1006
2	rs115141688	T	A	0.183897	1006
2	rs138959885	G	A	0.0725646	1006
2	rs111838930	C	T	0.151093	1006
2	rs111490761	T	A	0.154076	1006
2	rs540655834	C	G	0.00795229	1006
2	rs7597827	C	T	0.256461	1006
2	rs147836537	G	A	0.183897	1006
2	rs141338116	G	T	0.083499	1006
2	rs7571374	A	G	0.708748	1006
2	rs12713339	T	C	0.708748	1006
2	rs75503274	G	A	0.183897	1006
2	rs80035640	C	T	0.183897	1006
2	rs75947435	T	A	0.082505	1006
2	rs79933056	C	G	0.187873	1006
2	rs58337425	G	A	0.183897	1006
2	rs34393237	C	A	0.279324	1006
2	rs12620967	G	A	0.700795	1006
2	rs12611561	T	A	0.17992	1006
2	rs77473670	A	G	0.189861	1006
2	rs76103635	A	G	0.189861	1006
2	rs76034522	A	G	0.0308151	1006
2	rs61105931	C	T	0.189861	1006
2	rs79390367	G	T	0.082505	1006
2	rs75982143	T	C	0.0487078	1006
2	rs12615474	A	G	0.178926	1006
2	rs1608217	G	C	0.186879	1006
2	rs1608216	T	C	0.188867	1006
2	rs112877062	T	C	0.0725646	1006
2	rs112022226	A	G	0.0725646	1006
2	rs140518418	A	C	0.0168986	1006
2	rs72813260	T	C	0.0765408	1006
2	rs138491069	A	G	0.0258449	1006
2	rs6743911	G	T	0.359841	1006
2	rs1589603	A	G	0.187873	1006
2	rs77501808	C	T	0.0596421	1006
2	rs72813261	T	C	0.17992	1006
2	rs75254793	A	G	0.184891	1006
2	rs79745034	G	A	0.0139165	1006
2	rs111877712	C	T	0.0596421	1006
2	rs72939719	C	T	0.188867	1006
2	rs72939722	A	G	0.188867	1006
2	rs115686912	T	A	0.0159046	1006
2	rs140584725	C	A	0.178926	1006
2	rs114718790	T	C	0.187873	1006
2	rs114729034	A	G	0.186879	1006
2	rs76727205	T	C	0.162028	1006
2	rs72813263	C	T	0.178926	1006
2	rs75436282	T	G	0.15507	1006
2	rs1916142	T	C	0.162028	1006
2	rs1916141	C	A	0.0795229	1006
2	rs6545644	C	G	0.0795229	1006
2	rs7599954	G	A	0.0795229	1006
2	rs72813265	A	T	0.176938	1006
2	rs76796443	G	A	0.0178926	1006
2	rs75250694	A	G	0.114314	1006
2	rs7603447	C	A	0.163022	1006
2	rs13389935	C	G	0.0735586	1006
2	rs2037518	G	C	0.701789	1006
2	rs75525887	G	C	0.0109344	1006
2	rs72813266	C	T	0.178926	1006
2	rs75972485	C	T	0.186879	1006
2	rs1403335	T	C	0.28827	1006
2	rs73941244	T	C	0.0745527	1006
2	rs1522760	T	C	0.713718	1006
2	rs76773290	A	T	0.186879	1006
2	rs78884258	A	G	0.0417495	1006
2	rs78345073	A	G	0.0795229	1006
2	rs79232511	G	A	0.0805169	1006
2	rs12470317	G	A	0.17992	1006
2	rs76165394	C	T	0.0308151	1006
2	rs7572947	G	A	0.287276	1006
2	rs77956017	T	C	0.0198807	1006
2	rs75130654	C	G	0.0795229	1006
2	rs111544272	T	A	0.0805169	1006
2	rs111549614	A	G	0.0805169	1006
2	rs79110916	T	C	0.0735586	1006
2	rs77645745	A	G	0.0805169	1006
2	rs77646241	A	G	0.00596421	1006
2	rs76803704	C	T	0.0795229	1006
2	rs189623331	T	A	0.0129225	1006
2	rs79861839	C	G	0.189861	1006
2	rs76952451	G	A	0.0735586	1006
2	rs13020982	G	A	0.281312	1006
2	rs12477131	A	G	0.106362	1006
2	rs2310821	G	A	0.0805169	1006
2	rs78345945	T	C	0.189861	1006
2	rs75699260	T	C	0.189861	1006
2	rs10170629	A	G	0.178926	1006
2	rs10194729	G	A	0.701789	1006
2	rs17048745	A	G	0.0805169	1006
2	rs115560526	C	A	0.0308151	1006
2	rs17805237	T	A	0.204771	1006
2	rs13383742	T	A	0.204771	1006
2	rs17048746	A	G	0.161034	1006
2	rs17805303	G	C	0.189861	1006
2	rs17192322	A	G	0.0487078	1006
2	rs17192343	G	A	0.17992	1006
2	rs17048747	A	G	0.266402	1006
2	rs1357379	C	A	0.436382	1006
2	rs191531064	T	G	0.0159046	1006
2	rs191292065	G	A	0.0129225	1006
2	rs13428790	C	A	0.0735586	1006
2	rs17192434	T	C	0.189861	1006
2	rs112483559	C	T	0.0795229	1006
2	rs60427748	G	A	0.17992	1006
2	rs78332698	G	A	0.0805169	1006
2	rs77402189	G	A	0.0805169	1006
2	rs113619341	G	A	0.0805169	1006
2	rs13432695	C	T	0.0735586	1006
2	rs139099907	G	A	0.0795229	1006
2	rs114959168	C	T	0.0805169	1006
2	rs149956420	C	A	0.183897	1006
2	rs57567886	G	T	0.154076	1006
2	rs115243440	G	A	0.0238569	1006
2	rs114148317	G	A	0.0407555	1006
2	rs76457688	G	C	0.0805169	1006
2	rs17805484	T	G	0.290258	1006
2	rs1357378	T	A	0.287276	1006
2	rs77063340	A	C	0.0487078	1006
2	rs1403271	T	C	0.17992	1006
2	rs75189617	C	A	0.0795229	1006
2	rs7607700	C	T	0.699801	1006
2	rs75129883	A	G	0.185885	1006
2	rs143306179	G	C	0.0139165	1006
2	rs13408500	T	C	0.234592	1006
2	rs113805570	A	G	0.0735586	1006
2	rs144510382	T	C	0.0208748	1006
2	rs113770550	C	T	0.0487078	1006
2	rs1818824	A	T	0.705765	1006
2	rs78893079	T	C	0.0487078	1006
2	rs150143596	G	A	0.0178926	1006
2	rs79984372	A	C	0.0308151	1006
2	rs2204143	T	A	0.709742	1006
2	rs77152829	T	C	0.16004	1006
2	rs74329396	C	T	0.0487078	1006
2	rs151068549	A	G	0.0487078	1006
2	rs78084001	C	A	0.0805169	1006
2	rs4672207	C	T	0.178926	1006
2	rs34495487	G	C	0.109344	1006
2	rs80004569	G	A	0.0805169	1006
2	rs79293457	G	A	0.178926	1006
2	rs72813271	A	G	0.0129225	1006
2	rs74260859	A	C	0.234592	1006
2	rs1357377	C	T	0.697813	1006
2	rs112533572	T	C	0.184891	1006
2	rs139525243	T	C	0.0407555	1006
2	rs112549296	T	C	0.0487078	1006
2	rs1879931	G	A	0.696819	1006
2	rs1818823	T	C	0.184891	1006
2	rs150254307	T	A	0.0109344	1006
2	rs11125710	G	T	0.695825	1006
2	rs77515502	A	G	0.0735586	1006
2	rs11125711	G	A	0.515905	1006
2	rs13401303	C	G	0.772366	1006
2	rs76785474	T	C	0.182903	1006
2	rs36077725	G	C	0.101392	1006
2	rs10153764	C	T	0.0735586	1006
2	rs12618069	G	C	0.178926	1006
2	rs4365449	A	G	0.183897	1006
2	rs12464621	A	G	0.286282	1006
2	rs113064250	C	T	0.0596421	1006
2	rs147804554	C	T	0.154076	1006
2	rs149020427	C	A	0.180915	1006
2	rs11687446	T	G	0.0149105	1006
2	rs71416484	T	C	0.0149105	1006
2	rs55877153	A	G	0.109344	1006
2	rs75762248	C	T	0.0735586	1006
2	rs17048752	T	C	0.0805169	1006
2	rs77769847	T	A	0.0487078	1006
2	rs17805605	T	C	0.0487078	1006
2	rs78568171	C	T	0.0735586	1006
2	rs115076804	T	C	0.0149105	1006
2	rs17192679	G	A	0.0487078	1006
2	rs17805647	A	T	0.178926	1006
2	rs13014497	G	A	0.28827	1006
2	rs112163870	A	G	0.154076	1006
2	rs1200620	G	A	0.975149	1006
2	rs4672208	T	C	0.291252	1006
2	rs181062395	T	C	0.0168986	1006
2	rs4672209	A	C	0.285288	1006
2	rs138838701	A	G	0.2167	1006
2	rs111871457	T	A	0.0735586	1006
2	rs78042542	G	A	0.0805169	1006
2	rs1554525	A	G	0.0805169	1006
2	rs4671306	T	C	0.178926	1006
2	rs143266778	T	C	0.0168986	1006
2	rs1357340	A	G	0.704771	1006
2	rs75018434	T	C	0.0337972	1006
2	rs13004837	A	G	0.708748	1006
2	rs72813286	T	A	0.289264	1006
2	rs13420836	G	C	0.704771	1006
2	rs115633149	T	C	0.0377734	1006
2	rs17805808	C	G	0.287276	1006
2	rs17048762	C	T	0.0795229	1006
2	rs12468519	A	G	0.28827	1006
2	rs12468561	A	T	0.782306	1006
2	rs138967980	A	G	0.181909	1006
2	rs116748494	T	A	0.17992	1006
2	rs72813291	G	T	0.178926	1006
2	rs72813293	T	C	0.178926	1006
2	rs12052443	T	A	0.290258	1006
2	rs12052778	A	C	0.109344	1006
2	rs34478304	A	C	0.110338	1006
2	rs79714960	T	C	0.0318091	1006
2	rs1949705	T	C	0.290258	1006
2	rs77621473	C	T	0.253479	1006
2	rs113040993	G	T	0.0735586	1006
2	rs147700692	T	C	0.0159046	1006
2	rs1403333	A	G	0.705765	1006
2	rs1403334	G	A	0.178926	1006
2	rs1403273	A	G	0.705765	1006
2	rs17048767	C	T	0.106362	1006
2	rs77272075	T	C	0.0487078	1006
2	rs10192883	A	C	0.154076	1006
2	rs17048770	G	A	0.082505	1006
2	rs59564753	A	G	0.0805169	1006
2	rs61089971	C	T	0.082505	1006
2	rs184813280	C	A	0.00894632	1006
2	rs17805963	G	A	0.17992	1006
2	rs17193105	C	T	0.518887	1006
2	rs13004647	G	A	0.101392	1006
2	rs56910262	T	C	0.153082	1006
2	rs1949706	T	G	0.181909	1006
2	rs35569120	C	A	0.0984095	1006
2	rs13407874	T	C	0.154076	1006
2	rs77649852	T	C	0.0805169	1006
2	rs77623244	A	C	0.0188867	1006
2	rs1916075	T	C	0.702783	1006
2	rs12328288	C	T	0.0735586	1006
2	rs1522686	C	A	0.702783	1006
2	rs1357342	G	A	0.182903	1006
2	rs1357343	A	G	0.181909	1006
2	rs13407533	A	G	0.0735586	1006
2	rs113755622	A	G	0.0487078	1006
2	rs17048780	G	A	0.188867	1006
2	rs34847966	T	C	0.10835	1006
2	rs1522687	T	G	0.525845	1006
2	rs1403274	G	A	0.17992	1006
2	rs13396309	T	G	0.15507	1006
2	rs78848250	G	A	0.0159046	1006
2	rs115195555	C	T	0.0467197	1006
2	rs13386671	C	T	0.0735586	1006
2	rs72933546	G	A	0.154076	1006
2	rs77588811	A	T	0.0735586	1006
2	rs13415725	A	G	0.15507	1006
2	rs13390366	C	T	0.516899	1006
2	rs13418551	A	G	0.154076	1006
2	rs79314637	G	T	0.183897	1006
2	rs13400169	C	T	0.0745527	1006
2	rs10181692	C	T	0.0745527	1006
2	rs149305735	T	C	0.265408	1006
2	rs10211664	A	C	0.0745527	1006
2	rs72814506	T	C	0.0149105	1006
2	rs6722296	C	G	0.780318	1006
2	rs7602729	A	G	0.0795229	1006
2	rs1522680	C	T	0.10338	1006
2	rs1522681	C	T	0.780318	1006
2	rs150784784	C	T	0.0149105	1006
2	rs79179247	T	C	0.265408	1006
2	rs17806288	C	G	0.173956	1006
2	rs61137134	A	G	0.0805169	1006
2	rs75840320	G	C	0.0178926	1006
2	rs36099258	A	T	0.105368	1006
2	rs6749659	G	A	0.0805169	1006
2	rs6749834	C	G	0.0308151	1006
2	rs75693951	T	C	0.0805169	1006
2	rs74951896	A	G	0.267396	1006
2	rs80172422	T	C	0.267396	1006
2	rs72814508	A	C	0.178926	1006
2	rs12464561	G	A	0.107356	1006
2	rs74464625	T	C	0.0308151	1006
2	rs114754147	T	C	0.0755467	1006
2	rs57242381	C	G	0.264414	1006
2	rs114005667	A	T	0.0447316	1006
2	rs10170869	C	A	0.0745527	1006
2	rs142429568	G	T	0.0258449	1006
2	rs10171207	G	A	0.0745527	1006
2	rs1851444	A	G	0.708748	1006
2	rs10174062	C	T	0.178926	1006
2	rs78714921	A	G	0.0805169	1006
2	rs76764141	T	C	0.0745527	1006
2	rs75278665	A	T	0.0745527	1006
2	rs78398045	A	C	0.183897	1006
2	rs10189684	T	C	0.708748	1006
2	rs144683745	C	T	0.00894632	1006
2	rs13395857	C	T	0.0745527	1006
2	rs13409605	T	C	0.0745527	1006
2	rs77454073	C	T	0.0805169	1006
2	rs76360979	C	T	0.0745527	1006
2	rs10193073	T	C	0.0735586	1006
2	rs79131179	G	C	0.156064	1006
2	rs10204326	A	G	0.17992	1006
2	rs76141803	T	C	0.15507	1006
2	rs75236360	A	G	0.15507	1006
2	rs28793935	A	G	0.17992	1006
2	rs111236445	G	C	0.0795229	1006
2	rs78120577	G	T	0.0795229	1006
2	rs114009134	C	T	0.0328032	1006
2	rs13424125	T	C	0.0745527	1006
2	rs13410898	G	C	0.0745527	1006
2	rs3856518	T	C	0.264414	1006
2	rs7575691	G	C	0.0795229	1006
2	rs13413786	C	T	0.0745527	1006
2	rs76705514	T	A	0.0308151	1006
2	rs72935538	C	T	0.0745527	1006
2	rs75169641	T	C	0.0745527	1006
2	rs74934462	C	T	0.141153	1006
2	rs13389238	A	G	0.0745527	1006
2	rs74680021	A	C	0.263419	1006
2	rs13398603	C	T	0.0745527	1006
2	rs77902302	G	T	0.0805169	1006
2	rs13399155	C	G	0.421471	1006
2	rs79035963	T	A	0.0178926	1006
2	rs17806395	T	C	0.0487078	1006
2	rs6743780	A	G	0.15507	1006
2	rs6715855	G	T	0.0745527	1006
2	rs150329102	T	C	0.0178926	1006
2	rs7570448	C	T	0.437376	1006
2	rs12478981	A	G	0.115308	1006
2	rs17048787	A	G	0.192843	1006
2	rs61321208	T	C	0.102386	1006
2	rs59656177	A	G	0.102386	1006
2	rs7591579	T	C	0.523857	1006
2	rs6731999	C	G	0.102386	1006
2	rs17048789	G	A	0.0447316	1006
2	rs10199455	C	T	0.435388	1006
2	rs7599267	T	A	0.519881	1006
2	rs7599407	T	C	0.102386	1006
2	rs74436435	A	C	0.0576541	1006
2	rs34201474	G	A	0.109344	1006
2	rs141487170	G	C	0.0109344	1006
2	rs149876749	G	A	0.0109344	1006
2	rs10432641	A	G	0.109344	1006
2	rs4672210	G	T	0.0795229	1006
2	rs80165520	C	T	0.109344	1006
2	rs6747686	C	T	0.489066	1006
2	rs62158969	A	G	0.0487078	1006
2	rs4144792	C	T	0.194831	1006
2	rs4368312	G	A	0.487078	1006
2	rs6730237	C	T	0.10338	1006
2	rs76740590	C	G	0.0795229	1006
2	rs116563192	G	C	0.111332	1006
2	rs58469241	G	T	0.0447316	1006
2	rs60727365	A	G	0.111332	1006
2	rs150189111	A	T	0.0854871	1006
2	rs72814520	G	A	0.193837	1006
2	rs13423264	C	G	0.491054	1006
2	rs2030250	C	A	0.491054	1006
2	rs1518682	T	A	0.494036	1006
2	rs1518681	T	G	0.492048	1006
2	rs1518680	G	T	0.487078	1006
2	rs2030249	G	C	0.192843	1006
2	rs114277123	T	C	0.0576541	1006
2	rs61005965	T	C	0.132207	1006
2	rs75524219	A	G	0.0785288	1006
2	rs75300643	C	A	0.05666	1006
2	rs79247012	G	A	0.0785288	1006
2	rs1518686	G	C	0.0785288	1006
2	rs17048791	T	A	0.132207	1006
2	rs79706540	A	G	0.00894632	1006
2	rs1357341	A	G	0.363817	1006
2	rs79722690	G	A	0.127237	1006
2	rs76127698	C	T	0.191849	1006
2	rs2090568	C	G	0.192843	1006
2	rs1119578	G	C	0.49006	1006
2	rs78304109	G	A	0.0596421	1006
2	rs1121863	T	G	0.133201	1006
2	rs1121862	T	C	0.49503	1006
2	rs10210959	C	T	0.410537	1006
2	rs114860207	T	C	0.00994036	1006
2	rs1589173	G	T	0.322068	1006
2	rs1589172	C	G	0.491054	1006
2	rs67442804	C	T	0.193837	1006
2	rs1581276	C	A	0.489066	1006
2	rs68066522	T	C	0.193837	1006
2	rs1818801	C	T	0.408549	1006
2	rs75485950	G	T	0.0854871	1006
2	rs74688317	T	C	0.0715706	1006
2	rs67509829	T	A	0.193837	1006
2	rs13385623	C	A	0.489066	1006
2	rs67131603	A	C	0.193837	1006
2	rs74260865	A	C	0.128231	1006
2	rs1607431	G	A	0.491054	1006
2	rs79162714	T	C	0.0785288	1006
2	rs1607430	A	G	0.0785288	1006
2	rs984220	A	T	0.0854871	1006
2	rs186661945	T	C	0.0198807	1006
2	rs72814538	C	T	0.0188867	1006
2	rs984219	T	G	0.494036	1006
2	rs1850674	C	T	0.272366	1006
2	rs984218	C	G	0.494036	1006
2	rs2203805	T	C	0.496024	1006
2	rs12614877	C	A	0.128231	1006
2	rs75586543	C	T	0.083499	1006
2	rs67059065	A	C	0.27336	1006
2	rs115192349	C	A	0.0149105	1006
2	rs1818661	C	T	0.442346	1006
2	rs1356582	G	T	0.442346	1006
2	rs116226220	G	A	0.0149105	1006
2	rs36061882	G	A	0.271372	1006
2	rs10207484	A	G	0.442346	1006
2	rs146537894	G	T	0.0874751	1006
2	rs74260867	T	A	0.0785288	1006
2	rs67674309	C	T	0.271372	1006
2	rs4672211	C	T	0.442346	1006
2	rs79919353	G	C	0.0864811	1006
2	rs79054355	T	C	0.0864811	1006
2	rs78283639	C	A	0.083499	1006
2	rs116319983	G	A	0.0447316	1006
2	rs192203077	T	C	0.00894632	1006
2	rs10200075	T	C	0.442346	1006
2	rs10188005	C	T	0.442346	1006
2	rs79840516	G	A	0.083499	1006
2	rs62158971	C	T	0.148111	1006
2	rs4589739	G	C	0.442346	1006
2	rs1608177	G	A	0.442346	1006
2	rs72814545	T	A	0.0119284	1006
2	rs77122288	G	T	0.083499	1006
2	rs74260868	T	A	0.083499	1006
2	rs75046815	A	G	0.0576541	1006
2	rs1607429	G	A	0.0785288	1006
2	rs76675973	C	T	0.083499	1006
2	rs10170749	A	G	0.364811	1006
2	rs10179366	C	G	0.364811	1006
2	rs116227561	T	A	0.0377734	1006
2	rs34941195	A	G	0.114314	1006
2	rs2090567	C	T	0.192843	1006
2	rs57426518	C	T	0.083499	1006
2	rs56682635	T	C	0.083499	1006
2	rs2310823	G	A	0.360835	1006
2	rs3932357	C	G	0.363817	1006
2	rs185744962	G	A	0.0149105	1006
2	rs1401257	G	T	0.955268	1006
2	rs60795666	C	A	0.0864811	1006
2	rs1518684	A	G	0.572565	1006
2	rs33999009	G	C	0.082505	1006
2	rs74722777	G	A	0.0248509	1006
2	rs13413063	C	A	0.277336	1006
2	rs7581279	G	T	0.277336	1006
2	rs72814551	C	T	0.193837	1006
2	rs68078812	G	C	0.194831	1006
2	rs74850400	A	C	0.0864811	1006
2	rs116465501	T	C	0.0139165	1006
2	rs78169711	T	C	0.0864811	1006
2	rs28569194	A	G	0.49503	1006
2	rs114672537	T	A	0.0228628	1006
2	rs7589331	C	T	0.327038	1006
2	rs12622768	C	T	0.132207	1006
2	rs78528861	T	C	0.0795229	1006
2	rs67509146	C	G	0.193837	1006
2	rs60559560	C	T	0.0864811	1006
2	rs77352819	T	C	0.0785288	1006
2	rs10171760	T	C	0.49503	1006
2	rs10171953	T	C	0.327038	1006
2	rs67868906	T	G	0.193837	1006
2	rs78815996	C	T	0.0795229	1006
2	rs1850672	A	G	0.328032	1006
2	rs78862726	G	A	0.0864811	1006
2	rs75500330	A	G	0.0864811	1006
2	rs13415195	C	T	0.193837	1006
2	rs4567920	G	A	0.489066	1006
2	rs13428949	T	C	0.622266	1006
2	rs62158974	G	A	0.00994036	1006
2	rs7607062	A	C	0.132207	1006
2	rs28815898	T	G	0.328032	1006
2	rs12620765	G	C	0.132207	1006
2	rs57519076	G	C	0.0854871	1006
2	rs12612063	T	G	0.323062	1006
2	rs78928468	G	C	0.0854871	1006
2	rs4671307	A	G	0.621272	1006
2	rs59021171	C	T	0.328032	1006
2	rs77188809	T	C	0.132207	1006
2	rs59256639	C	T	0.194831	1006
2	rs74260873	C	T	0.0795229	1006
2	rs7587906	C	A	0.323062	1006
2	rs190997214	T	A	0.0139165	1006
2	rs4416200	A	C	0.105368	1006
2	rs74260874	G	A	0.127237	1006
2	rs1120530	A	C	0.327038	1006
2	rs76322179	T	A	0.0854871	1006
2	rs116722212	C	G	0.0854871	1006
2	rs147239023	A	G	0.0168986	1006
2	rs66536072	G	A	0.196819	1006
2	rs34949001	C	T	0.60835	1006
2	rs78236892	C	A	0.129225	1006
2	rs67670222	A	T	0.193837	1006
2	rs2139124	A	G	0.0854871	1006
2	rs68100142	T	C	0.193837	1006
2	rs2204142	G	T	0.0874751	1006
2	rs6754742	C	G	0.322068	1006
2	rs35138677	G	T	0.0357853	1006
2	rs12473932	A	T	0.0815109	1006
2	rs12470197	T	A	0.0815109	1006
2	rs10198622	A	G	0.327038	1006
2	rs10175257	G	A	0.412525	1006
2	rs35750367	G	A	0.112326	1006
2	rs17048794	T	C	0.0854871	1006
2	rs17048795	A	G	0.0854871	1006
2	rs6709506	G	A	0.132207	1006
2	rs6724657	T	C	0.327038	1006
2	rs10191122	T	C	0.328032	1006
2	rs10202178	A	G	0.49503	1006
2	rs17048806	T	G	0.132207	1006
2	rs76359263	T	C	0.0308151	1006
2	rs17048808	C	G	0.133201	1006
2	rs12479341	G	A	0.101392	1006
2	rs1401251	G	A	0.127237	1006
2	rs1401252	C	T	0.327038	1006
2	rs115525132	G	A	0.0178926	1006
2	rs7601574	C	A	0.191849	1006
2	rs7601680	C	T	0.321074	1006
2	rs143934604	T	C	0.0139165	1006
2	rs2871607	T	C	0.489066	1006
2	rs2871608	A	G	0.0864811	1006
2	rs2310824	T	C	0.615308	1006
2	rs34282633	C	T	0.112326	1006
2	rs6757223	G	A	0.321074	1006
2	rs112551283	G	A	0.127237	1006
2	rs7588566	T	A	0.193837	1006
2	rs12991276	C	A	0.0994036	1006
2	rs56300141	A	G	0.0815109	1006
2	rs75667765	G	C	0.0795229	1006
2	rs6753615	A	G	0.49503	1006
2	rs13410950	C	T	0.413519	1006
2	rs58177154	T	C	0.193837	1006
2	rs13025760	T	C	0.112326	1006
2	rs111281984	C	A	0.055666	1006
2	rs72814566	T	A	0.192843	1006
2	rs79592573	T	G	0.0864811	1006
2	rs6711831	C	A	0.128231	1006
2	rs6545647	C	T	0.324056	1006
2	rs191785010	A	G	0.0864811	1006
2	rs1474105	G	T	0.0864811	1006
2	rs77438253	T	C	0.0208748	1006
2	rs35503842	C	T	0.0994036	1006
2	rs12052978	C	A	0.32505	1006
2	rs6752037	A	G	0.413519	1006
2	rs6723794	G	C	0.413519	1006
2	rs4671308	G	T	0.60835	1006
2	rs144969381	A	T	0.0139165	1006
2	rs6752151	A	C	0.413519	1006
2	rs6545648	A	G	0.414513	1006
2	rs6545649	G	T	0.413519	1006
2	rs6545650	T	C	0.413519	1006
2	rs7591330	T	A	0.134195	1006
2	rs12997006	C	G	0.0994036	1006
2	rs7577826	C	T	0.607356	1006
2	rs7591908	T	A	0.412525	1006
2	rs7577911	C	T	0.412525	1006
2	rs2310825	C	T	0.28827	1006
2	rs76436429	T	C	0.132207	1006
2	rs56132105	T	C	0.131213	1006
2	rs59521849	T	C	0.181909	1006
2	rs59107595	C	G	0.280318	1006
2	rs79341330	G	A	0.182903	1006
2	rs60498314	A	G	0.375746	1006
2	rs2310826	G	A	0.192843	1006
2	rs4290640	A	T	0.229622	1006
2	rs1022365	C	G	0.193837	1006
2	rs7423681	C	T	0.229622	1006
2	rs34609754	T	G	0.229622	1006
2	rs72814575	T	C	0.229622	1006
2	rs1040233	C	A	0.599404	1006
2	rs35522160	G	A	0.0526839	1006
2	rs72814576	T	C	0.222664	1006
2	rs112412783	G	C	0.222664	1006
2	rs1518678	T	A	0.192843	1006
2	rs7606781	T	C	0.553678	1006
2	rs57947165	T	C	0.230616	1006
2	rs76416767	G	A	0.0715706	1006
2	rs28516889	G	A	0.553678	1006
2	rs28454392	T	C	0.424453	1006
2	rs58517364	G	A	0.126243	1006
2	rs6705598	T	G	0.193837	1006
2	rs17048813	G	C	0.0745527	1006
2	rs6744908	T	C	0.209742	1006
2	rs55922826	G	A	0.192843	1006
2	rs17048816	T	C	0.208748	1006
2	rs2204141	C	T	0.128231	1006
2	rs10195691	C	T	0.543738	1006
2	rs7557322	A	G	0.210736	1006
2	rs7597800	T	C	0.554672	1006
2	rs71416488	G	C	0.0526839	1006
2	rs75173918	G	A	0.0745527	1006
2	rs7583939	C	G	0.210736	1006
2	rs7557548	A	G	0.210736	1006
2	rs7557619	A	G	0.210736	1006
2	rs2014007	A	G	0.125249	1006
2	rs62159013	C	A	0.0526839	1006
2	rs67056300	T	C	0.192843	1006
2	rs10167130	T	C	0.554672	1006
2	rs115946059	T	G	0.0178926	1006
2	rs10178773	A	G	0.192843	1006
2	rs35965701	A	C	0.0526839	1006
2	rs13429855	C	T	0.208748	1006
2	rs12623520	C	T	0.106362	1006
2	rs6746641	C	A	0.208748	1006
2	rs72941787	C	T	0.191849	1006
2	rs17048826	C	T	0.171968	1006
2	rs17048827	G	C	0.106362	1006
2	rs17194979	C	G	0.055666	1006
2	rs141476479	G	A	0.0805169	1006
2	rs7560446	T	A	0.208748	1006
2	rs7563263	T	G	0.192843	1006
2	rs72814582	T	C	0.126243	1006
2	rs55689751	G	A	0.128231	1006
2	rs7575882	A	C	0.192843	1006
2	rs72814583	G	A	0.126243	1006
2	rs72814584	G	A	0.126243	1006
2	rs72814586	G	T	0.126243	1006
2	rs6725986	A	C	0.208748	1006
2	rs6712640	T	C	0.0596421	1006
2	rs56376175	C	A	0.128231	1006
2	rs13389938	G	T	0.208748	1006
2	rs13390017	G	T	0.208748	1006
2	rs13403414	T	C	0.208748	1006
2	rs6730202	A	G	0.602386	1006
2	rs996788	T	C	0.126243	1006
2	rs67947086	C	T	0.192843	1006
2	rs17048828	T	G	0.192843	1006
2	rs17195042	T	G	0.191849	1006
2	rs1028189	C	T	0.88668	1006
2	rs2007699	T	A	0.0854871	1006
2	rs17048829	T	C	0.0795229	1006
2	rs13395074	T	C	0.193837	1006
2	rs55814076	G	C	0.209742	1006
2	rs17807763	T	G	0.192843	1006
2	rs10496064	G	A	0.131213	1006
2	rs17039650	T	C	0.192843	1006
2	rs17048831	T	C	0.191849	1006
2	rs12052763	T	C	0.131213	1006
2	rs57930441	T	C	0.192843	1006
2	rs60691185	A	G	0.192843	1006
2	rs79786673	T	C	0.0795229	1006
2	rs78685533	T	C	0.05666	1006
2	rs75923099	C	T	0.0139165	1006
2	rs2139123	T	G	0.506958	1006
2	rs58806638	G	C	0.192843	1006
2	rs78799990	C	T	0.0795229	1006
2	rs78415714	A	G	0.05666	1006
2	rs67754544	T	C	0.192843	1006
2	rs60940014	G	A	0.192843	1006
2	rs66526851	C	T	0.192843	1006
2	rs147395430	T	C	0.0109344	1006
2	rs1401256	G	A	0.423459	1006
2	rs1401255	C	T	0.127237	1006
2	rs111376105	A	T	0.0377734	1006
2	rs75828959	G	T	0.127237	1006
2	rs59950669	G	C	0.131213	1006
2	rs62159015	G	A	0.0129225	1006
2	rs114548689	T	C	0.0298211	1006
2	rs72814597	G	A	0.192843	1006
2	rs2222228	G	A	0.215706	1006
2	rs980861	T	C	0.131213	1006
2	rs79982931	C	A	0.0745527	1006
2	rs980859	A	G	0.131213	1006
2	rs59972937	G	C	0.128231	1006
2	rs67873505	G	A	0.192843	1006
2	rs59795528	G	A	0.192843	1006
2	rs114794486	A	G	0.0298211	1006
2	rs112564238	G	C	0.00894632	1006
2	rs4591329	C	T	0.194831	1006
2	rs2310827	G	C	0.502982	1006
2	rs6710781	T	C	0.0924453	1006
2	rs6753176	G	A	0.0715706	1006
2	rs112851196	G	A	0.208748	1006
2	rs74493618	T	G	0.0795229	1006
2	rs67201979	A	G	0.192843	1006
2	rs75745051	C	T	0.127237	1006
2	rs148631221	G	T	0.0188867	1006
2	rs17048832	A	C	0.0815109	1006
2	rs68095793	C	A	0.192843	1006
2	rs17048834	C	T	0.107356	1006
2	rs17048835	C	T	0.192843	1006
2	rs7589636	A	G	0.23161	1006
2	rs7592722	A	T	0.125249	1006
2	rs7566482	G	A	0.125249	1006
2	rs72937396	G	A	0.192843	1006
2	rs72816503	T	C	0.192843	1006
2	rs12474001	T	A	0.0815109	1006
2	rs2310828	A	T	0.596421	1006
2	rs7420659	G	C	0.125249	1006
2	rs78452461	A	T	0.0805169	1006
2	rs72937402	T	C	0.192843	1006
2	rs113457243	A	G	0.0576541	1006
2	rs142687656	T	C	0.0258449	1006
2	rs111667317	T	C	0.0576541	1006
2	rs112800462	G	T	0.192843	1006
2	rs11125713	C	T	0.125249	1006
2	rs17048837	C	T	0.0805169	1006
2	rs66647146	C	T	0.191849	1006
2	rs4672212	A	G	0.082505	1006
2	rs72939308	C	T	0.191849	1006
2	rs1879902	T	G	0.028827	1006
2	rs72816507	A	C	0.107356	1006
2	rs13024352	T	C	0.0944334	1006
2	rs75576248	T	C	0.0864811	1006
2	rs112942983	C	G	0.191849	1006
2	rs12619530	T	C	0.0675944	1006
2	rs12619588	T	G	0.0705765	1006
2	rs59310330	G	A	0.0705765	1006
2	rs17048844	T	C	0.0705765	1006
2	rs76347631	C	T	0.0805169	1006
2	rs74629198	G	A	0.0695825	1006
2	rs80155642	T	C	0.0864811	1006
2	rs4672213	C	A	0.599404	1006
2	rs1522683	G	T	0.214712	1006
2	rs1522684	T	C	0.127237	1006
2	rs1522685	G	A	0.50497	1006
2	rs77286771	T	C	0.0805169	1006
2	rs58757346	A	G	0.192843	1006
2	rs72618690	C	T	0.296223	1006
2	rs76752584	G	A	0.127237	1006
2	rs55637551	A	C	0.296223	1006
2	rs13415671	C	T	0.407555	1006
2	rs10172357	A	T	0.550696	1006
2	rs73941420	A	G	0.0586481	1006
2	rs34912681	A	G	0.082505	1006
2	rs1878835	C	T	0.637177	1006
2	rs3969962	C	T	0.637177	1006
2	rs12467938	A	G	0.542744	1006
2	rs13422545	C	T	0.542744	1006
2	rs35041586	C	T	0.0944334	1006
2	rs56791201	T	C	0.542744	1006
2	rs34767032	G	A	0.640159	1006
2	rs112482121	G	C	0.0576541	1006
2	rs1518685	C	T	0.640159	1006
2	rs13030530	G	C	0.0964215	1006
2	rs76077272	C	T	0.0805169	1006
2	rs114634767	T	C	0.0129225	1006
2	rs13430519	C	T	0.542744	1006
2	rs62159020	T	C	0.303181	1006
2	rs74631102	T	C	0.0815109	1006
2	rs13414210	C	T	0.542744	1006
2	rs149277273	C	T	0.0497018	1006
2	rs66713776	A	G	0.542744	1006
2	rs67001857	T	C	0.201789	1006
2	rs12151680	G	C	0.640159	1006
2	rs62159025	G	A	0.0974155	1006
2	rs12151435	A	G	0.542744	1006
2	rs145368706	A	G	0.0586481	1006
2	rs12151814	T	C	0.544732	1006
2	rs113365594	C	T	0.0954274	1006
2	rs34032726	C	T	0.640159	1006
2	rs35068688	C	T	0.640159	1006
2	rs34302961	T	C	0.0974155	1006
2	rs11898697	C	G	0.640159	1006
2	rs11887924	A	G	0.62326	1006
2	rs75909818	A	C	0.0924453	1006
2	rs13384222	T	C	0.0894632	1006
2	rs1914756	T	C	0.640159	1006
2	rs1914755	C	T	0.109344	1006
2	rs77849989	T	C	0.0805169	1006
2	rs13019922	A	G	0.184891	1006
2	rs75086379	G	A	0.0129225	1006
2	rs2139126	C	T	0.639165	1006
2	rs1850673	G	A	0.639165	1006
2	rs12477117	C	G	0.152087	1006
2	rs952396	G	A	0.638171	1006
2	rs952397	A	G	0.638171	1006
2	rs61036044	T	G	0.151093	1006
2	rs12624160	G	A	0.487078	1006
2	rs73941431	G	A	0.151093	1006
2	rs68081849	G	T	0.194831	1006
2	rs1401250	G	C	0.387674	1006
2	rs73941432	T	C	0.149105	1006
2	rs62159031	T	G	0.109344	1006
2	rs79095118	G	C	0.149105	1006
2	rs1401249	G	A	0.149105	1006
2	rs112348689	T	C	0.0407555	1006
2	rs1518676	C	T	0.661034	1006
2	rs73941434	G	A	0.137177	1006
2	rs72816512	C	T	0.0755467	1006
2	rs6545652	T	C	0.67992	1006
2	rs77964545	A	C	0.027833	1006
2	rs72816515	C	G	0.0755467	1006
2	rs79710729	T	C	0.0785288	1006
2	rs67230931	A	G	0.323062	1006
2	rs72816516	G	A	0.0755467	1006
2	rs10496065	T	A	0.323062	1006
2	rs66679927	A	T	0.323062	1006
2	rs10518819	C	T	0.323062	1006
2	rs10496066	G	A	0.0755467	1006
2	rs34023023	T	C	0.0506958	1006
2	rs67727568	C	T	0.195825	1006
2	rs62159032	T	C	0.109344	1006
2	rs78284483	G	A	0.0586481	1006
2	rs6752690	G	A	0.247515	1006
2	rs6752924	G	A	0.110338	1006
2	rs12618425	A	C	0.0735586	1006
2	rs6710791	T	C	0.249503	1006
2	rs12612003	C	T	0.0745527	1006
2	rs12612004	C	T	0.0735586	1006
2	rs72816518	G	A	0.0725646	1006
2	rs62159046	G	A	0.246521	1006
2	rs56903272	T	C	0.333996	1006
2	rs1518675	T	A	0.201789	1006
2	rs72816521	G	A	0.0188867	1006
2	rs1914754	A	G	0.32505	1006
2	rs1914753	T	C	0.32505	1006
2	rs72816522	T	G	0.0755467	1006
2	rs72816524	G	A	0.0159046	1006
2	rs6706668	G	C	0.109344	1006
2	rs6706676	G	A	0.32505	1006
2	rs77493962	T	C	0.0606362	1006
2	rs11889056	C	T	0.0745527	1006
2	rs4672214	C	T	0.663022	1006
2	rs4672215	G	C	0.323062	1006
2	rs76661071	C	A	0.0596421	1006
2	rs34265911	A	G	0.0516899	1006
2	rs116290954	T	G	0.0129225	1006
2	rs1401247	C	T	0.663022	1006
2	rs7562662	C	G	0.323062	1006
2	rs62159048	T	A	0.109344	1006
2	rs1518674	G	C	0.663022	1006
2	rs62159049	C	T	0.109344	1006
2	rs7577203	T	A	0.0745527	1006
2	rs59502560	C	A	0.198807	1006
2	rs72816530	T	C	0.0755467	1006
2	rs7584313	T	G	0.33996	1006
2	rs76108888	A	C	0.111332	1006
2	rs28540160	T	C	0.33996	1006
2	rs7574124	C	T	0.664016	1006
2	rs10166446	A	C	0.33996	1006
2	rs7603418	A	G	0.110338	1006
2	rs72816534	T	C	0.0765408	1006
2	rs34277268	A	C	0.0516899	1006
2	rs7591949	T	C	0.668986	1006
2	rs28602272	C	T	0.34493	1006
2	rs62159051	T	C	0.0218688	1006
2	rs1401246	G	A	0.217694	1006
2	rs72816536	G	T	0.0775348	1006
2	rs12619418	T	C	0.0357853	1006
2	rs965979	A	C	0.668986	1006
2	rs1401245	T	G	0.423459	1006
2	rs1401244	T	C	0.422465	1006
2	rs1358360	C	G	0.422465	1006
2	rs75626082	G	A	0.0596421	1006
2	rs2256356	A	T	0.422465	1006
2	rs2256358	T	C	0.0864811	1006
2	rs1464224	C	A	0.422465	1006
2	rs1464223	A	C	0.594433	1006
2	rs1464222	C	G	0.484095	1006
2	rs1464221	C	T	0.423459	1006
2	rs12620494	T	C	0.0755467	1006
2	rs72816544	T	C	0.0775348	1006
2	rs1464220	C	A	0.417495	1006
2	rs12463455	A	T	0.0765408	1006
2	rs79799277	G	A	0.0596421	1006
2	rs10165125	A	G	0.204771	1006
2	rs2243817	C	G	0.609344	1006
2	rs2243825	G	A	0.418489	1006
2	rs2243833	A	G	0.420477	1006
2	rs2243835	G	A	0.421471	1006
2	rs2243837	T	A	0.419483	1006
2	rs2243842	C	T	0.417495	1006
2	rs2243924	A	C	0.421471	1006
2	rs34484764	T	A	0.0218688	1006
2	rs2243927	G	T	0.420477	1006
2	rs2243931	A	G	0.422465	1006
2	rs2243940	A	G	0.421471	1006
2	rs2243942	A	T	0.421471	1006
2	rs2243947	T	G	0.668986	1006
2	rs1805212	T	C	0.421471	1006
2	rs17048858	T	G	0.0755467	1006
2	rs1358362	T	C	0.421471	1006
2	rs1401243	A	G	0.421471	1006
2	rs2246784	T	C	0.421471	1006
2	rs2246817	T	G	0.416501	1006
2	rs2246820	C	T	0.137177	1006
2	rs1518672	A	G	0.416501	1006
2	rs2264692	A	G	0.0864811	1006
2	rs115819987	A	G	0.026839	1006
2	rs2264693	G	A	0.414513	1006
2	rs76959023	C	T	0.026839	1006
2	rs6545653	C	T	0.675944	1006
2	rs2311314	A	G	0.415507	1006
2	rs2679321	T	C	0.414513	1006
2	rs371723712	C	T	0.00695825	1006
2	rs78948264	T	C	0.0596421	1006
2	rs820961	T	A	0.415507	1006
2	rs7593509	T	C	0.198807	1006
2	rs820960	C	G	0.416501	1006
2	rs59867912	C	T	0.11829	1006
2	rs10496067	C	G	0.196819	1006
2	rs939009	G	C	0.0755467	1006
2	rs820959	C	T	0.413519	1006
2	rs72816565	G	T	0.0755467	1006
2	rs820958	T	C	0.413519	1006
2	rs820957	C	T	0.412525	1006
2	rs820956	G	C	0.415507	1006
2	rs17203009	A	G	0.0675944	1006
2	rs820955	T	A	0.213718	1006
2	rs113808136	A	G	0.197813	1006
2	rs820954	T	G	0.415507	1006
2	rs820953	A	G	0.621272	1006
2	rs820952	G	A	0.615308	1006
2	rs820951	A	G	0.366799	1006
2	rs820950	G	A	0.355865	1006
2	rs10779944	T	C	0.180915	1006
2	rs820949	T	A	0.364811	1006
2	rs66633371	G	C	0.196819	1006
2	rs146939617	G	A	0.026839	1006
2	rs1881019	C	T	0.363817	1006
2	rs1881020	G	A	0.364811	1006
2	rs79374648	A	G	0.0318091	1006
2	rs12991253	A	G	0.0387674	1006
2	rs77186986	T	G	0.0596421	1006
2	rs820971	T	A	0.364811	1006
2	rs820970	T	G	0.027833	1006
2	rs72816575	T	C	0.202783	1006
2	rs62160871	C	T	0.178926	1006
2	rs149800194	G	A	0.0318091	1006
2	rs820969	T	C	0.62326	1006
2	rs67843540	T	C	0.199801	1006
2	rs820968	C	T	0.554672	1006
2	rs13012852	C	T	0.0357853	1006
2	rs820967	G	C	0.0984095	1006
2	rs11125715	A	G	0.0705765	1006
2	rs10496068	T	C	0.05666	1006
2	rs820965	T	C	0.67992	1006
2	rs60621219	A	T	0.05666	1006
2	rs820964	G	A	0.499006	1006
2	rs820963	C	G	0.625249	1006
2	rs114152706	A	G	0.0208748	1006
2	rs820962	T	C	0.993042	1006
2	rs115817758	C	T	0.055666	1006
2	rs72946197	A	T	0.196819	1006
2	rs820972	G	C	0.621272	1006
2	rs12611982	C	A	0.32008	1006
2	rs820973	T	C	0.027833	1006
2	rs820974	C	T	0.027833	1006
2	rs78464690	G	T	0.0586481	1006
2	rs80333710	T	C	0.0785288	1006
2	rs75734779	T	A	0.0586481	1006
2	rs820975	A	T	0.683897	1006
2	rs75324748	C	A	0.0586481	1006
2	rs77709134	C	T	0.0586481	1006
2	rs79895454	T	G	0.0586481	1006
2	rs820976	T	C	0.683897	1006
2	rs820977	A	T	0.176938	1006
2	rs820978	T	G	0.683897	1006
2	rs78886668	T	A	0.0785288	1006
2	rs79117935	T	C	0.0586481	1006
2	rs2139125	C	T	0.0586481	1006
2	rs2176587	T	C	0.0586481	1006
2	rs77373319	T	A	0.0586481	1006
2	rs7419606	G	C	0.0586481	1006
2	rs75390029	A	C	0.0596421	1006
2	rs72816589	T	A	0.0656064	1006
2	rs80316644	T	C	0.0606362	1006
2	rs72816591	T	A	0.0675944	1006
2	rs75550486	G	A	0.0606362	1006
2	rs1094179	A	G	0.499006	1006
2	rs72816594	C	T	0.0139165	1006
2	rs1094180	G	C	0.626243	1006
2	rs1518683	A	G	0.0606362	1006
2	rs820979	C	T	0.105368	1006
2	rs72816596	A	G	0.0675944	1006
2	rs72816599	A	G	0.0675944	1006
2	rs72816601	C	T	0.0675944	1006
2	rs75813411	C	G	0.0606362	1006
2	rs820980	C	T	0.625249	1006
2	rs74682882	A	T	0.0606362	1006
2	rs79477540	G	A	0.0606362	1006
2	rs72816602	G	T	0.0159046	1006
2	rs67896451	G	A	0.197813	1006
2	rs820981	A	C	0.027833	1006
2	rs75237784	T	C	0.0586481	1006
2	rs77722218	T	G	0.0606362	1006
2	rs12463879	A	G	0.553678	1006
2	rs34003936	G	T	0.0695825	1006
2	rs2264698	T	C	0.105368	1006
2	rs6545654	G	T	0.198807	1006
2	rs6742252	T	G	0.0685885	1006
2	rs145126249	C	A	0.0228628	1006
2	rs79562364	T	C	0.0606362	1006
2	rs67205399	T	C	0.225646	1006
2	rs111730733	T	C	0.0606362	1006
2	rs79476900	G	A	0.0208748	1006
2	rs1609170	C	G	0.027833	1006
2	rs2460100	C	G	0.681909	1006
2	rs1590022	A	G	0.0218688	1006
2	rs148682165	C	T	0.0159046	1006
2	rs74719960	A	T	0.0606362	1006
2	rs67002817	G	A	0.290258	1006
2	rs2264599	T	C	0.470179	1006
2	rs114233651	T	C	0.0616302	1006
2	rs6742652	A	G	0.352883	1006
2	rs74260889	G	C	0.0785288	1006
2	rs2264700	A	T	0.176938	1006
2	rs2264701	A	G	0.529821	1006
2	rs78073484	T	C	0.0606362	1006
2	rs2460101	A	G	0.176938	1006
2	rs820982	T	C	0.533797	1006
2	rs9789542	C	G	0.0675944	1006
2	rs75939231	G	C	0.0606362	1006
2	rs820983	G	A	0.0974155	1006
2	rs6750349	A	G	0.0675944	1006
2	rs820984	A	G	0.460239	1006
2	rs1094181	A	C	0.675944	1006
2	rs1094182	T	A	0.553678	1006
2	rs116371196	C	T	0.0208748	1006
2	rs10460564	G	T	0.253479	1006
2	rs113576535	C	T	0.190855	1006
2	rs10192465	G	C	0.797217	1006
2	rs144602429	T	C	0.0626243	1006
2	rs820985	C	T	0.528827	1006
2	rs820986	G	A	0.596421	1006
2	rs7594236	T	A	0.082505	1006
2	rs115248618	G	A	0.0248509	1006
2	rs78109218	C	T	0.0715706	1006
2	rs111547239	C	T	0.11829	1006
2	rs820987	A	T	0.0924453	1006
2	rs78452057	A	T	0.0397614	1006
2	rs820988	T	A	0.164016	1006
2	rs116051031	T	A	0.0218688	1006
2	rs13392012	T	C	0.028827	1006
2	rs58456918	A	G	0.0248509	1006
2	rs151093653	C	T	0.0208748	1006
2	rs6746753	G	C	0.0248509	1006
2	rs74835696	T	A	0.0685885	1006
2	rs6728777	G	C	0.836978	1006
2	rs2245166	C	T	0.407555	1006
2	rs2245252	T	C	0.836978	1006
2	rs13389335	A	T	0.028827	1006
2	rs2245262	T	A	0.78827	1006
2	rs2245270	T	C	0.790258	1006
2	rs2245273	T	C	0.408549	1006
2	rs2460102	T	C	0.789264	1006
2	rs4672217	C	T	0.0377734	1006
2	rs4671309	T	C	0.837972	1006
2	rs4671310	G	A	0.907555	1006
2	rs6545655	C	G	0.836978	1006
2	rs6545656	G	T	0.836978	1006
2	rs13021425	A	G	0.835984	1006
2	rs73943534	T	C	0.0248509	1006
2	rs1527624	C	T	0.78827	1006
2	rs4671311	G	T	0.408549	1006
2	rs1527625	G	A	0.907555	1006
2	rs72818123	G	A	0.119284	1006
2	rs4671312	A	T	0.760437	1006
2	rs4671313	C	A	0.78827	1006
2	rs4392244	T	A	0.907555	1006
2	rs6749498	C	T	0.78827	1006
2	rs12614711	T	G	0.17992	1006
2	rs114604018	G	A	0.0308151	1006
2	rs10865302	A	T	0.78827	1006
2	rs13410921	A	C	0.0258449	1006
2	rs1405825	C	T	0.78827	1006
2	rs17809425	T	G	0.173956	1006
2	rs78495489	C	A	0.0198807	1006
2	rs72948143	A	G	0.172962	1006
2	rs77882987	A	G	0.0705765	1006
2	rs9309297	G	C	0.0258449	1006
2	rs72948146	G	T	0.172962	1006
2	rs4402741	A	G	0.837972	1006
2	rs13006209	G	A	0.111332	1006
2	rs6761423	G	A	0.758449	1006
2	rs9309298	A	G	0.0258449	1006
2	rs6722978	T	C	0.760437	1006
2	rs6723089	T	C	0.760437	1006
2	rs11125716	C	T	0.78827	1006
2	rs1527626	G	C	0.78827	1006
2	rs72818128	T	C	0.119284	1006
2	rs1527627	G	A	0.78827	1006
2	rs10186590	A	C	0.78827	1006
2	rs13033251	C	A	0.760437	1006
2	rs9309299	G	C	0.0258449	1006
2	rs9309300	T	C	0.786282	1006
2	rs10166539	G	A	0.0258449	1006
2	rs9309301	G	A	0.0258449	1006
2	rs17809625	G	C	0.0904573	1006
2	rs10496069	A	T	0.0258449	1006
2	rs116399618	G	A	0.0228628	1006
2	rs17048907	T	A	0.180915	1006
2	rs78938918	G	T	0.0705765	1006
2	rs11125717	C	T	0.761431	1006
2	rs62160894	A	G	0.181909	1006
2	rs17048911	C	T	0.149105	1006
2	rs10153799	T	G	0.0248509	1006
2	rs10865303	G	A	0.78827	1006
2	rs11682360	C	T	0.407555	1006
2	rs57817138	A	G	0.0248509	1006
2	rs7580654	T	G	0.908549	1006
2	rs13002578	T	C	0.149105	1006
2	rs17809900	C	G	0.11829	1006
2	rs72818137	A	T	0.11829	1006
2	rs10209498	A	T	0.0248509	1006
2	rs6747684	A	G	0.180915	1006
2	rs34652320	A	G	0.408549	1006
2	rs73943548	C	T	0.0248509	1006
2	rs144244163	G	C	0.00795229	1006
2	rs10166231	A	G	0.908549	1006
2	rs12995922	G	C	0.809145	1006
2	rs13412537	C	G	0.0248509	1006
2	rs78314209	C	T	0.0695825	1006
2	rs6545657	G	C	0.149105	1006
2	rs77749060	T	C	0.0457256	1006
2	rs72818140	T	A	0.11829	1006
2	rs73943549	A	T	0.0248509	1006
2	rs78244895	G	C	0.0705765	1006
2	rs13383483	G	A	0.0248509	1006
2	rs17048920	A	G	0.0228628	1006
2	rs13015460	T	C	0.180915	1006
2	rs72950023	G	C	0.171968	1006
2	rs77208033	A	C	0.0695825	1006
2	rs1527623	A	T	0.838966	1006
2	rs1527622	G	A	0.630219	1006
2	rs79501627	T	A	0.0258449	1006
2	rs78933659	C	T	0.0695825	1006
2	rs68008184	T	C	0.181909	1006
2	rs10197747	T	G	0.0725646	1006
2	rs6718990	G	T	0.182903	1006
2	rs1918456	C	A	0.909543	1006
2	rs1527621	C	T	0.908549	1006
2	rs13386150	A	G	0.0735586	1006
2	rs4144515	A	G	0.0218688	1006
2	rs28695681	T	A	0.0735586	1006
2	rs12713341	G	A	0.877734	1006
2	rs77478660	C	T	0.0725646	1006
2	rs74845171	A	T	0.0735586	1006
2	rs17048930	G	A	0.151093	1006
2	rs17810247	C	T	0.17495	1006
2	rs78674114	T	C	0.026839	1006
2	rs116034144	C	G	0.0109344	1006
2	rs72818148	C	A	0.0168986	1006
2	rs72818149	A	T	0.0168986	1006
2	rs10204095	T	C	0.0745527	1006
2	rs76844633	T	G	0.0178926	1006
2	rs11125718	A	G	0.452286	1006
2	rs13384136	T	C	0.302187	1006
2	rs116597610	C	T	0.0208748	1006
2	rs111707871	G	C	0.0725646	1006
2	rs10173101	T	C	0.23161	1006
2	rs1527620	T	C	0.879722	1006
2	rs138774344	G	A	0.0188867	1006
2	rs17048933	A	T	0.0238569	1006
2	rs17810344	T	C	0.402584	1006
2	rs75418845	A	G	0.0725646	1006
2	rs10196737	C	T	0.253479	1006
2	rs12620981	G	C	0.252485	1006
2	rs142329507	C	A	0.0109344	1006
2	rs74920878	T	A	0.0447316	1006
2	rs12621120	G	T	0.0208748	1006
2	rs72818151	T	C	0.0497018	1006
2	rs75596125	T	G	0.0497018	1006
2	rs11899932	G	C	0.402584	1006
2	rs6739726	C	A	0.252485	1006
2	rs11680973	A	G	0.0228628	1006
2	rs72818152	T	A	0.0497018	1006
2	rs10182953	A	G	0.0228628	1006
2	rs115691697	G	C	0.00795229	1006
2	rs1527619	T	G	0.252485	1006
2	rs151250164	G	T	0.0109344	1006
2	rs1918455	T	G	0.252485	1006
2	rs12617284	A	G	0.0228628	1006
2	rs190321487	T	A	0.0198807	1006
2	rs113788054	C	T	0.0725646	1006
2	rs13032912	G	A	0.400596	1006
2	rs9973453	T	G	0.252485	1006
2	rs6748567	G	T	0.0238569	1006
2	rs7561370	T	C	0.877734	1006
2	rs11125719	G	C	0.228628	1006
2	rs13017293	T	A	0.400596	1006
2	rs9789629	A	T	0.252485	1006
2	rs2141216	C	A	0.0497018	1006
2	rs112788170	T	A	0.0725646	1006
2	rs4556961	G	C	0.228628	1006
2	rs6718162	T	C	0.154076	1006
2	rs4318374	C	T	0.0735586	1006
2	rs6760315	G	C	0.400596	1006
2	rs10185414	T	C	0.0238569	1006
2	rs4334481	T	A	0.251491	1006
2	rs10173460	C	G	0.251491	1006
2	rs67077841	T	G	0.400596	1006
2	rs10175979	C	T	0.652087	1006
2	rs112777234	T	G	0.0725646	1006
2	rs78725839	C	A	0.0725646	1006
2	rs68010221	G	A	0.400596	1006
2	rs146489205	T	G	0.028827	1006
2	rs6709991	C	T	0.251491	1006
2	rs6725337	T	A	0.251491	1006
2	rs6710285	C	G	0.251491	1006
2	rs1881018	C	G	0.251491	1006
2	rs13022170	A	G	0.393638	1006
2	rs4083228	T	C	0.251491	1006
2	rs1881017	C	G	0.251491	1006
2	rs13414299	T	A	0.251491	1006
2	rs13414385	T	C	0.251491	1006
2	rs1590020	A	G	0.0497018	1006
2	rs1918454	G	A	0.153082	1006
2	rs13404527	G	A	0.227634	1006
2	rs11125720	C	T	0.185885	1006
2	rs1569083	G	T	0.873757	1006
2	rs12617208	G	A	0.251491	1006
2	rs35465119	A	G	0.154076	1006
2	rs12623630	A	G	0.251491	1006
2	rs13430404	A	G	0.251491	1006
2	rs1569082	T	C	0.746521	1006
2	rs76140822	G	C	0.0735586	1006
2	rs1569081	G	A	0.987078	1006
2	rs1949983	G	A	0.251491	1006
2	rs35189921	A	T	0.152087	1006
2	rs77043830	G	A	0.0745527	1006
2	rs13014264	G	C	0.152087	1006
2	rs1358361	G	A	0.251491	1006
2	rs73943554	A	G	0.0198807	1006
2	rs7577676	T	A	0.252485	1006
2	rs1881016	A	T	0.251491	1006
2	rs1881015	A	T	0.251491	1006
2	rs11125721	G	A	0.394632	1006
2	rs79518649	T	C	0.0198807	1006
2	rs1405824	G	A	0.626243	1006
2	rs6716967	G	T	0.987078	1006
2	rs80153052	T	C	0.0735586	1006
2	rs13417337	T	C	0.0228628	1006
2	rs7594558	A	T	0.252485	1006
2	rs11898426	T	C	0.404573	1006
2	rs7568237	C	T	0.252485	1006
2	rs1405823	A	G	0.251491	1006
2	rs10166772	A	G	0.252485	1006
2	rs74543441	A	G	0.0735586	1006
2	rs13018268	T	C	0.15507	1006
2	rs57173959	C	A	0.171968	1006
2	rs2871811	C	A	0.404573	1006
2	rs1918453	C	A	0.251491	1006
2	rs77888262	G	C	0.0735586	1006
2	rs191141107	C	G	0.00994036	1006
2	rs72950067	G	C	0.172962	1006
2	rs13430995	T	C	0.252485	1006
2	rs13005758	A	G	0.405567	1006
2	rs10173972	A	C	0.252485	1006
2	rs114839364	T	C	0.0725646	1006
2	rs10198189	G	T	0.251491	1006
2	rs1918452	G	C	0.0497018	1006
2	rs7559938	A	G	0.172962	1006
2	rs13014641	C	T	0.404573	1006
2	rs72800612	G	C	0.0497018	1006
2	rs3942515	A	C	0.251491	1006
2	rs5023704	T	A	0.251491	1006
2	rs7589785	C	A	0.251491	1006
2	rs10180833	A	G	0.879722	1006
2	rs10180846	A	G	0.251491	1006
2	rs144521054	G	C	0.0377734	1006
2	rs10204865	G	A	0.0228628	1006
2	rs112207375	T	C	0.172962	1006
2	rs13428489	G	C	0.0228628	1006
2	rs2141215	G	A	0.878728	1006
2	rs2204625	T	A	0.251491	1006
2	rs79259817	A	T	0.0208748	1006
2	rs58783610	G	C	0.222664	1006
2	rs140687596	A	C	0.0208748	1006
2	rs4671314	A	C	0.630219	1006
2	rs10169653	A	T	0.252485	1006
2	rs117340077	C	T	0.0208748	1006
2	rs10193996	G	A	0.0755467	1006
2	rs115976080	T	C	0.0208748	1006
2	rs12619992	C	G	0.0208748	1006
2	rs6731716	C	T	0.252485	1006
2	rs17048978	T	C	0.0497018	1006
2	rs12328176	A	G	0.252485	1006
2	rs17048981	G	A	0.0208748	1006
2	rs138400582	C	G	0.252485	1006
2	rs138065104	C	G	0.0765408	1006
2	rs10193531	A	C	0.251491	1006
2	rs10172608	G	A	0.877734	1006
2	rs17810870	C	T	0.171968	1006
2	rs11898116	A	T	0.250497	1006
2	rs10173141	C	T	0.250497	1006
2	rs10196912	A	G	0.250497	1006
2	rs10199287	A	G	0.250497	1006
2	rs17810924	T	G	0.406561	1006
2	rs1527618	A	G	0.250497	1006
2	rs6761873	T	A	0.0735586	1006
2	rs6746760	G	T	0.250497	1006
2	rs13030292	A	G	0.406561	1006
2	rs145952668	T	A	0.0228628	1006
2	rs78736324	A	T	0.0735586	1006
2	rs116509735	T	C	0.0238569	1006
2	rs1405826	T	C	0.658052	1006
2	rs72800618	T	A	0.0497018	1006
2	rs1852563	A	T	0.250497	1006
2	rs10439484	C	A	0.249503	1006
2	rs7564114	T	A	0.249503	1006
2	rs115707886	C	T	0.0238569	1006
2	rs150216004	C	A	0.0188867	1006
2	rs10496070	A	T	0.628231	1006
2	rs17205452	C	T	0.627237	1006
2	rs13008711	C	T	0.146123	1006
2	rs820798	A	T	0.405567	1006
2	rs820797	T	C	0.629225	1006
2	rs17049010	T	G	0.0208748	1006
2	rs79401589	G	A	0.0735586	1006
2	rs115867753	T	C	0.0318091	1006
2	rs820796	G	T	0.87674	1006
2	rs72800621	G	A	0.0228628	1006
2	rs820795	G	A	0.701789	1006
2	rs820794	A	T	0.628231	1006
2	rs7569160	G	C	0.153082	1006
2	rs820793	G	C	0.628231	1006
2	rs13407632	C	T	0.0218688	1006
2	rs2695593	T	A	0.627237	1006
2	rs6726391	C	T	0.0745527	1006
2	rs144026841	G	A	0.028827	1006
2	rs2169168	C	T	0.426441	1006
2	rs2125923	T	C	0.405567	1006
2	rs2125922	C	A	0.628231	1006
2	rs13396046	G	A	0.0735586	1006
2	rs2612308	G	A	0.404573	1006
2	rs151003370	A	G	0.0188867	1006
2	rs2695594	G	A	0.629225	1006
2	rs2695595	C	A	0.907555	1006
2	rs2695596	T	C	0.629225	1006
2	rs2695597	A	G	0.630219	1006
2	rs114173384	A	T	0.00795229	1006
2	rs2695598	C	T	0.607356	1006
2	rs13020857	G	A	0.104374	1006
2	rs2612307	A	C	0.877734	1006
2	rs2446780	T	C	0.628231	1006
2	rs2695600	A	G	0.877734	1006
2	rs2612306	T	C	0.628231	1006
2	rs116286136	G	A	0.0735586	1006
2	rs2695601	G	A	0.628231	1006
2	rs6748662	A	G	0.0755467	1006
2	rs1380695	A	G	0.629225	1006
2	rs13034370	A	T	0.152087	1006
2	rs1380694	T	C	0.404573	1006
2	rs13420669	T	C	0.0228628	1006
2	rs114396732	C	T	0.0178926	1006
2	rs2695602	G	A	0.404573	1006
2	rs2612305	C	T	0.627237	1006
2	rs2695603	C	A	0.627237	1006
2	rs28555513	G	A	0.0208748	1006
2	rs10203491	T	C	0.229622	1006
2	rs2612304	T	C	0.635189	1006
2	rs1405818	G	A	0.885686	1006
2	rs1405819	G	A	0.410537	1006
2	rs75328350	G	A	0.0318091	1006
2	rs6728612	C	T	0.171968	1006
2	rs1460254	T	C	0.410537	1006
2	rs1460253	G	T	0.61829	1006
2	rs184784646	A	G	0.0178926	1006
2	rs1460261	G	A	0.640159	1006
2	rs12623092	T	C	0.0228628	1006
2	rs2612319	T	G	0.640159	1006
2	rs1350694	A	T	0.640159	1006
2	rs2695604	C	T	0.620278	1006
2	rs6741141	G	C	0.176938	1006
2	rs2695605	C	T	0.61829	1006
2	rs79971644	A	G	0.0765408	1006
2	rs1460260	A	T	0.620278	1006
2	rs1947669	G	C	0.0526839	1006
2	rs1460259	G	C	0.620278	1006
2	rs79827221	C	T	0.0248509	1006
2	rs1947668	G	A	0.0516899	1006
2	rs1380708	T	C	0.619284	1006
2	rs1947667	G	T	0.0467197	1006
2	rs1947666	G	A	0.0516899	1006
2	rs1380707	G	C	0.620278	1006
2	rs115094200	A	T	0.0725646	1006
2	rs72802549	G	C	0.0516899	1006
2	rs72802550	G	A	0.0516899	1006
2	rs1405820	T	C	0.746521	1006
2	rs68048094	G	A	0.153082	1006
2	rs1380706	T	C	0.388668	1006
2	rs72802552	T	C	0.0526839	1006
2	rs2612318	C	T	0.611332	1006
2	rs73941606	C	T	0.0228628	1006
2	rs1380705	C	T	0.611332	1006
2	rs2178047	C	A	0.611332	1006
2	rs6706345	A	G	0.0735586	1006
2	rs11899467	C	T	0.16004	1006
2	rs1527617	C	G	0.919483	1006
2	rs72802554	A	T	0.0516899	1006
2	rs2612317	A	G	0.634195	1006
2	rs74260895	G	C	0.0248509	1006
2	rs11125724	C	T	0.168986	1006
2	rs1918450	G	A	0.633201	1006
2	rs17049020	C	G	0.0228628	1006
2	rs1918451	C	A	0.610338	1006
2	rs2695608	T	C	0.611332	1006
2	rs2695609	C	T	0.611332	1006
2	rs2695610	T	C	0.390656	1006
2	rs17206387	A	C	0.0516899	1006
2	rs2612316	C	T	0.610338	1006
2	rs2695611	T	C	0.610338	1006
2	rs11695122	C	A	0.0526839	1006
2	rs2695612	G	A	0.610338	1006
2	rs76284659	A	T	0.0258449	1006
2	rs1380702	C	A	0.167992	1006
2	rs1405821	G	A	0.610338	1006
2	rs1405822	T	A	0.610338	1006
2	rs72935422	T	C	0.177932	1006
2	rs2612315	C	G	0.382704	1006
2	rs12463961	G	T	0.17495	1006
2	rs73941608	C	G	0.0218688	1006
2	rs72802563	T	A	0.0228628	1006
2	rs2695613	G	A	0.610338	1006
2	rs35510894	T	C	0.161034	1006
2	rs34546258	C	G	0.16004	1006
2	rs2612314	C	T	0.611332	1006
2	rs1380701	T	C	0.611332	1006
2	rs988614	G	A	0.611332	1006
2	rs1380700	G	T	0.610338	1006
2	rs72802565	A	G	0.0516899	1006
2	rs7607771	C	T	0.163022	1006
2	rs2612313	C	T	0.631213	1006
2	rs10185617	T	C	0.162028	1006
2	rs77548005	C	T	0.173956	1006
2	rs2612312	C	T	0.611332	1006
2	rs2695615	T	C	0.634195	1006
2	rs191136487	C	A	0.00596421	1006
2	rs2612311	C	T	0.404573	1006
2	rs2969496	G	T	0.710736	1006
2	rs2950568	C	A	0.709742	1006
2	rs111489927	T	A	0.405567	1006
2	rs2969494	G	A	0.559642	1006
2	rs2969493	G	T	0.383698	1006
2	rs76425216	G	A	0.0656064	1006
2	rs13021827	T	C	0.215706	1006
2	rs820777	C	A	0.552684	1006
2	rs13000988	A	T	0.16004	1006
2	rs10171645	C	T	0.0178926	1006
2	rs820775	G	T	0.553678	1006
2	rs820774	A	T	0.382704	1006
2	rs6759367	C	T	0.168986	1006
2	rs59040918	A	G	0.0228628	1006
2	rs72935444	C	G	0.16998	1006
2	rs72935446	T	C	0.16998	1006
2	rs11686330	T	A	0.405567	1006
2	rs1094132	A	T	0.383698	1006
2	rs7591184	A	G	0.404573	1006
2	rs7579094	T	G	0.235586	1006
2	rs7565199	G	T	0.404573	1006
2	rs1350693	G	T	0.40159	1006
2	rs72802573	C	T	0.0516899	1006
2	rs1350692	T	C	0.403579	1006
2	rs13030295	G	C	0.400596	1006
2	rs13404699	C	G	0.400596	1006
2	rs138523922	C	G	0.0248509	1006
2	rs73941609	G	A	0.0198807	1006
2	rs1960633	T	A	0.400596	1006
2	rs820773	G	C	0.384692	1006
2	rs820772	A	G	0.790258	1006
2	rs2030944	T	C	0.234592	1006
2	rs2030945	T	G	0.403579	1006
2	rs2030946	C	G	0.403579	1006
2	rs72802577	C	T	0.0198807	1006
2	rs820770	C	T	0.785288	1006
2	rs144924630	G	A	0.0228628	1006
2	rs114076013	C	T	0.0208748	1006
2	rs7608173	T	C	0.162028	1006
2	rs820769	T	C	0.889662	1006
2	rs13028428	C	A	0.162028	1006
2	rs2311732	G	T	0.230616	1006
2	rs2311731	T	G	0.409543	1006
2	rs13035025	A	T	0.400596	1006
2	rs12713356	G	C	0.408549	1006
2	rs73941623	G	T	0.0198807	1006
2	rs61174769	G	A	0.237575	1006
2	rs56113430	G	T	0.237575	1006
2	rs60687487	G	A	0.0198807	1006
2	rs114697149	G	A	0.0228628	1006
2	rs11681249	T	C	0.230616	1006
2	rs114172395	G	C	0.0228628	1006
2	rs11125725	G	A	0.230616	1006
2	rs113945575	G	C	0.176938	1006
2	rs141684592	T	C	0.0328032	1006
2	rs6758067	C	A	0.0775348	1006
2	rs2311730	A	C	0.870775	1006
2	rs2871852	G	A	0.23161	1006
2	rs10496071	A	G	0.0218688	1006
2	rs7582505	A	G	0.235586	1006
2	rs7609378	G	A	0.234592	1006
2	rs820783	A	C	0.383698	1006
2	rs10496072	T	C	0.17495	1006
2	rs864737	C	T	0.862823	1006
2	rs7586538	A	G	0.0755467	1006
2	rs79537108	C	A	0.0765408	1006
2	rs75340180	C	T	0.0467197	1006
2	rs115579415	G	C	0.0228628	1006
2	rs72802583	T	C	0.0745527	1006
2	rs820784	C	T	0.862823	1006
2	rs62142371	C	T	0.0248509	1006
2	rs11681488	C	G	0.0487078	1006
2	rs820785	G	T	0.382704	1006
2	rs4672219	T	C	0.0685885	1006
2	rs4671318	T	A	0.0487078	1006
2	rs1094133	C	G	0.986083	1006
2	rs77767551	C	T	0.0685885	1006
2	rs72802584	C	T	0.0685885	1006
2	rs820786	T	C	0.384692	1006
2	rs139683582	G	A	0.0188867	1006
2	rs820787	A	C	0.385686	1006
2	rs141983063	G	A	0.0258449	1006
2	rs7575554	C	G	0.234592	1006
2	rs114491475	C	T	0.0248509	1006
2	rs820788	C	T	0.870775	1006
2	rs1918457	G	T	0.162028	1006
2	rs183348027	C	A	0.00298211	1006
2	rs139633168	G	A	0.0616302	1006
2	rs180985417	G	A	0.0159046	1006
2	rs143333274	C	A	0.0487078	1006
2	rs80317134	T	A	0.0705765	1006
2	rs702868	A	G	0.870775	1006
2	rs72802588	A	G	0.0725646	1006
2	rs73941626	A	T	0.0208748	1006
2	rs72802590	C	T	0.0685885	1006
2	rs147786471	G	A	0.0248509	1006
2	rs34249794	T	C	0.0805169	1006
2	rs143382399	T	A	0.0407555	1006
2	rs820789	C	T	0.388668	1006
2	rs1460256	G	A	0.163022	1006
2	rs72802591	G	A	0.0168986	1006
2	rs820790	G	A	0.870775	1006
2	rs13032488	A	T	0.346918	1006
2	rs76661085	G	A	0.0795229	1006
2	rs820791	G	A	0.00795229	1006
2	rs58220533	T	C	0.176938	1006
2	rs10199564	T	C	0.234592	1006
2	rs820792	C	A	0.387674	1006
2	rs72802593	T	C	0.0497018	1006
2	rs72802594	C	G	0.0606362	1006
2	rs2199271	A	C	0.350895	1006
2	rs820778	G	C	0.389662	1006
2	rs75994698	T	C	0.0715706	1006
2	rs57849110	C	A	0.0576541	1006
2	rs702869	G	A	0.387674	1006
2	rs10496073	A	G	0.0616302	1006
2	rs17049036	G	A	0.0576541	1006
2	rs10496074	A	G	0.0477137	1006
2	rs11691853	C	G	0.0576541	1006
2	rs820779	G	A	0.387674	1006
2	rs820780	C	A	0.38668	1006
2	rs2204626	C	G	0.234592	1006
2	rs17049038	G	A	0.0586481	1006
2	rs17049039	A	G	0.142147	1006
2	rs820781	A	G	0.377734	1006
2	rs11688250	C	A	0.0596421	1006
2	rs17207557	G	C	0.184891	1006
2	rs116221011	C	T	0.0109344	1006
2	rs1380697	T	C	0.234592	1006
2	rs1380698	A	G	0.305169	1006
2	rs17812960	A	G	0.191849	1006
2	rs10469877	T	C	0.173956	1006
2	rs1380699	A	G	0.131213	1006
2	rs191603579	A	C	0.0109344	1006
2	rs11125726	T	C	0.191849	1006
2	rs1471256	G	A	0.164016	1006
2	rs820782	T	G	0.201789	1006
2	rs1460257	T	C	0.235586	1006
2	rs6754038	T	C	0.234592	1006
2	rs2695616	G	A	0.62326	1006
2	rs28418278	T	C	0.16501	1006
2	rs34604665	G	C	0.232604	1006
2	rs55638333	T	C	0.202783	1006
2	rs10518829	G	C	0.0646123	1006
2	rs10496075	T	C	0.333996	1006
2	rs1460258	G	T	0.0228628	1006
2	rs1563838	T	A	0.0725646	1006
2	rs55985603	C	A	0.144135	1006
2	rs17049053	T	C	0.0387674	1006
2	rs7602685	G	A	0.0954274	1006
2	rs139220849	T	A	0.0208748	1006
2	rs10191885	A	G	0.0377734	1006
2	rs74999644	C	T	0.0944334	1006
2	rs146605118	G	A	0.0188867	1006
2	rs17049058	A	G	0.0954274	1006
2	rs112623349	A	T	0.0944334	1006
2	rs6759349	C	T	0.0944334	1006
2	rs2061517	G	A	0.167992	1006
2	rs57688493	A	G	0.132207	1006
2	rs10208463	C	G	0.130219	1006
2	rs10173805	T	C	0.130219	1006
2	rs7594973	C	T	0.0904573	1006
2	rs10187352	A	T	0.130219	1006
2	rs13432800	G	A	0.129225	1006
2	rs11679510	T	C	0.132207	1006
2	rs13395477	T	G	0.130219	1006
2	rs10180326	T	A	0.132207	1006
2	rs10168059	C	A	0.0417495	1006
2	rs9789400	C	T	0.364811	1006
2	rs13402858	T	C	0.133201	1006
2	rs10186336	T	G	0.133201	1006
2	rs10186774	T	A	0.133201	1006
2	rs77322489	A	T	0.0198807	1006
2	rs4672221	T	A	0.536779	1006
2	rs77934843	T	C	0.0198807	1006
2	rs10196493	T	C	0.673956	1006
2	rs12474313	T	C	0.0377734	1006
2	rs186462564	A	G	0.00695825	1006
2	rs77961289	A	G	0.0198807	1006
2	rs6732639	T	C	0.0815109	1006
2	rs17049066	A	G	0.0387674	1006
2	rs13012916	T	G	0.372763	1006
2	rs10166717	A	T	0.0805169	1006
2	rs72804522	G	A	0.0347913	1006
2	rs13394969	C	G	0.0954274	1006
2	rs13395805	G	A	0.0417495	1006
2	rs7563127	G	C	0.168986	1006
2	rs35172567	A	T	0.369781	1006
2	rs11125727	G	T	0.404573	1006
2	rs80243686	T	C	0.0198807	1006
2	rs72804525	G	A	0.0347913	1006
2	rs10207248	A	G	0.140159	1006
2	rs72804527	C	T	0.0139165	1006
2	rs13409341	C	A	0.168986	1006
2	rs10190650	G	A	0.0944334	1006
2	rs12997934	C	G	0.473161	1006
2	rs13427078	T	C	0.0467197	1006
2	rs10193760	C	T	0.555666	1006
2	rs12105506	G	C	0.0894632	1006
2	rs1350691	A	T	0.818091	1006
2	rs35577149	T	C	0.388668	1006
2	rs11674034	T	C	0.0884692	1006
2	rs187470710	C	T	0.0129225	1006
2	rs11690473	C	A	0.0367793	1006
2	rs2871779	T	C	0.475149	1006
2	rs17227355	T	C	0.0904573	1006
2	rs11691978	G	A	0.0477137	1006
2	rs6740359	G	A	0.384692	1006
2	rs147225533	C	T	0.00894632	1006
2	rs17813526	G	A	0.0218688	1006
2	rs72804529	G	A	0.0357853	1006
2	rs3732135	G	A	0.0944334	1006
2	rs13026414	C	T	0.385686	1006
2	rs2871780	T	C	0.422465	1006
2	rs10192425	C	A	0.0437376	1006
2	rs142585662	A	T	0.0387674	1006
2	rs77810637	T	C	0.0526839	1006
2	rs6731365	G	A	0.16998	1006
2	rs34793921	T	A	0.0884692	1006
2	rs1380696	T	C	0.969185	1006
2	rs17227629	C	A	0.0864811	1006
2	rs17227657	T	C	0.0884692	1006
2	rs11125728	C	T	0.470179	1006
2	rs746274	C	T	0.473161	1006
2	rs746275	C	T	0.473161	1006
2	rs76901538	A	C	0.0437376	1006
2	rs60871650	G	A	0.083499	1006
2	rs2276680	T	C	0.0397614	1006
2	rs7572903	A	G	0.134195	1006
2	rs11885093	C	T	0.421471	1006
2	rs1380703	A	G	0.38668	1006
2	rs6712575	T	C	0.412525	1006
2	rs6712687	T	G	0.290258	1006
2	rs13386412	C	T	0.028827	1006
2	rs12612495	C	T	0.168986	1006
2	rs12612649	G	A	0.0208748	1006
2	rs75545859	A	T	0.166998	1006
2	rs7606466	C	G	0.542744	1006
2	rs10496076	T	C	0.624254	1006
2	rs10496077	T	C	0.0964215	1006
2	rs17228035	A	G	0.0457256	1006
2	rs34661292	G	C	0.0188867	1006
2	rs2125924	T	C	0.526839	1006
2	rs55950043	G	A	0.0367793	1006
2	rs78658236	C	T	0.0308151	1006
2	rs79834223	T	C	0.0159046	1006
2	rs6720888	A	G	0.622266	1006
2	rs7563000	T	G	0.951292	1006
2	rs114524821	T	G	0.0168986	1006
2	rs13402331	T	C	0.619284	1006
2	rs17049085	T	C	0.12326	1006
2	rs13418015	A	G	0.620278	1006
2	rs10180540	G	A	0.0576541	1006
2	rs4671319	G	A	0.519881	1006
2	rs10196378	T	G	0.622266	1006
2	rs137946629	G	C	0.0178926	1006
2	rs2290867	A	C	0.619284	1006
2	rs58218705	C	T	0.0725646	1006
2	rs72804536	G	C	0.0178926	1006
2	rs13025126	G	A	0.374751	1006
2	rs10196100	T	C	0.166004	1006
2	rs10186791	G	A	0.616302	1006
2	rs72618691	T	C	0.0228628	1006
2	rs55873931	C	T	0.0964215	1006
2	rs72804538	T	C	0.0437376	1006
2	rs41335055	C	T	0.0576541	1006
2	rs12463563	T	G	0.0238569	1006
2	rs13011472	C	G	0.470179	1006
2	rs139401366	G	A	0.00596421	1006
2	rs72804540	T	C	0.117296	1006
2	rs72804541	T	A	0.0298211	1006
2	rs6709720	A	G	0.624254	1006
2	rs62142403	T	C	0.0248509	1006
2	rs72804543	C	T	0.0328032	1006
2	rs72804544	C	T	0.0357853	1006
2	rs138201889	A	T	0.0337972	1006
2	rs6722461	A	G	0.594433	1006
2	rs115805563	A	G	0.0337972	1006
2	rs2125925	A	G	0.625249	1006
2	rs17049105	A	G	0.0974155	1006
2	rs13002041	C	A	0.62326	1006
2	rs3886275	A	C	0.62326	1006
2	rs717817	C	T	0.62326	1006
2	rs7557715	C	T	0.644135	1006
2	rs7567497	A	T	0.62326	1006
2	rs72804548	T	C	0.0974155	1006
2	rs79333307	A	G	0.16998	1006
2	rs11125729	T	C	0.62326	1006
2	rs11679364	T	G	0.624254	1006
2	rs57681866	G	A	0.0596421	1006
2	rs17049110	A	G	0.0984095	1006
2	rs17049112	T	C	0.0984095	1006
2	rs1460255	T	C	0.650099	1006
2	rs114128780	T	C	0.00596421	1006
2	rs79454476	A	C	0.168986	1006
2	rs17049113	A	G	0.0994036	1006
2	rs10204616	A	T	0.626243	1006
2	rs77225761	A	G	0.0159046	1006
2	rs12470174	C	T	0.0238569	1006
2	rs72804553	G	A	0.0337972	1006
2	rs34964074	G	A	0.0119284	1006
2	rs114587416	T	G	0.0119284	1006
2	rs12997222	C	G	0.626243	1006
2	rs11682175	T	C	0.446322	1006
2	rs67973994	C	T	0.0944334	1006
2	rs11688767	A	T	0.470179	1006
2	rs56403013	C	T	0.0984095	1006
2	rs34021154	G	A	0.0248509	1006
2	rs35442738	T	G	0.0974155	1006
2	rs17815124	C	T	0.0805169	1006
2	rs79850802	G	A	0.0188867	1006
2	rs13032423	G	A	0.527833	1006
2	rs6719624	C	T	0.0984095	1006
2	rs17049114	G	A	0.0695825	1006
2	rs142366521	G	A	0.0109344	1006
2	rs12990792	G	A	0.626243	1006
2	rs10496078	G	A	0.627237	1006
2	rs115475327	A	G	0.0119284	1006
2	rs140687059	C	T	0.0228628	1006
2	rs13016665	C	A	0.446322	1006
2	rs7561842	C	T	0.626243	1006
2	rs7588492	A	G	0.626243	1006
2	rs10496079	G	C	0.626243	1006
2	rs4316929	C	T	0.965209	1006
2	rs11695135	A	C	0.38668	1006
2	rs17229404	A	C	0.0149105	1006
2	rs10204882	T	C	0.193837	1006
2	rs184748161	C	G	0.00695825	1006
2	rs75960077	T	A	0.0884692	1006
2	rs77678709	G	C	0.0884692	1006
2	rs79670487	G	C	0.026839	1006
2	rs10865304	G	T	0.625249	1006
2	rs6754296	T	G	0.0964215	1006
2	rs6730037	G	A	0.625249	1006
2	rs114558169	C	T	0.026839	1006
2	rs74338168	A	G	0.0646123	1006
2	rs11898858	G	A	0.625249	1006
2	rs12713358	A	T	0.625249	1006
2	rs6737913	G	A	0.625249	1006
2	rs114998139	G	A	0.0964215	1006
2	rs112345168	T	A	0.351889	1006
2	rs6756221	T	C	0.625249	1006
2	rs4296411	A	C	0.625249	1006
2	rs13388489	T	G	0.168986	1006
2	rs138749319	T	C	0.0526839	1006
2	rs72804566	A	T	0.0367793	1006
2	rs11694293	C	T	0.114314	1006
2	rs6761347	T	A	0.625249	1006
2	rs28489098	C	T	0.139165	1006
2	rs1568450	A	G	0.625249	1006
2	rs1568451	T	C	0.977137	1006
2	rs1568452	C	T	0.369781	1006
2	rs13026612	C	T	0.625249	1006
2	rs13026830	C	T	0.625249	1006
2	rs142896102	T	C	0.0109344	1006
2	rs10166481	G	A	0.625249	1006
2	rs12991325	C	T	0.624254	1006
2	rs11676055	C	T	0.625249	1006
2	rs76277745	T	A	0.0715706	1006
2	rs35487577	A	G	0.0238569	1006
2	rs1589407	T	C	0.625249	1006
2	rs72804571	G	A	0.0675944	1006
2	rs2090793	G	A	0.625249	1006
2	rs4672223	C	A	0.624254	1006
2	rs6545663	A	T	0.624254	1006
2	rs6545664	C	T	0.624254	1006
2	rs6545665	G	A	0.625249	1006
2	rs17826430	G	A	0.0805169	1006
2	rs2717048	C	T	0.625249	1006
2	rs2683614	G	A	0.625249	1006
2	rs10496080	A	C	0.168986	1006
2	rs954593	C	T	0.624254	1006
2	rs2683615	C	A	0.624254	1006
2	rs13430437	A	C	0.142147	1006
2	rs77632983	G	C	0.084493	1006
2	rs2717066	C	A	0.354871	1006
2	rs2717071	G	A	0.62326	1006
2	rs1851138	T	G	0.979125	1006
2	rs1474215	C	G	0.624254	1006
2	rs2717075	G	C	0.625249	1006
2	rs2683620	A	T	0.624254	1006
2	rs2683619	C	T	0.625249	1006
2	rs2683618	A	G	0.532803	1006
2	rs34848729	G	A	0.0119284	1006
2	rs17049132	C	A	0.0675944	1006
2	rs190014533	T	C	0.00795229	1006
2	rs2717018	C	T	0.625249	1006
2	rs2683616	G	A	0.624254	1006
2	rs2683628	A	G	0.626243	1006
2	rs2683629	A	G	0.625249	1006
2	rs75458664	T	C	0.0407555	1006
2	rs2953439	T	C	0.626243	1006
2	rs72804575	A	C	0.0656064	1006
2	rs142687393	G	A	0.0516899	1006
2	rs66490669	T	C	0.352883	1006
2	rs7598169	C	T	0.625249	1006
2	rs2953441	C	T	0.624254	1006
2	rs2717046	C	T	0.366799	1006
2	rs1402398	G	A	0.624254	1006
2	rs78113195	T	A	0.0238569	1006
2	rs140749633	T	C	0.0149105	1006
2	rs76895776	T	A	0.0805169	1006
2	rs80289935	C	A	0.00596421	1006
2	rs2717055	G	A	0.624254	1006
2	rs59098844	G	C	0.352883	1006
2	rs1402399	T	C	0.626243	1006
2	rs2717054	G	A	0.624254	1006
2	rs2683621	A	G	0.624254	1006
2	rs2717053	G	C	0.624254	1006
2	rs2717052	C	A	0.625249	1006
2	rs79164773	G	A	0.0854871	1006
2	rs1915459	T	C	0.71173	1006
2	rs2717050	C	T	0.71173	1006
2	rs2717049	T	C	0.71173	1006
2	rs77876353	A	G	0.083499	1006
2	rs72804581	T	G	0.0964215	1006
2	rs1949613	G	T	0.709742	1006
2	rs2717047	T	A	0.709742	1006
2	rs12185644	C	A	0.708748	1006
2	rs2683625	G	A	0.710736	1006
2	rs2947348	G	A	0.710736	1006
2	rs2953443	C	T	0.710736	1006
2	rs10187670	T	A	0.0616302	1006
2	rs2953444	C	A	0.11332	1006
2	rs10181653	C	G	0.0576541	1006
2	rs58173631	G	C	0.140159	1006
2	rs13030443	C	T	0.0129225	1006
2	rs2683630	C	G	0.627237	1006
2	rs149002246	C	G	0.0308151	1006
2	rs62142436	A	G	0.227634	1006
2	rs2717076	C	T	0.628231	1006
2	rs147121014	T	C	0.00596421	1006
2	rs2717077	T	G	0.473161	1006
2	rs72804585	T	C	0.0119284	1006
2	rs1520965	C	A	0.71173	1006
2	rs77011057	A	G	0.0586481	1006
2	rs145727592	G	A	0.0149105	1006
2	rs115675171	T	A	0.0407555	1006
2	rs2717079	T	A	0.38668	1006
2	rs17049152	A	C	0.084493	1006
2	rs10177565	A	G	0.141153	1006
2	rs2716991	T	G	0.471173	1006
2	rs10496081	T	C	0.0506958	1006
2	rs1106090	G	A	0.61332	1006
2	rs114588430	G	C	0.00596421	1006
2	rs17049167	A	G	0.0934394	1006
2	rs1106302	A	T	0.707753	1006
2	rs17230816	G	T	0.0695825	1006
2	rs1851140	T	C	0.473161	1006
2	rs183057590	A	G	0.0178926	1006
2	rs10179365	T	A	0.055666	1006
2	rs2947350	C	T	0.705765	1006
2	rs80256351	C	A	0.055666	1006
2	rs79017955	C	T	0.055666	1006
2	rs60589532	A	G	0.0725646	1006
2	rs17049185	G	T	0.259443	1006
2	rs1607889	A	C	0.710736	1006
2	rs2176931	A	G	0.272366	1006
2	rs2204019	G	A	0.704771	1006
2	rs140147457	A	C	0.0337972	1006
2	rs11684106	A	C	0.272366	1006
2	rs2716999	T	C	0.705765	1006
2	rs7600039	C	T	0.0914513	1006
2	rs2683622	T	C	0.705765	1006
2	rs2947351	G	T	0.706759	1006
2	rs2953437	T	C	0.707753	1006
2	rs2953438	A	G	0.71173	1006
2	rs68119977	T	G	0.355865	1006
2	rs75081145	G	A	0.0815109	1006
2	rs142124935	G	A	0.0188867	1006
2	rs68084872	G	A	0.267396	1006
2	rs2683631	C	T	0.116302	1006
2	rs113069500	C	A	0.083499	1006
2	rs12463811	A	G	0.0139165	1006
2	rs2953442	C	T	0.704771	1006
2	rs4672225	C	T	0.27336	1006
2	rs28457597	T	A	0.05666	1006
2	rs78703671	A	C	0.0149105	1006
2	rs2717074	G	C	0.705765	1006
2	rs2717073	A	G	0.709742	1006
2	rs2683626	T	C	0.704771	1006
2	rs77071813	T	C	0.05666	1006
2	rs2717072	C	T	0.704771	1006
2	rs66985942	T	C	0.27336	1006
2	rs143836391	T	C	0.0248509	1006
2	rs2717070	T	C	0.709742	1006
2	rs76258004	C	G	0.00596421	1006
2	rs13405071	C	T	0.05666	1006
2	rs151290988	C	A	0.0129225	1006
2	rs10445894	A	T	0.710736	1006
2	rs17049201	T	A	0.225646	1006
2	rs2717068	A	C	0.60338	1006
2	rs72804599	A	C	0.0417495	1006
2	rs2717067	G	C	0.38668	1006
2	rs6709037	C	T	0.224652	1006
2	rs17231440	G	A	0.0387674	1006
2	rs10167352	A	G	0.2167	1006
2	rs7609303	A	T	0.2167	1006
2	rs75827594	A	T	0.0109344	1006
2	rs7583473	C	T	0.0924453	1006
2	rs59159185	T	A	0.0805169	1006
2	rs114902534	C	G	0.0228628	1006
2	rs72806403	C	T	0.0656064	1006
2	rs10197268	C	T	0.0377734	1006
2	rs952764	C	A	0.0666004	1006
2	rs17828225	G	A	0.0377734	1006
2	rs2717063	C	A	0.578529	1006
2	rs6720288	A	G	0.380716	1006
2	rs2717062	G	A	0.0904573	1006
2	rs1533725	T	G	0.383698	1006
2	rs2678910	A	T	0.62326	1006
2	rs2683634	T	C	0.591451	1006
2	rs2678911	G	C	0.378728	1006
2	rs2683633	C	G	0.115308	1006
2	rs2312140	A	G	0.21173	1006
2	rs2717061	T	C	0.11829	1006
2	rs2683632	T	C	0.380716	1006
2	rs6709452	T	C	0.0675944	1006
2	rs2678913	T	C	0.384692	1006
2	rs2678914	C	G	0.382704	1006
2	rs41439747	G	A	0.21173	1006
2	rs2717060	A	G	0.383698	1006
2	rs79361244	C	T	0.0258449	1006
2	rs4144044	G	A	0.212724	1006
2	rs2678915	C	T	0.591451	1006
2	rs2678916	G	T	0.378728	1006
2	rs2717059	C	G	0.379722	1006
2	rs77843640	G	A	0.0298211	1006
2	rs10178958	G	A	0.210736	1006
2	rs2678917	T	A	0.383698	1006
2	rs13017606	G	A	0.0129225	1006
2	rs2678918	C	T	0.379722	1006
2	rs138367714	T	C	0.0129225	1006
2	rs7595529	A	G	0.0904573	1006
2	rs13382798	A	G	0.21173	1006
2	rs1356544	T	C	0.594433	1006
2	rs1356545	T	C	0.594433	1006
2	rs2678919	G	A	0.306163	1006
2	rs72808425	T	C	0.286282	1006
2	rs13392894	C	T	0.286282	1006
2	rs34307906	T	C	0.0159046	1006
2	rs2717058	G	A	0.306163	1006
2	rs2678920	A	T	0.306163	1006
2	rs986436	G	A	0.974155	1006
2	rs116080258	C	T	0.0238569	1006
2	rs114566303	C	A	0.0129225	1006
2	rs2678922	A	G	0.377734	1006
2	rs2678923	A	C	0.377734	1006
2	rs2717057	C	T	0.378728	1006
2	rs13404388	G	A	0.0377734	1006
2	rs10496082	C	T	0.210736	1006
2	rs62142061	T	C	0.0258449	1006
2	rs2717056	C	T	0.589463	1006
2	rs962288	A	T	0.210736	1006
2	rs78788759	T	C	0.0139165	1006
2	rs2678908	C	T	0.589463	1006
2	rs76580214	G	C	0.082505	1006
2	rs17049243	T	C	0.083499	1006
2	rs72808426	C	T	0.0328032	1006
2	rs2678907	A	G	0.379722	1006
2	rs77447799	G	T	0.082505	1006
2	rs13021589	A	G	0.0139165	1006
2	rs2678906	T	A	0.591451	1006
2	rs13384219	A	G	0.0377734	1006
2	rs884669	A	T	0.21173	1006
2	rs867740	T	C	0.380716	1006
2	rs17049244	T	G	0.0894632	1006
2	rs2678905	A	G	0.591451	1006
2	rs2717000	C	G	0.379722	1006
2	rs142726707	A	G	0.00994036	1006
2	rs2717001	C	T	0.591451	1006
2	rs2678904	G	T	0.590457	1006
2	rs2678903	A	G	0.592445	1006
2	rs2678902	G	A	0.379722	1006
2	rs2678901	A	G	0.591451	1006
2	rs6711762	A	G	0.210736	1006
2	rs35705591	G	A	0.0238569	1006
2	rs1040226	G	A	0.21173	1006
2	rs1040225	A	G	0.591451	1006
2	rs1040224	G	C	0.591451	1006
2	rs2678895	A	T	0.379722	1006
2	rs140500963	A	C	0.00695825	1006
2	rs72808434	G	A	0.0894632	1006
2	rs2678881	G	A	0.591451	1006
2	rs17049247	A	G	0.082505	1006
2	rs11895197	A	T	0.21173	1006
2	rs2717002	T	G	0.591451	1006
2	rs11887238	C	A	0.0387674	1006
2	rs143160765	A	G	0.0159046	1006
2	rs112176860	G	A	0.0377734	1006
2	rs2717003	A	G	0.592445	1006
2	rs143366271	G	A	0.00894632	1006
2	rs2717004	C	A	0.591451	1006
2	rs951965	C	A	0.379722	1006
2	rs2717005	A	G	0.379722	1006
2	rs17829368	T	C	0.0248509	1006
2	rs2678912	G	A	0.950298	1006
2	rs11125736	G	A	0.213718	1006
2	rs2465804	G	A	0.592445	1006
2	rs2465805	C	T	0.377734	1006
2	rs2717007	G	A	0.592445	1006
2	rs2717008	T	C	0.379722	1006
2	rs114875748	C	T	0.0238569	1006
2	rs116641760	T	A	0.0387674	1006
2	rs2717009	T	G	0.951292	1006
2	rs28765149	T	A	0.212724	1006
2	rs2678909	T	C	0.61829	1006
2	rs147938208	C	T	0.0109344	1006
2	rs2459982	A	C	0.591451	1006
2	rs58174848	T	C	0.212724	1006
2	rs2717010	A	G	0.592445	1006
2	rs2717011	T	C	0.592445	1006
2	rs2717012	C	A	0.380716	1006
2	rs2717013	G	A	0.380716	1006
2	rs10188826	G	A	0.21173	1006
2	rs10189138	G	T	0.133201	1006
2	rs2717014	T	C	0.591451	1006
2	rs114653778	G	A	0.0248509	1006
2	rs2678873	G	A	0.592445	1006
2	rs2678874	T	A	0.378728	1006
2	rs2717015	T	C	0.592445	1006
2	rs2312141	A	T	0.592445	1006
2	rs2312142	C	G	0.975149	1006
2	rs2312143	G	A	0.378728	1006
2	rs79477059	G	A	0.082505	1006
2	rs7563883	G	T	0.213718	1006
2	rs2139053	T	C	0.617296	1006
2	rs2139054	A	C	0.592445	1006
2	rs141754958	C	G	0.0337972	1006
2	rs56796021	T	C	0.084493	1006
2	rs2678879	A	G	0.591451	1006
2	rs11125739	G	T	0.215706	1006
2	rs2678880	C	T	0.588469	1006
2	rs2678882	T	A	0.590457	1006
2	rs2717019	T	G	0.591451	1006
2	rs6740106	T	A	0.212724	1006
2	rs78772130	T	A	0.0218688	1006
2	rs2678883	A	G	0.591451	1006
2	rs2717020	T	C	0.37674	1006
2	rs79857928	A	T	0.0367793	1006
2	rs2678884	A	C	0.616302	1006
2	rs2678885	T	G	0.37674	1006
2	rs10194044	C	T	0.0367793	1006
2	rs2717021	G	A	0.37674	1006
2	rs2717022	G	C	0.591451	1006
2	rs2678886	A	G	0.591451	1006
2	rs2717023	C	T	0.592445	1006
2	rs2717024	C	G	0.591451	1006
2	rs7596775	T	C	0.215706	1006
2	rs2678887	C	A	0.591451	1006
2	rs2678888	A	G	0.591451	1006
2	rs2717025	G	T	0.375746	1006
2	rs10204049	C	T	0.214712	1006
2	rs2717026	A	G	0.375746	1006
2	rs2678889	A	G	0.590457	1006
2	rs2678890	C	T	0.590457	1006
2	rs2717027	G	A	0.615308	1006
2	rs116440150	G	A	0.00596421	1006
2	rs12990929	A	G	0.0129225	1006
2	rs113329317	A	G	0.082505	1006
2	rs2717029	G	T	0.37674	1006
2	rs2717030	T	C	0.37674	1006
2	rs73942239	T	C	0.0377734	1006
2	rs970941	G	A	0.590457	1006
2	rs2717031	T	C	0.590457	1006
2	rs2678891	T	G	0.590457	1006
2	rs2717032	T	C	0.590457	1006
2	rs28718871	T	C	0.591451	1006
2	rs2717034	T	G	0.5666	1006
2	rs2678894	G	C	0.5666	1006
2	rs4603748	G	A	0.17495	1006
2	rs146926562	A	C	0.0188867	1006
2	rs2717035	C	T	0.590457	1006
2	rs2717036	T	C	0.590457	1006
2	rs72808453	A	G	0.0924453	1006
2	rs2717037	T	C	0.0178926	1006
2	rs2717038	A	G	0.37674	1006
2	rs1401100	G	T	0.589463	1006
2	rs72808454	C	T	0.0606362	1006
2	rs2717039	G	T	0.374751	1006
2	rs72808455	A	T	0.0337972	1006
2	rs2678896	A	G	0.590457	1006
2	rs2678897	G	A	0.593439	1006
2	rs2717040	T	C	0.590457	1006
2	rs1568252	T	C	0.892644	1006
2	rs1568253	T	C	0.591451	1006
2	rs1568254	C	A	0.591451	1006
2	rs116076319	C	A	0.0188867	1006
2	rs1518393	A	C	0.593439	1006
2	rs1518394	A	G	0.593439	1006
2	rs146154616	A	G	0.0377734	1006
2	rs2717041	C	T	0.585487	1006
2	rs72808464	G	C	0.0854871	1006
2	rs77902252	T	C	0.0367793	1006
2	rs78104330	G	C	0.082505	1006
2	rs6545674	A	G	0.0864811	1006
2	rs6545675	A	G	0.208748	1006
2	rs59913344	G	C	0.083499	1006
2	rs72808467	A	C	0.0337972	1006
2	rs13024025	C	T	0.0119284	1006
2	rs72808468	G	A	0.0854871	1006
2	rs76821328	G	A	0.0228628	1006
2	rs60262666	T	C	0.116302	1006
2	rs2717042	C	A	0.616302	1006
2	rs77520334	G	A	0.0258449	1006
2	rs2678900	T	G	0.414513	1006
2	rs61322978	G	T	0.11829	1006
2	rs72808471	T	C	0.0735586	1006
2	rs2717043	C	T	0.614314	1006
2	rs72808472	T	C	0.116302	1006
2	rs79005319	C	T	0.0815109	1006
2	rs183687430	A	T	0.0308151	1006
2	rs72808473	A	G	0.117296	1006
2	rs71418413	T	A	0.0397614	1006
2	rs114584432	A	C	0.0427435	1006
2	rs74335207	C	T	0.0407555	1006
2	rs75332123	G	A	0.055666	1006
2	rs17049262	A	C	0.114314	1006
2	rs17239946	C	T	0.0109344	1006
2	rs34188630	C	T	0.0139165	1006
2	rs61026067	C	T	0.114314	1006
2	rs141254129	C	A	0.0109344	1006
2	rs149681840	T	C	0.00596421	1006
2	rs72808477	G	T	0.115308	1006
2	rs72808478	T	C	0.115308	1006
2	rs60730828	G	C	0.116302	1006
2	rs67034577	T	C	0.115308	1006
2	rs77534782	T	C	0.0298211	1006
2	rs17049270	C	T	0.082505	1006
2	rs72808481	T	G	0.115308	1006
2	rs72808482	G	T	0.116302	1006
2	rs17049272	C	A	0.115308	1006
2	rs7558693	T	C	0.115308	1006
2	rs182892334	G	A	0.00795229	1006
2	rs147955168	G	A	0.0586481	1006
2	rs17049273	C	T	0.115308	1006
2	rs79329883	T	C	0.0298211	1006
2	rs55786752	T	C	0.115308	1006
2	rs2030237	A	G	0.407555	1006
2	rs932188	A	T	0.877734	1006
2	rs115437837	C	T	0.0208748	1006
2	rs12622856	G	T	0.0377734	1006
2	rs17049278	T	C	0.116302	1006
2	rs72808484	A	C	0.116302	1006
2	rs72808485	C	A	0.116302	1006
2	rs75985860	T	C	0.0149105	1006
2	rs12713370	A	G	0.604374	1006
2	rs80284681	A	G	0.0417495	1006
2	rs10172295	G	A	0.407555	1006
2	rs114753715	A	G	0.0168986	1006
2	rs77676659	G	A	0.0487078	1006
2	rs12470403	T	C	0.111332	1006
2	rs76227152	A	C	0.0298211	1006
2	rs57471952	T	C	0.082505	1006
2	rs4672226	C	T	0.407555	1006
2	rs12476222	A	C	0.111332	1006
2	rs74480281	T	C	0.0685885	1006
2	rs12463540	C	T	0.111332	1006
2	rs72808488	C	T	0.111332	1006
2	rs75914686	C	T	0.0407555	1006
2	rs72808489	C	T	0.111332	1006
2	rs56370078	C	T	0.112326	1006
2	rs113963370	T	C	0.082505	1006
2	rs1518395	A	G	0.605368	1006
2	rs1607378	T	C	0.114314	1006
2	rs58995859	C	T	0.111332	1006
2	rs74715571	T	C	0.0228628	1006
2	rs140173153	T	C	0.0337972	1006
2	rs72808490	T	C	0.11332	1006
2	rs67993785	G	A	0.116302	1006
2	rs6732310	T	C	0.604374	1006
2	rs80088616	G	A	0.0815109	1006
2	rs6717480	C	A	0.406561	1006
2	rs72808491	G	T	0.111332	1006
2	rs6545677	A	G	0.61829	1006
2	rs17049282	G	C	0.111332	1006
2	rs141699013	T	C	0.0218688	1006
2	rs1518396	C	T	0.112326	1006
2	rs1518397	C	T	0.111332	1006
2	rs1518398	T	C	0.111332	1006
2	rs34821621	C	T	0.111332	1006
2	rs6758465	A	G	0.112326	1006
2	rs72808493	C	A	0.0705765	1006
2	rs77736916	T	A	0.0188867	1006
2	rs142172351	T	C	0.0218688	1006
2	rs74888656	G	A	0.055666	1006
2	rs60748064	T	C	0.055666	1006
2	rs78603490	G	A	0.055666	1006
2	rs10496083	T	G	0.055666	1006
2	rs138924217	T	C	0.0119284	1006
2	rs17049284	C	A	0.055666	1006
2	rs77622099	G	A	0.0805169	1006
2	rs138467154	G	T	0.0308151	1006
2	rs10496084	C	T	0.109344	1006
2	rs56136700	A	G	0.111332	1006
2	rs114460036	G	C	0.0228628	1006
2	rs2312147	T	C	0.611332	1006
2	rs72808494	G	A	0.111332	1006
2	rs17049286	G	A	0.054672	1006
2	rs78704162	T	C	0.0407555	1006
2	rs17049288	G	A	0.112326	1006
2	rs67880350	G	A	0.112326	1006
2	rs67919965	T	C	0.112326	1006
2	rs78174779	G	A	0.0357853	1006
2	rs115659806	G	A	0.105368	1006
2	rs13405605	A	G	0.151093	1006
2	rs150256295	C	T	0.027833	1006
2	rs7573056	A	C	0.4334	1006
2	rs6755324	G	T	0.101392	1006
2	rs10496085	A	G	0.100398	1006
2	rs148335199	T	G	0.0198807	1006
2	rs1518399	C	T	0.60338	1006
2	rs17240705	T	C	0.0159046	1006
2	rs17049295	C	G	0.0437376	1006
2	rs7561688	C	T	0.418489	1006
2	rs79127661	C	A	0.0437376	1006
2	rs62140008	A	T	0.418489	1006
2	rs72808498	C	G	0.0984095	1006
2	rs6545679	G	C	0.100398	1006
2	rs72808500	A	G	0.0984095	1006
2	rs1518400	C	T	0.224652	1006
2	rs1518401	G	A	0.184891	1006
2	rs72808501	C	T	0.0984095	1006
2	rs17049296	T	C	0.084493	1006
2	rs114766357	T	C	0.0168986	1006
2	rs6719889	T	C	0.184891	1006
2	rs149386634	G	A	0.0198807	1006
2	rs4672228	T	C	0.394632	1006
2	rs1401101	A	T	0.0994036	1006
2	rs150518282	C	T	0.0109344	1006
2	rs17049298	T	C	0.084493	1006
2	rs7568266	G	C	0.420477	1006
2	rs59378271	A	T	0.083499	1006
2	rs55723561	C	G	0.0994036	1006
2	rs59309072	A	G	0.184891	1006
2	rs17049299	A	T	0.0984095	1006
2	rs60152647	C	T	0.083499	1006
2	rs36120096	T	C	0.00994036	1006
2	rs12999272	A	G	0.0109344	1006
2	rs28583109	T	C	0.422465	1006
2	rs112016302	C	T	0.084493	1006
2	rs35876471	A	G	0.104374	1006
2	rs12471043	C	T	0.105368	1006
2	rs17049305	T	C	0.419483	1006
2	rs17049308	A	G	0.0457256	1006
2	rs12990798	A	G	0.0168986	1006
2	rs72810305	G	A	0.0924453	1006
2	rs72810306	G	A	0.0924453	1006
2	rs146474152	T	C	0.00894632	1006
2	rs74896301	A	T	0.0487078	1006
2	rs6732965	C	G	0.0924453	1006
2	rs74563533	G	A	0.083499	1006
2	rs61548822	T	C	0.0924453	1006
2	rs72810307	A	G	0.0924453	1006
2	rs72810308	T	C	0.0924453	1006
2	rs12470851	A	G	0.0924453	1006
2	rs10210198	C	T	0.0954274	1006
2	rs13033536	G	A	0.383698	1006
2	rs10171955	A	G	0.180915	1006
2	rs34191187	A	G	0.0944334	1006
2	rs78281185	T	C	0.084493	1006
2	rs145817788	G	A	0.0168986	1006
2	rs728574	A	G	0.0924453	1006
2	rs17830749	T	C	0.0914513	1006
2	rs77733682	G	A	0.0298211	1006
2	rs12478718	C	A	0.0924453	1006
2	rs116380454	G	C	0.083499	1006
2	rs17049312	A	G	0.0924453	1006
2	rs55856965	A	C	0.0924453	1006
2	rs75646848	C	A	0.082505	1006
2	rs11898024	A	C	0.0934394	1006
2	rs67484511	T	A	0.0934394	1006
2	rs72810316	T	C	0.0934394	1006
2	rs17049314	T	C	0.0934394	1006
2	rs17049316	C	G	0.0934394	1006
2	rs72810317	C	T	0.0934394	1006
2	rs17049318	A	G	0.084493	1006
2	rs74892103	G	C	0.0139165	1006
2	rs2312192	A	G	0.975149	1006
2	rs1518403	G	A	0.0924453	1006
2	rs13014613	C	T	0.425447	1006
2	rs6713551	C	T	0.183897	1006
2	rs143221053	T	G	0.0178926	1006
2	rs143063331	T	C	0.0159046	1006
2	rs79876634	T	A	0.0188867	1006
2	rs10188390	C	G	0.0954274	1006
2	rs72810318	G	A	0.0944334	1006
2	rs961522	T	C	0.614314	1006
2	rs968850	C	G	0.0954274	1006
2	rs11688078	C	T	0.0477137	1006
2	rs986512	G	A	0.642147	1006
2	rs4672229	C	A	0.456262	1006
2	rs34938388	G	C	0.0139165	1006
2	rs72810320	A	G	0.0954274	1006
2	rs139075424	T	C	0.0964215	1006
2	rs112226141	C	G	0.0964215	1006
2	rs184636130	T	C	0.00795229	1006
2	rs72810323	A	G	0.0944334	1006
2	rs3771203	A	C	0.0954274	1006
2	rs17049321	A	G	0.0964215	1006
2	rs75631264	A	G	0.0477137	1006
2	rs140965024	C	T	0.0168986	1006
2	rs115529424	C	T	0.0964215	1006
2	rs3771204	A	C	0.0854871	1006
2	rs72810325	T	C	0.0954274	1006
2	rs77904218	A	G	0.0188867	1006
2	rs76816447	C	T	0.055666	1006
2	rs1371212	T	C	0.0944334	1006
2	rs75297255	T	C	0.0854871	1006
2	rs72810328	T	G	0.0685885	1006
2	rs78831119	A	G	0.0854871	1006
2	rs3771206	C	T	0.0874751	1006
2	rs968653	A	G	0.648111	1006
2	rs10205421	G	A	0.646123	1006
2	rs72810329	G	T	0.0367793	1006
2	rs10188070	A	G	0.647117	1006
2	rs2196806	C	T	0.0884692	1006
2	rs13386389	C	G	0.10338	1006
2	rs73942293	A	G	0.0884692	1006
2	rs75435120	G	A	0.0149105	1006
2	rs78323352	C	T	0.0864811	1006
2	rs28452374	G	A	0.0755467	1006
2	rs113461496	G	A	0.0119284	1006
2	rs12467842	G	C	0.0944334	1006
2	rs72810332	C	T	0.102386	1006
2	rs1439269	G	A	0.266402	1006
2	rs72810334	G	A	0.101392	1006
2	rs1078191	G	A	0.101392	1006
2	rs13392156	G	T	0.0755467	1006
2	rs75792641	G	A	0.0298211	1006
2	rs7577299	T	C	0.0894632	1006
2	rs13399695	G	T	0.265408	1006
2	rs77461828	T	A	0.0874751	1006
2	rs13402655	C	T	0.0745527	1006
2	rs72810337	G	T	0.100398	1006
2	rs12620940	T	C	0.664016	1006
2	rs77808574	G	A	0.0874751	1006
2	rs75018627	A	T	0.0874751	1006
2	rs77986517	T	G	0.0159046	1006
2	rs2165105	G	C	0.175944	1006
2	rs13414973	T	G	0.0755467	1006
2	rs77495955	A	G	0.0904573	1006
2	rs13430450	A	G	0.0755467	1006
2	rs1051061	A	G	0.39662	1006
2	rs13386998	A	C	0.0815109	1006
2	rs13424099	G	A	0.0745527	1006
2	rs2118899	A	C	0.664016	1006
2	rs2118898	T	C	0.266402	1006
2	rs12473840	G	T	0.101392	1006
2	rs13001078	A	G	0.0805169	1006
2	rs13008111	G	A	0.0795229	1006
2	rs34287580	T	G	0.0795229	1006
2	rs13384786	T	G	0.0795229	1006
2	rs17049334	A	G	0.0884692	1006
2	rs17049335	A	G	0.055666	1006
2	rs17049339	G	C	0.0884692	1006
2	rs75075750	A	C	0.0238569	1006
2	rs76367119	A	G	0.0894632	1006
2	rs77452423	T	C	0.0516899	1006
2	rs114312379	A	C	0.0248509	1006
2	rs10198382	A	C	0.0815109	1006
2	rs76339147	T	G	0.055666	1006
2	rs13033987	G	A	0.0755467	1006
2	rs1025756	A	G	0.974155	1006
2	rs2118897	C	G	0.0924453	1006
2	rs1016771	T	C	0.39662	1006
2	rs10167028	C	G	0.0755467	1006
2	rs1025754	C	T	0.178926	1006
2	rs10496086	G	T	0.0914513	1006
2	rs13011711	A	G	0.395626	1006
2	rs112502090	G	T	0.0119284	1006
2	rs6722988	T	C	0.270378	1006
2	rs76192248	G	A	0.0467197	1006
2	rs10203887	A	T	0.0765408	1006
2	rs113473780	A	G	0.0675944	1006
2	rs35910730	C	T	0.0139165	1006
2	rs113508144	G	A	0.390656	1006
2	rs13018289	C	T	0.258449	1006
2	rs141195991	G	A	0.0755467	1006
2	rs148014864	A	C	0.0755467	1006
2	rs111493016	G	A	0.187873	1006
2	rs146293415	C	T	0.0994036	1006
2	rs6715519	G	A	0.11332	1006
2	rs111258777	T	C	0.0934394	1006
2	rs17049351	A	G	0.0884692	1006
2	rs140581695	T	C	0.0149105	1006
2	rs57176368	T	C	0.189861	1006
2	rs75686748	C	A	0.0815109	1006
2	rs11125742	C	T	0.190855	1006
2	rs11125743	A	T	0.190855	1006
2	rs7558007	A	G	0.926441	1006
2	rs17182870	T	C	0.0745527	1006
2	rs2043890	G	A	0.656064	1006
2	rs3771211	A	G	0.0884692	1006
2	rs3771212	C	T	0.0884692	1006
2	rs3771213	G	A	0.384692	1006
2	rs139499562	T	C	0.0198807	1006
2	rs3771214	T	G	0.0755467	1006
2	rs10496087	C	G	0.0924453	1006
2	rs17183065	C	T	0.0188867	1006
2	rs17183100	A	G	0.0745527	1006
2	rs12999901	G	A	0.383698	1006
2	rs75593746	G	T	0.0467197	1006
2	rs11678320	G	A	0.38668	1006
2	rs75255706	G	A	0.0149105	1006
2	rs17049366	A	C	0.0894632	1006
2	rs192863584	T	A	0.0149105	1006
2	rs3771215	T	A	0.190855	1006
2	rs139660567	C	T	0.0198807	1006
2	rs12469538	T	G	0.0109344	1006
2	rs78492501	G	T	0.0149105	1006
2	rs79613744	A	G	0.0168986	1006
2	rs76569295	A	G	0.0894632	1006
2	rs72810350	G	C	0.0884692	1006
2	rs62140014	T	C	0.388668	1006
2	rs72810351	C	T	0.0884692	1006
2	rs74599659	C	G	0.0894632	1006
2	rs72810352	C	T	0.0894632	1006
2	rs13410228	G	A	0.084493	1006
2	rs115632484	A	G	0.0914513	1006
2	rs6727746	C	T	0.358847	1006
2	rs185912980	G	A	0.00497018	1006
2	rs6729684	T	A	0.94334	1006
2	rs6714952	C	T	0.084493	1006
2	rs77676988	T	C	0.0884692	1006
2	rs12713372	T	C	0.56163	1006
2	rs12713373	A	T	0.56163	1006
2	rs12472026	G	A	0.472167	1006
2	rs12996679	C	T	0.473161	1006
2	rs10172212	A	C	0.649105	1006
2	rs35248619	T	A	0.382704	1006
2	rs35844949	G	A	0.562624	1006
2	rs12475192	G	T	0.0884692	1006
2	rs57390191	G	C	0.384692	1006
2	rs848294	T	C	0.350895	1006
2	rs848293	G	A	0.436382	1006
2	rs17049378	A	C	0.17992	1006
2	rs13427491	G	T	0.083499	1006
2	rs114264387	C	G	0.0258449	1006
2	rs7596038	C	T	0.435388	1006
2	rs74430707	A	G	0.026839	1006
2	rs17614198	A	G	0.0666004	1006
2	rs17049381	T	G	0.027833	1006
2	rs848292	T	C	0.648111	1006
2	rs10184957	G	T	0.0874751	1006
2	rs3732136	C	T	0.264414	1006
2	rs11539575	A	G	0.026839	1006
2	rs848291	A	G	0.617296	1006
2	rs848290	A	T	0.0735586	1006
2	rs149412402	G	C	0.00497018	1006
2	rs10445895	T	C	0.0874751	1006
2	rs10445896	G	A	0.0904573	1006
2	rs12624152	T	G	0.0854871	1006
2	rs848289	A	T	0.350895	1006
2	rs143710592	G	T	0.0328032	1006
2	rs74561078	A	T	0.0656064	1006
2	rs35773188	A	T	0.0854871	1006
2	rs848288	T	C	0.346918	1006
2	rs11903456	C	T	0.201789	1006
2	rs848287	C	T	0.347913	1006
2	rs848286	T	C	0.377734	1006
2	rs187147242	T	A	0.00894632	1006
2	rs848285	T	G	0.350895	1006
2	rs13417865	G	C	0.026839	1006
2	rs13032851	T	C	0.0854871	1006
2	rs1100191	A	G	0.643141	1006
2	rs57267169	G	A	0.0854871	1006
2	rs139182344	G	T	0.0248509	1006
2	rs116263038	T	A	0.0159046	1006
2	rs12469873	A	G	0.178926	1006
2	rs36000054	G	A	0.0884692	1006
2	rs62140034	C	G	0.027833	1006
2	rs56028716	G	C	0.0884692	1006
2	rs139073468	C	T	0.0168986	1006
2	rs1100190	G	C	0.348907	1006
2	rs6752935	G	A	0.0854871	1006
2	rs146866155	A	T	0.027833	1006
2	rs79578884	A	C	0.0149105	1006
2	rs112109001	A	G	0.0854871	1006
2	rs2691672	A	G	0.639165	1006
2	rs72810360	C	T	0.17992	1006
2	rs113273275	A	G	0.17992	1006
2	rs78928766	C	T	0.112326	1006
2	rs140698680	A	G	0.0298211	1006
2	rs80225324	A	G	0.0298211	1006
2	rs11687051	A	T	0.234592	1006
2	rs145482520	A	C	0.0298211	1006
2	rs151009591	A	C	0.0188867	1006
2	rs115084101	C	A	0.084493	1006
2	rs114792936	C	T	0.027833	1006
2	rs848283	C	T	0.0228628	1006
2	rs55809167	G	T	0.084493	1006
2	rs7558066	C	T	0.0854871	1006
2	rs75205222	T	C	0.0506958	1006
2	rs848282	C	T	0.639165	1006
2	rs77524104	T	C	0.0139165	1006
2	rs848281	A	T	0.640159	1006
2	rs78035081	T	C	0.0894632	1006
2	rs34335951	A	G	0.0854871	1006
2	rs768298	C	T	0.292247	1006
2	rs75374007	T	G	0.0586481	1006
2	rs3771216	T	C	0.294235	1006
2	rs848280	T	C	0.646123	1006
2	rs35672834	T	C	0.0347913	1006
2	rs3755296	A	G	0.0854871	1006
2	rs72810363	G	A	0.0755467	1006
2	rs10490253	T	C	0.027833	1006
2	rs2098344	C	T	0.204771	1006
2	rs147963883	C	T	0.0149105	1006
2	rs10178325	G	A	0.026839	1006
2	rs181997869	G	C	0.00994036	1006
2	rs13023405	A	T	0.0854871	1006
2	rs1100188	C	A	0.639165	1006
2	rs74749607	G	A	0.0188867	1006
2	rs72810367	C	T	0.0168986	1006
2	rs17049394	A	G	0.0894632	1006
2	rs13421853	T	C	0.028827	1006
2	rs116694085	C	T	0.0248509	1006
2	rs17049396	A	G	0.027833	1006
2	rs114954821	C	A	0.0685885	1006
2	rs151281379	T	A	0.0149105	1006
2	rs62140039	C	G	0.0168986	1006
2	rs848279	C	A	0.641153	1006
2	rs72810371	T	C	0.0298211	1006
2	rs848278	A	G	0.66004	1006
2	rs11125745	G	C	0.178926	1006
2	rs115337726	C	T	0.00994036	1006
2	rs62140040	T	C	0.0298211	1006
2	rs62140041	T	C	0.0298211	1006
2	rs144113658	G	T	0.0129225	1006
2	rs1011314	C	T	0.291252	1006
2	rs11903212	C	T	0.084493	1006
2	rs13006005	T	C	0.084493	1006
2	rs114680290	C	T	0.0258449	1006
2	rs115324140	T	G	0.0377734	1006
2	rs13032432	T	C	0.0149105	1006
2	rs12476829	C	T	0.0884692	1006
2	rs17049403	A	C	0.0298211	1006
2	rs72810375	G	A	0.027833	1006
2	rs72810377	T	C	0.027833	1006
2	rs72810378	A	G	0.027833	1006
2	rs57344611	A	T	0.027833	1006
2	rs62140043	C	A	0.027833	1006
2	rs17049406	A	T	0.027833	1006
2	rs17049408	T	C	0.027833	1006
2	rs1404460	T	C	0.084493	1006
2	rs1404459	G	C	0.084493	1006
2	rs62140045	T	C	0.027833	1006
2	rs3821211	A	T	0.0467197	1006
2	rs1404457	A	T	0.0854871	1006
2	rs12475594	A	G	0.182903	1006
2	rs62140046	T	C	0.027833	1006
2	rs6709533	T	A	0.0864811	1006
2	rs35925771	C	T	0.084493	1006
2	rs113506287	T	C	0.0874751	1006
2	rs848284	A	T	0.642147	1006
2	rs112234416	G	A	0.178926	1006
2	rs35341336	A	G	0.0765408	1006
2	rs187263940	C	T	0.0178926	1006
2	rs17049416	G	C	0.0894632	1006
2	rs79405536	A	T	0.0864811	1006
2	rs17049417	A	G	0.0894632	1006
2	rs11692859	T	C	0.0894632	1006
2	rs3821212	T	A	0.114314	1006
2	rs62140047	T	C	0.027833	1006
2	rs6709460	C	G	0.641153	1006
2	rs13422760	A	C	0.0854871	1006
2	rs76540117	C	A	0.0894632	1006
2	rs77274446	G	A	0.0178926	1006
2	rs72810385	T	C	0.0894632	1006
2	rs72618694	T	C	0.347913	1006
2	rs6717332	G	T	0.888668	1006
2	rs12470316	C	T	0.293241	1006
2	rs12474593	T	C	0.0894632	1006
2	rs62140048	G	C	0.026839	1006
2	rs6725148	C	T	0.17992	1006
2	rs62140049	G	A	0.026839	1006
2	rs112187740	C	T	0.0894632	1006
2	rs62140050	T	G	0.026839	1006
2	rs17049420	T	C	0.027833	1006
2	rs13418724	G	A	0.027833	1006
2	rs3771220	T	C	0.114314	1006
2	rs3771221	T	A	0.348907	1006
2	rs62140051	A	G	0.026839	1006
2	rs114236282	C	A	0.0188867	1006
2	rs60176808	G	C	0.027833	1006
2	rs57033851	A	G	0.026839	1006
2	rs79064653	G	A	0.0864811	1006
2	rs58059919	G	A	0.026839	1006
2	rs12477242	C	G	0.348907	1006
2	rs28588526	T	C	0.027833	1006
2	rs7594702	C	G	0.180915	1006
2	rs79588315	A	G	0.0874751	1006
2	rs17049422	C	T	0.026839	1006
2	rs72810393	G	C	0.0427435	1006
2	rs147891737	C	T	0.0139165	1006
2	rs72810394	G	A	0.110338	1006
2	rs6761301	A	C	0.333002	1006
2	rs28668929	A	G	0.026839	1006
2	rs72810396	T	C	0.027833	1006
2	rs3771222	C	T	0.084493	1006
2	rs56246409	A	G	0.0924453	1006
2	rs150752804	C	A	0.0188867	1006
2	rs76305302	A	G	0.083499	1006
2	rs79572158	T	C	0.084493	1006
2	rs114317045	A	G	0.0238569	1006
2	rs116052376	T	A	0.0119284	1006
2	rs3771224	C	T	0.34493	1006
2	rs7561771	T	A	0.0854871	1006
2	rs17049423	T	C	0.109344	1006
2	rs80099621	G	A	0.0874751	1006
2	rs72618695	C	G	0.343936	1006
2	rs2110664	C	A	0.270378	1006
2	rs11889211	G	A	0.183897	1006
2	rs72812352	T	A	0.0934394	1006
2	rs72618696	T	C	0.349901	1006
2	rs12988249	A	G	0.083499	1006
2	rs34556232	C	T	0.083499	1006
2	rs56730649	A	G	0.202783	1006
2	rs151232851	C	T	0.00894632	1006
2	rs79268223	T	C	0.0854871	1006
2	rs72812354	G	C	0.0497018	1006
2	rs143259350	G	C	0.0129225	1006
2	rs6735296	A	T	0.178926	1006
2	rs4395240	G	C	0.178926	1006
2	rs72812357	C	T	0.178926	1006
2	rs2192690	C	A	0.195825	1006
2	rs17049425	A	G	0.314115	1006
2	rs72812358	G	C	0.0894632	1006
2	rs12713377	C	G	0.265408	1006
2	rs112103317	A	C	0.0874751	1006
2	rs148298231	G	A	0.00994036	1006
2	rs17049429	G	A	0.180915	1006
2	rs74993585	A	G	0.00894632	1006
2	rs72812360	A	T	0.0258449	1006
2	rs13422644	A	C	0.198807	1006
2	rs17326957	G	A	0.0874751	1006
2	rs56705143	A	T	0.181909	1006
2	rs78830044	A	G	0.0109344	1006
2	rs2192689	C	T	0.0994036	1006
2	rs2215962	G	A	0.0864811	1006
2	rs2215961	C	G	0.729622	1006
2	rs9309304	T	C	0.2833	1006
2	rs12616896	G	T	0.084493	1006
2	rs11686281	G	A	0.345924	1006
2	rs13411119	G	A	0.266402	1006
2	rs61746304	T	C	0.0864811	1006
2	rs192704884	T	C	0.0149105	1006
2	rs13014231	C	T	0.084493	1006
2	rs17398871	T	C	0.10835	1006
2	rs6753170	T	C	0.640159	1006
2	rs71418485	C	G	0.084493	1006
2	rs11900584	G	A	0.201789	1006
2	rs10170257	T	G	0.62326	1006
2	rs11901899	G	A	0.264414	1006
2	rs11690710	A	G	0.357853	1006
2	rs76261327	T	C	0.0874751	1006
2	rs78547376	T	C	0.0894632	1006
2	rs17326964	G	A	0.0318091	1006
2	rs13420084	T	C	0.0616302	1006
2	rs878079	A	G	0.193837	1006
2	rs114823520	C	T	0.0178926	1006
2	rs13012480	T	A	0.469185	1006
2	rs11894186	G	A	0.467197	1006
2	rs13017949	T	A	0.0616302	1006
2	rs56394605	T	G	0.316103	1006
2	rs72618697	T	C	0.315109	1006
2	rs147061640	G	A	0.00994036	1006
2	rs9789483	A	G	0.378728	1006
2	rs9789714	C	A	0.379722	1006
2	rs35026795	A	C	0.0377734	1006
2	rs139205338	G	A	0.0168986	1006
2	rs7593531	G	A	0.314115	1006
2	rs7593369	C	T	0.375746	1006
2	rs9973912	G	A	0.0616302	1006
2	rs72812365	A	G	0.0218688	1006
2	rs62141880	C	T	0.314115	1006
2	rs9973679	C	G	0.0616302	1006
2	rs59187049	T	C	0.314115	1006
2	rs62141882	C	T	0.314115	1006
2	rs75499011	G	A	0.0864811	1006
2	rs4672233	G	A	0.419483	1006
2	rs10164831	T	A	0.0487078	1006
2	rs6739403	C	T	0.417495	1006
2	rs10490251	G	A	0.315109	1006
2	rs147241103	G	T	0.0149105	1006
2	rs12713378	C	T	0.0636183	1006
2	rs34613444	T	G	0.0626243	1006
2	rs7560589	T	C	0.377734	1006
2	rs12618143	A	G	0.0626243	1006
2	rs11125746	G	A	0.461233	1006
2	rs11125747	C	G	0.460239	1006
2	rs10169479	G	A	0.422465	1006
2	rs10172475	G	A	0.425447	1006
2	rs112144830	T	C	0.0874751	1006
2	rs13004158	C	T	0.419483	1006
2	rs13004543	G	A	0.419483	1006
2	rs6706369	G	T	0.571571	1006
2	rs12614056	T	A	0.0626243	1006
2	rs62141883	C	T	0.0198807	1006
2	rs146106628	A	C	0.0149105	1006
2	rs17398913	C	T	0.311133	1006
2	rs4349335	G	A	0.434394	1006
2	rs2024412	C	G	0.437376	1006
2	rs2024411	T	G	0.434394	1006
2	rs2024410	C	T	0.437376	1006
2	rs62141884	A	G	0.0198807	1006
2	rs12713379	G	C	0.336978	1006
2	rs4340496	T	C	0.0775348	1006
2	rs116485499	G	A	0.0109344	1006
2	rs10490250	A	C	0.17992	1006
2	rs34574366	T	G	0.17992	1006
2	rs10178765	C	T	0.180915	1006
2	rs60851549	G	T	0.17992	1006
2	rs61292864	C	T	0.17992	1006
2	rs11891166	C	A	0.17992	1006
2	rs17049445	C	T	0.166998	1006
2	rs111486079	A	T	0.0109344	1006
2	rs142486896	C	A	0.0129225	1006
2	rs11891414	C	T	0.17992	1006
2	rs725451	C	G	0.17992	1006
2	rs725452	A	G	0.181909	1006
2	rs79552993	T	A	0.0188867	1006
2	rs79833421	T	C	0.0188867	1006
2	rs191926236	G	A	0.0139165	1006
2	rs7355437	G	T	0.181909	1006
2	rs7355439	G	C	0.17992	1006
2	rs113989005	T	C	0.0139165	1006
2	rs2861376	A	G	0.182903	1006
2	rs72812374	G	T	0.0685885	1006
2	rs2215960	T	C	0.17992	1006
2	rs1156588	A	G	0.182903	1006
2	rs2861377	G	A	0.181909	1006
2	rs11125748	C	A	0.17992	1006
2	rs76606614	A	G	0.105368	1006
2	rs34692015	T	G	0.181909	1006
2	rs12713380	T	C	0.864811	1006
2	rs76817771	G	T	0.0218688	1006
2	rs148243876	C	T	0.0178926	1006
2	rs10490249	T	A	0.16004	1006
2	rs13006064	A	G	0.0964215	1006
2	rs12988741	T	C	0.104374	1006
2	rs76582067	C	T	0.0218688	1006
2	rs12615658	A	G	0.159046	1006
2	rs13399274	A	G	0.159046	1006
2	rs11885675	T	A	0.0218688	1006
2	rs11901569	C	T	0.0218688	1006
2	rs11886987	T	C	0.0218688	1006
2	rs74887875	C	T	0.0168986	1006
2	rs12151813	G	A	0.159046	1006
2	rs13412643	G	C	0.16004	1006
2	rs12713381	C	G	0.180915	1006
2	rs9646985	T	C	0.16004	1006
2	rs7595474	T	C	0.183897	1006
2	rs11899695	G	A	0.0218688	1006
2	rs13002128	T	G	0.159046	1006
2	rs35459416	A	G	0.16004	1006
2	rs112263934	A	G	0.0208748	1006
2	rs76040634	T	G	0.0208748	1006
2	rs10168877	C	T	0.173956	1006
2	rs79697528	C	A	0.0238569	1006
2	rs10188654	T	C	0.159046	1006
2	rs62141886	A	G	0.170974	1006
2	rs79129674	G	C	0.0208748	1006
2	rs76964157	C	A	0.0238569	1006
2	rs13000804	C	T	0.0139165	1006
2	rs76717969	G	A	0.0238569	1006
2	rs34520788	A	T	0.145129	1006
2	rs72812375	G	A	0.0745527	1006
2	rs34286598	G	A	0.159046	1006
2	rs75494757	C	T	0.0228628	1006
2	rs71418489	A	C	0.157058	1006
2	rs113684679	A	T	0.0228628	1006
2	rs141932375	C	T	0.0129225	1006
2	rs72812377	T	A	0.0139165	1006
2	rs62141888	C	T	0.190855	1006
2	rs12470245	G	A	0.0666004	1006
2	rs112917672	G	C	0.0238569	1006
2	rs111278027	A	G	0.0238569	1006
2	rs144270995	C	T	0.0129225	1006
2	rs113334486	G	A	0.152087	1006
2	rs113874862	G	A	0.156064	1006
2	rs35170642	G	A	0.0218688	1006
2	rs11895764	C	G	0.0238569	1006
2	rs116242176	G	A	0.0238569	1006
2	rs188723676	G	A	0.00795229	1006
2	rs4464258	C	T	0.157058	1006
2	rs570333794	T	C	0.00695825	1006
2	rs75505258	T	A	0.0258449	1006
2	rs77637714	C	T	0.027833	1006
2	rs76443939	T	C	0.027833	1006
2	rs76414728	A	C	0.0188867	1006
2	rs141711155	T	C	0.0129225	1006
2	rs78593991	G	A	0.0248509	1006
2	rs12105906	T	C	0.028827	1006
2	rs144187661	T	G	0.0109344	1006
2	rs79298252	G	C	0.0258449	1006
2	rs138254801	T	G	0.0248509	1006
2	rs114653282	T	C	0.028827	1006
2	rs113568093	C	T	0.028827	1006
2	rs139632224	C	G	0.0248509	1006
2	rs190125202	G	C	0.00994036	1006
2	rs144021856	T	G	0.0248509	1006
2	rs76481116	A	G	0.0506958	1006
2	rs141343098	A	C	0.027833	1006
2	rs186863356	C	A	0.0149105	1006
2	rs35549823	C	T	0.0944334	1006
2	rs34101129	C	A	0.15507	1006
2	rs147159513	C	T	0.0238569	1006
2	rs10182211	A	C	0.154076	1006
2	rs10205882	C	G	0.683897	1006
2	rs11903838	G	T	0.192843	1006
2	rs77339797	T	C	0.0188867	1006
2	rs35961458	G	A	0.0139165	1006
2	rs10165589	G	C	0.171968	1006
2	rs75662526	G	A	0.0765408	1006
2	rs62141894	A	G	0.167992	1006
2	rs116778877	G	A	0.0129225	1006
2	rs62141895	A	G	0.181909	1006
2	rs66648267	G	A	0.16998	1006
2	rs114426660	G	A	0.0168986	1006
2	rs17049461	A	G	0.180915	1006
2	rs75942864	T	C	0.0337972	1006
2	rs17049462	T	C	0.180915	1006
2	rs17049463	G	A	0.178926	1006
2	rs150907216	A	G	0.00596421	1006
2	rs6708046	T	C	0.356859	1006
2	rs6721616	A	G	0.180915	1006
2	rs17049464	T	C	0.178926	1006
2	rs1990583	G	T	0.168986	1006
2	rs12612544	G	A	0.180915	1006
2	rs12619492	A	C	0.180915	1006
2	rs12619556	A	C	0.180915	1006
2	rs66778004	C	A	0.16998	1006
2	rs62141912	A	G	0.180915	1006
2	rs72618700	G	A	0.166998	1006
2	rs6734368	A	G	0.180915	1006
2	rs6708936	G	A	0.145129	1006
2	rs62141913	G	A	0.166998	1006
2	rs78367112	A	T	0.0765408	1006
2	rs34560189	A	G	0.122266	1006
2	rs67171338	G	A	0.168986	1006
2	rs62141914	C	T	0.168986	1006
2	rs11894193	C	T	0.180915	1006
2	rs62141915	A	G	0.17992	1006
2	rs7586301	T	C	0.180915	1006
2	rs116548607	T	A	0.0149105	1006
2	rs67435150	A	C	0.177932	1006
2	rs143626750	A	C	0.0178926	1006
2	rs12618666	G	C	0.17992	1006
2	rs11896062	G	A	0.17992	1006
2	rs9941621	G	T	0.167992	1006
2	rs62141916	T	C	0.177932	1006
2	rs13013408	A	G	0.17495	1006
2	rs62141917	C	T	0.17992	1006
2	rs62141918	T	C	0.180915	1006
2	rs35417110	C	T	0.17992	1006
2	rs112841166	T	A	0.0149105	1006
2	rs78617904	A	T	0.17992	1006
2	rs9941628	T	C	0.17992	1006
2	rs67337459	C	T	0.17992	1006
2	rs12713382	A	G	0.176938	1006
2	rs62141920	T	C	0.180915	1006
2	rs72812393	C	T	0.0347913	1006
2	rs7570799	G	A	0.180915	1006
2	rs11125750	T	C	0.524851	1006
2	rs56685949	C	T	0.164016	1006
2	rs57442351	A	T	0.162028	1006
2	rs181955309	T	C	0.00695825	1006
2	rs72618702	C	T	0.164016	1006
2	rs17049475	T	A	0.162028	1006
2	rs17049476	G	T	0.162028	1006
2	rs6761469	A	G	0.524851	1006
2	rs17049478	G	A	0.0646123	1006
2	rs17049480	G	A	0.163022	1006
2	rs12463993	T	A	0.360835	1006
2	rs6740516	C	G	0.523857	1006
2	rs1990582	T	C	0.360835	1006
2	rs56397091	T	A	0.162028	1006
2	rs6545681	C	T	0.375746	1006
2	rs115950635	T	C	0.0248509	1006
2	rs10490248	G	A	0.163022	1006
2	rs148075361	T	C	0.0119284	1006
2	rs10490247	T	C	0.37674	1006
2	rs10195045	T	C	0.37674	1006
2	rs10195048	T	G	0.540755	1006
2	rs11902397	A	G	0.164016	1006
2	rs2011514	A	G	0.37674	1006
2	rs4672237	G	A	0.37674	1006
2	rs10201797	T	C	0.37674	1006
2	rs72812398	A	G	0.0298211	1006
2	rs11884127	A	G	0.164016	1006
2	rs11900620	T	C	0.164016	1006
2	rs11900668	T	C	0.164016	1006
2	rs12619077	G	A	0.163022	1006
2	rs7577181	C	T	0.539761	1006
2	rs80194536	G	A	0.0984095	1006
2	rs6756491	A	G	0.161034	1006
2	rs6731069	C	T	0.161034	1006
2	rs72621503	G	T	0.163022	1006
2	rs72621504	A	G	0.163022	1006
2	rs113555042	G	A	0.026839	1006
2	rs62141921	G	A	0.151093	1006
2	rs72621505	A	G	0.163022	1006
2	rs7588962	C	A	0.37674	1006
2	rs759337	C	T	0.870775	1006
2	rs2192660	G	A	0.540755	1006
2	rs72621506	T	C	0.163022	1006
2	rs72621507	G	T	0.163022	1006
2	rs78182623	T	C	0.100398	1006
2	rs72621508	T	G	0.162028	1006
2	rs1861225	C	T	0.973161	1006
2	rs887956	A	C	0.161034	1006
2	rs882465	C	T	0.161034	1006
2	rs17049485	A	G	0.16004	1006
2	rs2215940	G	A	0.199801	1006
2	rs76042383	T	C	0.161034	1006
2	rs6717530	A	C	0.161034	1006
2	rs72621510	C	A	0.161034	1006
2	rs12612425	G	A	0.161034	1006
2	rs17049487	G	C	0.185885	1006
2	rs72621511	T	C	0.161034	1006
2	rs72621512	A	G	0.162028	1006
2	rs722764	A	G	0.161034	1006
2	rs977789	C	G	0.537773	1006
2	rs6720114	A	T	0.162028	1006
2	rs72621513	T	A	0.161034	1006
2	rs55719877	C	T	0.162028	1006
2	rs17049491	A	G	0.162028	1006
2	rs72621514	G	C	0.161034	1006
2	rs72621515	C	A	0.161034	1006
2	rs72621516	C	T	0.161034	1006
2	rs72621517	C	A	0.162028	1006
2	rs72621518	A	C	0.161034	1006
2	rs17049494	T	C	0.161034	1006
2	rs6757964	G	A	0.375746	1006
2	rs17399154	T	A	0.156064	1006
2	rs368522910	T	G	0.0497018	1006
2	rs10176196	G	C	0.43837	1006
2	rs151141151	G	A	0.158052	1006
2	rs145301671	A	G	0.0168986	1006
2	rs10176478	G	C	0.254473	1006
2	rs11899566	A	G	0.0248509	1006
2	rs6725744	T	A	0.255467	1006
2	rs72621519	G	A	0.157058	1006
2	rs62141926	T	C	0.204771	1006
2	rs62141927	C	T	0.205765	1006
2	rs10192578	T	C	0.27833	1006
2	rs2098340	C	T	0.485089	1006
2	rs7592696	A	C	0.205765	1006
2	rs140214607	T	C	0.027833	1006
2	rs62141929	G	T	0.205765	1006
2	rs13031654	C	A	0.144135	1006
2	rs12713383	C	T	0.72664	1006
2	rs13430734	A	T	0.27833	1006
2	rs4297865	A	G	0.205765	1006
2	rs4399710	G	A	0.485089	1006
2	rs4306701	C	G	0.204771	1006
2	rs77195527	A	T	0.0765408	1006
2	rs76045944	T	C	0.106362	1006
2	rs10165812	A	G	0.27833	1006
2	rs57835671	T	C	0.204771	1006
2	rs12990607	G	A	0.239563	1006
2	rs4672238	C	T	0.144135	1006
2	rs114925819	A	C	0.0377734	1006
2	rs66948726	T	G	0.205765	1006
2	rs62140767	A	C	0.204771	1006
2	rs62140768	A	G	0.204771	1006
2	rs62140769	G	C	0.204771	1006
2	rs36027524	G	C	0.27833	1006
2	rs12713384	G	A	0.723658	1006
2	rs2110634	G	C	0.253479	1006
2	rs76070203	G	A	0.0139165	1006
2	rs7576558	C	T	0.277336	1006
2	rs77768125	A	T	0.026839	1006
2	rs75179740	G	C	0.0129225	1006
2	rs112883127	A	G	0.0198807	1006
2	rs62140770	G	A	0.166998	1006
2	rs4672239	C	T	0.315109	1006
2	rs6713597	A	G	0.315109	1006
2	rs6742696	G	A	0.315109	1006
2	rs13429883	G	C	0.316103	1006
2	rs111632388	A	C	0.00894632	1006
2	rs4444510	G	A	0.163022	1006
2	rs10490246	G	C	0.120278	1006
2	rs2192663	C	T	0.480119	1006
2	rs145039209	G	A	0.0109344	1006
2	rs66637216	G	C	0.120278	1006
2	rs12479300	G	A	0.358847	1006
2	rs7575084	A	T	0.479125	1006
2	rs113576465	C	A	0.00894632	1006
2	rs11125753	T	A	0.143141	1006
2	rs35995464	T	C	0.0139165	1006
2	rs34344720	G	C	0.0159046	1006
2	rs11125754	A	C	0.479125	1006
2	rs10173640	G	A	0.312127	1006
2	rs62140771	A	G	0.164016	1006
2	rs7340335	A	G	0.479125	1006
2	rs57335427	G	C	0.0437376	1006
2	rs58319294	T	G	0.164016	1006
2	rs112630219	C	T	0.0139165	1006
2	rs72621521	C	G	0.120278	1006
2	rs56866776	G	T	0.164016	1006
2	rs4671325	G	T	0.479125	1006
2	rs6741076	A	G	0.478131	1006
2	rs111546627	C	T	0.142147	1006
2	rs34672264	G	A	0.143141	1006
2	rs34808046	G	A	0.313121	1006
2	rs6706504	G	T	0.163022	1006
2	rs35602979	T	C	0.238569	1006
2	rs35267016	A	G	0.120278	1006
2	rs6722302	T	A	0.16501	1006
2	rs62140775	G	A	0.0437376	1006
2	rs78574936	C	A	0.120278	1006
2	rs7569608	G	A	0.312127	1006
2	rs12233149	T	C	0.16501	1006
2	rs7577048	G	T	0.313121	1006
2	rs4672240	G	T	0.479125	1006
2	rs10176211	A	G	0.479125	1006
2	rs10179027	A	T	0.479125	1006
2	rs1861226	T	C	0.798211	1006
2	rs6742908	G	C	0.314115	1006
2	rs4671326	G	T	0.142147	1006
2	rs41423548	G	A	0.0437376	1006
2	rs112962628	C	A	0.0238569	1006
2	rs7575955	G	A	0.312127	1006
2	rs62140778	G	A	0.0437376	1006
2	rs72621522	A	G	0.11829	1006
2	rs62140779	T	C	0.191849	1006
2	rs6734591	G	A	0.16998	1006
2	rs2215941	A	G	0.481113	1006
2	rs77916448	A	G	0.102386	1006
2	rs62140780	C	T	0.190855	1006
2	rs76869793	A	G	0.147117	1006
2	rs72621523	T	C	0.11829	1006
2	rs78031001	G	A	0.0238569	1006
2	rs12613228	G	A	0.11829	1006
2	rs62140781	C	T	0.190855	1006
2	rs72621524	G	C	0.11829	1006
2	rs66485539	T	C	0.191849	1006
2	rs75069390	C	T	0.0149105	1006
2	rs6759994	T	C	0.484095	1006
2	rs2192661	A	C	0.170974	1006
2	rs59002111	T	C	0.191849	1006
2	rs116258569	A	G	0.0129225	1006
2	rs1019283	T	A	0.16998	1006
2	rs10176492	T	C	0.16998	1006
2	rs10211272	C	A	0.16998	1006
2	rs6710618	T	A	0.191849	1006
2	rs11884509	C	G	0.119284	1006
2	rs6753024	C	T	0.191849	1006
2	rs10179553	T	C	0.16998	1006
2	rs56873970	G	A	0.119284	1006
2	rs6757755	C	G	0.16998	1006
2	rs114725780	G	A	0.0149105	1006
2	rs57032345	A	G	0.191849	1006
2	rs7570272	T	C	0.191849	1006
2	rs10427214	G	T	0.191849	1006
2	rs17049502	A	G	0.193837	1006
2	rs62140783	A	T	0.0447316	1006
2	rs980481	G	T	0.480119	1006
2	rs13010099	T	C	0.167992	1006
2	rs12471163	G	A	0.054672	1006
2	rs2052246	T	C	0.480119	1006
2	rs62140784	T	C	0.0337972	1006
2	rs12990926	A	G	0.241551	1006
2	rs76263730	A	G	0.0228628	1006
2	rs79423523	T	C	0.0198807	1006
2	rs72621525	A	C	0.119284	1006
2	rs7558092	C	A	0.191849	1006
2	rs7558293	C	A	0.479125	1006
2	rs71418493	C	G	0.143141	1006
2	rs6725760	T	A	0.191849	1006
2	rs56161141	A	G	0.119284	1006
2	rs6714756	G	C	0.190855	1006
2	rs13024239	A	T	0.240557	1006
2	rs6730267	T	C	0.167992	1006
2	rs1016756	G	A	0.119284	1006
2	rs59856936	C	T	0.189861	1006
2	rs13416557	G	T	0.499006	1006
2	rs57178144	T	C	0.128231	1006
2	rs13393928	A	G	0.822068	1006
2	rs2052245	T	C	0.305169	1006
2	rs7588141	G	A	0.305169	1006
2	rs148267178	A	G	0.0218688	1006
2	rs28723503	G	A	0.306163	1006
2	rs149819966	C	T	0.0188867	1006
2	rs62140786	G	T	0.161034	1006
2	rs17049508	A	G	0.241551	1006
2	rs3732138	C	A	0.115308	1006
2	rs62140788	C	G	0.172962	1006
2	rs17049509	C	T	0.276342	1006
2	rs17399306	G	A	0.116302	1006
2	rs57292735	G	A	0.117296	1006
2	rs61432689	C	G	0.116302	1006
2	rs2075171	G	A	0.264414	1006
2	rs56964908	T	C	0.0159046	1006
2	rs7606002	A	G	0.16004	1006
2	rs7579788	C	G	0.27833	1006
2	rs17399334	A	G	0.11829	1006
2	rs72813929	G	A	0.264414	1006
2	rs13419070	C	T	0.0159046	1006
2	rs13419157	C	T	0.0159046	1006
2	rs13419270	C	A	0.0159046	1006
2	rs6708867	A	G	0.0159046	1006
2	rs148131090	G	A	0.0218688	1006
2	rs6545683	C	T	0.293241	1006
2	rs13388506	T	G	0.0159046	1006
2	rs6742732	G	A	0.294235	1006
2	rs74533536	G	A	0.0705765	1006
2	rs13418402	C	A	0.802187	1006
2	rs17049514	T	C	0.111332	1006
2	rs6743916	G	A	0.277336	1006
2	rs10174892	T	C	0.295229	1006
2	rs57901007	C	T	0.16004	1006
2	rs62140821	G	A	0.0457256	1006
2	rs112373763	T	G	0.0159046	1006
2	rs139001025	C	T	0.0198807	1006
2	rs147043667	A	G	0.00894632	1006
2	rs76634407	C	T	0.0159046	1006
2	rs74576523	G	A	0.0328032	1006
2	rs111826817	T	C	0.0437376	1006
2	rs72813935	T	C	0.0337972	1006
2	rs6734347	T	G	0.17992	1006
2	rs6734356	T	C	0.17992	1006
2	rs11894830	C	T	0.162028	1006
2	rs10084331	G	A	0.177932	1006
2	rs10198702	A	T	0.17992	1006
2	rs10175353	G	C	0.17992	1006
2	rs66930669	A	G	0.161034	1006
2	rs10187786	T	C	0.178926	1006
2	rs6738399	A	G	0.177932	1006
2	rs62140822	A	G	0.0347913	1006
2	rs72813942	C	G	0.161034	1006
2	rs57520055	C	T	0.175944	1006
2	rs2215939	T	A	0.647117	1006
2	rs68130012	A	T	0.134195	1006
2	rs111466737	T	C	0.0437376	1006
2	rs77281631	C	G	0.0159046	1006
2	rs56709809	C	G	0.175944	1006
2	rs11898834	C	T	0.176938	1006
2	rs76485342	G	A	0.0159046	1006
2	rs78402876	G	A	0.0238569	1006
2	rs79464730	T	C	0.00894632	1006
2	rs17049520	A	G	0.0168986	1006
2	rs148794060	A	G	0.0139165	1006
2	rs67895037	C	T	0.119284	1006
2	rs17327530	A	T	0.111332	1006
2	rs76654204	G	A	0.0437376	1006
2	rs75791662	T	G	0.0159046	1006
2	rs13026065	T	C	0.0258449	1006
2	rs111913632	C	T	0.0168986	1006
2	rs57795315	G	A	0.115308	1006
2	rs113662858	C	G	0.00695825	1006
2	rs2019198	T	A	0.172962	1006
2	rs77580404	C	G	0.0159046	1006
2	rs11888764	T	A	0.183897	1006
2	rs76294819	A	C	0.115308	1006
2	rs80145190	A	G	0.0159046	1006
2	rs56136862	G	A	0.115308	1006
2	rs58749016	T	C	0.16501	1006
2	rs139753397	C	G	0.0119284	1006
2	rs77766266	C	G	0.0168986	1006
2	rs57174143	A	T	0.0477137	1006
2	rs67550173	A	G	0.124254	1006
2	rs61094612	C	T	0.0178926	1006
2	rs112456370	G	A	0.0149105	1006
2	rs115811213	G	C	0.0298211	1006
2	rs55906548	T	C	0.124254	1006
2	rs55769874	A	G	0.124254	1006
2	rs142056234	A	C	0.00894632	1006
2	rs62140827	T	C	0.164016	1006
2	rs13387871	C	T	0.182903	1006
2	rs80318864	G	A	0.0168986	1006
2	rs60703163	G	A	0.115308	1006
2	rs13394768	G	A	0.181909	1006
2	rs60975403	A	G	0.0497018	1006
2	rs11125755	C	T	0.739563	1006
2	rs6545684	T	G	0.182903	1006
2	rs114141932	C	T	0.0477137	1006
2	rs12473766	T	G	0.0785288	1006
2	rs13427532	A	G	0.305169	1006
2	rs77515844	T	G	0.0168986	1006
2	rs7557639	C	T	0.301193	1006
2	rs201880440	G	A	0.128231	1006
2	rs62140829	G	A	0.0477137	1006
2	rs77145644	G	T	0.0168986	1006
2	rs80184603	T	C	0.0576541	1006
2	rs7590572	T	A	0.920477	1006
2	rs990504	A	C	0.12326	1006
2	rs2010340	G	C	0.920477	1006
2	rs4233971	C	G	0.261431	1006
2	rs192853922	C	A	0.0109344	1006
2	rs4233972	T	C	0.259443	1006
2	rs138118664	G	T	0.0218688	1006
2	rs2192900	T	C	0.920477	1006
2	rs4233973	G	A	0.259443	1006
2	rs2192899	G	A	0.919483	1006
2	rs13007356	A	G	0.259443	1006
2	rs72813949	G	A	0.0477137	1006
2	rs148614227	G	A	0.0417495	1006
2	rs147731872	A	G	0.0149105	1006
2	rs77434063	A	G	0.0159046	1006
2	rs115696528	T	G	0.0159046	1006
2	rs111489774	A	G	0.0427435	1006
2	rs75424153	A	C	0.0149105	1006
2	rs35609938	T	C	0.5	1006
2	rs116747259	G	A	0.0298211	1006
2	rs6744261	C	T	0.282306	1006
2	rs6719904	A	T	0.436382	1006
2	rs72813952	C	T	0.249503	1006
2	rs10490086	T	G	0.249503	1006
2	rs112578901	A	G	0.00596421	1006
2	rs115723351	G	T	0.0119284	1006
2	rs66705052	T	C	0.122266	1006
2	rs10166690	C	G	0.563618	1006
2	rs764975	A	G	0.441352	1006
2	rs764974	A	G	0.441352	1006
2	rs57844305	T	C	0.437376	1006
2	rs2862097	C	G	0.436382	1006
2	rs4672245	G	A	0.974155	1006
2	rs7569529	A	G	0.442346	1006
2	rs72813956	T	C	0.0765408	1006
2	rs17269091	A	G	0.12326	1006
2	rs75793815	G	A	0.0168986	1006
2	rs75494053	A	G	0.0159046	1006
2	rs7600706	G	A	0.435388	1006
2	rs182067160	A	G	0.0109344	1006
2	rs11896571	A	G	0.441352	1006
2	rs77642886	G	A	0.0168986	1006
2	rs7608397	G	T	0.436382	1006
2	rs78121516	A	G	0.0159046	1006
2	rs142311965	A	G	0.00894632	1006
2	rs115501840	A	C	0.0159046	1006
2	rs113517793	A	G	0.00596421	1006
2	rs114208895	C	T	0.028827	1006
2	rs7579941	T	A	0.435388	1006
2	rs77320840	C	T	0.0149105	1006
2	rs56188815	T	A	0.239563	1006
2	rs10460509	T	A	0.440358	1006
2	rs144276032	G	A	0.00894632	1006
2	rs6545685	C	G	0.440358	1006
2	rs57725878	A	G	0.109344	1006
2	rs10490087	C	T	0.0168986	1006
2	rs75463268	A	G	0.0159046	1006
2	rs7561291	C	G	0.0168986	1006
2	rs7561508	G	A	0.0168986	1006
2	rs149798715	A	G	0.0129225	1006
2	rs17049535	C	T	0.115308	1006
2	rs6732504	T	C	0.445328	1006
2	rs111542562	G	A	0.0149105	1006
2	rs142901610	G	C	0.0347913	1006
2	rs72813963	C	G	0.00994036	1006
2	rs13411006	C	T	0.418489	1006
2	rs116096579	C	T	0.0347913	1006
2	rs12618801	G	A	0.12326	1006
2	rs17269098	A	G	0.12326	1006
2	rs187360673	C	A	0.00894632	1006
2	rs72813966	T	C	0.166004	1006
2	rs72813967	T	A	0.254473	1006
2	rs7576444	C	A	0.427435	1006
2	rs113907264	T	G	0.00695825	1006
2	rs57091913	T	C	0.12326	1006
2	rs10490088	A	G	0.0178926	1006
2	rs145834414	T	C	0.0119284	1006
2	rs7422887	C	A	0.260437	1006
2	rs13432106	T	G	0.260437	1006
2	rs12053288	C	G	0.441352	1006
2	rs17049545	T	C	0.0178926	1006
2	rs17049548	C	T	0.164016	1006
2	rs11125757	G	A	0.435388	1006
2	rs17049549	C	T	0.0168986	1006
2	rs79935904	T	C	0.0258449	1006
2	rs71418495	T	C	0.0159046	1006
2	rs72813970	G	A	0.00994036	1006
2	rs116763543	G	A	0.0119284	1006
2	rs6725231	G	A	0.564612	1006
2	rs17269105	A	G	0.112326	1006
2	rs10197655	G	A	0.439364	1006
2	rs77048907	G	C	0.115308	1006
2	rs6736526	C	T	0.442346	1006
2	rs929641	A	G	0.426441	1006
2	rs112945192	A	T	0.0159046	1006
2	rs62140858	C	T	0.0487078	1006
2	rs138811847	A	G	0.0178926	1006
2	rs115087615	A	T	0.0198807	1006
2	rs116619569	A	G	0.0198807	1006
2	rs994836	A	G	0.134195	1006
2	rs994835	A	T	0.134195	1006
2	rs74885636	A	C	0.026839	1006
2	rs994834	G	T	0.554672	1006
2	rs11895326	G	A	0.43837	1006
2	rs75906988	G	A	0.101392	1006
2	rs933525	A	G	0.803181	1006
2	rs12997900	A	G	0.244533	1006
2	rs6736025	G	T	0.44334	1006
2	rs7589421	G	A	0.0487078	1006
2	rs6740269	G	C	0.0178926	1006
2	rs7592270	C	T	0.0347913	1006
2	rs12616350	A	G	0.120278	1006
2	rs61140557	C	T	0.0487078	1006
2	rs7596862	C	T	0.310139	1006
2	rs6545686	G	A	0.310139	1006
2	rs57397978	A	G	0.133201	1006
2	rs17039689	C	A	0.256461	1006
2	rs7565001	T	C	0.44334	1006
2	rs73942379	C	T	0.0168986	1006
2	rs72813975	G	A	0.00994036	1006
2	rs12999440	T	C	0.0129225	1006
2	rs6742669	C	A	0.309145	1006
2	rs6718563	A	C	0.444334	1006
2	rs6750316	G	T	0.308151	1006
2	rs74803170	C	T	0.116302	1006
2	rs61248173	A	G	0.132207	1006
2	rs60893550	C	G	0.117296	1006
2	rs6712660	T	C	0.131213	1006
2	rs76608235	A	G	0.0765408	1006
2	rs11891209	T	G	0.116302	1006
2	rs72813977	C	T	0.258449	1006
2	rs62140859	A	G	0.0506958	1006
2	rs185050441	C	T	0.0168986	1006
2	rs73942380	G	A	0.0159046	1006
2	rs13022972	A	G	0.40159	1006
2	rs149100905	A	G	0.0149105	1006
2	rs138010807	G	A	0.0159046	1006
2	rs61477967	A	C	0.119284	1006
2	rs7589935	A	G	0.259443	1006
2	rs6744844	A	G	0.44334	1006
2	rs140841553	C	T	0.0109344	1006
2	rs62142261	C	G	0.0497018	1006
2	rs7571367	G	C	0.311133	1006
2	rs145615603	C	T	0.0109344	1006
2	rs12992104	C	T	0.222664	1006
2	rs13410793	G	C	0.217694	1006
2	rs116052135	C	T	0.0208748	1006
2	rs2902140	C	T	0.209742	1006
2	rs12999638	G	A	0.209742	1006
2	rs12999803	G	A	0.209742	1006
2	rs76539582	T	C	0.0397614	1006
2	rs185103444	T	A	0.00695825	1006
2	rs115102041	G	C	0.0208748	1006
2	rs75900689	A	G	0.133201	1006
2	rs12053355	C	T	0.584493	1006
2	rs7604277	T	C	0.377734	1006
2	rs17049573	A	G	0.242545	1006
2	rs139690085	G	T	0.00497018	1006
2	rs72813979	G	A	0.259443	1006
2	rs115219515	T	A	0.0168986	1006
2	rs6723710	C	A	0.570577	1006
2	rs6752304	A	G	0.588469	1006
2	rs12713385	G	C	0.328032	1006
2	rs17049575	C	G	0.116302	1006
2	rs7577494	C	A	0.72664	1006
2	rs12996947	G	C	0.0437376	1006
2	rs7577794	C	T	0.0159046	1006
2	rs115992913	C	T	0.0198807	1006
2	rs141337855	C	T	0.0109344	1006
2	rs111397300	C	T	0.117296	1006
2	rs7595056	T	C	0.260437	1006
2	rs79239171	C	T	0.0129225	1006
2	rs6760072	A	G	0.242545	1006
2	rs7607950	A	G	0.332008	1006
2	rs6545688	C	G	0.243539	1006
2	rs74408522	G	A	0.0159046	1006
2	rs13010324	C	T	0.213718	1006
2	rs78793128	A	C	0.0188867	1006
2	rs1012545	C	G	0.592445	1006
2	rs57438706	G	A	0.0417495	1006
2	rs17049584	G	C	0.11829	1006
2	rs17049585	G	A	0.243539	1006
2	rs12612428	T	C	0.135189	1006
2	rs17049586	G	A	0.243539	1006
2	rs7589338	C	T	0.0159046	1006
2	rs150488329	A	G	0.0129225	1006
2	rs6743555	G	T	0.258449	1006
2	rs77766559	G	C	0.0149105	1006
2	rs7569678	A	G	0.592445	1006
2	rs150792517	T	C	0.0258449	1006
2	rs139218663	C	T	0.0109344	1006
2	rs17049587	C	A	0.254473	1006
2	rs72813982	G	A	0.255467	1006
2	rs75895759	C	T	0.247515	1006
2	rs17269126	A	G	0.11332	1006
2	rs12469198	T	C	0.259443	1006
2	rs12464991	C	T	0.259443	1006
2	rs6727462	A	G	0.591451	1006
2	rs12612876	G	A	0.0437376	1006
2	rs6759720	G	A	0.260437	1006
2	rs6717881	T	G	0.247515	1006
2	rs6731302	A	G	0.595427	1006
2	rs11887255	C	T	0.260437	1006
2	rs76974998	A	G	0.0129225	1006
2	rs6545689	A	G	0.252485	1006
2	rs6545690	T	C	0.251491	1006
2	rs6545691	A	G	0.251491	1006
2	rs6545692	G	T	0.251491	1006
2	rs11125758	C	T	0.255467	1006
2	rs7592292	G	C	0.254473	1006
2	rs67604407	C	T	0.125249	1006
2	rs112681844	A	C	0.0109344	1006
2	rs76054445	A	G	0.0109344	1006
2	rs76551597	T	C	0.00695825	1006
2	rs78206614	T	C	0.0109344	1006
2	rs77226661	A	G	0.0109344	1006
2	rs12052329	C	T	0.245527	1006
2	rs12619586	A	G	0.351889	1006
2	rs78274495	A	G	0.0109344	1006
2	rs13008306	C	T	0.33002	1006
2	rs111283138	C	T	0.00994036	1006
2	rs62142264	A	T	0.0437376	1006
2	rs12713386	C	T	0.240557	1006
2	rs113923332	G	T	0.0109344	1006
2	rs12616216	G	A	0.210736	1006
2	rs12616865	C	G	0.241551	1006
2	rs13029039	A	C	0.373757	1006
2	rs72813988	C	A	0.235586	1006
2	rs10490089	C	G	0.210736	1006
2	rs116683751	A	G	0.0109344	1006
2	rs7582795	A	T	0.258449	1006
2	rs13013410	C	G	0.360835	1006
2	rs11896426	T	A	0.254473	1006
2	rs185222669	A	C	0.0139165	1006
2	rs77527549	G	A	0.32008	1006
2	rs11892323	C	T	0.584493	1006
2	rs6545694	A	G	0.408549	1006
2	rs4119149	T	G	0.314115	1006
2	rs35720432	A	G	0.71173	1006
2	rs79945076	A	G	0.15507	1006
2	rs114529686	A	G	0.028827	1006
2	rs116219610	C	T	0.15507	1006
2	rs2902142	C	T	0.382704	1006
2	rs6545695	G	A	0.40159	1006
2	rs4672249	T	C	0.71173	1006
2	rs4672250	G	A	0.309145	1006
2	rs74571885	C	T	0.0238569	1006
2	rs7419776	A	G	0.154076	1006
2	rs1861415	G	A	0.39662	1006
2	rs1861414	G	T	0.708748	1006
2	rs59413904	T	G	0.156064	1006
2	rs7599857	A	G	0.402584	1006
2	rs2041813	A	G	0.712724	1006
2	rs2041811	A	G	0.402584	1006
2	rs79694665	A	C	0.0168986	1006
2	rs7584990	G	A	0.710736	1006
2	rs13011109	G	C	0.40159	1006
2	rs4672251	G	A	0.298211	1006
2	rs12994912	T	A	0.709742	1006
2	rs11901148	G	A	0.710736	1006
2	rs114894946	A	G	0.0159046	1006
2	rs4672252	G	T	0.709742	1006
2	rs143319237	C	G	0.0149105	1006
2	rs75651796	C	T	0.15507	1006
2	rs78835859	C	T	0.028827	1006
2	rs17049614	A	G	0.0168986	1006
2	rs1922786	A	G	0.312127	1006
2	rs1922787	T	A	0.848907	1006
2	rs17190576	G	A	0.0516899	1006
2	rs191517921	A	G	0.00596421	1006
2	rs7572387	A	C	0.440358	1006
2	rs17190583	T	G	0.124254	1006
2	rs76134706	C	G	0.0298211	1006
2	rs78797502	C	T	0.107356	1006
2	rs148303143	A	T	0.00596421	1006
2	rs10184424	T	C	0.156064	1006
2	rs10187702	T	C	0.154076	1006
2	rs4672253	C	T	0.864811	1006
2	rs72813998	G	A	0.101392	1006
2	rs76760147	T	G	0.125249	1006
2	rs75539574	A	C	0.0775348	1006
2	rs7591633	A	G	0.591451	1006
2	rs17269154	C	T	0.124254	1006
2	rs741310	G	C	0.590457	1006
2	rs7598875	A	C	0.590457	1006
2	rs17190597	C	T	0.12326	1006
2	rs77479070	C	T	0.028827	1006
2	rs75242975	G	A	0.0198807	1006
2	rs72814000	T	C	0.0487078	1006
2	rs1922779	A	C	0.572565	1006
2	rs1158041	A	G	0.572565	1006
2	rs1030035	G	A	0.440358	1006
2	rs78796607	A	G	0.124254	1006
2	rs74705762	A	G	0.124254	1006
2	rs6724384	C	T	0.436382	1006
2	rs77168259	A	T	0.122266	1006
2	rs1922778	C	G	0.567594	1006
2	rs115511771	C	T	0.0198807	1006
2	rs114808534	A	G	0.0139165	1006
2	rs7582485	C	G	0.579523	1006
2	rs10490091	A	G	0.146123	1006
2	rs1159609	T	G	0.440358	1006
2	rs2019102	G	A	0.694831	1006
2	rs17190618	A	T	0.125249	1006
2	rs17049638	A	T	0.0477137	1006
```
