## Supplementary material for "Characterization of shared and ancestry-specific signals driving complex traits using multi-ancestry fine-mapping": s1_ref.bim

```
2	rs118171195	0	57461606	T	C
2	rs150321383	0	57461767	C	G
2	rs137955432	0	57461843	C	T
2	rs190864690	0	57461902	C	G
2	rs141109170	0	57462146	C	A
2	rs12470319	0	57462640	A	T
2	rs58306488	0	57462920	T	C
2	rs74584788	0	57463173	T	C
2	rs75331541	0	57463403	T	C
2	rs78097470	0	57463480	T	C
2	rs75276531	0	57463527	C	A
2	rs75260640	0	57463654	T	C
2	rs72813248	0	57464096	A	T
2	rs79953087	0	57464439	C	T
2	rs75345425	0	57464552	G	A
2	rs13417963	0	57464756	C	T
2	rs76435031	0	57464764	A	T
2	rs77583625	0	57464816	G	T
2	rs75100022	0	57464889	C	A
2	rs35795218	0	57464900	A	T
2	rs115998421	0	57465040	T	A
2	rs78128840	0	57465070	T	G
2	rs75326344	0	57465126	G	A
2	rs75997510	0	57465144	T	C
2	rs78536160	0	57465378	T	C
2	rs79791523	0	57465466	C	T
2	rs78291502	0	57465515	A	T
2	rs4616514	0	57465539	C	T
2	rs78811627	0	57465557	G	C
2	rs4233965	0	57465615	G	C
2	rs80256748	0	57465644	G	A
2	rs34698223	0	57465718	C	G
2	rs79917172	0	57465723	A	C
2	rs77539198	0	57465777	C	T
2	rs4443033	0	57465803	C	T
2	rs111373732	0	57465973	G	A
2	rs75779145	0	57466660	G	A
2	rs78995788	0	57466836	A	C
2	rs77378988	0	57466869	A	G
2	rs75248658	0	57467490	G	A
2	rs79484680	0	57467502	A	T
2	rs79954602	0	57467641	A	T
2	rs75324556	0	57467706	A	T
2	rs78187600	0	57467757	T	A
2	rs76667853	0	57467904	T	A
2	rs115104937	0	57468127	A	T
2	rs114122449	0	57468158	A	G
2	rs10187108	0	57468464	A	G
2	rs116404125	0	57468514	A	G
2	rs143073815	0	57468626	T	C
2	rs146678737	0	57468640	T	C
2	rs115925534	0	57468665	G	A
2	rs113953558	0	57468784	C	T
2	rs145196985	0	57468847	A	T
2	rs138138827	0	57469025	C	T
2	rs116189160	0	57469117	G	C
2	rs141773942	0	57469160	C	A
2	rs150148629	0	57469166	A	G
2	rs7425288	0	57469210	G	A
2	rs6419630	0	57469226	G	A
2	rs115816992	0	57469252	G	A
2	rs149388568	0	57469318	C	G
2	rs147482849	0	57469359	C	T
2	rs139929227	0	57469392	A	G
2	rs4640426	0	57469437	A	T
2	rs78710628	0	57469588	A	G
2	rs11886065	0	57470248	G	A
2	rs77370089	0	57470335	A	G
2	rs74893462	0	57470441	A	T
2	rs72813250	0	57470611	G	A
2	rs139356566	0	57470970	G	T
2	rs116116758	0	57470992	T	G
2	rs10183273	0	57471062	T	C
2	rs78982353	0	57471396	G	A
2	rs10173829	0	57471487	G	C
2	rs74260852	0	57471548	A	C
2	rs116806939	0	57472393	T	G
2	rs78787363	0	57472746	T	C
2	rs13396182	0	57472868	G	A
2	rs4361167	0	57472985	A	G
2	rs78127156	0	57473056	T	C
2	rs79735097	0	57473364	C	T
2	rs74945739	0	57473472	T	C
2	rs79381252	0	57473532	G	A
2	rs76383144	0	57473648	T	C
2	rs77210340	0	57474017	A	G
2	rs79030175	0	57474335	A	G
2	rs76805583	0	57474624	T	A
2	rs59799030	0	57474650	T	A
2	rs61327043	0	57474651	T	C
2	rs61631572	0	57474687	T	A
2	rs77379620	0	57474786	T	A
2	rs79474867	0	57474999	T	C
2	rs75656416	0	57475003	G	A
2	rs74393631	0	57475017	C	G
2	rs80316686	0	57475281	T	C
2	rs76648240	0	57475310	A	G
2	rs79383389	0	57475654	G	C
2	rs62160601	0	57475752	T	C
2	rs4233966	0	57475914	T	C
2	rs79141874	0	57476050	G	T
2	rs80071781	0	57476172	C	T
2	rs76301466	0	57476405	T	C
2	rs74414566	0	57476423	A	G
2	rs76482740	0	57476603	C	T
2	rs77207888	0	57476633	C	T
2	rs62160603	0	57476957	C	G
2	rs60511391	0	57476989	A	C
2	rs58796606	0	57477069	C	T
2	rs58148005	0	57477320	A	G
2	rs77722072	0	57477757	G	C
2	rs77811236	0	57477807	G	A
2	rs77361291	0	57477959	G	T
2	rs75232661	0	57478064	T	C
2	rs78607855	0	57478117	A	G
2	rs11125697	0	57478225	C	T
2	rs11125698	0	57478266	C	T
2	rs75450032	0	57478553	A	C
2	rs11125699	0	57478607	T	A
2	rs11125700	0	57478676	G	A
2	rs138992143	0	57478885	A	G
2	rs112665013	0	57478908	C	A
2	rs114672777	0	57479343	C	T
2	rs74796153	0	57479572	T	A
2	rs78664305	0	57479603	C	A
2	rs79569261	0	57479660	C	T
2	rs75441108	0	57479702	T	A
2	rs74867067	0	57479727	T	C
2	rs4531969	0	57479951	G	A
2	rs77725020	0	57479989	G	C
2	rs114498376	0	57480056	C	A
2	rs79170886	0	57480185	A	G
2	rs11125701	0	57480267	T	C
2	rs11125702	0	57480335	G	A
2	rs116560599	0	57480451	A	G
2	rs116060489	0	57480452	A	G
2	rs11125703	0	57480673	G	A
2	rs11125704	0	57480682	C	T
2	rs11125707	0	57480767	A	C
2	rs11125708	0	57480818	G	A
2	rs74835314	0	57480922	C	A
2	rs78984215	0	57480980	C	T
2	rs76688185	0	57481032	C	G
2	rs74718663	0	57481152	T	A
2	rs77020522	0	57481223	G	A
2	rs74561124	0	57481261	C	T
2	rs77808449	0	57481398	T	A
2	rs78616743	0	57481566	T	C
2	rs76540892	0	57481573	A	T
2	rs76004284	0	57481681	T	C
2	rs77772329	0	57481710	G	C
2	rs74563824	0	57481937	T	C
2	rs12622457	0	57482289	T	C
2	rs78831225	0	57482307	A	G
2	rs75552643	0	57482372	C	T
2	rs75862733	0	57482611	G	A
2	rs76197920	0	57482924	T	C
2	rs78665527	0	57482946	T	C
2	rs78745375	0	57483071	T	C
2	rs78965205	0	57483325	T	A
2	rs4271799	0	57483669	G	T
2	rs4567919	0	57484026	A	G
2	rs10188417	0	57484145	A	G
2	rs77757404	0	57484217	T	C
2	rs61605216	0	57484244	G	A
2	rs61507045	0	57484260	T	G
2	rs7599176	0	57484368	C	A
2	rs78161148	0	57484515	T	A
2	rs75977316	0	57484553	G	A
2	rs79545138	0	57484630	G	C
2	rs141280147	0	57484984	G	C
2	rs188021280	0	57485229	A	G
2	rs150481866	0	57485399	C	T
2	rs4300874	0	57485535	G	C
2	rs4233967	0	57485698	A	G
2	rs4550703	0	57485772	G	A
2	rs10195079	0	57486182	A	T
2	rs76006293	0	57486285	T	C
2	rs76921717	0	57486547	T	C
2	rs149194005	0	57486689	T	G
2	rs78368945	0	57486785	A	T
2	rs78091933	0	57486965	T	C
2	rs74989867	0	57486971	T	A
2	rs74868339	0	57486991	C	T
2	rs77412531	0	57487176	T	C
2	rs74606093	0	57487222	G	A
2	rs76410784	0	57487294	A	G
2	rs76593499	0	57487353	G	A
2	rs79667427	0	57487399	C	T
2	rs13419002	0	57487413	A	G
2	rs4233968	0	57487947	G	A
2	rs10175799	0	57488066	C	T
2	rs115820842	0	57488187	C	T
2	rs112037156	0	57488242	A	T
2	rs79699513	0	57488289	G	A
2	rs4619596	0	57488302	G	A
2	rs78509261	0	57488475	T	C
2	rs76987678	0	57488967	A	T
2	rs7421835	0	57489015	T	C
2	rs76063220	0	57489403	G	A
2	rs78834454	0	57489550	A	T
2	rs79295111	0	57489688	C	T
2	rs7565516	0	57489884	C	G
2	rs4539779	0	57490059	A	T
2	rs7422749	0	57490260	T	C
2	rs77300713	0	57490367	A	T
2	rs74789783	0	57490486	T	A
2	rs138419259	0	57490653	G	C
2	rs7420965	0	57491006	C	A
2	rs112746768	0	57491292	C	T
2	rs116716103	0	57491294	C	G
2	rs114489950	0	57491391	T	C
2	rs9752642	0	57491426	T	A
2	rs12988156	0	57491723	G	A
2	rs74260855	0	57492287	C	T
2	rs77924559	0	57492663	G	A
2	rs28833843	0	57492876	G	T
2	rs77630089	0	57493295	A	G
2	rs79115104	0	57493369	A	G
2	rs76548754	0	57493699	C	T
2	rs77352233	0	57494008	A	T
2	rs77325942	0	57494250	C	G
2	rs76828106	0	57494399	T	C
2	rs77402802	0	57494766	A	C
2	rs138732124	0	57494939	G	C
2	rs13003945	0	57495197	T	G
2	rs6716579	0	57495306	C	T
2	rs34149323	0	57495509	A	G
2	rs79676485	0	57495692	C	T
2	rs78835887	0	57495704	C	T
2	rs75423731	0	57495711	A	T
2	rs79642928	0	57495897	T	C
2	rs12617654	0	57496150	G	A
2	rs4271757	0	57496386	A	C
2	rs74260857	0	57496447	T	A
2	rs10187637	0	57496511	C	T
2	rs78318463	0	57496863	A	T
2	rs77114364	0	57496881	C	T
2	rs75627121	0	57497016	T	C
2	rs112881501	0	57497247	T	C
2	rs78859314	0	57497354	G	C
2	rs76576761	0	57497363	T	C
2	rs80283679	0	57497407	A	G
2	rs77932840	0	57497731	T	C
2	rs59712940	0	57497858	A	C
2	rs78142389	0	57497889	C	T
2	rs58944565	0	57498071	G	T
2	rs145327062	0	57498095	G	A
2	rs12473454	0	57498245	G	A
2	rs4446062	0	57498544	G	A
2	rs4672206	0	57499851	G	A
2	rs148047642	0	57499984	G	A
2	rs114097117	0	57500178	A	G
2	rs138286161	0	57500311	C	A
2	rs114950188	0	57500835	G	A
2	rs12464122	0	57500858	T	C
2	rs142414994	0	57501220	T	G
2	rs143256494	0	57501502	G	A
2	rs58191793	0	57501539	T	C
2	rs61083901	0	57501743	A	G
2	rs4263099	0	57502029	T	G
2	rs7426115	0	57502087	T	G
2	rs114501384	0	57502093	A	T
2	rs149105009	0	57502270	G	C
2	rs146015020	0	57502281	T	C
2	rs147820776	0	57502352	G	C
2	rs141688389	0	57502494	G	A
2	rs4671305	0	57502555	A	G
2	rs150185570	0	57502675	C	G
2	rs115141688	0	57502794	T	A
2	rs138959885	0	57502811	G	A
2	rs111838930	0	57503150	C	T
2	rs111490761	0	57503255	T	A
2	rs540655834	0	57503489	C	G
2	rs7597827	0	57503677	C	T
2	rs147836537	0	57503756	G	A
2	rs141338116	0	57503774	G	T
2	rs7571374	0	57503845	A	G
2	rs12713339	0	57504036	T	C
2	rs75503274	0	57504076	G	A
2	rs80035640	0	57504167	C	T
2	rs75947435	0	57504390	T	A
2	rs79933056	0	57504627	C	G
2	rs58337425	0	57504838	G	A
2	rs34393237	0	57505137	C	A
2	rs12620967	0	57505183	G	A
2	rs12611561	0	57505345	T	A
2	rs77473670	0	57505519	A	G
2	rs76103635	0	57505613	A	G
2	rs76034522	0	57505619	A	G
2	rs61105931	0	57505963	C	T
2	rs79390367	0	57506098	G	T
2	rs75982143	0	57506124	T	C
2	rs12615474	0	57506444	A	G
2	rs1608217	0	57506514	G	C
2	rs1608216	0	57506604	T	C
2	rs112877062	0	57506813	T	C
2	rs112022226	0	57506925	A	G
2	rs140518418	0	57506990	A	C
2	rs72813260	0	57507000	T	C
2	rs138491069	0	57507391	A	G
2	rs6743911	0	57507452	G	T
2	rs1589603	0	57507510	A	G
2	rs77501808	0	57507551	C	T
2	rs72813261	0	57507669	T	C
2	rs75254793	0	57507841	A	G
2	rs79745034	0	57507873	G	A
2	rs111877712	0	57508603	C	T
2	rs72939719	0	57508874	C	T
2	rs72939722	0	57508917	A	G
2	rs115686912	0	57509123	T	A
2	rs140584725	0	57509322	C	A
2	rs114718790	0	57510046	T	C
2	rs114729034	0	57510048	A	G
2	rs76727205	0	57513563	T	C
2	rs72813263	0	57513717	C	T
2	rs75436282	0	57513928	T	G
2	rs1916142	0	57514400	T	C
2	rs1916141	0	57514841	C	A
2	rs6545644	0	57514965	C	G
2	rs7599954	0	57514968	G	A
2	rs72813265	0	57515114	A	T
2	rs76796443	0	57515546	G	A
2	rs75250694	0	57515695	A	G
2	rs7603447	0	57516048	C	A
2	rs13389935	0	57516388	C	G
2	rs2037518	0	57516470	G	C
2	rs75525887	0	57516670	G	C
2	rs72813266	0	57517306	C	T
2	rs75972485	0	57517538	C	T
2	rs1403335	0	57518011	T	C
2	rs73941244	0	57518315	T	C
2	rs1522760	0	57518671	T	C
2	rs76773290	0	57518874	A	T
2	rs78884258	0	57519231	A	G
2	rs78345073	0	57519739	A	G
2	rs79232511	0	57519986	G	A
2	rs12470317	0	57520101	G	A
2	rs76165394	0	57520145	C	T
2	rs7572947	0	57521838	G	A
2	rs77956017	0	57522284	T	C
2	rs75130654	0	57522419	C	G
2	rs111544272	0	57522456	T	A
2	rs111549614	0	57522547	A	G
2	rs79110916	0	57522666	T	C
2	rs77645745	0	57522673	A	G
2	rs77646241	0	57522807	A	G
2	rs76803704	0	57523634	C	T
2	rs189623331	0	57523916	T	A
2	rs79861839	0	57524143	C	G
2	rs76952451	0	57524432	G	A
2	rs13020982	0	57524463	G	A
2	rs12477131	0	57524973	A	G
2	rs2310821	0	57525014	G	A
2	rs78345945	0	57528026	T	C
2	rs75699260	0	57528386	T	C
2	rs10170629	0	57528628	A	G
2	rs10194729	0	57528940	G	A
2	rs17048745	0	57529226	A	G
2	rs115560526	0	57529358	C	A
2	rs17805237	0	57530195	T	A
2	rs13383742	0	57530326	T	A
2	rs17048746	0	57531343	A	G
2	rs17805303	0	57531366	G	C
2	rs17192322	0	57531648	A	G
2	rs17192343	0	57531984	G	A
2	rs17048747	0	57532112	A	G
2	rs1357379	0	57532317	C	A
2	rs191531064	0	57532392	T	G
2	rs191292065	0	57532621	G	A
2	rs13428790	0	57532760	C	A
2	rs17192434	0	57532939	T	C
2	rs112483559	0	57533105	C	T
2	rs60427748	0	57533109	G	A
2	rs78332698	0	57533163	G	A
2	rs77402189	0	57533197	G	A
2	rs113619341	0	57533217	G	A
2	rs13432695	0	57534050	C	T
2	rs139099907	0	57534066	G	A
2	rs114959168	0	57536025	C	T
2	rs149956420	0	57536044	C	A
2	rs57567886	0	57536758	G	T
2	rs115243440	0	57537083	G	A
2	rs114148317	0	57537735	G	A
2	rs76457688	0	57538301	G	C
2	rs17805484	0	57539209	T	G
2	rs1357378	0	57539489	T	A
2	rs77063340	0	57539954	A	C
2	rs1403271	0	57540355	T	C
2	rs75189617	0	57540937	C	A
2	rs7607700	0	57541471	C	T
2	rs75129883	0	57542480	A	G
2	rs143306179	0	57542864	G	C
2	rs13408500	0	57542882	T	C
2	rs113805570	0	57543232	A	G
2	rs144510382	0	57543466	T	C
2	rs113770550	0	57543951	C	T
2	rs1818824	0	57544169	A	T
2	rs78893079	0	57544372	T	C
2	rs150143596	0	57544383	G	A
2	rs79984372	0	57544507	A	C
2	rs2204143	0	57544619	T	A
2	rs77152829	0	57544719	T	C
2	rs74329396	0	57544996	C	T
2	rs151068549	0	57545349	A	G
2	rs78084001	0	57546133	C	A
2	rs4672207	0	57546199	C	T
2	rs34495487	0	57546509	G	C
2	rs80004569	0	57546562	G	A
2	rs79293457	0	57546578	G	A
2	rs72813271	0	57546614	A	G
2	rs74260859	0	57546882	A	C
2	rs1357377	0	57547114	C	T
2	rs112533572	0	57547744	T	C
2	rs139525243	0	57547960	T	C
2	rs112549296	0	57548247	T	C
2	rs1879931	0	57548637	G	A
2	rs1818823	0	57548696	T	C
2	rs150254307	0	57548801	T	A
2	rs11125710	0	57549451	G	T
2	rs77515502	0	57549480	A	G
2	rs11125711	0	57549639	G	A
2	rs13401303	0	57550045	C	G
2	rs76785474	0	57550380	T	C
2	rs36077725	0	57550788	G	C
2	rs10153764	0	57551838	C	T
2	rs12618069	0	57551880	G	C
2	rs4365449	0	57552412	A	G
2	rs12464621	0	57552483	A	G
2	rs113064250	0	57552597	C	T
2	rs147804554	0	57553706	C	T
2	rs149020427	0	57554462	C	A
2	rs11687446	0	57554979	T	G
2	rs71416484	0	57555579	T	C
2	rs55877153	0	57555880	A	G
2	rs75762248	0	57558180	C	T
2	rs17048752	0	57559359	T	C
2	rs77769847	0	57559415	T	A
2	rs17805605	0	57559807	T	C
2	rs78568171	0	57560017	C	T
2	rs115076804	0	57560274	T	C
2	rs17192679	0	57560426	G	A
2	rs17805647	0	57560720	A	T
2	rs13014497	0	57560926	G	A
2	rs112163870	0	57561548	A	G
2	rs1200620	0	57561551	G	A
2	rs4672208	0	57561640	T	C
2	rs181062395	0	57561922	T	C
2	rs4672209	0	57561967	A	C
2	rs138838701	0	57562544	A	G
2	rs111871457	0	57562817	T	A
2	rs78042542	0	57562864	G	A
2	rs1554525	0	57563234	A	G
2	rs4671306	0	57563358	T	C
2	rs143266778	0	57563744	T	C
2	rs1357340	0	57564274	A	G
2	rs75018434	0	57564785	T	C
2	rs13004837	0	57565009	A	G
2	rs72813286	0	57565758	T	A
2	rs13420836	0	57565896	G	C
2	rs115633149	0	57565987	T	C
2	rs17805808	0	57566255	C	G
2	rs17048762	0	57566838	C	T
2	rs12468519	0	57566860	A	G
2	rs12468561	0	57566956	A	T
2	rs138967980	0	57567379	A	G
2	rs116748494	0	57567456	T	A
2	rs72813291	0	57567714	G	T
2	rs72813293	0	57567730	T	C
2	rs12052443	0	57567816	T	A
2	rs12052778	0	57568015	A	C
2	rs34478304	0	57568304	A	C
2	rs79714960	0	57568423	T	C
2	rs1949705	0	57568573	T	C
2	rs77621473	0	57569104	C	T
2	rs113040993	0	57569128	G	T
2	rs147700692	0	57569640	T	C
2	rs1403333	0	57569733	A	G
2	rs1403334	0	57569892	G	A
2	rs1403273	0	57569975	A	G
2	rs17048767	0	57570194	C	T
2	rs77272075	0	57570372	T	C
2	rs10192883	0	57570588	A	C
2	rs17048770	0	57570624	G	A
2	rs59564753	0	57570775	A	G
2	rs61089971	0	57570776	C	T
2	rs184813280	0	57570842	C	A
2	rs17805963	0	57571124	G	A
2	rs17193105	0	57571600	C	T
2	rs13004647	0	57571967	G	A
2	rs56910262	0	57572251	T	C
2	rs1949706	0	57572298	T	G
2	rs35569120	0	57572335	C	A
2	rs13407874	0	57572453	T	C
2	rs77649852	0	57572678	T	C
2	rs77623244	0	57572742	A	C
2	rs1916075	0	57572959	T	C
2	rs12328288	0	57573028	C	T
2	rs1522686	0	57573045	C	A
2	rs1357342	0	57573550	G	A
2	rs1357343	0	57573557	A	G
2	rs13407533	0	57574135	A	G
2	rs113755622	0	57574344	A	G
2	rs17048780	0	57574432	G	A
2	rs34847966	0	57574538	T	C
2	rs1522687	0	57574552	T	G
2	rs1403274	0	57574645	G	A
2	rs13396309	0	57574704	T	G
2	rs78848250	0	57575512	G	A
2	rs115195555	0	57575557	C	T
2	rs13386671	0	57575875	C	T
2	rs72933546	0	57576554	G	A
2	rs77588811	0	57576769	A	T
2	rs13415725	0	57577023	A	G
2	rs13390366	0	57577034	C	T
2	rs13418551	0	57577349	A	G
2	rs79314637	0	57577631	G	T
2	rs13400169	0	57579087	C	T
2	rs10181692	0	57579667	C	T
2	rs149305735	0	57580535	T	C
2	rs10211664	0	57581445	A	C
2	rs72814506	0	57581913	T	C
2	rs6722296	0	57582014	C	G
2	rs7602729	0	57582921	A	G
2	rs1522680	0	57582996	C	T
2	rs1522681	0	57583029	C	T
2	rs150784784	0	57583309	C	T
2	rs79179247	0	57583353	T	C
2	rs17806288	0	57583528	C	G
2	rs61137134	0	57583827	A	G
2	rs75840320	0	57583975	G	C
2	rs36099258	0	57584025	A	T
2	rs6749659	0	57584457	G	A
2	rs6749834	0	57584741	C	G
2	rs75693951	0	57584877	T	C
2	rs74951896	0	57585212	A	G
2	rs80172422	0	57585238	T	C
2	rs72814508	0	57585418	A	C
2	rs12464561	0	57585692	G	A
2	rs74464625	0	57585894	T	C
2	rs114754147	0	57585967	T	C
2	rs57242381	0	57586258	C	G
2	rs114005667	0	57586375	A	T
2	rs10170869	0	57586553	C	A
2	rs142429568	0	57586649	G	T
2	rs10171207	0	57586706	G	A
2	rs1851444	0	57587258	A	G
2	rs10174062	0	57587395	C	T
2	rs78714921	0	57587396	A	G
2	rs76764141	0	57587514	T	C
2	rs75278665	0	57587810	A	T
2	rs78398045	0	57587950	A	C
2	rs10189684	0	57588072	T	C
2	rs144683745	0	57588163	C	T
2	rs13395857	0	57588225	C	T
2	rs13409605	0	57588405	T	C
2	rs77454073	0	57588592	C	T
2	rs76360979	0	57588639	C	T
2	rs10193073	0	57589227	T	C
2	rs79131179	0	57589279	G	C
2	rs10204326	0	57589477	A	G
2	rs76141803	0	57590155	T	C
2	rs75236360	0	57590187	A	G
2	rs28793935	0	57591629	A	G
2	rs111236445	0	57592052	G	C
2	rs78120577	0	57592121	G	T
2	rs114009134	0	57592193	C	T
2	rs13424125	0	57592570	T	C
2	rs13410898	0	57592625	G	C
2	rs3856518	0	57592698	T	C
2	rs7575691	0	57592834	G	C
2	rs13413786	0	57593102	C	T
2	rs76705514	0	57593472	T	A
2	rs72935538	0	57593623	C	T
2	rs75169641	0	57594022	T	C
2	rs74934462	0	57594035	C	T
2	rs13389238	0	57594051	A	G
2	rs74680021	0	57594150	A	C
2	rs13398603	0	57594369	C	T
2	rs77902302	0	57594786	G	T
2	rs13399155	0	57594882	C	G
2	rs79035963	0	57594910	T	A
2	rs17806395	0	57595112	T	C
2	rs6743780	0	57595408	A	G
2	rs6715855	0	57595620	G	T
2	rs150329102	0	57595966	T	C
2	rs7570448	0	57596690	C	T
2	rs12478981	0	57596861	A	G
2	rs17048787	0	57596962	A	G
2	rs61321208	0	57597221	T	C
2	rs59656177	0	57597768	A	G
2	rs7591579	0	57598365	T	C
2	rs6731999	0	57599686	C	G
2	rs17048789	0	57599912	G	A
2	rs10199455	0	57600076	C	T
2	rs7599267	0	57600505	T	A
2	rs7599407	0	57600623	T	C
2	rs74436435	0	57601144	A	C
2	rs34201474	0	57601174	G	A
2	rs141487170	0	57601251	G	C
2	rs149876749	0	57602494	G	A
2	rs10432641	0	57602684	A	G
2	rs4672210	0	57603005	G	T
2	rs80165520	0	57603186	C	T
2	rs6747686	0	57603490	C	T
2	rs62158969	0	57603818	A	G
2	rs4144792	0	57603870	C	T
2	rs4368312	0	57604182	G	A
2	rs6730237	0	57604258	C	T
2	rs76740590	0	57604583	C	G
2	rs116563192	0	57604917	G	C
2	rs58469241	0	57605230	G	T
2	rs60727365	0	57605354	A	G
2	rs150189111	0	57606018	A	T
2	rs72814520	0	57606347	G	A
2	rs13423264	0	57606893	C	G
2	rs2030250	0	57607283	C	A
2	rs1518682	0	57607317	T	A
2	rs1518681	0	57607449	T	G
2	rs1518680	0	57607476	G	T
2	rs2030249	0	57607885	G	C
2	rs114277123	0	57607944	T	C
2	rs61005965	0	57608120	T	C
2	rs75524219	0	57609306	A	G
2	rs75300643	0	57609521	C	A
2	rs79247012	0	57609900	G	A
2	rs1518686	0	57610490	G	C
2	rs17048791	0	57610684	T	A
2	rs79706540	0	57611094	A	G
2	rs1357341	0	57611962	A	G
2	rs79722690	0	57612041	G	A
2	rs76127698	0	57612364	C	T
2	rs2090568	0	57612609	C	G
2	rs1119578	0	57613295	G	C
2	rs78304109	0	57613514	G	A
2	rs1121863	0	57614162	T	G
2	rs1121862	0	57614177	T	C
2	rs10210959	0	57614310	C	T
2	rs114860207	0	57614558	T	C
2	rs1589173	0	57614776	G	T
2	rs1589172	0	57614958	C	G
2	rs67442804	0	57615318	C	T
2	rs1581276	0	57615407	C	A
2	rs68066522	0	57615427	T	C
2	rs1818801	0	57615574	C	T
2	rs75485950	0	57615687	G	T
2	rs74688317	0	57615772	T	C
2	rs67509829	0	57615808	T	A
2	rs13385623	0	57615824	C	A
2	rs67131603	0	57615898	A	C
2	rs74260865	0	57615902	A	C
2	rs1607431	0	57616215	G	A
2	rs79162714	0	57616393	T	C
2	rs1607430	0	57616663	A	G
2	rs984220	0	57616714	A	T
2	rs186661945	0	57616776	T	C
2	rs72814538	0	57616833	C	T
2	rs984219	0	57616926	T	G
2	rs1850674	0	57616965	C	T
2	rs984218	0	57617025	C	G
2	rs2203805	0	57618446	T	C
2	rs12614877	0	57618495	C	A
2	rs75586543	0	57619136	C	T
2	rs67059065	0	57619401	A	C
2	rs115192349	0	57619415	C	A
2	rs1818661	0	57619617	C	T
2	rs1356582	0	57619789	G	T
2	rs116226220	0	57620136	G	A
2	rs36061882	0	57620453	G	A
2	rs10207484	0	57620458	A	G
2	rs146537894	0	57620504	G	T
2	rs74260867	0	57620652	T	A
2	rs67674309	0	57621052	C	T
2	rs4672211	0	57621220	C	T
2	rs79919353	0	57621270	G	C
2	rs79054355	0	57621273	T	C
2	rs78283639	0	57621274	C	A
2	rs116319983	0	57621416	G	A
2	rs192203077	0	57621655	T	C
2	rs10200075	0	57621727	T	C
2	rs10188005	0	57622035	C	T
2	rs79840516	0	57622209	G	A
2	rs62158971	0	57622282	C	T
2	rs4589739	0	57622434	G	C
2	rs1608177	0	57622542	G	A
2	rs72814545	0	57622552	T	A
2	rs77122288	0	57622761	G	T
2	rs74260868	0	57622911	T	A
2	rs75046815	0	57623231	A	G
2	rs1607429	0	57623240	G	A
2	rs76675973	0	57623378	C	T
2	rs10170749	0	57623850	A	G
2	rs10179366	0	57624133	C	G
2	rs116227561	0	57624434	T	A
2	rs34941195	0	57625422	A	G
2	rs2090567	0	57625585	C	T
2	rs57426518	0	57625829	C	T
2	rs56682635	0	57626358	T	C
2	rs2310823	0	57626547	G	A
2	rs3932357	0	57626564	C	G
2	rs185744962	0	57626631	G	A
2	rs1401257	0	57626992	G	T
2	rs60795666	0	57627239	C	A
2	rs1518684	0	57627453	A	G
2	rs33999009	0	57628029	G	C
2	rs74722777	0	57628388	G	A
2	rs13413063	0	57628517	C	A
2	rs7581279	0	57629242	G	T
2	rs72814551	0	57629285	C	T
2	rs68078812	0	57629672	G	C
2	rs74850400	0	57630269	A	C
2	rs116465501	0	57630580	T	C
2	rs78169711	0	57630973	T	C
2	rs28569194	0	57631647	A	G
2	rs114672537	0	57631675	T	A
2	rs7589331	0	57631920	C	T
2	rs12622768	0	57632075	C	T
2	rs78528861	0	57632217	T	C
2	rs67509146	0	57632397	C	G
2	rs60559560	0	57632415	C	T
2	rs77352819	0	57632505	T	C
2	rs10171760	0	57632554	T	C
2	rs10171953	0	57632695	T	C
2	rs67868906	0	57632779	T	G
2	rs78815996	0	57632841	C	T
2	rs1850672	0	57633070	A	G
2	rs78862726	0	57633847	G	A
2	rs75500330	0	57633863	A	G
2	rs13415195	0	57634174	C	T
2	rs4567920	0	57634223	G	A
2	rs13428949	0	57634432	T	C
2	rs62158974	0	57634470	G	A
2	rs7607062	0	57634859	A	C
2	rs28815898	0	57635155	T	G
2	rs12620765	0	57635673	G	C
2	rs57519076	0	57635856	G	C
2	rs12612063	0	57636163	T	G
2	rs78928468	0	57636259	G	C
2	rs4671307	0	57636416	A	G
2	rs59021171	0	57636442	C	T
2	rs77188809	0	57636535	T	C
2	rs59256639	0	57636604	C	T
2	rs74260873	0	57636607	C	T
2	rs7587906	0	57636665	C	A
2	rs190997214	0	57636839	T	A
2	rs4416200	0	57636894	A	C
2	rs74260874	0	57637482	G	A
2	rs1120530	0	57637503	A	C
2	rs76322179	0	57637568	T	A
2	rs116722212	0	57638060	C	G
2	rs147239023	0	57638456	A	G
2	rs66536072	0	57638599	G	A
2	rs34949001	0	57638620	C	T
2	rs78236892	0	57639123	C	A
2	rs67670222	0	57639470	A	T
2	rs2139124	0	57639628	A	G
2	rs68100142	0	57640338	T	C
2	rs2204142	0	57640524	G	T
2	rs6754742	0	57640587	C	G
2	rs35138677	0	57641701	G	T
2	rs12473932	0	57641915	A	T
2	rs12470197	0	57641923	T	A
2	rs10198622	0	57642587	A	G
2	rs10175257	0	57642592	G	A
2	rs35750367	0	57642782	G	A
2	rs17048794	0	57643054	T	C
2	rs17048795	0	57643333	A	G
2	rs6709506	0	57643428	G	A
2	rs6724657	0	57643479	T	C
2	rs10191122	0	57643824	T	C
2	rs10202178	0	57643933	A	G
2	rs17048806	0	57644319	T	G
2	rs76359263	0	57644536	T	C
2	rs17048808	0	57644548	C	G
2	rs12479341	0	57644595	G	A
2	rs1401251	0	57644739	G	A
2	rs1401252	0	57644806	C	T
2	rs115525132	0	57644813	G	A
2	rs7601574	0	57645506	C	A
2	rs7601680	0	57645611	C	T
2	rs143934604	0	57645778	T	C
2	rs2871607	0	57645797	T	C
2	rs2871608	0	57645820	A	G
2	rs2310824	0	57646007	T	C
2	rs34282633	0	57646024	C	T
2	rs6757223	0	57646113	G	A
2	rs112551283	0	57646396	G	A
2	rs7588566	0	57652170	T	A
2	rs12991276	0	57652295	C	A
2	rs56300141	0	57652410	A	G
2	rs75667765	0	57652482	G	C
2	rs6753615	0	57652973	A	G
2	rs13410950	0	57653055	C	T
2	rs58177154	0	57653124	T	C
2	rs13025760	0	57653853	T	C
2	rs111281984	0	57654033	C	A
2	rs72814566	0	57654406	T	A
2	rs79592573	0	57654890	T	G
2	rs6711831	0	57655064	C	A
2	rs6545647	0	57655658	C	T
2	rs191785010	0	57655858	A	G
2	rs1474105	0	57656028	G	T
2	rs77438253	0	57656582	T	C
2	rs35503842	0	57657311	C	T
2	rs12052978	0	57657478	C	A
2	rs6752037	0	57657693	A	G
2	rs6723794	0	57657729	G	C
2	rs4671308	0	57657746	G	T
2	rs144969381	0	57657764	A	T
2	rs6752151	0	57657774	A	C
2	rs6545648	0	57657944	A	G
2	rs6545649	0	57658071	G	T
2	rs6545650	0	57658147	T	C
2	rs7591330	0	57658284	T	A
2	rs12997006	0	57658611	C	G
2	rs7577826	0	57658764	C	T
2	rs7591908	0	57658770	T	A
2	rs7577911	0	57658795	C	T
2	rs2310825	0	57658970	C	T
2	rs76436429	0	57659146	T	C
2	rs56132105	0	57659267	T	C
2	rs59521849	0	57659338	T	C
2	rs59107595	0	57659510	C	G
2	rs79341330	0	57659968	G	A
2	rs60498314	0	57660366	A	G
2	rs2310826	0	57660908	G	A
2	rs4290640	0	57661129	A	T
2	rs1022365	0	57661753	C	G
2	rs7423681	0	57661868	C	T
2	rs34609754	0	57661871	T	G
2	rs72814575	0	57661879	T	C
2	rs1040233	0	57662193	C	A
2	rs35522160	0	57662346	G	A
2	rs72814576	0	57662355	T	C
2	rs112412783	0	57662448	G	C
2	rs1518678	0	57662588	T	A
2	rs7606781	0	57662729	T	C
2	rs57947165	0	57662753	T	C
2	rs76416767	0	57663403	G	A
2	rs28516889	0	57663582	G	A
2	rs28454392	0	57663644	T	C
2	rs58517364	0	57663654	G	A
2	rs6705598	0	57663764	T	G
2	rs17048813	0	57663776	G	C
2	rs6744908	0	57664192	T	C
2	rs55922826	0	57664232	G	A
2	rs17048816	0	57664326	T	C
2	rs2204141	0	57664521	C	T
2	rs10195691	0	57664807	C	T
2	rs7557322	0	57665400	A	G
2	rs7597800	0	57665438	T	C
2	rs71416488	0	57665439	G	C
2	rs75173918	0	57665500	G	A
2	rs7583939	0	57665501	C	G
2	rs7557548	0	57665629	A	G
2	rs7557619	0	57665674	A	G
2	rs2014007	0	57665702	A	G
2	rs62159013	0	57666305	C	A
2	rs67056300	0	57666360	T	C
2	rs10167130	0	57666371	T	C
2	rs115946059	0	57666723	T	G
2	rs10178773	0	57666924	A	G
2	rs35965701	0	57668481	A	C
2	rs13429855	0	57668538	C	T
2	rs12623520	0	57668554	C	T
2	rs6746641	0	57668829	C	A
2	rs72941787	0	57669113	C	T
2	rs17048826	0	57669304	C	T
2	rs17048827	0	57669359	G	C
2	rs17194979	0	57669575	C	G
2	rs141476479	0	57669813	G	A
2	rs7560446	0	57670021	T	A
2	rs7563263	0	57670142	T	G
2	rs72814582	0	57670213	T	C
2	rs55689751	0	57670307	G	A
2	rs7575882	0	57670317	A	C
2	rs72814583	0	57670373	G	A
2	rs72814584	0	57670496	G	A
2	rs72814586	0	57670497	G	T
2	rs6725986	0	57670656	A	C
2	rs6712640	0	57670668	T	C
2	rs56376175	0	57670722	C	A
2	rs13389938	0	57671542	G	T
2	rs13390017	0	57671574	G	T
2	rs13403414	0	57671691	T	C
2	rs6730202	0	57671721	A	G
2	rs996788	0	57672474	T	C
2	rs67947086	0	57673083	C	T
2	rs17048828	0	57673309	T	G
2	rs17195042	0	57673647	T	G
2	rs1028189	0	57673796	C	T
2	rs2007699	0	57674150	T	A
2	rs17048829	0	57674369	T	C
2	rs13395074	0	57674580	T	C
2	rs55814076	0	57674614	G	C
2	rs17807763	0	57675892	T	G
2	rs10496064	0	57676070	G	A
2	rs17039650	0	57676166	T	C
2	rs17048831	0	57676255	T	C
2	rs12052763	0	57676292	T	C
2	rs57930441	0	57676795	T	C
2	rs60691185	0	57676828	A	G
2	rs79786673	0	57677001	T	C
2	rs78685533	0	57677072	T	C
2	rs75923099	0	57677079	C	T
2	rs2139123	0	57677416	T	G
2	rs58806638	0	57677691	G	C
2	rs78799990	0	57677699	C	T
2	rs78415714	0	57677872	A	G
2	rs67754544	0	57678372	T	C
2	rs60940014	0	57678563	G	A
2	rs66526851	0	57678607	C	T
2	rs147395430	0	57678700	T	C
2	rs1401256	0	57678797	G	A
2	rs1401255	0	57678941	C	T
2	rs111376105	0	57678997	A	T
2	rs75828959	0	57679472	G	T
2	rs59950669	0	57680383	G	C
2	rs62159015	0	57680692	G	A
2	rs114548689	0	57680801	T	C
2	rs72814597	0	57681814	G	A
2	rs2222228	0	57681816	G	A
2	rs980861	0	57682057	T	C
2	rs79982931	0	57682079	C	A
2	rs980859	0	57682251	A	G
2	rs59972937	0	57683268	G	C
2	rs67873505	0	57684078	G	A
2	rs59795528	0	57684206	G	A
2	rs114794486	0	57684320	A	G
2	rs112564238	0	57684621	G	C
2	rs4591329	0	57685532	C	T
2	rs2310827	0	57685723	G	C
2	rs6710781	0	57685889	T	C
2	rs6753176	0	57686045	G	A
2	rs112851196	0	57686072	G	A
2	rs74493618	0	57686334	T	G
2	rs67201979	0	57686624	A	G
2	rs75745051	0	57687160	C	T
2	rs148631221	0	57688272	G	T
2	rs17048832	0	57688531	A	C
2	rs68095793	0	57689257	C	A
2	rs17048834	0	57689942	C	T
2	rs17048835	0	57689957	C	T
2	rs7589636	0	57690033	A	G
2	rs7592722	0	57690380	A	T
2	rs7566482	0	57690394	G	A
2	rs72937396	0	57690440	G	A
2	rs72816503	0	57690467	T	C
2	rs12474001	0	57690642	T	A
2	rs2310828	0	57690657	A	T
2	rs7420659	0	57690878	G	C
2	rs78452461	0	57691300	A	T
2	rs72937402	0	57691352	T	C
2	rs113457243	0	57691412	A	G
2	rs142687656	0	57691641	T	C
2	rs111667317	0	57691668	T	C
2	rs112800462	0	57691770	G	T
2	rs11125713	0	57692008	C	T
2	rs17048837	0	57692162	C	T
2	rs66647146	0	57692410	C	T
2	rs4672212	0	57692763	A	G
2	rs72939308	0	57693361	C	T
2	rs1879902	0	57693697	T	G
2	rs72816507	0	57693832	A	C
2	rs13024352	0	57694030	T	C
2	rs75576248	0	57694254	T	C
2	rs112942983	0	57694394	C	G
2	rs12619530	0	57695516	T	C
2	rs12619588	0	57695755	T	G
2	rs59310330	0	57696161	G	A
2	rs17048844	0	57696957	T	C
2	rs76347631	0	57697076	C	T
2	rs74629198	0	57698118	G	A
2	rs80155642	0	57698355	T	C
2	rs4672213	0	57698612	C	A
2	rs1522683	0	57698931	G	T
2	rs1522684	0	57698936	T	C
2	rs1522685	0	57698990	G	A
2	rs77286771	0	57699075	T	C
2	rs58757346	0	57699131	A	G
2	rs72618690	0	57699285	C	T
2	rs76752584	0	57699317	G	A
2	rs55637551	0	57699394	A	C
2	rs13415671	0	57699632	C	T
2	rs10172357	0	57700031	A	T
2	rs73941420	0	57700556	A	G
2	rs34912681	0	57700600	A	G
2	rs1878835	0	57700614	C	T
2	rs3969962	0	57701056	C	T
2	rs12467938	0	57701116	A	G
2	rs13422545	0	57701347	C	T
2	rs35041586	0	57701631	C	T
2	rs56791201	0	57701660	T	C
2	rs34767032	0	57701898	G	A
2	rs112482121	0	57702202	G	C
2	rs1518685	0	57703467	C	T
2	rs13030530	0	57703579	G	C
2	rs76077272	0	57703721	C	T
2	rs114634767	0	57703884	T	C
2	rs13430519	0	57704018	C	T
2	rs62159020	0	57704110	T	C
2	rs74631102	0	57704141	T	C
2	rs13414210	0	57704216	C	T
2	rs149277273	0	57704352	C	T
2	rs66713776	0	57704608	A	G
2	rs67001857	0	57704665	T	C
2	rs12151680	0	57704727	G	C
2	rs62159025	0	57704730	G	A
2	rs12151435	0	57704748	A	G
2	rs145368706	0	57704828	A	G
2	rs12151814	0	57704880	T	C
2	rs113365594	0	57704972	C	T
2	rs34032726	0	57705172	C	T
2	rs35068688	0	57705240	C	T
2	rs34302961	0	57705361	T	C
2	rs11898697	0	57705539	C	G
2	rs11887924	0	57705567	A	G
2	rs75909818	0	57706277	A	C
2	rs13384222	0	57706445	T	C
2	rs1914756	0	57706532	T	C
2	rs1914755	0	57706827	C	T
2	rs77849989	0	57706880	T	C
2	rs13019922	0	57707115	A	G
2	rs75086379	0	57707193	G	A
2	rs2139126	0	57707254	C	T
2	rs1850673	0	57707681	G	A
2	rs12477117	0	57707779	C	G
2	rs952396	0	57708671	G	A
2	rs952397	0	57708917	A	G
2	rs61036044	0	57709243	T	G
2	rs12624160	0	57709356	G	A
2	rs73941431	0	57709960	G	A
2	rs68081849	0	57710058	G	T
2	rs1401250	0	57710965	G	C
2	rs73941432	0	57710967	T	C
2	rs62159031	0	57710980	T	G
2	rs79095118	0	57711271	G	C
2	rs1401249	0	57711884	G	A
2	rs112348689	0	57711960	T	C
2	rs1518676	0	57712494	C	T
2	rs73941434	0	57712618	G	A
2	rs72816512	0	57712948	C	T
2	rs6545652	0	57712986	T	C
2	rs77964545	0	57713239	A	C
2	rs72816515	0	57713289	C	G
2	rs79710729	0	57713764	T	C
2	rs67230931	0	57714037	A	G
2	rs72816516	0	57714343	G	A
2	rs10496065	0	57714440	T	A
2	rs66679927	0	57714491	A	T
2	rs10518819	0	57714717	C	T
2	rs10496066	0	57714961	G	A
2	rs34023023	0	57714983	T	C
2	rs67727568	0	57715145	C	T
2	rs62159032	0	57715416	T	C
2	rs78284483	0	57715723	G	A
2	rs6752690	0	57715730	G	A
2	rs6752924	0	57715878	G	A
2	rs12618425	0	57715969	A	C
2	rs6710791	0	57715997	T	C
2	rs12612003	0	57716004	C	T
2	rs12612004	0	57716009	C	T
2	rs72816518	0	57716125	G	A
2	rs62159046	0	57716246	G	A
2	rs56903272	0	57716369	T	C
2	rs1518675	0	57716563	T	A
2	rs72816521	0	57716728	G	A
2	rs1914754	0	57716776	A	G
2	rs1914753	0	57716838	T	C
2	rs72816522	0	57716878	T	G
2	rs72816524	0	57717504	G	A
2	rs6706668	0	57718092	G	C
2	rs6706676	0	57718121	G	A
2	rs77493962	0	57718316	T	C
2	rs11889056	0	57718727	C	T
2	rs4672214	0	57718788	C	T
2	rs4672215	0	57719027	G	C
2	rs76661071	0	57719217	C	A
2	rs34265911	0	57719252	A	G
2	rs116290954	0	57719363	T	G
2	rs1401247	0	57719520	C	T
2	rs7562662	0	57719623	C	G
2	rs62159048	0	57719626	T	A
2	rs1518674	0	57719780	G	C
2	rs62159049	0	57719865	C	T
2	rs7577203	0	57720002	T	A
2	rs59502560	0	57721128	C	A
2	rs72816530	0	57721167	T	C
2	rs7584313	0	57721696	T	G
2	rs76108888	0	57722101	A	C
2	rs28540160	0	57722771	T	C
2	rs7574124	0	57722777	C	T
2	rs10166446	0	57723036	A	C
2	rs7603418	0	57723162	A	G
2	rs72816534	0	57723692	T	C
2	rs34277268	0	57723771	A	C
2	rs7591949	0	57723821	T	C
2	rs28602272	0	57724053	C	T
2	rs62159051	0	57724314	T	C
2	rs1401246	0	57724550	G	A
2	rs72816536	0	57724657	G	T
2	rs12619418	0	57725173	T	C
2	rs965979	0	57725391	A	C
2	rs1401245	0	57725432	T	G
2	rs1401244	0	57725631	T	C
2	rs1358360	0	57725977	C	G
2	rs75626082	0	57726074	G	A
2	rs2256356	0	57726344	A	T
2	rs2256358	0	57726368	T	C
2	rs1464224	0	57726433	C	A
2	rs1464223	0	57726529	A	C
2	rs1464222	0	57726604	C	G
2	rs1464221	0	57726791	C	T
2	rs12620494	0	57726866	T	C
2	rs72816544	0	57726982	T	C
2	rs1464220	0	57727063	C	A
2	rs12463455	0	57727211	A	T
2	rs79799277	0	57727533	G	A
2	rs10165125	0	57727701	A	G
2	rs2243817	0	57727797	C	G
2	rs2243825	0	57727933	G	A
2	rs2243833	0	57728240	A	G
2	rs2243835	0	57728251	G	A
2	rs2243837	0	57728304	T	A
2	rs2243842	0	57728494	C	T
2	rs2243924	0	57728662	A	C
2	rs34484764	0	57728731	T	A
2	rs2243927	0	57728753	G	T
2	rs2243931	0	57728868	A	G
2	rs2243940	0	57729198	A	G
2	rs2243942	0	57729292	A	T
2	rs2243947	0	57729359	T	G
2	rs1805212	0	57729937	T	C
2	rs17048858	0	57730190	T	G
2	rs1358362	0	57730215	T	C
2	rs1401243	0	57730517	A	G
2	rs2246784	0	57730791	T	C
2	rs2246817	0	57731223	T	G
2	rs2246820	0	57731262	C	T
2	rs1518672	0	57731700	A	G
2	rs2264692	0	57731944	A	G
2	rs115819987	0	57731958	A	G
2	rs2264693	0	57732082	G	A
2	rs76959023	0	57732217	C	T
2	rs6545653	0	57732408	C	T
2	rs2311314	0	57732537	A	G
2	rs2679321	0	57733029	T	C
2	rs371723712	0	57733038	C	T
2	rs78948264	0	57734415	T	C
2	rs820961	0	57734604	T	A
2	rs7593509	0	57734851	T	C
2	rs820960	0	57734907	C	G
2	rs59867912	0	57735724	C	T
2	rs10496067	0	57736102	C	G
2	rs939009	0	57736279	G	C
2	rs820959	0	57736514	C	T
2	rs72816565	0	57736583	G	T
2	rs820958	0	57736837	T	C
2	rs820957	0	57737158	C	T
2	rs820956	0	57737692	G	C
2	rs17203009	0	57737796	A	G
2	rs820955	0	57737961	T	A
2	rs113808136	0	57738181	A	G
2	rs820954	0	57738264	T	G
2	rs820953	0	57738482	A	G
2	rs820952	0	57738566	G	A
2	rs820951	0	57738696	A	G
2	rs820950	0	57738723	G	A
2	rs10779944	0	57738799	T	C
2	rs820949	0	57738847	T	A
2	rs66633371	0	57739148	G	C
2	rs146939617	0	57739186	G	A
2	rs1881019	0	57739332	C	T
2	rs1881020	0	57739441	G	A
2	rs79374648	0	57740040	A	G
2	rs12991253	0	57740226	A	G
2	rs77186986	0	57740479	T	G
2	rs820971	0	57740787	T	A
2	rs820970	0	57741088	T	G
2	rs72816575	0	57741437	T	C
2	rs62160871	0	57741586	C	T
2	rs149800194	0	57741638	G	A
2	rs820969	0	57741652	T	C
2	rs67843540	0	57742642	T	C
2	rs820968	0	57742834	C	T
2	rs13012852	0	57743264	C	T
2	rs820967	0	57743349	G	C
2	rs11125715	0	57743543	A	G
2	rs10496068	0	57743691	T	C
2	rs820965	0	57744319	T	C
2	rs60621219	0	57744559	A	T
2	rs820964	0	57744645	G	A
2	rs820963	0	57744868	C	G
2	rs114152706	0	57744987	A	G
2	rs820962	0	57745034	T	C
2	rs115817758	0	57745209	C	T
2	rs72946197	0	57745253	A	T
2	rs820972	0	57745405	G	C
2	rs12611982	0	57746033	C	A
2	rs820973	0	57746316	T	C
2	rs820974	0	57746633	C	T
2	rs78464690	0	57746657	G	T
2	rs80333710	0	57746729	T	C
2	rs75734779	0	57746849	T	A
2	rs820975	0	57747115	A	T
2	rs75324748	0	57747292	C	A
2	rs77709134	0	57747303	C	T
2	rs79895454	0	57747323	T	G
2	rs820976	0	57747606	T	C
2	rs820977	0	57747657	A	T
2	rs820978	0	57747706	T	G
2	rs78886668	0	57747894	T	A
2	rs79117935	0	57748092	T	C
2	rs2139125	0	57748113	C	T
2	rs2176587	0	57748418	T	C
2	rs77373319	0	57748434	T	A
2	rs7419606	0	57748664	G	C
2	rs75390029	0	57749286	A	C
2	rs72816589	0	57749386	T	A
2	rs80316644	0	57749528	T	C
2	rs72816591	0	57749568	T	A
2	rs75550486	0	57749612	G	A
2	rs1094179	0	57749950	A	G
2	rs72816594	0	57749973	C	T
2	rs1094180	0	57750203	G	C
2	rs1518683	0	57750290	A	G
2	rs820979	0	57750581	C	T
2	rs72816596	0	57750651	A	G
2	rs72816599	0	57750815	A	G
2	rs72816601	0	57750957	C	T
2	rs75813411	0	57750985	C	G
2	rs820980	0	57751060	C	T
2	rs74682882	0	57751202	A	T
2	rs79477540	0	57751574	G	A
2	rs72816602	0	57751600	G	T
2	rs67896451	0	57751602	G	A
2	rs820981	0	57751780	A	C
2	rs75237784	0	57751815	T	C
2	rs77722218	0	57751885	T	G
2	rs12463879	0	57752542	A	G
2	rs34003936	0	57752580	G	T
2	rs2264698	0	57753014	T	C
2	rs6545654	0	57753371	G	T
2	rs6742252	0	57753382	T	G
2	rs145126249	0	57753403	C	A
2	rs79562364	0	57753705	T	C
2	rs67205399	0	57753781	T	C
2	rs111730733	0	57753878	T	C
2	rs79476900	0	57753926	G	A
2	rs1609170	0	57754204	C	G
2	rs2460100	0	57754796	C	G
2	rs1590022	0	57754951	A	G
2	rs148682165	0	57755216	C	T
2	rs74719960	0	57755309	A	T
2	rs67002817	0	57755399	G	A
2	rs2264599	0	57755496	T	C
2	rs114233651	0	57755584	T	C
2	rs6742652	0	57755753	A	G
2	rs74260889	0	57755796	G	C
2	rs2264700	0	57755938	A	T
2	rs2264701	0	57755940	A	G
2	rs78073484	0	57755949	T	C
2	rs2460101	0	57756138	A	G
2	rs820982	0	57756293	T	C
2	rs9789542	0	57756891	C	G
2	rs75939231	0	57757195	G	C
2	rs820983	0	57757289	G	A
2	rs6750349	0	57757386	A	G
2	rs820984	0	57757646	A	G
2	rs1094181	0	57758135	A	C
2	rs1094182	0	57758173	T	A
2	rs116371196	0	57758605	C	T
2	rs10460564	0	57758608	G	T
2	rs113576535	0	57758673	C	T
2	rs10192465	0	57758855	G	C
2	rs144602429	0	57758883	T	C
2	rs820985	0	57759115	C	T
2	rs820986	0	57759227	G	A
2	rs7594236	0	57759643	T	A
2	rs115248618	0	57760273	G	A
2	rs78109218	0	57761765	C	T
2	rs111547239	0	57761878	C	T
2	rs820987	0	57762227	A	T
2	rs78452057	0	57762827	A	T
2	rs820988	0	57763147	T	A
2	rs116051031	0	57763198	T	A
2	rs13392012	0	57763213	T	C
2	rs58456918	0	57763378	A	G
2	rs151093653	0	57763595	C	T
2	rs6746753	0	57763858	G	C
2	rs74835696	0	57764098	T	A
2	rs6728777	0	57764144	G	C
2	rs2245166	0	57764604	C	T
2	rs2245252	0	57764748	T	C
2	rs13389335	0	57764968	A	T
2	rs2245262	0	57765024	T	A
2	rs2245270	0	57765176	T	C
2	rs2245273	0	57765321	T	C
2	rs2460102	0	57765429	T	C
2	rs4672217	0	57766111	C	T
2	rs4671309	0	57766378	T	C
2	rs4671310	0	57766548	G	A
2	rs6545655	0	57767587	C	G
2	rs6545656	0	57767787	G	T
2	rs13021425	0	57767972	A	G
2	rs73943534	0	57768447	T	C
2	rs1527624	0	57768677	C	T
2	rs4671311	0	57768753	G	T
2	rs1527625	0	57768960	G	A
2	rs72818123	0	57769091	G	A
2	rs4671312	0	57769166	A	T
2	rs4671313	0	57769273	C	A
2	rs4392244	0	57769709	T	A
2	rs6749498	0	57769819	C	T
2	rs12614711	0	57769988	T	G
2	rs114604018	0	57770406	G	A
2	rs10865302	0	57770784	A	T
2	rs13410921	0	57771012	A	C
2	rs1405825	0	57771173	C	T
2	rs17809425	0	57771591	T	G
2	rs78495489	0	57771606	C	A
2	rs72948143	0	57771688	A	G
2	rs77882987	0	57771747	A	G
2	rs9309297	0	57771807	G	C
2	rs72948146	0	57771903	G	T
2	rs4402741	0	57772167	A	G
2	rs13006209	0	57772432	G	A
2	rs6761423	0	57772455	G	A
2	rs9309298	0	57772923	A	G
2	rs6722978	0	57773233	T	C
2	rs6723089	0	57773352	T	C
2	rs11125716	0	57773982	C	T
2	rs1527626	0	57774138	G	C
2	rs72818128	0	57774363	T	C
2	rs1527627	0	57774450	G	A
2	rs10186590	0	57774758	A	C
2	rs13033251	0	57774860	C	A
2	rs9309299	0	57775502	G	C
2	rs9309300	0	57775544	T	C
2	rs10166539	0	57775779	G	A
2	rs9309301	0	57775902	G	A
2	rs17809625	0	57775937	G	C
2	rs10496069	0	57776656	A	T
2	rs116399618	0	57776787	G	A
2	rs17048907	0	57776798	T	A
2	rs78938918	0	57778148	G	T
2	rs11125717	0	57778282	C	T
2	rs62160894	0	57779770	A	G
2	rs17048911	0	57780007	C	T
2	rs10153799	0	57780042	T	G
2	rs10865303	0	57780492	G	A
2	rs11682360	0	57780588	C	T
2	rs57817138	0	57780884	A	G
2	rs7580654	0	57780953	T	G
2	rs13002578	0	57780988	T	C
2	rs17809900	0	57781156	C	G
2	rs72818137	0	57781206	A	T
2	rs10209498	0	57781455	A	T
2	rs6747684	0	57781712	A	G
2	rs34652320	0	57781893	A	G
2	rs73943548	0	57781903	C	T
2	rs144244163	0	57782568	G	C
2	rs10166231	0	57782987	A	G
2	rs12995922	0	57783082	G	C
2	rs13412537	0	57783284	C	G
2	rs78314209	0	57784759	C	T
2	rs6545657	0	57785007	G	C
2	rs77749060	0	57785080	T	C
2	rs72818140	0	57785164	T	A
2	rs73943549	0	57785529	A	T
2	rs78244895	0	57785631	G	C
2	rs13383483	0	57785678	G	A
2	rs17048920	0	57785689	A	G
2	rs13015460	0	57785849	T	C
2	rs72950023	0	57789029	G	C
2	rs77208033	0	57789398	A	C
2	rs1527623	0	57789506	A	T
2	rs1527622	0	57789560	G	A
2	rs79501627	0	57790177	T	A
2	rs78933659	0	57790616	C	T
2	rs68008184	0	57791100	T	C
2	rs10197747	0	57791281	T	G
2	rs6718990	0	57791962	G	T
2	rs1918456	0	57792402	C	A
2	rs1527621	0	57792998	C	T
2	rs13386150	0	57793346	A	G
2	rs4144515	0	57793672	A	G
2	rs28695681	0	57794230	T	A
2	rs12713341	0	57794837	G	A
2	rs77478660	0	57795641	C	T
2	rs74845171	0	57796620	A	T
2	rs17048930	0	57797631	G	A
2	rs17810247	0	57797658	C	T
2	rs78674114	0	57798587	T	C
2	rs116034144	0	57798673	C	G
2	rs72818148	0	57798978	C	A
2	rs72818149	0	57798986	A	T
2	rs10204095	0	57799040	T	C
2	rs76844633	0	57800553	T	G
2	rs11125718	0	57800605	A	G
2	rs13384136	0	57801443	T	C
2	rs116597610	0	57801848	C	T
2	rs111707871	0	57801948	G	C
2	rs10173101	0	57803544	T	C
2	rs1527620	0	57803775	T	C
2	rs138774344	0	57803897	G	A
2	rs17048933	0	57803972	A	T
2	rs17810344	0	57804141	T	C
2	rs75418845	0	57804372	A	G
2	rs10196737	0	57805439	C	T
2	rs12620981	0	57806091	G	C
2	rs142329507	0	57806208	C	A
2	rs74920878	0	57806399	T	A
2	rs12621120	0	57806497	G	T
2	rs72818151	0	57806878	T	C
2	rs75596125	0	57806953	T	G
2	rs11899932	0	57806978	G	C
2	rs6739726	0	57807290	C	A
2	rs11680973	0	57807736	A	G
2	rs72818152	0	57807901	T	A
2	rs10182953	0	57808423	A	G
2	rs115691697	0	57808623	G	C
2	rs1527619	0	57808671	T	G
2	rs151250164	0	57808720	G	T
2	rs1918455	0	57808810	T	G
2	rs12617284	0	57809086	A	G
2	rs190321487	0	57809108	T	A
2	rs113788054	0	57809295	C	T
2	rs13032912	0	57809411	G	A
2	rs9973453	0	57809441	T	G
2	rs6748567	0	57809839	G	T
2	rs7561370	0	57810406	T	C
2	rs11125719	0	57810470	G	C
2	rs13017293	0	57810803	T	A
2	rs9789629	0	57811335	A	T
2	rs2141216	0	57811811	C	A
2	rs112788170	0	57811863	T	A
2	rs4556961	0	57812208	G	C
2	rs6718162	0	57812388	T	C
2	rs4318374	0	57812408	C	T
2	rs6760315	0	57812416	G	C
2	rs10185414	0	57812484	T	C
2	rs4334481	0	57812706	T	A
2	rs10173460	0	57812988	C	G
2	rs67077841	0	57813115	T	G
2	rs10175979	0	57813173	C	T
2	rs112777234	0	57813195	T	G
2	rs78725839	0	57813299	C	A
2	rs68010221	0	57813950	G	A
2	rs146489205	0	57813970	T	G
2	rs6709991	0	57819619	C	T
2	rs6725337	0	57819691	T	A
2	rs6710285	0	57819818	C	G
2	rs1881018	0	57820117	C	G
2	rs13022170	0	57820132	A	G
2	rs4083228	0	57820142	T	C
2	rs1881017	0	57820250	C	G
2	rs13414299	0	57820335	T	A
2	rs13414385	0	57820390	T	C
2	rs1590020	0	57820909	A	G
2	rs1918454	0	57820945	G	A
2	rs13404527	0	57821348	G	A
2	rs11125720	0	57821416	C	T
2	rs1569083	0	57821746	G	T
2	rs12617208	0	57821812	G	A
2	rs35465119	0	57821835	A	G
2	rs12623630	0	57821843	A	G
2	rs13430404	0	57821919	A	G
2	rs1569082	0	57822253	T	C
2	rs76140822	0	57822612	G	C
2	rs1569081	0	57822685	G	A
2	rs1949983	0	57823288	G	A
2	rs35189921	0	57823594	A	T
2	rs77043830	0	57823993	G	A
2	rs13014264	0	57824299	G	C
2	rs1358361	0	57824814	G	A
2	rs73943554	0	57824845	A	G
2	rs7577676	0	57825147	T	A
2	rs1881016	0	57825343	A	T
2	rs1881015	0	57825344	A	T
2	rs11125721	0	57826028	G	A
2	rs79518649	0	57826075	T	C
2	rs1405824	0	57826175	G	A
2	rs6716967	0	57826372	G	T
2	rs80153052	0	57826469	T	C
2	rs13417337	0	57826772	T	C
2	rs7594558	0	57826887	A	T
2	rs11898426	0	57826900	T	C
2	rs7568237	0	57826930	C	T
2	rs1405823	0	57827353	A	G
2	rs10166772	0	57828070	A	G
2	rs74543441	0	57828158	A	G
2	rs13018268	0	57828170	T	C
2	rs57173959	0	57828414	C	A
2	rs2871811	0	57829030	C	A
2	rs1918453	0	57829150	C	A
2	rs77888262	0	57829547	G	C
2	rs191141107	0	57829615	C	G
2	rs72950067	0	57829924	G	C
2	rs13430995	0	57830150	T	C
2	rs13005758	0	57830176	A	G
2	rs10173972	0	57830470	A	C
2	rs114839364	0	57830696	T	C
2	rs10198189	0	57830773	G	T
2	rs1918452	0	57831200	G	C
2	rs7559938	0	57831602	A	G
2	rs13014641	0	57831918	C	T
2	rs72800612	0	57831955	G	C
2	rs3942515	0	57832074	A	C
2	rs5023704	0	57832102	T	A
2	rs7589785	0	57832149	C	A
2	rs10180833	0	57832680	A	G
2	rs10180846	0	57832744	A	G
2	rs144521054	0	57832879	G	C
2	rs10204865	0	57832886	G	A
2	rs112207375	0	57832918	T	C
2	rs13428489	0	57833112	G	C
2	rs2141215	0	57833512	G	A
2	rs2204625	0	57833782	T	A
2	rs79259817	0	57833885	A	T
2	rs58783610	0	57833947	G	C
2	rs140687596	0	57834074	A	C
2	rs4671314	0	57834265	A	C
2	rs10169653	0	57834515	A	T
2	rs117340077	0	57834516	C	T
2	rs10193996	0	57834978	G	A
2	rs115976080	0	57835052	T	C
2	rs12619992	0	57835226	C	G
2	rs6731716	0	57835363	C	T
2	rs17048978	0	57835525	T	C
2	rs12328176	0	57835569	A	G
2	rs17048981	0	57835603	G	A
2	rs138400582	0	57836962	C	G
2	rs138065104	0	57837017	C	G
2	rs10193531	0	57842023	A	C
2	rs10172608	0	57842075	G	A
2	rs17810870	0	57842453	C	T
2	rs11898116	0	57842611	A	T
2	rs10173141	0	57842770	C	T
2	rs10196912	0	57843046	A	G
2	rs10199287	0	57843117	A	G
2	rs17810924	0	57843454	T	G
2	rs1527618	0	57843822	A	G
2	rs6761873	0	57844427	T	A
2	rs6746760	0	57844462	G	T
2	rs13030292	0	57844545	A	G
2	rs145952668	0	57844615	T	A
2	rs78736324	0	57844785	A	T
2	rs116509735	0	57844871	T	C
2	rs1405826	0	57845016	T	C
2	rs72800618	0	57845396	T	A
2	rs1852563	0	57845547	A	T
2	rs10439484	0	57846138	C	A
2	rs7564114	0	57846576	T	A
2	rs115707886	0	57847294	C	T
2	rs150216004	0	57847754	C	A
2	rs10496070	0	57848179	A	T
2	rs17205452	0	57848281	C	T
2	rs13008711	0	57848407	C	T
2	rs820798	0	57848994	A	T
2	rs820797	0	57849217	T	C
2	rs17049010	0	57849676	T	G
2	rs79401589	0	57850022	G	A
2	rs115867753	0	57850154	T	C
2	rs820796	0	57850423	G	T
2	rs72800621	0	57850770	G	A
2	rs820795	0	57850836	G	A
2	rs820794	0	57851235	A	T
2	rs7569160	0	57851766	G	C
2	rs820793	0	57851904	G	C
2	rs13407632	0	57852154	C	T
2	rs2695593	0	57853544	T	A
2	rs6726391	0	57853783	C	T
2	rs144026841	0	57853832	G	A
2	rs2169168	0	57853921	C	T
2	rs2125923	0	57854044	T	C
2	rs2125922	0	57854061	C	A
2	rs13396046	0	57854236	G	A
2	rs2612308	0	57854345	G	A
2	rs151003370	0	57854443	A	G
2	rs2695594	0	57854462	G	A
2	rs2695595	0	57854484	C	A
2	rs2695596	0	57854713	T	C
2	rs2695597	0	57854786	A	G
2	rs114173384	0	57855199	A	T
2	rs2695598	0	57855282	C	T
2	rs13020857	0	57855341	G	A
2	rs2612307	0	57855831	A	C
2	rs2446780	0	57856388	T	C
2	rs2695600	0	57856413	A	G
2	rs2612306	0	57856655	T	C
2	rs116286136	0	57856661	G	A
2	rs2695601	0	57856882	G	A
2	rs6748662	0	57857099	A	G
2	rs1380695	0	57857281	A	G
2	rs13034370	0	57857283	A	T
2	rs1380694	0	57857318	T	C
2	rs13420669	0	57857623	T	C
2	rs114396732	0	57857984	C	T
2	rs2695602	0	57858035	G	A
2	rs2612305	0	57858053	C	T
2	rs2695603	0	57858302	C	A
2	rs28555513	0	57858381	G	A
2	rs10203491	0	57858593	T	C
2	rs2612304	0	57858820	T	C
2	rs1405818	0	57858952	G	A
2	rs1405819	0	57858994	G	A
2	rs75328350	0	57859168	G	A
2	rs6728612	0	57859236	C	T
2	rs1460254	0	57859351	T	C
2	rs1460253	0	57859562	G	T
2	rs184784646	0	57859819	A	G
2	rs1460261	0	57859928	G	A
2	rs12623092	0	57859934	T	C
2	rs2612319	0	57860427	T	G
2	rs1350694	0	57861739	A	T
2	rs2695604	0	57862301	C	T
2	rs6741141	0	57862477	G	C
2	rs2695605	0	57862891	C	T
2	rs79971644	0	57863141	A	G
2	rs1460260	0	57863266	A	T
2	rs1947669	0	57863378	G	C
2	rs1460259	0	57863485	G	C
2	rs79827221	0	57863576	C	T
2	rs1947668	0	57863670	G	A
2	rs1380708	0	57863684	T	C
2	rs1947667	0	57863705	G	T
2	rs1947666	0	57863756	G	A
2	rs1380707	0	57863805	G	C
2	rs115094200	0	57863866	A	T
2	rs72802549	0	57863926	G	C
2	rs72802550	0	57863941	G	A
2	rs1405820	0	57863961	T	C
2	rs68048094	0	57863998	G	A
2	rs1380706	0	57864042	T	C
2	rs72802552	0	57864055	T	C
2	rs2612318	0	57864333	C	T
2	rs73941606	0	57864467	C	T
2	rs1380705	0	57864614	C	T
2	rs2178047	0	57865923	C	A
2	rs6706345	0	57866128	A	G
2	rs11899467	0	57866285	C	T
2	rs1527617	0	57866403	C	G
2	rs72802554	0	57866568	A	T
2	rs2612317	0	57866894	A	G
2	rs74260895	0	57866908	G	C
2	rs11125724	0	57867574	C	T
2	rs1918450	0	57867943	G	A
2	rs17049020	0	57868213	C	G
2	rs1918451	0	57868246	C	A
2	rs2695608	0	57868462	T	C
2	rs2695609	0	57868593	C	T
2	rs2695610	0	57868749	T	C
2	rs17206387	0	57868752	A	C
2	rs2612316	0	57868871	C	T
2	rs2695611	0	57868940	T	C
2	rs11695122	0	57869211	C	A
2	rs2695612	0	57869322	G	A
2	rs76284659	0	57869554	A	T
2	rs1380702	0	57869727	C	A
2	rs1405821	0	57869821	G	A
2	rs1405822	0	57869936	T	A
2	rs72935422	0	57870355	T	C
2	rs2612315	0	57870391	C	G
2	rs12463961	0	57870419	G	T
2	rs73941608	0	57870520	C	G
2	rs72802563	0	57870553	T	A
2	rs2695613	0	57870616	G	A
2	rs35510894	0	57870796	T	C
2	rs34546258	0	57871016	C	G
2	rs2612314	0	57871347	C	T
2	rs1380701	0	57871384	T	C
2	rs988614	0	57871825	G	A
2	rs1380700	0	57872099	G	T
2	rs72802565	0	57872176	A	G
2	rs7607771	0	57872473	C	T
2	rs2612313	0	57872702	C	T
2	rs10185617	0	57872911	T	C
2	rs77548005	0	57872957	C	T
2	rs2612312	0	57872999	C	T
2	rs2695615	0	57873975	T	C
2	rs191136487	0	57874539	C	A
2	rs2612311	0	57874707	C	T
2	rs2969496	0	57875462	G	T
2	rs2950568	0	57875485	C	A
2	rs111489927	0	57875592	T	A
2	rs2969494	0	57876254	G	A
2	rs2969493	0	57876287	G	T
2	rs76425216	0	57876536	G	A
2	rs13021827	0	57876873	T	C
2	rs820777	0	57877166	C	A
2	rs13000988	0	57877282	A	T
2	rs10171645	0	57877426	C	T
2	rs820775	0	57877570	G	T
2	rs820774	0	57877865	A	T
2	rs6759367	0	57877948	C	T
2	rs59040918	0	57878164	A	G
2	rs72935444	0	57879483	C	G
2	rs72935446	0	57879774	T	C
2	rs11686330	0	57879924	T	A
2	rs1094132	0	57880116	A	T
2	rs7591184	0	57880374	A	G
2	rs7579094	0	57880606	T	G
2	rs7565199	0	57880629	G	T
2	rs1350693	0	57881180	G	T
2	rs72802573	0	57881328	C	T
2	rs1350692	0	57881477	T	C
2	rs13030295	0	57881619	G	C
2	rs13404699	0	57881846	C	G
2	rs138523922	0	57882302	C	G
2	rs73941609	0	57882437	G	A
2	rs1960633	0	57882582	T	A
2	rs820773	0	57882720	G	C
2	rs820772	0	57882889	A	G
2	rs2030944	0	57883073	T	C
2	rs2030945	0	57883201	T	G
2	rs2030946	0	57883335	C	G
2	rs72802577	0	57883372	C	T
2	rs820770	0	57883929	C	T
2	rs144924630	0	57884012	G	A
2	rs114076013	0	57884061	C	T
2	rs7608173	0	57884111	T	C
2	rs820769	0	57884390	T	C
2	rs13028428	0	57884430	C	A
2	rs2311732	0	57884675	G	T
2	rs2311731	0	57884793	T	G
2	rs13035025	0	57885265	A	T
2	rs12713356	0	57885477	G	C
2	rs73941623	0	57885858	G	T
2	rs61174769	0	57886190	G	A
2	rs56113430	0	57886284	G	T
2	rs60687487	0	57886390	G	A
2	rs114697149	0	57886839	G	A
2	rs11681249	0	57886911	T	C
2	rs114172395	0	57886959	G	C
2	rs11125725	0	57887087	G	A
2	rs113945575	0	57887162	G	C
2	rs141684592	0	57887238	T	C
2	rs6758067	0	57887584	C	A
2	rs2311730	0	57887612	A	C
2	rs2871852	0	57887782	G	A
2	rs10496071	0	57888034	A	G
2	rs7582505	0	57888163	A	G
2	rs7609378	0	57888197	G	A
2	rs820783	0	57888623	A	C
2	rs10496072	0	57888655	T	C
2	rs864737	0	57889066	C	T
2	rs7586538	0	57889352	A	G
2	rs79537108	0	57889500	C	A
2	rs75340180	0	57889505	C	T
2	rs115579415	0	57889673	G	C
2	rs72802583	0	57889818	T	C
2	rs820784	0	57890308	C	T
2	rs62142371	0	57890477	C	T
2	rs11681488	0	57890617	C	G
2	rs820785	0	57891032	G	T
2	rs4672219	0	57891493	T	C
2	rs4671318	0	57891797	T	A
2	rs1094133	0	57891856	C	G
2	rs77767551	0	57892347	C	T
2	rs72802584	0	57892489	C	T
2	rs820786	0	57892505	T	C
2	rs139683582	0	57893329	G	A
2	rs820787	0	57893385	A	C
2	rs141983063	0	57893434	G	A
2	rs7575554	0	57893715	C	G
2	rs114491475	0	57893740	C	T
2	rs820788	0	57893863	C	T
2	rs1918457	0	57893970	G	T
2	rs183348027	0	57894194	C	A
2	rs139633168	0	57894257	G	A
2	rs180985417	0	57894305	G	A
2	rs143333274	0	57894308	C	A
2	rs80317134	0	57894350	T	A
2	rs702868	0	57894674	A	G
2	rs72802588	0	57895028	A	G
2	rs73941626	0	57895044	A	T
2	rs72802590	0	57895092	C	T
2	rs147786471	0	57895384	G	A
2	rs34249794	0	57895438	T	C
2	rs143382399	0	57896101	T	A
2	rs820789	0	57896249	C	T
2	rs1460256	0	57896756	G	A
2	rs72802591	0	57897013	G	A
2	rs820790	0	57897077	G	A
2	rs13032488	0	57897298	A	T
2	rs76661085	0	57897419	G	A
2	rs820791	0	57897622	G	A
2	rs58220533	0	57897803	T	C
2	rs10199564	0	57897886	T	C
2	rs820792	0	57898069	C	A
2	rs72802593	0	57898234	T	C
2	rs72802594	0	57898677	C	G
2	rs2199271	0	57899062	A	C
2	rs820778	0	57899383	G	C
2	rs75994698	0	57900166	T	C
2	rs57849110	0	57900921	C	A
2	rs702869	0	57901344	G	A
2	rs10496073	0	57901385	A	G
2	rs17049036	0	57901997	G	A
2	rs10496074	0	57902013	A	G
2	rs11691853	0	57902128	C	G
2	rs820779	0	57902400	G	A
2	rs820780	0	57902621	C	A
2	rs2204626	0	57902644	C	G
2	rs17049038	0	57902877	G	A
2	rs17049039	0	57903831	A	G
2	rs820781	0	57905132	A	G
2	rs11688250	0	57905178	C	A
2	rs17207557	0	57905356	G	C
2	rs116221011	0	57905393	C	T
2	rs1380697	0	57905695	T	C
2	rs1380698	0	57905759	A	G
2	rs17812960	0	57905815	A	G
2	rs10469877	0	57905906	T	C
2	rs1380699	0	57906216	A	G
2	rs191603579	0	57906376	A	C
2	rs11125726	0	57906836	T	C
2	rs1471256	0	57906918	G	A
2	rs820782	0	57907297	T	G
2	rs1460257	0	57907369	T	C
2	rs6754038	0	57907600	T	C
2	rs2695616	0	57908194	G	A
2	rs28418278	0	57908482	T	C
2	rs34604665	0	57908491	G	C
2	rs55638333	0	57908847	T	C
2	rs10518829	0	57909221	G	C
2	rs10496075	0	57909360	T	C
2	rs1460258	0	57909478	G	T
2	rs1563838	0	57909798	T	A
2	rs55985603	0	57909910	C	A
2	rs17049053	0	57910478	T	C
2	rs7602685	0	57911155	G	A
2	rs139220849	0	57911264	T	A
2	rs10191885	0	57911270	A	G
2	rs74999644	0	57911780	C	T
2	rs146605118	0	57911833	G	A
2	rs17049058	0	57911867	A	G
2	rs112623349	0	57912546	A	T
2	rs6759349	0	57912777	C	T
2	rs2061517	0	57913621	G	A
2	rs57688493	0	57914065	A	G
2	rs10208463	0	57914890	C	G
2	rs10173805	0	57914905	T	C
2	rs7594973	0	57915038	C	T
2	rs10187352	0	57915126	A	T
2	rs13432800	0	57915368	G	A
2	rs11679510	0	57915635	T	C
2	rs13395477	0	57915664	T	G
2	rs10180326	0	57916793	T	A
2	rs10168059	0	57917012	C	A
2	rs9789400	0	57917222	C	T
2	rs13402858	0	57917820	T	C
2	rs10186336	0	57918077	T	G
2	rs10186774	0	57918498	T	A
2	rs77322489	0	57919336	A	T
2	rs4672221	0	57919517	T	A
2	rs77934843	0	57920555	T	C
2	rs10196493	0	57921232	T	C
2	rs12474313	0	57921446	T	C
2	rs186462564	0	57921520	A	G
2	rs77961289	0	57921891	A	G
2	rs6732639	0	57922033	T	C
2	rs17049066	0	57922346	A	G
2	rs13012916	0	57923006	T	G
2	rs10166717	0	57923110	A	T
2	rs72804522	0	57923412	G	A
2	rs13394969	0	57924300	C	G
2	rs13395805	0	57924952	G	A
2	rs7563127	0	57925603	G	C
2	rs35172567	0	57925805	A	T
2	rs11125727	0	57925889	G	T
2	rs80243686	0	57926455	T	C
2	rs72804525	0	57926859	G	A
2	rs10207248	0	57927042	A	G
2	rs72804527	0	57927107	C	T
2	rs13409341	0	57928260	C	A
2	rs10190650	0	57929045	G	A
2	rs12997934	0	57929795	C	G
2	rs13427078	0	57929951	T	C
2	rs10193760	0	57930015	C	T
2	rs12105506	0	57930733	G	C
2	rs1350691	0	57930971	A	T
2	rs35577149	0	57931347	T	C
2	rs11674034	0	57931406	T	C
2	rs187470710	0	57931576	C	T
2	rs11690473	0	57931652	C	A
2	rs2871779	0	57931766	T	C
2	rs17227355	0	57932318	T	C
2	rs11691978	0	57932333	G	A
2	rs6740359	0	57932820	G	A
2	rs147225533	0	57933578	C	T
2	rs17813526	0	57933828	G	A
2	rs72804529	0	57933838	G	A
2	rs3732135	0	57933881	G	A
2	rs13026414	0	57934055	C	T
2	rs2871780	0	57934120	T	C
2	rs10192425	0	57934621	C	A
2	rs142585662	0	57934977	A	T
2	rs77810637	0	57935537	T	C
2	rs6731365	0	57935873	G	A
2	rs34793921	0	57936438	T	A
2	rs1380696	0	57936560	T	C
2	rs17227629	0	57936964	C	A
2	rs17227657	0	57937373	T	C
2	rs11125728	0	57937744	C	T
2	rs746274	0	57938350	C	T
2	rs746275	0	57938354	C	T
2	rs76901538	0	57938819	A	C
2	rs60871650	0	57939866	G	A
2	rs2276680	0	57940446	T	C
2	rs7572903	0	57940769	A	G
2	rs11885093	0	57941185	C	T
2	rs1380703	0	57941287	A	G
2	rs6712575	0	57941416	T	C
2	rs6712687	0	57941470	T	G
2	rs13386412	0	57941515	C	T
2	rs12612495	0	57941597	C	T
2	rs12612649	0	57942021	G	A
2	rs75545859	0	57942241	A	T
2	rs7606466	0	57942325	C	G
2	rs10496076	0	57942987	T	C
2	rs10496077	0	57943044	T	C
2	rs17228035	0	57943078	A	G
2	rs34661292	0	57943233	G	C
2	rs2125924	0	57943567	T	C
2	rs55950043	0	57943869	G	A
2	rs78658236	0	57945275	C	T
2	rs79834223	0	57945397	T	C
2	rs6720888	0	57945522	A	G
2	rs7563000	0	57946653	T	G
2	rs114524821	0	57947361	T	G
2	rs13402331	0	57947440	T	C
2	rs17049085	0	57948003	T	C
2	rs13418015	0	57948635	A	G
2	rs10180540	0	57950104	G	A
2	rs4671319	0	57950346	G	A
2	rs10196378	0	57951208	T	G
2	rs137946629	0	57952795	G	C
2	rs2290867	0	57952870	A	C
2	rs58218705	0	57953600	C	T
2	rs72804536	0	57954477	G	C
2	rs13025126	0	57956088	G	A
2	rs10196100	0	57956891	T	C
2	rs10186791	0	57957572	G	A
2	rs72618691	0	57958349	T	C
2	rs55873931	0	57959287	C	T
2	rs72804538	0	57959552	T	C
2	rs41335055	0	57961229	C	T
2	rs12463563	0	57961424	T	G
2	rs13011472	0	57961602	C	G
2	rs139401366	0	57961970	G	A
2	rs72804540	0	57962055	T	C
2	rs72804541	0	57964688	T	A
2	rs6709720	0	57967563	A	G
2	rs62142403	0	57969079	T	C
2	rs72804543	0	57969861	C	T
2	rs72804544	0	57970078	C	T
2	rs138201889	0	57970481	A	T
2	rs6722461	0	57970943	A	G
2	rs115805563	0	57971060	A	G
2	rs2125925	0	57971343	A	G
2	rs17049105	0	57972611	A	G
2	rs13002041	0	57972834	C	A
2	rs3886275	0	57973344	A	C
2	rs717817	0	57973452	C	T
2	rs7557715	0	57973818	C	T
2	rs7567497	0	57974429	A	T
2	rs72804548	0	57974646	T	C
2	rs79333307	0	57974788	A	G
2	rs11125729	0	57975170	T	C
2	rs11679364	0	57975524	T	G
2	rs57681866	0	57975714	G	A
2	rs17049110	0	57978543	A	G
2	rs17049112	0	57978620	T	C
2	rs1460255	0	57978858	T	C
2	rs114128780	0	57979040	T	C
2	rs79454476	0	57979350	A	C
2	rs17049113	0	57980405	A	G
2	rs10204616	0	57980955	A	T
2	rs77225761	0	57981366	A	G
2	rs12470174	0	57981912	C	T
2	rs72804553	0	57982530	G	A
2	rs34964074	0	57982644	G	A
2	rs114587416	0	57983023	T	G
2	rs12997222	0	57987201	C	G
2	rs11682175	0	57987593	T	C
2	rs67973994	0	57987808	C	T
2	rs11688767	0	57988194	A	T
2	rs56403013	0	57988502	C	T
2	rs34021154	0	57988534	G	A
2	rs35442738	0	57989936	T	G
2	rs17815124	0	57991535	C	T
2	rs79850802	0	57991640	G	A
2	rs13032423	0	57992112	G	A
2	rs6719624	0	57992368	C	T
2	rs17049114	0	57992635	G	A
2	rs142366521	0	57992662	G	A
2	rs12990792	0	57993568	G	A
2	rs10496078	0	57993643	G	A
2	rs115475327	0	57993668	A	G
2	rs140687059	0	57993953	C	T
2	rs13016665	0	57995348	C	A
2	rs7561842	0	57995586	C	T
2	rs7588492	0	57995852	A	G
2	rs10496079	0	57997136	G	C
2	rs4316929	0	57997210	C	T
2	rs11695135	0	57998040	A	C
2	rs17229404	0	57999480	A	C
2	rs10204882	0	57999642	T	C
2	rs184748161	0	57999969	C	G
2	rs75960077	0	58000421	T	A
2	rs77678709	0	58000824	G	C
2	rs79670487	0	58001448	G	C
2	rs10865304	0	58002818	G	T
2	rs6754296	0	58002882	T	G
2	rs6730037	0	58005792	G	A
2	rs114558169	0	58006076	C	T
2	rs74338168	0	58006573	A	G
2	rs11898858	0	58006624	G	A
2	rs12713358	0	58007475	A	T
2	rs6737913	0	58007759	G	A
2	rs114998139	0	58007772	G	A
2	rs112345168	0	58007905	T	A
2	rs6756221	0	58008155	T	C
2	rs4296411	0	58008872	A	C
2	rs13388489	0	58008875	T	G
2	rs138749319	0	58008891	T	C
2	rs72804566	0	58009423	A	T
2	rs11694293	0	58009453	C	T
2	rs6761347	0	58010040	T	A
2	rs28489098	0	58010233	C	T
2	rs1568450	0	58011697	A	G
2	rs1568451	0	58012714	T	C
2	rs1568452	0	58012833	C	T
2	rs13026612	0	58014723	C	T
2	rs13026830	0	58014831	C	T
2	rs142896102	0	58015810	T	C
2	rs10166481	0	58016412	G	A
2	rs12991325	0	58016879	C	T
2	rs11676055	0	58017224	C	T
2	rs76277745	0	58019228	T	A
2	rs35487577	0	58019576	A	G
2	rs1589407	0	58019903	T	C
2	rs72804571	0	58021065	G	A
2	rs2090793	0	58021528	G	A
2	rs4672223	0	58021882	C	A
2	rs6545663	0	58023009	A	T
2	rs6545664	0	58023134	C	T
2	rs6545665	0	58023218	G	A
2	rs17826430	0	58025594	G	A
2	rs2717048	0	58025937	C	T
2	rs2683614	0	58026312	G	A
2	rs10496080	0	58026655	A	C
2	rs954593	0	58027337	C	T
2	rs2683615	0	58027493	C	A
2	rs13430437	0	58027748	A	C
2	rs77632983	0	58027828	G	C
2	rs2717066	0	58029645	C	A
2	rs2717071	0	58030962	G	A
2	rs1851138	0	58031249	T	G
2	rs1474215	0	58032029	C	G
2	rs2717075	0	58032530	G	C
2	rs2683620	0	58032553	A	T
2	rs2683619	0	58032759	C	T
2	rs2683618	0	58033361	A	G
2	rs34848729	0	58033733	G	A
2	rs17049132	0	58034024	C	A
2	rs190014533	0	58034538	T	C
2	rs2717018	0	58035491	C	T
2	rs2683616	0	58035555	G	A
2	rs2683628	0	58036044	A	G
2	rs2683629	0	58037369	A	G
2	rs75458664	0	58038400	T	C
2	rs2953439	0	58039357	T	C
2	rs72804575	0	58039682	A	C
2	rs142687393	0	58039826	G	A
2	rs66490669	0	58040174	T	C
2	rs7598169	0	58040729	C	T
2	rs2953441	0	58041482	C	T
2	rs2717046	0	58041936	C	T
2	rs1402398	0	58042241	G	A
2	rs78113195	0	58043033	T	A
2	rs140749633	0	58043328	T	C
2	rs76895776	0	58043909	T	A
2	rs80289935	0	58044158	C	A
2	rs2717055	0	58044220	G	A
2	rs59098844	0	58044533	G	C
2	rs1402399	0	58045395	T	C
2	rs2717054	0	58046683	G	A
2	rs2683621	0	58046995	A	G
2	rs2717053	0	58047101	G	C
2	rs2717052	0	58047263	C	A
2	rs79164773	0	58047936	G	A
2	rs1915459	0	58048221	T	C
2	rs2717050	0	58049605	C	T
2	rs2717049	0	58049901	T	C
2	rs77876353	0	58050256	A	G
2	rs72804581	0	58050328	T	G
2	rs1949613	0	58050936	G	T
2	rs2717047	0	58051437	T	A
2	rs12185644	0	58051769	C	A
2	rs2683625	0	58052499	G	A
2	rs2947348	0	58053121	G	A
2	rs2953443	0	58053706	C	T
2	rs10187670	0	58054243	T	A
2	rs2953444	0	58054447	C	A
2	rs10181653	0	58056155	C	G
2	rs58173631	0	58056991	G	C
2	rs13030443	0	58057558	C	T
2	rs2683630	0	58058069	C	G
2	rs149002246	0	58058354	C	G
2	rs62142436	0	58059311	A	G
2	rs2717076	0	58061127	C	T
2	rs147121014	0	58061691	T	C
2	rs2717077	0	58062489	T	G
2	rs72804585	0	58062866	T	C
2	rs1520965	0	58063748	C	A
2	rs77011057	0	58064341	A	G
2	rs145727592	0	58064439	G	A
2	rs115675171	0	58065198	T	A
2	rs2717079	0	58065936	T	A
2	rs17049152	0	58066673	A	C
2	rs10177565	0	58067620	A	G
2	rs2716991	0	58068285	T	G
2	rs10496081	0	58068626	T	C
2	rs1106090	0	58068741	G	A
2	rs114588430	0	58068811	G	C
2	rs17049167	0	58068825	A	G
2	rs1106302	0	58069464	A	T
2	rs17230816	0	58069614	G	T
2	rs1851140	0	58070482	T	C
2	rs183057590	0	58070621	A	G
2	rs10179365	0	58071079	T	A
2	rs2947350	0	58071224	C	T
2	rs80256351	0	58071593	C	A
2	rs79017955	0	58071746	C	T
2	rs60589532	0	58072605	A	G
2	rs17049185	0	58072660	G	T
2	rs1607889	0	58073603	A	C
2	rs2176931	0	58073897	A	G
2	rs2204019	0	58074053	G	A
2	rs140147457	0	58074467	A	C
2	rs11684106	0	58075701	A	C
2	rs2716999	0	58075743	T	C
2	rs7600039	0	58076075	C	T
2	rs2683622	0	58076229	T	C
2	rs2947351	0	58076796	G	T
2	rs2953437	0	58076951	T	C
2	rs2953438	0	58077827	A	G
2	rs68119977	0	58078939	T	G
2	rs75081145	0	58079053	G	A
2	rs142124935	0	58079417	G	A
2	rs68084872	0	58082205	G	A
2	rs2683631	0	58082941	C	T
2	rs113069500	0	58083169	C	A
2	rs12463811	0	58083360	A	G
2	rs2953442	0	58083420	C	T
2	rs4672225	0	58085243	C	T
2	rs28457597	0	58085917	T	A
2	rs78703671	0	58086587	A	C
2	rs2717074	0	58087409	G	C
2	rs2717073	0	58087596	A	G
2	rs2683626	0	58087739	T	C
2	rs77071813	0	58088438	T	C
2	rs2717072	0	58089124	C	T
2	rs66985942	0	58089599	T	C
2	rs143836391	0	58091079	T	C
2	rs2717070	0	58092395	T	C
2	rs76258004	0	58092403	C	G
2	rs13405071	0	58092754	C	T
2	rs151290988	0	58093544	C	A
2	rs10445894	0	58093903	A	T
2	rs17049201	0	58094504	T	A
2	rs2717068	0	58094873	A	C
2	rs72804599	0	58095028	A	C
2	rs2717067	0	58095252	G	C
2	rs6709037	0	58095631	C	T
2	rs17231440	0	58098373	G	A
2	rs10167352	0	58099420	A	G
2	rs7609303	0	58101385	A	T
2	rs75827594	0	58101820	A	T
2	rs7583473	0	58101921	C	T
2	rs59159185	0	58102107	T	A
2	rs114902534	0	58103360	C	G
2	rs72806403	0	58106740	C	T
2	rs10197268	0	58106785	C	T
2	rs952764	0	58109544	C	A
2	rs17828225	0	58110236	G	A
2	rs2717063	0	58110969	C	A
2	rs6720288	0	58111064	A	G
2	rs2717062	0	58111786	G	A
2	rs1533725	0	58111922	T	G
2	rs2678910	0	58112266	A	T
2	rs2683634	0	58113995	T	C
2	rs2678911	0	58115072	G	C
2	rs2683633	0	58115306	C	G
2	rs2312140	0	58116201	A	G
2	rs2717061	0	58116632	T	C
2	rs2683632	0	58116640	T	C
2	rs6709452	0	58116875	T	C
2	rs2678913	0	58117095	T	C
2	rs2678914	0	58117926	C	G
2	rs41439747	0	58118626	G	A
2	rs2717060	0	58119122	A	G
2	rs79361244	0	58119405	C	T
2	rs4144044	0	58119475	G	A
2	rs2678915	0	58119574	C	T
2	rs2678916	0	58119582	G	T
2	rs2717059	0	58119657	C	G
2	rs77843640	0	58119963	G	A
2	rs10178958	0	58120539	G	A
2	rs2678917	0	58120553	T	A
2	rs13017606	0	58120833	G	A
2	rs2678918	0	58121391	C	T
2	rs138367714	0	58121741	T	C
2	rs7595529	0	58122650	A	G
2	rs13382798	0	58123521	A	G
2	rs1356544	0	58123724	T	C
2	rs1356545	0	58123798	T	C
2	rs2678919	0	58124359	G	A
2	rs72808425	0	58124453	T	C
2	rs13392894	0	58124471	C	T
2	rs34307906	0	58124482	T	C
2	rs2717058	0	58124512	G	A
2	rs2678920	0	58124543	A	T
2	rs986436	0	58125269	G	A
2	rs116080258	0	58125702	C	T
2	rs114566303	0	58125780	C	A
2	rs2678922	0	58127647	A	G
2	rs2678923	0	58127648	A	C
2	rs2717057	0	58127907	C	T
2	rs13404388	0	58128047	G	A
2	rs10496082	0	58128090	C	T
2	rs62142061	0	58128188	T	C
2	rs2717056	0	58128804	C	T
2	rs962288	0	58128818	A	T
2	rs78788759	0	58129872	T	C
2	rs2678908	0	58130327	C	T
2	rs76580214	0	58130747	G	C
2	rs17049243	0	58131532	T	C
2	rs72808426	0	58133048	C	T
2	rs2678907	0	58133522	A	G
2	rs77447799	0	58133686	G	T
2	rs13021589	0	58133918	A	G
2	rs2678906	0	58134048	T	A
2	rs13384219	0	58134458	A	G
2	rs884669	0	58134604	A	T
2	rs867740	0	58135023	T	C
2	rs17049244	0	58135485	T	G
2	rs2678905	0	58135872	A	G
2	rs2717000	0	58136220	C	G
2	rs142726707	0	58137096	A	G
2	rs2717001	0	58137618	C	T
2	rs2678904	0	58137755	G	T
2	rs2678903	0	58137930	A	G
2	rs2678902	0	58138581	G	A
2	rs2678901	0	58138651	A	G
2	rs6711762	0	58138843	A	G
2	rs35705591	0	58139386	G	A
2	rs1040226	0	58139394	G	A
2	rs1040225	0	58139593	A	G
2	rs1040224	0	58139865	G	C
2	rs2678895	0	58139906	A	T
2	rs140500963	0	58139965	A	C
2	rs72808434	0	58140471	G	A
2	rs2678881	0	58140977	G	A
2	rs17049247	0	58141065	A	G
2	rs11895197	0	58141810	A	T
2	rs2717002	0	58142647	T	G
2	rs11887238	0	58143267	C	A
2	rs143160765	0	58143295	A	G
2	rs112176860	0	58143308	G	A
2	rs2717003	0	58143438	A	G
2	rs143366271	0	58143832	G	A
2	rs2717004	0	58143854	C	A
2	rs951965	0	58144542	C	A
2	rs2717005	0	58145060	A	G
2	rs17829368	0	58145771	T	C
2	rs2678912	0	58145973	G	A
2	rs11125736	0	58148010	G	A
2	rs2465804	0	58148180	G	A
2	rs2465805	0	58148349	C	T
2	rs2717007	0	58149116	G	A
2	rs2717008	0	58149158	T	C
2	rs114875748	0	58150031	C	T
2	rs116641760	0	58150072	T	A
2	rs2717009	0	58150427	T	G
2	rs28765149	0	58150537	T	A
2	rs2678909	0	58150768	T	C
2	rs147938208	0	58150874	C	T
2	rs2459982	0	58150941	A	C
2	rs58174848	0	58151179	T	C
2	rs2717010	0	58151817	A	G
2	rs2717011	0	58152075	T	C
2	rs2717012	0	58152280	C	A
2	rs2717013	0	58152537	G	A
2	rs10188826	0	58153424	G	A
2	rs10189138	0	58153676	G	T
2	rs2717014	0	58154249	T	C
2	rs114653778	0	58154505	G	A
2	rs2678873	0	58154601	G	A
2	rs2678874	0	58154915	T	A
2	rs2717015	0	58155253	T	C
2	rs2312141	0	58155358	A	T
2	rs2312142	0	58155476	C	G
2	rs2312143	0	58155829	G	A
2	rs79477059	0	58155962	G	A
2	rs7563883	0	58156208	G	T
2	rs2139053	0	58156539	T	C
2	rs2139054	0	58156583	A	C
2	rs141754958	0	58156733	C	G
2	rs56796021	0	58158099	T	C
2	rs2678879	0	58158152	A	G
2	rs11125739	0	58158218	G	T
2	rs2678880	0	58158283	C	T
2	rs2678882	0	58159362	T	A
2	rs2717019	0	58159473	T	G
2	rs6740106	0	58159490	T	A
2	rs78772130	0	58159503	T	A
2	rs2678883	0	58159670	A	G
2	rs2717020	0	58159852	T	C
2	rs79857928	0	58160016	A	T
2	rs2678884	0	58160123	A	C
2	rs2678885	0	58160138	T	G
2	rs10194044	0	58160171	C	T
2	rs2717021	0	58160605	G	A
2	rs2717022	0	58160639	G	C
2	rs2678886	0	58161221	A	G
2	rs2717023	0	58161355	C	T
2	rs2717024	0	58161397	C	G
2	rs7596775	0	58161520	T	C
2	rs2678887	0	58161752	C	A
2	rs2678888	0	58162191	A	G
2	rs2717025	0	58163146	G	T
2	rs10204049	0	58163173	C	T
2	rs2717026	0	58163178	A	G
2	rs2678889	0	58164223	A	G
2	rs2678890	0	58164435	C	T
2	rs2717027	0	58164454	G	A
2	rs116440150	0	58164562	G	A
2	rs12990929	0	58164777	A	G
2	rs113329317	0	58165132	A	G
2	rs2717029	0	58165595	G	T
2	rs2717030	0	58165694	T	C
2	rs73942239	0	58165830	T	C
2	rs970941	0	58166181	G	A
2	rs2717031	0	58166468	T	C
2	rs2678891	0	58166643	T	G
2	rs2717032	0	58166760	T	C
2	rs28718871	0	58166769	T	C
2	rs2717034	0	58167258	T	G
2	rs2678894	0	58167260	G	C
2	rs4603748	0	58167344	G	A
2	rs146926562	0	58167395	A	C
2	rs2717035	0	58167440	C	T
2	rs2717036	0	58168098	T	C
2	rs72808453	0	58168339	A	G
2	rs2717037	0	58168710	T	C
2	rs2717038	0	58168831	A	G
2	rs1401100	0	58168856	G	T
2	rs72808454	0	58169002	C	T
2	rs2717039	0	58169166	G	T
2	rs72808455	0	58169283	A	T
2	rs2678896	0	58169388	A	G
2	rs2678897	0	58169418	G	A
2	rs2717040	0	58169494	T	C
2	rs1568252	0	58169950	T	C
2	rs1568253	0	58170004	T	C
2	rs1568254	0	58170161	C	A
2	rs116076319	0	58170425	C	A
2	rs1518393	0	58171220	A	C
2	rs1518394	0	58171287	A	G
2	rs146154616	0	58171708	A	G
2	rs2717041	0	58172107	C	T
2	rs72808464	0	58172111	G	C
2	rs77902252	0	58172395	T	C
2	rs78104330	0	58173577	G	C
2	rs6545674	0	58173621	A	G
2	rs6545675	0	58173947	A	G
2	rs59913344	0	58173955	G	C
2	rs72808467	0	58173974	A	C
2	rs13024025	0	58174765	C	T
2	rs72808468	0	58175242	G	A
2	rs76821328	0	58175950	G	A
2	rs60262666	0	58176664	T	C
2	rs2717042	0	58177082	C	A
2	rs77520334	0	58177454	G	A
2	rs2678900	0	58177683	T	G
2	rs61322978	0	58178874	G	T
2	rs72808471	0	58178907	T	C
2	rs2717043	0	58179019	C	T
2	rs72808472	0	58179315	T	C
2	rs79005319	0	58179795	C	T
2	rs183687430	0	58179888	A	T
2	rs72808473	0	58179912	A	G
2	rs71418413	0	58182471	T	A
2	rs114584432	0	58182482	A	C
2	rs74335207	0	58183346	C	T
2	rs75332123	0	58184595	G	A
2	rs17049262	0	58184610	A	C
2	rs17239946	0	58186227	C	T
2	rs34188630	0	58186797	C	T
2	rs61026067	0	58187755	C	T
2	rs141254129	0	58187933	C	A
2	rs149681840	0	58189053	T	C
2	rs72808477	0	58190878	G	T
2	rs72808478	0	58191271	T	C
2	rs60730828	0	58191321	G	C
2	rs67034577	0	58192226	T	C
2	rs77534782	0	58192309	T	C
2	rs17049270	0	58192905	C	T
2	rs72808481	0	58193329	T	G
2	rs72808482	0	58193364	G	T
2	rs17049272	0	58193774	C	A
2	rs7558693	0	58193904	T	C
2	rs182892334	0	58194392	G	A
2	rs147955168	0	58194394	G	A
2	rs17049273	0	58194607	C	T
2	rs79329883	0	58194837	T	C
2	rs55786752	0	58195917	T	C
2	rs2030237	0	58196110	A	G
2	rs932188	0	58196627	A	T
2	rs115437837	0	58197005	C	T
2	rs12622856	0	58197434	G	T
2	rs17049278	0	58198129	T	C
2	rs72808484	0	58198215	A	C
2	rs72808485	0	58198559	C	A
2	rs75985860	0	58200386	T	C
2	rs12713370	0	58200748	A	G
2	rs80284681	0	58200854	A	G
2	rs10172295	0	58201202	G	A
2	rs114753715	0	58201588	A	G
2	rs77676659	0	58201684	G	A
2	rs12470403	0	58201754	T	C
2	rs76227152	0	58201924	A	C
2	rs57471952	0	58202575	T	C
2	rs4672226	0	58203057	C	T
2	rs12476222	0	58203111	A	C
2	rs74480281	0	58204718	T	C
2	rs12463540	0	58204737	C	T
2	rs72808488	0	58205110	C	T
2	rs75914686	0	58205360	C	T
2	rs72808489	0	58205795	C	T
2	rs56370078	0	58207739	C	T
2	rs113963370	0	58208035	T	C
2	rs1518395	0	58208074	A	G
2	rs1607378	0	58208639	T	C
2	rs58995859	0	58209130	C	T
2	rs74715571	0	58209307	T	C
2	rs140173153	0	58209327	T	C
2	rs72808490	0	58209896	T	C
2	rs67993785	0	58210014	G	A
2	rs6732310	0	58210239	T	C
2	rs80088616	0	58210291	G	A
2	rs6717480	0	58210522	C	A
2	rs72808491	0	58210559	G	T
2	rs6545677	0	58211509	A	G
2	rs17049282	0	58212040	G	C
2	rs141699013	0	58212463	T	C
2	rs1518396	0	58212803	C	T
2	rs1518397	0	58212839	C	T
2	rs1518398	0	58213085	T	C
2	rs34821621	0	58213511	C	T
2	rs6758465	0	58213837	A	G
2	rs72808493	0	58214352	C	A
2	rs77736916	0	58214541	T	A
2	rs142172351	0	58215122	T	C
2	rs74888656	0	58215176	G	A
2	rs60748064	0	58215263	T	C
2	rs78603490	0	58215826	G	A
2	rs10496083	0	58216504	T	G
2	rs138924217	0	58216993	T	C
2	rs17049284	0	58217164	C	A
2	rs77622099	0	58217344	G	A
2	rs138467154	0	58217391	G	T
2	rs10496084	0	58220320	C	T
2	rs56136700	0	58221858	A	G
2	rs114460036	0	58222586	G	C
2	rs2312147	0	58222928	T	C
2	rs72808494	0	58223236	G	A
2	rs17049286	0	58223521	G	A
2	rs78704162	0	58224259	T	C
2	rs17049288	0	58225968	G	A
2	rs67880350	0	58226436	G	A
2	rs67919965	0	58227320	T	C
2	rs78174779	0	58228031	G	A
2	rs115659806	0	58228826	G	A
2	rs13405605	0	58228898	A	G
2	rs150256295	0	58228935	C	T
2	rs7573056	0	58229428	A	C
2	rs6755324	0	58230233	G	T
2	rs10496085	0	58230446	A	G
2	rs148335199	0	58230447	T	G
2	rs1518399	0	58231314	C	T
2	rs17240705	0	58231950	T	C
2	rs17049295	0	58232213	C	G
2	rs7561688	0	58233464	C	T
2	rs79127661	0	58233687	C	A
2	rs62140008	0	58233754	A	T
2	rs72808498	0	58234130	C	G
2	rs6545679	0	58234553	G	C
2	rs72808500	0	58235123	A	G
2	rs1518400	0	58235386	C	T
2	rs1518401	0	58235445	G	A
2	rs72808501	0	58235780	C	T
2	rs17049296	0	58236542	T	C
2	rs114766357	0	58237066	T	C
2	rs6719889	0	58237076	T	C
2	rs149386634	0	58237173	G	A
2	rs4672228	0	58237405	T	C
2	rs1401101	0	58237651	A	T
2	rs150518282	0	58238557	C	T
2	rs17049298	0	58238594	T	C
2	rs7568266	0	58240442	G	C
2	rs59378271	0	58241493	A	T
2	rs55723561	0	58241687	C	G
2	rs59309072	0	58241694	A	G
2	rs17049299	0	58241734	A	T
2	rs60152647	0	58242037	C	T
2	rs36120096	0	58242610	T	C
2	rs12999272	0	58243149	A	G
2	rs28583109	0	58243332	T	C
2	rs112016302	0	58243567	C	T
2	rs35876471	0	58245397	A	G
2	rs12471043	0	58246458	C	T
2	rs17049305	0	58246649	T	C
2	rs17049308	0	58247264	A	G
2	rs12990798	0	58247458	A	G
2	rs72810305	0	58248045	G	A
2	rs72810306	0	58248288	G	A
2	rs146474152	0	58249244	T	C
2	rs74896301	0	58249265	A	T
2	rs6732965	0	58249991	C	G
2	rs74563533	0	58250433	G	A
2	rs61548822	0	58250532	T	C
2	rs72810307	0	58250607	A	G
2	rs72810308	0	58252407	T	C
2	rs12470851	0	58253250	A	G
2	rs10210198	0	58253422	C	T
2	rs13033536	0	58253423	G	A
2	rs10171955	0	58254078	A	G
2	rs34191187	0	58254353	A	G
2	rs78281185	0	58254915	T	C
2	rs145817788	0	58255287	G	A
2	rs728574	0	58257105	A	G
2	rs17830749	0	58257450	T	C
2	rs77733682	0	58258466	G	A
2	rs12478718	0	58258689	C	A
2	rs116380454	0	58260076	G	C
2	rs17049312	0	58261623	A	G
2	rs55856965	0	58261936	A	C
2	rs75646848	0	58261937	C	A
2	rs11898024	0	58262016	A	C
2	rs67484511	0	58262512	T	A
2	rs72810316	0	58262541	T	C
2	rs17049314	0	58262634	T	C
2	rs17049316	0	58262667	C	G
2	rs72810317	0	58264167	C	T
2	rs17049318	0	58264510	A	G
2	rs74892103	0	58266013	G	C
2	rs2312192	0	58266099	A	G
2	rs1518403	0	58268266	G	A
2	rs13014613	0	58268373	C	T
2	rs6713551	0	58269871	C	T
2	rs143221053	0	58270214	T	G
2	rs143063331	0	58270742	T	C
2	rs79876634	0	58271474	T	A
2	rs10188390	0	58271932	C	G
2	rs72810318	0	58272412	G	A
2	rs961522	0	58272502	T	C
2	rs968850	0	58273009	C	G
2	rs11688078	0	58274001	C	T
2	rs986512	0	58275666	G	A
2	rs4672229	0	58276280	C	A
2	rs34938388	0	58276900	G	C
2	rs72810320	0	58277031	A	G
2	rs139075424	0	58277996	T	C
2	rs112226141	0	58278070	C	G
2	rs184636130	0	58278332	T	C
2	rs72810323	0	58278610	A	G
2	rs3771203	0	58278681	A	C
2	rs17049321	0	58279344	A	G
2	rs75631264	0	58279448	A	G
2	rs140965024	0	58279542	C	T
2	rs115529424	0	58279581	C	T
2	rs3771204	0	58280798	A	C
2	rs72810325	0	58281047	T	C
2	rs77904218	0	58284083	A	G
2	rs76816447	0	58284111	C	T
2	rs1371212	0	58284751	T	C
2	rs75297255	0	58290051	T	C
2	rs72810328	0	58293031	T	G
2	rs78831119	0	58294917	A	G
2	rs3771206	0	58296497	C	T
2	rs968653	0	58296890	A	G
2	rs10205421	0	58297664	G	A
2	rs72810329	0	58299204	G	T
2	rs10188070	0	58299326	A	G
2	rs2196806	0	58300093	C	T
2	rs13386389	0	58300914	C	G
2	rs73942293	0	58301507	A	G
2	rs75435120	0	58302152	G	A
2	rs78323352	0	58302354	C	T
2	rs28452374	0	58302862	G	A
2	rs113461496	0	58302946	G	A
2	rs12467842	0	58303091	G	C
2	rs72810332	0	58303893	C	T
2	rs1439269	0	58304878	G	A
2	rs72810334	0	58305751	G	A
2	rs1078191	0	58306811	G	A
2	rs13392156	0	58307466	G	T
2	rs75792641	0	58308458	G	A
2	rs7577299	0	58309374	T	C
2	rs13399695	0	58309730	G	T
2	rs77461828	0	58309959	T	A
2	rs13402655	0	58310279	C	T
2	rs72810337	0	58310694	G	T
2	rs12620940	0	58311684	T	C
2	rs77808574	0	58311750	G	A
2	rs75018627	0	58312433	A	T
2	rs77986517	0	58313331	T	G
2	rs2165105	0	58314253	G	C
2	rs13414973	0	58315258	T	G
2	rs77495955	0	58316081	A	G
2	rs13430450	0	58316187	A	G
2	rs1051061	0	58316814	A	G
2	rs13386998	0	58318398	A	C
2	rs13424099	0	58322052	G	A
2	rs2118899	0	58322226	A	C
2	rs2118898	0	58322301	T	C
2	rs12473840	0	58324545	G	T
2	rs13001078	0	58324602	A	G
2	rs13008111	0	58325294	G	A
2	rs34287580	0	58325645	T	G
2	rs13384786	0	58326380	T	G
2	rs17049334	0	58326448	A	G
2	rs17049335	0	58326478	A	G
2	rs17049339	0	58327370	G	C
2	rs75075750	0	58329594	A	C
2	rs76367119	0	58329781	A	G
2	rs77452423	0	58329953	T	C
2	rs114312379	0	58330006	A	C
2	rs10198382	0	58332757	A	C
2	rs76339147	0	58333771	T	G
2	rs13033987	0	58334239	G	A
2	rs1025756	0	58334925	A	G
2	rs2118897	0	58335186	C	G
2	rs1016771	0	58335681	T	C
2	rs10167028	0	58335756	C	G
2	rs1025754	0	58336134	C	T
2	rs10496086	0	58336284	G	T
2	rs13011711	0	58338086	A	G
2	rs112502090	0	58338262	G	T
2	rs6722988	0	58338453	T	C
2	rs76192248	0	58338905	G	A
2	rs10203887	0	58339577	A	T
2	rs113473780	0	58340731	A	G
2	rs35910730	0	58343743	C	T
2	rs113508144	0	58344189	G	A
2	rs13018289	0	58344792	C	T
2	rs141195991	0	58344886	G	A
2	rs148014864	0	58345141	A	C
2	rs111493016	0	58345495	G	A
2	rs146293415	0	58345516	C	T
2	rs6715519	0	58345914	G	A
2	rs111258777	0	58346019	T	C
2	rs17049351	0	58346966	A	G
2	rs140581695	0	58347211	T	C
2	rs57176368	0	58347842	T	C
2	rs75686748	0	58347945	C	A
2	rs11125742	0	58349904	C	T
2	rs11125743	0	58349907	A	T
2	rs7558007	0	58350504	A	G
2	rs17182870	0	58350532	T	C
2	rs2043890	0	58350571	G	A
2	rs3771211	0	58354422	A	G
2	rs3771212	0	58354552	C	T
2	rs3771213	0	58354971	G	A
2	rs139499562	0	58354998	T	C
2	rs3771214	0	58355212	T	G
2	rs10496087	0	58358810	C	G
2	rs17183065	0	58359411	C	T
2	rs17183100	0	58359680	A	G
2	rs12999901	0	58361134	G	A
2	rs75593746	0	58361903	G	T
2	rs11678320	0	58362161	G	A
2	rs75255706	0	58363444	G	A
2	rs17049366	0	58363449	A	C
2	rs192863584	0	58363547	T	A
2	rs3771215	0	58364742	T	A
2	rs139660567	0	58365543	C	T
2	rs12469538	0	58366519	T	G
2	rs78492501	0	58366692	G	T
2	rs79613744	0	58367706	A	G
2	rs76569295	0	58370547	A	G
2	rs72810350	0	58370765	G	C
2	rs62140014	0	58371153	T	C
2	rs72810351	0	58371357	C	T
2	rs74599659	0	58372175	C	G
2	rs72810352	0	58372454	C	T
2	rs13410228	0	58372594	G	A
2	rs115632484	0	58372978	A	G
2	rs6727746	0	58373205	C	T
2	rs185912980	0	58373754	G	A
2	rs6729684	0	58375356	T	A
2	rs6714952	0	58375688	C	T
2	rs77676988	0	58375985	T	C
2	rs12713372	0	58377014	T	C
2	rs12713373	0	58377023	A	T
2	rs12472026	0	58377891	G	A
2	rs12996679	0	58378942	C	T
2	rs10172212	0	58379496	A	C
2	rs35248619	0	58379520	T	A
2	rs35844949	0	58380167	G	A
2	rs12475192	0	58380301	G	T
2	rs57390191	0	58380658	G	C
2	rs848294	0	58381785	T	C
2	rs848293	0	58382490	G	A
2	rs17049378	0	58382691	A	C
2	rs13427491	0	58383056	G	T
2	rs114264387	0	58383153	C	G
2	rs7596038	0	58383820	C	T
2	rs74430707	0	58384208	A	G
2	rs17614198	0	58384827	A	G
2	rs17049381	0	58385243	T	G
2	rs848292	0	58385353	T	C
2	rs10184957	0	58386247	G	T
2	rs3732136	0	58387000	C	T
2	rs11539575	0	58387258	A	G
2	rs848291	0	58388696	A	G
2	rs848290	0	58389182	A	T
2	rs149412402	0	58389969	G	C
2	rs10445895	0	58390538	T	C
2	rs10445896	0	58390547	G	A
2	rs12624152	0	58390679	T	G
2	rs848289	0	58391570	A	T
2	rs143710592	0	58391696	G	T
2	rs74561078	0	58391857	A	T
2	rs35773188	0	58392490	A	T
2	rs848288	0	58392789	T	C
2	rs11903456	0	58393836	C	T
2	rs848287	0	58393911	C	T
2	rs848286	0	58394543	T	C
2	rs187147242	0	58394758	T	A
2	rs848285	0	58395281	T	G
2	rs13417865	0	58395533	G	C
2	rs13032851	0	58395670	T	C
2	rs1100191	0	58396220	A	G
2	rs57267169	0	58396442	G	A
2	rs139182344	0	58397514	G	T
2	rs116263038	0	58397666	T	A
2	rs12469873	0	58398340	A	G
2	rs36000054	0	58398854	G	A
2	rs62140034	0	58399124	C	G
2	rs56028716	0	58399532	G	C
2	rs139073468	0	58399832	C	T
2	rs1100190	0	58399905	G	C
2	rs6752935	0	58400316	G	A
2	rs146866155	0	58400389	A	T
2	rs79578884	0	58401920	A	C
2	rs112109001	0	58404956	A	G
2	rs2691672	0	58405260	A	G
2	rs72810360	0	58405715	C	T
2	rs113273275	0	58406009	A	G
2	rs78928766	0	58406068	C	T
2	rs140698680	0	58406313	A	G
2	rs80225324	0	58406540	A	G
2	rs11687051	0	58406600	A	T
2	rs145482520	0	58406743	A	C
2	rs151009591	0	58406772	A	C
2	rs115084101	0	58407055	C	A
2	rs114792936	0	58407166	C	T
2	rs848283	0	58407747	C	T
2	rs55809167	0	58407947	G	T
2	rs7558066	0	58408243	C	T
2	rs75205222	0	58408481	T	C
2	rs848282	0	58408687	C	T
2	rs77524104	0	58408886	T	C
2	rs848281	0	58409069	A	T
2	rs78035081	0	58410076	T	C
2	rs34335951	0	58410361	A	G
2	rs768298	0	58410972	C	T
2	rs75374007	0	58411616	T	G
2	rs3771216	0	58411840	T	C
2	rs848280	0	58412472	T	C
2	rs35672834	0	58412537	T	C
2	rs3755296	0	58412968	A	G
2	rs72810363	0	58413039	G	A
2	rs10490253	0	58413694	T	C
2	rs2098344	0	58413751	C	T
2	rs147963883	0	58414246	C	T
2	rs10178325	0	58414355	G	A
2	rs181997869	0	58414562	G	C
2	rs13023405	0	58415973	A	T
2	rs1100188	0	58416115	C	A
2	rs74749607	0	58416749	G	A
2	rs72810367	0	58417528	C	T
2	rs17049394	0	58417817	A	G
2	rs13421853	0	58418005	T	C
2	rs116694085	0	58418360	C	T
2	rs17049396	0	58418501	A	G
2	rs114954821	0	58418948	C	A
2	rs151281379	0	58419121	T	A
2	rs62140039	0	58419415	C	G
2	rs848279	0	58419649	C	A
2	rs72810371	0	58420528	T	C
2	rs848278	0	58420885	A	G
2	rs11125745	0	58420922	G	C
2	rs115337726	0	58420932	C	T
2	rs62140040	0	58421057	T	C
2	rs62140041	0	58422053	T	C
2	rs144113658	0	58422521	G	T
2	rs1011314	0	58422992	C	T
2	rs11903212	0	58423312	C	T
2	rs13006005	0	58423643	T	C
2	rs114680290	0	58424439	C	T
2	rs115324140	0	58425336	T	G
2	rs13032432	0	58425614	T	C
2	rs12476829	0	58427368	C	T
2	rs17049403	0	58427786	A	C
2	rs72810375	0	58428256	G	A
2	rs72810377	0	58428278	T	C
2	rs72810378	0	58428318	A	G
2	rs57344611	0	58428877	A	T
2	rs62140043	0	58429839	C	A
2	rs17049406	0	58429870	A	T
2	rs17049408	0	58431129	T	C
2	rs1404460	0	58431168	T	C
2	rs1404459	0	58431410	G	C
2	rs62140045	0	58431446	T	C
2	rs3821211	0	58431709	A	T
2	rs1404457	0	58432884	A	T
2	rs12475594	0	58433375	A	G
2	rs62140046	0	58435316	T	C
2	rs6709533	0	58435543	T	A
2	rs35925771	0	58437551	C	T
2	rs113506287	0	58438398	T	C
2	rs848284	0	58439040	A	T
2	rs112234416	0	58439223	G	A
2	rs35341336	0	58439643	A	G
2	rs187263940	0	58440813	C	T
2	rs17049416	0	58441001	G	C
2	rs79405536	0	58441275	A	T
2	rs17049417	0	58441542	A	G
2	rs11692859	0	58443548	T	C
2	rs3821212	0	58443598	T	A
2	rs62140047	0	58443958	T	C
2	rs6709460	0	58444610	C	G
2	rs13422760	0	58444950	A	C
2	rs76540117	0	58445062	C	A
2	rs77274446	0	58445482	G	A
2	rs72810385	0	58445529	T	C
2	rs72618694	0	58445910	T	C
2	rs6717332	0	58446080	G	T
2	rs12470316	0	58446509	C	T
2	rs12474593	0	58446667	T	C
2	rs62140048	0	58447930	G	C
2	rs6725148	0	58448085	C	T
2	rs62140049	0	58448241	G	A
2	rs112187740	0	58448272	C	T
2	rs62140050	0	58448286	T	G
2	rs17049420	0	58449838	T	C
2	rs13418724	0	58450533	G	A
2	rs3771220	0	58450569	T	C
2	rs3771221	0	58451233	T	A
2	rs62140051	0	58451353	A	G
2	rs114236282	0	58451659	C	A
2	rs60176808	0	58452224	G	C
2	rs57033851	0	58452413	A	G
2	rs79064653	0	58452531	G	A
2	rs58059919	0	58452654	G	A
2	rs12477242	0	58452792	C	G
2	rs28588526	0	58453585	T	C
2	rs7594702	0	58453620	C	G
2	rs79588315	0	58453930	A	G
2	rs17049422	0	58454060	C	T
2	rs72810393	0	58454591	G	C
2	rs147891737	0	58454770	C	T
2	rs72810394	0	58455109	G	A
2	rs6761301	0	58455672	A	C
2	rs28668929	0	58455834	A	G
2	rs72810396	0	58455972	T	C
2	rs3771222	0	58456277	C	T
2	rs56246409	0	58456755	A	G
2	rs150752804	0	58457432	C	A
2	rs76305302	0	58457732	A	G
2	rs79572158	0	58458277	T	C
2	rs114317045	0	58458319	A	G
2	rs116052376	0	58458857	T	A
2	rs3771224	0	58460029	C	T
2	rs7561771	0	58460264	T	A
2	rs17049423	0	58461903	T	C
2	rs80099621	0	58462269	G	A
2	rs72618695	0	58462616	C	G
2	rs2110664	0	58462731	C	A
2	rs11889211	0	58463541	G	A
2	rs72812352	0	58463680	T	A
2	rs72618696	0	58465027	T	C
2	rs12988249	0	58465238	A	G
2	rs34556232	0	58465927	C	T
2	rs56730649	0	58466375	A	G
2	rs151232851	0	58466551	C	T
2	rs79268223	0	58467210	T	C
2	rs72812354	0	58467305	G	C
2	rs143259350	0	58468569	G	C
2	rs6735296	0	58468760	A	T
2	rs4395240	0	58469500	G	C
2	rs72812357	0	58469882	C	T
2	rs2192690	0	58470342	C	A
2	rs17049425	0	58470914	A	G
2	rs72812358	0	58472014	G	C
2	rs12713377	0	58472110	C	G
2	rs112103317	0	58473528	A	C
2	rs148298231	0	58473740	G	A
2	rs17049429	0	58474280	G	A
2	rs74993585	0	58474439	A	G
2	rs72812360	0	58474548	A	T
2	rs13422644	0	58474907	A	C
2	rs17326957	0	58475148	G	A
2	rs56705143	0	58475215	A	T
2	rs78830044	0	58475642	A	G
2	rs2192689	0	58475916	C	T
2	rs2215962	0	58475997	G	A
2	rs2215961	0	58476015	C	G
2	rs9309304	0	58476130	T	C
2	rs12616896	0	58476222	G	T
2	rs11686281	0	58478157	G	A
2	rs13411119	0	58478179	G	A
2	rs61746304	0	58478722	T	C
2	rs192704884	0	58479151	T	C
2	rs13014231	0	58481198	C	T
2	rs17398871	0	58481589	T	C
2	rs6753170	0	58481863	T	C
2	rs71418485	0	58481974	C	G
2	rs11900584	0	58482046	G	A
2	rs10170257	0	58482646	T	G
2	rs11901899	0	58482768	G	A
2	rs11690710	0	58484172	A	G
2	rs76261327	0	58484367	T	C
2	rs78547376	0	58485694	T	C
2	rs17326964	0	58486224	G	A
2	rs13420084	0	58487304	T	C
2	rs878079	0	58487630	A	G
2	rs114823520	0	58487993	C	T
2	rs13012480	0	58488020	T	A
2	rs11894186	0	58488026	G	A
2	rs13017949	0	58488300	T	A
2	rs56394605	0	58488895	T	G
2	rs72618697	0	58489150	T	C
2	rs147061640	0	58489356	G	A
2	rs9789483	0	58492345	A	G
2	rs9789714	0	58492441	C	A
2	rs35026795	0	58492576	A	C
2	rs139205338	0	58493019	G	A
2	rs7593531	0	58493175	G	A
2	rs7593369	0	58493260	C	T
2	rs9973912	0	58493541	G	A
2	rs72812365	0	58493570	A	G
2	rs62141880	0	58494072	C	T
2	rs9973679	0	58494283	C	G
2	rs59187049	0	58494656	T	C
2	rs62141882	0	58495006	C	T
2	rs75499011	0	58496055	G	A
2	rs4672233	0	58496276	G	A
2	rs10164831	0	58496397	T	A
2	rs6739403	0	58497451	C	T
2	rs10490251	0	58498481	G	A
2	rs147241103	0	58498526	G	T
2	rs12713378	0	58498631	C	T
2	rs34613444	0	58499373	T	G
2	rs7560589	0	58500141	T	C
2	rs12618143	0	58500349	A	G
2	rs11125746	0	58501047	G	A
2	rs11125747	0	58501186	C	G
2	rs10169479	0	58501604	G	A
2	rs10172475	0	58502233	G	A
2	rs112144830	0	58502679	T	C
2	rs13004158	0	58502937	C	T
2	rs13004543	0	58502948	G	A
2	rs6706369	0	58503341	G	T
2	rs12614056	0	58504683	T	A
2	rs62141883	0	58505138	C	T
2	rs146106628	0	58505381	A	C
2	rs17398913	0	58505679	C	T
2	rs4349335	0	58506088	G	A
2	rs2024412	0	58506423	C	G
2	rs2024411	0	58506426	T	G
2	rs2024410	0	58506441	C	T
2	rs62141884	0	58506644	A	G
2	rs12713379	0	58507039	G	C
2	rs4340496	0	58507528	T	C
2	rs116485499	0	58508092	G	A
2	rs10490250	0	58509628	A	C
2	rs34574366	0	58509912	T	G
2	rs10178765	0	58510034	C	T
2	rs60851549	0	58510156	G	T
2	rs61292864	0	58510184	C	T
2	rs11891166	0	58510241	C	A
2	rs17049445	0	58510330	C	T
2	rs111486079	0	58510361	A	T
2	rs142486896	0	58510473	C	A
2	rs11891414	0	58510775	C	T
2	rs725451	0	58511152	C	G
2	rs725452	0	58511300	A	G
2	rs79552993	0	58511463	T	A
2	rs79833421	0	58512527	T	C
2	rs191926236	0	58512860	G	A
2	rs7355437	0	58513505	G	T
2	rs7355439	0	58513611	G	C
2	rs113989005	0	58513910	T	C
2	rs2861376	0	58514199	A	G
2	rs72812374	0	58514513	G	T
2	rs2215960	0	58514666	T	C
2	rs1156588	0	58515375	A	G
2	rs2861377	0	58515462	G	A
2	rs11125748	0	58515873	C	A
2	rs76606614	0	58516747	A	G
2	rs34692015	0	58517626	T	G
2	rs12713380	0	58517738	T	C
2	rs76817771	0	58518046	G	T
2	rs148243876	0	58518735	C	T
2	rs10490249	0	58519530	T	A
2	rs13006064	0	58520703	A	G
2	rs12988741	0	58521209	T	C
2	rs76582067	0	58521495	C	T
2	rs12615658	0	58522385	A	G
2	rs13399274	0	58522580	A	G
2	rs11885675	0	58522661	T	A
2	rs11901569	0	58523045	C	T
2	rs11886987	0	58523124	T	C
2	rs74887875	0	58523256	C	T
2	rs12151813	0	58523459	G	A
2	rs13412643	0	58524153	G	C
2	rs12713381	0	58524776	C	G
2	rs9646985	0	58525659	T	C
2	rs7595474	0	58525741	T	C
2	rs11899695	0	58526934	G	A
2	rs13002128	0	58528939	T	G
2	rs35459416	0	58529749	A	G
2	rs112263934	0	58530342	A	G
2	rs76040634	0	58530458	T	G
2	rs10168877	0	58531296	C	T
2	rs79697528	0	58533577	C	A
2	rs10188654	0	58533803	T	C
2	rs62141886	0	58535064	A	G
2	rs79129674	0	58535625	G	C
2	rs76964157	0	58535753	C	A
2	rs13000804	0	58537383	C	T
2	rs76717969	0	58537824	G	A
2	rs34520788	0	58538231	A	T
2	rs72812375	0	58538296	G	A
2	rs34286598	0	58539322	G	A
2	rs75494757	0	58539890	C	T
2	rs71418489	0	58540075	A	C
2	rs113684679	0	58540217	A	T
2	rs141932375	0	58540577	C	T
2	rs72812377	0	58541025	T	A
2	rs62141888	0	58541063	C	T
2	rs12470245	0	58541238	G	A
2	rs112917672	0	58541352	G	C
2	rs111278027	0	58541355	A	G
2	rs144270995	0	58541846	C	T
2	rs113334486	0	58542622	G	A
2	rs113874862	0	58543243	G	A
2	rs35170642	0	58543309	G	A
2	rs11895764	0	58543415	C	G
2	rs116242176	0	58543836	G	A
2	rs188723676	0	58544319	G	A
2	rs4464258	0	58545799	C	T
2	rs570333794	0	58547015	T	C
2	rs75505258	0	58547162	T	A
2	rs77637714	0	58548123	C	T
2	rs76443939	0	58548423	T	C
2	rs76414728	0	58549047	A	C
2	rs141711155	0	58549843	T	C
2	rs78593991	0	58550108	G	A
2	rs12105906	0	58550115	T	C
2	rs144187661	0	58550274	T	G
2	rs79298252	0	58552310	G	C
2	rs138254801	0	58552558	T	G
2	rs114653282	0	58552641	T	C
2	rs113568093	0	58552813	C	T
2	rs139632224	0	58553033	C	G
2	rs190125202	0	58555041	G	C
2	rs144021856	0	58555453	T	G
2	rs76481116	0	58555479	A	G
2	rs141343098	0	58555615	A	C
2	rs186863356	0	58556174	C	A
2	rs35549823	0	58556351	C	T
2	rs34101129	0	58556569	C	A
2	rs147159513	0	58557355	C	T
2	rs10182211	0	58558217	A	C
2	rs10205882	0	58558255	C	G
2	rs11903838	0	58559427	G	T
2	rs77339797	0	58559860	T	C
2	rs35961458	0	58560342	G	A
2	rs10165589	0	58560345	G	C
2	rs75662526	0	58560599	G	A
2	rs62141894	0	58561080	A	G
2	rs116778877	0	58561591	G	A
2	rs62141895	0	58562201	A	G
2	rs66648267	0	58563277	G	A
2	rs114426660	0	58563553	G	A
2	rs17049461	0	58563975	A	G
2	rs75942864	0	58564130	T	C
2	rs17049462	0	58564146	T	C
2	rs17049463	0	58565395	G	A
2	rs150907216	0	58565470	A	G
2	rs6708046	0	58565501	T	C
2	rs6721616	0	58565559	A	G
2	rs17049464	0	58565791	T	C
2	rs1990583	0	58566648	G	T
2	rs12612544	0	58567018	G	A
2	rs12619492	0	58567163	A	C
2	rs12619556	0	58567363	A	C
2	rs66778004	0	58567860	C	A
2	rs62141912	0	58568421	A	G
2	rs72618700	0	58568575	G	A
2	rs6734368	0	58569066	A	G
2	rs6708936	0	58569214	G	A
2	rs62141913	0	58569927	G	A
2	rs78367112	0	58570235	A	T
2	rs34560189	0	58570263	A	G
2	rs67171338	0	58570335	G	A
2	rs62141914	0	58571363	C	T
2	rs11894193	0	58572487	C	T
2	rs62141915	0	58572697	A	G
2	rs7586301	0	58572714	T	C
2	rs116548607	0	58572809	T	A
2	rs67435150	0	58572874	A	C
2	rs143626750	0	58573107	A	C
2	rs12618666	0	58573178	G	C
2	rs11896062	0	58573939	G	A
2	rs9941621	0	58573984	G	T
2	rs62141916	0	58574303	T	C
2	rs13013408	0	58574756	A	G
2	rs62141917	0	58574833	C	T
2	rs62141918	0	58575048	T	C
2	rs35417110	0	58575173	C	T
2	rs112841166	0	58575369	T	A
2	rs78617904	0	58575605	A	T
2	rs9941628	0	58575868	T	C
2	rs67337459	0	58576064	C	T
2	rs12713382	0	58576138	A	G
2	rs62141920	0	58576355	T	C
2	rs72812393	0	58576846	C	T
2	rs7570799	0	58577350	G	A
2	rs11125750	0	58577971	T	C
2	rs56685949	0	58578324	C	T
2	rs57442351	0	58578779	A	T
2	rs181955309	0	58579021	T	C
2	rs72618702	0	58579111	C	T
2	rs17049475	0	58580310	T	A
2	rs17049476	0	58580782	G	T
2	rs6761469	0	58581018	A	G
2	rs17049478	0	58581047	G	A
2	rs17049480	0	58581155	G	A
2	rs12463993	0	58582023	T	A
2	rs6740516	0	58582638	C	G
2	rs1990582	0	58582915	T	C
2	rs56397091	0	58583698	T	A
2	rs6545681	0	58584218	C	T
2	rs115950635	0	58584243	T	C
2	rs10490248	0	58584740	G	A
2	rs148075361	0	58585062	T	C
2	rs10490247	0	58585690	T	C
2	rs10195045	0	58586080	T	C
2	rs10195048	0	58586091	T	G
2	rs11902397	0	58586412	A	G
2	rs2011514	0	58587229	A	G
2	rs4672237	0	58588036	G	A
2	rs10201797	0	58588188	T	C
2	rs72812398	0	58588434	A	G
2	rs11884127	0	58588487	A	G
2	rs11900620	0	58588586	T	C
2	rs11900668	0	58588671	T	C
2	rs12619077	0	58589190	G	A
2	rs7577181	0	58589195	C	T
2	rs80194536	0	58589415	G	A
2	rs6756491	0	58590034	A	G
2	rs6731069	0	58590129	C	T
2	rs72621503	0	58590312	G	T
2	rs72621504	0	58590321	A	G
2	rs113555042	0	58590567	G	A
2	rs62141921	0	58590687	G	A
2	rs72621505	0	58591513	A	G
2	rs7588962	0	58592685	C	A
2	rs759337	0	58592907	C	T
2	rs2192660	0	58592972	G	A
2	rs72621506	0	58593321	T	C
2	rs72621507	0	58594464	G	T
2	rs78182623	0	58596206	T	C
2	rs72621508	0	58596409	T	G
2	rs1861225	0	58597332	C	T
2	rs887956	0	58597957	A	C
2	rs882465	0	58598200	C	T
2	rs17049485	0	58598329	A	G
2	rs2215940	0	58598513	G	A
2	rs76042383	0	58598949	T	C
2	rs6717530	0	58599364	A	C
2	rs72621510	0	58600799	C	A
2	rs12612425	0	58601511	G	A
2	rs17049487	0	58601888	G	C
2	rs72621511	0	58602132	T	C
2	rs72621512	0	58602286	A	G
2	rs722764	0	58602481	A	G
2	rs977789	0	58604811	C	G
2	rs6720114	0	58605115	A	T
2	rs72621513	0	58605191	T	A
2	rs55719877	0	58606028	C	T
2	rs17049491	0	58606270	A	G
2	rs72621514	0	58606289	G	C
2	rs72621515	0	58606513	C	A
2	rs72621516	0	58606614	C	T
2	rs72621517	0	58607301	C	A
2	rs72621518	0	58607433	A	C
2	rs17049494	0	58607696	T	C
2	rs6757964	0	58607850	G	A
2	rs17399154	0	58608639	T	A
2	rs368522910	0	58609481	T	G
2	rs10176196	0	58614337	G	C
2	rs151141151	0	58614397	G	A
2	rs145301671	0	58614505	A	G
2	rs10176478	0	58614572	G	C
2	rs11899566	0	58614740	A	G
2	rs6725744	0	58615121	T	A
2	rs72621519	0	58615488	G	A
2	rs62141926	0	58615610	T	C
2	rs62141927	0	58615620	C	T
2	rs10192578	0	58615998	T	C
2	rs2098340	0	58616336	C	T
2	rs7592696	0	58616635	A	C
2	rs140214607	0	58617137	T	C
2	rs62141929	0	58617247	G	T
2	rs13031654	0	58617310	C	A
2	rs12713383	0	58617313	C	T
2	rs13430734	0	58617359	A	T
2	rs4297865	0	58617661	A	G
2	rs4399710	0	58617762	G	A
2	rs4306701	0	58617873	C	G
2	rs77195527	0	58618298	A	T
2	rs76045944	0	58618545	T	C
2	rs10165812	0	58618547	A	G
2	rs57835671	0	58618669	T	C
2	rs12990607	0	58618897	G	A
2	rs4672238	0	58619138	C	T
2	rs114925819	0	58619478	A	C
2	rs66948726	0	58619764	T	G
2	rs62140767	0	58619819	A	C
2	rs62140768	0	58620405	A	G
2	rs62140769	0	58620812	G	C
2	rs36027524	0	58620885	G	C
2	rs12713384	0	58623301	G	A
2	rs2110634	0	58623994	G	C
2	rs76070203	0	58624664	G	A
2	rs7576558	0	58624757	C	T
2	rs77768125	0	58625473	A	T
2	rs75179740	0	58625505	G	C
2	rs112883127	0	58625676	A	G
2	rs62140770	0	58627693	G	A
2	rs4672239	0	58628304	C	T
2	rs6713597	0	58628614	A	G
2	rs6742696	0	58628774	G	A
2	rs13429883	0	58629493	G	C
2	rs111632388	0	58629679	A	C
2	rs4444510	0	58629752	G	A
2	rs10490246	0	58631933	G	C
2	rs2192663	0	58633553	C	T
2	rs145039209	0	58633911	G	A
2	rs66637216	0	58635361	G	C
2	rs12479300	0	58635684	G	A
2	rs7575084	0	58636735	A	T
2	rs113576465	0	58636814	C	A
2	rs11125753	0	58637079	T	A
2	rs35995464	0	58637283	T	C
2	rs34344720	0	58637355	G	C
2	rs11125754	0	58638135	A	C
2	rs10173640	0	58638260	G	A
2	rs62140771	0	58638382	A	G
2	rs7340335	0	58639078	A	G
2	rs57335427	0	58639758	G	C
2	rs58319294	0	58640222	T	G
2	rs112630219	0	58640260	C	T
2	rs72621521	0	58640580	C	G
2	rs56866776	0	58640612	G	T
2	rs4671325	0	58640635	G	T
2	rs6741076	0	58640888	A	G
2	rs111546627	0	58640982	C	T
2	rs34672264	0	58643616	G	A
2	rs34808046	0	58644160	G	A
2	rs6706504	0	58644198	G	T
2	rs35602979	0	58644249	T	C
2	rs35267016	0	58644447	A	G
2	rs6722302	0	58644669	T	A
2	rs62140775	0	58644862	G	A
2	rs78574936	0	58645598	C	A
2	rs7569608	0	58647169	G	A
2	rs12233149	0	58648133	T	C
2	rs7577048	0	58649144	G	T
2	rs4672240	0	58650355	G	T
2	rs10176211	0	58651948	A	G
2	rs10179027	0	58652438	A	T
2	rs1861226	0	58653016	T	C
2	rs6742908	0	58653071	G	C
2	rs4671326	0	58653398	G	T
2	rs41423548	0	58653580	G	A
2	rs112962628	0	58653722	C	A
2	rs7575955	0	58654155	G	A
2	rs62140778	0	58654944	G	A
2	rs72621522	0	58656604	A	G
2	rs62140779	0	58656718	T	C
2	rs6734591	0	58656792	G	A
2	rs2215941	0	58657369	A	G
2	rs77916448	0	58658315	A	G
2	rs62140780	0	58658842	C	T
2	rs76869793	0	58659260	A	G
2	rs72621523	0	58659939	T	C
2	rs78031001	0	58659947	G	A
2	rs12613228	0	58662069	G	A
2	rs62140781	0	58662766	C	T
2	rs72621524	0	58662944	G	C
2	rs66485539	0	58663509	T	C
2	rs75069390	0	58663530	C	T
2	rs6759994	0	58664376	T	C
2	rs2192661	0	58664988	A	C
2	rs59002111	0	58665388	T	C
2	rs116258569	0	58665605	A	G
2	rs1019283	0	58665620	T	A
2	rs10176492	0	58665865	T	C
2	rs10211272	0	58665975	C	A
2	rs6710618	0	58666249	T	A
2	rs11884509	0	58666295	C	G
2	rs6753024	0	58666521	C	T
2	rs10179553	0	58666569	T	C
2	rs56873970	0	58667149	G	A
2	rs6757755	0	58668007	C	G
2	rs114725780	0	58668148	G	A
2	rs57032345	0	58668317	A	G
2	rs7570272	0	58668959	T	C
2	rs10427214	0	58669297	G	T
2	rs17049502	0	58669884	A	G
2	rs62140783	0	58670813	A	T
2	rs980481	0	58671226	G	T
2	rs13010099	0	58672307	T	C
2	rs12471163	0	58672640	G	A
2	rs2052246	0	58672732	T	C
2	rs62140784	0	58673464	T	C
2	rs12990926	0	58673555	A	G
2	rs76263730	0	58673612	A	G
2	rs79423523	0	58673886	T	C
2	rs72621525	0	58674088	A	C
2	rs7558092	0	58674211	C	A
2	rs7558293	0	58674393	C	A
2	rs71418493	0	58675275	C	G
2	rs6725760	0	58675328	T	A
2	rs56161141	0	58675404	A	G
2	rs6714756	0	58676243	G	C
2	rs13024239	0	58676372	A	T
2	rs6730267	0	58676644	T	C
2	rs1016756	0	58677349	G	A
2	rs59856936	0	58680512	C	T
2	rs13416557	0	58680680	G	T
2	rs57178144	0	58681120	T	C
2	rs13393928	0	58681259	A	G
2	rs2052245	0	58681957	T	C
2	rs7588141	0	58682094	G	A
2	rs148267178	0	58682618	A	G
2	rs28723503	0	58682880	G	A
2	rs149819966	0	58683263	C	T
2	rs62140786	0	58683715	G	T
2	rs17049508	0	58684939	A	G
2	rs3732138	0	58685318	C	A
2	rs62140788	0	58685657	C	G
2	rs17049509	0	58686185	C	T
2	rs17399306	0	58687895	G	A
2	rs57292735	0	58688083	G	A
2	rs61432689	0	58688090	C	G
2	rs2075171	0	58688907	G	A
2	rs56964908	0	58689604	T	C
2	rs7606002	0	58690167	A	G
2	rs7579788	0	58690265	C	G
2	rs17399334	0	58690295	A	G
2	rs72813929	0	58690448	G	A
2	rs13419070	0	58691638	C	T
2	rs13419157	0	58691668	C	T
2	rs13419270	0	58691817	C	A
2	rs6708867	0	58692133	A	G
2	rs148131090	0	58692169	G	A
2	rs6545683	0	58692606	C	T
2	rs13388506	0	58693337	T	G
2	rs6742732	0	58693850	G	A
2	rs74533536	0	58696498	G	A
2	rs13418402	0	58696996	C	A
2	rs17049514	0	58698642	T	C
2	rs6743916	0	58704449	G	A
2	rs10174892	0	58705069	T	C
2	rs57901007	0	58705304	C	T
2	rs62140821	0	58707596	G	A
2	rs112373763	0	58708188	T	G
2	rs139001025	0	58709337	C	T
2	rs147043667	0	58709432	A	G
2	rs76634407	0	58710262	C	T
2	rs74576523	0	58710624	G	A
2	rs111826817	0	58710718	T	C
2	rs72813935	0	58712420	T	C
2	rs6734347	0	58712611	T	G
2	rs6734356	0	58712635	T	C
2	rs11894830	0	58713430	C	T
2	rs10084331	0	58713616	G	A
2	rs10198702	0	58714497	A	T
2	rs10175353	0	58714498	G	C
2	rs66930669	0	58714535	A	G
2	rs10187786	0	58714600	T	C
2	rs6738399	0	58715610	A	G
2	rs62140822	0	58716914	A	G
2	rs72813942	0	58718054	C	G
2	rs57520055	0	58718734	C	T
2	rs2215939	0	58719447	T	A
2	rs68130012	0	58719448	A	T
2	rs111466737	0	58719478	T	C
2	rs77281631	0	58719670	C	G
2	rs56709809	0	58720098	C	G
2	rs11898834	0	58721235	C	T
2	rs76485342	0	58721327	G	A
2	rs78402876	0	58721403	G	A
2	rs79464730	0	58721780	T	C
2	rs17049520	0	58723459	A	G
2	rs148794060	0	58724353	A	G
2	rs67895037	0	58724494	C	T
2	rs17327530	0	58724790	A	T
2	rs76654204	0	58724823	G	A
2	rs75791662	0	58725063	T	G
2	rs13026065	0	58725796	T	C
2	rs111913632	0	58725895	C	T
2	rs57795315	0	58726019	G	A
2	rs113662858	0	58726643	C	G
2	rs2019198	0	58726873	T	A
2	rs77580404	0	58727221	C	G
2	rs11888764	0	58730311	T	A
2	rs76294819	0	58730644	A	C
2	rs80145190	0	58731025	A	G
2	rs56136862	0	58731209	G	A
2	rs58749016	0	58732831	T	C
2	rs139753397	0	58733038	C	G
2	rs77766266	0	58733207	C	G
2	rs57174143	0	58733377	A	T
2	rs67550173	0	58733990	A	G
2	rs61094612	0	58735949	C	T
2	rs112456370	0	58736106	G	A
2	rs115811213	0	58736378	G	C
2	rs55906548	0	58736519	T	C
2	rs55769874	0	58736615	A	G
2	rs142056234	0	58736833	A	C
2	rs62140827	0	58737818	T	C
2	rs13387871	0	58737900	C	T
2	rs80318864	0	58737968	G	A
2	rs60703163	0	58739385	G	A
2	rs13394768	0	58739470	G	A
2	rs60975403	0	58739719	A	G
2	rs11125755	0	58739728	C	T
2	rs6545684	0	58740603	T	G
2	rs114141932	0	58740750	C	T
2	rs12473766	0	58741360	T	G
2	rs13427532	0	58741875	A	G
2	rs77515844	0	58743970	T	G
2	rs7557639	0	58744670	C	T
2	rs201880440	0	58744907	G	A
2	rs62140829	0	58745046	G	A
2	rs77145644	0	58746301	G	T
2	rs80184603	0	58746775	T	C
2	rs7590572	0	58749920	T	A
2	rs990504	0	58750350	A	C
2	rs2010340	0	58750379	G	C
2	rs4233971	0	58750526	C	G
2	rs192853922	0	58750702	C	A
2	rs4233972	0	58750899	T	C
2	rs138118664	0	58750906	G	T
2	rs2192900	0	58750933	T	C
2	rs4233973	0	58750985	G	A
2	rs2192899	0	58751109	G	A
2	rs13007356	0	58751249	A	G
2	rs72813949	0	58751329	G	A
2	rs148614227	0	58751621	G	A
2	rs147731872	0	58752327	A	G
2	rs77434063	0	58753544	A	G
2	rs115696528	0	58753745	T	G
2	rs111489774	0	58755543	A	G
2	rs75424153	0	58755554	A	C
2	rs35609938	0	58756729	T	C
2	rs116747259	0	58757485	G	A
2	rs6744261	0	58759103	C	T
2	rs6719904	0	58760169	A	T
2	rs72813952	0	58760414	C	T
2	rs10490086	0	58760640	T	G
2	rs112578901	0	58760737	A	G
2	rs115723351	0	58760876	G	T
2	rs66705052	0	58760916	T	C
2	rs10166690	0	58761385	C	G
2	rs764975	0	58761599	A	G
2	rs764974	0	58762068	A	G
2	rs57844305	0	58763239	T	C
2	rs2862097	0	58764129	C	G
2	rs4672245	0	58764938	G	A
2	rs7569529	0	58765284	A	G
2	rs72813956	0	58765344	T	C
2	rs17269091	0	58765789	A	G
2	rs75793815	0	58766529	G	A
2	rs75494053	0	58766831	A	G
2	rs7600706	0	58766888	G	A
2	rs182067160	0	58767483	A	G
2	rs11896571	0	58767826	A	G
2	rs77642886	0	58768261	G	A
2	rs7608397	0	58769042	G	T
2	rs78121516	0	58769143	A	G
2	rs142311965	0	58769558	A	G
2	rs115501840	0	58769620	A	C
2	rs113517793	0	58770953	A	G
2	rs114208895	0	58771207	C	T
2	rs7579941	0	58771512	T	A
2	rs77320840	0	58771597	C	T
2	rs56188815	0	58771865	T	A
2	rs10460509	0	58772377	T	A
2	rs144276032	0	58772595	G	A
2	rs6545685	0	58772966	C	G
2	rs57725878	0	58773479	A	G
2	rs10490087	0	58774054	C	T
2	rs75463268	0	58774294	A	G
2	rs7561291	0	58775825	C	G
2	rs7561508	0	58775837	G	A
2	rs149798715	0	58776853	A	G
2	rs17049535	0	58777027	C	T
2	rs6732504	0	58777169	T	C
2	rs111542562	0	58778141	G	A
2	rs142901610	0	58778217	G	C
2	rs72813963	0	58778470	C	G
2	rs13411006	0	58779121	C	T
2	rs116096579	0	58779275	C	T
2	rs12618801	0	58779404	G	A
2	rs17269098	0	58779689	A	G
2	rs187360673	0	58779725	C	A
2	rs72813966	0	58779737	T	C
2	rs72813967	0	58779894	T	A
2	rs7576444	0	58779906	C	A
2	rs113907264	0	58779959	T	G
2	rs57091913	0	58780507	T	C
2	rs10490088	0	58780801	A	G
2	rs145834414	0	58780879	T	C
2	rs7422887	0	58781476	C	A
2	rs13432106	0	58781491	T	G
2	rs12053288	0	58782277	C	G
2	rs17049545	0	58782707	T	C
2	rs17049548	0	58782733	C	T
2	rs11125757	0	58785543	G	A
2	rs17049549	0	58785922	C	T
2	rs79935904	0	58786820	T	C
2	rs71418495	0	58787771	T	C
2	rs72813970	0	58787801	G	A
2	rs116763543	0	58789070	G	A
2	rs6725231	0	58789730	G	A
2	rs17269105	0	58790984	A	G
2	rs10197655	0	58791420	G	A
2	rs77048907	0	58792195	G	C
2	rs6736526	0	58792232	C	T
2	rs929641	0	58792377	A	G
2	rs112945192	0	58792791	A	T
2	rs62140858	0	58793167	C	T
2	rs138811847	0	58793320	A	G
2	rs115087615	0	58793829	A	T
2	rs116619569	0	58794239	A	G
2	rs994836	0	58794524	A	G
2	rs994835	0	58794574	A	T
2	rs74885636	0	58794648	A	C
2	rs994834	0	58794665	G	T
2	rs11895326	0	58794877	G	A
2	rs75906988	0	58795103	G	A
2	rs933525	0	58795436	A	G
2	rs12997900	0	58795962	A	G
2	rs6736025	0	58797634	G	T
2	rs7589421	0	58798720	G	A
2	rs6740269	0	58798784	G	C
2	rs7592270	0	58799070	C	T
2	rs12616350	0	58799302	A	G
2	rs61140557	0	58800567	C	T
2	rs7596862	0	58800912	C	T
2	rs6545686	0	58801543	G	A
2	rs57397978	0	58801547	A	G
2	rs17039689	0	58802370	C	A
2	rs7565001	0	58802507	T	C
2	rs73942379	0	58803489	C	T
2	rs72813975	0	58803596	G	A
2	rs12999440	0	58804317	T	C
2	rs6742669	0	58804650	C	A
2	rs6718563	0	58805945	A	C
2	rs6750316	0	58806076	G	T
2	rs74803170	0	58806634	C	T
2	rs61248173	0	58807312	A	G
2	rs60893550	0	58807334	C	G
2	rs6712660	0	58807544	T	C
2	rs76608235	0	58807670	A	G
2	rs11891209	0	58808061	T	G
2	rs72813977	0	58808428	C	T
2	rs62140859	0	58809314	A	G
2	rs185050441	0	58809489	C	T
2	rs73942380	0	58809642	G	A
2	rs13022972	0	58811748	A	G
2	rs149100905	0	58811782	A	G
2	rs138010807	0	58813733	G	A
2	rs61477967	0	58814881	A	C
2	rs7589935	0	58816349	A	G
2	rs6744844	0	58817445	A	G
2	rs140841553	0	58817677	C	T
2	rs62142261	0	58818401	C	G
2	rs7571367	0	58818470	G	C
2	rs145615603	0	58818657	C	T
2	rs12992104	0	58819609	C	T
2	rs13410793	0	58819610	G	C
2	rs116052135	0	58819712	C	T
2	rs2902140	0	58820417	C	T
2	rs12999638	0	58820660	G	A
2	rs12999803	0	58820737	G	A
2	rs76539582	0	58821003	T	C
2	rs185103444	0	58821813	T	A
2	rs115102041	0	58822129	G	C
2	rs75900689	0	58822464	A	G
2	rs12053355	0	58823071	C	T
2	rs7604277	0	58823770	T	C
2	rs17049573	0	58824027	A	G
2	rs139690085	0	58824280	G	T
2	rs72813979	0	58824397	G	A
2	rs115219515	0	58824672	T	A
2	rs6723710	0	58824738	C	A
2	rs6752304	0	58824855	A	G
2	rs12713385	0	58824981	G	C
2	rs17049575	0	58825126	C	G
2	rs7577494	0	58825311	C	A
2	rs12996947	0	58825339	G	C
2	rs7577794	0	58825571	C	T
2	rs115992913	0	58825792	C	T
2	rs141337855	0	58825981	C	T
2	rs111397300	0	58826059	C	T
2	rs7595056	0	58826238	T	C
2	rs79239171	0	58826360	C	T
2	rs6760072	0	58826494	A	G
2	rs7607950	0	58826638	A	G
2	rs6545688	0	58826652	C	G
2	rs74408522	0	58826924	G	A
2	rs13010324	0	58827154	C	T
2	rs78793128	0	58827398	A	C
2	rs1012545	0	58827428	C	G
2	rs57438706	0	58828049	G	A
2	rs17049584	0	58828331	G	C
2	rs17049585	0	58828404	G	A
2	rs12612428	0	58828431	T	C
2	rs17049586	0	58828603	G	A
2	rs7589338	0	58828927	C	T
2	rs150488329	0	58828973	A	G
2	rs6743555	0	58829345	G	T
2	rs77766559	0	58830187	G	C
2	rs7569678	0	58830445	A	G
2	rs150792517	0	58830635	T	C
2	rs139218663	0	58830670	C	T
2	rs17049587	0	58831211	C	A
2	rs72813982	0	58831764	G	A
2	rs75895759	0	58832078	C	T
2	rs17269126	0	58832407	A	G
2	rs12469198	0	58832467	T	C
2	rs12464991	0	58832477	C	T
2	rs6727462	0	58832708	A	G
2	rs12612876	0	58832907	G	A
2	rs6759720	0	58833213	G	A
2	rs6717881	0	58833478	T	G
2	rs6731302	0	58833493	A	G
2	rs11887255	0	58833651	C	T
2	rs76974998	0	58833677	A	G
2	rs6545689	0	58834185	A	G
2	rs6545690	0	58834243	T	C
2	rs6545691	0	58834290	A	G
2	rs6545692	0	58834294	G	T
2	rs11125758	0	58834988	C	T
2	rs7592292	0	58835036	G	C
2	rs67604407	0	58835063	C	T
2	rs112681844	0	58835135	A	C
2	rs76054445	0	58835247	A	G
2	rs76551597	0	58836789	T	C
2	rs78206614	0	58837155	T	C
2	rs77226661	0	58837280	A	G
2	rs12052329	0	58837521	C	T
2	rs12619586	0	58838242	A	G
2	rs78274495	0	58838263	A	G
2	rs13008306	0	58839449	C	T
2	rs111283138	0	58839685	C	T
2	rs62142264	0	58839749	A	T
2	rs12713386	0	58840509	C	T
2	rs113923332	0	58840604	G	T
2	rs12616216	0	58841842	G	A
2	rs12616865	0	58842075	C	G
2	rs13029039	0	58842418	A	C
2	rs72813988	0	58842908	C	A
2	rs10490089	0	58842930	C	G
2	rs116683751	0	58844706	A	G
2	rs7582795	0	58844708	A	T
2	rs13013410	0	58845371	C	G
2	rs11896426	0	58846099	T	A
2	rs185222669	0	58846154	A	C
2	rs77527549	0	58846689	G	A
2	rs11892323	0	58847436	C	T
2	rs6545694	0	58847953	A	G
2	rs4119149	0	58848896	T	G
2	rs35720432	0	58848918	A	G
2	rs79945076	0	58848949	A	G
2	rs114529686	0	58849309	A	G
2	rs116219610	0	58849728	C	T
2	rs2902142	0	58849805	C	T
2	rs6545695	0	58849989	G	A
2	rs4672249	0	58851737	T	C
2	rs4672250	0	58851785	G	A
2	rs74571885	0	58852390	C	T
2	rs7419776	0	58853016	A	G
2	rs1861415	0	58853558	G	A
2	rs1861414	0	58853816	G	T
2	rs59413904	0	58854064	T	G
2	rs7599857	0	58854220	A	G
2	rs2041813	0	58854574	A	G
2	rs2041811	0	58854686	A	G
2	rs79694665	0	58857026	A	C
2	rs7584990	0	58857276	G	A
2	rs13011109	0	58857419	G	C
2	rs4672251	0	58857542	G	A
2	rs12994912	0	58858694	T	A
2	rs11901148	0	58858854	G	A
2	rs114894946	0	58860798	A	G
2	rs4672252	0	58860989	G	T
2	rs143319237	0	58861922	C	G
2	rs75651796	0	58862232	C	T
2	rs78835859	0	58862390	C	T
2	rs17049614	0	58863000	A	G
2	rs1922786	0	58863573	A	G
2	rs1922787	0	58863670	T	A
2	rs17190576	0	58864755	G	A
2	rs191517921	0	58865358	A	G
2	rs7572387	0	58866584	A	C
2	rs17190583	0	58866943	T	G
2	rs76134706	0	58867483	C	G
2	rs78797502	0	58868132	C	T
2	rs148303143	0	58868822	A	T
2	rs10184424	0	58868909	T	C
2	rs10187702	0	58869775	T	C
2	rs4672253	0	58870501	C	T
2	rs72813998	0	58870671	G	A
2	rs76760147	0	58871320	T	G
2	rs75539574	0	58871658	A	C
2	rs7591633	0	58872058	A	G
2	rs17269154	0	58872235	C	T
2	rs741310	0	58873569	G	C
2	rs7598875	0	58873804	A	C
2	rs17190597	0	58874385	C	T
2	rs77479070	0	58874587	C	T
2	rs75242975	0	58874588	G	A
2	rs72814000	0	58874854	T	C
2	rs1922779	0	58876778	A	C
2	rs1158041	0	58877236	A	G
2	rs1030035	0	58878085	G	A
2	rs78796607	0	58878767	A	G
2	rs74705762	0	58878834	A	G
2	rs6724384	0	58879493	C	T
2	rs77168259	0	58879591	A	T
2	rs1922778	0	58880045	C	G
2	rs115511771	0	58880226	C	T
2	rs114808534	0	58881461	A	G
2	rs7582485	0	58881672	C	G
2	rs10490091	0	58881871	A	G
2	rs1159609	0	58882418	T	G
2	rs2019102	0	58882514	G	A
2	rs17190618	0	58882765	A	T
2	rs17049638	0	58883506	A	T
```
