## Supplementary material for "Characterization of shared and ancestry-specific signals driving complex traits using multi-ancestry fine-mapping": s2.afreq

```
#CHROM	ID	REF	ALT	ALT_FREQS	OBS_CT
2	rs118171195	T	C	0.108135	1008
2	rs12470319	A	T	0.72123	1008
2	rs58306488	T	C	0.109127	1008
2	rs75331541	T	C	0.109127	1008
2	rs78097470	T	C	0.109127	1008
2	rs75276531	C	A	0.109127	1008
2	rs75260640	T	C	0.109127	1008
2	rs72813248	A	T	0.0902778	1008
2	rs79953087	C	T	0.109127	1008
2	rs75345425	G	A	0.109127	1008
2	rs13417963	C	T	0.718254	1008
2	rs76435031	A	T	0.109127	1008
2	rs75100022	C	A	0.109127	1008
2	rs35795218	A	T	0.0664683	1008
2	rs77057277	C	G	0.0803571	1008
2	rs78128840	T	G	0.109127	1008
2	rs75326344	G	A	0.109127	1008
2	rs75997510	T	C	0.102183	1008
2	rs78536160	T	C	0.109127	1008
2	rs79791523	C	T	0.109127	1008
2	rs78291502	A	T	0.109127	1008
2	rs4616514	C	T	0.719246	1008
2	rs78811627	G	C	0.109127	1008
2	rs376467608	C	T	0.00892857	1008
2	rs4233965	G	C	0.156746	1008
2	rs118172675	C	T	0.0178571	1008
2	rs80256748	G	A	0.108135	1008
2	rs34698223	C	G	0.0664683	1008
2	rs79917172	A	C	0.108135	1008
2	rs77539198	C	T	0.108135	1008
2	rs4443033	C	T	0.717262	1008
2	rs75779145	G	A	0.108135	1008
2	rs78995788	A	C	0.108135	1008
2	rs77378988	A	G	0.108135	1008
2	rs75248658	G	A	0.108135	1008
2	rs79484680	A	T	0.108135	1008
2	rs79954602	A	T	0.109127	1008
2	rs75324556	A	T	0.451389	1008
2	rs192190769	A	C	0.0128968	1008
2	rs76667853	T	A	0.108135	1008
2	rs147746297	T	C	0.0228175	1008
2	rs115104937	A	T	0.108135	1008
2	rs114122449	A	G	0.108135	1008
2	rs10187108	A	G	0.719246	1008
2	rs116404125	A	G	0.108135	1008
2	rs143073815	T	C	0.111111	1008
2	rs115925534	G	A	0.108135	1008
2	rs113953558	C	T	0.348214	1008
2	rs145196985	A	T	0.108135	1008
2	rs116189160	G	C	0.108135	1008
2	rs141773942	C	A	0.108135	1008
2	rs150148629	A	G	0.108135	1008
2	rs7425288	G	A	0.719246	1008
2	rs6419630	G	A	0.719246	1008
2	rs115816992	G	A	0.109127	1008
2	rs149388568	C	G	0.109127	1008
2	rs147482849	C	T	0.109127	1008
2	rs139929227	A	G	0.109127	1008
2	rs4640426	A	T	0.449405	1008
2	rs78710628	A	G	0.109127	1008
2	rs77381951	A	T	0.0843254	1008
2	rs11886065	G	A	0.345238	1008
2	rs77370089	A	G	0.109127	1008
2	rs74893462	A	T	0.109127	1008
2	rs10183273	T	C	0.140873	1008
2	rs78982353	G	A	0.109127	1008
2	rs74260852	A	C	0.121032	1008
2	rs78787363	T	C	0.109127	1008
2	rs4361167	A	G	0.121032	1008
2	rs79735097	C	T	0.106151	1008
2	rs74945739	T	C	0.106151	1008
2	rs79381252	G	A	0.106151	1008
2	rs76383144	T	C	0.109127	1008
2	rs77210340	A	G	0.106151	1008
2	rs79030175	A	G	0.35119	1008
2	rs76805583	T	A	0.102183	1008
2	rs59799030	T	A	0.106151	1008
2	rs61327043	T	C	0.106151	1008
2	rs61631572	T	A	0.106151	1008
2	rs77379620	T	A	0.106151	1008
2	rs79474867	T	C	0.106151	1008
2	rs74393631	C	G	0.106151	1008
2	rs80316686	T	C	0.109127	1008
2	rs76648240	A	G	0.452381	1008
2	rs138098266	C	G	0.0376984	1008
2	rs79383389	G	C	0.109127	1008
2	rs62160601	T	C	0.165675	1008
2	rs4233966	T	C	0.831349	1008
2	rs79141874	G	T	0.106151	1008
2	rs80071781	C	T	0.106151	1008
2	rs76301466	T	C	0.106151	1008
2	rs74414566	A	G	0.106151	1008
2	rs76482740	C	T	0.108135	1008
2	rs77207888	C	T	0.106151	1008
2	rs60511391	A	C	0.109127	1008
2	rs58796606	C	T	0.106151	1008
2	rs58148005	A	G	0.106151	1008
2	rs75721804	T	C	0.0843254	1008
2	rs77722072	G	C	0.106151	1008
2	rs77811236	G	A	0.106151	1008
2	rs77361291	G	T	0.106151	1008
2	rs75232661	T	C	0.106151	1008
2	rs78607855	A	G	0.106151	1008
2	rs11125697	C	T	0.106151	1008
2	rs11125698	C	T	0.106151	1008
2	rs75450032	A	C	0.350198	1008
2	rs11125699	T	A	0.106151	1008
2	rs11125700	G	A	0.106151	1008
2	rs138992143	A	G	0.106151	1008
2	rs112665013	C	A	0.102183	1008
2	rs114672777	C	T	0.106151	1008
2	rs74796153	T	A	0.106151	1008
2	rs78664305	C	A	0.106151	1008
2	rs79569261	C	T	0.106151	1008
2	rs75441108	T	A	0.106151	1008
2	rs74867067	T	C	0.106151	1008
2	rs4531969	G	A	0.350198	1008
2	rs77725020	G	C	0.121032	1008
2	rs114498376	C	A	0.106151	1008
2	rs79170886	A	G	0.106151	1008
2	rs11125701	T	C	0.106151	1008
2	rs11125702	G	A	0.106151	1008
2	rs116560599	A	G	0.106151	1008
2	rs116060489	A	G	0.106151	1008
2	rs11125703	G	A	0.105159	1008
2	rs11125704	C	T	0.105159	1008
2	rs11125707	A	C	0.106151	1008
2	rs11125708	G	A	0.106151	1008
2	rs74835314	C	A	0.106151	1008
2	rs78984215	C	T	0.106151	1008
2	rs76688185	C	G	0.106151	1008
2	rs74718663	T	A	0.121032	1008
2	rs77020522	G	A	0.106151	1008
2	rs74561124	C	T	0.106151	1008
2	rs77808449	T	A	0.106151	1008
2	rs78616743	T	C	0.106151	1008
2	rs76540892	A	T	0.106151	1008
2	rs76004284	T	C	0.106151	1008
2	rs77772329	G	C	0.106151	1008
2	rs74563824	T	C	0.106151	1008
2	rs12622457	T	C	0.159722	1008
2	rs78831225	A	G	0.106151	1008
2	rs75552643	C	T	0.111111	1008
2	rs75862733	G	A	0.106151	1008
2	rs76197920	T	C	0.123016	1008
2	rs78665527	T	C	0.106151	1008
2	rs78745375	T	C	0.00396825	1008
2	rs78965205	T	A	0.106151	1008
2	rs4271799	G	T	0.138889	1008
2	rs4567919	A	G	0.717262	1008
2	rs61605216	G	A	0.106151	1008
2	rs61507045	T	G	0.106151	1008
2	rs7599176	C	A	0.715278	1008
2	rs75977316	G	A	0.106151	1008
2	rs79545138	G	C	0.106151	1008
2	rs191286486	C	T	0.0238095	1008
2	rs4300874	G	C	0.107143	1008
2	rs4233967	A	G	0.71627	1008
2	rs4550703	G	A	0.105159	1008
2	rs76006293	T	C	0.106151	1008
2	rs76921717	T	C	0.106151	1008
2	rs78368945	A	T	0.106151	1008
2	rs78091933	T	C	0.121032	1008
2	rs74989867	T	A	0.106151	1008
2	rs74868339	C	T	0.106151	1008
2	rs77412531	T	C	0.106151	1008
2	rs74606093	G	A	0.106151	1008
2	rs76410784	A	G	0.106151	1008
2	rs138032791	T	C	0.0128968	1008
2	rs76593499	G	A	0.106151	1008
2	rs79667427	C	T	0.106151	1008
2	rs13419002	A	G	0.124008	1008
2	rs4233968	G	A	0.106151	1008
2	rs115820842	C	T	0.094246	1008
2	rs79699513	G	A	0.121032	1008
2	rs4619596	G	A	0.34623	1008
2	rs78509261	T	C	0.106151	1008
2	rs76987678	A	T	0.121032	1008
2	rs7421835	T	C	0.106151	1008
2	rs76063220	G	A	0.106151	1008
2	rs78834454	A	T	0.106151	1008
2	rs79295111	C	T	0.340278	1008
2	rs7565516	C	G	0.613095	1008
2	rs4539779	A	T	0.106151	1008
2	rs7422749	T	C	0.106151	1008
2	rs77300713	A	T	0.106151	1008
2	rs74789783	T	A	0.106151	1008
2	rs7420965	C	A	0.106151	1008
2	rs116716103	C	G	0.106151	1008
2	rs114489950	T	C	0.106151	1008
2	rs9752642	T	A	0.612103	1008
2	rs12988156	G	A	0.0486111	1008
2	rs74260855	C	T	0.446429	1008
2	rs77924559	G	A	0.106151	1008
2	rs77630089	A	G	0.106151	1008
2	rs79115104	A	G	0.106151	1008
2	rs76548754	C	T	0.106151	1008
2	rs77352233	A	T	0.106151	1008
2	rs77325942	C	G	0.107143	1008
2	rs76828106	T	C	0.106151	1008
2	rs75927309	C	G	0.132937	1008
2	rs77402802	A	C	0.106151	1008
2	rs13003945	T	G	0.71627	1008
2	rs79130163	G	T	0.132937	1008
2	rs6716579	C	T	0.71627	1008
2	rs117818030	A	G	0.0595238	1008
2	rs34149323	A	G	0.161706	1008
2	rs79676485	C	T	0.105159	1008
2	rs78835887	C	T	0.105159	1008
2	rs75423731	A	T	0.105159	1008
2	rs79642928	T	C	0.119048	1008
2	rs12617654	G	A	0.161706	1008
2	rs4271757	A	C	0.718254	1008
2	rs74260857	T	A	0.10119	1008
2	rs10187637	C	T	0.71627	1008
2	rs79735578	A	T	0.132937	1008
2	rs78987104	T	A	0.0446429	1008
2	rs77114364	C	T	0.105159	1008
2	rs75627121	T	C	0.105159	1008
2	rs76576761	T	C	0.105159	1008
2	rs80283679	A	G	0.105159	1008
2	rs59712940	A	C	0.105159	1008
2	rs58944565	G	T	0.105159	1008
2	rs145327062	G	A	0.347222	1008
2	rs12473454	G	A	0.145833	1008
2	rs4446062	G	A	0.451389	1008
2	rs150358427	T	G	0.014881	1008
2	rs4672206	G	A	0.490079	1008
2	rs59869209	C	T	0.0406746	1008
2	rs114097117	A	G	0.108135	1008
2	rs12464122	T	C	0.720238	1008
2	rs143256494	G	A	0.343254	1008
2	rs58191793	T	C	0.109127	1008
2	rs61083901	A	G	0.108135	1008
2	rs4263099	T	G	0.0902778	1008
2	rs7426115	T	G	0.109127	1008
2	rs114501384	A	T	0.109127	1008
2	rs146015020	T	C	0.108135	1008
2	rs141688389	G	A	0.109127	1008
2	rs4671305	A	G	0.720238	1008
2	rs150185570	C	G	0.108135	1008
2	rs115141688	T	A	0.108135	1008
2	rs111838930	C	T	0.345238	1008
2	rs111490761	T	A	0.347222	1008
2	rs7597827	C	T	0.108135	1008
2	rs147836537	G	A	0.108135	1008
2	rs141338116	G	T	0.12004	1008
2	rs7571374	A	G	0.72123	1008
2	rs12713339	T	C	0.72619	1008
2	rs75503274	G	A	0.108135	1008
2	rs80035640	C	T	0.108135	1008
2	rs75947435	T	A	0.119048	1008
2	rs79933056	C	G	0.108135	1008
2	rs58337425	G	A	0.108135	1008
2	rs34393237	C	A	0.141865	1008
2	rs12620967	G	A	0.722222	1008
2	rs12611561	T	A	0.0952381	1008
2	rs77473670	A	G	0.108135	1008
2	rs76103635	A	G	0.108135	1008
2	rs76034522	A	G	0.344246	1008
2	rs61105931	C	T	0.108135	1008
2	rs79390367	G	T	0.119048	1008
2	rs12615474	A	G	0.0952381	1008
2	rs1608217	G	C	0.108135	1008
2	rs1608216	T	C	0.108135	1008
2	rs77830849	A	G	0.0188492	1008
2	rs72813260	T	C	0.117063	1008
2	rs6743911	G	T	0.479167	1008
2	rs1589603	A	G	0.108135	1008
2	rs72813261	T	C	0.0952381	1008
2	rs75254793	A	G	0.108135	1008
2	rs72939719	C	T	0.108135	1008
2	rs72939722	A	G	0.108135	1008
2	rs140584725	C	A	0.0952381	1008
2	rs200889828	A	C	0.015873	1008
2	rs114718790	T	C	0.118056	1008
2	rs114729034	A	G	0.118056	1008
2	rs551214426	C	T	0.0218254	1008
2	rs76727205	T	C	0.468254	1008
2	rs72813263	C	T	0.093254	1008
2	rs75436282	T	G	0.12004	1008
2	rs1916142	T	C	0.469246	1008
2	rs1403336	T	C	0.0367063	1008
2	rs1916141	C	A	0.34623	1008
2	rs6545644	C	G	0.347222	1008
2	rs7599954	G	A	0.348214	1008
2	rs72813265	A	T	0.0962302	1008
2	rs7603447	C	A	0.449405	1008
2	rs2037518	G	C	0.718254	1008
2	rs72813266	C	T	0.0952381	1008
2	rs149461631	C	G	0.015873	1008
2	rs75972485	C	T	0.106151	1008
2	rs1403335	T	C	0.143849	1008
2	rs1522760	T	C	0.725198	1008
2	rs76773290	A	T	0.115079	1008
2	rs78345073	A	G	0.35119	1008
2	rs79232511	G	A	0.118056	1008
2	rs12470317	G	A	0.0952381	1008
2	rs76165394	C	T	0.34127	1008
2	rs78081407	A	G	0.0446429	1008
2	rs7572947	G	A	0.140873	1008
2	rs77956017	T	C	0.00396825	1008
2	rs75130654	C	G	0.349206	1008
2	rs111544272	T	A	0.119048	1008
2	rs111549614	A	G	0.119048	1008
2	rs77645745	A	G	0.119048	1008
2	rs76803704	C	T	0.345238	1008
2	rs79861839	C	G	0.116071	1008
2	rs13020982	G	A	0.138889	1008
2	rs12477131	A	G	0.047619	1008
2	rs2310821	G	A	0.119048	1008
2	rs151157324	C	G	0.0238095	1008
2	rs78345945	T	C	0.116071	1008
2	rs75699260	T	C	0.116071	1008
2	rs10170629	A	G	0.0515873	1008
2	rs10194729	G	A	0.717262	1008
2	rs17048745	A	G	0.119048	1008
2	rs17805237	T	A	0.115079	1008
2	rs13383742	T	A	0.115079	1008
2	rs17048746	A	G	0.457341	1008
2	rs17805303	G	C	0.116071	1008
2	rs17192343	G	A	0.0922619	1008
2	rs17048747	A	G	0.235119	1008
2	rs1357379	C	A	0.480159	1008
2	rs17192434	T	C	0.116071	1008
2	rs112483559	C	T	0.326389	1008
2	rs60427748	G	A	0.10119	1008
2	rs78332698	G	A	0.119048	1008
2	rs77402189	G	A	0.119048	1008
2	rs113619341	G	A	0.119048	1008
2	rs139099907	G	A	0.33631	1008
2	rs183095755	T	C	0.0406746	1008
2	rs114959168	C	T	0.328373	1008
2	rs149956420	C	A	0.114087	1008
2	rs148950013	A	G	0.0912698	1008
2	rs57567886	G	T	0.328373	1008
2	rs75279425	T	C	0.0446429	1008
2	rs76457688	G	C	0.119048	1008
2	rs17805484	T	G	0.149802	1008
2	rs80098883	T	C	0.0575397	1008
2	rs1357378	T	A	0.14881	1008
2	rs1403271	T	C	0.116071	1008
2	rs75189617	C	A	0.326389	1008
2	rs187370026	G	C	0.0188492	1008
2	rs7607700	C	T	0.712302	1008
2	rs75129883	A	G	0.115079	1008
2	rs13408500	T	C	0.460317	1008
2	rs1818824	A	T	0.715278	1008
2	rs79984372	A	C	0.335317	1008
2	rs2204143	T	A	0.714286	1008
2	rs77152829	T	C	0.458333	1008
2	rs1201817	G	T	0.123016	1008
2	rs78084001	C	A	0.119048	1008
2	rs4672207	C	T	0.093254	1008
2	rs34495487	G	C	0.0456349	1008
2	rs80004569	G	A	0.119048	1008
2	rs79293457	G	A	0.093254	1008
2	rs74260859	A	C	0.46131	1008
2	rs1357377	C	T	0.712302	1008
2	rs112533572	T	C	0.116071	1008
2	rs1879931	G	A	0.713294	1008
2	rs1818823	T	C	0.115079	1008
2	rs11125710	G	T	0.713294	1008
2	rs11125711	G	A	0.597222	1008
2	rs13401303	C	G	0.84127	1008
2	rs144219506	G	C	0.0396825	1008
2	rs76785474	T	C	0.115079	1008
2	rs36077725	G	C	0.0436508	1008
2	rs142456718	T	C	0.0486111	1008
2	rs12618069	G	C	0.10119	1008
2	rs4365449	A	G	0.115079	1008
2	rs12464621	A	G	0.145833	1008
2	rs76427131	T	C	0.103175	1008
2	rs147804554	C	T	0.332341	1008
2	rs149020427	C	A	0.0992063	1008
2	rs55877153	A	G	0.0446429	1008
2	rs17048752	T	C	0.117063	1008
2	rs17805647	A	T	0.093254	1008
2	rs13014497	G	A	0.135913	1008
2	rs112163870	A	G	0.119048	1008
2	rs4672208	T	C	0.137897	1008
2	rs4672209	A	C	0.137897	1008
2	rs138838701	A	G	0.119048	1008
2	rs78042542	G	A	0.117063	1008
2	rs1554525	A	G	0.118056	1008
2	rs4671306	T	C	0.093254	1008
2	rs1357340	A	G	0.724206	1008
2	rs75018434	T	C	0.348214	1008
2	rs13004837	A	G	0.723214	1008
2	rs72813286	T	A	0.138889	1008
2	rs13420836	G	C	0.722222	1008
2	rs17805808	C	G	0.137897	1008
2	rs79381431	C	T	0.34623	1008
2	rs17048762	C	T	0.35119	1008
2	rs12468519	A	G	0.138889	1008
2	rs12468561	A	T	0.842262	1008
2	rs138967980	A	G	0.115079	1008
2	rs116748494	T	A	0.115079	1008
2	rs72813291	G	T	0.094246	1008
2	rs72813293	T	C	0.094246	1008
2	rs12052443	T	A	0.138889	1008
2	rs12052778	A	C	0.0446429	1008
2	rs34478304	A	C	0.0446429	1008
2	rs1949705	T	C	0.137897	1008
2	rs77621473	C	T	0.117063	1008
2	rs1403333	A	G	0.72619	1008
2	rs1403334	G	A	0.093254	1008
2	rs1403273	A	G	0.72619	1008
2	rs17048767	C	T	0.0446429	1008
2	rs77272075	T	C	0.00297619	1008
2	rs10192883	A	C	0.121032	1008
2	rs17048770	G	A	0.352183	1008
2	rs59564753	A	G	0.354167	1008
2	rs61089971	C	T	0.354167	1008
2	rs17805963	G	A	0.115079	1008
2	rs17193105	C	T	0.62996	1008
2	rs13004647	G	A	0.0426587	1008
2	rs56910262	T	C	0.12004	1008
2	rs1949706	T	G	0.115079	1008
2	rs35569120	C	A	0.0446429	1008
2	rs13407874	T	C	0.12004	1008
2	rs77649852	T	C	0.118056	1008
2	rs1916075	T	C	0.724206	1008
2	rs1522686	C	A	0.724206	1008
2	rs145263286	G	T	0.015873	1008
2	rs1357342	G	A	0.115079	1008
2	rs1357343	A	G	0.115079	1008
2	rs77914945	T	C	0.0565476	1008
2	rs113755622	A	G	0.00297619	1008
2	rs17048780	G	A	0.373016	1008
2	rs34847966	T	C	0.0446429	1008
2	rs1522687	T	G	0.632937	1008
2	rs1403274	G	A	0.115079	1008
2	rs13396309	T	G	0.121032	1008
2	rs138494404	G	T	0.015873	1008
2	rs72933546	G	A	0.121032	1008
2	rs13415725	A	G	0.121032	1008
2	rs13390366	C	T	0.631944	1008
2	rs13418551	A	G	0.121032	1008
2	rs79314637	G	T	0.115079	1008
2	rs117856467	A	C	0.104167	1008
2	rs149305735	T	C	0.233135	1008
2	rs140595461	T	G	0.0138889	1008
2	rs6722296	C	G	0.843254	1008
2	rs7602729	A	G	0.353175	1008
2	rs1522680	C	T	0.0426587	1008
2	rs1522681	C	T	0.844246	1008
2	rs79179247	T	C	0.234127	1008
2	rs117045010	A	T	0.0267857	1008
2	rs17806288	C	G	0.094246	1008
2	rs61137134	A	G	0.119048	1008
2	rs36099258	A	T	0.0446429	1008
2	rs6749659	G	A	0.348214	1008
2	rs6749834	C	G	0.345238	1008
2	rs75693951	T	C	0.119048	1008
2	rs74951896	A	G	0.235119	1008
2	rs80172422	T	C	0.234127	1008
2	rs72814508	A	C	0.094246	1008
2	rs12464561	G	A	0.0426587	1008
2	rs74464625	T	C	0.349206	1008
2	rs114754147	T	C	0.00198413	1008
2	rs57242381	C	G	0.235119	1008
2	rs114005667	A	T	0.0525794	1008
2	rs75450203	A	G	0.0128968	1008
2	rs1851444	A	G	0.725198	1008
2	rs10174062	C	T	0.094246	1008
2	rs78714921	A	G	0.119048	1008
2	rs78398045	A	C	0.116071	1008
2	rs10189684	T	C	0.725198	1008
2	rs77454073	C	T	0.119048	1008
2	rs79131179	G	C	0.119048	1008
2	rs10204326	A	G	0.094246	1008
2	rs76141803	T	C	0.121032	1008
2	rs75236360	A	G	0.121032	1008
2	rs28793935	A	G	0.094246	1008
2	rs111236445	G	C	0.348214	1008
2	rs78120577	G	T	0.350198	1008
2	rs3856518	T	C	0.235119	1008
2	rs7575691	G	C	0.34623	1008
2	rs76705514	T	A	0.345238	1008
2	rs74934462	C	T	0.00297619	1008
2	rs74680021	A	C	0.235119	1008
2	rs77902302	G	T	0.119048	1008
2	rs13399155	C	G	0.585317	1008
2	rs6743780	A	G	0.121032	1008
2	rs140276386	T	C	0.0357143	1008
2	rs189932338	C	A	0.00992063	1008
2	rs7570448	C	T	0.556548	1008
2	rs12478981	A	G	0.00793651	1008
2	rs17048787	A	G	0.0565476	1008
2	rs61321208	T	C	0.390873	1008
2	rs59656177	A	G	0.389881	1008
2	rs7591579	T	C	0.707341	1008
2	rs184926065	T	C	0.0376984	1008
2	rs371335664	C	T	0.00892857	1008
2	rs6731999	C	G	0.388889	1008
2	rs17048789	G	A	0.386905	1008
2	rs10199455	C	T	0.556548	1008
2	rs7599267	T	A	0.708333	1008
2	rs7599407	T	C	0.390873	1008
2	rs34201474	G	A	0.00694444	1008
2	rs558088634	C	T	0.00496032	1008
2	rs10432641	A	G	0.111111	1008
2	rs144912918	G	C	0.0257937	1008
2	rs4672210	G	T	0.147817	1008
2	rs80165520	C	T	0.111111	1008
2	rs78731892	T	G	0.0277778	1008
2	rs6747686	C	T	0.704365	1008
2	rs4144792	C	T	0.0565476	1008
2	rs4368312	G	A	0.704365	1008
2	rs6730237	C	T	0.388889	1008
2	rs76740590	C	G	0.146825	1008
2	rs116563192	G	C	0.111111	1008
2	rs58469241	G	T	0.386905	1008
2	rs60727365	A	G	0.112103	1008
2	rs57944478	G	T	0.107143	1008
2	rs150189111	A	T	0.111111	1008
2	rs72814520	G	A	0.0565476	1008
2	rs13423264	C	G	0.707341	1008
2	rs2030250	C	A	0.706349	1008
2	rs1518682	T	A	0.706349	1008
2	rs79881892	G	A	0.0228175	1008
2	rs1518681	T	G	0.706349	1008
2	rs1518680	G	T	0.706349	1008
2	rs2030249	G	C	0.0565476	1008
2	rs61005965	T	C	0.391865	1008
2	rs370334686	T	G	0.0515873	1008
2	rs75524219	A	G	0.147817	1008
2	rs79247012	G	A	0.147817	1008
2	rs1518686	G	C	0.147817	1008
2	rs17048791	T	A	0.391865	1008
2	rs1357341	A	G	0.318452	1008
2	rs79722690	G	A	0.391865	1008
2	rs76127698	C	T	0.0565476	1008
2	rs2090568	C	G	0.0565476	1008
2	rs1119578	G	C	0.708333	1008
2	rs78304109	G	A	0.00198413	1008
2	rs1121863	T	G	0.391865	1008
2	rs1121862	T	C	0.709325	1008
2	rs10210959	C	T	0.561508	1008
2	rs74901050	G	A	0.0406746	1008
2	rs1589173	G	T	0.448413	1008
2	rs1589172	C	G	0.709325	1008
2	rs67442804	C	T	0.0565476	1008
2	rs1581276	C	A	0.708333	1008
2	rs68066522	T	C	0.0565476	1008
2	rs1818801	C	T	0.561508	1008
2	rs75485950	G	T	0.113095	1008
2	rs74688317	T	C	0.389881	1008
2	rs67509829	T	A	0.0565476	1008
2	rs13385623	C	A	0.708333	1008
2	rs67131603	A	C	0.0565476	1008
2	rs74260865	A	C	0.391865	1008
2	rs1607431	G	A	0.709325	1008
2	rs79162714	T	C	0.14881	1008
2	rs1607430	A	G	0.147817	1008
2	rs984220	A	T	0.113095	1008
2	rs984219	T	G	0.709325	1008
2	rs1850674	C	T	0.203373	1008
2	rs984218	C	G	0.708333	1008
2	rs2203805	T	C	0.708333	1008
2	rs12614877	C	A	0.391865	1008
2	rs75586543	C	T	0.390873	1008
2	rs67059065	A	C	0.202381	1008
2	rs1818661	C	T	0.707341	1008
2	rs1356582	G	T	0.707341	1008
2	rs36061882	G	A	0.202381	1008
2	rs10207484	A	G	0.707341	1008
2	rs146537894	G	T	0.113095	1008
2	rs74260867	T	A	0.145833	1008
2	rs67674309	C	T	0.202381	1008
2	rs4672211	C	T	0.707341	1008
2	rs79919353	G	C	0.113095	1008
2	rs79054355	T	C	0.113095	1008
2	rs78283639	C	A	0.390873	1008
2	rs10200075	T	C	0.707341	1008
2	rs10188005	C	T	0.707341	1008
2	rs79840516	G	A	0.390873	1008
2	rs62158971	C	T	0.127976	1008
2	rs4589739	G	C	0.707341	1008
2	rs1608177	G	A	0.707341	1008
2	rs77122288	G	T	0.390873	1008
2	rs74260868	T	A	0.390873	1008
2	rs1607429	G	A	0.146825	1008
2	rs76675973	C	T	0.390873	1008
2	rs10170749	A	G	0.561508	1008
2	rs10179366	C	G	0.560516	1008
2	rs117154297	A	C	0.0238095	1008
2	rs376213446	C	T	0.00892857	1008
2	rs34941195	A	G	0.00595238	1008
2	rs2090567	C	T	0.0565476	1008
2	rs57426518	C	T	0.390873	1008
2	rs74260869	G	A	0.0208333	1008
2	rs56682635	T	C	0.390873	1008
2	rs2310823	G	A	0.560516	1008
2	rs3932357	C	G	0.561508	1008
2	rs60795666	C	A	0.113095	1008
2	rs1518684	A	G	0.717262	1008
2	rs146136095	G	T	0.108135	1008
2	rs33999009	G	C	0.390873	1008
2	rs74722777	G	A	0.388889	1008
2	rs13413063	C	A	0.447421	1008
2	rs7581279	G	T	0.446429	1008
2	rs72814551	C	T	0.0565476	1008
2	rs68078812	G	C	0.0565476	1008
2	rs74850400	A	C	0.113095	1008
2	rs78169711	T	C	0.113095	1008
2	rs28569194	A	G	0.662698	1008
2	rs7589331	C	T	0.448413	1008
2	rs118188347	C	T	0.0892857	1008
2	rs12622768	C	T	0.392857	1008
2	rs78528861	T	C	0.146825	1008
2	rs67509146	C	G	0.0565476	1008
2	rs60559560	C	T	0.113095	1008
2	rs77352819	T	C	0.133929	1008
2	rs10171760	T	C	0.695437	1008
2	rs10171953	T	C	0.448413	1008
2	rs67868906	T	G	0.0565476	1008
2	rs78815996	C	T	0.133929	1008
2	rs1850672	A	G	0.449405	1008
2	rs78862726	G	A	0.113095	1008
2	rs75500330	A	G	0.114087	1008
2	rs13415195	C	T	0.0565476	1008
2	rs4567920	G	A	0.708333	1008
2	rs13428949	T	C	0.719246	1008
2	rs7607062	A	C	0.391865	1008
2	rs28815898	T	G	0.449405	1008
2	rs59185358	C	T	0.0218254	1008
2	rs12620765	G	C	0.391865	1008
2	rs57519076	G	C	0.113095	1008
2	rs12612063	T	G	0.448413	1008
2	rs78928468	G	C	0.113095	1008
2	rs4671307	A	G	0.718254	1008
2	rs59021171	C	T	0.447421	1008
2	rs77188809	T	C	0.391865	1008
2	rs59256639	C	T	0.0565476	1008
2	rs74260873	C	T	0.132937	1008
2	rs7587906	C	A	0.448413	1008
2	rs4416200	A	C	0.125992	1008
2	rs74260874	G	A	0.389881	1008
2	rs1120530	A	C	0.444444	1008
2	rs76322179	T	A	0.115079	1008
2	rs116722212	C	G	0.116071	1008
2	rs66536072	G	A	0.0555556	1008
2	rs34949001	C	T	0.718254	1008
2	rs78236892	C	A	0.391865	1008
2	rs67670222	A	T	0.0555556	1008
2	rs2139124	A	G	0.115079	1008
2	rs68100142	T	C	0.0565476	1008
2	rs2204142	G	T	0.116071	1008
2	rs6754742	C	G	0.447421	1008
2	rs12473932	A	T	0.145833	1008
2	rs12470197	T	A	0.145833	1008
2	rs76935910	T	C	0.108135	1008
2	rs10198622	A	G	0.449405	1008
2	rs10175257	G	A	0.560516	1008
2	rs35750367	G	A	0.0188492	1008
2	rs76484877	A	G	0.046627	1008
2	rs60551122	A	G	0.0218254	1008
2	rs17048794	T	C	0.111111	1008
2	rs17048795	A	G	0.111111	1008
2	rs6709506	G	A	0.392857	1008
2	rs6724657	T	C	0.449405	1008
2	rs10191122	T	C	0.449405	1008
2	rs10202178	A	G	0.705357	1008
2	rs17048806	T	G	0.391865	1008
2	rs17048808	C	G	0.391865	1008
2	rs12479341	G	A	0.0188492	1008
2	rs1401251	G	A	0.391865	1008
2	rs1401252	C	T	0.448413	1008
2	rs1401253	G	T	0.387897	1008
2	rs7601574	C	A	0.0555556	1008
2	rs7601680	C	T	0.447421	1008
2	rs2871607	T	C	0.704365	1008
2	rs2871608	A	G	0.111111	1008
2	rs2310824	T	C	0.714286	1008
2	rs34282633	C	T	0.00694444	1008
2	rs6757223	G	A	0.447421	1008
2	rs112551283	G	A	0.391865	1008
2	rs550304060	T	C	0.0277778	1008
2	rs200870347	G	A	0.0595238	1008
2	rs183297614	C	A	0.0496032	1008
2	rs7588566	T	A	0.0565476	1008
2	rs12991276	C	A	0.00694444	1008
2	rs56300141	A	G	0.133929	1008
2	rs75667765	G	C	0.133929	1008
2	rs6753615	A	G	0.694444	1008
2	rs13410950	C	T	0.560516	1008
2	rs58177154	T	C	0.0565476	1008
2	rs13025760	T	C	0.0198413	1008
2	rs72814566	T	A	0.0555556	1008
2	rs79592573	T	G	0.112103	1008
2	rs6711831	C	A	0.390873	1008
2	rs183220803	G	A	0.015873	1008
2	rs6545647	C	T	0.446429	1008
2	rs191785010	A	G	0.112103	1008
2	rs184168657	T	C	0.00793651	1008
2	rs1474105	G	T	0.112103	1008
2	rs35503842	C	T	0.0198413	1008
2	rs12052978	C	A	0.446429	1008
2	rs149229626	C	G	0.0267857	1008
2	rs6752037	A	G	0.558532	1008
2	rs6723794	G	C	0.559524	1008
2	rs4671308	G	T	0.715278	1008
2	rs6752151	A	C	0.558532	1008
2	rs6545648	A	G	0.558532	1008
2	rs6545649	G	T	0.55754	1008
2	rs6545650	T	C	0.559524	1008
2	rs7591330	T	A	0.392857	1008
2	rs12997006	C	G	0.0198413	1008
2	rs7577826	C	T	0.717262	1008
2	rs7591908	T	A	0.559524	1008
2	rs7577911	C	T	0.559524	1008
2	rs2310825	C	T	0.19246	1008
2	rs76436429	T	C	0.391865	1008
2	rs56132105	T	C	0.390873	1008
2	rs59521849	T	C	0.247024	1008
2	rs59107595	C	G	0.167659	1008
2	rs79341330	G	A	0.247024	1008
2	rs60498314	A	G	0.308532	1008
2	rs2310826	G	A	0.0565476	1008
2	rs4290640	A	T	0.252976	1008
2	rs75429223	C	G	0.0218254	1008
2	rs1022365	C	G	0.0565476	1008
2	rs7423681	C	T	0.250992	1008
2	rs34609754	T	G	0.250992	1008
2	rs72814575	T	C	0.250992	1008
2	rs1040233	C	A	0.719246	1008
2	rs35522160	G	A	0.0188492	1008
2	rs72814576	T	C	0.251984	1008
2	rs112412783	G	C	0.241071	1008
2	rs1518678	T	A	0.0565476	1008
2	rs7606781	T	C	0.698413	1008
2	rs57947165	T	C	0.251984	1008
2	rs28516889	G	A	0.697421	1008
2	rs28454392	T	C	0.555556	1008
2	rs58517364	G	A	0.141865	1008
2	rs6705598	T	G	0.0565476	1008
2	rs17048813	G	C	0.396825	1008
2	rs6744908	T	C	0.0565476	1008
2	rs55922826	G	A	0.0565476	1008
2	rs78003404	C	T	0.383929	1008
2	rs17048816	T	C	0.0565476	1008
2	rs2204141	C	T	0.387897	1008
2	rs10195691	C	T	0.697421	1008
2	rs7557322	A	G	0.0565476	1008
2	rs7597800	T	C	0.698413	1008
2	rs71416488	G	C	0.0198413	1008
2	rs75173918	G	A	0.385913	1008
2	rs7583939	C	G	0.0565476	1008
2	rs7557548	A	G	0.0565476	1008
2	rs7557619	A	G	0.0565476	1008
2	rs2014007	A	G	0.141865	1008
2	rs62159013	C	A	0.0188492	1008
2	rs67056300	T	C	0.0565476	1008
2	rs10167130	T	C	0.697421	1008
2	rs10178773	A	G	0.0565476	1008
2	rs35965701	A	C	0.0188492	1008
2	rs13429855	C	T	0.0505952	1008
2	rs12623520	C	T	0.125992	1008
2	rs75983437	T	C	0.0238095	1008
2	rs6746641	C	A	0.0505952	1008
2	rs74489186	T	C	0.0337302	1008
2	rs72941787	C	T	0.0505952	1008
2	rs17048826	C	T	0.166667	1008
2	rs17048827	G	C	0.125992	1008
2	rs141476479	G	A	0.00198413	1008
2	rs7560446	T	A	0.0505952	1008
2	rs7563263	T	G	0.0515873	1008
2	rs72814582	T	C	0.146825	1008
2	rs55689751	G	A	0.387897	1008
2	rs7575882	A	C	0.0515873	1008
2	rs72814583	G	A	0.146825	1008
2	rs72814584	G	A	0.146825	1008
2	rs72814586	G	T	0.146825	1008
2	rs6725986	A	C	0.0515873	1008
2	rs56376175	C	A	0.387897	1008
2	rs13389938	G	T	0.0515873	1008
2	rs13390017	G	T	0.0515873	1008
2	rs13403414	T	C	0.0515873	1008
2	rs6730202	A	G	0.720238	1008
2	rs996788	T	C	0.145833	1008
2	rs555605367	C	G	0.0208333	1008
2	rs67947086	C	T	0.0505952	1008
2	rs17048828	T	G	0.0515873	1008
2	rs76480614	G	A	0.0208333	1008
2	rs17195042	T	G	0.0515873	1008
2	rs1028189	C	T	0.874008	1008
2	rs2007699	T	A	0.112103	1008
2	rs17048829	T	C	0.147817	1008
2	rs13395074	T	C	0.0505952	1008
2	rs55814076	G	C	0.0505952	1008
2	rs17807763	T	G	0.0505952	1008
2	rs10496064	G	A	0.385913	1008
2	rs17039650	T	C	0.0505952	1008
2	rs17048831	T	C	0.0505952	1008
2	rs12052763	T	C	0.386905	1008
2	rs57930441	T	C	0.0505952	1008
2	rs60691185	A	G	0.0505952	1008
2	rs79786673	T	C	0.147817	1008
2	rs2139123	T	G	0.695437	1008
2	rs189020339	A	G	0.0248016	1008
2	rs58806638	G	C	0.0515873	1008
2	rs78799990	C	T	0.147817	1008
2	rs67754544	T	C	0.0505952	1008
2	rs60940014	G	A	0.0505952	1008
2	rs66526851	C	T	0.0505952	1008
2	rs1401256	G	A	0.548611	1008
2	rs1401255	C	T	0.386905	1008
2	rs75828959	G	T	0.386905	1008
2	rs183860394	T	G	0.0138889	1008
2	rs117355093	T	C	0.0198413	1008
2	rs59950669	G	C	0.387897	1008
2	rs149190799	A	G	0.0128968	1008
2	rs141592217	T	C	0.0119048	1008
2	rs72814597	G	A	0.0585317	1008
2	rs2222228	G	A	0.498016	1008
2	rs980861	T	C	0.386905	1008
2	rs79982931	C	A	0.384921	1008
2	rs980859	A	G	0.386905	1008
2	rs183588339	T	C	0.360119	1008
2	rs59972937	G	C	0.386905	1008
2	rs78466005	C	G	0.113095	1008
2	rs67873505	G	A	0.0575397	1008
2	rs59795528	G	A	0.0575397	1008
2	rs4591329	C	T	0.0505952	1008
2	rs2310827	G	C	0.696429	1008
2	rs6710781	T	C	0.0198413	1008
2	rs6753176	G	A	0.381944	1008
2	rs112851196	G	A	0.0505952	1008
2	rs74493618	T	G	0.147817	1008
2	rs67201979	A	G	0.0744048	1008
2	rs146272283	A	G	0.0416667	1008
2	rs75745051	C	T	0.382937	1008
2	rs17048832	A	C	0.14881	1008
2	rs76436320	C	T	0.0297619	1008
2	rs68095793	C	A	0.0505952	1008
2	rs17048834	C	T	0.125992	1008
2	rs17048835	C	T	0.0505952	1008
2	rs7589636	A	G	0.5	1008
2	rs7592722	A	T	0.383929	1008
2	rs7566482	G	A	0.384921	1008
2	rs72937396	G	A	0.0505952	1008
2	rs72816503	T	C	0.0505952	1008
2	rs12474001	T	A	0.147817	1008
2	rs2310828	A	T	0.719246	1008
2	rs7420659	G	C	0.384921	1008
2	rs78452461	A	T	0.14881	1008
2	rs72937402	T	C	0.0515873	1008
2	rs112800462	G	T	0.0515873	1008
2	rs11125713	C	T	0.382937	1008
2	rs17048837	C	T	0.14881	1008
2	rs66647146	C	T	0.0515873	1008
2	rs4672212	A	G	0.150794	1008
2	rs72939308	C	T	0.0505952	1008
2	rs72816507	A	C	0.125992	1008
2	rs13024352	T	C	0.0208333	1008
2	rs75576248	T	C	0.113095	1008
2	rs112942983	C	G	0.0515873	1008
2	rs75600554	T	A	0.0218254	1008
2	rs12619530	T	C	0.381944	1008
2	rs12619588	T	G	0.381944	1008
2	rs117911776	C	T	0.0218254	1008
2	rs59310330	G	A	0.375992	1008
2	rs17048844	T	C	0.375992	1008
2	rs76347631	C	T	0.150794	1008
2	rs74629198	G	A	0.375992	1008
2	rs80155642	T	C	0.0882937	1008
2	rs4672213	C	A	0.718254	1008
2	rs1522683	G	T	0.47123	1008
2	rs1522684	T	C	0.382937	1008
2	rs1522685	G	A	0.696429	1008
2	rs77286771	T	C	0.150794	1008
2	rs58757346	A	G	0.0744048	1008
2	rs72618690	C	T	0.622024	1008
2	rs76752584	G	A	0.382937	1008
2	rs55637551	A	C	0.622024	1008
2	rs13415671	C	T	0.546627	1008
2	rs77362099	C	G	0.373016	1008
2	rs10172357	A	T	0.373016	1008
2	rs73941420	A	G	0.00892857	1008
2	rs34912681	A	G	0.151786	1008
2	rs1878835	C	T	0.462302	1008
2	rs140445209	C	T	0.0119048	1008
2	rs3969962	C	T	0.465278	1008
2	rs12467938	A	G	0.443452	1008
2	rs13422545	C	T	0.443452	1008
2	rs35041586	C	T	0.0218254	1008
2	rs56791201	T	C	0.443452	1008
2	rs34767032	G	A	0.465278	1008
2	rs112482121	G	C	0.00595238	1008
2	rs148963277	A	G	0.0208333	1008
2	rs1518685	C	T	0.465278	1008
2	rs13030530	G	C	0.0218254	1008
2	rs76077272	C	T	0.150794	1008
2	rs13430519	C	T	0.44246	1008
2	rs62159020	T	C	0.201389	1008
2	rs74631102	T	C	0.152778	1008
2	rs13414210	C	T	0.44246	1008
2	rs66713776	A	G	0.44246	1008
2	rs67001857	T	C	0.0744048	1008
2	rs12151680	G	C	0.465278	1008
2	rs62159025	G	A	0.0218254	1008
2	rs12151435	A	G	0.443452	1008
2	rs140201506	C	T	0.0386905	1008
2	rs12151814	T	C	0.310516	1008
2	rs113365594	C	T	0.15377	1008
2	rs34032726	C	T	0.465278	1008
2	rs35068688	C	T	0.464286	1008
2	rs34302961	T	C	0.0218254	1008
2	rs74344764	C	T	0.0823413	1008
2	rs11898697	C	G	0.464286	1008
2	rs11887924	A	G	0.464286	1008
2	rs75909818	A	C	0.15377	1008
2	rs13384222	T	C	0.108135	1008
2	rs1914756	T	C	0.465278	1008
2	rs1914755	C	T	0.173611	1008
2	rs77849989	T	C	0.15377	1008
2	rs76491999	T	C	0.0128968	1008
2	rs13019922	A	G	0.139881	1008
2	rs2139126	C	T	0.511905	1008
2	rs1850673	G	A	0.517857	1008
2	rs12477117	C	G	0.157738	1008
2	rs952396	G	A	0.517857	1008
2	rs76614684	C	T	0.289683	1008
2	rs952397	A	G	0.518849	1008
2	rs61036044	T	G	0.155754	1008
2	rs12624160	G	A	0.362103	1008
2	rs73941431	G	A	0.154762	1008
2	rs68081849	G	T	0.0545635	1008
2	rs142237642	A	G	0.0168651	1008
2	rs1401250	G	C	0.349206	1008
2	rs73941432	T	C	0.154762	1008
2	rs62159031	T	G	0.181548	1008
2	rs79095118	G	C	0.154762	1008
2	rs1401249	G	A	0.154762	1008
2	rs1518676	C	T	0.81746	1008
2	rs73941434	G	A	0.15377	1008
2	rs72816512	C	T	0.291667	1008
2	rs6545652	T	C	0.818452	1008
2	rs72816515	C	G	0.291667	1008
2	rs79710729	T	C	0.152778	1008
2	rs67230931	A	G	0.628968	1008
2	rs72816516	G	A	0.291667	1008
2	rs10496065	T	A	0.628968	1008
2	rs66679927	A	T	0.628968	1008
2	rs10518819	C	T	0.627976	1008
2	rs10496066	G	A	0.291667	1008
2	rs34023023	T	C	0.0218254	1008
2	rs67727568	C	T	0.0545635	1008
2	rs62159032	T	C	0.180556	1008
2	rs6752690	G	A	0.338294	1008
2	rs6752924	G	A	0.18254	1008
2	rs12618425	A	C	0.290675	1008
2	rs6710791	T	C	0.340278	1008
2	rs12612003	C	T	0.28869	1008
2	rs12612004	C	T	0.28869	1008
2	rs72816518	G	A	0.00992063	1008
2	rs62159046	G	A	0.338294	1008
2	rs56903272	T	C	0.626984	1008
2	rs1518675	T	A	0.0545635	1008
2	rs1914754	A	G	0.626984	1008
2	rs1914753	T	C	0.625992	1008
2	rs72816522	T	G	0.292659	1008
2	rs6706668	G	C	0.184524	1008
2	rs6706676	G	A	0.624008	1008
2	rs11889056	C	T	0.291667	1008
2	rs4672214	C	T	0.811508	1008
2	rs4672215	G	C	0.624008	1008
2	rs76661071	C	A	0.00892857	1008
2	rs34265911	A	G	0.0367063	1008
2	rs1401247	C	T	0.811508	1008
2	rs7562662	C	G	0.624008	1008
2	rs62159048	T	A	0.181548	1008
2	rs1518674	G	C	0.811508	1008
2	rs62159049	C	T	0.18254	1008
2	rs7577203	T	A	0.289683	1008
2	rs59502560	C	A	0.0396825	1008
2	rs72816530	T	C	0.290675	1008
2	rs145361840	G	C	0.0218254	1008
2	rs7584313	T	G	0.1875	1008
2	rs76108888	A	C	0.031746	1008
2	rs28540160	T	C	0.1875	1008
2	rs7574124	C	T	0.804563	1008
2	rs10166446	A	C	0.1875	1008
2	rs7603418	A	G	0.185516	1008
2	rs72816534	T	C	0.287698	1008
2	rs34277268	A	C	0.0367063	1008
2	rs7591949	T	C	0.810516	1008
2	rs28602272	C	T	0.1875	1008
2	rs1401246	G	A	0.269841	1008
2	rs72816536	G	T	0.286706	1008
2	rs12619418	T	C	0.174603	1008
2	rs965979	A	C	0.8125	1008
2	rs1401245	T	G	0.330357	1008
2	rs1401244	T	C	0.328373	1008
2	rs143290467	A	C	0.014881	1008
2	rs1358360	C	G	0.328373	1008
2	rs75626082	G	A	0.00396825	1008
2	rs2256356	A	T	0.329365	1008
2	rs2256358	T	C	0.0922619	1008
2	rs1464224	C	A	0.328373	1008
2	rs1464223	A	C	0.519841	1008
2	rs1464222	C	G	0.337302	1008
2	rs1464221	C	T	0.328373	1008
2	rs12620494	T	C	0.292659	1008
2	rs72816544	T	C	0.292659	1008
2	rs1464220	C	A	0.327381	1008
2	rs12463455	A	T	0.132937	1008
2	rs79799277	G	A	0.00892857	1008
2	rs10165125	A	G	0.0674603	1008
2	rs2243817	C	G	0.808532	1008
2	rs2243825	G	A	0.322421	1008
2	rs2243833	A	G	0.322421	1008
2	rs2243835	G	A	0.322421	1008
2	rs2243837	T	A	0.322421	1008
2	rs2243842	C	T	0.322421	1008
2	rs2243924	A	C	0.322421	1008
2	rs2243927	G	T	0.322421	1008
2	rs2243931	A	G	0.322421	1008
2	rs2243940	A	G	0.323413	1008
2	rs2243942	A	T	0.322421	1008
2	rs2243947	T	G	0.810516	1008
2	rs1805212	T	C	0.324405	1008
2	rs17048858	T	G	0.28869	1008
2	rs1358362	T	C	0.324405	1008
2	rs1401243	A	G	0.324405	1008
2	rs2246784	T	C	0.325397	1008
2	rs2246817	T	G	0.324405	1008
2	rs2246820	C	T	0.127976	1008
2	rs1518672	A	G	0.324405	1008
2	rs2264692	A	G	0.0922619	1008
2	rs2264693	G	A	0.324405	1008
2	rs6545653	C	T	0.810516	1008
2	rs2311314	A	G	0.324405	1008
2	rs2679321	T	C	0.324405	1008
2	rs75863995	G	A	0.0446429	1008
2	rs78948264	T	C	0.00396825	1008
2	rs820961	T	A	0.324405	1008
2	rs7593509	T	C	0.0674603	1008
2	rs820960	C	G	0.323413	1008
2	rs189392338	C	A	0.0109127	1008
2	rs59867912	C	T	0.186508	1008
2	rs10496067	C	G	0.0664683	1008
2	rs939009	G	C	0.289683	1008
2	rs79095225	T	C	0.0823413	1008
2	rs820959	C	T	0.323413	1008
2	rs72816565	G	T	0.281746	1008
2	rs820958	T	C	0.323413	1008
2	rs820957	C	T	0.323413	1008
2	rs820956	G	C	0.325397	1008
2	rs820955	T	A	0.257937	1008
2	rs150988686	G	A	0.0178571	1008
2	rs113808136	A	G	0.0664683	1008
2	rs820954	T	G	0.324405	1008
2	rs820953	A	G	0.798611	1008
2	rs820952	G	A	0.801587	1008
2	rs820951	A	G	0.329365	1008
2	rs820950	G	A	0.330357	1008
2	rs10779944	T	C	0.179563	1008
2	rs820949	T	A	0.323413	1008
2	rs66633371	G	C	0.0664683	1008
2	rs1881019	C	T	0.329365	1008
2	rs1881020	G	A	0.321429	1008
2	rs12991253	A	G	0.0357143	1008
2	rs77186986	T	G	0.00992063	1008
2	rs820971	T	A	0.327381	1008
2	rs820970	T	G	0.0922619	1008
2	rs72816575	T	C	0.0674603	1008
2	rs62160871	C	T	0.180556	1008
2	rs820969	T	C	0.802579	1008
2	rs67843540	T	C	0.0674603	1008
2	rs820968	C	T	0.509921	1008
2	rs820967	G	C	0.125992	1008
2	rs11125715	A	G	0.0337302	1008
2	rs10496068	T	C	0.00694444	1008
2	rs820965	T	C	0.8125	1008
2	rs60621219	A	T	0.00694444	1008
2	rs820964	G	A	0.510913	1008
2	rs820963	C	G	0.806548	1008
2	rs139744825	T	C	0.0218254	1008
2	rs115817758	C	T	0.00793651	1008
2	rs72946197	A	T	0.0674603	1008
2	rs820972	G	C	0.813492	1008
2	rs12611982	C	A	0.247024	1008
2	rs820973	T	C	0.093254	1008
2	rs820974	C	T	0.0922619	1008
2	rs78464690	G	T	0.00793651	1008
2	rs80333710	T	C	0.135913	1008
2	rs75734779	T	A	0.00694444	1008
2	rs820975	A	T	0.811508	1008
2	rs75324748	C	A	0.00694444	1008
2	rs77709134	C	T	0.00396825	1008
2	rs79895454	T	G	0.00694444	1008
2	rs820976	T	C	0.814484	1008
2	rs820977	A	T	0.261905	1008
2	rs820978	T	G	0.814484	1008
2	rs78886668	T	A	0.134921	1008
2	rs79117935	T	C	0.00396825	1008
2	rs2139125	C	T	0.00694444	1008
2	rs2176587	T	C	0.00694444	1008
2	rs77373319	T	A	0.00396825	1008
2	rs7419606	G	C	0.00694444	1008
2	rs75390029	A	C	0.00694444	1008
2	rs72816589	T	A	0.295635	1008
2	rs80316644	T	C	0.00694444	1008
2	rs72816591	T	A	0.295635	1008
2	rs75550486	G	A	0.00694444	1008
2	rs1094179	A	G	0.511905	1008
2	rs1094180	G	C	0.813492	1008
2	rs1518683	A	G	0.00694444	1008
2	rs820979	C	T	0.22619	1008
2	rs72816596	A	G	0.293651	1008
2	rs72816599	A	G	0.293651	1008
2	rs72816601	C	T	0.292659	1008
2	rs75813411	C	G	0.00694444	1008
2	rs820980	C	T	0.811508	1008
2	rs74682882	A	T	0.00694444	1008
2	rs79477540	G	A	0.00595238	1008
2	rs67896451	G	A	0.0664683	1008
2	rs820981	A	C	0.094246	1008
2	rs77722218	T	G	0.00595238	1008
2	rs12463879	A	G	0.77381	1008
2	rs34003936	G	T	0.0337302	1008
2	rs2264698	T	C	0.22619	1008
2	rs6545654	G	T	0.330357	1008
2	rs6742252	T	G	0.294643	1008
2	rs79562364	T	C	0.00297619	1008
2	rs67205399	T	C	0.0674603	1008
2	rs111730733	T	C	0.00595238	1008
2	rs118183069	C	T	0.0168651	1008
2	rs1609170	C	G	0.093254	1008
2	rs2460100	C	G	0.8125	1008
2	rs74627923	C	T	0.0287698	1008
2	rs74719960	A	T	0.0109127	1008
2	rs67002817	G	A	0.251984	1008
2	rs2264599	T	C	0.513889	1008
2	rs6742652	A	G	0.368056	1008
2	rs74260889	G	C	0.134921	1008
2	rs2264700	A	T	0.262897	1008
2	rs2264701	A	G	0.633929	1008
2	rs78073484	T	C	0.00793651	1008
2	rs2460101	A	G	0.262897	1008
2	rs78933592	G	C	0.0813492	1008
2	rs820982	T	C	0.635913	1008
2	rs9789542	C	G	0.294643	1008
2	rs75939231	G	C	0.0109127	1008
2	rs820983	G	A	0.22619	1008
2	rs6750349	A	G	0.294643	1008
2	rs820984	A	G	0.597222	1008
2	rs1094181	A	C	0.8125	1008
2	rs1094182	T	A	0.779762	1008
2	rs10460564	G	T	0.247024	1008
2	rs113576535	C	T	0.0734127	1008
2	rs10192465	G	C	0.881944	1008
2	rs144602429	T	C	0.0208333	1008
2	rs820985	C	T	0.732143	1008
2	rs143978529	T	G	0.117063	1008
2	rs820986	G	A	0.830357	1008
2	rs7594236	T	A	0.0396825	1008
2	rs140549478	T	C	0.0119048	1008
2	rs78109218	C	T	0.0178571	1008
2	rs111547239	C	T	0.0406746	1008
2	rs820987	A	T	0.305556	1008
2	rs820988	T	A	0.220238	1008
2	rs13392012	T	C	0.327381	1008
2	rs58456918	A	G	0.193452	1008
2	rs6746753	G	C	0.0853175	1008
2	rs6728777	G	C	0.670635	1008
2	rs2245166	C	T	0.157738	1008
2	rs2245252	T	C	0.669643	1008
2	rs13389335	A	T	0.21627	1008
2	rs2245262	T	A	0.646825	1008
2	rs2245270	T	C	0.75496	1008
2	rs2245273	T	C	0.156746	1008
2	rs2460102	T	C	0.75496	1008
2	rs4671309	T	C	0.77877	1008
2	rs4671310	G	A	0.798611	1008
2	rs77761682	A	G	0.106151	1008
2	rs6545655	C	G	0.779762	1008
2	rs6545656	G	T	0.776786	1008
2	rs13021425	A	G	0.656746	1008
2	rs73943534	T	C	0.19246	1008
2	rs1527624	C	T	0.758929	1008
2	rs4671311	G	T	0.15873	1008
2	rs1527625	G	A	0.796627	1008
2	rs72818123	G	A	0.0386905	1008
2	rs4671312	A	T	0.444444	1008
2	rs4671313	C	A	0.75496	1008
2	rs117250336	C	T	0.0267857	1008
2	rs4392244	T	A	0.796627	1008
2	rs6749498	C	T	0.64881	1008
2	rs77798008	G	A	0.12004	1008
2	rs12614711	T	G	0.132937	1008
2	rs74936868	A	G	0.0138889	1008
2	rs10865302	A	T	0.64881	1008
2	rs77706056	C	T	0.12004	1008
2	rs13410921	A	C	0.0843254	1008
2	rs1405825	C	T	0.64881	1008
2	rs13388436	G	A	0.121032	1008
2	rs17809425	T	G	0.209325	1008
2	rs72948143	A	G	0.207341	1008
2	rs77882987	A	G	0.0178571	1008
2	rs9309297	G	C	0.190476	1008
2	rs72948146	G	T	0.207341	1008
2	rs4402741	A	G	0.780754	1008
2	rs6761423	G	A	0.431548	1008
2	rs9309298	A	G	0.0843254	1008
2	rs6722978	T	C	0.443452	1008
2	rs6723089	T	C	0.44246	1008
2	rs11125716	C	T	0.64881	1008
2	rs1527626	G	C	0.64881	1008
2	rs72818128	T	C	0.0386905	1008
2	rs1527627	G	A	0.64881	1008
2	rs10186590	A	C	0.64881	1008
2	rs12478965	C	T	0.119048	1008
2	rs13033251	C	A	0.445437	1008
2	rs150690562	A	C	0.0128968	1008
2	rs9309299	G	C	0.0843254	1008
2	rs9309300	T	C	0.529762	1008
2	rs10166539	G	A	0.0843254	1008
2	rs9309301	G	A	0.0843254	1008
2	rs17809625	G	C	0.015873	1008
2	rs17048906	A	G	0.131944	1008
2	rs10496069	A	T	0.0843254	1008
2	rs17048907	T	A	0.133929	1008
2	rs75750351	T	G	0.0436508	1008
2	rs17048908	T	A	0.119048	1008
2	rs78938918	G	T	0.0168651	1008
2	rs11125717	C	T	0.456349	1008
2	rs117231927	G	T	0.119048	1008
2	rs62160894	A	G	0.0763889	1008
2	rs17048911	C	T	0.0287698	1008
2	rs10153799	T	G	0.0843254	1008
2	rs10865303	G	A	0.525794	1008
2	rs12473896	T	C	0.0198413	1008
2	rs11682360	C	T	0.157738	1008
2	rs57817138	A	G	0.0843254	1008
2	rs7580654	T	G	0.6875	1008
2	rs13002578	T	C	0.0277778	1008
2	rs17809900	C	G	0.0386905	1008
2	rs72818137	A	T	0.0386905	1008
2	rs10209498	A	T	0.0843254	1008
2	rs6747684	A	G	0.130952	1008
2	rs34652320	A	G	0.15873	1008
2	rs73943548	C	T	0.0843254	1008
2	rs118103656	G	A	0.0138889	1008
2	rs10166231	A	G	0.685516	1008
2	rs12995922	G	C	0.449405	1008
2	rs13412537	C	G	0.0843254	1008
2	rs78314209	C	T	0.0178571	1008
2	rs6545657	G	C	0.0277778	1008
2	rs72818140	T	A	0.0376984	1008
2	rs73943549	A	T	0.0843254	1008
2	rs13383483	G	A	0.0843254	1008
2	rs17048920	A	G	0.0843254	1008
2	rs13015460	T	C	0.134921	1008
2	rs184686153	A	C	0.133929	1008
2	rs117755261	G	A	0.0367063	1008
2	rs72950023	G	C	0.210317	1008
2	rs79560660	T	G	0.030754	1008
2	rs77208033	A	C	0.0178571	1008
2	rs1527623	A	T	0.666667	1008
2	rs1527622	G	A	0.387897	1008
2	rs78933659	C	T	0.0178571	1008
2	rs68008184	T	C	0.207341	1008
2	rs10197747	T	G	0.0178571	1008
2	rs6718990	G	T	0.0654762	1008
2	rs1918456	C	A	0.696429	1008
2	rs1527621	C	T	0.698413	1008
2	rs13386150	A	G	0.0178571	1008
2	rs4144515	A	G	0.0853175	1008
2	rs28695681	T	A	0.0178571	1008
2	rs17048928	G	A	0.12004	1008
2	rs12713341	G	A	0.581349	1008
2	rs74845171	A	T	0.0178571	1008
2	rs77941826	T	G	0.00892857	1008
2	rs34692565	G	C	0.121032	1008
2	rs17048930	G	A	0.015873	1008
2	rs17810247	C	T	0.160714	1008
2	rs76927096	G	A	0.121032	1008
2	rs10204095	T	C	0.138889	1008
2	rs75588695	A	G	0.0565476	1008
2	rs146531791	C	T	0.00694444	1008
2	rs11125718	A	G	0.170635	1008
2	rs13384136	T	C	0.271825	1008
2	rs111707871	G	C	0.0188492	1008
2	rs10173101	T	C	0.166667	1008
2	rs1527620	T	C	0.58631	1008
2	rs17048933	A	T	0.0853175	1008
2	rs17810344	T	C	0.150794	1008
2	rs75418845	A	G	0.0178571	1008
2	rs10196737	C	T	0.25	1008
2	rs17048934	A	G	0.0843254	1008
2	rs17048935	T	C	0.130952	1008
2	rs12620981	G	C	0.249008	1008
2	rs12621120	G	T	0.0843254	1008
2	rs72818151	T	C	0.0198413	1008
2	rs75596125	T	G	0.0198413	1008
2	rs11899932	G	C	0.149802	1008
2	rs17048946	C	T	0.12004	1008
2	rs6739726	C	A	0.25	1008
2	rs72818152	T	A	0.0198413	1008
2	rs10182953	A	G	0.0863095	1008
2	rs1527619	T	G	0.250992	1008
2	rs1918455	T	G	0.250992	1008
2	rs75830996	G	C	0.12004	1008
2	rs12617284	A	G	0.0853175	1008
2	rs113788054	C	T	0.0178571	1008
2	rs13032912	G	A	0.149802	1008
2	rs9973453	T	G	0.250992	1008
2	rs6748567	G	T	0.0853175	1008
2	rs7561370	T	C	0.650794	1008
2	rs11125719	G	C	0.16369	1008
2	rs13017293	T	A	0.149802	1008
2	rs9789629	A	T	0.251984	1008
2	rs2141216	C	A	0.0198413	1008
2	rs112788170	T	A	0.0178571	1008
2	rs4556961	G	C	0.165675	1008
2	rs12466161	G	T	0.12004	1008
2	rs6718162	T	C	0.0277778	1008
2	rs4318374	C	T	0.137897	1008
2	rs6760315	G	C	0.150794	1008
2	rs10185414	T	C	0.0853175	1008
2	rs4334481	T	A	0.250992	1008
2	rs10173460	C	G	0.250992	1008
2	rs67077841	T	G	0.149802	1008
2	rs10175979	C	T	0.401786	1008
2	rs78725839	C	A	0.0178571	1008
2	rs68010221	G	A	0.150794	1008
2	rs143456486	C	T	0.0605159	1008
2	rs541890796	C	A	0.0198413	1008
2	rs13400392	T	C	0.0724206	1008
2	rs201388082	C	T	0.204365	1008
2	rs373338340	A	T	0.0674603	1008
2	rs6709991	C	T	0.258929	1008
2	rs6725337	T	A	0.258929	1008
2	rs6710285	C	G	0.259921	1008
2	rs1881018	C	G	0.259921	1008
2	rs13022170	A	G	0.151786	1008
2	rs4083228	T	C	0.258929	1008
2	rs1881017	C	G	0.258929	1008
2	rs13414299	T	A	0.258929	1008
2	rs13414385	T	C	0.258929	1008
2	rs1590021	A	T	0.119048	1008
2	rs1590020	A	G	0.0208333	1008
2	rs1918454	G	A	0.0267857	1008
2	rs79779801	C	T	0.119048	1008
2	rs13404527	G	A	0.16369	1008
2	rs11125720	C	T	0.150794	1008
2	rs1569083	G	T	0.579365	1008
2	rs12617208	G	A	0.258929	1008
2	rs35465119	A	G	0.0277778	1008
2	rs12623630	A	G	0.257937	1008
2	rs13430404	A	G	0.257937	1008
2	rs1569082	T	C	0.325397	1008
2	rs76140822	G	C	0.0178571	1008
2	rs1949983	G	A	0.257937	1008
2	rs35189921	A	T	0.015873	1008
2	rs185510324	G	T	0.0188492	1008
2	rs77043830	G	A	0.0178571	1008
2	rs13014264	G	C	0.0168651	1008
2	rs59251805	T	A	0.0625	1008
2	rs1358361	G	A	0.249008	1008
2	rs73943554	A	G	0.0853175	1008
2	rs7577676	T	A	0.249008	1008
2	rs1881016	A	T	0.258929	1008
2	rs1881015	A	T	0.258929	1008
2	rs11125721	G	A	0.145833	1008
2	rs1405824	G	A	0.325397	1008
2	rs80153052	T	C	0.0178571	1008
2	rs13417337	T	C	0.0873016	1008
2	rs7594558	A	T	0.252976	1008
2	rs11898426	T	C	0.145833	1008
2	rs7568237	C	T	0.252976	1008
2	rs1405823	A	G	0.259921	1008
2	rs10166772	A	G	0.259921	1008
2	rs74543441	A	G	0.0178571	1008
2	rs13018268	T	C	0.0267857	1008
2	rs57173959	C	A	0.149802	1008
2	rs2871811	C	A	0.145833	1008
2	rs1918453	C	A	0.25	1008
2	rs77888262	G	C	0.0178571	1008
2	rs72950067	G	C	0.150794	1008
2	rs13430995	T	C	0.257937	1008
2	rs13005758	A	G	0.147817	1008
2	rs76103311	C	T	0.119048	1008
2	rs10173972	A	C	0.257937	1008
2	rs10198189	G	T	0.257937	1008
2	rs60088116	A	T	0.12996	1008
2	rs76890992	T	C	0.0496032	1008
2	rs1918452	G	C	0.0208333	1008
2	rs79676150	C	A	0.0694444	1008
2	rs17048967	C	T	0.119048	1008
2	rs7559938	A	G	0.150794	1008
2	rs13014641	C	T	0.146825	1008
2	rs72800612	G	C	0.0208333	1008
2	rs3942515	A	C	0.257937	1008
2	rs5023704	T	A	0.257937	1008
2	rs7589785	C	A	0.257937	1008
2	rs10180833	A	G	0.579365	1008
2	rs10180846	A	G	0.249008	1008
2	rs10204865	G	A	0.0853175	1008
2	rs112207375	T	C	0.15873	1008
2	rs13428489	G	C	0.0853175	1008
2	rs2141215	G	A	0.579365	1008
2	rs2204625	T	A	0.249008	1008
2	rs79259817	A	T	0.0853175	1008
2	rs58783610	G	C	0.180556	1008
2	rs140687596	A	C	0.0853175	1008
2	rs4671314	A	C	0.328373	1008
2	rs10169653	A	T	0.249008	1008
2	rs117340077	C	T	0.0853175	1008
2	rs75093589	G	A	0.114087	1008
2	rs10193996	G	A	0.0178571	1008
2	rs12619992	C	G	0.0863095	1008
2	rs6731716	C	T	0.25	1008
2	rs17048978	T	C	0.0208333	1008
2	rs12328176	A	G	0.25	1008
2	rs17048981	G	A	0.0863095	1008
2	rs373041002	G	A	0.030754	1008
2	rs138400582	C	G	0.249008	1008
2	rs138065104	C	G	0.0178571	1008
2	rs192421015	A	G	0.0486111	1008
2	rs10193531	A	C	0.356151	1008
2	rs17039663	C	T	0.119048	1008
2	rs10172608	G	A	0.579365	1008
2	rs17810870	C	T	0.149802	1008
2	rs11898116	A	T	0.260913	1008
2	rs10173141	C	T	0.260913	1008
2	rs10196912	A	G	0.261905	1008
2	rs10199287	A	G	0.260913	1008
2	rs17810924	T	G	0.14881	1008
2	rs1527618	A	G	0.252976	1008
2	rs6761873	T	A	0.0178571	1008
2	rs6746760	G	T	0.251984	1008
2	rs13030292	A	G	0.14881	1008
2	rs78736324	A	T	0.0178571	1008
2	rs1405826	T	C	0.409722	1008
2	rs72800618	T	A	0.0208333	1008
2	rs1852563	A	T	0.251984	1008
2	rs10439484	C	A	0.250992	1008
2	rs7564114	T	A	0.250992	1008
2	rs10496070	A	T	0.320437	1008
2	rs17205452	C	T	0.320437	1008
2	rs13008711	C	T	0.015873	1008
2	rs820798	A	T	0.145833	1008
2	rs820797	T	C	0.328373	1008
2	rs17049010	T	G	0.0882937	1008
2	rs79401589	G	A	0.0178571	1008
2	rs820796	G	T	0.579365	1008
2	rs820795	G	A	0.460317	1008
2	rs820794	A	T	0.321429	1008
2	rs76266090	T	C	0.122024	1008
2	rs7569160	G	C	0.0267857	1008
2	rs820793	G	C	0.322421	1008
2	rs13407632	C	T	0.094246	1008
2	rs2695593	T	A	0.322421	1008
2	rs6726391	C	T	0.0178571	1008
2	rs531381416	G	C	0.0119048	1008
2	rs2169168	C	T	0.251984	1008
2	rs2125923	T	C	0.147817	1008
2	rs2125922	C	A	0.323413	1008
2	rs13396046	G	A	0.0178571	1008
2	rs2612308	G	A	0.147817	1008
2	rs2695594	G	A	0.321429	1008
2	rs2695595	C	A	0.693452	1008
2	rs2695596	T	C	0.321429	1008
2	rs2695597	A	G	0.330357	1008
2	rs2695598	C	T	0.321429	1008
2	rs2612307	A	C	0.582341	1008
2	rs2446780	T	C	0.30754	1008
2	rs2695600	A	G	0.568452	1008
2	rs2612306	T	C	0.321429	1008
2	rs116286136	G	A	0.0178571	1008
2	rs2695601	G	A	0.321429	1008
2	rs6748662	A	G	0.0188492	1008
2	rs12479110	A	G	0.133929	1008
2	rs1380695	A	G	0.330357	1008
2	rs13034370	A	T	0.0267857	1008
2	rs1380694	T	C	0.147817	1008
2	rs13420669	T	C	0.094246	1008
2	rs75964651	G	T	0.0744048	1008
2	rs2695602	G	A	0.146825	1008
2	rs2612305	C	T	0.318452	1008
2	rs76581084	G	T	0.12004	1008
2	rs2695603	C	A	0.319444	1008
2	rs28555513	G	A	0.094246	1008
2	rs10203491	T	C	0.165675	1008
2	rs2612304	T	C	0.320437	1008
2	rs12472519	C	T	0.119048	1008
2	rs1405818	G	A	0.590278	1008
2	rs1405819	G	A	0.151786	1008
2	rs6728612	C	T	0.147817	1008
2	rs1460254	T	C	0.14881	1008
2	rs1460253	G	T	0.323413	1008
2	rs1460261	G	A	0.328373	1008
2	rs12623092	T	C	0.0982143	1008
2	rs2612319	T	G	0.329365	1008
2	rs74532811	A	T	0.0257937	1008
2	rs1350694	A	T	0.324405	1008
2	rs2695604	C	T	0.324405	1008
2	rs6741141	G	C	0.149802	1008
2	rs80002573	C	T	0.119048	1008
2	rs2695605	C	T	0.324405	1008
2	rs79971644	A	G	0.0178571	1008
2	rs1460260	A	T	0.326389	1008
2	rs1947669	G	C	0.0208333	1008
2	rs1460259	G	C	0.326389	1008
2	rs79827221	C	T	0.114087	1008
2	rs1947668	G	A	0.0208333	1008
2	rs1380708	T	C	0.321429	1008
2	rs1947667	G	T	0.0208333	1008
2	rs1947666	G	A	0.0208333	1008
2	rs1380707	G	C	0.321429	1008
2	rs72802549	G	C	0.015873	1008
2	rs72802550	G	A	0.015873	1008
2	rs1405820	T	C	0.831349	1008
2	rs68048094	G	A	0.0267857	1008
2	rs1380706	T	C	0.151786	1008
2	rs72802552	T	C	0.0238095	1008
2	rs2612318	C	T	0.31746	1008
2	rs73941606	C	T	0.107143	1008
2	rs1380705	C	T	0.31746	1008
2	rs2178047	C	A	0.319444	1008
2	rs11899467	C	T	0.15377	1008
2	rs78498227	A	G	0.0625	1008
2	rs1527617	C	G	0.710317	1008
2	rs72802554	A	T	0.0218254	1008
2	rs2612317	A	G	0.330357	1008
2	rs74260895	G	C	0.113095	1008
2	rs145152910	C	T	0.015873	1008
2	rs11125724	C	T	0.145833	1008
2	rs1918450	G	A	0.319444	1008
2	rs17049020	C	G	0.105159	1008
2	rs1918451	C	A	0.31746	1008
2	rs2695608	T	C	0.31746	1008
2	rs2695609	C	T	0.318452	1008
2	rs2695610	T	C	0.14881	1008
2	rs17206387	A	C	0.0218254	1008
2	rs2612316	C	T	0.31746	1008
2	rs2695611	T	C	0.31746	1008
2	rs11695122	C	A	0.0218254	1008
2	rs2695612	G	A	0.31746	1008
2	rs76284659	A	T	0.0962302	1008
2	rs1380702	C	A	0.145833	1008
2	rs1405821	G	A	0.31746	1008
2	rs1405822	T	A	0.31746	1008
2	rs141337520	G	T	0.0119048	1008
2	rs72935422	T	C	0.142857	1008
2	rs2612315	C	G	0.14881	1008
2	rs12463961	G	T	0.144841	1008
2	rs73941608	C	G	0.106151	1008
2	rs2695613	G	A	0.316468	1008
2	rs35510894	T	C	0.168651	1008
2	rs34546258	C	G	0.0267857	1008
2	rs75550501	C	T	0.0982143	1008
2	rs2612314	C	T	0.318452	1008
2	rs1380701	T	C	0.318452	1008
2	rs988614	G	A	0.314484	1008
2	rs1380700	G	T	0.314484	1008
2	rs72802565	A	G	0.0218254	1008
2	rs74339623	G	A	0.00793651	1008
2	rs7607771	C	T	0.169643	1008
2	rs2612313	C	T	0.420635	1008
2	rs10185617	T	C	0.167659	1008
2	rs77548005	C	T	0.144841	1008
2	rs2612312	C	T	0.314484	1008
2	rs560416532	A	C	0.0813492	1008
2	rs2695615	T	C	0.319444	1008
2	rs2612311	C	T	0.14881	1008
2	rs2969496	G	T	0.34623	1008
2	rs2950568	C	A	0.35119	1008
2	rs111489927	T	A	0.14881	1008
2	rs148246200	T	C	0.0138889	1008
2	rs2969494	G	A	0.438492	1008
2	rs2969493	G	T	0.147817	1008
2	rs74882983	A	G	0.0763889	1008
2	rs13021827	T	C	0.0486111	1008
2	rs820777	C	A	0.435516	1008
2	rs13000988	A	T	0.0267857	1008
2	rs820775	G	T	0.438492	1008
2	rs820774	A	T	0.147817	1008
2	rs6759367	C	T	0.14881	1008
2	rs59040918	A	G	0.10119	1008
2	rs79183894	G	A	0.125	1008
2	rs72935444	C	G	0.147817	1008
2	rs72935446	T	C	0.14881	1008
2	rs11686330	T	A	0.297619	1008
2	rs1094132	A	T	0.145833	1008
2	rs7591184	A	G	0.297619	1008
2	rs76488827	C	T	0.00793651	1008
2	rs7579094	T	G	0.14881	1008
2	rs7565199	G	T	0.296627	1008
2	rs1350693	G	T	0.297619	1008
2	rs72802573	C	T	0.0208333	1008
2	rs1350692	T	C	0.299603	1008
2	rs13030295	G	C	0.298611	1008
2	rs13404699	C	G	0.298611	1008
2	rs12611454	A	C	0.142857	1008
2	rs73941609	G	A	0.0922619	1008
2	rs144343621	T	A	0.0138889	1008
2	rs1960633	T	A	0.297619	1008
2	rs76592733	T	C	0.143849	1008
2	rs820773	G	C	0.14881	1008
2	rs820772	A	G	0.577381	1008
2	rs2030944	T	C	0.149802	1008
2	rs2030945	T	G	0.296627	1008
2	rs117619360	T	C	0.142857	1008
2	rs2030946	C	G	0.296627	1008
2	rs74519102	C	T	0.125992	1008
2	rs79207120	G	A	0.125992	1008
2	rs820770	C	T	0.588294	1008
2	rs7608173	T	C	0.0267857	1008
2	rs17049026	T	G	0.140873	1008
2	rs820769	T	C	0.707341	1008
2	rs13028428	C	A	0.0267857	1008
2	rs2311732	G	T	0.14881	1008
2	rs2311731	T	G	0.299603	1008
2	rs13035025	A	T	0.299603	1008
2	rs12713356	G	C	0.301587	1008
2	rs73941623	G	T	0.10119	1008
2	rs61174769	G	A	0.269841	1008
2	rs56113430	G	T	0.269841	1008
2	rs60687487	G	A	0.0922619	1008
2	rs11681249	T	C	0.14881	1008
2	rs11125725	G	A	0.14881	1008
2	rs113945575	G	C	0.150794	1008
2	rs147179324	T	C	0.0496032	1008
2	rs6758067	C	A	0.0208333	1008
2	rs2311730	A	C	0.610119	1008
2	rs2871852	G	A	0.139881	1008
2	rs10496071	A	G	0.10119	1008
2	rs7582505	A	G	0.147817	1008
2	rs7609378	G	A	0.14881	1008
2	rs17049029	A	T	0.0615079	1008
2	rs34252109	A	G	0.0128968	1008
2	rs820783	A	C	0.146825	1008
2	rs10496072	T	C	0.150794	1008
2	rs17049030	G	C	0.0396825	1008
2	rs864737	C	T	0.592262	1008
2	rs7586538	A	G	0.123016	1008
2	rs79537108	C	A	0.0198413	1008
2	rs72802583	T	C	0.123016	1008
2	rs75751318	G	C	0.139881	1008
2	rs77111911	T	C	0.139881	1008
2	rs820784	C	T	0.595238	1008
2	rs11681488	C	G	0.0218254	1008
2	rs820785	G	T	0.145833	1008
2	rs4672219	T	C	0.123016	1008
2	rs4671318	T	A	0.0208333	1008
2	rs77767551	C	T	0.122024	1008
2	rs80249421	A	G	0.139881	1008
2	rs72802584	C	T	0.122024	1008
2	rs820786	T	C	0.14881	1008
2	rs820787	A	C	0.14881	1008
2	rs7575554	C	G	0.274802	1008
2	rs820788	C	T	0.59127	1008
2	rs1918457	G	T	0.152778	1008
2	rs139633168	G	A	0.114087	1008
2	rs143333274	C	A	0.0208333	1008
2	rs702868	A	G	0.606151	1008
2	rs72802588	A	G	0.123016	1008
2	rs73941626	A	T	0.102183	1008
2	rs72802590	C	T	0.123016	1008
2	rs143382399	T	A	0.00496032	1008
2	rs820789	C	T	0.145833	1008
2	rs1460256	G	A	0.151786	1008
2	rs820790	G	A	0.59127	1008
2	rs13032488	A	T	0.299603	1008
2	rs58220533	T	C	0.150794	1008
2	rs10199564	T	C	0.279762	1008
2	rs820792	C	A	0.144841	1008
2	rs72802593	T	C	0.0228175	1008
2	rs72802594	C	G	0.122024	1008
2	rs2199271	A	C	0.302579	1008
2	rs820778	G	C	0.145833	1008
2	rs75994698	T	C	0.0178571	1008
2	rs190740675	T	C	0.0128968	1008
2	rs57849110	C	A	0.122024	1008
2	rs702869	G	A	0.146825	1008
2	rs10496073	A	G	0.123016	1008
2	rs17049036	G	A	0.114087	1008
2	rs10496074	A	G	0.0208333	1008
2	rs73941630	G	T	0.093254	1008
2	rs11691853	C	G	0.115079	1008
2	rs820779	G	A	0.145833	1008
2	rs820780	C	A	0.144841	1008
2	rs2204626	C	G	0.268849	1008
2	rs17049038	G	A	0.122024	1008
2	rs17049039	A	G	0.145833	1008
2	rs820781	A	G	0.143849	1008
2	rs11688250	C	A	0.125992	1008
2	rs17207557	G	C	0.151786	1008
2	rs1380697	T	C	0.296627	1008
2	rs138754614	C	A	0.0128968	1008
2	rs1380698	A	G	0.314484	1008
2	rs17812960	A	G	0.154762	1008
2	rs10469877	T	C	0.152778	1008
2	rs1380699	A	G	0.142857	1008
2	rs11125726	T	C	0.152778	1008
2	rs1471256	G	A	0.152778	1008
2	rs150510397	A	T	0.0277778	1008
2	rs820782	T	G	0.425595	1008
2	rs1460257	T	C	0.277778	1008
2	rs6754038	T	C	0.27877	1008
2	rs2695616	G	A	0.852183	1008
2	rs28418278	T	C	0.151786	1008
2	rs34604665	G	C	0.27381	1008
2	rs55638333	T	C	0.434524	1008
2	rs10518829	G	C	0.0456349	1008
2	rs10496075	T	C	0.266865	1008
2	rs1563838	T	A	0.197421	1008
2	rs55985603	C	A	0.249008	1008
2	rs17049053	T	C	0.165675	1008
2	rs7602685	G	A	0.123016	1008
2	rs10191885	A	G	0.165675	1008
2	rs74999644	C	T	0.122024	1008
2	rs146605118	G	A	0.0109127	1008
2	rs17049058	A	G	0.123016	1008
2	rs112623349	A	T	0.122024	1008
2	rs6759349	C	T	0.121032	1008
2	rs2061517	G	A	0.306548	1008
2	rs57688493	A	G	0.147817	1008
2	rs10208463	C	G	0.147817	1008
2	rs10173805	T	C	0.147817	1008
2	rs7594973	C	T	0.0625	1008
2	rs10187352	A	T	0.147817	1008
2	rs13432800	G	A	0.146825	1008
2	rs11679510	T	C	0.14881	1008
2	rs13395477	T	G	0.147817	1008
2	rs10180326	T	A	0.146825	1008
2	rs9789383	C	T	0.15873	1008
2	rs10168059	C	A	0.0843254	1008
2	rs9789400	C	T	0.180556	1008
2	rs13402858	T	C	0.146825	1008
2	rs10186336	T	G	0.146825	1008
2	rs10186774	T	A	0.144841	1008
2	rs4672221	T	A	0.49504	1008
2	rs145601303	C	T	0.0168651	1008
2	rs74511384	T	G	0.0218254	1008
2	rs144787429	G	C	0.0208333	1008
2	rs10196493	T	C	0.753968	1008
2	rs12474313	T	C	0.164683	1008
2	rs6732639	T	C	0.250992	1008
2	rs17049066	A	G	0.0228175	1008
2	rs13012916	T	G	0.18254	1008
2	rs10166717	A	T	0.25	1008
2	rs72804522	G	A	0.0248016	1008
2	rs13394969	C	G	0.123016	1008
2	rs13395805	G	A	0.0863095	1008
2	rs77798286	C	T	0.0674603	1008
2	rs7563127	G	C	0.313492	1008
2	rs35172567	A	T	0.177579	1008
2	rs11125727	G	T	0.203373	1008
2	rs72804525	G	A	0.0228175	1008
2	rs10207248	A	G	0.286706	1008
2	rs13409341	C	A	0.311508	1008
2	rs10190650	G	A	0.110119	1008
2	rs12997934	C	G	0.246032	1008
2	rs13427078	T	C	0.162698	1008
2	rs10193760	C	T	0.497024	1008
2	rs192743675	C	A	0.0198413	1008
2	rs12105506	G	C	0.25	1008
2	rs1350691	A	T	0.834325	1008
2	rs35577149	T	C	0.198413	1008
2	rs11674034	T	C	0.0625	1008
2	rs11690473	C	A	0.0257937	1008
2	rs2871779	T	C	0.261905	1008
2	rs17227355	T	C	0.0625	1008
2	rs11691978	G	A	0.162698	1008
2	rs6740359	G	A	0.185516	1008
2	rs72804529	G	A	0.0257937	1008
2	rs3732135	G	A	0.110119	1008
2	rs13026414	C	T	0.186508	1008
2	rs2871780	T	C	0.213294	1008
2	rs10192425	C	A	0.0753968	1008
2	rs142585662	A	T	0.162698	1008
2	rs77810637	T	C	0.0357143	1008
2	rs6731365	G	A	0.297619	1008
2	rs116908661	T	C	0.0109127	1008
2	rs34793921	T	A	0.0595238	1008
2	rs17227657	T	C	0.0585317	1008
2	rs11125728	C	T	0.220238	1008
2	rs746274	C	T	0.222222	1008
2	rs746275	C	T	0.222222	1008
2	rs60871650	G	A	0.237103	1008
2	rs4672222	T	C	0.121032	1008
2	rs2276680	T	C	0.16369	1008
2	rs7572903	A	G	0.281746	1008
2	rs79510335	C	T	0.0109127	1008
2	rs11885093	C	T	0.303571	1008
2	rs1380703	A	G	0.537698	1008
2	rs6712575	T	C	0.220238	1008
2	rs6712687	T	G	0.0843254	1008
2	rs13386412	C	T	0.0218254	1008
2	rs12612495	C	T	0.265873	1008
2	rs112687944	C	A	0.00992063	1008
2	rs12612649	G	A	0.0992063	1008
2	rs75545859	A	T	0.0992063	1008
2	rs7606466	C	G	0.532738	1008
2	rs10496076	T	C	0.633929	1008
2	rs10496077	T	C	0.19246	1008
2	rs2125924	T	C	0.454365	1008
2	rs6720888	A	G	0.631944	1008
2	rs13402331	T	C	0.635913	1008
2	rs17049085	T	C	0.19246	1008
2	rs13418015	A	G	0.635913	1008
2	rs10180540	G	A	0.0744048	1008
2	rs4671319	G	A	0.428571	1008
2	rs10196378	T	G	0.636905	1008
2	rs2290867	A	C	0.636905	1008
2	rs58218705	C	T	0.133929	1008
2	rs146760493	G	A	0.0327381	1008
2	rs13025126	G	A	0.332341	1008
2	rs10196100	T	C	0.0982143	1008
2	rs10186791	G	A	0.621032	1008
2	rs72618691	T	C	0.249008	1008
2	rs55873931	C	T	0.175595	1008
2	rs41335055	C	T	0.0793651	1008
2	rs12463563	T	G	0.0436508	1008
2	rs13011472	C	G	0.356151	1008
2	rs151014335	A	C	0.0178571	1008
2	rs6709720	A	G	0.619048	1008
2	rs147592685	C	T	0.00793651	1008
2	rs6722461	A	G	0.619048	1008
2	rs2125925	A	G	0.617063	1008
2	rs147440053	T	C	0.00793651	1008
2	rs17049105	A	G	0.186508	1008
2	rs13002041	C	A	0.618056	1008
2	rs3886275	A	C	0.619048	1008
2	rs717817	C	T	0.619048	1008
2	rs7557715	C	T	0.728175	1008
2	rs7567497	A	T	0.62004	1008
2	rs72804548	T	C	0.338294	1008
2	rs79333307	A	G	0.0952381	1008
2	rs11125729	T	C	0.619048	1008
2	rs11679364	T	G	0.62004	1008
2	rs57681866	G	A	0.077381	1008
2	rs17049110	A	G	0.186508	1008
2	rs17049112	T	C	0.186508	1008
2	rs1460255	T	C	0.730159	1008
2	rs79454476	A	C	0.0952381	1008
2	rs17049113	A	G	0.1875	1008
2	rs10204616	A	T	0.622024	1008
2	rs12470174	C	T	0.0496032	1008
2	rs4528741	A	G	0.935516	1008
2	rs76108057	A	G	0.047619	1008
2	rs12997222	C	G	0.623016	1008
2	rs11682175	T	C	0.361111	1008
2	rs67973994	C	T	0.172619	1008
2	rs11688767	A	T	0.372024	1008
2	rs56403013	C	T	0.172619	1008
2	rs6545662	A	G	0.924603	1008
2	rs35442738	T	G	0.175595	1008
2	rs76456440	C	T	0.125992	1008
2	rs17815124	C	T	0.0188492	1008
2	rs13032423	G	A	0.436508	1008
2	rs6719624	C	T	0.173611	1008
2	rs17049114	G	A	0.123016	1008
2	rs17049116	T	G	0.15377	1008
2	rs12990792	G	A	0.621032	1008
2	rs10496078	G	A	0.621032	1008
2	rs13016665	C	A	0.522817	1008
2	rs148886218	G	A	0.0109127	1008
2	rs7561842	C	T	0.622024	1008
2	rs7588492	A	G	0.623016	1008
2	rs10496079	G	C	0.623016	1008
2	rs4316929	C	T	0.895833	1008
2	rs11695135	A	C	0.342262	1008
2	rs76769854	G	T	0.142857	1008
2	rs10204882	T	C	0.146825	1008
2	rs75960077	T	A	0.077381	1008
2	rs77678709	G	C	0.077381	1008
2	rs189636053	A	G	0.0128968	1008
2	rs80266600	G	C	0.0644841	1008
2	rs10865304	G	T	0.622024	1008
2	rs6754296	T	G	0.186508	1008
2	rs6730037	G	A	0.621032	1008
2	rs11898858	G	A	0.621032	1008
2	rs144914935	A	G	0.00793651	1008
2	rs12713358	A	T	0.621032	1008
2	rs6737913	G	A	0.622024	1008
2	rs114998139	G	A	0.1875	1008
2	rs112345168	T	A	0.272817	1008
2	rs6756221	T	C	0.621032	1008
2	rs4296411	A	C	0.622024	1008
2	rs13388489	T	G	0.094246	1008
2	rs146260947	A	T	0.0119048	1008
2	rs6761347	T	A	0.622024	1008
2	rs28489098	C	T	0.094246	1008
2	rs78531773	A	G	0.031746	1008
2	rs1568450	A	G	0.622024	1008
2	rs143407641	T	C	0.00793651	1008
2	rs1568451	T	C	0.893849	1008
2	rs1568452	C	T	0.338294	1008
2	rs188216027	A	C	0.0119048	1008
2	rs13026612	C	T	0.621032	1008
2	rs13026830	C	T	0.621032	1008
2	rs10166481	G	A	0.625992	1008
2	rs12991325	C	T	0.625	1008
2	rs11676055	C	T	0.625992	1008
2	rs118017679	G	A	0.0724206	1008
2	rs76277745	T	A	0.0198413	1008
2	rs35487577	A	G	0.0515873	1008
2	rs1589407	T	C	0.625992	1008
2	rs72804571	G	A	0.124008	1008
2	rs2090793	G	A	0.624008	1008
2	rs4672223	C	A	0.624008	1008
2	rs6545663	A	T	0.624008	1008
2	rs6545664	C	T	0.625	1008
2	rs6545665	G	A	0.625	1008
2	rs2717048	C	T	0.625992	1008
2	rs2683614	G	A	0.625992	1008
2	rs10496080	A	C	0.0962302	1008
2	rs954593	C	T	0.625992	1008
2	rs2683615	C	A	0.625992	1008
2	rs13430437	A	C	0.0952381	1008
2	rs2717066	C	A	0.338294	1008
2	rs2717071	G	A	0.626984	1008
2	rs1851138	T	G	0.893849	1008
2	rs1474215	C	G	0.626984	1008
2	rs2717075	G	C	0.626984	1008
2	rs2683620	A	T	0.626984	1008
2	rs2683619	C	T	0.626984	1008
2	rs2683618	A	G	0.452381	1008
2	rs17049132	C	A	0.121032	1008
2	rs74592516	C	T	0.18254	1008
2	rs2717018	C	T	0.625992	1008
2	rs2683616	G	A	0.625992	1008
2	rs2683628	A	G	0.636905	1008
2	rs137942666	T	C	0.0386905	1008
2	rs2683629	A	G	0.636905	1008
2	rs187664057	A	G	0.0109127	1008
2	rs2953439	T	C	0.636905	1008
2	rs142687393	G	A	0.0763889	1008
2	rs66490669	T	C	0.260913	1008
2	rs7598169	C	T	0.636905	1008
2	rs2953441	C	T	0.626984	1008
2	rs2717046	C	T	0.338294	1008
2	rs1402398	G	A	0.622024	1008
2	rs78113195	T	A	0.0515873	1008
2	rs2717055	G	A	0.625992	1008
2	rs59098844	G	C	0.266865	1008
2	rs1402399	T	C	0.636905	1008
2	rs138508286	T	C	0.031746	1008
2	rs2717054	G	A	0.625992	1008
2	rs2683621	A	G	0.625992	1008
2	rs2717053	G	C	0.625992	1008
2	rs2717052	C	A	0.625992	1008
2	rs1915459	T	C	0.632937	1008
2	rs76955924	T	C	0.0138889	1008
2	rs76385397	C	T	0.047619	1008
2	rs2717050	C	T	0.632937	1008
2	rs2717049	T	C	0.632937	1008
2	rs77876353	A	G	0.0198413	1008
2	rs72804581	T	G	0.186508	1008
2	rs1949613	G	T	0.622024	1008
2	rs2717047	T	A	0.632937	1008
2	rs12185644	C	A	0.633929	1008
2	rs2683625	G	A	0.632937	1008
2	rs2947348	G	A	0.630952	1008
2	rs116939424	G	A	0.0565476	1008
2	rs2953443	C	T	0.632937	1008
2	rs10187670	T	A	0.0744048	1008
2	rs10181653	C	G	0.0763889	1008
2	rs58173631	G	C	0.094246	1008
2	rs2683630	C	G	0.62996	1008
2	rs76391620	C	T	0.0724206	1008
2	rs62142436	A	G	0.0565476	1008
2	rs138869625	C	A	0.0357143	1008
2	rs76472026	C	T	0.115079	1008
2	rs2717076	C	T	0.632937	1008
2	rs117039962	C	G	0.0505952	1008
2	rs2717077	T	G	0.364087	1008
2	rs1520965	C	A	0.632937	1008
2	rs77011057	A	G	0.0763889	1008
2	rs2717079	T	A	0.37004	1008
2	rs17049152	A	C	0.0198413	1008
2	rs10177565	A	G	0.0962302	1008
2	rs2716991	T	G	0.37004	1008
2	rs146782683	C	T	0.0138889	1008
2	rs1106090	G	A	0.465278	1008
2	rs17049167	A	G	0.189484	1008
2	rs1106302	A	T	0.642857	1008
2	rs1851140	T	C	0.359127	1008
2	rs10179365	T	A	0.077381	1008
2	rs2947350	C	T	0.644841	1008
2	rs80256351	C	A	0.0763889	1008
2	rs79017955	C	T	0.077381	1008
2	rs60589532	A	G	0.137897	1008
2	rs17049185	G	T	0.24504	1008
2	rs1607889	A	C	0.646825	1008
2	rs2176931	A	G	0.25	1008
2	rs2204019	G	A	0.642857	1008
2	rs7566332	A	C	0.0337302	1008
2	rs11684106	A	C	0.249008	1008
2	rs2716999	T	C	0.646825	1008
2	rs144984165	G	A	0.0188492	1008
2	rs7600039	C	T	0.180556	1008
2	rs2683622	T	C	0.645833	1008
2	rs2947351	G	T	0.645833	1008
2	rs2953437	T	C	0.645833	1008
2	rs79249366	C	T	0.0248016	1008
2	rs2953438	A	G	0.646825	1008
2	rs68119977	T	G	0.253968	1008
2	rs75081145	G	A	0.0198413	1008
2	rs117349948	G	C	0.113095	1008
2	rs68084872	G	A	0.25	1008
2	rs113069500	C	A	0.0198413	1008
2	rs2953442	C	T	0.611111	1008
2	rs140905120	T	C	0.00892857	1008
2	rs77096422	C	T	0.0952381	1008
2	rs4672225	C	T	0.253968	1008
2	rs117361287	C	T	0.100198	1008
2	rs28457597	T	A	0.078373	1008
2	rs2717074	G	C	0.611111	1008
2	rs2717073	A	G	0.613095	1008
2	rs2683626	T	C	0.611111	1008
2	rs77071813	T	C	0.078373	1008
2	rs145301641	A	C	0.0337302	1008
2	rs2717072	C	T	0.611111	1008
2	rs66985942	T	C	0.25496	1008
2	rs2717070	T	C	0.610119	1008
2	rs13405071	C	T	0.078373	1008
2	rs77446825	C	T	0.0228175	1008
2	rs10445894	A	T	0.604167	1008
2	rs17049201	T	A	0.156746	1008
2	rs2717068	A	C	0.604167	1008
2	rs117636626	G	A	0.0228175	1008
2	rs148652588	T	C	0.00992063	1008
2	rs2717067	G	C	0.350198	1008
2	rs6709037	C	T	0.247024	1008
2	rs17049205	T	C	0.0337302	1008
2	rs17049207	A	G	0.186508	1008
2	rs17231440	G	A	0.0744048	1008
2	rs10167352	A	G	0.284722	1008
2	rs7609303	A	T	0.280754	1008
2	rs7583473	C	T	0.174603	1008
2	rs59159185	T	A	0.0178571	1008
2	rs72806403	C	T	0.133929	1008
2	rs10197268	C	T	0.0724206	1008
2	rs77215085	C	T	0.0238095	1008
2	rs952764	C	A	0.133929	1008
2	rs17828225	G	A	0.0724206	1008
2	rs2717063	C	A	0.616071	1008
2	rs6720288	A	G	0.344246	1008
2	rs2717062	G	A	0.178571	1008
2	rs1533725	T	G	0.345238	1008
2	rs2678910	A	T	0.703373	1008
2	rs2683634	T	C	0.672619	1008
2	rs2678911	G	C	0.387897	1008
2	rs2312140	A	G	0.284722	1008
2	rs2683632	T	C	0.388889	1008
2	rs6709452	T	C	0.134921	1008
2	rs2678913	T	C	0.387897	1008
2	rs2678914	C	G	0.387897	1008
2	rs41439747	G	A	0.284722	1008
2	rs2717060	A	G	0.387897	1008
2	rs79361244	C	T	0.0347222	1008
2	rs4144044	G	A	0.284722	1008
2	rs2678915	C	T	0.672619	1008
2	rs2678916	G	T	0.386905	1008
2	rs2717059	C	G	0.386905	1008
2	rs10178958	G	A	0.285714	1008
2	rs2678917	T	A	0.386905	1008
2	rs2678918	C	T	0.386905	1008
2	rs7595529	A	G	0.225198	1008
2	rs13382798	A	G	0.286706	1008
2	rs1356544	T	C	0.672619	1008
2	rs1356545	T	C	0.672619	1008
2	rs2678919	G	A	0.384921	1008
2	rs72808425	T	C	0.287698	1008
2	rs13392894	C	T	0.287698	1008
2	rs2717058	G	A	0.384921	1008
2	rs138981094	A	G	0.0218254	1008
2	rs2678920	A	T	0.384921	1008
2	rs117142683	T	C	0.014881	1008
2	rs2678922	A	G	0.384921	1008
2	rs2678923	A	C	0.384921	1008
2	rs2717057	C	T	0.386905	1008
2	rs13404388	G	A	0.0753968	1008
2	rs10496082	C	T	0.282738	1008
2	rs2717056	C	T	0.669643	1008
2	rs962288	A	T	0.282738	1008
2	rs2678908	C	T	0.669643	1008
2	rs76580214	G	C	0.0178571	1008
2	rs17049243	T	C	0.0188492	1008
2	rs2678907	A	G	0.392857	1008
2	rs77447799	G	T	0.0178571	1008
2	rs2678906	T	A	0.668651	1008
2	rs13384219	A	G	0.0753968	1008
2	rs884669	A	T	0.282738	1008
2	rs867740	T	C	0.390873	1008
2	rs17049244	T	G	0.188492	1008
2	rs2678905	A	G	0.672619	1008
2	rs2717000	C	G	0.390873	1008
2	rs2717001	C	T	0.672619	1008
2	rs2678904	G	T	0.672619	1008
2	rs2678903	A	G	0.672619	1008
2	rs2678902	G	A	0.391865	1008
2	rs2678901	A	G	0.673611	1008
2	rs6711762	A	G	0.281746	1008
2	rs1040226	G	A	0.281746	1008
2	rs1040225	A	G	0.673611	1008
2	rs1040224	G	C	0.669643	1008
2	rs2678895	A	T	0.387897	1008
2	rs72808434	G	A	0.1875	1008
2	rs2678881	G	A	0.669643	1008
2	rs17049247	A	G	0.0178571	1008
2	rs11895197	A	T	0.281746	1008
2	rs2717002	T	G	0.669643	1008
2	rs11887238	C	A	0.0763889	1008
2	rs112176860	G	A	0.0763889	1008
2	rs2717003	A	G	0.673611	1008
2	rs2717004	C	A	0.669643	1008
2	rs951965	C	A	0.386905	1008
2	rs2717005	A	G	0.391865	1008
2	rs17829368	T	C	0.0138889	1008
2	rs11125736	G	A	0.282738	1008
2	rs2465804	G	A	0.673611	1008
2	rs2465805	C	T	0.389881	1008
2	rs2717007	G	A	0.673611	1008
2	rs2717008	T	C	0.390873	1008
2	rs116641760	T	A	0.0763889	1008
2	rs28765149	T	A	0.281746	1008
2	rs2678909	T	C	0.6875	1008
2	rs2459982	A	C	0.673611	1008
2	rs58174848	T	C	0.281746	1008
2	rs2717010	A	G	0.673611	1008
2	rs2717011	T	C	0.672619	1008
2	rs2717012	C	A	0.386905	1008
2	rs2717013	G	A	0.390873	1008
2	rs10188826	G	A	0.280754	1008
2	rs10189138	G	T	0.156746	1008
2	rs2717014	T	C	0.672619	1008
2	rs114653778	G	A	0.0138889	1008
2	rs2678873	G	A	0.674603	1008
2	rs2678874	T	A	0.391865	1008
2	rs2717015	T	C	0.673611	1008
2	rs2312141	A	T	0.669643	1008
2	rs2312143	G	A	0.392857	1008
2	rs79477059	G	A	0.0178571	1008
2	rs7563883	G	T	0.280754	1008
2	rs2139053	T	C	0.6875	1008
2	rs2139054	A	C	0.673611	1008
2	rs56796021	T	C	0.0178571	1008
2	rs2678879	A	G	0.673611	1008
2	rs11125739	G	T	0.281746	1008
2	rs2678880	C	T	0.671627	1008
2	rs78252150	T	C	0.118056	1008
2	rs2678882	T	A	0.673611	1008
2	rs2717019	T	G	0.669643	1008
2	rs6740106	T	A	0.281746	1008
2	rs2678883	A	G	0.673611	1008
2	rs2717020	T	C	0.391865	1008
2	rs79857928	A	T	0.0763889	1008
2	rs2678884	A	C	0.693452	1008
2	rs2678885	T	G	0.397817	1008
2	rs10194044	C	T	0.0763889	1008
2	rs2717021	G	A	0.397817	1008
2	rs2717022	G	C	0.679563	1008
2	rs2678886	A	G	0.678571	1008
2	rs2717023	C	T	0.677579	1008
2	rs2717024	C	G	0.678571	1008
2	rs7596775	T	C	0.281746	1008
2	rs2678887	C	A	0.675595	1008
2	rs2678888	A	G	0.679563	1008
2	rs2717025	G	T	0.393849	1008
2	rs10204049	C	T	0.281746	1008
2	rs2717026	A	G	0.393849	1008
2	rs2678889	A	G	0.674603	1008
2	rs2678890	C	T	0.673611	1008
2	rs2717027	G	A	0.6875	1008
2	rs113329317	A	G	0.0178571	1008
2	rs151328126	C	A	0.0248016	1008
2	rs2717029	G	T	0.393849	1008
2	rs2717030	T	C	0.393849	1008
2	rs73942239	T	C	0.0763889	1008
2	rs970941	G	A	0.674603	1008
2	rs2717031	T	C	0.674603	1008
2	rs2678891	T	G	0.674603	1008
2	rs2717032	T	C	0.675595	1008
2	rs28718871	T	C	0.675595	1008
2	rs2717034	T	G	0.64881	1008
2	rs2678894	G	C	0.647817	1008
2	rs4603748	G	A	0.204365	1008
2	rs2717035	C	T	0.674603	1008
2	rs2717036	T	C	0.674603	1008
2	rs72808453	A	G	0.1875	1008
2	rs2717038	A	G	0.393849	1008
2	rs1401100	G	T	0.673611	1008
2	rs2717039	G	T	0.391865	1008
2	rs2678896	A	G	0.674603	1008
2	rs2678897	G	A	0.674603	1008
2	rs2717040	T	C	0.674603	1008
2	rs1568252	T	C	0.698413	1008
2	rs1568253	T	C	0.678571	1008
2	rs1568254	C	A	0.674603	1008
2	rs117781343	T	A	0.014881	1008
2	rs1518393	A	C	0.678571	1008
2	rs1518394	A	G	0.679563	1008
2	rs146154616	A	G	0.0763889	1008
2	rs2717041	C	T	0.675595	1008
2	rs72808464	G	C	0.1875	1008
2	rs77902252	T	C	0.0763889	1008
2	rs145463017	G	A	0.00892857	1008
2	rs78104330	G	C	0.0178571	1008
2	rs6545674	A	G	0.0178571	1008
2	rs6545675	A	G	0.282738	1008
2	rs59913344	G	C	0.0178571	1008
2	rs72808468	G	A	0.185516	1008
2	rs77822407	T	C	0.0535714	1008
2	rs79530050	A	G	0.0535714	1008
2	rs76821328	G	A	0.0605159	1008
2	rs60262666	T	C	0.198413	1008
2	rs2717042	C	A	0.675595	1008
2	rs2678900	T	G	0.474206	1008
2	rs61322978	G	T	0.199405	1008
2	rs2717043	C	T	0.675595	1008
2	rs72808472	T	C	0.199405	1008
2	rs79005319	C	T	0.00793651	1008
2	rs72808473	A	G	0.200397	1008
2	rs185894616	T	C	0.00892857	1008
2	rs71418413	T	A	0.00297619	1008
2	rs12053511	A	G	0.0128968	1008
2	rs74335207	C	T	0.0853175	1008
2	rs75332123	G	A	0.104167	1008
2	rs17049262	A	C	0.202381	1008
2	rs61026067	C	T	0.197421	1008
2	rs72808477	G	T	0.195437	1008
2	rs72808478	T	C	0.195437	1008
2	rs60730828	G	C	0.195437	1008
2	rs67034577	T	C	0.202381	1008
2	rs77534782	T	C	0.0793651	1008
2	rs77137412	A	C	0.0753968	1008
2	rs17049270	C	T	0.00793651	1008
2	rs146033272	G	C	0.0168651	1008
2	rs72808481	T	G	0.196429	1008
2	rs72808482	G	T	0.196429	1008
2	rs17049272	C	A	0.196429	1008
2	rs7558693	T	C	0.195437	1008
2	rs144888013	G	A	0.0168651	1008
2	rs147955168	G	A	0.093254	1008
2	rs17049273	C	T	0.195437	1008
2	rs71418416	A	G	0.0753968	1008
2	rs143644429	C	G	0.0753968	1008
2	rs55786752	T	C	0.201389	1008
2	rs2030237	A	G	0.486111	1008
2	rs932188	A	T	0.701389	1008
2	rs138746568	G	A	0.0138889	1008
2	rs12622856	G	T	0.264881	1008
2	rs17049278	T	C	0.205357	1008
2	rs72808484	A	C	0.205357	1008
2	rs72808485	C	A	0.197421	1008
2	rs12713370	A	G	0.69246	1008
2	rs80284681	A	G	0.078373	1008
2	rs10172295	G	A	0.454365	1008
2	rs12470403	T	C	0.205357	1008
2	rs76227152	A	C	0.0714286	1008
2	rs57471952	T	C	0.0168651	1008
2	rs143561064	C	T	0.0138889	1008
2	rs4672226	C	T	0.473214	1008
2	rs12476222	A	C	0.201389	1008
2	rs145540139	C	G	0.0198413	1008
2	rs12463540	C	T	0.200397	1008
2	rs72808488	C	T	0.199405	1008
2	rs75221128	G	A	0.0257937	1008
2	rs75914686	C	T	0.078373	1008
2	rs78448023	C	T	0.0327381	1008
2	rs72808489	C	T	0.200397	1008
2	rs56370078	C	T	0.200397	1008
2	rs113963370	T	C	0.0168651	1008
2	rs1518395	A	G	0.69246	1008
2	rs1607378	T	C	0.206349	1008
2	rs58995859	C	T	0.199405	1008
2	rs146293558	A	G	0.00992063	1008
2	rs72808490	T	C	0.200397	1008
2	rs67993785	G	A	0.200397	1008
2	rs6732310	T	C	0.679563	1008
2	rs80088616	G	A	0.0168651	1008
2	rs144251767	G	T	0.0138889	1008
2	rs6717480	C	A	0.457341	1008
2	rs72808491	G	T	0.199405	1008
2	rs6545677	A	G	0.679563	1008
2	rs17049282	G	C	0.205357	1008
2	rs1518396	C	T	0.200397	1008
2	rs1518397	C	T	0.199405	1008
2	rs117054831	G	A	0.0496032	1008
2	rs1518398	T	C	0.205357	1008
2	rs34821621	C	T	0.199405	1008
2	rs6758465	A	G	0.209325	1008
2	rs74888656	G	A	0.102183	1008
2	rs60748064	T	C	0.0972222	1008
2	rs61452738	T	C	0.0704365	1008
2	rs78603490	G	A	0.102183	1008
2	rs10496083	T	G	0.0972222	1008
2	rs142136101	A	G	0.00992063	1008
2	rs17049284	C	A	0.102183	1008
2	rs77622099	G	A	0.0168651	1008
2	rs188471633	A	T	0.00992063	1008
2	rs10496084	C	T	0.200397	1008
2	rs79200357	A	C	0.015873	1008
2	rs56136700	A	G	0.206349	1008
2	rs2312147	T	C	0.674603	1008
2	rs72808494	G	A	0.202381	1008
2	rs17049286	G	A	0.0992063	1008
2	rs78704162	T	C	0.078373	1008
2	rs17049288	G	A	0.202381	1008
2	rs67880350	G	A	0.202381	1008
2	rs67919965	T	C	0.204365	1008
2	rs117981189	C	T	0.0198413	1008
2	rs117731748	G	C	0.0555556	1008
2	rs115659806	G	A	0.206349	1008
2	rs13405605	A	G	0.0922619	1008
2	rs7573056	A	C	0.536706	1008
2	rs6755324	G	T	0.113095	1008
2	rs10496085	A	G	0.115079	1008
2	rs1518399	C	T	0.664683	1008
2	rs17049294	A	T	0.0644841	1008
2	rs17049295	C	G	0.0863095	1008
2	rs146174939	G	A	0.0198413	1008
2	rs7561688	C	T	0.525794	1008
2	rs79127661	C	A	0.0863095	1008
2	rs62140008	A	T	0.525794	1008
2	rs72808498	C	G	0.123016	1008
2	rs6545679	G	C	0.124008	1008
2	rs72808500	A	G	0.124008	1008
2	rs1518400	C	T	0.21627	1008
2	rs1518401	G	A	0.139881	1008
2	rs72808501	C	T	0.124008	1008
2	rs17049296	T	C	0.015873	1008
2	rs6719889	T	C	0.139881	1008
2	rs4672228	T	C	0.451389	1008
2	rs1401101	A	T	0.123016	1008
2	rs17049298	T	C	0.014881	1008
2	rs7568266	G	C	0.526786	1008
2	rs59378271	A	T	0.015873	1008
2	rs55723561	C	G	0.125	1008
2	rs59309072	A	G	0.139881	1008
2	rs17049299	A	T	0.125	1008
2	rs60152647	C	T	0.015873	1008
2	rs28583109	T	C	0.536706	1008
2	rs112016302	C	T	0.015873	1008
2	rs35876471	A	G	0.119048	1008
2	rs12471043	C	T	0.115079	1008
2	rs17049305	T	C	0.539683	1008
2	rs17049308	A	G	0.116071	1008
2	rs72810305	G	A	0.112103	1008
2	rs72810306	G	A	0.113095	1008
2	rs6732965	C	G	0.112103	1008
2	rs74563533	G	A	0.0168651	1008
2	rs61548822	T	C	0.117063	1008
2	rs72810307	A	G	0.116071	1008
2	rs72810308	T	C	0.118056	1008
2	rs12470851	A	G	0.114087	1008
2	rs10210198	C	T	0.115079	1008
2	rs13033536	G	A	0.46131	1008
2	rs10171955	A	G	0.131944	1008
2	rs34191187	A	G	0.115079	1008
2	rs77102509	T	G	0.015873	1008
2	rs78281185	T	C	0.0168651	1008
2	rs138272356	T	C	0.0337302	1008
2	rs728574	A	G	0.112103	1008
2	rs17830749	T	C	0.0863095	1008
2	rs12478718	C	A	0.109127	1008
2	rs375479083	C	T	0.014881	1008
2	rs17049312	A	G	0.112103	1008
2	rs55856965	A	C	0.112103	1008
2	rs11898024	A	C	0.113095	1008
2	rs67484511	T	A	0.110119	1008
2	rs72810316	T	C	0.112103	1008
2	rs17049314	T	C	0.112103	1008
2	rs17049316	C	G	0.112103	1008
2	rs72810317	C	T	0.109127	1008
2	rs140939869	T	C	0.0119048	1008
2	rs17049318	A	G	0.0168651	1008
2	rs1518404	T	A	0.0257937	1008
2	rs1518403	G	A	0.107143	1008
2	rs13014613	C	T	0.543651	1008
2	rs6713551	C	T	0.127976	1008
2	rs76936805	G	C	0.0426587	1008
2	rs10188390	C	G	0.116071	1008
2	rs72810318	G	A	0.112103	1008
2	rs961522	T	C	0.585317	1008
2	rs968850	C	G	0.115079	1008
2	rs986512	G	A	0.58631	1008
2	rs141765658	A	G	0.0297619	1008
2	rs4672229	C	A	0.454365	1008
2	rs72810320	A	G	0.114087	1008
2	rs139075424	T	C	0.114087	1008
2	rs112226141	C	G	0.114087	1008
2	rs192039759	A	C	0.0138889	1008
2	rs72810323	A	G	0.0873016	1008
2	rs3771203	A	C	0.114087	1008
2	rs75122164	G	A	0.00992063	1008
2	rs17049321	A	G	0.112103	1008
2	rs115529424	C	T	0.113095	1008
2	rs3771204	A	C	0.0168651	1008
2	rs72810325	T	C	0.114087	1008
2	rs142298211	C	T	0.00992063	1008
2	rs138696609	T	C	0.0119048	1008
2	rs1371212	T	C	0.111111	1008
2	rs149451116	C	A	0.0138889	1008
2	rs75297255	T	C	0.0168651	1008
2	rs79521235	A	G	0.0277778	1008
2	rs78831119	A	G	0.0168651	1008
2	rs150975283	T	A	0.014881	1008
2	rs3771206	C	T	0.0168651	1008
2	rs968653	A	G	0.675595	1008
2	rs10205421	G	A	0.674603	1008
2	rs143086441	T	G	0.0138889	1008
2	rs10188070	A	G	0.679563	1008
2	rs2196806	C	T	0.0168651	1008
2	rs13386389	C	G	0.157738	1008
2	rs117450830	A	G	0.0813492	1008
2	rs73942293	A	G	0.0228175	1008
2	rs117207297	C	T	0.0337302	1008
2	rs78323352	C	T	0.0168651	1008
2	rs28452374	G	A	0.0882937	1008
2	rs12467842	G	C	0.0734127	1008
2	rs141394127	A	G	0.0128968	1008
2	rs72810332	C	T	0.144841	1008
2	rs184338377	C	A	0.00892857	1008
2	rs76371772	C	T	0.0436508	1008
2	rs1439269	G	A	0.250992	1008
2	rs72810334	G	A	0.144841	1008
2	rs115903989	G	A	0.0843254	1008
2	rs1078191	G	A	0.144841	1008
2	rs13392156	G	T	0.0833333	1008
2	rs72618692	C	T	0.0525794	1008
2	rs7577299	T	C	0.0188492	1008
2	rs13399695	G	T	0.270833	1008
2	rs13402655	C	T	0.0843254	1008
2	rs72810337	G	T	0.166667	1008
2	rs12620940	T	C	0.703373	1008
2	rs77808574	G	A	0.0178571	1008
2	rs75018627	A	T	0.0178571	1008
2	rs2165105	G	C	0.257937	1008
2	rs146453379	A	G	0.0535714	1008
2	rs13414973	T	G	0.103175	1008
2	rs77495955	A	G	0.0178571	1008
2	rs13430450	A	G	0.103175	1008
2	rs1051061	A	G	0.411706	1008
2	rs13386998	A	C	0.103175	1008
2	rs13424099	G	A	0.0843254	1008
2	rs2118899	A	C	0.701389	1008
2	rs2118898	T	C	0.282738	1008
2	rs190371855	T	G	0.014881	1008
2	rs74840946	A	G	0.0238095	1008
2	rs187828329	T	A	0.014881	1008
2	rs12473840	G	T	0.167659	1008
2	rs13001078	A	G	0.103175	1008
2	rs13008111	G	A	0.0892857	1008
2	rs34287580	T	G	0.103175	1008
2	rs13384786	T	G	0.0892857	1008
2	rs75070384	T	C	0.014881	1008
2	rs17049334	A	G	0.0168651	1008
2	rs17049339	G	C	0.0168651	1008
2	rs79502299	T	C	0.0357143	1008
2	rs76367119	A	G	0.0168651	1008
2	rs186318648	C	T	0.0138889	1008
2	rs149157566	T	C	0.00793651	1008
2	rs146826584	A	G	0.0386905	1008
2	rs10198382	A	C	0.0912698	1008
2	rs13033987	G	A	0.0843254	1008
2	rs186271520	A	G	0.0208333	1008
2	rs2118897	C	G	0.0674603	1008
2	rs1016771	T	C	0.424603	1008
2	rs10167028	C	G	0.0902778	1008
2	rs1025754	C	T	0.255952	1008
2	rs10496086	G	T	0.0674603	1008
2	rs13011711	A	G	0.424603	1008
2	rs6722988	T	C	0.27877	1008
2	rs10203887	A	T	0.0843254	1008
2	rs199961577	C	T	0.0486111	1008
2	rs146303969	G	A	0.047619	1008
2	rs376801433	A	G	0.0615079	1008
2	rs145085611	C	T	0.0287698	1008
2	rs113508144	G	A	0.411706	1008
2	rs13018289	C	T	0.00496032	1008
2	rs141195991	G	A	0.0853175	1008
2	rs148014864	A	C	0.0843254	1008
2	rs141041411	C	T	0.0496032	1008
2	rs111493016	G	A	0.193452	1008
2	rs146293415	C	T	0.176587	1008
2	rs111258777	T	C	0.0168651	1008
2	rs201080071	G	C	0.0119048	1008
2	rs117508142	G	A	0.0803571	1008
2	rs17049351	A	G	0.0168651	1008
2	rs57176368	T	C	0.197421	1008
2	rs75686748	C	A	0.0843254	1008
2	rs11125742	C	T	0.188492	1008
2	rs11125743	A	T	0.188492	1008
2	rs7558007	A	G	0.998016	1008
2	rs17182870	T	C	0.0853175	1008
2	rs2043890	G	A	0.695437	1008
2	rs79972225	A	G	0.0138889	1008
2	rs3771209	A	G	0.014881	1008
2	rs3771210	T	A	0.0228175	1008
2	rs3771211	A	G	0.0168651	1008
2	rs3771212	C	T	0.0168651	1008
2	rs3771213	G	A	0.410714	1008
2	rs139499562	T	C	0.0208333	1008
2	rs3771214	T	G	0.0982143	1008
2	rs74546830	G	A	0.0337302	1008
2	rs2304642	G	A	0.0505952	1008
2	rs10496087	C	G	0.0456349	1008
2	rs17183100	A	G	0.0853175	1008
2	rs193172700	A	G	0.00992063	1008
2	rs564481075	T	C	0.00694444	1008
2	rs12999901	G	A	0.416667	1008
2	rs11678320	G	A	0.417659	1008
2	rs77547032	G	C	0.0843254	1008
2	rs17049366	A	C	0.0168651	1008
2	rs3771215	T	A	0.179563	1008
2	rs150582580	C	T	0.0168651	1008
2	rs76569295	A	G	0.0168651	1008
2	rs190810193	G	A	0.00793651	1008
2	rs72810350	G	C	0.0446429	1008
2	rs62140014	T	C	0.416667	1008
2	rs72810351	C	T	0.0446429	1008
2	rs117700020	T	C	0.0119048	1008
2	rs74599659	C	G	0.0168651	1008
2	rs72810352	C	T	0.0446429	1008
2	rs13410228	G	A	0.214286	1008
2	rs190381937	A	G	0.0128968	1008
2	rs115632484	A	G	0.0168651	1008
2	rs6727746	C	T	0.315476	1008
2	rs6714952	C	T	0.207341	1008
2	rs77676988	T	C	0.0168651	1008
2	rs12713372	T	C	0.477183	1008
2	rs12713373	A	T	0.478175	1008
2	rs12472026	G	A	0.470238	1008
2	rs12996679	C	T	0.460317	1008
2	rs10172212	A	C	0.698413	1008
2	rs35248619	T	A	0.41369	1008
2	rs35844949	G	A	0.475198	1008
2	rs12475192	G	T	0.0446429	1008
2	rs57390191	G	C	0.41369	1008
2	rs848294	T	C	0.305556	1008
2	rs848293	G	A	0.496032	1008
2	rs17049378	A	C	0.0823413	1008
2	rs13427491	G	T	0.215278	1008
2	rs7596038	C	T	0.507937	1008
2	rs17049381	T	G	0.10119	1008
2	rs848292	T	C	0.694444	1008
2	rs10184957	G	T	0.207341	1008
2	rs3732136	C	T	0.275794	1008
2	rs848291	A	G	0.588294	1008
2	rs848290	A	T	0.00198413	1008
2	rs10445895	T	C	0.0168651	1008
2	rs10445896	G	A	0.0168651	1008
2	rs12624152	T	G	0.219246	1008
2	rs146061251	T	C	0.00992063	1008
2	rs848289	A	T	0.297619	1008
2	rs35773188	A	T	0.219246	1008
2	rs848288	T	C	0.28869	1008
2	rs149731356	T	C	0.00694444	1008
2	rs11903456	C	T	0.335317	1008
2	rs848287	C	T	0.292659	1008
2	rs848286	T	C	0.404762	1008
2	rs848285	T	G	0.303571	1008
2	rs13417865	G	C	0.102183	1008
2	rs13032851	T	C	0.220238	1008
2	rs1100191	A	G	0.691468	1008
2	rs57267169	G	A	0.215278	1008
2	rs12469873	A	G	0.0694444	1008
2	rs36000054	G	A	0.0525794	1008
2	rs62140034	C	G	0.103175	1008
2	rs144304783	T	C	0.0109127	1008
2	rs56028716	G	C	0.0525794	1008
2	rs1100190	G	C	0.296627	1008
2	rs144960637	G	A	0.0198413	1008
2	rs6752935	G	A	0.215278	1008
2	rs146866155	A	T	0.103175	1008
2	rs188681684	A	G	0.0515873	1008
2	rs199860158	T	C	0.0188492	1008
2	rs112109001	A	G	0.0168651	1008
2	rs2691672	A	G	0.686508	1008
2	rs72810360	C	T	0.0704365	1008
2	rs113273275	A	G	0.0704365	1008
2	rs78928766	C	T	0.318452	1008
2	rs140698680	A	G	0.102183	1008
2	rs117808081	C	T	0.0188492	1008
2	rs80225324	A	G	0.102183	1008
2	rs11687051	A	T	0.00694444	1008
2	rs145482520	A	C	0.102183	1008
2	rs115084101	C	A	0.214286	1008
2	rs114792936	C	T	0.102183	1008
2	rs55809167	G	T	0.217262	1008
2	rs7558066	C	T	0.218254	1008
2	rs848282	C	T	0.680556	1008
2	rs848281	A	T	0.680556	1008
2	rs118086552	C	G	0.030754	1008
2	rs78035081	T	C	0.0535714	1008
2	rs34335951	A	G	0.214286	1008
2	rs768298	C	T	0.385913	1008
2	rs3771216	T	C	0.422619	1008
2	rs181434409	A	G	0.00694444	1008
2	rs848280	T	C	0.71627	1008
2	rs3755296	A	G	0.217262	1008
2	rs72810363	G	A	0.0287698	1008
2	rs10490253	T	C	0.0992063	1008
2	rs2098344	C	T	0.399802	1008
2	rs10178325	G	A	0.10119	1008
2	rs140991591	G	A	0.00892857	1008
2	rs13023405	A	T	0.213294	1008
2	rs1100188	C	A	0.705357	1008
2	rs17049394	A	G	0.0853175	1008
2	rs13421853	T	C	0.102183	1008
2	rs17049396	A	G	0.103175	1008
2	rs848279	C	A	0.710317	1008
2	rs187210033	A	T	0.0347222	1008
2	rs72810371	T	C	0.0992063	1008
2	rs848278	A	G	0.720238	1008
2	rs11125745	G	C	0.161706	1008
2	rs62140040	T	C	0.0992063	1008
2	rs62140041	T	C	0.0992063	1008
2	rs3755297	G	C	0.00892857	1008
2	rs1011314	C	T	0.387897	1008
2	rs11903212	C	T	0.220238	1008
2	rs13006005	T	C	0.22123	1008
2	rs3771218	T	C	0.166667	1008
2	rs147079306	G	C	0.030754	1008
2	rs12476829	C	T	0.0525794	1008
2	rs17049403	A	C	0.103175	1008
2	rs72810375	G	A	0.102183	1008
2	rs72810377	T	C	0.10119	1008
2	rs72810378	A	G	0.10119	1008
2	rs57344611	A	T	0.102183	1008
2	rs146100716	T	A	0.0625	1008
2	rs62140043	C	A	0.10119	1008
2	rs17049406	A	T	0.10119	1008
2	rs17049408	T	C	0.10119	1008
2	rs1404460	T	C	0.220238	1008
2	rs1404459	G	C	0.219246	1008
2	rs62140045	T	C	0.102183	1008
2	rs1404458	C	A	0.0228175	1008
2	rs3821211	A	T	0.0615079	1008
2	rs1404457	A	T	0.217262	1008
2	rs12475594	A	G	0.0694444	1008
2	rs62140046	T	C	0.10119	1008
2	rs6709533	T	A	0.218254	1008
2	rs35925771	C	T	0.217262	1008
2	rs113506287	T	C	0.0168651	1008
2	rs848284	A	T	0.68254	1008
2	rs112234416	G	A	0.0694444	1008
2	rs35341336	A	G	0.102183	1008
2	rs17049416	G	C	0.0535714	1008
2	rs79405536	A	T	0.015873	1008
2	rs17049417	A	G	0.0535714	1008
2	rs3821212	T	A	0.31746	1008
2	rs62140047	T	C	0.0982143	1008
2	rs6709460	C	G	0.684524	1008
2	rs13422760	A	C	0.220238	1008
2	rs72810385	T	C	0.0535714	1008
2	rs72618694	T	C	0.290675	1008
2	rs12470316	C	T	0.388889	1008
2	rs12474593	T	C	0.0535714	1008
2	rs62140048	G	C	0.0982143	1008
2	rs6725148	C	T	0.0714286	1008
2	rs62140049	G	A	0.10119	1008
2	rs112187740	C	T	0.0545635	1008
2	rs62140050	T	G	0.0982143	1008
2	rs17049420	T	C	0.105159	1008
2	rs13418724	G	A	0.103175	1008
2	rs3771220	T	C	0.321429	1008
2	rs3771221	T	A	0.290675	1008
2	rs62140051	A	G	0.103175	1008
2	rs60176808	G	C	0.102183	1008
2	rs57033851	A	G	0.104167	1008
2	rs79064653	G	A	0.0168651	1008
2	rs58059919	G	A	0.103175	1008
2	rs12477242	C	G	0.292659	1008
2	rs28588526	T	C	0.100198	1008
2	rs7594702	C	G	0.0714286	1008
2	rs79588315	A	G	0.0168651	1008
2	rs17049422	C	T	0.0982143	1008
2	rs72810393	G	C	0.0992063	1008
2	rs112144223	T	C	0.0238095	1008
2	rs72810394	G	A	0.0565476	1008
2	rs6761301	A	C	0.393849	1008
2	rs28668929	A	G	0.10119	1008
2	rs72810396	T	C	0.102183	1008
2	rs3771222	C	T	0.218254	1008
2	rs56246409	A	G	0.0168651	1008
2	rs79572158	T	C	0.218254	1008
2	rs3771224	C	T	0.289683	1008
2	rs7561771	T	A	0.217262	1008
2	rs17049423	T	C	0.0565476	1008
2	rs80099621	G	A	0.0238095	1008
2	rs72618695	C	G	0.287698	1008
2	rs2110664	C	A	0.291667	1008
2	rs192652413	G	A	0.0138889	1008
2	rs11889211	G	A	0.0724206	1008
2	rs72812352	T	A	0.0555556	1008
2	rs72618696	T	C	0.295635	1008
2	rs12988249	A	G	0.217262	1008
2	rs34556232	C	T	0.21627	1008
2	rs56730649	A	G	0.0734127	1008
2	rs79268223	T	C	0.0168651	1008
2	rs6735296	A	T	0.0714286	1008
2	rs4395240	G	C	0.0714286	1008
2	rs72812357	C	T	0.0714286	1008
2	rs2192690	C	A	0.0853175	1008
2	rs17049425	A	G	0.410714	1008
2	rs72812358	G	C	0.0753968	1008
2	rs12713377	C	G	0.305556	1008
2	rs112103317	A	C	0.015873	1008
2	rs17049429	G	A	0.0714286	1008
2	rs117539972	A	G	0.015873	1008
2	rs13422644	A	C	0.078373	1008
2	rs141717093	T	C	0.0297619	1008
2	rs17326957	G	A	0.0545635	1008
2	rs56705143	A	T	0.0753968	1008
2	rs2192689	C	T	0.0545635	1008
2	rs2215962	G	A	0.030754	1008
2	rs2215961	C	G	0.698413	1008
2	rs9309304	T	C	0.292659	1008
2	rs12616896	G	T	0.219246	1008
2	rs17049431	G	A	0.10119	1008
2	rs11686281	G	A	0.28869	1008
2	rs13411119	G	A	0.289683	1008
2	rs61746304	T	C	0.218254	1008
2	rs13014231	C	T	0.214286	1008
2	rs17398871	T	C	0.0615079	1008
2	rs6753170	T	C	0.587302	1008
2	rs71418485	C	G	0.214286	1008
2	rs11900584	G	A	0.078373	1008
2	rs10170257	T	G	0.585317	1008
2	rs11901899	G	A	0.289683	1008
2	rs11690710	A	G	0.291667	1008
2	rs76261327	T	C	0.015873	1008
2	rs78547376	T	C	0.0178571	1008
2	rs143880166	T	C	0.0109127	1008
2	rs13420084	T	C	0.19246	1008
2	rs878079	A	G	0.0406746	1008
2	rs13012480	T	A	0.520833	1008
2	rs11894186	G	A	0.519841	1008
2	rs13017949	T	A	0.191468	1008
2	rs140011653	G	A	0.0376984	1008
2	rs56394605	T	G	0.313492	1008
2	rs72618697	T	C	0.313492	1008
2	rs9789483	A	G	0.507937	1008
2	rs9789714	C	A	0.507937	1008
2	rs182604147	T	C	0.00793651	1008
2	rs7593531	G	A	0.313492	1008
2	rs7593369	C	T	0.506944	1008
2	rs9973912	G	A	0.19246	1008
2	rs62141880	C	T	0.3125	1008
2	rs9973679	C	G	0.194444	1008
2	rs59187049	T	C	0.313492	1008
2	rs62141882	C	T	0.313492	1008
2	rs75499011	G	A	0.015873	1008
2	rs4672233	G	A	0.47619	1008
2	rs10164831	T	A	0.0882937	1008
2	rs6739403	C	T	0.475198	1008
2	rs10490251	G	A	0.309524	1008
2	rs12713378	C	T	0.195437	1008
2	rs34613444	T	G	0.198413	1008
2	rs7560589	T	C	0.505952	1008
2	rs12618143	A	G	0.196429	1008
2	rs11125746	G	A	0.521825	1008
2	rs11125747	C	G	0.519841	1008
2	rs10169479	G	A	0.477183	1008
2	rs10172475	G	A	0.47619	1008
2	rs112144830	T	C	0.0168651	1008
2	rs13004158	C	T	0.47619	1008
2	rs13004543	G	A	0.47619	1008
2	rs114307398	G	A	0.103175	1008
2	rs6706369	G	T	0.689484	1008
2	rs75946082	G	C	0.107143	1008
2	rs79267312	G	C	0.105159	1008
2	rs12614056	T	A	0.195437	1008
2	rs17398913	C	T	0.298611	1008
2	rs4349335	G	A	0.488095	1008
2	rs2024412	C	G	0.486111	1008
2	rs2024411	T	G	0.485119	1008
2	rs2024410	C	T	0.484127	1008
2	rs12713379	G	C	0.510913	1008
2	rs4340496	T	C	0.031746	1008
2	rs146954303	A	T	0.0347222	1008
2	rs10490250	A	C	0.196429	1008
2	rs34574366	T	G	0.195437	1008
2	rs10178765	C	T	0.197421	1008
2	rs60851549	G	T	0.195437	1008
2	rs61292864	C	T	0.195437	1008
2	rs11891166	C	A	0.195437	1008
2	rs17049445	C	T	0.319444	1008
2	rs11891414	C	T	0.195437	1008
2	rs725451	C	G	0.195437	1008
2	rs725452	A	G	0.196429	1008
2	rs79552993	T	A	0.0168651	1008
2	rs79833421	T	C	0.0198413	1008
2	rs117982678	T	A	0.047619	1008
2	rs7355437	G	T	0.193452	1008
2	rs7355439	G	C	0.193452	1008
2	rs2861376	A	G	0.194444	1008
2	rs2215960	T	C	0.193452	1008
2	rs78423695	T	C	0.0168651	1008
2	rs1156588	A	G	0.193452	1008
2	rs2861377	G	A	0.190476	1008
2	rs11125748	C	A	0.19246	1008
2	rs34692015	T	G	0.194444	1008
2	rs76817771	G	T	0.015873	1008
2	rs10490249	T	A	0.173611	1008
2	rs72618698	T	C	0.0664683	1008
2	rs76582067	C	T	0.015873	1008
2	rs12615658	A	G	0.173611	1008
2	rs13399274	A	G	0.172619	1008
2	rs11885675	T	A	0.0188492	1008
2	rs11901569	C	T	0.0188492	1008
2	rs11886987	T	C	0.0188492	1008
2	rs78656246	A	T	0.0376984	1008
2	rs12151813	G	A	0.173611	1008
2	rs13412643	G	C	0.173611	1008
2	rs12713381	C	G	0.19246	1008
2	rs9646985	T	C	0.184524	1008
2	rs7595474	T	C	0.203373	1008
2	rs146881164	G	A	0.0238095	1008
2	rs17049453	A	T	0.031746	1008
2	rs11899695	G	A	0.0188492	1008
2	rs75919783	C	T	0.0238095	1008
2	rs13002128	T	G	0.184524	1008
2	rs35459416	A	G	0.180556	1008
2	rs72618699	G	A	0.0525794	1008
2	rs112263934	A	G	0.015873	1008
2	rs76040634	T	G	0.015873	1008
2	rs10168877	C	T	0.199405	1008
2	rs137894903	G	A	0.0426587	1008
2	rs538574834	C	T	0.00793651	1008
2	rs142105616	C	T	0.0446429	1008
2	rs79697528	C	A	0.015873	1008
2	rs10188654	T	C	0.172619	1008
2	rs62141886	A	G	0.320437	1008
2	rs79129674	G	C	0.0168651	1008
2	rs76964157	C	A	0.015873	1008
2	rs77570062	T	C	0.0376984	1008
2	rs148061228	C	T	0.0238095	1008
2	rs76717969	G	A	0.014881	1008
2	rs34520788	A	T	0.0595238	1008
2	rs148803215	C	T	0.0109127	1008
2	rs34286598	G	A	0.179563	1008
2	rs75494757	C	T	0.014881	1008
2	rs71418489	A	C	0.175595	1008
2	rs113684679	A	T	0.014881	1008
2	rs62141888	C	T	0.0287698	1008
2	rs112917672	G	C	0.014881	1008
2	rs111278027	A	G	0.014881	1008
2	rs372905537	T	C	0.0109127	1008
2	rs113334486	G	A	0.114087	1008
2	rs113874862	G	A	0.175595	1008
2	rs11895764	C	G	0.014881	1008
2	rs143094593	T	C	0.0128968	1008
2	rs116242176	G	A	0.014881	1008
2	rs4464258	C	T	0.171627	1008
2	rs75505258	T	A	0.0178571	1008
2	rs77637714	C	T	0.0188492	1008
2	rs76443939	T	C	0.0188492	1008
2	rs76414728	A	C	0.117063	1008
2	rs78593991	G	A	0.015873	1008
2	rs12105906	T	C	0.0188492	1008
2	rs150260051	C	T	0.28373	1008
2	rs79298252	G	C	0.015873	1008
2	rs138254801	T	G	0.015873	1008
2	rs114653282	T	C	0.0188492	1008
2	rs113568093	C	T	0.0188492	1008
2	rs139632224	C	G	0.015873	1008
2	rs139501190	G	A	0.0188492	1008
2	rs145910749	T	G	0.287698	1008
2	rs144021856	T	G	0.015873	1008
2	rs141343098	A	C	0.0188492	1008
2	rs35549823	C	T	0.00793651	1008
2	rs34101129	C	A	0.168651	1008
2	rs147159513	C	T	0.0515873	1008
2	rs10182211	A	C	0.168651	1008
2	rs10205882	C	G	0.656746	1008
2	rs11903838	G	T	0.348214	1008
2	rs10165589	G	C	0.172619	1008
2	rs62141894	A	G	0.333333	1008
2	rs62141895	A	G	0.332341	1008
2	rs66648267	G	A	0.333333	1008
2	rs17049461	A	G	0.333333	1008
2	rs17049462	T	C	0.333333	1008
2	rs17049463	G	A	0.331349	1008
2	rs6708046	T	C	0.511905	1008
2	rs6721616	A	G	0.333333	1008
2	rs17049464	T	C	0.332341	1008
2	rs1990583	G	T	0.331349	1008
2	rs12612544	G	A	0.331349	1008
2	rs12619492	A	C	0.331349	1008
2	rs12619556	A	C	0.331349	1008
2	rs66778004	C	A	0.332341	1008
2	rs78784020	C	T	0.188492	1008
2	rs62141912	A	G	0.331349	1008
2	rs72618700	G	A	0.329365	1008
2	rs183028024	A	G	0.00992063	1008
2	rs6734368	A	G	0.331349	1008
2	rs6708936	G	A	0.0228175	1008
2	rs62141913	G	A	0.329365	1008
2	rs34560189	A	G	0.0218254	1008
2	rs67171338	G	A	0.299603	1008
2	rs62141914	C	T	0.297619	1008
2	rs142123278	C	G	0.0327381	1008
2	rs77578448	G	T	0.155754	1008
2	rs11894193	C	T	0.299603	1008
2	rs62141915	A	G	0.331349	1008
2	rs7586301	T	C	0.299603	1008
2	rs67435150	A	C	0.297619	1008
2	rs12618666	G	C	0.331349	1008
2	rs11896062	G	A	0.299603	1008
2	rs9941621	G	T	0.299603	1008
2	rs62141916	T	C	0.329365	1008
2	rs13013408	A	G	0.201389	1008
2	rs62141917	C	T	0.299603	1008
2	rs62141918	T	C	0.299603	1008
2	rs35417110	C	T	0.299603	1008
2	rs78617904	A	T	0.299603	1008
2	rs9941628	T	C	0.299603	1008
2	rs67337459	C	T	0.299603	1008
2	rs12713382	A	G	0.201389	1008
2	rs62141920	T	C	0.30754	1008
2	rs7570799	G	A	0.295635	1008
2	rs11125750	T	C	0.541667	1008
2	rs56685949	C	T	0.295635	1008
2	rs57442351	A	T	0.295635	1008
2	rs72618702	C	T	0.295635	1008
2	rs17049475	T	A	0.294643	1008
2	rs17049476	G	T	0.294643	1008
2	rs6761469	A	G	0.540675	1008
2	rs17049480	G	A	0.293651	1008
2	rs139276909	C	A	0.0248016	1008
2	rs77524235	T	C	0.0138889	1008
2	rs12463993	T	A	0.246032	1008
2	rs148442475	A	C	0.031746	1008
2	rs6740516	C	G	0.541667	1008
2	rs1990582	T	C	0.246032	1008
2	rs56397091	T	A	0.293651	1008
2	rs6545681	C	T	0.246032	1008
2	rs10490248	G	A	0.297619	1008
2	rs10490247	T	C	0.247024	1008
2	rs10195045	T	C	0.246032	1008
2	rs10195048	T	G	0.544643	1008
2	rs11902397	A	G	0.299603	1008
2	rs2011514	A	G	0.246032	1008
2	rs4672237	G	A	0.246032	1008
2	rs10201797	T	C	0.246032	1008
2	rs11884127	A	G	0.306548	1008
2	rs11900620	T	C	0.298611	1008
2	rs11900668	T	C	0.298611	1008
2	rs12619077	G	A	0.298611	1008
2	rs7577181	C	T	0.545635	1008
2	rs6756491	A	G	0.296627	1008
2	rs6731069	C	T	0.296627	1008
2	rs72621503	G	T	0.299603	1008
2	rs72621504	A	G	0.299603	1008
2	rs62141921	G	A	0.167659	1008
2	rs186321414	A	G	0.0119048	1008
2	rs72621505	A	G	0.30754	1008
2	rs7588962	C	A	0.24504	1008
2	rs2192660	G	A	0.543651	1008
2	rs72621506	T	C	0.299603	1008
2	rs72621507	G	T	0.338294	1008
2	rs72621508	T	G	0.335317	1008
2	rs887956	A	C	0.337302	1008
2	rs882465	C	T	0.329365	1008
2	rs17049485	A	G	0.327381	1008
2	rs2215940	G	A	0.0238095	1008
2	rs76042383	T	C	0.332341	1008
2	rs6717530	A	C	0.340278	1008
2	rs72621510	C	A	0.329365	1008
2	rs12612425	G	A	0.337302	1008
2	rs17049487	G	C	0.349206	1008
2	rs72621511	T	C	0.337302	1008
2	rs72621512	A	G	0.337302	1008
2	rs722764	A	G	0.337302	1008
2	rs977789	C	G	0.543651	1008
2	rs6720114	A	T	0.34127	1008
2	rs72621513	T	A	0.34127	1008
2	rs55719877	C	T	0.34127	1008
2	rs17049491	A	G	0.34127	1008
2	rs72621514	G	C	0.34127	1008
2	rs72621515	C	A	0.338294	1008
2	rs72621516	C	T	0.34127	1008
2	rs11125752	A	G	0.107143	1008
2	rs72621517	C	A	0.34127	1008
2	rs72621518	A	C	0.342262	1008
2	rs17049494	T	C	0.342262	1008
2	rs6757964	G	A	0.204365	1008
2	rs17399154	T	A	0.177579	1008
2	rs368522910	T	G	0.0982143	1008
2	rs10176196	G	C	0.329365	1008
2	rs151141151	G	A	0.18254	1008
2	rs140241338	C	T	0.0436508	1008
2	rs10176478	G	C	0.137897	1008
2	rs11899566	A	G	0.00892857	1008
2	rs149428063	G	A	0.0109127	1008
2	rs6725744	T	A	0.137897	1008
2	rs72621519	G	A	0.178571	1008
2	rs62141926	T	C	0.383929	1008
2	rs62141927	C	T	0.386905	1008
2	rs10192578	T	C	0.146825	1008
2	rs2098340	C	T	0.53373	1008
2	rs7592696	A	C	0.386905	1008
2	rs62141929	G	T	0.386905	1008
2	rs13031654	C	A	0.0228175	1008
2	rs12713383	C	T	0.735119	1008
2	rs13430734	A	T	0.146825	1008
2	rs4297865	A	G	0.386905	1008
2	rs4399710	G	A	0.53373	1008
2	rs4306701	C	G	0.383929	1008
2	rs76045944	T	C	0.115079	1008
2	rs10165812	A	G	0.146825	1008
2	rs57835671	T	C	0.383929	1008
2	rs12990607	G	A	0.202381	1008
2	rs4672238	C	T	0.0228175	1008
2	rs66948726	T	G	0.385913	1008
2	rs62140767	A	C	0.386905	1008
2	rs62140768	A	G	0.385913	1008
2	rs62140769	G	C	0.385913	1008
2	rs36027524	G	C	0.147817	1008
2	rs12713384	G	A	0.736111	1008
2	rs2110634	G	C	0.138889	1008
2	rs7576558	C	T	0.146825	1008
2	rs62140770	G	A	0.382937	1008
2	rs4672239	C	T	0.147817	1008
2	rs6713597	A	G	0.149802	1008
2	rs6742696	G	A	0.147817	1008
2	rs13429883	G	C	0.14881	1008
2	rs4444510	G	A	0.378968	1008
2	rs144440962	A	G	0.00992063	1008
2	rs10490246	G	C	0.174603	1008
2	rs2192663	C	T	0.527778	1008
2	rs66637216	G	C	0.177579	1008
2	rs12479300	G	A	0.348214	1008
2	rs7575084	A	T	0.529762	1008
2	rs11125753	T	A	0.0228175	1008
2	rs11125754	A	C	0.529762	1008
2	rs10173640	G	A	0.146825	1008
2	rs62140771	A	G	0.37996	1008
2	rs7340335	A	G	0.529762	1008
2	rs57335427	G	C	0.201389	1008
2	rs58319294	T	G	0.374008	1008
2	rs72621521	C	G	0.172619	1008
2	rs56866776	G	T	0.374008	1008
2	rs4671325	G	T	0.529762	1008
2	rs6741076	A	G	0.527778	1008
2	rs111546627	C	T	0.115079	1008
2	rs142261226	T	C	0.0119048	1008
2	rs34672264	G	A	0.0228175	1008
2	rs34808046	G	A	0.18254	1008
2	rs6706504	G	T	0.37004	1008
2	rs35602979	T	C	0.206349	1008
2	rs35267016	A	G	0.170635	1008
2	rs6722302	T	A	0.372024	1008
2	rs62140775	G	A	0.202381	1008
2	rs78574936	C	A	0.168651	1008
2	rs7569608	G	A	0.181548	1008
2	rs12233149	T	C	0.373016	1008
2	rs7577048	G	T	0.181548	1008
2	rs4672240	G	T	0.555556	1008
2	rs10176211	A	G	0.554563	1008
2	rs10179027	A	T	0.554563	1008
2	rs6742908	G	C	0.180556	1008
2	rs4671326	G	T	0.0228175	1008
2	rs41423548	G	A	0.202381	1008
2	rs7575955	G	A	0.180556	1008
2	rs62140778	G	A	0.202381	1008
2	rs72621522	A	G	0.169643	1008
2	rs62140779	T	C	0.318452	1008
2	rs6734591	G	A	0.0644841	1008
2	rs2215941	A	G	0.554563	1008
2	rs62140780	C	T	0.318452	1008
2	rs76869793	A	G	0.115079	1008
2	rs72621523	T	C	0.169643	1008
2	rs78031001	G	A	0.0416667	1008
2	rs12613228	G	A	0.169643	1008
2	rs62140781	C	T	0.31746	1008
2	rs72621524	G	C	0.169643	1008
2	rs66485539	T	C	0.318452	1008
2	rs6759994	T	C	0.556548	1008
2	rs2192661	A	C	0.0644841	1008
2	rs59002111	T	C	0.318452	1008
2	rs1019283	T	A	0.0644841	1008
2	rs10176492	T	C	0.0644841	1008
2	rs10211272	C	A	0.0644841	1008
2	rs6710618	T	A	0.318452	1008
2	rs11884509	C	G	0.171627	1008
2	rs6753024	C	T	0.318452	1008
2	rs10179553	T	C	0.0644841	1008
2	rs56873970	G	A	0.170635	1008
2	rs144026150	T	C	0.0347222	1008
2	rs6757755	C	G	0.0644841	1008
2	rs57032345	A	G	0.318452	1008
2	rs7570272	T	C	0.318452	1008
2	rs10427214	G	T	0.318452	1008
2	rs17049502	A	G	0.318452	1008
2	rs62140783	A	T	0.203373	1008
2	rs17049504	G	A	0.0357143	1008
2	rs980481	G	T	0.555556	1008
2	rs13010099	T	C	0.0644841	1008
2	rs192481977	T	A	0.014881	1008
2	rs2052246	T	C	0.553571	1008
2	rs12990926	A	G	0.212302	1008
2	rs72621525	A	C	0.172619	1008
2	rs7558092	C	A	0.321429	1008
2	rs7558293	C	A	0.555556	1008
2	rs71418493	C	G	0.0228175	1008
2	rs6725760	T	A	0.321429	1008
2	rs56161141	A	G	0.171627	1008
2	rs6714756	G	C	0.321429	1008
2	rs13024239	A	T	0.212302	1008
2	rs6730267	T	C	0.0605159	1008
2	rs1016756	G	A	0.170635	1008
2	rs59856936	C	T	0.320437	1008
2	rs13416557	G	T	0.441468	1008
2	rs57178144	T	C	0.174603	1008
2	rs13393928	A	G	0.939484	1008
2	rs2052245	T	C	0.512897	1008
2	rs7588141	G	A	0.512897	1008
2	rs28723503	G	A	0.512897	1008
2	rs75883103	T	C	0.0386905	1008
2	rs62140786	G	T	0.325397	1008
2	rs17049508	A	G	0.206349	1008
2	rs3732138	C	A	0.168651	1008
2	rs62140788	C	G	0.327381	1008
2	rs17049509	C	T	0.49504	1008
2	rs75921596	C	G	0.0238095	1008
2	rs17399306	G	A	0.168651	1008
2	rs57292735	G	A	0.170635	1008
2	rs61432689	C	G	0.168651	1008
2	rs2075171	G	A	0.239087	1008
2	rs56964908	T	C	0.0188492	1008
2	rs7606002	A	G	0.321429	1008
2	rs7579788	C	G	0.488095	1008
2	rs17399334	A	G	0.166667	1008
2	rs72813929	G	A	0.240079	1008
2	rs13419070	C	T	0.0168651	1008
2	rs13419157	C	T	0.0168651	1008
2	rs13419270	C	A	0.0168651	1008
2	rs6708867	A	G	0.0168651	1008
2	rs6545683	C	T	0.502976	1008
2	rs13388506	T	G	0.0168651	1008
2	rs6742732	G	A	0.488095	1008
2	rs78118956	A	G	0.136905	1008
2	rs13418402	C	A	0.952381	1008
2	rs17049514	T	C	0.119048	1008
2	rs186109914	A	C	0.0287698	1008
2	rs147487619	A	T	0.0644841	1008
2	rs6743916	G	A	0.482143	1008
2	rs139194401	C	A	0.0257937	1008
2	rs10174892	T	C	0.50496	1008
2	rs57901007	C	T	0.316468	1008
2	rs62140821	G	A	0.196429	1008
2	rs117155727	T	C	0.125	1008
2	rs77887129	C	T	0.16369	1008
2	rs76634407	C	T	0.0168651	1008
2	rs79201318	C	G	0.00793651	1008
2	rs117366429	T	C	0.0575397	1008
2	rs6734347	T	G	0.323413	1008
2	rs6734356	T	C	0.323413	1008
2	rs147033998	G	A	0.0257937	1008
2	rs77730828	G	A	0.0238095	1008
2	rs11894830	C	T	0.300595	1008
2	rs10084331	G	A	0.319444	1008
2	rs10198702	A	T	0.320437	1008
2	rs10175353	G	C	0.320437	1008
2	rs66930669	A	G	0.301587	1008
2	rs10187786	T	C	0.320437	1008
2	rs6738399	A	G	0.318452	1008
2	rs187143552	C	G	0.00992063	1008
2	rs138675793	C	T	0.0257937	1008
2	rs72813942	C	G	0.316468	1008
2	rs57520055	C	T	0.332341	1008
2	rs140393599	C	T	0.0238095	1008
2	rs2215939	T	A	0.449405	1008
2	rs68130012	A	T	0.189484	1008
2	rs77281631	C	G	0.0168651	1008
2	rs56709809	C	G	0.333333	1008
2	rs11898834	C	T	0.330357	1008
2	rs76485342	G	A	0.0168651	1008
2	rs138645578	G	A	0.0238095	1008
2	rs17049520	A	G	0.0168651	1008
2	rs67895037	C	T	0.173611	1008
2	rs17327530	A	T	0.117063	1008
2	rs72621526	A	G	0.0585317	1008
2	rs75791662	T	G	0.0168651	1008
2	rs143189485	G	A	0.0128968	1008
2	rs111913632	C	T	0.0168651	1008
2	rs57795315	G	A	0.118056	1008
2	rs2019198	T	A	0.316468	1008
2	rs150665615	C	G	0.014881	1008
2	rs77580404	C	G	0.0168651	1008
2	rs150973669	C	G	0.014881	1008
2	rs11888764	T	A	0.30754	1008
2	rs76294819	A	C	0.119048	1008
2	rs80145190	A	G	0.0168651	1008
2	rs56136862	G	A	0.135913	1008
2	rs58749016	T	C	0.318452	1008
2	rs146375477	C	A	0.0109127	1008
2	rs77766266	C	G	0.0168651	1008
2	rs57174143	A	T	0.198413	1008
2	rs67550173	A	G	0.170635	1008
2	rs140310825	C	T	0.0257937	1008
2	rs61094612	C	T	0.0168651	1008
2	rs112456370	G	A	0.0168651	1008
2	rs55906548	T	C	0.174603	1008
2	rs55769874	A	G	0.172619	1008
2	rs62140827	T	C	0.315476	1008
2	rs13387871	C	T	0.331349	1008
2	rs117492677	C	G	0.0287698	1008
2	rs60703163	G	A	0.116071	1008
2	rs13394768	G	A	0.332341	1008
2	rs60975403	A	G	0.200397	1008
2	rs11125755	C	T	0.74504	1008
2	rs6545684	T	G	0.335317	1008
2	rs13427532	A	G	0.507937	1008
2	rs77515844	T	G	0.0168651	1008
2	rs7557639	C	T	0.5	1008
2	rs62140829	G	A	0.167659	1008
2	rs77145644	G	T	0.0168651	1008
2	rs76722379	G	A	0.030754	1008
2	rs990504	A	C	0.174603	1008
2	rs139039429	A	C	0.0674603	1008
2	rs4233971	C	G	0.242063	1008
2	rs146252488	A	C	0.0505952	1008
2	rs4233972	T	C	0.255952	1008
2	rs4233973	G	A	0.248016	1008
2	rs13007356	A	G	0.255952	1008
2	rs72813949	G	A	0.197421	1008
2	rs72621527	C	T	0.0585317	1008
2	rs77434063	A	G	0.0168651	1008
2	rs115696528	T	G	0.0168651	1008
2	rs118075518	T	C	0.00992063	1008
2	rs75424153	A	C	0.0168651	1008
2	rs35609938	T	C	0.450397	1008
2	rs6744261	C	T	0.37996	1008
2	rs6719904	A	T	0.58631	1008
2	rs72813952	C	T	0.246032	1008
2	rs10490086	T	G	0.25496	1008
2	rs66705052	T	C	0.170635	1008
2	rs10166690	C	G	0.761905	1008
2	rs764975	A	G	0.593254	1008
2	rs764974	A	G	0.594246	1008
2	rs57844305	T	C	0.595238	1008
2	rs2862097	C	G	0.589286	1008
2	rs117833445	G	A	0.0595238	1008
2	rs7569529	A	G	0.589286	1008
2	rs184883828	C	G	0.0208333	1008
2	rs17269091	A	G	0.167659	1008
2	rs75494053	A	G	0.0168651	1008
2	rs7600706	G	A	0.58631	1008
2	rs11896571	A	G	0.588294	1008
2	rs576452309	G	C	0.00892857	1008
2	rs7608397	G	T	0.584325	1008
2	rs78121516	A	G	0.0178571	1008
2	rs115501840	A	C	0.0168651	1008
2	rs7579941	T	A	0.585317	1008
2	rs77320840	C	T	0.0168651	1008
2	rs56188815	T	A	0.204365	1008
2	rs10460509	T	A	0.576389	1008
2	rs6545685	C	G	0.576389	1008
2	rs57725878	A	G	0.12004	1008
2	rs10490087	C	T	0.0168651	1008
2	rs75463268	A	G	0.0168651	1008
2	rs76997205	A	G	0.0367063	1008
2	rs142213187	T	C	0.0248016	1008
2	rs77640818	C	T	0.0694444	1008
2	rs7561291	C	G	0.0168651	1008
2	rs7561508	G	A	0.0168651	1008
2	rs17049535	C	T	0.118056	1008
2	rs6732504	T	C	0.589286	1008
2	rs111542562	G	A	0.0168651	1008
2	rs150943497	C	A	0.0138889	1008
2	rs13411006	C	T	0.565476	1008
2	rs12618801	G	A	0.168651	1008
2	rs17269098	A	G	0.168651	1008
2	rs72813967	T	A	0.238095	1008
2	rs7576444	C	A	0.574405	1008
2	rs117988236	C	A	0.117063	1008
2	rs57091913	T	C	0.168651	1008
2	rs10490088	A	G	0.0168651	1008
2	rs7422887	C	A	0.25	1008
2	rs13432106	T	G	0.25	1008
2	rs12053288	C	G	0.579365	1008
2	rs17049545	T	C	0.0188492	1008
2	rs17049548	C	T	0.31746	1008
2	rs11125757	G	A	0.574405	1008
2	rs17049549	C	T	0.0168651	1008
2	rs183453745	G	C	0.0128968	1008
2	rs76809435	C	T	0.0248016	1008
2	rs188809447	A	C	0.0228175	1008
2	rs6725231	G	A	0.742063	1008
2	rs17269105	A	G	0.119048	1008
2	rs142388769	C	G	0.0128968	1008
2	rs10197655	G	A	0.577381	1008
2	rs118013863	T	C	0.015873	1008
2	rs77048907	G	C	0.119048	1008
2	rs6736526	C	T	0.587302	1008
2	rs929641	A	G	0.570437	1008
2	rs112945192	A	T	0.0168651	1008
2	rs62140858	C	T	0.201389	1008
2	rs994836	A	G	0.134921	1008
2	rs994835	A	T	0.134921	1008
2	rs994834	G	T	0.74504	1008
2	rs11895326	G	A	0.564484	1008
2	rs933525	A	G	0.952381	1008
2	rs12997900	A	G	0.212302	1008
2	rs6736025	G	T	0.582341	1008
2	rs76718717	A	G	0.0337302	1008
2	rs7589421	G	A	0.134921	1008
2	rs6740269	G	C	0.0168651	1008
2	rs12616350	A	G	0.165675	1008
2	rs61140557	C	T	0.198413	1008
2	rs7596862	C	T	0.452381	1008
2	rs6545686	G	A	0.44246	1008
2	rs57397978	A	G	0.134921	1008
2	rs17039689	C	A	0.240079	1008
2	rs7565001	T	C	0.588294	1008
2	rs73942379	C	T	0.0168651	1008
2	rs6742669	C	A	0.441468	1008
2	rs76890034	A	G	0.0565476	1008
2	rs6718563	A	C	0.580357	1008
2	rs6750316	G	T	0.44246	1008
2	rs74803170	C	T	0.134921	1008
2	rs149262216	A	G	0.0248016	1008
2	rs61248173	A	G	0.135913	1008
2	rs60893550	C	G	0.165675	1008
2	rs6712660	T	C	0.134921	1008
2	rs148785145	A	G	0.014881	1008
2	rs11891209	T	G	0.118056	1008
2	rs72813977	C	T	0.241071	1008
2	rs62140859	A	G	0.199405	1008
2	rs13022972	A	G	0.438492	1008
2	rs74635411	A	C	0.0367063	1008
2	rs61477967	A	C	0.168651	1008
2	rs7589935	A	G	0.253968	1008
2	rs117879900	A	G	0.0188492	1008
2	rs118129037	T	G	0.00992063	1008
2	rs6744844	A	G	0.585317	1008
2	rs62142261	C	G	0.197421	1008
2	rs7571367	G	C	0.448413	1008
2	rs117782622	C	T	0.0128968	1008
2	rs12992104	C	T	0.33631	1008
2	rs13410793	G	C	0.259921	1008
2	rs2902140	C	T	0.337302	1008
2	rs12999638	G	A	0.349206	1008
2	rs12999803	G	A	0.349206	1008
2	rs75900689	A	G	0.149802	1008
2	rs12053355	C	T	0.753968	1008
2	rs7604277	T	C	0.406746	1008
2	rs17049573	A	G	0.246032	1008
2	rs72813979	G	A	0.259921	1008
2	rs6723710	C	A	0.737103	1008
2	rs6752304	A	G	0.757937	1008
2	rs12713385	G	C	0.486111	1008
2	rs17049575	C	G	0.132937	1008
2	rs7577494	C	A	0.907738	1008
2	rs12996947	G	C	0.143849	1008
2	rs7577794	C	T	0.0168651	1008
2	rs188708692	C	T	0.015873	1008
2	rs111397300	C	T	0.130952	1008
2	rs7595056	T	C	0.268849	1008
2	rs6760072	A	G	0.255952	1008
2	rs7607950	A	G	0.487103	1008
2	rs6545688	C	G	0.252976	1008
2	rs17838396	T	A	0.147817	1008
2	rs74408522	G	A	0.0168651	1008
2	rs13010324	C	T	0.353175	1008
2	rs145443425	A	G	0.0297619	1008
2	rs1012545	C	G	0.753968	1008
2	rs57438706	G	A	0.195437	1008
2	rs185238100	A	G	0.0287698	1008
2	rs17049584	G	C	0.132937	1008
2	rs17049585	G	A	0.240079	1008
2	rs12612428	T	C	0.156746	1008
2	rs17049586	G	A	0.240079	1008
2	rs7589338	C	T	0.0168651	1008
2	rs6743555	G	T	0.257937	1008
2	rs117375788	G	T	0.127976	1008
2	rs143115624	G	A	0.0109127	1008
2	rs77766559	G	C	0.0168651	1008
2	rs7569678	A	G	0.758929	1008
2	rs17049587	C	A	0.256944	1008
2	rs72813982	G	A	0.255952	1008
2	rs75895759	C	T	0.252976	1008
2	rs17269126	A	G	0.133929	1008
2	rs12469198	T	C	0.270833	1008
2	rs12464991	C	T	0.270833	1008
2	rs6727462	A	G	0.755952	1008
2	rs12612876	G	A	0.135913	1008
2	rs6759720	G	A	0.269841	1008
2	rs6717881	T	G	0.252976	1008
2	rs6731302	A	G	0.756944	1008
2	rs11887255	C	T	0.267857	1008
2	rs76974998	A	G	0.015873	1008
2	rs6545689	A	G	0.255952	1008
2	rs6545690	T	C	0.256944	1008
2	rs6545691	A	G	0.255952	1008
2	rs6545692	G	T	0.25496	1008
2	rs11125758	C	T	0.270833	1008
2	rs7592292	G	C	0.270833	1008
2	rs67604407	C	T	0.0228175	1008
2	rs112681844	A	C	0.015873	1008
2	rs76054445	A	G	0.015873	1008
2	rs78206614	T	C	0.015873	1008
2	rs77226661	A	G	0.015873	1008
2	rs12052329	C	T	0.252976	1008
2	rs77820611	C	T	0.15873	1008
2	rs184169927	G	A	0.014881	1008
2	rs12619586	A	G	0.497024	1008
2	rs78274495	A	G	0.015873	1008
2	rs13008306	C	T	0.489087	1008
2	rs62142264	A	T	0.197421	1008
2	rs117635234	A	C	0.0515873	1008
2	rs12713386	C	T	0.356151	1008
2	rs12616216	G	A	0.356151	1008
2	rs12616865	C	G	0.356151	1008
2	rs13029039	A	C	0.490079	1008
2	rs72813988	C	A	0.255952	1008
2	rs10490089	C	G	0.35119	1008
2	rs116683751	A	G	0.015873	1008
2	rs7582795	A	T	0.275794	1008
2	rs13013410	C	G	0.486111	1008
2	rs11896426	T	A	0.277778	1008
2	rs77527549	G	A	0.265873	1008
2	rs11892323	C	T	0.559524	1008
2	rs6545694	A	G	0.468254	1008
2	rs4119149	T	G	0.197421	1008
2	rs35720432	A	G	0.660714	1008
2	rs79945076	A	G	0.0793651	1008
2	rs114529686	A	G	0.00992063	1008
2	rs116219610	C	T	0.0803571	1008
2	rs2902142	C	T	0.462302	1008
2	rs6545695	G	A	0.457341	1008
2	rs117319986	C	G	0.015873	1008
2	rs4672249	T	C	0.65377	1008
2	rs4672250	G	A	0.198413	1008
2	rs7419776	A	G	0.0803571	1008
2	rs1861415	G	A	0.455357	1008
2	rs144314565	A	T	0.0138889	1008
2	rs1861414	G	T	0.650794	1008
2	rs59413904	T	G	0.118056	1008
2	rs79526820	A	T	0.110119	1008
2	rs7599857	A	G	0.456349	1008
2	rs2041813	A	G	0.65377	1008
2	rs2041811	A	G	0.456349	1008
2	rs117979685	C	T	0.0198413	1008
2	rs7584990	G	A	0.652778	1008
2	rs13011109	G	C	0.455357	1008
2	rs4672251	G	A	0.198413	1008
2	rs12994912	T	A	0.65377	1008
2	rs146087706	C	G	0.00793651	1008
2	rs11901148	G	A	0.65377	1008
2	rs4672252	G	T	0.65377	1008
2	rs118147622	G	A	0.0168651	1008
2	rs75651796	C	T	0.0813492	1008
2	rs78835859	C	T	0.00992063	1008
2	rs17049614	A	G	0.170635	1008
2	rs1922786	A	G	0.199405	1008
2	rs1922787	T	A	0.844246	1008
2	rs144447805	C	A	0.0198413	1008
2	rs7572387	A	C	0.460317	1008
2	rs17190583	T	G	0.109127	1008
2	rs78797502	C	T	0.0813492	1008
2	rs10184424	T	C	0.193452	1008
2	rs10187702	T	C	0.193452	1008
2	rs4672253	C	T	0.739087	1008
2	rs76760147	T	G	0.0853175	1008
2	rs7591633	A	G	0.635913	1008
2	rs17269154	C	T	0.0694444	1008
2	rs741310	G	C	0.632937	1008
2	rs7598875	A	C	0.637897	1008
2	rs17190597	C	T	0.0654762	1008
2	rs1922779	A	C	0.635913	1008
2	rs1158041	A	G	0.635913	1008
2	rs1030035	G	A	0.540675	1008
2	rs78796607	A	G	0.0843254	1008
2	rs74705762	A	G	0.0843254	1008
2	rs74779491	C	T	0.0208333	1008
2	rs6724384	C	T	0.552579	1008
2	rs77168259	A	T	0.0664683	1008
2	rs1922778	C	G	0.625	1008
2	rs115511771	C	T	0.0168651	1008
2	rs7582485	C	G	0.627976	1008
2	rs10490091	A	G	0.179563	1008
2	rs1159609	T	G	0.545635	1008
2	rs2019102	G	A	0.625992	1008
2	rs17190618	A	T	0.0833333	1008
2	rs17049638	A	T	0.133929	1008
```
