## Supplementary material for "Characterization of shared and ancestry-specific signals driving complex traits using multi-ancestry fine-mapping": susiex_nc3.cs80.cs

```
CS_ID	SNP	BP	REF_ALLELE	ALT_ALLELE	REF_FRQ	BETA	SE	-LOG10P	CS_PIP	OVRL_PIP
1	rs2678883	58159670	G,G	A,A	0.408549,0.326389	0.0315357,0.0510013	0.00402215,0.00911656	14.348,7.65474	0.046337	0.0463468
1	rs2678879	58158152	G,G	A,A	0.408549,0.326389	0.0313986,0.0512965	0.00402215,0.00911656	14.2304,7.73601	0.0425265	0.0425363
1	rs2717003	58143438	G,G	A,A	0.407555,0.326389	0.0315966,0.0506079	0.00402367,0.00911656	14.3902,7.54714	0.0381432	0.0381528
1	rs2717019	58159473	G,G	T,T	0.408549,0.330357	0.0313986,0.050844	0.00402215,0.00908845	14.2304,7.65474	0.0375964	0.0376063
1	rs2717004	58143854	A,A	C,C	0.408549,0.330357	0.0315357,0.0503049	0.00402215,0.00908845	14.348,7.50702	0.0344142	0.034424
1	rs2717007	58149116	A,A	G,G	0.407555,0.326389	0.0314594,0.0507062	0.00402367,0.00911656	14.2723,7.57396	0.030839	0.0308487
1	rs2717015	58155253	C,C	T,T	0.407555,0.326389	0.0312733,0.0512473	0.00402367,0.00911656	14.1132,7.72243	0.02996	0.0299698
1	rs1040225	58139593	G,G	A,A	0.408549,0.326389	0.0315357,0.0503131	0.00402215,0.00911656	14.348,7.46702	0.0293879	0.0293976
1	rs2139054	58156583	C,C	A,A	0.407555,0.326389	0.0312733,0.051198	0.00402367,0.00911656	14.1132,7.70887	0.0290305	0.0290403
1	rs2678882	58159362	A,A	T,T	0.409543,0.326389	0.0312058,0.0511488	0.00402064,0.00911656	14.0757,7.69531	0.0276045	0.0276143
1	rs2678901	58138651	G,G	A,A	0.408549,0.326389	0.0313545,0.0507062	0.00402215,0.00911656	14.1927,7.57396	0.0262212	0.0262309
1	rs2717010	58151817	G,G	A,A	0.407555,0.326389	0.0313223,0.0508537	0.00402367,0.00911656	14.155,7.61429	0.0257603	0.02577
1	rs2465804	58148180	A,A	G,G	0.407555,0.326389	0.0315035,0.0503847	0.00402367,0.00911656	14.3101,7.48644	0.0248433	0.024853
1	rs2717014	58154249	C,C	T,T	0.408549,0.327381	0.0311734,0.0511089	0.00402215,0.00910944	14.0382,7.69531	0.0247835	0.0247933
1	rs2459982	58150941	C,C	A,A	0.408549,0.326389	0.0313105,0.0506571	0.00402215,0.00911656	14.155,7.56055	0.0232786	0.0232883
1	rs2717001	58137618	T,T	C,C	0.408549,0.327381	0.0314916,0.0500776	0.00402215,0.00910944	14.3101,7.41387	0.0220346	0.0220443
1	rs2717011	58152075	C,C	T,T	0.407555,0.327381	0.0312733,0.0507649	0.00402367,0.00910944	14.1132,7.60083	0.0209694	0.0209791
1	rs2678905	58135872	G,G	A,A	0.408549,0.327381	0.0313545,0.0504211	0.00402215,0.00910944	14.1927,7.50702	0.0207893	0.020799
1	rs2312141	58155358	T,T	A,A	0.407555,0.330357	0.0312293,0.0505499	0.00402367,0.00908845	14.0757,7.57396	0.0207509	0.0207606
1	rs2678903	58137930	G,G	A,A	0.407555,0.327381	0.0313223,0.0506176	0.00402367,0.00910944	14.155,7.56055	0.0200704	0.0200802
1	rs2678888	58162191	G,G	A,A	0.408549,0.320437	0.0313986,0.0503566	0.00402215,0.00916045	14.2304,7.41349	0.0186896	0.0186993
1	rs2717024	58161397	G,G	C,C	0.408549,0.321429	0.0315357,0.0499739	0.00402215,0.00915299	14.348,7.3219	0.0184349	0.0184446
1	rs2717023	58161355	T,T	C,C	0.407555,0.322421	0.0315035,0.0500798	0.00402367,0.00914559	14.3101,7.36107	0.0182964	0.0183062
1	rs1356545	58123798	C,C	T,T	0.405567,0.327381	0.0318956,0.0487306	0.00402677,0.00910944	14.6274,7.05445	0.0181408	0.0181509
1	rs1568253	58170004	C,C	T,T	0.408549,0.321429	0.0315357,0.0497788	0.00402215,0.00915299	14.348,7.26985	0.0180574	0.0180671
1	rs2717022	58160639	C,C	G,G	0.408549,0.320437	0.0313545,0.0504055	0.00402215,0.00916045	14.1927,7.42663	0.0176443	0.0176541
1	rs1356544	58123724	C,C	T,T	0.405567,0.327381	0.0318956,0.0486819	0.00402677,0.00910944	14.6274,7.04163	0.0176096	0.0176197
1	rs2678886	58161221	G,G	A,A	0.408549,0.321429	0.0313105,0.0504621	0.00402215,0.00915299	14.155,7.45295	0.0175996	0.0176094
1	rs2678887	58161752	A,A	C,C	0.408549,0.324405	0.0314475,0.0497563	0.00402215,0.00913095	14.2723,7.29585	0.0167352	0.016745
1	rs1040224	58139865	C,C	G,G	0.408549,0.330357	0.0313105,0.0498643	0.00402215,0.00908845	14.155,7.38738	0.016602	0.0166116
1	rs2717002	58142647	G,G	T,T	0.408549,0.330357	0.0312615,0.0500111	0.00402215,0.00908845	14.1132,7.42714	0.0165208	0.0165305
1	rs2678881	58140977	A,A	G,G	0.408549,0.330357	0.0313986,0.0495218	0.00402215,0.00908845	14.2304,7.29509	0.0159661	0.0159757
1	rs2678880	58158283	T,T	C,C	0.411531,0.328373	0.031046,0.0505783	0.00401769,0.00910239	13.9593,7.56055	0.0149916	0.0150012
2	rs76539582	58821003	C,NA	T,NA	0.960239,NA	0.0385781,NA	0.0101186,NA	3.86166,NA	0.177788	0.177788
2	rs1922787	58863670	A,A	T,T	0.151093,0.155754	0.0179635,0.0212187	0.00552061,0.0117882	2.94373,1.1435	0.100462	0.100462
2	rs72813975	58803596	A,NA	G,NA	0.99006,NA	0.0689427,NA	0.01993,NA	3.26624,NA	0.0235772	0.0235772
2	rs74480281	58204718	C,NA	T,NA	0.931412,NA	0.0445494,NA	0.00782246,NA	7.90894,NA	0.0187857	0.0187857
2	rs72813963	58778470	G,NA	C,NA	0.99006,NA	0.0665362,NA	0.01993,NA	3.07451,NA	0.0156523	0.0156523
2	rs72813970	58787801	A,NA	G,NA	0.99006,NA	0.0647109,NA	0.01993,NA	2.93305,NA	0.0115823	0.0115823
2	rs17049247	58141065	G,G	A,A	0.917495,0.982143	0.0427795,0.0746173	0.00718617,0.0322783	8.57966,1.68204	0.0114924	0.0114924
2	rs77447799	58133686	T,T	G,G	0.917495,0.982143	0.0424423,0.0757941	0.00718617,0.0322783	8.45557,1.72429	0.0104935	0.0104935
2	rs17230816	58069614	T,NA	G,NA	0.930418,NA	0.0430462,NA	0.00777053,NA	7.51852,NA	0.00948161	0.00948161
2	rs114584432	58182482	C,NA	A,NA	0.957256,NA	0.0469017,NA	0.00977441,NA	5.79608,NA	0.00936236	0.00936236
2	rs76580214	58130747	C,C	G,G	0.917495,0.982143	0.0422001,0.0748172	0.00718617,0.0322783	8.36701,1.68918	0.00891701	0.00891701
2	rs72813982	58831764	A,A	G,G	0.744533,0.744048	0.00079297,0.04286	0.00453346,0.00979543	0.0649229,4.91667	0.00807464	0.00807464
2	rs17049243	58131532	C,C	T,T	0.916501,0.981151	0.0419709,0.0727988	0.00714714,0.0314332	8.36701,1.687	0.00705603	0.00705603
2	rs17049587	58831211	A,A	C,C	0.745527,0.743056	0.000926457,0.0424965	0.00453928,0.00978302	0.0766124,4.85396	0.00673673	0.00673673
2	rs115324140	58425336	G,NA	T,NA	0.962227,NA	0.0433708,NA	0.0103707,NA	4.53928,NA	0.00649272	0.00649272
2	rs77622099	58217344	A,A	G,G	0.919483,0.983135	0.0410991,0.0761229	0.00726648,0.0331973	7.8098,1.66064	0.00634642	0.00634642
2	rs59159185	58102107	A,A	T,T	0.919483,0.982143	0.0415977,0.0756125	0.00726648,0.0322783	7.98431,1.71774	0.00594729	0.00594729
2	rs57471952	58202575	C,C	T,T	0.917495,0.983135	0.0403137,0.0774789	0.00718617,0.0331973	7.69368,1.70772	0.00540371	0.00540371
2	rs111258777	58346019	C,C	T,T	0.906561,0.983135	0.0333472,0.0802966	0.00679323,0.0331973	6.03814,1.80763	0.00540118	0.00540118
2	rs190371855	58322659	NA,G	NA,T	NA,0.985119	NA,-0.0830606	NA,0.0353055	NA,1.72952	0.00506653	0.00506653
2	rs6708936	58569214	A,A	G,G	0.854871,0.977182	-0.0104132,-0.0657653	0.00561322,0.0286274	1.19668,1.6655	0.00483034	0.00483034
2	rs6743555	58829345	T,T	G,G	0.741551,0.742063	0.00252212,0.0435273	0.00451629,0.00977071	0.239173,5.07602	0.00461977	0.00461977
2	rs17826430	58025594	A,NA	G,NA	0.919483,NA	0.0402133,NA	0.00726648,NA	7.50465,NA	0.00442223	0.00442223
2	rs11125758	58834988	T,T	C,C	0.744533,0.729167	0.00224604,0.0433364	0.00453346,0.0096192	0.207404,5.17841	0.00413703	0.00413703
2	rs74338168	58006573	G,NA	A,NA	0.935388,NA	0.0419923,NA	0.00804241,NA	6.75053,NA	0.00408956	0.00408956
2	rs10490091	58881871	G,G	A,A	0.853877,0.820437	-0.0143606,-0.0110414	0.00559735,0.0111371	1.98717,0.492834	0.00406518	0.00406518
2	rs7592292	58835036	C,C	G,G	0.745527,0.729167	0.00220463,0.0433364	0.00453928,0.0096192	0.202597,5.17841	0.0040596	0.0040596
2	rs17815124	57991535	T,T	C,C	0.919483,0.981151	0.0404783,0.0680215	0.00726648,0.0314332	7.59528,1.51621	0.00376763	0.00376763
2	rs79201318	58710744	NA,G	NA,C	NA,0.992063	NA,-0.11233	NA,0.0481747	NA,1.7052	0.00373788	0.00373788
2	rs72813979	58824397	A,A	G,G	0.740557,0.740079	0.0023011,0.0425445	0.00451065,0.00974638	0.214708,4.8961	0.00372229	0.00372229
2	rs11125753	58637079	A,A	T,T	0.856859,0.977182	-0.00636182,-0.0709414	0.00564551,0.0286274	0.585374,1.87915	0.00367443	0.00367443
2	rs113963370	58208035	C,C	T,T	0.917495,0.983135	0.0394277,0.0768704	0.00718617,0.0331973	7.38749,1.68651	0.00361928	0.00361928
2	rs4672238	58619138	T,T	C,C	0.855865,0.977182	-0.00589843,-0.0711724	0.00562927,0.0286274	0.530584,1.88898	0.00355023	0.00355023
2	rs78104330	58173577	C,C	G,G	0.917495,0.982143	0.0395462,0.0785508	0.00718617,0.0322783	7.42809,1.82531	0.00354847	0.00354847
2	rs56796021	58158099	C,C	T,T	0.915507,0.982143	0.0394889,0.0769283	0.00710883,0.0322783	7.55632,1.76551	0.0034568	0.0034568
2	rs80088616	58210291	A,A	G,G	0.918489,0.983135	0.0397171,0.0761076	0.00722595,0.0331973	7.41174,1.66012	0.00342148	0.00342148
2	rs59913344	58173955	C,C	G,G	0.916501,0.982143	0.0395531,0.0781365	0.00714714,0.0322783	7.50471,1.80995	0.0033363	0.0033363
2	rs12469538	58366519	G,NA	T,NA	0.989066,NA	0.031204,NA	0.0190121,NA	0.996792,NA	0.00326472	0.00326472
2	rs34672264	58643616	A,A	G,G	0.856859,0.977182	-0.00613648,-0.0701764	0.00564551,0.0286274	0.55744,1.84676	0.00318582	0.00318582
2	rs71418493	58675275	G,G	C,C	0.856859,0.977182	-0.00595358,-0.069209	0.00564551,0.0286274	0.535179,1.80621	0.00314346	0.00314346
2	rs80184603	58746775	C,NA	T,NA	0.942346,NA	0.0338872,NA	0.00848241,NA	4.18913,NA	0.00303749	0.00303749
2	rs113329317	58165132	G,G	A,A	0.917495,0.982143	0.0391594,0.0784381	0.00718617,0.0322783	7.29606,1.82113	0.0030242	0.0030242
2	rs76895776	58043909	A,NA	T,NA	0.919483,NA	0.0392285,NA	0.00726648,NA	7.17275,NA	0.00299758	0.00299758
2	rs13031654	58617310	A,A	C,C	0.855865,0.977182	-0.00589843,-0.0692726	0.00562927,0.0286274	0.530584,1.80886	0.00290602	0.00290602
2	rs77527549	58846689	A,A	G,G	0.67992,0.734127	0.00397967,0.0423771	0.0042382,0.00967566	0.458758,4.92515	0.00285312	0.00285312
2	rs79477059	58155962	A,A	G,G	0.917495,0.982143	0.0392548,0.0765487	0.00718617,0.0322783	7.3285,1.75166	0.00282283	0.00282283
2	rs12470245	58541238	A,NA	G,NA	0.9334,NA	-0.0289294,NA	0.00792989,NA	3.57816,NA	0.0027551	0.0027551
2	rs7595056	58826238	C,C	T,T	0.739563,0.731151	0.00220946,0.0415426	0.00450506,0.00964152	0.204939,4.78463	0.0025775	0.0025775
2	rs4340496	58507528	C,C	T,T	0.922465,0.968254	0.0152855,-0.0568564	0.00739292,0.0243817	1.41252,1.70543	0.00240688	0.00240688
2	rs11887255	58833651	T,T	C,C	0.739563,0.732143	0.00287135,0.0421216	0.00450506,0.00965281	0.28076,4.89313	0.00235482	0.00235482
2	rs4671326	58653398	T,T	G,G	0.857853,0.977182	-0.00624217,-0.0662433	0.00566193,0.0286274	0.568231,1.68469	0.00234557	0.00234557
2	rs6545674	58173621	G,G	A,A	0.913519,0.982143	0.0383247,0.0780034	0.00703429,0.0322783	7.29361,1.80503	0.00229179	0.00229179
2	rs17049573	58824027	G,G	A,A	0.757455,0.753968	0.000967557,0.0406806	0.0046128,0.00992501	0.0789073,4.38164	0.00228674	0.00228674
2	rs35459416	58529749	G,G	A,A	0.83996,0.819444	0.00727202,-0.035372	0.00539257,0.0111132	0.750828,2.83621	0.00218969	0.00218969
2	rs76480614	57673499	NA,A	NA,G	NA,0.979167	NA,0.0895999	NA,0.0299292	NA,2.55973	0.00216775	0.00216775
2	rs75081145	58079053	A,A	G,G	0.918489,0.980159	0.0385709,0.0658181	0.00722595,0.0306528	7.02657,1.4979	0.00211983	0.00211983
2	rs9789383	57916934	NA,T	NA,C	NA,0.84127	NA,-0.0161638	NA,0.0116978	NA,0.777177	0.00211168	0.00211168
2	rs17049586	58828603	A,A	G,G	0.756461,0.759921	0.000351105,0.0392002	0.0046064,0.0100079	0.0272219,4.04729	0.00206919	0.00206919
2	rs115675171	58065198	A,NA	T,NA	0.959245,NA	0.0423547,NA	0.00999958,NA	4.64227,NA	0.00202912	0.00202912
2	rs113555042	58590567	A,NA	G,NA	0.973161,NA	-0.0189488,NA	0.0122339,NA	0.91574,NA	0.00200187	0.00200187
2	rs17049296	58236542	C,C	T,T	0.915507,0.984127	0.0379284,0.0726785	0.00710883,0.0342017	7.02073,1.47383	0.00199954	0.00199954
2	rs820967	57743349	C,C	G,G	0.90159,0.874008	0.000752113,0.0361917	0.00663768,0.0128817	0.0410612,2.30441	0.00198604	0.00198604
2	rs13002128	58528939	G,G	T,T	0.840954,0.815476	0.00769737,-0.0346426	0.0054062,0.0110197	0.811063,2.77772	0.00197253	0.00197253
2	rs60152647	58242037	T,T	C,C	0.916501,0.984127	0.0380375,0.0733246	0.00714714,0.0342017	6.98886,1.49428	0.00190581	0.00190581
2	rs17049585	58828404	A,A	G,G	0.756461,0.759921	0.000526762,0.0391498	0.0046064,0.0100079	0.0414567,4.03824	0.00187576	0.00187576
2	rs77461828	58309959	A,NA	T,NA	0.912525,NA	0.0346143,NA	0.00699802,NA	6.12127,NA	0.00181848	0.00181848
2	rs17049152	58066673	C,C	A,A	0.915507,0.980159	0.0378638,0.0641123	0.00710883,0.0306528	6.99901,1.43798	0.00181023	0.00181023
2	rs9646985	58525659	C,C	T,T	0.83996,0.815476	0.00718959,-0.0345996	0.00539257,0.0110197	0.738849,2.77193	0.00177953	0.00177953
2	rs6759720	58833213	A,A	G,G	0.739563,0.730159	0.00300474,0.0410835	0.00450506,0.00963031	0.296888,4.70124	0.00176903	0.00176903
2	rs75499011	58496055	A,A	G,G	0.913519,0.984127	0.0369197,0.0599596	0.00703429,0.0342017	6.81443,1.09919	0.00176338	0.00176338
2	rs112144830	58502679	C,C	T,T	0.912525,0.983135	0.0374538,0.0511859	0.00699802,0.0331973	7.06068,0.909725	0.00174861	0.00174861
2	rs77876353	58050256	G,G	A,A	0.916501,0.980159	0.0376789,0.0665054	0.00714714,0.0306528	6.86958,1.52238	0.00170115	0.00170115
2	rs113069500	58083169	A,A	C,C	0.916501,0.980159	0.0377315,0.0660866	0.00714714,0.0306528	6.88699,1.50744	0.00169634	0.00169634
2	rs59378271	58241493	T,T	A,A	0.916501,0.984127	0.0378418,0.0724235	0.00714714,0.0342017	6.92363,1.4658	0.0016931	0.0016931
2	rs112016302	58243567	T,T	C,C	0.915507,0.984127	0.0374917,0.0725333	0.00710883,0.0342017	6.87449,1.46925	0.00168373	0.00168373
2	rs112109001	58404956	G,G	A,A	0.914513,0.983135	0.0346447,0.0823568	0.00707122,0.0331973	6.01712,1.88248	0.00166974	0.00166974
2	rs187147242	58394758	A,NA	T,NA	0.991054,NA	0.0305465,NA	0.0209976,NA	0.83644,NA	0.00165175	0.00165175
2	rs76134706	58867483	G,NA	C,NA	0.970179,NA	0.0244455,NA	0.0116239,NA	1.45023,NA	0.00159576	0.00159576
2	rs113506287	58438398	C,C	T,T	0.912525,0.983135	0.0346091,0.0803606	0.00699802,0.0331973	6.11961,1.80993	0.00156998	0.00156998
2	rs11896426	58846099	A,A	T,T	0.745527,0.722222	0.0034486,0.0419006	0.00453928,0.00954375	0.349285,4.94631	0.00156478	0.00156478
2	rs79268223	58467210	C,C	T,T	0.914513,0.983135	0.0350694,0.0778827	0.00707122,0.0331973	6.15065,1.72186	0.00154651	0.00154651
2	rs77570062	58536334	NA,C	NA,T	NA,0.962302	NA,-0.0367444	NA,0.0224433	NA,0.993166	0.0015159	0.0015159
2	rs13386389	58300914	G,G	C,C	0.89662,0.842262	-0.0123808,0.00416342	0.00649407,0.0117277	1.24727,0.141112	0.0015002	0.0015002
2	rs17049298	58238594	C,C	T,T	0.915507,0.985119	0.0368611,0.0747663	0.00710883,0.0353055	6.6661,1.46596	0.00149826	0.00149826
2	rs77808574	58311750	A,A	G,G	0.912525,0.982143	0.0346552,0.0752784	0.00699802,0.0322783	6.1343,1.70571	0.00145976	0.00145976
2	rs17049351	58346966	G,G	A,A	0.911531,0.983135	0.0340561,0.0772453	0.00696238,0.0331973	5.99957,1.69956	0.00144378	0.00144378
2	rs75827594	58101820	T,NA	A,NA	0.989066,NA	0.0613197,NA	0.0190121,NA	2.90019,NA	0.00143544	0.00143544
2	rs76890992	57831187	NA,C	NA,T	NA,0.950397	NA,-0.03472	NA,0.0196877	NA,1.10896	0.00140768	0.00140768
2	rs116080258	58125702	T,NA	C,NA	0.976143,NA	-0.0178208,NA	0.0129561,NA	0.772153,NA	0.0014036	0.0014036
2	rs117450830	58301015	NA,G	NA,A	NA,0.918651	NA,-0.0212758	NA,0.0156369	NA,0.760358	0.00139493	0.00139493
2	rs144251767	58210473	NA,T	NA,G	NA,0.986111	NA,-0.0564381	NA,0.0365264	NA,0.912525	0.00139487	0.00139487
2	rs12469198	58832467	C,C	T,T	0.740557,0.729167	0.00336035,0.0407374	0.00451065,0.0096192	0.340765,4.64104	0.00138362	0.00138362
2	rs72813929	58690448	A,A	G,G	0.735586,0.759921	0.00760318,0.0470912	0.00448312,0.0100079	1.04627,5.59627	0.00137911	0.00137911
2	rs2215940	58598513	A,A	G,G	0.800199,0.97619	-0.004811,-0.059477	0.00494472,0.0280389	0.48073,1.46977	0.00137155	0.00137155
2	rs146375477	58732846	NA,A	NA,C	NA,0.989087	NA,-0.0697056	NA,0.0411453	NA,1.0446	0.00136916	0.00136916
2	rs79588315	58453930	G,G	A,A	0.912525,0.983135	0.034563,0.077689	0.00699802,0.0331973	6.10494,1.71507	0.00133962	0.00133962
2	rs7582795	58844708	T,T	A,A	0.741551,0.724206	0.00342025,0.041246	0.00451629,0.00956488	0.347888,4.79152	0.00133674	0.00133674
2	rs78933592	57756155	NA,C	NA,G	NA,0.918651	NA,-0.0548059	NA,0.0156369	NA,3.3403	0.00133468	0.00133468
2	rs12464991	58832477	T,T	C,C	0.740557,0.729167	0.00344947,0.0406873	0.00451065,0.0096192	0.3522,4.63098	0.00131778	0.00131778
2	rs6545688	58826652	G,G	C,C	0.756461,0.747024	0.000746433,0.0380543	0.0046064,0.00983323	0.0598461,3.96317	0.0013154	0.0013154
2	rs17049339	58327370	C,C	G,G	0.911531,0.983135	0.034387,0.0766002	0.00696238,0.0331973	6.10494,1.67714	0.00130979	0.00130979
2	rs112103317	58473528	C,C	A,A	0.912525,0.984127	0.0346091,0.0801407	0.00699802,0.0342017	6.11961,1.71851	0.00126951	0.00126951
2	rs79405536	58441275	T,T	A,A	0.913519,0.984127	0.0346907,0.0814113	0.00703429,0.0342017	6.08867,1.76202	0.00125583	0.00125583
2	rs79064653	58452531	A,A	G,G	0.913519,0.983135	0.0346506,0.0776507	0.00703429,0.0331973	6.07597,1.71373	0.00124485	0.00124485
2	rs2075171	58688907	A,A	G,G	0.735586,0.760913	0.00804165,0.0471253	0.00448312,0.0100221	1.13756,5.58934	0.00124265	0.00124265
2	rs151290988	58093544	A,NA	C,NA	0.987078,NA	-0.0649195,NA	0.0175062,NA	3.68071,NA	0.00123771	0.00123771
2	rs6760072	58826494	G,G	A,A	0.757455,0.744048	0.00114371,0.0387698	0.0046128,0.00979543	0.0946469,4.1215	0.001231	0.001231
2	rs117142683	58124881	NA,C	NA,T	NA,0.985119	NA,-0.0508376	NA,0.0353055	NA,0.824238	0.00121787	0.00121787
2	rs181997869	58414562	C,NA	G,NA	0.99006,NA	0.0565855,NA	0.01993,NA	2.34462,NA	0.00121637	0.00121637
2	rs77495955	58316081	G,G	A,A	0.909543,0.982143	0.034135,0.0727389	0.00689297,0.0322783	6.1343,1.61568	0.00121432	0.00121432
2	rs76367119	58329781	G,G	A,A	0.910537,0.983135	0.0337887,0.0774224	0.00692737,0.0331973	5.96897,1.70574	0.00120332	0.00120332
2	rs3771212	58354552	T,T	C,C	0.911531,0.983135	0.0342445,0.0759403	0.00696238,0.0331973	6.05943,1.65436	0.00120078	0.00120078
2	rs75018627	58312433	T,T	A,A	0.912525,0.982143	0.0343225,0.0738989	0.00699802,0.0322783	6.02865,1.65651	0.00119811	0.00119811
2	rs199961577	58342562	NA,T	NA,C	NA,0.951389	NA,-0.030908	NA,0.0198773	NA,0.920967	0.00118912	0.00118912
2	rs17049334	58326448	G,G	A,A	0.911531,0.983135	0.0339136,0.0778463	0.00696238,0.0331973	5.9545,1.72059	0.0011707	0.0011707
2	rs141041411	58345225	NA,T	NA,C	NA,0.950397	NA,-0.0312377	NA,0.0196877	NA,0.948498	0.00116831	0.00116831
2	rs994834	58794665	T,T	G,G	0.445328,0.25496	-0.00448196,0.0256969	0.00397815,0.00980793	0.585206,2.05588	0.00116528	0.00116528
2	rs3771211	58354422	G,G	A,A	0.911531,0.983135	0.0341477,0.0760525	0.00696238,0.0331973	6.02865,1.65822	0.00116475	0.00116475
2	rs2246820	57731262	T,T	C,C	0.862823,0.872024	-0.00547547,0.0365794	0.00574696,0.012796	0.467613,2.37116	0.00115733	0.00115733
2	rs12619586	58838242	G,G	A,A	0.648111,0.502976	0.00216253,-0.0239704	0.00414011,0.0085495	0.220811,2.29657	0.00114991	0.00114991
2	rs12713379	58507039	C,C	G,G	0.663022,0.489087	0.00156088,-0.042415	0.00418287,0.00855139	0.149336,6.1519	0.00114682	0.00114682
2	rs139220849	57911264	A,NA	T,NA	0.979125,NA	0.0550387,NA	0.0138296,NA	4.16128,NA	0.00113383	0.00113383
2	rs10168877	58531296	T,T	C,C	0.826044,0.800595	0.0119794,-0.0244744	0.00521577,0.0106986	1.66491,1.65444	0.00113197	0.00113197
2	rs78547376	58485694	C,C	T,T	0.910537,0.982143	0.0345893,0.0722036	0.00692737,0.0322783	6.22615,1.59701	0.00111565	0.00111565
2	rs74627923	57755260	NA,T	NA,C	NA,0.97123	NA,-0.045158	NA,0.0255725	NA,1.11117	0.00111394	0.00111394
2	rs115633149	57565987	C,NA	T,NA	0.962227,NA	-0.0217085,NA	0.0103707,NA	1.43978,NA	0.00109894	0.00109894
2	rs3771206	58296497	T,T	C,C	0.912525,0.983135	0.0348945,0.0712506	0.00699802,0.0331973	6.21088,1.49688	0.00107614	0.00107614
2	rs56246409	58456755	G,G	A,A	0.907555,0.983135	0.0331955,0.0762144	0.00682591,0.0331973	5.9373,1.6638	0.00106855	0.00106855
2	rs80099621	58462269	A,A	G,G	0.912525,0.97619	0.0347525,0.0622711	0.00699802,0.0280389	6.16538,1.57907	0.00105175	0.00105175
2	rs72810332	58303893	T,T	C,C	0.897614,0.855159	-0.0106272,0.000777968	0.0065219,0.012146	0.986252,0.0227661	0.00103527	0.00103527
2	rs78323352	58302354	T,T	C,C	0.913519,0.983135	0.0345004,0.0760185	0.00703429,0.0331973	6.02865,1.65705	0.00101534	0.00101534
2	rs76261327	58484367	C,C	T,T	0.912525,0.984127	0.0348942,0.072953	0.00699802,0.0342017	6.2108,1.4825	0.0010152	0.0010152
2	rs146303969	58342579	NA,A	NA,G	NA,0.952381	NA,-0.0303952	NA,0.0200728	NA,0.88618	0.00100238	0.00100238
2	rs75297255	58290051	C,C	T,T	0.914513,0.983135	0.0347265,0.0759259	0.00707122,0.0331973	6.04273,1.65386	0.000985113	0.000985113
2	rs4233973	58750985	A,A	G,G	0.740557,0.751984	0.00647778,0.0446678	0.00451065,0.00989826	0.821104,5.19376	0.000978304	0.000978304
2	rs3771204	58280798	C,C	A,A	0.914513,0.983135	0.035018,0.0735644	0.00707122,0.0331973	6.1344,1.5736	0.000974357	0.000974357
2	rs72810334	58305751	A,A	G,G	0.898608,0.855159	-0.0108002,0.000729308	0.00655017,0.012146	1.00357,0.0213084	0.000963439	0.000963439
2	rs820985	57759115	T,T	C,C	0.471173,0.267857	-0.00107895,0.0158611	0.00396089,0.00965281	0.104957,0.998481	0.000957875	0.000957875
2	rs1078191	58306811	A,A	G,G	0.898608,0.855159	-0.0107579,0.000680654	0.00655017,0.012146	0.997784,0.0198554	0.000950846	0.000950846
2	rs72810323	58278610	G,G	A,A	0.905567,0.912698	-0.011209,0.0266144	0.00676109,0.0151436	1.01169,1.10327	0.000944125	0.000944125
2	rs148631221	57688272	T,NA	G,NA	0.981113,NA	0.0277329,NA	0.0145245,NA	1.25017,NA	0.000939336	0.000939336
2	rs77640818	58775762	NA,T	NA,C	NA,0.930556	NA,0.0451076	NA,0.0168156	NA,2.13621	0.000939204	0.000939204
2	rs17049366	58363449	C,C	A,A	0.910537,0.983135	0.0338342,0.0748216	0.00692737,0.0331973	5.98345,1.61608	0.000936257	0.000936257
2	rs4672253	58870501	T,T	C,C	0.135189,0.260913	0.0147437,-0.000921767	0.0057824,0.00973436	1.96738,0.0340652	0.000933426	0.000933426
2	rs77520334	58177454	A,NA	G,NA	0.974155,NA	0.0460139,NA	0.0124606,NA	3.65397,NA	0.000927718	0.000927718
2	rs76359263	57644536	C,NA	T,NA	0.969185,NA	-0.0158984,NA	0.0114407,NA	0.78346,NA	0.000917686	0.000917686
2	rs555605367	57672748	NA,G	NA,C	NA,0.979167	NA,0.0787716	NA,0.0299292	NA,2.07108	0.0009153	0.0009153
2	rs78831119	58294917	G,G	A,A	0.914513,0.983135	0.0347265,0.0743026	0.00707122,0.0331973	6.04273,1.59848	0.000909068	0.000909068
2	rs2264599	57755496	C,C	T,T	0.529821,0.486111	0.000592311,0.0214805	0.00396135,0.00855265	0.0549544,1.9201	0.0009081	0.0009081
2	rs137955432	57461843	T,NA	C,NA	0.955268,NA	-0.0215805,NA	0.00956466,NA	1.61882,NA	0.000905582	0.000905582
2	rs10205882	58558255	G,G	C,C	0.316103,0.343254	-0.00995156,-0.0436677	0.00425236,0.00900319	1.71509,5.909	0.000892117	0.000892117
2	rs4233971	58750526	G,G	C,C	0.738569,0.757937	0.00743919,0.0452192	0.00449951,0.00997981	1.00761,5.23146	0.000889706	0.000889706
2	rs17049478	58581047	A,NA	G,NA	0.935388,NA	0.033237,NA	0.00804241,NA	4.44551,NA	0.000887883	0.000887883
2	rs73942293	58301507	G,G	A,A	0.911531,0.977182	0.0336598,0.0647664	0.00696238,0.0286274	5.87464,1.62575	0.000870595	0.000870595
2	rs72813967	58779894	A,A	T,T	0.745527,0.761905	0.00809028,0.0456281	0.00453928,0.0100364	1.12666,5.26276	0.000857194	0.000857194
2	rs17049453	58526055	NA,T	NA,A	NA,0.968254	NA,-0.0624235	NA,0.0243817	NA,1.9805	0.000851562	0.000851562
2	rs4672249	58851737	C,C	T,T	0.28827,0.34623	0.0100795,0.0266587	0.00436498,0.0089848	1.67915,2.52197	0.000838924	0.000838924
2	rs17049270	58192905	T,T	C,C	0.917495,0.992063	0.0390588,0.0683122	0.00718617,0.0481747	7.26192,0.806354	0.000835357	0.000835357
2	rs76414728	58549047	C,C	A,A	0.981113,0.882937	-0.0244989,-0.0288004	0.0145245,0.0132962	1.03784,1.51846	0.000822643	0.000822643
2	rs75458664	58038400	C,NA	T,NA	0.959245,NA	0.038819,NA	0.00999958,NA	3.98475,NA	0.000802563	0.000802563
2	rs17049504	58670846	NA,A	NA,G	NA,0.964286	NA,-0.0609912	NA,0.0230345	NA,2.09144	0.00080139	0.00080139
2	rs183453745	58786073	NA,C	NA,G	NA,0.987103	NA,0.0930242	NA,0.0378862	NA,1.85157	0.000791364	0.000791364
2	rs7577299	58309374	C,C	T,T	0.910537,0.981151	0.0335879,0.0658255	0.00692737,0.0314332	5.90537,1.44072	0.000788365	0.000788365
2	rs17049318	58264510	G,G	A,A	0.915507,0.983135	0.0352043,0.073591	0.00710883,0.0331973	6.1344,1.5745	0.000780719	0.000780719
2	rs78281185	58254915	C,C	T,T	0.915507,0.983135	0.0351572,0.0739126	0.00710883,0.0331973	6.11961,1.58531	0.000780012	0.000780012
2	rs2165105	58314253	C,C	G,G	0.824056,0.742063	-0.01734,-0.0112984	0.00519247,0.00977071	3.076,0.606363	0.000775555	0.000775555
2	rs140687059	57993953	T,NA	C,NA	0.977137,NA	-0.0153473,NA	0.0132281,NA	0.609124,NA	0.000772661	0.000772661
2	rs2196806	58300093	T,T	C,C	0.911531,0.983135	0.033562,0.0720623	0.00696238,0.0331973	5.844,1.52358	0.000761752	0.000761752
2	rs116263038	58397666	A,NA	T,NA	0.984095,NA	0.0137052,NA	0.0158037,NA	0.413611,NA	0.000756812	0.000756812
2	rs62141888	58541063	T,T	C,C	0.809145,0.97123	-0.00112164,-0.0472237	0.00503123,0.0255725	0.0842913,1.18845	0.000740925	0.000740925
2	rs142298211	58283880	NA,T	NA,C	NA,0.990079	NA,-0.0769341	NA,0.0431319	NA,1.128	0.000738481	0.000738481
2	rs189392338	57735126	NA,A	NA,C	NA,0.989087	NA,0.0852457	NA,0.0411453	NA,1.41701	0.000731921	0.000731921
2	rs79005319	58179795	T,T	C,C	0.918489,0.992063	0.039275,0.0725242	0.00722595,0.0481747	7.26192,0.878735	0.00072577	0.00072577
2	rs74511384	57920445	NA,G	NA,T	NA,0.978175	NA,-0.0412555	NA,0.0292559	NA,0.79999	0.000719074	0.000719074
2	rs7584990	58857276	A,A	G,G	0.289264,0.347222	0.0102945,0.0251129	0.00436052,0.00897877	1.73914,2.28741	0.000710241	0.000710241
2	rs115632484	58372978	G,G	A,A	0.908549,0.983135	0.0326515,0.073207	0.00685915,0.0331973	5.71372,1.56163	0.000709984	0.000709984
2	rs74563533	58250433	A,A	G,G	0.916501,0.983135	0.0356361,0.0704569	0.00714714,0.0331973	6.21026,1.471	0.000707921	0.000707921
2	rs62141884	58506644	G,NA	A,NA	0.980119,NA	0.0128755,NA	0.0141639,NA	0.439698,NA	0.000703113	0.000703113
2	rs10197655	58791420	A,A	G,G	0.560636,0.422619	-0.000777764,0.0298609	0.0039837,0.00865361	0.0730365,3.25247	0.000702863	0.000702863
2	rs35720432	58848918	G,G	A,A	0.28827,0.339286	0.00997665,0.0262491	0.00436498,0.00902845	1.65214,2.43833	0.000697007	0.000697007
2	rs117539972	58474766	NA,G	NA,A	NA,0.984127	NA,-0.0410135	NA,0.0342017	NA,0.637398	0.000694484	0.000694484
2	rs13410793	58819610	C,C	G,G	0.782306,0.740079	0.00235395,0.0409858	0.00479102,0.00974638	0.205375,4.58368	0.00069127	0.00069127
2	rs17614198	58384827	G,NA	A,NA	0.9334,NA	0.0330698,NA	0.00792989,NA	4.5168,NA	0.000691219	0.000691219
2	rs78466005	57683774	NA,G	NA,C	NA,0.886905	NA,0.0258993	NA,0.0134972	NA,1.25963	0.000689067	0.000689067
2	rs75863995	57733564	NA,A	NA,G	NA,0.955357	NA,0.0435696	NA,0.0206987	NA,1.45227	0.000688406	0.000688406
2	rs7607950	58826638	G,G	A,A	0.667992,0.512897	0.00212251,-0.0238449	0.00419836,0.0085522	0.212421,2.27566	0.000687444	0.000687444
2	rs72808454	58169002	T,NA	C,NA	0.939364,NA	-0.00265893,NA	0.00828432,NA	0.125959,NA	0.000686761	0.000686761
2	rs113473780	58340731	G,NA	A,NA	0.932406,NA	0.0332436,NA	0.00787557,NA	4.6142,NA	0.000684288	0.000684288
2	rs74599659	58372175	G,G	C,C	0.910537,0.983135	0.033222,0.0727333	0.00692737,0.0331973	5.79031,1.54583	0.000679337	0.000679337
2	rs62141883	58505138	T,NA	C,NA	0.980119,NA	0.0126218,NA	0.0141639,NA	0.428449,NA	0.000675625	0.000675625
2	rs143836391	58091079	C,NA	T,NA	0.975149,NA	-0.0142069,NA	0.0127009,NA	0.579516,NA	0.000673402	0.000673402
2	rs74561078	58391857	T,NA	A,NA	0.934394,NA	0.0333426,NA	0.00798549,NA	4.52657,NA	0.000671861	0.000671861
2	rs6718563	58805945	C,C	A,A	0.555666,0.419643	-0.000548504,0.0298477	0.00397904,0.00866195	0.0504342,3.24467	0.000671302	0.000671302
2	rs144510382	57543466	C,NA	T,NA	0.979125,NA	-0.0172761,NA	0.0138296,NA	0.67451,NA	0.000667888	0.000667888
2	rs146826584	58331902	NA,G	NA,A	NA,0.96131	NA,-0.0651874	NA,0.0221651	NA,2.48524	0.00066327	0.00066327
2	rs2041813	58854574	G,G	A,A	0.287276,0.34623	0.0101359,0.0257691	0.00436947,0.0089848	1.6913,2.38407	0.000659398	0.000659398
2	rs7595474	58525741	C,C	T,T	0.816103,0.796627	0.0109766,-0.0243984	0.00510364,0.0106201	1.50174,1.6656	0.000657103	0.000657103
2	rs141280147	57484984	C,NA	G,NA	0.985089,NA	-0.0478495,NA	0.0163138,NA	2.47414,NA	0.000651662	0.000651662
2	rs6708046	58565501	C,C	T,T	0.643141,0.488095	-0.00556349,-0.0451518	0.00412703,0.00855178	0.750462,6.88836	0.000637508	0.000637508
2	rs147395430	57678700	C,NA	T,NA	0.989066,NA	-0.0591196,NA	0.0190121,NA	2.72734,NA	0.000636995	0.000636995
2	rs77676988	58375985	C,C	T,T	0.911531,0.983135	0.0328718,0.07308	0.00696238,0.0331973	5.63023,1.55738	0.00063659	0.00063659
2	rs79239171	58826360	T,NA	C,NA	0.987078,NA	0.0262136,NA	0.0175062,NA	0.871953,NA	0.000632291	0.000632291
2	rs140549478	57760981	NA,C	NA,T	NA,0.988095	NA,0.0777011	NA,0.0394133	NA,1.31271	0.000623308	0.000623308
2	rs199860158	58404172	NA,C	NA,T	NA,0.981151	NA,0.082874	NA,0.0314332	NA,2.07695	0.000623078	0.000623078
2	rs11125755	58739728	T,T	C,C	0.260437,0.25496	-0.00798371,-0.0446186	0.00450506,0.00980793	1.11709,5.26888	0.000622205	0.000622205
2	rs72813952	58760414	T,T	C,C	0.750497,0.753968	0.0078401,0.0446876	0.00456906,0.00992501	1.0646,5.17294	0.000620305	0.000620305
2	rs7604277	58823770	C,C	T,T	0.622266,0.593254	-0.00484956,0.0374727	0.00407811,0.00870204	0.630092,4.77968	0.000620281	0.000620281
2	rs1861414	58853816	T,T	G,G	0.291252,0.349206	0.00959945,0.0256709	0.0043517,0.00896686	1.5624,2.37693	0.000611826	0.000611826
2	rs114794486	57684320	G,NA	A,NA	0.970179,NA	-0.0148072,NA	0.0116239,NA	0.693117,NA	0.000604807	0.000604807
2	rs10445895	58390538	C,C	T,T	0.912525,0.983135	0.0327205,0.074878	0.00699802,0.0331973	5.53316,1.618	0.000602248	0.000602248
2	rs140011653	58488802	NA,A	NA,G	NA,0.962302	NA,0.0293058	NA,0.0224433	NA,0.717537	0.000597059	0.000597059
2	rs11125757	58785543	A,A	G,G	0.564612,0.425595	-0.000274934,0.0297325	0.00398773,0.00864561	0.0245528,3.23374	0.000594856	0.000594856
2	rs34286598	58539322	A,A	G,G	0.840954,0.820437	0.0073503,-0.0299062	0.0054062,0.0111371	0.759563,2.13985	0.000593908	0.000593908
2	rs67604407	58835063	T,T	C,C	0.874751,0.977182	0.0180532,-0.0370866	0.00597324,0.0286274	2.60063,0.709631	0.00058875	0.00058875
2	rs112962628	58653722	A,NA	C,NA	0.976143,NA	-0.0168568,NA	0.0129561,NA	0.713911,NA	0.000586434	0.000586434
2	rs1861225	58597332	T,NA	C,NA	0.026839,NA	-0.0189986,NA	0.0122339,NA	0.91925,NA	0.00058299	0.00058299
2	rs1025754	58336134	T,T	C,C	0.821074,0.744048	-0.0161645,-0.0121809	0.00515836,0.00979543	2.76284,0.670249	0.000582911	0.000582911
2	rs2024410	58506441	T,T	C,C	0.562624,0.515873	-0.000497937,0.0423725	0.00398568,0.00855366	0.0454787,6.13784	0.000568083	0.000568083
2	rs820970	57741088	G,G	T,T	0.972167,0.907738	-0.00638255,0.0380022	0.0120196,0.0147711	0.225184,1.99613	0.000565459	0.000565459
2	rs77820611	58838048	NA,T	NA,C	NA,0.84127	NA,0.0362923	NA,0.0116978	NA,2.71691	0.000562793	0.000562793
2	rs77736916	58214541	A,NA	T,NA	0.981113,NA	0.0472154,NA	0.0145245,NA	2.9389,NA	0.000562252	0.000562252
2	rs6736025	58797634	T,T	G,G	0.55666,0.417659	-0.000868357,0.0297905	0.00397994,0.00866769	0.0823443,3.23041	0.00055699	0.00055699
2	rs34560189	58570263	G,G	A,A	0.877734,0.978175	0.00768156,-0.0640847	0.00603539,0.0292559	0.692278,1.54532	0.000551921	0.000551921
2	rs12713385	58824981	C,C	G,G	0.671968,0.513889	0.00166434,-0.0238989	0.00421121,0.00855265	0.159465,2.28394	0.000550091	0.000550091
2	rs820982	57756293	C,C	T,T	0.466203,0.364087	0.000501391,0.0240622	0.00396336,0.00888386	0.0460804,2.17017	0.000549571	0.000549571
2	rs10445896	58390547	A,A	G,G	0.909543,0.983135	0.0320718,0.0729918	0.00689297,0.0331973	5.48491,1.55444	0.000548872	0.000548872
2	rs76569295	58370547	G,G	A,A	0.910537,0.983135	0.0325146,0.0733679	0.00692737,0.0331973	5.57123,1.56701	0.000548338	0.000548338
2	rs1569081	57822685	A,NA	G,NA	0.012922,NA	-0.0356051,NA	0.0175065,NA	1.37707,NA	0.00054708	0.00054708
2	rs76436320	57688636	NA,T	NA,C	NA,0.970238	NA,-0.0365176	NA,0.0251555	NA,0.833888	0.000545698	0.000545698
2	rs13418402	58696996	A,A	C,C	0.197813,0.047619	0.000219672,0.0413754	0.00496334,0.0200728	0.0156086,1.40586	0.000541583	0.000541583
2	rs6716967	57826372	T,NA	G,NA	0.012922,NA	-0.0354945,NA	0.0175065,NA	1.37048,NA	0.00053981	0.00053981
2	rs13013410	58845371	G,G	C,C	0.639165,0.513889	0.00393498,-0.0225305	0.00411698,0.00855265	0.469574,2.07416	0.000538555	0.000538555
2	rs2264701	57755940	G,G	A,A	0.470179,0.366071	0.000364408,0.0236965	0.00396135,0.00887361	0.0330583,2.12062	0.000526627	0.000526627
2	rs7576444	58779906	A,A	C,C	0.572565,0.425595	0.000408929,0.0294356	0.00399661,0.00864561	0.0369191,3.17888	0.000525556	0.000525556
2	rs7608397	58769042	T,T	G,G	0.563618,0.415675	-0.000366447,0.0294777	0.0039867,0.00867359	0.0330309,3.16914	0.000525463	0.000525463
2	rs6719904	58760169	T,T	A,A	0.563618,0.41369	-9.16391e-05,0.0300276	0.0039867,0.00867965	0.00803834,3.26672	0.000525306	0.000525306
2	rs4233972	58750899	C,C	T,T	0.740557,0.744048	0.00656388,0.0428379	0.00451065,0.00979543	0.836794,4.9122	0.000524599	0.000524599
2	rs13399274	58522580	G,G	A,A	0.840954,0.827381	0.0072572,-0.0305461	0.0054062,0.0113111	0.746004,2.15971	0.000521501	0.000521501
2	rs74885636	58794648	C,NA	A,NA	0.973161,NA	-0.0332863,NA	0.0122339,NA	2.1863,NA	0.000515255	0.000515255
2	rs13412643	58524153	C,C	G,G	0.83996,0.826389	0.00680023,-0.0308228	0.00539257,0.0112855	0.68341,2.19992	0.000512045	0.000512045
2	rs2024411	58506426	G,G	T,T	0.565606,0.514881	-0.00040776,0.042273	0.00398879,0.00855314	0.0368846,6.11256	0.000508177	0.000508177
2	rs185510324	57823678	NA,T	NA,G	NA,0.981151	NA,-0.0542471	NA,0.0314332	NA,1.07373	0.000507042	0.000507042
2	rs12053288	58782277	G,G	C,C	0.558648,0.420635	-0.000686,0.0285322	0.00398179,0.00865913	0.0638816,3.00698	0.000505496	0.000505496
2	rs12615658	58522385	G,G	A,A	0.840954,0.826389	0.0072572,-0.0304255	0.0054062,0.0112855	0.746004,2.15377	0.000504545	0.000504545
2	rs115560526	57529358	A,NA	C,NA	0.969185,NA	-0.020682,NA	0.0114407,NA	1.15091,NA	0.000504197	0.000504197
2	rs2024412	58506423	G,G	C,C	0.562624,0.513889	-0.000407444,0.0422221	0.00398568,0.00855265	0.0368846,6.09994	0.000503212	0.000503212
2	rs75964651	57857856	NA,T	NA,G	NA,0.925595	NA,0.0315553	NA,0.0162889	NA,1.27804	0.000497339	0.000497339
2	rs12999638	58820660	A,A	G,G	0.790258,0.650794	0.01246,-0.0282591	0.00485638,0.00896686	1.98731,2.78933	0.000496842	0.000496842
2	rs113874862	58543243	A,A	G,G	0.843936,0.824405	0.00702379,-0.0305421	0.00544795,0.0112351	0.70485,2.18318	0.000494329	0.000494329
2	rs148267178	58682618	G,NA	A,NA	0.978131,NA	0.0254656,NA	0.0135185,NA	1.22477,NA	0.000492072	0.000492072
2	rs145085611	58343929	NA,T	NA,C	NA,0.97123	NA,-0.0295481	NA,0.0255725	NA,0.605722	0.000490626	0.000490626
2	rs7600706	58766888	A,A	G,G	0.564612,0.41369	-0.000366542,0.0293493	0.00398773,0.00867965	0.0330309,3.14195	0.000489402	0.000489402
2	rs10189138	58153676	T,T	G,G	0.866799,0.843254	0.0266297,0.0165823	0.00581871,0.0117578	5.32543,0.800122	0.000485504	0.000485504
2	rs4672252	58860989	T,T	G,G	0.290258,0.34623	0.00934312,0.0254259	0.00435609,0.0089848	1.49531,2.33194	0.000485377	0.000485377
2	rs10188654	58533803	C,C	T,T	0.840954,0.827381	0.00664824,-0.0307106	0.0054062,0.0113111	0.659966,2.17875	0.000484398	0.000484398
2	rs138746568	58197210	NA,A	NA,G	NA,0.986111	NA,-0.0383437	NA,0.0365264	NA,0.531902	0.000482142	0.000482142
2	rs10490249	58519530	A,A	T,T	0.83996,0.826389	0.0068495,-0.0304769	0.00539257,0.0112855	0.690321,2.15971	0.000478327	0.000478327
2	rs6545692	58834294	T,T	G,G	0.748509,0.74504	0.00359458,0.0389744	0.00455701,0.00980793	0.366303,4.15029	0.000477228	0.000477228
2	rs12616865	58842075	G,G	C,C	0.758449,0.643849	0.0136773,-0.0266325	0.00461925,0.00892676	2.51327,2.54511	0.000477165	0.000477165
2	rs11901148	58858854	A,A	G,G	0.289264,0.34623	0.00948573,0.0253272	0.00436052,0.0089848	1.52867,2.31704	0.000474744	0.000474744
2	rs1371212	58284751	C,C	T,T	0.905567,0.888889	-0.0109591,0.0148667	0.00676109,0.0136019	0.978658,0.561614	0.000467424	0.000467424
2	rs146954303	58509285	NA,T	NA,A	NA,0.965278	NA,0.0338792	NA,0.0233493	NA,0.833313	0.000462601	0.000462601
2	rs182067160	58767483	G,NA	A,NA	0.989066,NA	-0.0355296,NA	0.0190121,NA	1.21005,NA	0.000459171	0.000459171
2	rs71418489	58540075	C,C	A,A	0.842942,0.824405	0.00668229,-0.0302543	0.00543389,0.0112351	0.659966,2.14968	0.000458344	0.000458344
2	rs76935910	57642325	NA,C	NA,T	NA,0.891865	NA,0.0326764	NA,0.0137648	NA,1.75447	0.00045792	0.00045792
2	rs12994912	58858694	A,A	T,T	0.290258,0.34623	0.00943024,0.0253272	0.00435609,0.0089848	1.51713,2.31704	0.000452909	0.000452909
2	rs820973	57746316	C,C	T,T	0.972167,0.906746	-0.00603198,0.0365392	0.0120196,0.0147003	0.210578,1.8883	0.000451268	0.000451268
2	rs77887129	58708800	NA,T	NA,C	NA,0.83631	NA,0.0367856	NA,0.0115534	NA,2.83784	0.00045117	0.00045117
2	rs72804575	58039682	C,NA	A,NA	0.934394,NA	-0.000300424,NA	0.00798549,NA	0.0132329,NA	0.000451049	0.000451049
2	rs10460509	58772377	A,A	T,T	0.559642,0.423611	-0.000594735,0.0285051	0.00398274,0.00865091	0.0548789,3.00698	0.000450293	0.000450293
2	rs12151813	58523459	A,A	G,G	0.840954,0.826389	0.00672358,-0.0303273	0.0054062,0.0112855	0.670364,2.14243	0.000441551	0.000441551
2	rs7569529	58765284	G,G	A,A	0.557654,0.410714	-0.000457341,0.0289285	0.00398085,0.00868901	0.0416578,3.0602	0.000440351	0.000440351
2	rs13432106	58781491	G,G	T,T	0.739563,0.75	0.00793073,0.042861	0.00450506,0.00987194	1.10602,4.84959	0.000439715	0.000439715
2	rs75750351	57776919	NA,G	NA,T	NA,0.956349	NA,-0.0279488	NA,0.0209218	NA,0.740906	0.000438827	0.000438827
2	rs6725231	58789730	A,A	G,G	0.435388,0.257937	-0.00476501,0.0226795	0.00398773,0.00977071	0.634288,1.69299	0.000437975	0.000437975
2	rs13007356	58751249	G,G	A,A	0.740557,0.744048	0.00692206,0.0424791	0.00451065,0.00979543	0.903503,4.83957	0.000437092	0.000437092
2	rs6717881	58833478	G,G	T,T	0.752485,0.747024	0.00290814,0.0371834	0.00458131,0.00983323	0.279369,3.80702	0.000436229	0.000436229
2	rs144960637	58399920	NA,A	NA,G	NA,0.980159	NA,0.0741304	NA,0.0306528	NA,1.80717	0.000436098	0.000436098
2	rs117981189	58227921	NA,T	NA,C	NA,0.980159	NA,0.0782148	NA,0.0306528	NA,1.96973	0.000434652	0.000434652
2	rs11896571	58767826	G,G	A,A	0.558648,0.411706	-0.000548883,0.028817	0.00398179,0.00868585	0.0504342,3.04209	0.000433327	0.000433327
2	rs13029039	58842418	C,C	A,A	0.626243,0.509921	0.00190659,-0.0230663	0.00408671,0.00855103	0.193255,2.15574	0.000432573	0.000432573
2	rs6545691	58834290	G,G	A,A	0.748509,0.744048	0.00350624,0.0383109	0.00455701,0.00979543	0.354926,4.03679	0.000432483	0.000432483
2	rs6545689	58834185	G,G	A,A	0.747515,0.744048	0.00380613,0.0388251	0.00455105,0.00979543	0.394721,4.13177	0.000431539	0.000431539
2	rs820974	57746633	T,T	C,C	0.972167,0.907738	-0.00566743,0.0363816	0.0120196,0.0147711	0.195675,1.86085	0.000425564	0.000425564
2	rs12052329	58837521	T,T	C,C	0.754473,0.747024	0.00319225,0.0379559	0.00459376,0.00983323	0.312371,3.94537	0.000424764	0.000424764
2	rs12713386	58840509	T,T	C,C	0.759443,0.643849	0.0131967,-0.0271781	0.00462576,0.00892676	2.36325,2.63261	0.00042359	0.00042359
2	rs145540139	58203543	NA,G	NA,C	NA,0.980159	NA,0.0776471	NA,0.0306528	NA,1.94672	0.000420086	0.000420086
2	rs6545690	58834243	C,C	T,T	0.748509,0.743056	0.00412062,0.0389251	0.00455701,0.00978302	0.436674,4.15957	0.000417995	0.000417995
2	rs17049321	58279344	G,G	A,A	0.903579,0.887897	-0.0112075,0.0145148	0.00669838,0.0135492	1.02552,0.546604	0.000414379	0.000414379
2	rs77547032	58362517	NA,C	NA,G	NA,0.915675	NA,0.0492802	NA,0.0153834	NA,2.86714	0.000413368	0.000413368
2	rs3771203	58278681	C,C	A,A	0.904573,0.885913	-0.0110409,0.0147935	0.00672948,0.0134459	0.996257,0.566657	0.000412551	0.000412551
2	rs72810320	58277031	G,G	A,A	0.904573,0.885913	-0.0110409,0.0146494	0.00672948,0.0134459	0.996257,0.559203	0.00041067	0.00041067
2	rs11692859	58443548	C,NA	T,NA	0.910537,NA	0.00191251,NA	0.00692737,NA	0.106523,NA	0.000406057	0.000406057
2	rs11895326	58794877	A,A	G,G	0.56163,0.435516	-0.000503534,0.0276592	0.00398468,0.00862135	0.0460272,2.87432	0.000404901	0.000404901
2	rs148963277	57702556	NA,G	NA,A	NA,0.979167	NA,-0.047188	NA,0.0299292	NA,0.939773	0.000401599	0.000401599
2	rs6545685	58772966	G,G	C,C	0.559642,0.423611	-0.000549013,0.0281506	0.00398274,0.00865091	0.0504342,2.94398	0.000401026	0.000401026
2	rs181434409	58412173	NA,G	NA,A	NA,0.993056	NA,-0.0810915	NA,0.0514752	NA,0.938641	0.000398442	0.000398442
2	rs139075424	58277996	C,C	T,T	0.903579,0.885913	-0.0109471,0.0147488	0.00669838,0.0134459	0.990565,0.56434	0.000396906	0.000396906
2	rs112226141	58278070	G,G	C,C	0.903579,0.885913	-0.0109471,0.0147488	0.00669838,0.0134459	0.990565,0.56434	0.000396906	0.000396906
2	rs820981	57751780	C,C	A,A	0.972167,0.905754	-0.0068087,0.0349554	0.0120196,0.0146307	0.243306,1.77247	0.000396707	0.000396707
2	rs115529424	58279581	T,T	C,C	0.903579,0.886905	-0.0111222,0.014315	0.00669838,0.0134972	1.014,0.53929	0.000395041	0.000395041
2	rs72810325	58281047	C,C	T,T	0.904573,0.885913	-0.0109079,0.0144536	0.00672948,0.0134459	0.978658,0.549136	0.000393666	0.000393666
2	rs2862097	58764129	G,G	C,C	0.563618,0.410714	9.16575e-05,0.0289818	0.0039867,0.00868901	0.00803996,3.06976	0.000391141	0.000391141
2	rs7565001	58802507	C,C	T,T	0.55666,0.411706	-0.000320113,0.029282	0.00397994,0.00868585	0.0287733,3.12591	0.000385427	0.000385427
2	rs12999803	58820737	A,A	G,G	0.790258,0.650794	0.0116632,-0.0284115	0.00485638,0.00896686	1.78721,2.81466	0.000381566	0.000381566
2	rs149798715	58776853	G,NA	A,NA	0.987078,NA	0.0218375,NA	0.0175062,NA	0.673165,NA	0.000377418	0.000377418
2	rs114529686	58849309	G,G	A,A	0.971173,0.990079	0.0248558,0.0514726	0.0118166,0.0431319	1.45069,0.633163	0.000376633	0.000376633
2	rs114954821	58418948	A,NA	C,NA	0.931412,NA	0.0286053,NA	0.00782246,NA	3.59283,NA	0.000376519	0.000376519
2	rs117361287	58085718	NA,T	NA,C	NA,0.899802	NA,0.041694	NA,0.0142364	NA,2.46802	0.000376068	0.000376068
2	rs77768125	58625473	T,NA	A,NA	0.973161,NA	-0.0324866,NA	0.0122339,NA	2.10128,NA	0.000373548	0.000373548
2	rs75983437	57668738	NA,C	NA,T	NA,0.97619	NA,-0.0496803	NA,0.0280389	NA,1.11678	0.000373062	0.000373062
2	rs7422887	58781476	A,A	C,C	0.739563,0.75	0.00842619,0.0426052	0.00450506,0.00987194	1.21161,4.7985	0.000372959	0.000372959
2	rs79714960	57568423	C,NA	T,NA	0.968191,NA	0.0285654,NA	0.0112664,NA	1.94962,NA	0.000372839	0.000372839
2	rs114076013	57884061	T,NA	C,NA	0.979125,NA	0.0111502,NA	0.0138296,NA	0.376651,NA	0.000372485	0.000372485
2	rs78835859	58862390	T,T	C,C	0.971173,0.990079	0.0241261,0.0583947	0.0118166,0.0431319	1.38532,0.75503	0.000372312	0.000372312
2	rs76371772	58304448	NA,T	NA,C	NA,0.956349	NA,-0.0220114	NA,0.0209218	NA,0.533486	0.000370475	0.000370475
2	rs147061640	58489356	A,NA	G,NA	0.99006,NA	-0.024689,NA	0.01993,NA	0.666705,NA	0.000369837	0.000369837
2	rs140939869	58264483	NA,C	NA,T	NA,0.988095	NA,-0.0560479	NA,0.0394133	NA,0.809641	0.000368909	0.000368909
2	rs12471163	58672640	A,NA	G,NA	0.945328,NA	-0.0204631,NA	0.00869693,NA	1.72985,NA	0.000366568	0.000366568
2	rs142456718	57551035	NA,C	NA,T	NA,0.951389	NA,0.0358932	NA,0.0198773	NA,1.149	0.000363097	0.000363097
2	rs10490086	58760640	G,G	T,T	0.750497,0.74504	0.00757122,0.0427378	0.00456906,0.00980793	1.01096,4.88084	0.000361748	0.000361748
2	rs6736526	58792232	T,T	C,C	0.557654,0.412698	-0.000640149,0.0284559	0.00398085,0.00868273	0.0593613,2.97962	0.0003612	0.0003612
2	rs13008306	58839449	T,T	C,C	0.66998,0.510913	0.00146028,-0.0223215	0.00420473,0.00855139	0.137647,2.04351	0.000361146	0.000361146
2	rs147731872	58752327	G,NA	A,NA	0.985089,NA	-0.0524601,NA	0.0163138,NA	2.88561,NA	0.000360967	0.000360967
2	rs114766357	58237066	C,NA	T,NA	0.983101,NA	0.00972234,NA	0.0153396,NA	0.278842,NA	0.000360858	0.000360858
2	rs146293415	58345516	T,T	C,C	0.900596,0.823413	-0.00817404,-0.0071725	0.00660805,0.0112102	0.665358,0.282087	0.000359148	0.000359148
2	rs1609170	57754204	G,G	C,C	0.972167,0.906746	-0.00607446,0.0348366	0.0120196,0.0147003	0.212333,1.74962	0.000358984	0.000358984
2	rs72810367	58417528	T,NA	C,NA	0.983101,NA	0.00833327,NA	0.0153396,NA	0.231394,NA	0.000357807	0.000357807
2	rs72813977	58808428	T,T	C,C	0.741551,0.758929	0.008318,0.0425002	0.00451629,0.00999379	1.18371,4.67521	0.000356518	0.000356518
2	rs116258569	58665605	G,NA	A,NA	0.987078,NA	-0.0549456,NA	0.0175062,NA	2.77024,NA	0.000356019	0.000356019
2	rs62140039	58419415	G,NA	C,NA	0.983101,NA	0.00828342,NA	0.0153396,NA	0.22974,NA	0.000355591	0.000355591
2	rs148131090	58692169	A,NA	G,NA	0.978131,NA	0.0206227,NA	0.0135185,NA	0.895753,NA	0.000354554	0.000354554
2	rs75895759	58832078	T,T	C,C	0.752485,0.747024	0.00277513,0.0356986	0.00458131,0.00983323	0.263858,3.54825	0.000347149	0.000347149
2	rs576452309	58768826	NA,C	NA,G	NA,0.991071	NA,-0.0519286	NA,0.0454422	NA,0.596627	0.000344648	0.000344648
2	rs12713381	58524776	G,G	C,C	0.819085,0.80754	0.0116269,-0.0210296	0.00513615,0.010843	1.62727,1.28029	0.000342183	0.000342183
2	rs114823520	58487993	T,NA	C,NA	0.982107,NA	0.00763503,NA	0.014915,NA	0.215583,NA	0.000342171	0.000342171
2	rs6545662	57988918	NA,G	NA,A	NA,0.075397	NA,-0.0266027	NA,0.0161901	NA,0.998472	0.000334504	0.000334504
2	rs10188390	58271932	G,G	C,C	0.904573,0.883929	-0.0106254,0.0144066	0.00672948,0.0133454	0.941753,0.552289	0.000330745	0.000330745
2	rs7579941	58771512	A,A	T,T	0.564612,0.414683	-9.16629e-05,0.0288872	0.00398773,0.0086766	0.00803834,3.0602	0.000329528	0.000329528
2	rs148298231	58473740	A,NA	G,NA	0.99006,NA	-0.0233928,NA	0.01993,NA	0.61889,NA	0.000326873	0.000326873
2	rs79521235	58290641	NA,G	NA,A	NA,0.972222	NA,-0.025225	NA,0.0260119	NA,0.478638	0.000324483	0.000324483
2	rs17830749	58257450	C,C	T,T	0.908549,0.91369	-0.00946417,0.0220596	0.00685915,0.0152221	0.77559,0.831838	0.000323214	0.000323214
2	rs12467842	58303091	C,C	G,G	0.905567,0.926587	-0.0100341,0.0242603	0.00676109,0.0163898	0.860797,0.85755	0.000319207	0.000319207
2	rs17183065	58359411	T,NA	C,NA	0.981113,NA	0.00764943,NA	0.0145245,NA	0.222985,NA	0.000319182	0.000319182
2	rs72810318	58272412	A,A	G,G	0.905567,0.887897	-0.0108255,0.013696	0.00676109,0.0135492	0.961199,0.505711	0.000318158	0.000318158
2	rs144447805	58866025	NA,A	NA,C	NA,0.980159	NA,0.053066	NA,0.0306528	NA,1.07875	0.000318139	0.000318139
2	rs114426660	58563553	A,NA	G,NA	0.983101,NA	-0.0269132,NA	0.0153396,NA	1.10047,NA	0.000316849	0.000316849
```
