## Supplementary material for "Characterization of shared and ancestry-specific signals driving complex traits using multi-ancestry fine-mapping": susiex_nc3.cs80.snp

```
BP	SNP	PIP(CS1)	LogBF(CS1,Pop1)	LogBF(CS1,Pop2)	PIP(CS2)	LogBF(CS2,Pop1)	LogBF(CS2,Pop2)
57461606	rs118171195	6.29051e-24	-2.03373	-1.7802	1.06851e-05	-1.95706	-1.79491
57461767	rs150321383	3.51016e-23	-2.09473	-6.53997e-10	6.66659e-05	-1.92112	-6.53997e-10
57461843	rs137955432	3.08973e-22	0.0802798	-6.53997e-10	0.000905582	0.687763	-6.53997e-10
57461902	rs190864690	1.06323e-22	-0.986498	-6.53997e-10	0.000162512	-1.03006	-6.53997e-10
57462146	rs141109170	5.26205e-23	-1.68987	-6.53997e-10	5.76097e-05	-2.06712	-6.53997e-10
57462640	rs12470319	1.14833e-23	-1.60639	-1.6057	2.67846e-05	-1.80991	-1.02308
57462920	rs58306488	6.33527e-24	-2.02425	-1.78259	1.05046e-05	-1.97025	-1.79875
57463173	rs74584788	5.86004e-23	-1.58223	-6.53997e-10	5.89162e-05	-2.0447	-6.53997e-10
57463403	rs75331541	6.33074e-24	-2.02425	-1.7833	1.05012e-05	-1.97025	-1.79907
57463480	rs78097470	6.34933e-24	-2.02062	-1.78401	1.0449e-05	-1.97493	-1.79938
57463527	rs75276531	6.37083e-24	-2.01724	-1.78401	1.04055e-05	-1.9791	-1.79938
57463654	rs75260640	6.37083e-24	-2.01724	-1.78401	1.04055e-05	-1.9791	-1.79938
57464096	rs72813248	1.28887e-23	-1.53815	-1.55848	2.05958e-05	-1.89733	-1.1984
57464439	rs79953087	6.36644e-24	-2.01724	-1.7847	1.04024e-05	-1.9791	-1.79968
57464552	rs75345425	6.48184e-24	-1.99927	-1.7847	1.01986e-05	-1.99889	-1.79968
57464756	rs13417963	1.13756e-23	-1.62203	-1.59947	2.6361e-05	-1.863	-0.985929
57464764	rs76435031	6.34067e-24	-2.02062	-1.78537	1.04429e-05	-1.97493	-1.79996
57464816	rs77583625	2.95182e-22	0.0346171	-6.53997e-10	0.000140135	-1.17821	-6.53997e-10
57464889	rs75100022	6.34067e-24	-2.02062	-1.78537	1.04429e-05	-1.97493	-1.79996
57464900	rs35795218	1.39957e-23	-1.98098	-1.03324	1.00864e-05	-2.05836	-1.75127
57464981	rs77057277	6.16601e-23	-2.55975e-10	-1.53134	0.000119576	-2.55975e-10	-1.33686
57465040	rs115998421	4.47324e-23	-1.85228	-6.53997e-10	7.65585e-05	-1.78276	-6.53997e-10
57465070	rs78128840	6.33646e-24	-2.02062	-1.78604	1.04401e-05	-1.97493	-1.80024
57465126	rs75326344	6.33646e-24	-2.02062	-1.78604	1.04401e-05	-1.97493	-1.80024
57465144	rs75997510	6.43993e-24	-2.0114	-1.77905	1.1072e-05	-1.9198	-1.79659
57465378	rs78536160	6.31766e-24	-2.02425	-1.78537	1.04918e-05	-1.97025	-1.79996
57465466	rs79791523	6.30936e-24	-2.02425	-1.78669	1.04863e-05	-1.97025	-1.80049
57465515	rs78291502	6.33233e-24	-2.02062	-1.78669	1.04374e-05	-1.97493	-1.80049
57465539	rs4616514	8.35235e-24	-1.95437	-1.57606	2.39812e-05	-1.98937	-0.954178
57465557	rs78811627	6.35377e-24	-2.01724	-1.78669	1.03939e-05	-1.9791	-1.80049
57465580	rs376467608	5.00419e-23	-2.55975e-10	-1.74012	8.0495e-05	-2.55975e-10	-1.73262
57465615	rs4233965	7.77231e-24	-1.87992	-1.72249	1.15288e-05	-2.00878	-1.66719
57465643	rs118172675	7.78278e-23	-2.55975e-10	-1.29848	8.73047e-05	-2.55975e-10	-1.65141
57465644	rs80256748	6.34493e-24	-2.02062	-1.7847	1.04699e-05	-1.97493	-1.79739
57465718	rs34698223	1.62788e-23	-1.82987	-1.03324	1.01925e-05	-2.04789	-1.75127
57465723	rs79917172	6.3219e-24	-2.02425	-1.7847	1.05189e-05	-1.97025	-1.79739
57465777	rs77539198	7.31526e-24	-1.99304	-1.66998	1.21044e-05	-2.00495	-1.6223
57465803	rs4443033	8.33308e-24	-2.02519	-1.50755	2.64014e-05	-2.03281	-0.814589
57465973	rs111373732	3.76145e-23	-2.02559	-6.53997e-10	0.000100311	-1.51254	-6.53997e-10
57466660	rs75779145	6.26228e-24	-2.03373	-1.7847	1.06586e-05	-1.95706	-1.79739
57466836	rs78995788	6.26228e-24	-2.03373	-1.7847	1.06586e-05	-1.95706	-1.79739
57466869	rs77378988	6.26228e-24	-2.03373	-1.7847	1.06586e-05	-1.95706	-1.79739
57467490	rs75248658	6.16145e-24	-2.04862	-1.78604	1.09136e-05	-1.93269	-1.79812
57467502	rs79484680	6.29725e-24	-2.02748	-1.78538	1.05606e-05	-1.96593	-1.79776
57467641	rs79954602	6.14033e-24	-2.05163	-1.78646	1.1241e-05	-1.90415	-1.7971
57467706	rs75324556	8.78806e-24	-2.06742	-1.41216	1.29775e-05	-2.08672	-1.47088
57467757	rs78187600	4.34312e-23	-1.8818	-6.53997e-10	6.47253e-05	-1.95066	-6.53997e-10
57467787	rs192190769	6.47909e-23	-2.55975e-10	-1.48181	8.15287e-05	-2.55975e-10	-1.71986
57467904	rs76667853	6.15744e-24	-2.04862	-1.78669	1.09098e-05	-1.93269	-1.79847
57468097	rs147746297	5.40609e-23	-2.55975e-10	-1.66286	0.00010408	-2.55975e-10	-1.47565
57468127	rs115104937	6.25389e-24	-2.03373	-1.78604	1.06508e-05	-1.95706	-1.79812
57468158	rs114122449	6.25389e-24	-2.03373	-1.78604	1.06508e-05	-1.95706	-1.79812
57468464	rs10187108	8.47695e-24	-1.9648	-1.55083	2.64739e-05	-1.97822	-0.866431
57468514	rs116404125	6.15499e-24	-2.04902	-1.78669	1.11674e-05	-1.90935	-1.79847
57468626	rs143073815	6.30643e-24	-2.03268	-1.77872	1.04387e-05	-1.9771	-1.7982
57468640	rs146678737	3.79355e-23	-2.01709	-6.53997e-10	9.80152e-05	-1.53569	-6.53997e-10
57468665	rs115925534	6.25638e-24	-2.03268	-1.78669	1.04359e-05	-1.9771	-1.79847
57468784	rs113953558	1.37256e-23	-1.54602	-1.48769	1.53604e-05	-1.91191	-1.47711
57468847	rs145196985	6.26915e-24	-2.03064	-1.78669	1.05996e-05	-1.96153	-1.79847
57469025	rs138138827	3.80189e-23	-2.01489	-6.53997e-10	9.74564e-05	-1.54141	-6.53997e-10
57469117	rs116189160	6.24232e-24	-2.03373	-1.78789	1.06405e-05	-1.95706	-1.79909
57469160	rs141773942	6.22352e-24	-2.03675	-1.78789	1.06889e-05	-1.95252	-1.79909
57469166	rs150148629	6.20522e-24	-2.03969	-1.78789	1.07383e-05	-1.94791	-1.79909
57469210	rs7425288	8.28871e-24	-1.97677	-1.56131	2.42006e-05	-2.00991	-0.924532
57469226	rs6419630	8.25509e-24	-2.007	-1.53514	2.47529e-05	-2.03662	-0.875251
57469252	rs115816992	6.32145e-24	-2.02748	-1.78154	1.05534e-05	-1.96593	-1.79844
57469318	rs149388568	6.27747e-24	-2.03373	-1.78228	1.06438e-05	-1.95706	-1.79878
57469359	rs147482849	6.29191e-24	-2.03064	-1.78307	1.05926e-05	-1.96153	-1.79913
57469392	rs139929227	6.29191e-24	-2.03064	-1.78307	1.05926e-05	-1.96153	-1.79913
57469437	rs4640426	8.79876e-24	-2.0481	-1.43026	1.30059e-05	-2.09496	-1.46046
57469588	rs78710628	6.29191e-24	-2.03064	-1.78307	1.05926e-05	-1.96153	-1.79913
57469648	rs77381951	5.3597e-23	-2.55975e-10	-1.67148	0.000103698	-2.55975e-10	-1.47933
57470248	rs11886065	1.10872e-23	-1.71353	-1.53365	1.1591e-05	-2.09508	-1.57551
57470335	rs77370089	6.30152e-24	-2.03064	-1.78154	1.05999e-05	-1.96153	-1.79844
57470441	rs74893462	6.30152e-24	-2.03064	-1.78154	1.05999e-05	-1.96153	-1.79844
57470611	rs72813250	6.69853e-23	-1.4485	-6.53997e-10	7.90195e-05	-1.75112	-6.53997e-10
57470970	rs139356566	3.49701e-23	-2.09848	-6.53997e-10	6.26895e-05	-1.98262	-6.53997e-10
57470992	rs116116758	3.63692e-22	0.243331	-6.53997e-10	0.000202984	-0.80769	-6.53997e-10
57471062	rs10183273	7.01107e-24	-2.09487	-1.61061	1.18062e-05	-1.89543	-1.75676
57471396	rs78982353	6.29688e-24	-2.03064	-1.78228	1.05963e-05	-1.96153	-1.79878
57471487	rs10173829	4.39118e-23	-1.87079	-6.53997e-10	6.32962e-05	-1.97299	-6.53997e-10
57471548	rs74260852	6.49671e-24	-1.99496	-1.78672	1.08928e-05	-1.94162	-1.79109
57472393	rs116806939	4.56998e-23	-1.83088	-6.53997e-10	5.73795e-05	-2.07113	-6.53997e-10
57472746	rs78787363	6.26893e-24	-2.03373	-1.78364	1.06374e-05	-1.95706	-1.79938
57472868	rs13396182	4.54098e-23	-1.83725	-6.53997e-10	6.18625e-05	-1.9959	-6.53997e-10
57472985	rs4361167	6.59145e-24	-1.97987	-1.78733	1.06992e-05	-1.95904	-1.79161
57473056	rs78127156	3.6731e-23	-2.04935	-6.53997e-10	0.000108251	-1.43636	-6.53997e-10
57473364	rs79735097	6.33899e-24	-2.03675	-1.76951	1.08216e-05	-1.95252	-1.78675
57473472	rs74945739	6.32035e-24	-2.03969	-1.76951	1.08716e-05	-1.94791	-1.78675
57473532	rs79381252	6.67746e-24	-2.03675	-1.71749	1.12618e-05	-1.95252	-1.74688
57473648	rs76383144	6.26455e-24	-2.03373	-1.78434	1.06342e-05	-1.95706	-1.79968
57474017	rs77210340	6.67746e-24	-2.03675	-1.71749	1.12618e-05	-1.95252	-1.74688
57474335	rs79030175	1.01366e-23	-1.93254	-1.40427	2.50656e-05	-1.48563	-1.41369
57474624	rs76805583	6.73924e-24	-1.94353	-1.8015	1.0234e-05	-1.99339	-1.8017
57474650	rs59799030	6.58902e-24	-2.04861	-1.71896	1.13424e-05	-1.94419	-1.74807
57474651	rs61327043	6.60695e-24	-2.04589	-1.71896	1.12896e-05	-1.94886	-1.74807
57474687	rs61631572	6.64802e-24	-2.03969	-1.71896	1.13004e-05	-1.94791	-1.74807
57474786	rs77379620	6.52671e-24	-2.05665	-1.72042	1.19177e-05	-1.89354	-1.74925
57474999	rs79474867	6.64802e-24	-2.03969	-1.71896	1.13004e-05	-1.94791	-1.74807
57475003	rs75656416	4.54098e-23	-1.83725	-6.53997e-10	6.18625e-05	-1.9959	-6.53997e-10
57475017	rs74393631	6.55004e-24	-2.05163	-1.72187	1.17781e-05	-1.90415	-1.75042
57475281	rs80316686	6.29983e-24	-2.04257	-1.76989	1.08612e-05	-1.94322	-1.79239
57475310	rs76648240	8.5551e-24	-2.09757	-1.40888	1.4837e-05	-1.98306	-1.44063
57475465	rs138098266	5.02472e-23	-2.55975e-10	-1.73602	9.59274e-05	-2.55975e-10	-1.55722
57475654	rs79383389	6.24393e-24	-2.03373	-1.78764	1.06204e-05	-1.95706	-1.80097
57475752	rs62160601	7.85887e-24	-1.90245	-1.68888	1.00012e-05	-2.09279	-1.72532
57475914	rs4233966	8.01763e-24	-1.78785	-1.78348	1.62253e-05	-1.66606	-1.66818
57476050	rs79141874	6.50651e-24	-2.05418	-1.726	1.18013e-05	-1.89888	-1.75373
57476172	rs80071781	6.62016e-24	-2.03969	-1.72316	1.12622e-05	-1.94791	-1.75146
57476405	rs76301466	6.62016e-24	-2.03969	-1.72316	1.12622e-05	-1.94791	-1.75146
57476423	rs74414566	6.63969e-24	-2.03675	-1.72316	1.12103e-05	-1.95252	-1.75146
57476603	rs76482740	6.65782e-24	-2.04572	-1.71147	1.13241e-05	-1.93585	-1.75803
57476633	rs77207888	6.61075e-24	-2.03969	-1.72459	1.12493e-05	-1.94791	-1.7526
57476957	rs62160603	1.59071e-22	-0.583623	-6.53997e-10	9.4833e-05	-1.5687	-6.53997e-10
57476989	rs60511391	6.22126e-24	-2.03675	-1.78826	1.06664e-05	-1.95252	-1.8012
57477069	rs58796606	6.67746e-24	-2.03675	-1.71749	1.12618e-05	-1.95252	-1.74688
57477320	rs58148005	6.58249e-24	-2.04257	-1.726	1.12894e-05	-1.94322	-1.75373
57477563	rs75721804	5.37369e-23	-2.55975e-10	-1.66887	0.000104122	-2.55975e-10	-1.47525
57477757	rs77722072	6.55491e-24	-2.04537	-1.72739	1.13306e-05	-1.93847	-1.75484
57477807	rs77811236	6.55491e-24	-2.04537	-1.72739	1.13306e-05	-1.93847	-1.75484
57477959	rs77361291	6.42945e-24	-2.06331	-1.72878	1.17339e-05	-1.90238	-1.75595
57478064	rs75232661	6.54584e-24	-2.04537	-1.72878	1.13181e-05	-1.93847	-1.75595
57478117	rs78607855	6.55491e-24	-2.04537	-1.72739	1.13306e-05	-1.93847	-1.75484
57478225	rs11125697	6.55491e-24	-2.04537	-1.72739	1.13306e-05	-1.93847	-1.75484
57478266	rs11125698	6.56421e-24	-2.04257	-1.72878	1.12644e-05	-1.94322	-1.75595
57478553	rs75450032	1.01458e-23	-1.95047	-1.38544	2.75348e-05	-1.4497	-1.35566
57478607	rs11125699	6.55522e-24	-2.04257	-1.73015	1.12521e-05	-1.94322	-1.75704
57478676	rs11125700	6.55522e-24	-2.04257	-1.73015	1.12521e-05	-1.94322	-1.75704
57478885	rs138992143	6.57408e-24	-2.03969	-1.73015	1.11995e-05	-1.94791	-1.75704
57478908	rs112665013	6.85618e-24	-1.9256	-1.80223	1.01021e-05	-2.00727	-1.80079
57479343	rs114672777	6.53752e-24	-2.04257	-1.73285	1.1228e-05	-1.94322	-1.75918
57479572	rs74796153	6.53752e-24	-2.04257	-1.73285	1.1228e-05	-1.94322	-1.75918
57479603	rs78664305	6.51922e-24	-2.04537	-1.73285	1.12815e-05	-1.93847	-1.75918
57479660	rs79569261	6.51922e-24	-2.04537	-1.73285	1.12815e-05	-1.93847	-1.75918
57479702	rs75441108	6.51054e-24	-2.04537	-1.73419	1.12697e-05	-1.93847	-1.76023
57479727	rs74867067	6.52881e-24	-2.04257	-1.73419	1.12162e-05	-1.94322	-1.76023
57479951	rs4531969	1.2963e-23	-1.69877	-1.3921	1.91811e-05	-1.80361	-1.36328
57479989	rs77725020	6.94738e-24	-1.92189	-1.79272	1.01226e-05	-2.00993	-1.79612
57480056	rs114498376	6.48168e-24	-2.04862	-1.73537	1.13244e-05	-1.93269	-1.76117
57480185	rs79170886	6.52106e-24	-2.04257	-1.73537	1.12057e-05	-1.94322	-1.76117
57480267	rs11125701	6.52106e-24	-2.04257	-1.73537	1.12057e-05	-1.94322	-1.76117
57480335	rs11125702	6.51254e-24	-2.04257	-1.73668	1.11942e-05	-1.94322	-1.76219
57480451	rs116560599	6.88787e-24	-1.98903	-1.73419	1.05058e-05	-2.00865	-1.76023
57480452	rs116060489	6.86112e-24	-1.99292	-1.73419	1.05436e-05	-2.00506	-1.76023
57480673	rs11125703	6.45222e-24	-2.04257	-1.74599	1.11962e-05	-1.94322	-1.76202
57480682	rs11125704	6.44252e-24	-2.04407	-1.74599	1.12832e-05	-1.93548	-1.76202
57480767	rs11125707	6.48591e-24	-2.04537	-1.73798	1.12362e-05	-1.93847	-1.76321
57480818	rs11125708	6.48591e-24	-2.04537	-1.73798	1.12362e-05	-1.93847	-1.76321
57480922	rs74835314	6.4776e-24	-2.04537	-1.73926	1.12249e-05	-1.93847	-1.76421
57480980	rs78984215	6.48591e-24	-2.04537	-1.73798	1.12362e-05	-1.93847	-1.76321
57481032	rs76688185	6.50411e-24	-2.04257	-1.73798	1.11829e-05	-1.94322	-1.76321
57481152	rs74718663	6.9668e-24	-1.91815	-1.79367	1.00883e-05	-2.01255	-1.79689
57481223	rs77020522	6.49577e-24	-2.04257	-1.73926	1.11717e-05	-1.94322	-1.76421
57481261	rs74561124	6.49577e-24	-2.04257	-1.73926	1.11717e-05	-1.94322	-1.76421
57481398	rs77808449	6.4776e-24	-2.04537	-1.73926	1.12249e-05	-1.93847	-1.76421
57481566	rs78616743	6.45993e-24	-2.0481	-1.73926	1.12793e-05	-1.93364	-1.76421
57481573	rs76540892	6.45993e-24	-2.0481	-1.73926	1.12793e-05	-1.93364	-1.76421
57481681	rs76004284	6.45993e-24	-2.0481	-1.73926	1.12793e-05	-1.93364	-1.76421
57481710	rs77772329	6.4776e-24	-2.04537	-1.73926	1.12249e-05	-1.93847	-1.76421
57481937	rs74563824	6.46938e-24	-2.04537	-1.74053	1.12138e-05	-1.93847	-1.7652
57482289	rs12622457	7.09532e-24	-1.96976	-1.72378	1.10154e-05	-2.03517	-1.68635
57482307	rs78831225	6.46938e-24	-2.04537	-1.74053	1.12138e-05	-1.93847	-1.7652
57482372	rs75552643	6.32965e-24	-2.03675	-1.77098	1.06811e-05	-1.95252	-1.79982
57482611	rs75862733	6.48753e-24	-2.04257	-1.74053	1.11606e-05	-1.94322	-1.7652
57482924	rs76197920	5.78429e-24	-2.09487	-1.80296	9.26896e-06	-2.09122	-1.80292
57482946	rs78665527	6.48753e-24	-2.04257	-1.74053	1.11606e-05	-1.94322	-1.7652
57483071	rs78745375	7.89477e-24	-1.87186	-1.71491	1.06332e-05	-2.06721	-1.68963
57483325	rs78965205	6.46938e-24	-2.04537	-1.74053	1.12138e-05	-1.93847	-1.7652
57483669	rs4271799	8.29819e-24	-1.83183	-1.7051	1.09295e-05	-2.01807	-1.71128
57484026	rs4567919	9.44764e-24	-1.8824	-1.52481	3.42473e-05	-1.82185	-0.765358
57484145	rs10188417	4.621e-23	-1.81978	-6.53997e-10	6.12166e-05	-2.0064	-6.53997e-10
57484217	rs77757404	3.66082e-23	-2.0527	-6.53997e-10	0.000109617	-1.42382	-6.53997e-10
57484244	rs61605216	6.46126e-24	-2.04537	-1.74178	1.12029e-05	-1.93847	-1.76618
57484260	rs61507045	6.44072e-24	-2.04855	-1.74178	1.13674e-05	-1.92389	-1.76618
57484368	rs7599176	1.02351e-23	-1.84167	-1.48548	3.53466e-05	-1.87293	-0.682681
57484515	rs78161148	3.69242e-23	-2.04411	-6.53997e-10	0.000106257	-1.45495	-6.53997e-10
57484553	rs75977316	6.42772e-24	-2.0481	-1.74426	1.12356e-05	-1.93364	-1.76809
57484630	rs79545138	6.41854e-24	-2.05076	-1.74303	1.13015e-05	-1.92874	-1.76714
57484984	rs141280147	1.76448e-21	1.82263	-6.53997e-10	0.000651662	0.358711	-6.53997e-10
57485229	rs188021280	1.26438e-22	-0.813221	-6.53997e-10	0.000117946	-1.35059	-6.53997e-10
57485399	rs150481866	4.60765e-23	-1.82267	-6.53997e-10	8.40541e-05	-1.68935	-6.53997e-10
57485467	rs191286486	9.41487e-23	-2.55975e-10	-1.1081	0.000277076	-2.55975e-10	-0.496524
57485535	rs4300874	6.40692e-24	-2.0481	-1.7475	1.12585e-05	-1.93364	-1.76605
57485698	rs4233967	1.46653e-23	-1.54075	-1.42674	3.30783e-05	-1.98393	-0.638008
57485772	rs4550703	6.4316e-24	-2.0481	-1.74365	1.12019e-05	-1.93364	-1.77109
57486182	rs10195079	4.621e-23	-1.81978	-6.53997e-10	6.12166e-05	-2.0064	-6.53997e-10
57486285	rs76006293	6.21687e-24	-2.05076	-1.77495	1.1041e-05	-1.92874	-1.79046
57486547	rs76921717	6.40553e-24	-2.05076	-1.74506	1.12839e-05	-1.92874	-1.7687
57486689	rs149194005	4.9913e-23	-1.74269	-6.53997e-10	5.85376e-05	-2.05115	-6.53997e-10
57486785	rs78368945	6.39776e-24	-2.05076	-1.74627	1.12734e-05	-1.92874	-1.76964
57486965	rs78091933	6.99456e-24	-1.91437	-1.79347	1.00624e-05	-2.01513	-1.79688
57486971	rs74989867	6.37433e-24	-2.05335	-1.74735	1.13202e-05	-1.92376	-1.77046
57486991	rs74868339	6.13619e-24	-2.06298	-1.77579	1.13208e-05	-1.90315	-1.79102
57487176	rs77412531	6.38953e-24	-2.04977	-1.74854	1.10082e-05	-1.9508	-1.77137
57487222	rs74606093	6.36676e-24	-2.05335	-1.74854	1.13099e-05	-1.92376	-1.77137
57487294	rs76410784	6.35075e-24	-2.05586	-1.74854	1.13671e-05	-1.91872	-1.77137
57487299	rs138032791	4.99123e-23	-2.55975e-10	-1.74271	9.87238e-05	-2.55975e-10	-1.52849
57487353	rs76593499	6.35927e-24	-2.05335	-1.74972	1.12998e-05	-1.92376	-1.77227
57487399	rs79667427	6.39273e-24	-2.0481	-1.74972	1.11888e-05	-1.93364	-1.77227
57487413	rs13419002	5.78638e-24	-2.09448	-1.80299	9.26473e-06	-2.09161	-1.80299
57487947	rs4233968	6.40276e-24	-2.04537	-1.75088	1.11251e-05	-1.93847	-1.77315
57488066	rs10175799	4.68059e-23	-1.80697	-6.53997e-10	6.07807e-05	-2.01354	-6.53997e-10
57488187	rs115820842	1.43997e-23	-1.39431	-1.59146	1.99005e-05	-1.83975	-1.29032
57488242	rs112037156	3.70101e-23	-2.04178	-6.53997e-10	0.000105424	-1.46282	-6.53997e-10
57488289	rs79699513	6.98956e-24	-1.91815	-1.7904	1.01154e-05	-2.01255	-1.79421
57488302	rs4619596	1.08433e-23	-1.92831	-1.34112	2.76079e-05	-1.50825	-1.29446
57488475	rs78509261	6.32863e-24	-2.05586	-1.75203	1.13371e-05	-1.91872	-1.77402
57488967	rs76987678	7.2361e-24	-1.91437	-1.75952	1.03688e-05	-2.01513	-1.76688
57489015	rs7421835	6.35379e-24	-2.05076	-1.75317	1.12145e-05	-1.92874	-1.77487
57489403	rs76063220	6.33025e-24	-2.05335	-1.75429	1.12609e-05	-1.92376	-1.77571
57489550	rs78834454	6.33025e-24	-2.05335	-1.75429	1.12609e-05	-1.92376	-1.77571
57489688	rs79295111	1.24925e-23	-1.75278	-1.37507	1.44524e-05	-2.09797	-1.35198
57489884	rs7565516	9.22413e-24	-1.89929	-1.53186	3.09426e-05	-1.93622	-0.752466
57490059	rs4539779	6.36355e-24	-2.0481	-1.75429	1.11503e-05	-1.93364	-1.77571
57490260	rs7422749	6.33025e-24	-2.05335	-1.75429	1.12609e-05	-1.92376	-1.77571
57490367	rs77300713	6.34665e-24	-2.05076	-1.75429	1.1205e-05	-1.92874	-1.77571
57490486	rs74789783	6.33025e-24	-2.05335	-1.75429	1.12609e-05	-1.92376	-1.77571
57490653	rs138419259	4.60161e-23	-1.82398	-6.53997e-10	6.13664e-05	-2.00395	-6.53997e-10
57491006	rs7420965	6.26257e-24	-2.06298	-1.7554	1.14859e-05	-1.90315	-1.77654
57491292	rs112746768	4.58435e-23	-1.82774	-6.53997e-10	6.15033e-05	-2.00172	-6.53997e-10
57491294	rs116716103	6.26954e-24	-2.06298	-1.75429	1.14955e-05	-1.90315	-1.77571
57491391	rs114489950	6.24208e-24	-2.06737	-1.75429	1.16196e-05	-1.89241	-1.77571
57491426	rs9752642	7.83736e-24	-1.98741	-1.60666	2.56264e-05	-1.95651	-0.920682
57491723	rs12988156	3.26405e-23	-1.83357	-0.333847	1.34088e-05	-2.05453	-1.47038
57492287	rs74260855	9.71527e-24	-2.09178	-1.28749	1.81039e-05	-1.94744	-1.27725
57492663	rs77924559	6.16544e-24	-2.08508	-1.74893	1.23672e-05	-1.83409	-1.77167
57492876	rs28833843	4.64063e-23	-1.81554	-6.53997e-10	6.1069e-05	-2.00881	-6.53997e-10
57493295	rs77630089	6.23499e-24	-2.06521	-1.75758	1.15287e-05	-1.89781	-1.77817
57493369	rs79115104	6.23499e-24	-2.06521	-1.75758	1.15287e-05	-1.89781	-1.77817
57493699	rs76548754	6.23499e-24	-2.06521	-1.75758	1.15287e-05	-1.89781	-1.77817
57494008	rs77352233	6.23499e-24	-2.06521	-1.75758	1.15287e-05	-1.89781	-1.77817
57494250	rs77325942	6.03861e-24	-2.06068	-1.79412	1.11534e-05	-1.90841	-1.80066
57494399	rs76828106	6.24231e-24	-2.06404	-1.75758	1.15415e-05	-1.8967	-1.77817
57494450	rs75927309	7.96694e-23	-2.55975e-10	-1.27509	7.58985e-05	-2.55975e-10	-1.79142
57494766	rs77402802	6.14631e-24	-2.07709	-1.76003	1.19003e-05	-1.86429	-1.77997
57494939	rs138732124	4.86311e-23	-1.76871	-6.53997e-10	5.80014e-05	-2.06035	-6.53997e-10
57495197	rs13003945	1.02093e-23	-1.89392	-1.43576	3.54689e-05	-1.93962	-0.612543
57495209	rs79130163	7.57242e-23	-2.55975e-10	-1.32588	7.54122e-05	-2.55975e-10	-1.79785
57495306	rs6716579	9.83027e-24	-1.91406	-1.45345	3.37488e-05	-1.95731	-0.644563
57495460	rs117818030	4.94095e-23	-2.55975e-10	-1.75283	8.79735e-05	-2.55975e-10	-1.64378
57495509	rs34149323	9.7153e-24	-1.77164	-1.60763	1.0716e-05	-1.98205	-1.76703
57495692	rs79676485	6.00516e-24	-2.08791	-1.77245	1.21227e-05	-1.8348	-1.79094
57495704	rs78835887	6.01276e-24	-2.08664	-1.77245	1.20499e-05	-1.84082	-1.79094
57495711	rs75423731	6.00516e-24	-2.08791	-1.77245	1.21227e-05	-1.8348	-1.79094
57495897	rs79642928	7.00208e-24	-1.91017	-1.7966	9.97681e-06	-2.01792	-1.80263
57496150	rs12617654	8.32598e-24	-1.91529	-1.6183	1.0461e-05	-2.01093	-1.76223
57496386	rs4271757	9.11809e-24	-1.89674	-1.54598	3.08746e-05	-1.86002	-0.830857
57496447	rs74260857	6.92238e-24	-1.9256	-1.79262	1.00833e-05	-2.00727	-1.80266
57496511	rs10187637	1.03805e-23	-1.83368	-1.47937	3.46354e-05	-1.88379	-0.69215
57496545	rs79735578	7.73043e-23	-2.55975e-10	-1.30523	7.5589e-05	-2.55975e-10	-1.7955
57496801	rs78987104	4.43659e-22	-2.55975e-10	0.442081	0.000168248	-2.55975e-10	-0.995376
57496863	rs78318463	3.71489e-23	-2.03804	-6.53997e-10	0.000104142	-1.47506	-6.53997e-10
57496881	rs77114364	6.16693e-24	-2.08384	-1.74993	1.20886e-05	-1.85291	-1.77564
57497016	rs75627121	6.16388e-24	-2.08788	-1.74638	1.23399e-05	-1.8349	-1.77308
57497247	rs112881501	4.60161e-23	-1.82398	-6.53997e-10	6.13664e-05	-2.00395	-6.53997e-10
57497354	rs78859314	3.71489e-23	-2.03804	-6.53997e-10	0.000104142	-1.47506	-6.53997e-10
57497363	rs76576761	6.23613e-24	-2.06737	-1.75524	1.15767e-05	-1.89241	-1.77942
57497407	rs80283679	6.21385e-24	-2.06737	-1.75882	1.15478e-05	-1.89241	-1.78191
57497731	rs77932840	1.46331e-22	-0.667102	-6.53997e-10	0.000116049	-1.3668	-6.53997e-10
57497858	rs59712940	6.33947e-24	-2.04537	-1.76081	1.10129e-05	-1.93847	-1.78328
57497889	rs78142389	4.85598e-23	-1.77018	-6.53997e-10	6.01115e-05	-2.02461	-6.53997e-10
57498071	rs58944565	6.1413e-24	-2.08235	-1.75558	1.19698e-05	-1.85877	-1.77966
57498095	rs145327062	1.18856e-23	-1.92789	-1.24976	3.20197e-05	-1.49448	-1.15999
57498245	rs12473454	8.22763e-24	-1.91268	-1.6328	9.85812e-06	-2.05349	-1.77903
57498544	rs4446062	1.17893e-23	-2.08564	-1.10014	1.88972e-05	-2.09643	-1.08537
57498740	rs150358427	1.09199e-22	-2.55975e-10	-0.959803	0.000126529	-2.55975e-10	-1.28035
57499851	rs4672206	6.47397e-24	-2.09833	-1.68686	4.51097e-05	-1.20441	-1.1073
57499984	rs148047642	3.50546e-23	-2.09607	-6.53997e-10	6.99189e-05	-1.87348	-6.53997e-10
57499989	rs59869209	6.10585e-23	-2.55975e-10	-1.54114	0.000100852	-2.55975e-10	-1.50716
57500178	rs114097117	5.96954e-24	-2.06521	-1.80109	1.12683e-05	-1.89781	-1.80101
57500311	rs138286161	6.03679e-23	-1.55252	-6.53997e-10	0.000312829	-0.375157	-6.53997e-10
57500835	rs114950188	9.39621e-23	-1.11008	-6.53997e-10	5.58249e-05	-2.09859	-6.53997e-10
57500858	rs12464122	8.46641e-24	-1.93881	-1.57806	2.74689e-05	-1.86675	-0.941012
57501220	rs142414994	3.72054e-23	-2.03652	-6.53997e-10	8.35318e-05	-1.69559	-6.53997e-10
57501502	rs143256494	1.278e-23	-1.7916	-1.31349	1.53817e-05	-2.09874	-1.2889
57501539	rs58191793	6.0031e-24	-2.05831	-1.80239	1.11004e-05	-1.9136	-1.80023
57501743	rs61083901	6.00435e-24	-2.05831	-1.80218	1.11093e-05	-1.9136	-1.79943
57502029	rs4263099	1.82478e-23	-1.8874	-0.861526	1.01486e-05	-2.07097	-1.73252
57502087	rs7426115	6.05933e-24	-2.04862	-1.80275	1.09042e-05	-1.93269	-1.79898
57502093	rs114501384	5.99523e-24	-2.06068	-1.80133	1.11436e-05	-1.90841	-1.80154
57502270	rs149105009	4.7658e-23	-1.78892	-6.53997e-10	5.69943e-05	-2.07786	-6.53997e-10
57502281	rs146015020	5.87725e-24	-2.0808	-1.80109	1.16493e-05	-1.86456	-1.80101
57502352	rs147820776	3.63873e-23	-2.05876	-6.53997e-10	8.91648e-05	-1.63033	-6.53997e-10
57502494	rs141688389	5.89025e-24	-2.07917	-1.80051	1.15958e-05	-1.87028	-1.7999
57502555	rs4671305	8.46608e-24	-1.93881	-1.5781	2.74668e-05	-1.86675	-0.941088
57502675	rs150185570	5.86357e-24	-2.08384	-1.80037	1.17785e-05	-1.85291	-1.80163
57502794	rs115141688	5.87083e-24	-2.08235	-1.80063	1.17119e-05	-1.85877	-1.80144
57502811	rs138959885	4.81543e-23	-1.77856	-6.53997e-10	5.99157e-05	-2.02788	-6.53997e-10
57503150	rs111838930	1.51407e-23	-1.63904	-1.29655	3.04489e-05	-1.52997	-1.17479
57503255	rs111490761	1.33731e-23	-1.74384	-1.31589	3.25688e-05	-1.405	-1.23247
57503489	rs540655834	3.49624e-23	-2.0987	-6.53997e-10	5.90842e-05	-2.04185	-6.53997e-10
57503677	rs7597827	5.88867e-24	-2.07894	-1.801	9.78245e-06	-2.05488	-1.78534
57503756	rs147836537	5.88129e-24	-2.07917	-1.80203	1.15977e-05	-1.87028	-1.79973
57503774	rs141338116	6.96753e-24	-1.94862	-1.76309	1.04419e-05	-1.98663	-1.78836
57503845	rs7571374	8.40099e-24	-1.94484	-1.57978	2.6549e-05	-1.87403	-0.967797
57504036	rs12713339	9.12895e-24	-1.90691	-1.53461	3.8007e-05	-1.82863	-0.654418
57504076	rs75503274	5.90004e-24	-2.0757	-1.80232	1.14752e-05	-1.8815	-1.79913
57504167	rs80035640	5.90004e-24	-2.0757	-1.80232	1.14752e-05	-1.8815	-1.79913
57504390	rs75947435	7.07182e-24	-1.92689	-1.76996	1.02381e-05	-2.00633	-1.78838
57504627	rs79933056	5.91636e-24	-2.07356	-1.80169	1.07012e-05	-1.95018	-1.80028
57504838	rs58337425	5.88821e-24	-2.07747	-1.80256	1.15469e-05	-1.87593	-1.79847
57505137	rs34393237	9.18278e-24	-1.84474	-1.59091	1.03239e-05	-2.02108	-1.76528
57505183	rs12620967	8.80565e-24	-1.90746	-1.57012	2.53098e-05	-1.95153	-0.938099
57505345	rs12611561	1.19587e-23	-1.55569	-1.61582	1.8103e-05	-1.91015	-1.31459
57505519	rs77473670	6.0014e-24	-2.0581	-1.80288	1.05042e-05	-1.97202	-1.79702
57505613	rs76103635	6.01612e-24	-2.05565	-1.80288	1.04599e-05	-1.97624	-1.79702
57505619	rs76034522	1.32939e-23	-1.78904	-1.27663	1.61115e-05	-2.09876	-1.24252
57505963	rs61105931	6.01583e-24	-2.05565	-1.80293	1.04641e-05	-1.97624	-1.79662
57506098	rs79390367	7.19874e-24	-1.9118	-1.76727	1.01493e-05	-2.01684	-1.78656
57506124	rs75982143	3.70101e-23	-2.04178	-6.53997e-10	0.000105424	-1.46282	-6.53997e-10
57506444	rs12615474	1.26776e-23	-1.48048	-1.63266	1.7974e-05	-1.88985	-1.34204
57506514	rs1608217	5.90627e-24	-2.07441	-1.80256	1.07454e-05	-1.94786	-1.79848
57506604	rs1608216	5.87666e-24	-2.07943	-1.80256	1.10135e-05	-1.92321	-1.79848
57506813	rs112877062	4.80194e-23	-1.78137	-6.53997e-10	5.99953e-05	-2.02655	-6.53997e-10
57506913	rs77830849	4.84265e-23	-2.55975e-10	-1.77293	8.2029e-05	-2.55975e-10	-1.71374
57506925	rs112022226	4.86579e-23	-1.76816	-6.53997e-10	5.96304e-05	-2.03265	-6.53997e-10
57506990	rs140518418	1.09957e-22	-0.952883	-6.53997e-10	6.76262e-05	-1.90682	-6.53997e-10
57507000	rs72813260	1.91006e-23	-2.09461	-0.608648	4.08356e-05	-2.08964	-0.321618
57507391	rs138491069	6.77068e-23	-1.43779	-6.53997e-10	5.74645e-05	-2.06965	-6.53997e-10
57507452	rs6743911	6.10349e-24	-2.05448	-1.78963	2.09108e-05	-1.65907	-1.42148
57507510	rs1589603	6.03238e-24	-2.05285	-1.80299	1.04239e-05	-1.98093	-1.79579
57507551	rs77501808	1.149e-22	-0.90891	-6.53997e-10	6.91403e-05	-1.88468	-6.53997e-10
57507669	rs72813261	1.25694e-23	-1.50589	-1.61582	1.86506e-05	-1.88034	-1.31459
57507841	rs75254793	5.98049e-24	-2.06162	-1.80286	1.12733e-05	-1.90539	-1.79298
57507873	rs79745034	3.77532e-23	-2.0219	-6.53997e-10	5.58906e-05	-2.09742	-6.53997e-10
57508603	rs111877712	1.16988e-22	-0.890906	-6.53997e-10	6.9673e-05	-1.877	-6.53997e-10
57508874	rs72939719	6.0785e-24	-2.04536	-1.80286	1.03394e-05	-1.99186	-1.79298
57508917	rs72939722	6.0785e-24	-2.04536	-1.80286	1.03394e-05	-1.99186	-1.79298
57509123	rs115686912	3.88982e-23	-1.99203	-6.53997e-10	8.09885e-05	-1.72651	-6.53997e-10
57509322	rs140584725	1.22947e-23	-1.51518	-1.62863	1.87588e-05	-1.85373	-1.33543
57509939	rs200889828	4.73835e-23	-2.55975e-10	-1.7947	7.52865e-05	-2.55975e-10	-1.79951
57510046	rs114718790	1.1711e-23	-2.03428	-1.15817	1.64778e-05	-2.00914	-1.30966
57510048	rs114729034	1.12859e-23	-2.06253	-1.16689	1.74332e-05	-1.94516	-1.31728
57512702	rs551214426	7.43827e-23	-2.55975e-10	-1.34375	8.86588e-05	-2.55975e-10	-1.63602
57513563	rs76727205	1.2272e-23	-2.09573	-1.04993	2.26562e-05	-1.96874	-1.03164
57513717	rs72813263	1.18641e-23	-1.56486	-1.6146	1.95952e-05	-1.88553	-1.26
57513928	rs75436282	5.8188e-24	-2.09721	-1.79467	9.27017e-06	-2.09468	-1.79934
57514400	rs1916142	1.2048e-23	-2.08799	-1.07609	2.37224e-05	-1.93128	-1.02311
57514515	rs1403336	2.03975e-22	-2.55975e-10	-0.334978	0.000156719	-2.55975e-10	-1.06636
57514841	rs1916141	1.12859e-23	-1.95873	-1.27069	3.70745e-05	-1.43206	-1.07582
57514965	rs6545644	1.14569e-23	-1.96171	-1.25267	3.51414e-05	-1.4255	-1.13593
57514968	rs7599954	1.10161e-23	-1.99227	-1.26135	3.78496e-05	-1.35159	-1.1356
57515114	rs72813265	1.28645e-23	-1.49001	-1.60849	1.94034e-05	-1.82689	-1.32848
57515546	rs76796443	4.78459e-23	-1.78499	-6.53997e-10	5.83034e-05	-2.05516	-6.53997e-10
57515695	rs75250694	3.92909e-23	-1.98198	-6.53997e-10	8.98422e-05	-1.62276	-6.53997e-10
57516048	rs7603447	8.80923e-24	-2.09826	-1.37891	1.66464e-05	-1.97193	-1.33669
57516388	rs13389935	5.1197e-23	-1.71729	-6.53997e-10	5.81469e-05	-2.05784	-6.53997e-10
57516470	rs2037518	8.74153e-24	-1.88561	-1.59928	2.79892e-05	-1.91506	-0.873937
57516670	rs75525887	5.76582e-23	-1.59844	-6.53997e-10	5.86131e-05	-2.04986	-6.53997e-10
57517306	rs72813266	1.3092e-23	-1.46655	-1.61442	1.98183e-05	-1.82188	-1.31233
57517387	rs149461631	5.17516e-23	-2.55975e-10	-1.70652	8.64914e-05	-2.55975e-10	-1.66077
57517538	rs75972485	5.88587e-24	-2.078	-1.80242	1.08674e-05	-1.93841	-1.79664
57518011	rs1403335	8.86134e-24	-1.88211	-1.58916	1.10575e-05	-1.93299	-1.78471
57518315	rs73941244	5.02904e-23	-1.73516	-6.53997e-10	5.82133e-05	-2.0567	-6.53997e-10
57518671	rs1522760	2.40614e-23	-1.95045	-0.521917	0.00018136	-1.80495	0.884623
57518874	rs76773290	1.1066e-23	-2.078	-1.1711	1.80486e-05	-1.93841	-1.28934
57519231	rs78884258	5.41137e-23	-1.66189	-6.53997e-10	0.000237539	-0.650483	-6.53997e-10
57519739	rs78345073	1.26698e-23	-1.90854	-1.20521	3.28202e-05	-1.52937	-1.1004
57519986	rs79232511	7.77227e-24	-1.84924	-1.75318	1.00389e-05	-2.03325	-1.78109
57520101	rs12470317	1.35678e-23	-1.4296	-1.61568	2.07558e-05	-1.77302	-1.31497
57520145	rs76165394	1.47926e-23	-1.71353	-1.24531	1.76258e-05	-2.09508	-1.15637
57521448	rs78081407	2.58314e-22	-2.55975e-10	-0.0987991	0.000123461	-2.55975e-10	-1.30489
57521838	rs7572947	8.07387e-24	-1.92871	-1.63563	1.09047e-05	-1.9875	-1.74412
57522284	rs77956017	1.1715e-23	-2.09837	-1.09373	1.38943e-05	-1.94988	-1.53945
57522419	rs75130654	1.30018e-23	-1.90854	-1.17935	3.5049e-05	-1.52937	-1.0347
57522456	rs111544272	7.79924e-24	-1.87564	-1.72331	1.04472e-05	-2.01861	-1.75587
57522547	rs111549614	7.79924e-24	-1.87564	-1.72331	1.04472e-05	-2.01861	-1.75587
57522666	rs79110916	4.94112e-23	-1.7528	-6.53997e-10	5.88948e-05	-2.04506	-6.53997e-10
57522673	rs77645745	7.84314e-24	-1.87141	-1.72193	1.04323e-05	-2.02111	-1.7548
57522807	rs77646241	3.87856e-23	-1.99493	-6.53997e-10	5.59662e-05	-2.09607	-6.53997e-10
57523634	rs76803704	1.26418e-23	-1.92789	-1.18807	3.6382e-05	-1.49448	-1.03226
57523916	rs189623331	3.94226e-23	-1.97864	-6.53997e-10	8.98008e-05	-1.62322	-6.53997e-10
57524143	rs79861839	9.15723e-24	-2.05746	-1.38097	1.38604e-05	-1.96888	-1.5229
57524432	rs76952451	4.73891e-23	-1.79458	-6.53997e-10	5.99848e-05	-2.02672	-6.53997e-10
57524463	rs13020982	8.44139e-24	-1.88515	-1.63468	1.053e-05	-2.01788	-1.74871
57524973	rs12477131	3.29496e-23	-1.7835	-0.374499	1.35416e-05	-1.97645	-1.5386
57525014	rs2310821	8.09745e-24	-1.84924	-1.71219	1.03847e-05	-2.03325	-1.74723
57525746	rs151157324	4.76882e-23	-2.55975e-10	-1.78829	7.69159e-05	-2.55975e-10	-1.7781
57528026	rs78345945	9.25122e-24	-2.07077	-1.35745	1.49328e-05	-1.94171	-1.47555
57528386	rs75699260	9.31e-24	-2.06443	-1.35745	1.47265e-05	-1.95562	-1.47555
57528628	rs10170629	5.45178e-23	-1.6001	-0.0543453	1.34172e-05	-2.09733	-1.42695
57528940	rs10194729	1.32226e-23	-1.87039	-1.20066	5.62448e-05	-1.90451	-0.186586
57529226	rs17048745	8.26044e-24	-1.8624	-1.6791	1.07385e-05	-2.02624	-1.72074
57529358	rs115560526	1.80176e-22	-0.459039	-6.53997e-10	0.000504197	0.102152	-6.53997e-10
57530195	rs17805237	1.06968e-23	-2.00434	-1.27869	2.43491e-05	-1.54195	-1.38637
57530326	rs13383742	1.14087e-23	-1.9479	-1.2707	2.7862e-05	-1.4143	-1.37925
57531343	rs17048746	9.15998e-24	-2.08951	-1.34862	1.6945e-05	-1.95948	-1.33136
57531366	rs17805303	9.69356e-24	-2.06443	-1.31708	1.5247e-05	-1.95562	-1.44081
57531648	rs17192322	3.68763e-23	-2.04541	-6.53997e-10	0.000106735	-1.45046	-6.53997e-10
57531984	rs17192343	1.24762e-23	-1.48069	-1.64846	1.97471e-05	-1.80836	-1.32944
57532112	rs17048747	1.34331e-23	-1.87411	-1.18114	1.97878e-05	-1.77283	-1.36292
57532317	rs1357379	5.84716e-24	-2.09466	-1.79236	3.73575e-05	-1.12697	-1.37331
57532392	rs191531064	2.06559e-22	-0.322391	-6.53997e-10	0.000306679	-0.395014	-6.53997e-10
57532621	rs191292065	4.59845e-23	-1.82467	-6.53997e-10	5.70019e-05	-2.07773	-6.53997e-10
57532760	rs13428790	4.8524e-23	-1.77092	-6.53997e-10	5.93369e-05	-2.03758	-6.53997e-10
57532939	rs17192434	9.79058e-24	-2.08848	-1.28307	1.68493e-05	-1.88513	-1.41138
57533105	rs112483559	1.04304e-23	-1.90854	-1.39971	3.09026e-05	-1.52937	-1.16061
57533109	rs60427748	1.17954e-23	-1.41914	-1.76612	1.47046e-05	-1.76571	-1.66695
57533163	rs78332698	7.93176e-24	-1.8947	-1.6874	1.0879e-05	-2.0065	-1.72748
57533197	rs77402189	8.19431e-24	-1.86532	-1.68421	1.07114e-05	-2.0246	-1.7249
57533217	rs113619341	8.14371e-24	-1.87	-1.68573	1.07269e-05	-2.02193	-1.72613
57534050	rs13432695	4.22187e-23	-1.91011	-6.53997e-10	6.47627e-05	-1.95008	-6.53997e-10
57534066	rs139099907	1.00873e-23	-1.77957	-1.56213	1.85347e-05	-1.70719	-1.49398
57534406	rs183095755	3.39287e-22	-2.55975e-10	0.173871	0.000144011	-2.55975e-10	-1.15092
57536025	rs114959168	1.23658e-23	-1.74021	-1.39783	2.36896e-05	-1.76362	-1.19216
57536044	rs149956420	9.74079e-24	-2.08986	-1.2868	1.8729e-05	-1.81771	-1.37303
57536479	rs148950013	4.70938e-23	-2.55975e-10	-1.80083	7.79349e-05	-2.55975e-10	-1.76494
57536758	rs57567886	1.21471e-23	-1.72762	-1.42827	3.35543e-05	-1.43068	-1.17697
57537083	rs115243440	6.82452e-23	-1.42987	-6.53997e-10	5.65872e-05	-2.08503	-6.53997e-10
57537243	rs75279425	4.73198e-23	-2.55975e-10	-1.79605	7.65182e-05	-2.55975e-10	-1.78329
57537735	rs114148317	3.65235e-22	0.247565	-6.53997e-10	0.000145242	-1.14241	-6.53997e-10
57538301	rs76457688	7.85144e-24	-1.89619	-1.69609	1.0814e-05	-2.0055	-1.73447
57539209	rs17805484	1.04381e-23	-1.85852	-1.44899	1.12928e-05	-1.89821	-1.79843
57539301	rs80098883	1.11016e-22	-2.55975e-10	-0.9433	0.000265375	-2.55975e-10	-0.53967
57539489	rs1357378	9.74476e-24	-1.89659	-1.47965	1.12476e-05	-1.89833	-1.80233
57539954	rs77063340	3.71489e-23	-2.03804	-6.53997e-10	0.000104142	-1.47506	-6.53997e-10
57540355	rs1403271	1.02455e-23	-2.08948	-1.23665	1.67381e-05	-1.93217	-1.37095
57540937	rs75189617	1.06358e-23	-1.89231	-1.39644	2.94084e-05	-1.55655	-1.18299
57540992	rs187370026	5.20261e-23	-2.55975e-10	-1.70123	8.4209e-05	-2.55975e-10	-1.68751
57541471	rs7607700	1.38728e-23	-1.96839	-1.05465	6.91707e-05	-1.98894	0.104702
57542480	rs75129883	9.78255e-24	-2.08224	-1.29013	1.7909e-05	-1.83894	-1.39657
57542864	rs143306179	3.49834e-23	-2.0981	-6.53997e-10	7.05506e-05	-1.86449	-6.53997e-10
57542882	rs13408500	8.72952e-24	-2.03862	-1.44764	1.75008e-05	-1.86611	-1.39246
57543232	rs113805570	5.13107e-23	-1.71508	-6.53997e-10	5.81049e-05	-2.05856	-6.53997e-10
57543466	rs144510382	7.00765e-23	-1.40339	-6.53997e-10	0.000667888	0.383305	-6.53997e-10
57543951	rs113770550	3.70789e-23	-2.03993	-6.53997e-10	0.00010478	-1.46896	-6.53997e-10
57544169	rs1818824	1.31547e-23	-2.00113	-1.07506	6.57138e-05	-1.95692	0.0214122
57544372	rs78893079	3.73589e-23	-2.0324	-6.53997e-10	0.000102331	-1.49261	-6.53997e-10
57544383	rs150143596	4.64676e-23	-1.81422	-6.53997e-10	9.51918e-05	-1.56492	-6.53997e-10
57544507	rs79984372	1.19878e-23	-1.61513	-1.55395	1.27892e-05	-2.0804	-1.49181
57544619	rs2204143	1.32477e-23	-1.99713	-1.07202	7.16637e-05	-1.90786	0.0590317
57544719	rs77152829	8.79764e-24	-2.0978	-1.38069	1.62364e-05	-2.00031	-1.33325
57544788	rs1201817	4.82754e-23	-2.55975e-10	-1.77605	9.29517e-05	-2.55975e-10	-1.58873
57544996	rs74329396	3.751e-23	-2.02837	-6.53997e-10	0.000101114	-1.50456	-6.53997e-10
57545349	rs151068549	3.74338e-23	-2.0304	-6.53997e-10	0.000101719	-1.4986	-6.53997e-10
57546133	rs78084001	7.83138e-24	-1.90413	-1.69071	1.09211e-05	-1.99997	-1.73015
57546199	rs4672207	1.30773e-23	-1.50202	-1.58007	2.1045e-05	-1.78869	-1.28546
57546509	rs34495487	2.8058e-23	-1.97589	-0.342808	1.17823e-05	-2.08191	-1.5723
57546562	rs80004569	7.76115e-24	-1.90843	-1.69541	1.09137e-05	-1.99687	-1.73393
57546578	rs79293457	1.31378e-23	-1.50202	-1.57546	2.11933e-05	-1.78869	-1.27844
57546614	rs72813271	3.6147e-23	-2.06538	-6.53997e-10	9.86819e-05	-1.52891	-6.53997e-10
57546882	rs74260859	8.19923e-24	-2.04197	-1.50696	1.6335e-05	-1.85938	-1.46812
57547114	rs1357377	1.27428e-23	-1.97104	-1.13697	6.13837e-05	-2.01723	0.0135554
57547744	rs112533572	1.00771e-23	-2.07945	-1.26325	1.76113e-05	-1.85812	-1.39415
57547960	rs139525243	3.51599e-22	0.209516	-6.53997e-10	0.000141764	-1.16665	-6.53997e-10
57548247	rs112549296	3.78559e-23	-2.01919	-6.53997e-10	9.8562e-05	-1.53013	-6.53997e-10
57548637	rs1879931	1.26696e-23	-1.93005	-1.18372	5.64361e-05	-1.99856	-0.0891447
57548696	rs1818823	9.87594e-24	-2.08067	-1.2822	1.84453e-05	-1.81649	-1.38951
57548801	rs150254307	5.26499e-23	-1.68931	-6.53997e-10	5.7083e-05	-2.07631	-6.53997e-10
57549451	rs11125710	1.2453e-23	-1.94134	-1.18967	5.56644e-05	-2.00242	-0.099051
57549480	rs77515502	5.10575e-23	-1.72002	-6.53997e-10	5.81993e-05	-2.05694	-6.53997e-10
57549639	rs11125711	6.78779e-24	-1.98707	-1.75078	3.1079e-05	-1.42394	-1.26034
57550045	rs13401303	9.06147e-24	-1.73573	-1.71322	2.14827e-05	-1.85127	-1.20229
57550274	rs144219506	4.85017e-23	-2.55975e-10	-1.77138	8.21694e-05	-2.55975e-10	-1.71203
57550380	rs76785474	1.00926e-23	-2.09419	-1.24699	2.02041e-05	-1.75686	-1.35807
57550788	rs36077725	2.76848e-23	-1.99882	-0.333275	1.16743e-05	-2.0333	-1.63013
57551035	rs142456718	1.72598e-22	-2.55975e-10	-0.502008	0.000363097	-2.55975e-10	-0.226145
57551838	rs10153764	5.00975e-23	-1.739	-6.53997e-10	5.85866e-05	-2.05031	-6.53997e-10
57551880	rs12618069	1.13349e-23	-1.49214	-1.73295	1.49767e-05	-1.78155	-1.63277
57552412	rs4365449	1.01926e-23	-2.0527	-1.27862	1.73151e-05	-1.88292	-1.38631
57552483	rs12464621	9.39219e-24	-1.93653	-1.47656	1.06427e-05	-1.95517	-1.80078
57552597	rs113064250	1.16988e-22	-0.890906	-6.53997e-10	6.9673e-05	-1.877	-6.53997e-10
57552642	rs76427131	5.54914e-23	-2.55975e-10	-1.63675	8.43569e-05	-2.55975e-10	-1.68576
57553706	rs147804554	1.25195e-23	-1.591	-1.53469	2.50649e-05	-1.58895	-1.3104
57554462	rs149020427	1.11429e-23	-1.49363	-1.74854	1.50714e-05	-1.75918	-1.64884
57554979	rs11687446	5.64151e-23	-1.62024	-6.53997e-10	6.29601e-05	-1.97831	-6.53997e-10
57555579	rs71416484	3.80221e-23	-2.01481	-6.53997e-10	6.26907e-05	-1.9826	-6.53997e-10
57555880	rs55877153	3.40631e-23	-1.94353	-0.181227	1.307e-05	-2.08047	-1.47003
57558180	rs75762248	5.23266e-23	-1.69547	-6.53997e-10	5.7756e-05	-2.06459	-6.53997e-10
57559359	rs17048752	8.50496e-24	-1.84477	-1.66756	1.09446e-05	-2.03551	-1.69246
57559415	rs77769847	3.70101e-23	-2.04178	-6.53997e-10	0.000105424	-1.46282	-6.53997e-10
57559807	rs17805605	3.75875e-23	-2.0263	-6.53997e-10	0.000100516	-1.5105	-6.53997e-10
57560017	rs78568171	5.10575e-23	-1.72002	-6.53997e-10	5.81993e-05	-2.05694	-6.53997e-10
57560274	rs115076804	1.80163e-22	-0.459115	-6.53997e-10	0.000134928	-1.21607	-6.53997e-10
57560426	rs17192679	3.63766e-23	-2.05905	-6.53997e-10	0.000112439	-1.3984	-6.53997e-10
57560720	rs17805647	1.31695e-23	-1.462	-1.61308	2.14251e-05	-1.75965	-1.2966
57560926	rs13014497	8.13432e-24	-1.93486	-1.62202	1.10368e-05	-1.97688	-1.74269
57561548	rs112163870	6.14701e-24	-2.09244	-1.74457	9.72094e-06	-2.09318	-1.75336
57561551	rs1200620	3.78286e-23	-2.01991	-6.53997e-10	6.49383e-05	-1.94738	-6.53997e-10
57561640	rs4672208	8.47467e-24	-1.90524	-1.61065	1.11676e-05	-1.94393	-1.76388
57561922	rs181062395	4.53366e-23	-1.83886	-6.53997e-10	5.96672e-05	-2.03203	-6.53997e-10
57561967	rs4672209	9.17022e-24	-1.83158	-1.60544	1.09666e-05	-1.95978	-1.76618
57562544	rs138838701	7.56714e-24	-2.08523	-1.54393	1.77537e-05	-1.57227	-1.67195
57562817	rs111871457	5.23266e-23	-1.69547	-6.53997e-10	5.7756e-05	-2.06459	-6.53997e-10
57562864	rs78042542	8.42715e-24	-1.84026	-1.68125	1.07864e-05	-2.03773	-1.7048
57563234	rs1554525	8.46619e-24	-1.84477	-1.67213	1.09703e-05	-2.03551	-1.69011
57563358	rs4671306	1.32887e-23	-1.462	-1.60407	2.17413e-05	-1.75965	-1.28195
57563744	rs143266778	4.51726e-23	-1.84249	-6.53997e-10	5.9558e-05	-2.03386	-6.53997e-10
57564274	rs1357340	2.33631e-23	-1.95457	-0.547247	0.000134942	-1.95952	0.743545
57564785	rs75018434	2.15568e-23	-1.3574	-1.22488	1.94346e-05	-1.97731	-1.17645
57565009	rs13004837	2.35106e-23	-1.88435	-0.611172	0.000144739	-1.83834	0.692456
57565758	rs72813286	8.90061e-24	-1.86738	-1.59948	1.11112e-05	-1.94688	-1.76599
57565896	rs13420836	2.46146e-23	-1.90459	-0.545044	0.000145646	-1.91034	0.770702
57565987	rs115633149	2.37779e-22	-0.181632	-6.53997e-10	0.00109894	0.88129	-6.53997e-10
57566255	rs17805808	8.7534e-24	-1.8559	-1.62763	1.13844e-05	-1.92749	-1.76108
57566400	rs79381431	8.09145e-23	-2.55975e-10	-1.25958	0.000140585	-2.55975e-10	-1.175
57566838	rs17048762	1.31441e-23	-1.81865	-1.25836	2.71784e-05	-1.66122	-1.15717
57566860	rs12468519	8.7218e-24	-1.86927	-1.61788	1.15159e-05	-1.91957	-1.75752
57566956	rs12468561	7.91372e-24	-1.86754	-1.71683	2.31356e-05	-1.82364	-1.1558
57567379	rs138967980	9.99514e-24	-2.0772	-1.27368	1.87028e-05	-1.77605	-1.41609
57567456	rs116748494	1.01238e-23	-2.08378	-1.25431	1.92566e-05	-1.76345	-1.39951
57567714	rs72813291	1.35587e-23	-1.462	-1.58395	2.27515e-05	-1.75965	-1.23653
57567730	rs72813293	1.36979e-23	-1.45179	-1.58395	2.29218e-05	-1.75219	-1.23653
57567816	rs12052443	9.07069e-24	-1.83798	-1.60995	1.22337e-05	-1.8553	-1.76132
57568015	rs12052778	3.77342e-23	-2.0051	-0.0173075	1.38545e-05	-2.09861	-1.3936
57568304	rs34478304	3.72311e-23	-1.99426	-0.0415677	1.37629e-05	-2.09367	-1.40517
57568423	rs79714960	7.12563e-22	0.915893	-6.53997e-10	0.000372839	-0.199667	-6.53997e-10
57568573	rs1949705	8.91908e-24	-1.83798	-1.62681	1.24272e-05	-1.8553	-1.74563
57569104	rs77621473	9.10339e-24	-2.03635	-1.40798	1.43093e-05	-1.9487	-1.5112
57569128	rs113040993	5.08321e-23	-1.72445	-6.53997e-10	5.82859e-05	-2.05545	-6.53997e-10
57569640	rs147700692	3.88829e-23	-1.99242	-6.53997e-10	7.8794e-05	-1.75398	-6.53997e-10
57569733	rs1403333	1.86304e-23	-1.94171	-0.786468	0.000103182	-1.88674	0.402426
57569892	rs1403334	1.3847e-23	-1.462	-1.56291	2.42092e-05	-1.75965	-1.17443
57569975	rs1403273	1.86304e-23	-1.94171	-0.786468	0.000103182	-1.88674	0.402426
57570194	rs17048767	3.70566e-23	-2.0818	0.0412688	1.44419e-05	-2.08538	-1.3653
57570372	rs77272075	7.19117e-24	-1.9739	-1.70622	1.46624e-05	-1.63253	-1.80299
57570588	rs10192883	5.93356e-24	-2.08295	-1.7894	9.37797e-06	-2.08413	-1.79832
57570624	rs17048770	1.36058e-23	-1.75429	-1.28819	2.20109e-05	-1.82254	-1.20674
57570775	rs59564753	1.20264e-23	-1.85684	-1.30903	2.52301e-05	-1.62837	-1.2644
57570776	rs61089971	1.22813e-23	-1.83586	-1.30903	2.3774e-05	-1.68782	-1.2644
57570842	rs184813280	4.54531e-23	-1.8363	-6.53997e-10	8.32253e-05	-1.69926	-6.53997e-10
57571124	rs17805963	9.91221e-24	-2.09719	-1.26202	2.11967e-05	-1.66085	-1.40612
57571600	rs17193105	9.32764e-24	-2.06745	-1.35254	2.27814e-05	-2.09294	-0.901928
57571967	rs13004647	3.35937e-23	-2.0377	-0.100939	1.27161e-05	-2.06386	-1.51409
57572251	rs56910262	6.04267e-24	-2.07126	-1.78287	9.42989e-06	-2.08138	-1.79555
57572298	rs1949706	9.83831e-24	-2.08505	-1.28164	1.92313e-05	-1.74138	-1.4229
57572335	rs35569120	3.37264e-23	-2.07149	-0.0632068	1.35572e-05	-2.09848	-1.41542
57572453	rs13407874	5.96815e-24	-2.08437	-1.78217	9.39518e-06	-2.08549	-1.79513
57572678	rs77649852	8.24344e-24	-1.80714	-1.73642	9.97247e-06	-2.05234	-1.76865
57572742	rs77623244	3.56409e-23	-2.07948	-6.53997e-10	9.73128e-05	-1.54288	-6.53997e-10
57572959	rs1916075	2.06308e-23	-1.91746	-0.708732	0.000114969	-1.91457	0.538419
57573028	rs12328288	4.99837e-23	-1.74128	-6.53997e-10	5.86358e-05	-2.04947	-6.53997e-10
57573045	rs1522686	2.09303e-23	-1.91092	-0.700856	0.000117069	-1.90799	0.549935
57573050	rs145263286	4.84656e-23	-2.55975e-10	-1.77212	7.57873e-05	-2.55975e-10	-1.79288
57573550	rs1357342	9.44372e-24	-2.08832	-1.31931	1.85277e-05	-1.74659	-1.45496
57573557	rs1357343	9.46178e-24	-2.08641	-1.31931	1.87582e-05	-1.73423	-1.45496
57573893	rs77914945	1.50698e-22	-2.55975e-10	-0.637698	0.00028643	-2.55975e-10	-0.463321
57574135	rs13407533	5.08321e-23	-1.72445	-6.53997e-10	5.82859e-05	-2.05545	-6.53997e-10
57574344	rs113755622	7.33652e-24	-1.94957	-1.71054	1.40337e-05	-1.67638	-1.80297
57574432	rs17048780	8.60522e-24	-1.72556	-1.77504	1.30299e-05	-1.98288	-1.57068
57574538	rs34847966	3.76549e-23	-1.95884	-0.0656741	1.39666e-05	-2.06757	-1.41658
57574552	rs1522687	8.97858e-24	-2.07139	-1.38674	2.08483e-05	-2.09837	-0.985175
57574645	rs1403274	9.47494e-24	-2.09611	-1.30821	2.00641e-05	-1.67635	-1.44554
57574704	rs13396309	5.87015e-24	-2.08884	-1.79426	9.29399e-06	-2.09073	-1.80071
57575005	rs138494404	5.07066e-23	-2.55975e-10	-1.72692	7.81075e-05	-2.55975e-10	-1.76273
57575512	rs78848250	2.1973e-22	-0.260576	-6.53997e-10	0.000171793	-0.974526	-6.53997e-10
57575557	rs115195555	3.52685e-23	-2.08998	-6.53997e-10	5.59886e-05	-2.09567	-6.53997e-10
57575875	rs13386671	5.02257e-23	-1.73645	-6.53997e-10	5.85321e-05	-2.05124	-6.53997e-10
57576554	rs72933546	5.89599e-24	-2.08295	-1.79575	9.34694e-06	-2.08413	-1.80164
57576769	rs77588811	5.18259e-23	-1.70508	-6.53997e-10	5.79222e-05	-2.06171	-6.53997e-10
57577023	rs13415725	5.8411e-24	-2.09111	-1.79694	9.26501e-06	-2.09245	-1.80212
57577034	rs13390366	8.57697e-24	-2.0569	-1.447	2.03959e-05	-2.08938	-1.0161
57577349	rs13418551	5.88896e-24	-2.08295	-1.79694	9.3424e-06	-2.08413	-1.80212
57577631	rs79314637	9.51589e-24	-2.09565	-1.30436	1.82392e-05	-1.77498	-1.44226
57579087	rs13400169	5.66436e-23	-1.6162	-6.53997e-10	5.65386e-05	-2.08589	-6.53997e-10
57579667	rs10181692	5.66436e-23	-1.6162	-6.53997e-10	5.65386e-05	-2.08589	-6.53997e-10
57580061	rs117856467	8.5559e-23	-2.55975e-10	-1.20377	0.00012027	-2.55975e-10	-1.33108
57580535	rs149305735	1.36027e-23	-1.77954	-1.26317	1.63586e-05	-1.87823	-1.44783
57581437	rs140595461	5.28289e-23	-2.55975e-10	-1.68592	8.16158e-05	-2.55975e-10	-1.71879
57581445	rs10211664	5.60476e-23	-1.62677	-6.53997e-10	5.66403e-05	-2.08409	-6.53997e-10
57581913	rs72814506	3.72469e-23	-2.03541	-6.53997e-10	0.000107121	-1.44686	-6.53997e-10
57582014	rs6722296	7.66871e-24	-1.92577	-1.69006	2.23874e-05	-1.90808	-1.10424
57582921	rs7602729	1.23905e-23	-1.90211	-1.23394	3.03136e-05	-1.54035	-1.16887
57582996	rs1522680	3.13966e-23	-2.03528	-0.170999	1.25007e-05	-2.05251	-1.54252
57583029	rs1522681	8.14928e-24	-1.87007	-1.68498	2.43813e-05	-1.8498	-1.0772
57583309	rs150784784	2.0657e-22	-0.322337	-6.53997e-10	0.000149281	-1.11499	-6.53997e-10
57583353	rs79179247	1.31622e-23	-1.7957	-1.27992	1.64951e-05	-1.86441	-1.45334
57583438	rs117045010	4.75781e-23	-2.55975e-10	-1.7906	7.50349e-05	-2.55975e-10	-1.80286
57583528	rs17806288	1.35772e-23	-1.45042	-1.59416	2.1575e-05	-1.79625	-1.25303
57583827	rs61137134	7.45989e-24	-1.87564	-1.7678	1.00629e-05	-2.01861	-1.79335
57583975	rs75840320	1.2942e-22	-0.78991	-6.53997e-10	8.69726e-05	-1.65522	-6.53997e-10
57584025	rs36099258	3.29351e-23	-1.98854	-0.169899	1.29397e-05	-2.09563	-1.46488
57584457	rs6749659	1.28649e-23	-1.93002	-1.16846	3.58414e-05	-1.51059	-1.03112
57584741	rs6749834	1.88132e-23	-1.56002	-1.15839	1.95337e-05	-2.06847	-1.08021
57584877	rs75693951	7.61751e-24	-1.84477	-1.77776	9.8467e-06	-2.03551	-1.79817
57585212	rs74951896	1.39341e-23	-1.72142	-1.29722	1.52911e-05	-1.91082	-1.48273
57585238	rs80172422	1.37909e-23	-1.73834	-1.29063	1.5441e-05	-1.89855	-1.48524
57585418	rs72814508	1.33237e-23	-1.49214	-1.5713	2.27137e-05	-1.78155	-1.21629
57585692	rs12464561	2.69606e-23	-1.95926	-0.399337	1.12784e-05	-2.06935	-1.62858
57585894	rs74464625	1.75003e-23	-1.57361	-1.21715	1.74885e-05	-2.07162	-1.18765
57585967	rs114754147	1.65136e-23	-1.45436	-1.39444	2.08224e-05	-1.37339	-1.7114
57586258	rs57242381	1.26751e-23	-1.88265	-1.23068	1.84193e-05	-1.77915	-1.42826
57586375	rs114005667	5.16381e-23	0.0804657	-1.78918	2.96051e-05	-1.15397	-1.5789
57586383	rs75450203	4.77272e-23	-2.55975e-10	-1.78747	8.64275e-05	-2.55975e-10	-1.66151
57586553	rs10170869	5.82425e-23	-1.58836	-6.53997e-10	5.63076e-05	-2.08998	-6.53997e-10
57586649	rs142429568	3.66592e-23	-2.05131	-6.53997e-10	6.04266e-05	-2.01939	-6.53997e-10
57586706	rs10171207	6.07436e-23	-1.54631	-6.53997e-10	5.60506e-05	-2.09456	-6.53997e-10
57587258	rs1851444	2.06664e-23	-1.97824	-0.646227	0.000120005	-1.9235	0.590214
57587395	rs10174062	1.00537e-23	-1.748	-1.59704	1.79105e-05	-1.97771	-1.25771
57587396	rs78714921	7.20687e-24	-1.88662	-1.79132	1.00379e-05	-2.0118	-1.80265
57587514	rs76764141	6.11081e-23	-1.54033	-6.53997e-10	5.60223e-05	-2.09507	-6.53997e-10
57587810	rs75278665	6.11081e-23	-1.54033	-6.53997e-10	5.60223e-05	-2.09507	-6.53997e-10
57587950	rs78398045	1.36682e-23	-2.03405	-1.00385	1.96422e-05	-1.97804	-1.16509
57588072	rs10189684	1.98878e-23	-1.99342	-0.66945	0.000113939	-1.94191	0.556758
57588163	rs144683745	5.39992e-23	-1.66401	-6.53997e-10	0.000102417	-1.49176	-6.53997e-10
57588225	rs13395857	6.14768e-23	-1.53432	-6.53997e-10	5.59958e-05	-2.09554	-6.53997e-10
57588405	rs13409605	6.18122e-23	-1.52887	-6.53997e-10	5.59735e-05	-2.09594	-6.53997e-10
57588592	rs77454073	7.29311e-24	-1.87421	-1.79183	9.96049e-06	-2.01946	-1.80273
57588639	rs76360979	6.11081e-23	-1.54033	-6.53997e-10	5.60223e-05	-2.09507	-6.53997e-10
57589227	rs10193073	5.59327e-23	-1.62883	-6.53997e-10	5.62286e-05	-2.09139	-6.53997e-10
57589279	rs79131179	5.80083e-24	-2.09801	-1.79696	9.21514e-06	-2.09711	-1.80286
57589477	rs10204326	1.11876e-23	-1.64113	-1.59704	1.90783e-05	-1.91455	-1.25771
57590155	rs76141803	5.76317e-24	-2.09875	-1.80273	9.27097e-06	-2.09874	-1.79519
57590187	rs75236360	5.76649e-24	-2.09818	-1.80273	9.28165e-06	-2.09759	-1.79519
57591629	rs28793935	1.14793e-23	-1.64113	-1.5713	1.9885e-05	-1.91455	-1.21629
57592052	rs111236445	1.08087e-23	-1.91397	-1.35865	2.73195e-05	-1.51987	-1.29335
57592121	rs78120577	1.0774e-23	-1.91397	-1.36186	2.76827e-05	-1.51987	-1.28014
57592193	rs114009134	5.40527e-22	0.639569	-6.53997e-10	0.000310812	-0.381628	-6.53997e-10
57592570	rs13424125	6.14768e-23	-1.53432	-6.53997e-10	5.59958e-05	-2.09554	-6.53997e-10
57592625	rs13410898	5.9051e-23	-1.57457	-6.53997e-10	5.62117e-05	-2.09169	-6.53997e-10
57592698	rs3856518	1.46032e-23	-1.76439	-1.20734	1.64527e-05	-1.911	-1.40933
57592834	rs7575691	1.02031e-23	-1.96074	-1.36955	3.06471e-05	-1.42766	-1.27061
57593102	rs13413786	6.00624e-23	-1.55759	-6.53997e-10	5.61093e-05	-2.09351	-6.53997e-10
57593472	rs76705514	1.56898e-23	-1.57259	-1.32738	1.54731e-05	-2.07139	-1.31032
57593623	rs72935538	5.97098e-23	-1.56348	-6.53997e-10	5.61429e-05	-2.09292	-6.53997e-10
57594022	rs75169641	5.91798e-23	-1.5724	-6.53997e-10	5.61976e-05	-2.09194	-6.53997e-10
57594035	rs74934462	2.17003e-23	-1.17655	-1.3991	9.47116e-06	-2.09217	-1.7804
57594051	rs13389238	5.95244e-23	-1.56659	-6.53997e-10	5.61614e-05	-2.09258	-6.53997e-10
57594150	rs74680021	1.5693e-23	-1.80685	-1.09291	1.8628e-05	-1.88079	-1.31536
57594369	rs13398603	6.21891e-23	-1.5228	-6.53997e-10	5.59505e-05	-2.09635	-6.53997e-10
57594786	rs77902302	7.15393e-24	-1.88252	-1.80279	1.00648e-05	-2.01439	-1.79738
57594882	rs13399155	2.17646e-23	-2.09836	-0.474332	3.05322e-05	-2.07376	-0.628278
57594910	rs79035963	5.52229e-23	-1.6416	-6.53997e-10	6.20263e-05	-1.99326	-6.53997e-10
57595112	rs17806395	3.59603e-23	-2.07056	-6.53997e-10	0.000118611	-1.34497	-6.53997e-10
57595408	rs6743780	5.87137e-24	-2.09649	-1.78639	9.60744e-06	-2.09567	-1.76261
57595620	rs6715855	5.80924e-23	-1.59094	-6.53997e-10	5.63571e-05	-2.08911	-6.53997e-10
57595860	rs140276386	4.7556e-23	-2.55975e-10	-1.79107	9.15167e-05	-2.55975e-10	-1.60429
57595936	rs189932338	5.58491e-23	-2.55975e-10	-1.63032	7.51477e-05	-2.55975e-10	-1.80136
57595966	rs150329102	5.0903e-23	-1.72305	-6.53997e-10	5.97698e-05	-2.03031	-6.53997e-10
57596690	rs7570448	1.16504e-23	-1.76431	-1.43333	5.44677e-05	-1.45387	-0.669337
57596861	rs12478981	6.41152e-24	-2.02592	-1.76896	9.92016e-06	-2.05484	-1.77141
57596962	rs17048787	1.34048e-23	-1.83281	-1.22455	3.17612e-05	-1.76157	-0.901001
57597221	rs61321208	1.04053e-23	-1.5818	-1.72885	8.27306e-05	0.0500938	-1.75532
57597768	rs59656177	1.02094e-23	-1.60401	-1.72566	7.86328e-05	0.00456595	-1.76059
57598365	rs7591579	9.96524e-24	-1.89715	-1.45672	3.02721e-05	-2.06686	-0.643725
57598776	rs184926065	4.70432e-23	-2.55975e-10	-1.80191	7.93321e-05	-2.55975e-10	-1.74717
57599136	rs371335664	4.95186e-23	-2.55975e-10	-1.75063	0.00011977	-2.55975e-10	-1.33524
57599686	rs6731999	1.03637e-23	-1.5818	-1.73286	8.32468e-05	0.0500938	-1.7491
57599912	rs17048789	1.42851e-23	-1.31306	-1.6807	1.89428e-05	-1.39519	-1.7842
57600076	rs10199455	1.2219e-23	-1.76951	-1.38047	5.25671e-05	-1.61684	-0.541881
57600505	rs7599267	9.78044e-24	-1.89412	-1.47847	2.88018e-05	-2.05034	-0.710036
57600623	rs7599407	1.02512e-23	-1.58947	-1.73611	8.12435e-05	0.0344286	-1.75779
57601144	rs74436435	3.49607e-23	-2.09875	-6.53997e-10	0.000159886	-1.04636	-6.53997e-10
57601174	rs34201474	7.59484e-24	-1.90046	-1.72504	1.04487e-05	-1.97645	-1.79789
57601251	rs141487170	4.04244e-23	-1.95354	-6.53997e-10	6.37396e-05	-1.96601	-6.53997e-10
57602288	rs558088634	5.76062e-23	-2.55975e-10	-1.59935	8.26336e-05	-2.55975e-10	-1.7064
57602494	rs149876749	6.51449e-23	-1.47636	-6.53997e-10	6.94612e-05	-1.88005	-6.53997e-10
57602684	rs10432641	6.86678e-23	-0.236248	-1.18745	2.25603e-05	-1.58114	-1.42348
57602731	rs144912918	2.15206e-22	-2.55975e-10	-0.281381	0.000194923	-2.55975e-10	-0.848208
57603005	rs4672210	6.71038e-24	-1.9829	-1.76642	2.71105e-05	-1.06905	-1.75184
57603186	rs80165520	4.88359e-23	-0.589207	-1.1753	1.90759e-05	-1.75846	-1.41393
57603456	rs78731892	8.45937e-23	-2.55975e-10	-1.21512	0.000250118	-2.55975e-10	-0.598884
57603490	rs6747686	1.37085e-23	-1.51656	-1.5184	2.88171e-05	-2.00147	-0.758379
57603818	rs62158969	6.1916e-23	-1.5272	-6.53997e-10	0.000102734	-1.48867	-6.53997e-10
57603870	rs4144792	1.64334e-23	-1.87886	-0.974797	4.29277e-05	-1.76661	-0.594683
57604182	rs4368312	1.61861e-23	-1.44063	-1.42819	3.58438e-05	-1.95041	-0.591231
57604258	rs6730237	1.18057e-23	-1.46915	-1.71525	9.96452e-05	0.243492	-1.76269
57604583	rs76740590	6.65413e-24	-1.99055	-1.76719	2.62857e-05	-1.09211	-1.75968
57604917	rs116563192	8.14975e-23	-0.259447	-0.992956	2.55201e-05	-1.61344	-1.2679
57605230	rs58469241	1.57109e-23	-1.21884	-1.67978	2.07048e-05	-1.30588	-1.78456
57605354	rs60727365	1.08044e-22	-0.0525819	-0.917854	2.94738e-05	-1.5045	-1.23281
57605445	rs57944478	2.54722e-22	-2.55975e-10	-0.112801	0.000218096	-2.55975e-10	-0.735882
57606018	rs150189111	1.12123e-22	0.119845	-1.05323	2.45762e-05	-1.52962	-1.38941
57606347	rs72814520	1.71479e-23	-1.90182	-0.909274	4.50377e-05	-1.79752	-0.515798
57606893	rs13423264	1.56823e-23	-1.44708	-1.45336	3.32628e-05	-1.93782	-0.67856
57607283	rs2030250	1.56611e-23	-1.43396	-1.46783	3.21077e-05	-1.93126	-0.720457
57607317	rs1518682	1.62538e-23	-1.40529	-1.45936	3.23393e-05	-1.93925	-0.705276
57607354	rs79881892	5.13684e-23	-2.55975e-10	-1.71395	9.70352e-05	-2.55975e-10	-1.54574
57607449	rs1518681	1.68514e-23	-1.36471	-1.46383	3.34473e-05	-1.89756	-0.71328
57607476	rs1518680	1.51645e-23	-1.47943	-1.45459	3.1675e-05	-1.96852	-0.696762
57607885	rs2030249	1.80558e-23	-1.9031	-0.856413	4.93287e-05	-1.7698	-0.452511
57607944	rs114277123	3.51254e-23	-2.09405	-6.53997e-10	0.00018308	-0.91089	-6.53997e-10
57608120	rs61005965	1.21023e-23	-1.44336	-1.71622	9.37734e-05	0.18415	-1.76408
57608677	rs370334686	2.13192e-22	-2.55975e-10	-0.29078	9.60215e-05	-2.55975e-10	-1.55624
57609306	rs75524219	7.14886e-24	-1.95178	-1.73424	3.07858e-05	-0.979056	-1.71471
57609521	rs75300643	3.57226e-23	-2.07719	-6.53997e-10	0.000201325	-0.815893	-6.53997e-10
57609900	rs79247012	7.26744e-24	-1.94108	-1.72849	3.19047e-05	-0.949858	-1.7082
57610490	rs1518686	7.2307e-24	-1.94469	-1.72995	3.15424e-05	-0.959633	-1.70985
57610684	rs17048791	1.22763e-23	-1.43447	-1.71083	9.50099e-05	0.20072	-1.76755
57611094	rs79706540	6.80085e-23	-1.43334	-6.53997e-10	8.46125e-05	-1.68273	-6.53997e-10
57611962	rs1357341	1.68346e-23	-1.99413	-0.835405	2.86378e-05	-1.77615	-0.989941
57612041	rs79722690	9.86178e-24	-1.65347	-1.71083	5.85786e-05	-0.282891	-1.76755
57612364	rs76127698	2.07325e-23	-1.89928	-0.72199	5.9871e-05	-1.7358	-0.292818
57612609	rs2090568	2.06317e-23	-1.93069	-0.695452	5.75954e-05	-1.80589	-0.261481
57613295	rs1119578	1.57896e-23	-1.49211	-1.40152	3.33222e-05	-1.99685	-0.617745
57613514	rs78304109	2.43071e-23	-1.47008	-0.992129	3.80838e-05	-1.73632	-0.744703
57614162	rs1121863	1.05904e-23	-1.5822	-1.71083	6.91043e-05	-0.117644	-1.76755
57614177	rs1121862	1.72114e-23	-1.40794	-1.39946	3.56005e-05	-1.94774	-0.60072
57614310	rs10210959	2.79962e-23	-1.18126	-1.13965	9.60654e-05	-1.34435	-0.211432
57614558	rs114860207	6.18535e-23	-1.52821	-6.53997e-10	8.15346e-05	-1.71979	-6.53997e-10
57614729	rs74901050	6.03083e-22	-2.55975e-10	0.749079	0.000137436	-2.55975e-10	-1.19766
57614776	rs1589173	6.17111e-24	-2.07333	-1.75976	2.21241e-05	-1.82992	-1.19423
57614958	rs1589172	1.75533e-23	-1.36942	-1.41832	3.43424e-05	-1.951	-0.633437
57615318	rs67442804	2.10568e-23	-1.95213	-0.653617	5.72832e-05	-1.86061	-0.212195
57615407	rs1581276	1.8098e-23	-1.34032	-1.41685	3.66648e-05	-1.91703	-0.60197
57615427	rs68066522	2.04762e-23	-1.97166	-0.66205	5.53129e-05	-1.88569	-0.222118
57615574	rs1818801	3.12842e-23	-1.07021	-1.13965	0.000111816	-1.19253	-0.211432
57615687	rs75485950	1.18529e-22	0.0175246	-0.895346	2.70617e-05	-1.58085	-1.24185
57615772	rs74688317	1.01675e-23	-1.66707	-1.66671	1.32813e-05	-1.74413	-1.79033
57615808	rs67509829	2.11105e-23	-1.96207	-0.641131	5.73961e-05	-1.87333	-0.197512
57615824	rs13385623	1.61969e-23	-1.4702	-1.39796	3.53794e-05	-1.98587	-0.568819
57615898	rs67131603	2.10258e-23	-1.96207	-0.645152	5.71254e-05	-1.87333	-0.202239
57615902	rs74260865	9.85945e-24	-1.65614	-1.70841	5.62263e-05	-0.322399	-1.76903
57616215	rs1607431	1.76432e-23	-1.38316	-1.39946	3.52669e-05	-1.95715	-0.60072
57616393	rs79162714	7.39016e-24	-1.96512	-1.68771	3.106e-05	-1.01644	-1.66846
57616663	rs1607430	7.37317e-24	-1.96512	-1.69001	3.1158e-05	-1.01644	-1.6653
57616714	rs984220	1.15718e-22	0.0039764	-0.905799	2.66613e-05	-1.58754	-1.25006
57616776	rs186661945	6.73458e-23	-1.44314	-6.53997e-10	6.18335e-05	-1.99637	-6.53997e-10
57616833	rs72814538	3.88477e-23	-1.99333	-6.53997e-10	7.0564e-05	-1.86429	-6.53997e-10
57616926	rs984219	1.69269e-23	-1.41054	-1.41353	3.4794e-05	-1.94628	-0.625092
57616965	rs1850674	9.45237e-24	-1.74957	-1.65714	3.81926e-05	-0.901093	-1.57708
57617025	rs984218	1.73729e-23	-1.39571	-1.40236	3.67837e-05	-1.93925	-0.576511
57618446	rs2203805	1.69798e-23	-1.4041	-1.41685	3.55405e-05	-1.94817	-0.60197
57618495	rs12614877	9.46966e-24	-1.69165	-1.71323	5.24821e-05	-0.394299	-1.76604
57619136	rs75586543	7.0659e-24	-2.01043	-1.68727	2.31224e-05	-1.19372	-1.78629
57619401	rs67059065	8.95201e-24	-1.80944	-1.65166	3.49572e-05	-1.00805	-1.55864
57619415	rs115192349	4.07778e-23	-1.94484	-6.53997e-10	6.17338e-05	-1.99798	-6.53997e-10
57619617	rs1818661	1.09513e-23	-1.80473	-1.45479	2.70969e-05	-2.0978	-0.723599
57619789	rs1356582	1.0598e-23	-1.84666	-1.44564	2.75106e-05	-2.09869	-0.707548
57620136	rs116226220	7.47464e-23	-1.33887	-6.53997e-10	8.21522e-05	-1.71224	-6.53997e-10
57620453	rs36061882	8.44173e-24	-1.86065	-1.65914	3.25251e-05	-1.07064	-1.56816
57620458	rs10207484	1.10075e-23	-1.81337	-1.44103	2.77463e-05	-2.09823	-0.699478
57620504	rs146537894	1.08747e-22	0.0157646	-0.979712	2.82174e-05	-1.47313	-1.30774
57620652	rs74260867	7.37972e-24	-1.9621	-1.69214	3.06755e-05	-1.00787	-1.68948
57621052	rs67674309	8.56717e-24	-1.8459	-1.65914	3.35294e-05	-1.04023	-1.56816
57621220	rs4672211	1.09067e-23	-1.81337	-1.45023	2.73029e-05	-2.09823	-0.715589
57621270	rs79919353	1.06674e-22	-0.00847324	-0.97472	2.66353e-05	-1.53471	-1.30387
57621273	rs79054355	1.06674e-22	-0.00847324	-0.97472	2.66353e-05	-1.53471	-1.30387
57621274	rs78283639	7.07521e-24	-2.00911	-1.68727	2.32197e-05	-1.18952	-1.78629
57621416	rs116319983	1.01062e-22	-1.03724	-6.53997e-10	0.000156809	-1.06578	-6.53997e-10
57621655	rs192203077	5.88924e-23	-1.57726	-6.53997e-10	7.56499e-05	-1.7947	-6.53997e-10
57621727	rs10200075	1.04542e-23	-1.84666	-1.45931	2.68574e-05	-2.09869	-0.731578
57622035	rs10188005	1.10478e-23	-1.79596	-1.45479	2.71122e-05	-2.09723	-0.723599
57622209	rs79840516	7.07521e-24	-2.00911	-1.68727	2.32197e-05	-1.18952	-1.78629
57622282	rs62158971	7.53395e-24	-1.86236	-1.7712	1.17147e-05	-2.08659	-1.57338
57622434	rs4589739	1.09513e-23	-1.80473	-1.45479	2.70969e-05	-2.0978	-0.723599
57622542	rs1608177	1.09513e-23	-1.80473	-1.45479	2.70969e-05	-2.0978	-0.723599
57622552	rs72814545	4.57135e-23	-1.83058	-6.53997e-10	9.0009e-05	-1.62091	-6.53997e-10
57622761	rs77122288	7.0378e-24	-2.00911	-1.69257	2.32686e-05	-1.18952	-1.78419
57622911	rs74260868	7.0378e-24	-2.00911	-1.69257	2.32686e-05	-1.18952	-1.78419
57623231	rs75046815	3.5336e-23	-2.08807	-6.53997e-10	0.00019771	-0.834015	-6.53997e-10
57623240	rs1607429	7.58744e-24	-1.94469	-1.68179	3.28596e-05	-0.959633	-1.66894
57623378	rs76675973	7.07521e-24	-2.00911	-1.68727	2.32197e-05	-1.18952	-1.78629
57623850	rs10170749	1.82427e-23	-1.57485	-1.17436	5.71784e-05	-1.77082	-0.303817
57624133	rs10179366	1.80764e-23	-1.57485	-1.18352	5.53638e-05	-1.77082	-0.336067
57624164	rs117154297	2.15061e-22	-2.55975e-10	-0.282053	0.000240253	-2.55975e-10	-0.639123
57624434	rs116227561	1.66155e-22	-0.540057	-6.53997e-10	0.000201199	-0.81652	-6.53997e-10
57624941	rs376213446	7.81764e-23	-2.55975e-10	-1.29401	0.000110158	-2.55975e-10	-1.4189
57625422	rs34941195	6.81933e-24	-1.98422	-1.749	1.02645e-05	-1.98914	-1.80298
57625585	rs2090567	2.30364e-23	-1.96161	-0.554284	6.52293e-05	-1.84721	-0.0956967
57625829	rs57426518	7.13352e-24	-2.0009	-1.68727	2.38253e-05	-1.16377	-1.78629
57626318	rs74260869	8.27796e-23	-2.55975e-10	-1.23679	0.000172653	-2.55975e-10	-0.969531
57626358	rs56682635	7.09369e-24	-2.0065	-1.68727	2.34125e-05	-1.18125	-1.78629
57626547	rs2310823	1.76492e-23	-1.58892	-1.19336	5.48466e-05	-1.81219	-0.304086
57626564	rs3932357	1.8739e-23	-1.52844	-1.19392	5.77365e-05	-1.73082	-0.334109
57626631	rs185744962	3.74654e-23	-2.02956	-6.53997e-10	6.81432e-05	-1.8992	-6.53997e-10
57626992	rs1401257	3.70839e-23	-2.03979	-6.53997e-10	6.85152e-05	-1.89376	-6.53997e-10
57627239	rs60795666	1.01653e-22	-0.0247913	-1.00662	2.57666e-05	-1.54317	-1.32856
57627453	rs1518684	1.07214e-23	-1.69401	-1.58673	2.62807e-05	-2.04634	-0.805638
57627526	rs146136095	5.47085e-23	-2.55975e-10	-1.65096	7.56979e-05	-2.55975e-10	-1.79407
57628029	rs33999009	7.22436e-24	-1.98295	-1.69257	2.60547e-05	-1.07642	-1.78419
57628388	rs74722777	7.58398e-24	-2.04622	-1.58072	9.31072e-06	-2.0868	-1.80285
57628517	rs13413063	6.06818e-24	-2.08871	-1.76121	1.68063e-05	-2.06559	-1.23347
57629242	rs7581279	6.05575e-24	-2.08871	-1.76326	1.65307e-05	-2.06559	-1.25
57629285	rs72814551	2.19868e-23	-1.97717	-0.58537	6.17711e-05	-1.8653	-0.132078
57629672	rs68078812	2.19773e-23	-1.97759	-0.58537	6.02389e-05	-1.89042	-0.132078
57630269	rs74850400	1.11362e-22	0.0521102	-0.992297	2.71206e-05	-1.50303	-1.31749
57630580	rs116465501	3.56461e-23	-2.07934	-6.53997e-10	7.25958e-05	-1.83591	-6.53997e-10
57630973	rs78169711	1.0895e-22	0.0396152	-1.0017	2.67479e-05	-1.5096	-1.32476
57631647	rs28569194	1.37324e-23	-1.27216	-1.76105	1.76403e-05	-1.87627	-1.37436
57631675	rs114672537	4.10892e-23	-1.93723	-6.53997e-10	5.59546e-05	-2.09627	-6.53997e-10
57631920	rs7589331	6.50821e-24	-2.02601	-1.7539	2.65031e-05	-1.6708	-1.17275
57631944	rs118188347	4.70447e-23	-2.55975e-10	-1.80188	7.65862e-05	-2.55975e-10	-1.7824
57632075	rs12622768	1.11835e-23	-1.53892	-1.69962	7.76089e-05	0.00255643	-1.77169
57632217	rs78528861	7.16268e-24	-2.00487	-1.67922	2.78314e-05	-1.12842	-1.66623
57632397	rs67509146	2.15105e-23	-1.9862	-0.598238	6.00858e-05	-1.87788	-0.147159
57632415	rs60559560	9.09704e-23	-0.112396	-1.03005	2.41952e-05	-1.58806	-1.3466
57632505	rs77352819	6.63642e-24	-1.9844	-1.776	2.75824e-05	-1.07268	-1.73095
57632554	rs10171760	2.1806e-23	-1.30128	-1.26951	4.14869e-05	-1.89125	-0.504189
57632695	rs10171953	6.5639e-24	-2.01749	-1.7539	2.70474e-05	-1.65047	-1.17275
57632779	rs67868906	2.12438e-23	-2.0028	-0.59411	5.89736e-05	-1.90141	-0.142319
57632841	rs78815996	6.45166e-24	-2.01011	-1.77853	2.55409e-05	-1.14541	-1.73512
57633070	rs1850672	6.57095e-24	-2.0172	-1.75312	2.8338e-05	-1.61813	-1.15848
57633847	rs78862726	9.3825e-23	-0.0627341	-1.04881	2.44614e-05	-1.56273	-1.36099
57633863	rs75500330	9.24914e-23	-0.0870335	-1.03883	2.47363e-05	-1.57516	-1.33739
57634174	rs13415195	2.30834e-23	-1.95958	-0.554284	6.57724e-05	-1.83892	-0.0956967
57634223	rs4567920	1.76094e-23	-1.34044	-1.44411	3.47184e-05	-1.92313	-0.650414
57634432	rs13428949	1.90804e-23	-1.12143	-1.58289	4.07208e-05	-1.6431	-0.770979
57634470	rs62158974	5.96617e-23	-1.56428	-6.53997e-10	9.23588e-05	-1.59513	-6.53997e-10
57634859	rs7607062	1.10663e-23	-1.53892	-1.71015	7.78977e-05	0.00255643	-1.76798
57635155	rs28815898	6.60641e-24	-2.00819	-1.75674	2.85747e-05	-1.59661	-1.17169
57635484	rs59185358	5.68972e-23	-2.55975e-10	-1.61173	0.000109484	-2.55975e-10	-1.42504
57635673	rs12620765	1.10323e-23	-1.53892	-1.71323	7.80482e-05	0.00255643	-1.76604
57635856	rs57519076	9.14353e-23	-0.0747346	-1.06261	2.27212e-05	-1.62597	-1.37154
57636163	rs12612063	6.30194e-24	-2.0548	-1.75732	2.43688e-05	-1.74235	-1.18516
57636259	rs78928468	7.98851e-23	-0.209776	-1.06261	2.13113e-05	-1.69004	-1.37154
57636416	rs4671307	1.70054e-23	-1.22036	-1.59909	3.96051e-05	-1.66105	-0.780809
57636442	rs59021171	6.51169e-24	-2.02153	-1.75785	2.70796e-05	-1.62872	-1.19332
57636535	rs77188809	1.1243e-23	-1.5224	-1.71083	8.04557e-05	0.0344465	-1.76755
57636604	rs59256639	2.03857e-23	-1.98215	-0.655994	5.51151e-05	-1.8964	-0.214991
57636607	rs74260873	6.2891e-24	-2.03265	-1.7815	2.15133e-05	-1.30503	-1.74711
57636665	rs7587906	6.35421e-24	-2.0441	-1.75976	2.48317e-05	-1.71446	-1.19423
57636839	rs190997214	5.21094e-23	-1.69963	-6.53997e-10	6.32084e-05	-1.97438	-6.53997e-10
57636894	rs4416200	1.83626e-23	-0.963948	-1.77871	2.32957e-05	-1.39815	-1.57439
57637482	rs74260874	1.0126e-23	-1.61639	-1.72148	6.41726e-05	-0.208754	-1.75048
57637503	rs1120530	6.634e-24	-2.00448	-1.75629	2.92652e-05	-1.58413	-1.16028
57637568	rs76322179	9.45128e-23	-0.0625668	-1.04167	2.22856e-05	-1.62008	-1.39679
57638060	rs116722212	9.43108e-23	-0.0747346	-1.03165	2.26624e-05	-1.62597	-1.37414
57638456	rs147239023	3.88182e-23	-1.99409	-6.53997e-10	7.5827e-05	-1.79236	-6.53997e-10
57638599	rs66536072	1.8472e-23	-2.01029	-0.726428	4.82469e-05	-1.92193	-0.322554
57638620	rs34949001	1.79655e-23	-1.17578	-1.58875	3.42829e-05	-1.75439	-0.831783
57639123	rs78236892	9.55443e-24	-1.68102	-1.71495	5.88894e-05	-0.280229	-1.76492
57639470	rs67670222	1.85284e-23	-1.9941	-0.73957	4.7836e-05	-1.91506	-0.337972
57639628	rs2139124	8.99336e-23	-0.112231	-1.04167	2.17588e-05	-1.644	-1.39679
57640338	rs68100142	1.82342e-23	-1.99833	-0.751351	4.80663e-05	-1.92068	-0.327558
57640524	rs2204142	7.61011e-23	-0.289268	-1.03165	1.9489e-05	-1.77683	-1.37414
57640587	rs6754742	6.32593e-24	-2.03799	-1.77033	2.42068e-05	-1.69361	-1.24057
57641701	rs35138677	1.27779e-22	-0.802676	-6.53997e-10	7.91532e-05	-1.74943	-6.53997e-10
57641915	rs12473932	7.26618e-24	-1.9735	-1.69625	3.20041e-05	-0.961811	-1.69314
57641923	rs12470197	7.31423e-24	-1.96691	-1.69625	3.26404e-05	-0.942124	-1.69314
57642325	rs76935910	7.14526e-22	-2.55975e-10	0.918645	0.00045792	-2.55975e-10	0.00587995
57642587	rs10198622	6.52967e-24	-1.99971	-1.77691	2.69817e-05	-1.57306	-1.25259
57642592	rs10175257	3.18067e-23	-0.940966	-1.25233	0.000106157	-1.0174	-0.438504
57642782	rs35750367	1.06792e-23	-1.93048	-1.3542	1.14219e-05	-1.98543	-1.69986
57642940	rs76484877	5.6425e-23	-2.55975e-10	-1.62006	7.52458e-05	-2.55975e-10	-1.80006
57642990	rs60551122	5.62483e-23	-2.55975e-10	-1.6232	0.000107725	-2.55975e-10	-1.44124
57643054	rs17048794	1.00801e-22	-0.0868672	-0.952957	2.32601e-05	-1.63183	-1.34225
57643333	rs17048795	1.00801e-22	-0.0868672	-0.952957	2.32601e-05	-1.63183	-1.34225
57643428	rs6709506	1.17787e-23	-1.48779	-1.69889	8.55627e-05	0.100552	-1.77212
57643479	rs6724657	6.52055e-24	-1.99482	-1.7832	2.64172e-05	-1.56188	-1.28493
57643824	rs10191122	6.46409e-24	-2.00351	-1.7832	2.5796e-05	-1.58567	-1.28493
57643933	rs10202178	1.80576e-23	-1.226	-1.53341	3.03086e-05	-1.85202	-0.857369
57644319	rs17048806	1.12914e-23	-1.53069	-1.69824	7.8632e-05	0.0184722	-1.77451
57644536	rs76359263	9.46398e-23	-1.1029	-6.53997e-10	0.000917686	0.70104	-6.53997e-10
57644548	rs17048808	1.15072e-23	-1.51462	-1.69539	7.90516e-05	0.0252555	-1.77597
57644595	rs12479341	8.70101e-24	-2.09403	-1.3955	1.00066e-05	-2.09843	-1.71914
57644739	rs1401251	1.02389e-23	-1.6314	-1.69539	6.07194e-05	-0.238583	-1.77597
57644806	rs1401252	6.34359e-24	-2.01809	-1.78744	2.43118e-05	-1.61664	-1.31321
57644813	rs115525132	3.76865e-23	-2.02367	-6.53997e-10	0.000104439	-1.47221	-6.53997e-10
57644965	rs1401253	6.57407e-23	-2.55975e-10	-1.46726	7.58722e-05	-2.55975e-10	-1.79176
57645506	rs7601574	1.57525e-23	-2.00223	-0.893744	4.01666e-05	-1.9078	-0.519979
57645611	rs7601680	6.23932e-24	-2.03441	-1.78769	2.18494e-05	-1.71378	-1.32286
57645778	rs143934604	3.79768e-23	-2.016	-6.53997e-10	5.62253e-05	-2.09145	-6.53997e-10
57645797	rs2871607	1.73337e-23	-1.25362	-1.5467	2.83751e-05	-1.88013	-0.895173
57645820	rs2871608	1.02748e-22	-0.0627341	-0.957962	2.48326e-05	-1.56273	-1.34593
57646007	rs2310824	1.65209e-23	-1.18348	-1.66487	3.23567e-05	-1.65473	-0.989267
57646024	rs34282633	7.87721e-24	-1.93048	-1.65853	1.03115e-05	-1.98543	-1.80213
57646113	rs6757223	6.2331e-24	-2.03441	-1.78869	2.1726e-05	-1.71378	-1.32852
57646396	rs112551283	1.02899e-23	-1.6314	-1.69042	6.03811e-05	-0.238583	-1.78156
57646427	rs550304060	5.18123e-23	-2.55975e-10	-1.70535	9.78847e-05	-2.55975e-10	-1.53702
57649076	rs200870347	7.86082e-23	-2.55975e-10	-1.2885	0.000156911	-2.55975e-10	-1.06514
57650880	rs183297614	6.20608e-22	-2.55975e-10	0.777724	0.00014462	-2.55975e-10	-1.14671
57652170	rs7588566	1.50193e-23	-2.02863	-0.915005	3.81178e-05	-1.96193	-0.518201
57652295	rs12991276	6.54157e-24	-2.07755	-1.69725	9.21013e-06	-2.09816	-1.80235
57652410	rs56300141	6.67087e-24	-1.96691	-1.78832	3.04733e-05	-0.942124	-1.76184
57652482	rs75667765	6.43578e-24	-1.9992	-1.79191	2.55961e-05	-1.11036	-1.76802
57652973	rs6753615	1.97604e-23	-1.20932	-1.45998	3.23017e-05	-1.82141	-0.824279
57653055	rs13410950	3.13534e-23	-0.828732	-1.37892	0.000100772	-0.867734	-0.64022
57653124	rs58177154	1.56603e-23	-2.00205	-0.899791	4.02556e-05	-1.92565	-0.499915
57653853	rs13025760	1.16801e-23	-1.86795	-1.32714	1.16784e-05	-1.93323	-1.72984
57654033	rs111281984	8.78571e-23	-1.17726	-6.53997e-10	6.37272e-05	-1.9662	-6.53997e-10
57654406	rs72814566	1.48485e-23	-2.05388	-0.901197	3.62544e-05	-2.00142	-0.528835
57654890	rs79592573	9.27554e-23	-0.0778957	-1.04511	2.31775e-05	-1.57547	-1.40216
57655064	rs6711831	9.80413e-24	-1.69733	-1.67284	5.54134e-05	-0.318342	-1.78765
57655563	rs183220803	4.76887e-23	-2.55975e-10	-1.78828	7.51847e-05	-2.55975e-10	-1.80087
57655658	rs6545647	6.24808e-24	-2.02716	-1.79354	2.30468e-05	-1.61513	-1.36816
57655858	rs191785010	8.37839e-23	-0.152497	-1.07224	2.18873e-05	-1.61309	-1.42182
57655919	rs184168657	6.82718e-23	-2.55975e-10	-1.42948	0.000130268	-2.55975e-10	-1.25122
57656028	rs1474105	8.47903e-23	-0.140556	-1.07224	2.20185e-05	-1.60711	-1.42182
57656582	rs77438253	4.19792e-23	-1.9158	-6.53997e-10	5.58423e-05	-2.09828	-6.53997e-10
57657311	rs35503842	9.13586e-24	-2.09475	-1.34602	9.85743e-06	-2.09546	-1.73713
57657478	rs12052978	6.38215e-24	-2.00515	-1.79432	2.39046e-05	-1.5732	-1.37355
57657526	rs149229626	1.32354e-22	-2.55975e-10	-0.767499	0.000181401	-2.55975e-10	-0.920105
57657693	rs6752037	3.50096e-23	-0.715174	-1.38218	0.000119077	-0.70166	-0.639383
57657729	rs6723794	3.46151e-23	-0.770784	-1.3379	0.000126884	-0.757544	-0.52
57657746	rs4671308	2.88084e-23	-0.602006	-1.6903	5.61504e-05	-1.05643	-1.03635
57657764	rs144969381	3.71288e-23	-2.03858	-6.53997e-10	5.67362e-05	-2.0824	-6.53997e-10
57657774	rs6752151	3.41976e-23	-0.733835	-1.38699	0.000115934	-0.720412	-0.647386
57657944	rs6545648	3.19583e-23	-0.801588	-1.38696	0.000107326	-0.797607	-0.647335
57658071	rs6545649	3.36757e-23	-0.752372	-1.38383	0.000112591	-0.73904	-0.658015
57658147	rs6545650	3.36084e-23	-0.770784	-1.36742	0.000108555	-0.757544	-0.676014
57658284	rs7591330	1.07272e-23	-1.62167	-1.65852	6.02446e-05	-0.226207	-1.7962
57658611	rs12997006	9.20938e-24	-2.09534	-1.33741	9.89567e-06	-2.09488	-1.73384
57658764	rs7577826	2.93009e-23	-0.568106	-1.70725	5.10068e-05	-1.06839	-1.12046
57658770	rs7591908	3.39314e-23	-0.719232	-1.4094	0.000102101	-0.750653	-0.744197
57658795	rs7577911	3.39314e-23	-0.719232	-1.4094	0.000102101	-0.750653	-0.744197
57658970	rs2310825	7.64508e-24	-2.04463	-1.57428	1.69971e-05	-1.77275	-1.51502
57659146	rs76436429	1.08406e-23	-1.63591	-1.63377	5.6261e-05	-0.289854	-1.80096
57659267	rs56132105	1.02653e-23	-1.66554	-1.65867	5.43629e-05	-0.327068	-1.79806
57659338	rs59521849	2.36075e-23	-0.9939	-1.49751	1.05651e-05	-2.05917	-1.70409
57659510	rs59107595	5.08197e-23	-1.67399	-0.0507064	4.61057e-05	-2.06774	-0.222143
57659968	rs79341330	2.44179e-23	-0.960148	-1.49751	1.06129e-05	-2.05465	-1.70409
57660366	rs60498314	2.4161e-23	-1.66052	-0.807715	2.10007e-05	-2.09393	-0.982331
57660908	rs2310826	1.45733e-23	-2.04596	-0.927823	3.64287e-05	-1.99183	-0.533629
57661129	rs4290640	2.89637e-23	-0.686918	-1.60002	1.28072e-05	-1.83011	-1.7407
57661179	rs75429223	5.61533e-23	-2.55975e-10	-1.62489	0.000107467	-2.55975e-10	-1.44364
57661753	rs1022365	1.45955e-23	-2.0225	-0.949764	3.67854e-05	-1.95563	-0.560082
57661868	rs7423681	3.21033e-23	-0.605347	-1.57867	1.33316e-05	-1.79388	-1.7368
57661871	rs34609754	3.13358e-23	-0.616448	-1.59176	1.31722e-05	-1.79888	-1.74382
57661879	rs72814575	3.16495e-23	-0.600407	-1.59784	1.32255e-05	-1.79165	-1.74702
57662193	rs1040233	3.27036e-23	-0.467032	-1.69846	4.34869e-05	-1.18896	-1.15939
57662346	rs35522160	1.1379e-23	-1.73261	-1.48859	1.56948e-05	-1.60941	-1.75807
57662355	rs72814576	4.30062e-23	-0.311787	-1.57984	1.35508e-05	-1.78046	-1.7339
57662448	rs112412783	4.84841e-23	-0.294002	-1.47774	1.41708e-05	-1.77293	-1.6967
57662588	rs1518678	1.41003e-23	-2.04596	-0.960816	3.50073e-05	-1.99183	-0.573428
57662729	rs7606781	5.27017e-23	-0.102736	-1.58559	7.97516e-05	-0.614676	-1.12722
57662753	rs57947165	3.23016e-23	-0.589873	-1.58799	1.33609e-05	-1.79009	-1.7384
57663403	rs76416767	9.53902e-23	-1.095	-6.53997e-10	6.88094e-05	-1.88948	-6.53997e-10
57663582	rs28516889	4.79265e-23	-0.193527	-1.58978	7.26778e-05	-0.692818	-1.14196
57663644	rs28454392	4.60762e-23	-0.371277	-1.4514	0.000143936	-0.274264	-0.877181
57663654	rs58517364	6.01062e-24	-2.09838	-1.76107	1.13691e-05	-1.96	-1.72991
57663764	rs6705598	1.38227e-23	-2.04772	-0.978942	3.42848e-05	-1.99076	-0.595351
57663776	rs17048813	1.08955e-23	-1.6421	-1.62253	1.44607e-05	-1.64738	-1.802
57664192	rs6744908	1.18354e-23	-2.09877	-1.08311	2.71237e-05	-2.09822	-0.722191
57664232	rs55922826	1.39035e-23	-2.06002	-0.960816	3.42984e-05	-2.01229	-0.573428
57664264	rs78003404	7.10541e-23	-2.55975e-10	-1.38953	8.02131e-05	-2.55975e-10	-1.73613
57664326	rs17048816	1.17576e-23	-2.09872	-1.08976	2.68999e-05	-2.09835	-0.730343
57664521	rs2204141	9.58969e-24	-1.75441	-1.63787	6.20979e-05	-0.189111	-1.80299
57664807	rs10195691	4.65893e-23	-0.239624	-1.57198	7.07313e-05	-0.751036	-1.11089
57665400	rs7557322	1.20018e-23	-2.09857	-1.06936	2.75697e-05	-2.09874	-0.705356
57665438	rs7597800	5.22023e-23	-0.147265	-1.55058	7.83484e-05	-0.663658	-1.09599
57665439	rs71416488	1.23772e-23	-1.71202	-1.42511	1.59641e-05	-1.58564	-1.76483
57665500	rs75173918	1.09717e-23	-1.62412	-1.63354	1.47115e-05	-1.62951	-1.80268
57665501	rs7583939	1.24343e-23	-2.09759	-1.03493	2.8758e-05	-2.09857	-0.663332
57665629	rs7557548	1.22553e-23	-2.098	-1.04901	2.82642e-05	-2.09871	-0.680505
57665674	rs7557619	1.21681e-23	-2.09833	-1.05583	2.80285e-05	-2.09877	-0.688821
57665702	rs2014007	6.06524e-24	-2.09728	-1.75312	1.12939e-05	-1.97702	-1.71953
57666305	rs62159013	1.18517e-23	-1.74453	-1.43597	1.58108e-05	-1.6232	-1.73692
57666360	rs67056300	1.57026e-23	-2.04556	-0.853586	4.07055e-05	-1.96992	-0.444532
57666371	rs10167130	5.03958e-23	-0.19131	-1.54176	7.82699e-05	-0.701393	-1.05926
57666723	rs115946059	4.48616e-23	-1.84939	-6.53997e-10	6.68665e-05	-1.91812	-6.53997e-10
57666924	rs10178773	1.45685e-23	-2.04442	-0.929698	3.72325e-05	-1.96775	-0.535887
57668481	rs35965701	1.191e-23	-1.72461	-1.45099	1.60779e-05	-1.60017	-1.7432
57668538	rs13429855	1.1621e-23	-2.09864	-1.10152	2.42705e-05	-2.09866	-0.832898
57668554	rs12623520	1.3902e-23	-1.22531	-1.79564	1.63179e-05	-1.63845	-1.6901
57668738	rs75983437	2.7477e-22	-2.55975e-10	-0.0370419	0.000373062	-2.55975e-10	-0.19907
57668829	rs6746641	1.16222e-23	-2.09854	-1.10152	2.42739e-05	-2.09852	-0.832898
57668948	rs74489186	1.08243e-22	-2.55975e-10	-0.968594	0.000112512	-2.55975e-10	-1.39775
57669113	rs72941787	1.35788e-23	-2.06234	-0.982126	3.07987e-05	-2.00002	-0.693321
57669304	rs17048826	6.92398e-24	-2.06782	-1.65017	1.63568e-05	-1.62241	-1.70376
57669359	rs17048827	1.41599e-23	-1.20693	-1.79564	1.65375e-05	-1.62508	-1.6901
57669575	rs17194979	3.52849e-23	-2.08952	-6.53997e-10	0.000168387	-0.994553	-6.53997e-10
57669813	rs141476479	4.50735e-23	-0.402793	-1.44189	1.42286e-05	-1.73569	-1.72987
57670021	rs7560446	1.16937e-23	-2.09875	-1.09518	2.44496e-05	-2.09876	-0.825443
57670142	rs7563263	1.33422e-23	-2.05601	-1.00603	3.11838e-05	-1.98613	-0.694783
57670213	rs72814582	6.008e-24	-2.09526	-1.76462	1.08627e-05	-1.98782	-1.74765
57670307	rs55689751	9.33088e-24	-1.74799	-1.67166	6.31518e-05	-0.174017	-1.80126
57670317	rs7575882	1.34232e-23	-2.05324	-1.00275	3.1445e-05	-1.98167	-0.690908
57670373	rs72814583	6.008e-24	-2.09526	-1.76462	1.08627e-05	-1.98782	-1.74765
57670496	rs72814584	6.23227e-24	-2.09241	-1.73082	1.11522e-05	-2.00105	-1.70812
57670497	rs72814586	6.22699e-24	-2.09326	-1.73082	1.1191e-05	-1.99758	-1.70812
57670656	rs6725986	1.17792e-23	-2.09864	-1.08799	2.5288e-05	-2.09866	-0.791828
57670668	rs6712640	7.37368e-22	0.950112	-6.53997e-10	0.000193683	-0.854592	-6.53997e-10
57670722	rs56376175	9.27111e-24	-1.75441	-1.67166	6.22058e-05	-0.189111	-1.80126
57671542	rs13389938	1.16665e-23	-2.09864	-1.09761	2.50002e-05	-2.09866	-0.803274
57671574	rs13390017	1.1938e-23	-2.09877	-1.07448	2.56945e-05	-2.09877	-0.775772
57671691	rs13403414	1.18652e-23	-2.09829	-1.08108	2.55068e-05	-2.09826	-0.783611
57671721	rs6730202	1.89104e-23	-1.02949	-1.68377	3.9469e-05	-1.3347	-1.1106
57672474	rs996788	5.99741e-24	-2.09457	-1.76708	1.08261e-05	-1.99149	-1.74737
57672748	rs555605367	2.16309e-21	-2.55975e-10	2.02632	0.0009153	-2.55975e-10	0.698437
57673083	rs67947086	1.42725e-23	-2.0413	-0.953343	3.30489e-05	-1.96293	-0.659896
57673309	rs17048828	1.34875e-23	-2.05213	-0.999087	3.16375e-05	-1.97988	-0.686593
57673499	rs76480614	6.19157e-21	-2.55975e-10	3.07797	0.00216775	-2.55975e-10	1.56063
57673647	rs17195042	1.46178e-23	-2.05713	-0.9136	3.45708e-05	-1.99157	-0.586237
57673796	rs1028189	7.96039e-24	-1.77972	-1.79878	1.12524e-05	-2.09876	-1.60148
57674150	rs2007699	5.78134e-23	-0.556678	-1.03908	1.99392e-05	-1.79534	-1.33279
57674369	rs17048829	6.38469e-24	-2.00205	-1.79702	2.51007e-05	-1.11941	-1.77851
57674580	rs13395074	1.40754e-23	-2.0443	-0.964244	3.25993e-05	-1.96398	-0.672546
57674614	rs55814076	1.19717e-23	-2.09877	-1.07166	2.51347e-05	-2.09872	-0.797843
57675892	rs17807763	1.61086e-23	-2.04248	-0.831143	3.79723e-05	-1.96515	-0.518812
57676070	rs10496064	1.05027e-23	-1.65023	-1.65111	5.5874e-05	-0.296256	-1.80146
57676166	rs17039650	1.51773e-23	-2.04248	-0.890696	3.54548e-05	-1.96515	-0.58741
57676255	rs17048831	1.50397e-23	-2.05158	-0.890696	3.48355e-05	-1.98277	-0.58741
57676292	rs12052763	1.03382e-23	-1.65023	-1.6669	5.60329e-05	-0.296256	-1.79862
57676795	rs57930441	1.52255e-23	-2.04556	-0.884441	3.55416e-05	-1.96992	-0.58019
57676828	rs60691185	1.52853e-23	-2.04556	-0.880518	3.57029e-05	-1.96992	-0.575665
57677001	rs79786673	6.36167e-24	-2.00487	-1.79781	2.48349e-05	-1.12842	-1.78015
57677072	rs78685533	3.50732e-23	-2.09554	-6.53997e-10	0.00016531	-1.01299	-6.53997e-10
57677079	rs75923099	4.64454e-23	-1.8147	-6.53997e-10	5.72496e-05	-2.07339	-6.53997e-10
57677416	rs2139123	2.68162e-23	-0.900255	-1.46371	4.15117e-05	-1.47607	-0.91877
57677662	rs189020339	4.70433e-23	-2.55975e-10	-1.80191	7.68064e-05	-2.55975e-10	-1.77953
57677691	rs58806638	1.61143e-23	-2.04556	-0.827702	3.9048e-05	-1.96992	-0.486103
57677699	rs78799990	6.3458e-24	-2.00737	-1.79781	2.46353e-05	-1.13649	-1.78015
57677872	rs78415714	3.50732e-23	-2.09554	-6.53997e-10	0.00016531	-1.01299	-6.53997e-10
57678372	rs67754544	1.62916e-23	-2.04556	-0.81676	3.84212e-05	-1.96992	-0.502286
57678563	rs60940014	1.54776e-23	-2.03931	-0.874269	3.63091e-05	-1.96029	-0.568459
57678607	rs66526851	1.66251e-23	-2.03931	-0.802749	3.94221e-05	-1.96029	-0.486203
57678700	rs147395430	4.13066e-21	2.67322	-6.53997e-10	0.000636995	0.335946	-6.53997e-10
57678797	rs1401256	2.85359e-23	-0.852767	-1.44905	0.000109828	-0.548091	-0.873813
57678941	rs1401255	7.70322e-24	-1.94738	-1.66396	3.61361e-05	-0.734395	-1.79913
57678997	rs111376105	5.76913e-23	-1.59787	-6.53997e-10	0.000220604	-0.724447	-6.53997e-10
57679472	rs75828959	7.64822e-24	-1.9516	-1.6669	3.56965e-05	-0.747141	-1.79862
57679826	rs183860394	4.7196e-23	-2.55975e-10	-1.79867	7.66242e-05	-2.55975e-10	-1.7819
57680185	rs117355093	5.83533e-23	-2.55975e-10	-1.58646	8.1585e-05	-2.55975e-10	-1.71917
57680383	rs59950669	9.73423e-24	-1.69396	-1.68336	5.13424e-05	-0.385041	-1.79726
57680475	rs149190799	7.40712e-23	-2.55975e-10	-1.34795	7.84056e-05	-2.55975e-10	-1.75892
57680692	rs62159015	4.59214e-23	-1.82604	-6.53997e-10	8.11597e-05	-1.7244	-6.53997e-10
57680801	rs114548689	3.51247e-23	-2.09407	-6.53997e-10	5.58289e-05	-2.09852	-6.53997e-10
57681083	rs141592217	4.82722e-23	-2.55975e-10	-1.77612	9.96635e-05	-2.55975e-10	-1.51902
57681814	rs72814597	1.31697e-23	-2.03271	-1.04234	2.77763e-05	-1.9503	-0.846329
57681816	rs2222228	3.1752e-23	-0.424054	-1.77097	0.00010266	0.0827276	-1.57212
57682057	rs980861	9.66916e-24	-1.7085	-1.67553	4.98396e-05	-0.4151	-1.79691
57682079	rs79982931	1.07626e-23	-1.6421	-1.6348	1.44494e-05	-1.64738	-1.80278
57682251	rs980859	9.60333e-24	-1.71534	-1.67553	4.91358e-05	-0.429322	-1.79691
57682879	rs183588339	7.05082e-23	-2.55975e-10	-1.39725	7.70674e-05	-2.55975e-10	-1.77614
57683268	rs59972937	8.60505e-24	-1.83373	-1.6669	5.13819e-05	-0.382909	-1.79862
57683774	rs78466005	3.03496e-22	-2.55975e-10	0.0623932	0.000689067	-2.55975e-10	0.414524
57684078	rs67873505	1.47962e-23	-2.06223	-0.896371	3.26909e-05	-1.99673	-0.636991
57684206	rs59795528	1.47962e-23	-2.06223	-0.896371	3.26909e-05	-1.99673	-0.636991
57684320	rs114794486	8.09811e-23	-1.25876	-6.53997e-10	0.000604807	0.284095	-6.53997e-10
57684621	rs112564238	3.49806e-23	-2.09818	-6.53997e-10	5.69839e-05	-2.07805	-6.53997e-10
57685532	rs4591329	1.62506e-23	-2.04164	-0.823204	3.94381e-05	-1.93639	-0.509689
57685723	rs2310827	1.83158e-23	-1.19921	-1.546	2.98851e-05	-1.61076	-1.1127
57685889	rs6710781	8.28111e-24	-2.08477	-1.45423	9.56014e-06	-2.08953	-1.77368
57686045	rs6753176	9.71249e-24	-1.79711	-1.58246	1.49865e-05	-1.61298	-1.80069
57686072	rs112851196	1.23229e-23	-2.095	-1.04652	2.59821e-05	-2.09501	-0.768399
57686334	rs74493618	6.44294e-24	-1.98734	-1.80265	2.58848e-05	-1.07373	-1.79343
57686624	rs67201979	8.80704e-24	-2.06939	-1.40803	1.52876e-05	-2.00895	-1.38482
57686658	rs146272283	7.76497e-23	-2.55975e-10	-1.30077	0.000124313	-2.55975e-10	-1.29801
57687160	rs75745051	7.8891e-24	-1.97609	-1.6114	3.29257e-05	-0.823624	-1.80294
57688272	rs148631221	3.60702e-22	0.235076	-6.53997e-10	0.000939336	0.724359	-6.53997e-10
57688531	rs17048832	5.8514e-24	-2.09006	-1.79623	1.53226e-05	-1.58862	-1.80287
57688636	rs76436320	1.33528e-22	-2.55975e-10	-0.758661	0.000545698	-2.55975e-10	0.18125
57689257	rs68095793	1.62839e-23	-2.08118	-0.781621	3.7119e-05	-2.04471	-0.461978
57689942	rs17048834	1.23181e-23	-1.34444	-1.79747	1.55423e-05	-1.7152	-1.66205
57689957	rs17048835	1.52356e-23	-2.07939	-0.849953	3.44243e-05	-2.04161	-0.540448
57690033	rs7589636	4.33656e-23	-0.0803174	-1.80299	0.000190992	0.855421	-1.72401
57690380	rs7592722	7.84321e-24	-2.00577	-1.58756	2.86749e-05	-0.962684	-1.80211
57690394	rs7566482	7.85302e-24	-2.00577	-1.58631	2.87049e-05	-0.962684	-1.80106
57690440	rs72937396	1.50945e-23	-2.08118	-0.857468	3.4022e-05	-2.04471	-0.5491
57690467	rs72816503	1.59459e-23	-2.06221	-0.821567	3.65604e-05	-2.01404	-0.507807
57690642	rs12474001	6.4585e-24	-1.98483	-1.80275	2.44026e-05	-1.12714	-1.79898
57690657	rs2310828	1.84459e-23	-0.987735	-1.7504	2.8992e-05	-1.45231	-1.30149
57690878	rs7420659	7.88747e-24	-2.01228	-1.57542	2.80854e-05	-0.985732	-1.79983
57691300	rs78452461	6.51721e-24	-1.97553	-1.803	2.49816e-05	-1.10836	-1.79432
57691352	rs72937402	1.54011e-23	-2.07555	-0.842986	3.28617e-05	-2.03514	-0.593367
57691412	rs113457243	3.50212e-23	-2.09702	-6.53997e-10	0.000146031	-1.137	-6.53997e-10
57691641	rs142687656	6.45211e-23	-1.48598	-6.53997e-10	7.65655e-05	-1.78267	-6.53997e-10
57691668	rs111667317	3.50212e-23	-2.09702	-6.53997e-10	0.000146031	-1.137	-6.53997e-10
57691770	rs112800462	1.52256e-23	-2.07555	-0.854444	3.24416e-05	-2.03514	-0.606233
57692008	rs11125713	7.94557e-24	-2.00577	-1.57459	2.86798e-05	-0.962684	-1.80194
57692162	rs17048837	6.54778e-24	-1.97553	-1.79832	2.54282e-05	-1.10836	-1.7766
57692410	rs66647146	1.55003e-23	-2.03815	-0.873966	3.34784e-05	-1.98174	-0.628173
57692763	rs4672212	5.80982e-24	-2.09083	-1.80259	1.54176e-05	-1.58877	-1.79654
57693361	rs72939308	1.5545e-23	-2.04135	-0.867884	3.56415e-05	-1.98621	-0.561098
57693697	rs1879902	3.49604e-23	-2.09876	-6.53997e-10	5.58159e-05	-2.09876	-6.53997e-10
57693832	rs72816507	1.17661e-23	-1.38571	-1.80205	1.41031e-05	-1.74446	-1.72996
57694030	rs13024352	8.35772e-24	-2.04549	-1.4843	9.70958e-06	-2.06333	-1.78437
57694254	rs75576248	4.24962e-23	-0.676551	-1.22701	1.59328e-05	-1.85079	-1.50165
57694394	rs112942983	1.17242e-23	-2.05329	-1.13803	2.42824e-05	-2.00319	-0.92787
57695413	rs75600554	5.63872e-23	-2.55975e-10	-1.62073	0.000108102	-2.55975e-10	-1.43774
57695516	rs12619530	9.10233e-24	-1.98376	-1.46068	1.09928e-05	-1.94117	-1.78241
57695755	rs12619588	9.82254e-24	-1.90762	-1.46068	1.05512e-05	-1.98217	-1.78241
57696033	rs117911776	1.74699e-22	-2.55975e-10	-0.489913	0.000222768	-2.55975e-10	-0.714684
57696161	rs59310330	1.1801e-23	-1.89645	-1.28834	1.11124e-05	-1.97341	-1.73934
57696957	rs17048844	1.22699e-23	-1.90393	-1.2419	1.12365e-05	-1.97928	-1.72236
57697076	rs76347631	6.59547e-24	-1.966	-1.8006	2.55035e-05	-1.08165	-1.80035
57698118	rs74629198	1.21127e-23	-1.91758	-1.24113	1.12495e-05	-1.97842	-1.72207
57698355	rs80155642	8.30177e-23	-0.581459	-0.652463	3.10557e-05	-1.81018	-0.874849
57698612	rs4672213	2.21895e-23	-0.782835	-1.77052	2.70131e-05	-1.42497	-1.39952
57698931	rs1522683	1.76712e-23	-0.979445	-1.80159	3.53743e-05	-0.896492	-1.65834
57698936	rs1522684	8.71942e-24	-2.04245	-1.44498	2.10074e-05	-1.30631	-1.76963
57698990	rs1522685	1.5894e-23	-1.24717	-1.63986	2.26049e-05	-1.70441	-1.29824
57699075	rs77286771	6.23343e-24	-2.02502	-1.79803	2.12952e-05	-1.26023	-1.8021
57699131	rs58757346	9.15491e-24	-2.04183	-1.39685	1.61504e-05	-1.96555	-1.37332
57699285	rs72618690	1.18419e-23	-1.3837	-1.79763	1.31162e-05	-1.87361	-1.67336
57699317	rs76752584	9.01084e-24	-2.01424	-1.4403	2.32023e-05	-1.20837	-1.76819
57699394	rs55637551	1.25076e-23	-1.33159	-1.79505	1.36695e-05	-1.84396	-1.66168
57699632	rs13415671	1.27972e-23	-1.45801	-1.64574	2.85841e-05	-1.53261	-1.23535
57699726	rs77362099	9.89465e-23	-2.55975e-10	-1.0584	9.06223e-05	-2.55975e-10	-1.61412
57700031	rs10172357	6.4427e-24	-2.0313	-1.75873	9.30715e-06	-2.09876	-1.79128
57700556	rs73941420	7.28623e-24	-2.07951	-1.58748	2.45877e-05	-1.24862	-1.66995
57700600	rs34912681	5.8868e-24	-2.09761	-1.78265	1.42017e-05	-1.66516	-1.8023
57700614	rs1878835	1.53451e-23	-1.74806	-1.17412	1.70215e-05	-1.90959	-1.37675
57700716	rs140445209	1.30323e-22	-2.55975e-10	-0.782961	0.000120566	-2.55975e-10	-1.32862
57701056	rs3969962	1.47391e-23	-1.77623	-1.18624	1.65481e-05	-1.93012	-1.38442
57701116	rs12467938	1.81889e-23	-1.93643	-0.815735	1.7383e-05	-2.02122	-1.2441
57701347	rs13422545	1.82198e-23	-1.94292	-0.80755	1.74125e-05	-2.02569	-1.23794
57701631	rs35041586	8.50532e-24	-2.05459	-1.45769	9.84572e-06	-2.07166	-1.76212
57701660	rs56791201	1.83097e-23	-1.92981	-0.815735	1.7463e-05	-2.01663	-1.2441
57701898	rs34767032	1.48654e-23	-1.78724	-1.1667	1.62376e-05	-1.96518	-1.3683
57702202	rs112482121	6.24847e-24	-2.07167	-1.74897	2.16138e-05	-1.24456	-1.80293
57702556	rs148963277	1.89093e-22	-2.55975e-10	-0.410739	0.000401599	-2.55975e-10	-0.12536
57703467	rs1518685	1.51634e-23	-1.78724	-1.14685	1.65066e-05	-1.96518	-1.35187
57703579	rs13030530	8.29891e-24	-2.06168	-1.47517	9.7022e-06	-2.08048	-1.76798
57703721	rs76077272	6.69748e-24	-1.99846	-1.75279	2.35122e-05	-1.17551	-1.78778
57703884	rs114634767	3.85831e-23	-2.00016	-6.53997e-10	5.58228e-05	-2.09863	-6.53997e-10
57704018	rs13430519	1.95022e-23	-1.94292	-0.739529	1.81807e-05	-2.02569	-1.19477
57704110	rs62159020	7.66334e-24	-1.84628	-1.77025	1.14041e-05	-1.88423	-1.80261
57704141	rs74631102	5.90522e-24	-2.0866	-1.79054	1.57431e-05	-1.56406	-1.80036
57704216	rs13414210	1.96687e-23	-1.94292	-0.731027	1.8298e-05	-2.02569	-1.18833
57704352	rs149277273	6.02612e-23	-1.55429	-6.53997e-10	6.55652e-05	-1.93777	-6.53997e-10
57704608	rs66713776	1.98814e-23	-1.94928	-0.713917	1.84568e-05	-2.03002	-1.17536
57704665	rs67001857	8.48099e-24	-2.09471	-1.42044	1.45573e-05	-2.08193	-1.36079
57704727	rs12151680	1.55654e-23	-1.80449	-1.10344	1.68962e-05	-1.97639	-1.31733
57704730	rs62159025	8.29594e-24	-2.06869	-1.46851	9.59563e-06	-2.09372	-1.76578
57704748	rs12151435	2.0251e-23	-1.93643	-0.708343	1.88588e-05	-2.02122	-1.16261
57704786	rs140201506	8.0662e-23	-2.55975e-10	-1.26271	0.000167581	-2.55975e-10	-0.999347
57704828	rs145368706	5.31621e-23	-1.67963	-6.53997e-10	6.71949e-05	-1.91322	-6.53997e-10
57704880	rs12151814	1.25218e-23	-1.98377	-1.14173	1.83873e-05	-1.92162	-1.28754
57704972	rs113365594	6.19013e-24	-2.04877	-1.78125	9.73251e-06	-2.04727	-1.79807
57705172	rs34032726	1.61684e-23	-1.79592	-1.074	1.74582e-05	-1.97085	-1.29015
57705240	rs35068688	1.62269e-23	-1.79592	-1.07038	1.73568e-05	-1.97085	-1.29598
57705361	rs34302961	7.90566e-24	-2.05782	-1.52757	9.4732e-06	-2.08877	-1.78357
57705363	rs74344764	4.95692e-23	-2.55975e-10	-1.74961	7.5515e-05	-2.55975e-10	-1.79648
57705539	rs11898697	1.66021e-23	-1.78724	-1.05621	1.76627e-05	-1.96518	-1.28418
57705567	rs11887924	1.44248e-23	-1.97044	-1.01358	1.62859e-05	-2.08197	-1.24855
57706277	rs75909818	6.16179e-24	-2.03392	-1.80068	9.41481e-06	-2.07789	-1.80064
57706445	rs13384222	7.38025e-23	-0.554785	-0.796797	2.21691e-05	-1.85113	-1.17099
57706532	rs1914756	1.75125e-23	-1.77843	-1.01163	1.85877e-05	-1.95939	-1.23892
57706827	rs1914755	3.53914e-23	-1.50098	-0.585531	2.91014e-05	-1.81332	-0.936709
57706880	rs77849989	6.49019e-24	-1.98348	-1.7992	2.42375e-05	-1.13114	-1.80177
57707046	rs76491999	5.68209e-23	-2.55975e-10	-1.61307	7.50871e-05	-2.55975e-10	-1.80217
57707115	rs13019922	3.33813e-23	-0.788566	-1.35641	1.7811e-05	-1.78597	-1.45503
57707193	rs75086379	3.58476e-23	-2.0737	-6.53997e-10	6.2536e-05	-1.98507	-6.53997e-10
57707254	rs2139126	8.27508e-24	-1.79409	-1.74563	1.22845e-05	-1.96383	-1.64865
57707681	rs1850673	8.14458e-24	-1.76759	-1.78803	1.15269e-05	-1.94601	-1.73013
57707779	rs12477117	5.89931e-24	-2.08087	-1.79727	1.15805e-05	-1.86859	-1.8029
57708671	rs952396	7.60934e-24	-1.83871	-1.78489	1.07976e-05	-2.01812	-1.72338
57708753	rs76614684	6.38083e-23	-2.55975e-10	-1.49709	0.000128216	-2.55975e-10	-1.2671
57708917	rs952397	7.5957e-24	-1.83871	-1.78668	1.07026e-05	-2.01812	-1.73221
57709243	rs61036044	6.16788e-24	-2.08488	-1.74874	1.17325e-05	-1.87738	-1.78108
57709356	rs12624160	6.57463e-24	-1.96708	-1.80267	9.85249e-06	-2.08649	-1.7466
57709960	rs73941431	6.11984e-24	-2.08747	-1.75397	1.1542e-05	-1.88814	-1.78669
57710058	rs68081849	1.17626e-23	-2.09799	-1.09006	2.59896e-05	-2.0851	-0.778025
57710687	rs142237642	1.62612e-22	-2.55975e-10	-0.561607	0.000135874	-2.55975e-10	-1.20909
57710965	rs1401250	6.17333e-24	-2.0344	-1.79834	1.01113e-05	-2.07551	-1.73165
57710967	rs73941432	6.06541e-24	-2.08984	-1.76053	1.08917e-05	-1.94292	-1.78989
57710980	rs62159031	9.15074e-23	-1.43198	0.295429	5.12699e-05	-1.67294	-0.510771
57711271	rs79095118	6.08718e-24	-2.08626	-1.76053	1.10454e-05	-1.92891	-1.78989
57711884	rs1401249	6.0099e-24	-2.08872	-1.77085	1.09305e-05	-1.93832	-1.79094
57711960	rs112348689	5.9454e-23	-1.56777	-6.53997e-10	0.000182173	-0.915859	-6.53997e-10
57712494	rs1518676	2.05864e-23	-1.76463	-0.863712	6.61224e-05	-2.05596	0.12665
57712618	rs73941434	6.56735e-24	-2.01158	-1.75929	9.57957e-06	-2.06984	-1.79134
57712948	rs72816512	1.72862e-23	-1.54115	-1.26192	3.28116e-05	-1.55478	-1.07526
57712986	rs6545652	2.15631e-23	-1.88569	-0.696308	8.58314e-05	-2.05789	0.389465
57713239	rs77964545	1.79634e-22	-0.462053	-6.53997e-10	9.78767e-05	-1.53711	-6.53997e-10
57713289	rs72816515	1.58457e-23	-1.63457	-1.2555	3.01443e-05	-1.647	-1.06782
57713764	rs79710729	6.32262e-24	-2.0224	-1.78644	2.47465e-05	-1.10954	-1.80259
57714037	rs67230931	7.05683e-24	-1.99248	-1.7065	9.36329e-06	-2.08171	-1.80231
57714343	rs72816516	1.51464e-23	-1.62872	-1.30649	2.94932e-05	-1.64123	-1.09543
57714440	rs10496065	7.77832e-24	-1.92425	-1.67739	9.67579e-06	-2.04933	-1.80186
57714491	rs66679927	7.77832e-24	-1.92425	-1.67739	9.67579e-06	-2.04933	-1.80186
57714717	rs10518819	7.88567e-24	-1.89774	-1.69019	9.81487e-06	-2.03478	-1.80214
57714961	rs10496066	1.48909e-23	-1.64039	-1.31184	2.897e-05	-1.65273	-1.10182
57714983	rs34023023	8.43457e-24	-1.81114	-1.70949	1.43445e-05	-1.66079	-1.79665
57715145	rs67727568	1.08495e-23	-2.0948	-1.17405	2.45303e-05	-2.04165	-0.879256
57715416	rs62159032	1.05467e-22	-1.30618	0.311609	5.53146e-05	-1.57131	-0.536463
57715723	rs78284483	3.58055e-23	-2.07487	-6.53997e-10	0.000127921	-1.2694	-6.53997e-10
57715730	rs6752690	4.12479e-23	-1.29189	-0.641483	3.248e-05	-1.62155	-1.01864
57715878	rs6752924	1.1132e-22	-1.3116	0.371033	5.92293e-05	-1.56872	-0.470683
57715969	rs12618425	1.32431e-23	-1.73555	-1.33394	2.57499e-05	-1.73248	-1.1399
57715997	rs6710791	4.38293e-23	-1.3944	-0.47827	3.17623e-05	-1.72324	-0.939298
57716004	rs12612003	1.5032e-23	-1.55289	-1.3899	2.87209e-05	-1.56188	-1.20131
57716009	rs12612004	1.44199e-23	-1.57524	-1.40912	2.77909e-05	-1.57155	-1.22455
57716125	rs72816518	9.3424e-24	-1.61545	-1.80297	1.72984e-05	-1.47809	-1.79211
57716246	rs62159046	4.56009e-23	-1.37187	-0.461177	3.44288e-05	-1.75099	-0.830936
57716369	rs56903272	7.61781e-24	-1.99552	-1.62696	9.915e-06	-2.04698	-1.77979
57716563	rs1518675	1.37005e-23	-2.03565	-0.999894	3.30156e-05	-1.93834	-0.685491
57716728	rs72816521	4.01496e-23	-1.96036	-6.53997e-10	6.75547e-05	-1.90788	-6.53997e-10
57716776	rs1914754	8.38608e-24	-1.95621	-1.57019	9.73137e-06	-2.05312	-1.79234
57716838	rs1914753	7.84848e-24	-2.01263	-1.58002	9.41867e-06	-2.08198	-1.79614
57716878	rs72816522	1.28981e-23	-1.90325	-1.19265	2.652e-05	-1.94366	-0.899254
57717504	rs72816524	3.71211e-23	-2.03879	-6.53997e-10	0.00010959	-1.42407	-6.53997e-10
57718092	rs6706668	8.52009e-23	-1.78883	0.580861	5.01951e-05	-1.91278	-0.292121
57718121	rs6706676	7.56895e-24	-2.06818	-1.56074	9.2886e-06	-2.09855	-1.79348
57718316	rs77493962	4.19277e-23	-1.91703	-6.53997e-10	8.60509e-05	-1.66588	-6.53997e-10
57718727	rs11889056	1.25835e-23	-1.95686	-1.16373	2.55288e-05	-1.99017	-0.890832
57718788	rs4672214	1.97313e-23	-1.68162	-0.989147	6.2426e-05	-2.08176	0.0949267
57719027	rs4672215	7.32683e-24	-2.0883	-1.57314	9.29402e-06	-2.0971	-1.79434
57719217	rs76661071	6.6323e-24	-1.96117	-1.79985	1.53767e-05	-1.63766	-1.7503
57719252	rs34265911	1.04122e-23	-1.97458	-1.33541	2.11396e-05	-1.98877	-1.0809
57719363	rs116290954	3.54499e-23	-2.08485	-6.53997e-10	5.84281e-05	-2.05302	-6.53997e-10
57719520	rs1401247	1.92188e-23	-1.70214	-0.994946	6.16321e-05	-2.0857	0.0860651
57719623	rs7562662	7.47181e-24	-2.05817	-1.58366	9.29193e-06	-2.09538	-1.79629
57719626	rs62159048	8.29432e-23	-1.72405	0.48923	5.17685e-05	-1.86191	-0.312128
57719780	rs1518674	1.95371e-23	-1.70214	-0.978516	6.31973e-05	-2.0857	0.111143
57719865	rs62159049	7.39883e-23	-1.73006	0.380987	4.65522e-05	-1.86668	-0.413565
57720002	rs7577203	1.22586e-23	-1.94426	-1.20249	2.49672e-05	-1.97912	-0.924137
57721128	rs59502560	5.87845e-24	-2.07914	-1.80254	1.6872e-05	-1.59162	-1.70353
57721167	rs72816530	1.15878e-23	-1.96761	-1.23541	2.40896e-05	-2.00029	-0.938741
57721414	rs145361840	4.69927e-23	-2.55975e-10	-1.80298	8.20132e-05	-2.55975e-10	-1.71393
57721696	rs7584313	1.08061e-22	-1.64196	0.671686	0.000109714	-2.09706	0.674127
57722101	rs76108888	2.54069e-23	-1.6442	-0.773758	1.60001e-05	-2.02008	-1.32814
57722771	rs28540160	1.10758e-22	-1.57651	0.630886	0.000105966	-2.091	0.633307
57722777	rs7574124	2.05226e-23	-1.72015	-0.911298	5.99485e-05	-2.08476	0.0574325
57723036	rs10166446	1.15414e-22	-1.56537	0.660915	0.000109352	-2.08959	0.663351
57723162	rs7603418	8.65583e-23	-1.72856	0.5364	5.5381e-05	-1.82743	-0.279143
57723692	rs72816534	1.36506e-23	-1.93972	-1.09948	2.93354e-05	-1.95495	-0.787075
57723771	rs34277268	1.13183e-23	-2.03648	-1.19008	2.73341e-05	-1.91	-0.902685
57723821	rs7591949	2.01876e-23	-1.63235	-1.01555	6.06379e-05	-2.04259	0.0266982
57724053	rs28602272	1.23373e-22	-1.46865	0.630886	0.000110054	-2.05315	0.633307
57724314	rs62159051	3.84985e-23	-2.00236	-6.53997e-10	6.0923e-05	-2.0112	-6.53997e-10
57724550	rs1401246	1.5197e-22	-0.990107	0.360814	6.59193e-05	-1.95043	0.0180451
57724657	rs72816536	1.35962e-23	-1.95367	-1.08952	2.88873e-05	-1.96914	-0.788267
57725173	rs12619418	9.3061e-23	-1.94687	0.827153	5.81828e-05	-2.08679	0.0295684
57725391	rs965979	1.83831e-23	-1.65281	-1.08873	5.4285e-05	-2.04954	-0.0770228
57725432	rs1401245	3.88436e-23	-1.37214	-0.621287	2.78247e-05	-2.09239	-0.702501
57725631	rs1401244	4.04584e-23	-1.34741	-0.605296	2.77326e-05	-2.09204	-0.706164
57725858	rs143290467	7.3797e-23	-2.55975e-10	-1.35166	8.69768e-05	-2.55975e-10	-1.65517
57725977	rs1358360	4.34577e-23	-1.34741	-0.533781	2.96156e-05	-2.09204	-0.640471
57726074	rs75626082	6.71998e-24	-1.94983	-1.79806	1.45132e-05	-1.65778	-1.78797
57726344	rs2256356	4.30864e-23	-1.34254	-0.547229	2.84377e-05	-2.09485	-0.678254
57726368	rs2256358	8.2601e-22	0.26441	0.799222	0.000115201	-1.54539	0.171255
57726433	rs1464224	4.1009e-23	-1.38849	-0.550694	2.92722e-05	-2.08752	-0.656654
57726529	rs1464223	6.77352e-24	-1.93849	-1.80146	9.47129e-06	-2.09869	-1.77386
57726604	rs1464222	3.38178e-23	-1.63213	-0.499861	3.42176e-05	-2.05677	-0.531308
57726791	rs1464221	4.50839e-23	-1.33671	-0.507742	3.02863e-05	-2.09458	-0.615544
57726866	rs12620494	1.19164e-23	-1.94077	-1.23429	2.42962e-05	-1.97686	-0.953632
57726982	rs72816544	1.39108e-23	-1.82204	-1.19827	2.9006e-05	-1.84358	-0.909736
57727063	rs1464220	3.68872e-23	-1.51735	-0.527758	3.18065e-05	-2.05056	-0.61058
57727211	rs12463455	6.07038e-24	-2.07253	-1.77703	1.37038e-05	-1.75312	-1.75002
57727533	rs79799277	6.67997e-24	-1.95137	-1.80249	1.46643e-05	-1.65512	-1.78028
57727701	rs10165125	7.32749e-24	-2.07399	-1.58736	1.68897e-05	-1.6248	-1.66931
57727797	rs2243817	2.18556e-23	-1.41417	-1.15435	4.58991e-05	-2.08952	-0.204853
57727933	rs2243825	3.56579e-23	-1.46704	-0.611963	3.13652e-05	-2.07121	-0.603905
57728240	rs2243833	4.73922e-23	-1.25095	-0.543572	3.27071e-05	-2.09794	-0.535287
57728251	rs2243835	4.98304e-23	-1.24475	-0.499603	3.41865e-05	-2.09781	-0.491175
57728304	rs2243837	4.11715e-23	-1.40951	-0.525719	3.38922e-05	-2.08026	-0.517376
57728494	rs2243842	3.68543e-23	-1.48979	-0.556207	3.31111e-05	-2.07298	-0.547964
57728662	rs2243924	4.1567e-23	-1.3954	-0.530272	3.35292e-05	-2.08645	-0.521944
57728731	rs34484764	4.4161e-23	-1.86513	-6.53997e-10	5.66668e-05	-2.08363	-6.53997e-10
57728753	rs2243927	4.03877e-23	-1.43318	-0.521265	3.40237e-05	-2.08085	-0.512907
57728868	rs2243931	4.526e-23	-1.31929	-0.521265	3.35943e-05	-2.09355	-0.512907
57729198	rs2243940	4.54083e-23	-1.31104	-0.526239	3.38581e-05	-2.09491	-0.503724
57729292	rs2243942	4.1421e-23	-1.38189	-0.547295	3.2905e-05	-2.08817	-0.539022
57729359	rs2243947	1.9599e-23	-1.6296	-1.04789	5.91087e-05	-2.03878	-0.00265373
57729937	rs1805212	2.94216e-23	-1.3954	-0.87585	2.35688e-05	-2.08645	-0.874437
57730190	rs17048858	1.14597e-23	-1.99198	-1.22216	2.34514e-05	-2.02124	-0.944644
57730215	rs1358362	3.02595e-23	-1.38189	-0.861272	2.38742e-05	-2.08817	-0.859848
57730517	rs1401243	2.98536e-23	-1.3954	-0.861272	2.39152e-05	-2.08645	-0.859848
57730791	rs2246784	3.06653e-23	-1.38189	-0.847952	2.51479e-05	-2.08817	-0.807872
57731223	rs2246817	2.73987e-23	-1.51441	-0.828073	2.64832e-05	-2.04354	-0.800759
57731262	rs2246820	1.36651e-21	-1.18584	2.75288	0.00115733	-1.51738	2.45043
57731700	rs1518672	2.81787e-23	-1.50208	-0.812326	2.68099e-05	-2.04725	-0.784794
57731944	rs2264692	9.34859e-22	0.149912	1.03751	0.000134321	-1.60006	0.379481
57731958	rs115819987	6.20332e-23	-1.52531	-6.53997e-10	5.82795e-05	-2.05556	-6.53997e-10
57732082	rs2264693	2.39401e-23	-1.64935	-0.828073	2.81669e-05	-1.98191	-0.800759
57732217	rs76959023	6.28955e-23	-1.5115	-6.53997e-10	5.85042e-05	-2.05172	-6.53997e-10
57732408	rs6545653	1.5362e-23	-1.81765	-1.10343	5.30972e-05	-2.08002	-0.0686675
57732537	rs2311314	3.00022e-23	-1.46244	-0.789263	2.71508e-05	-2.05799	-0.761415
57733029	rs2679321	2.64701e-23	-1.53405	-0.842913	2.63989e-05	-2.03169	-0.815807
57733038	rs371723712	7.23877e-23	-1.37094	-6.53997e-10	8.74415e-05	-1.64985	-6.53997e-10
57733564	rs75863995	3.01796e-22	-2.55975e-10	0.0567774	0.000688406	-2.55975e-10	0.413564
57734415	rs78948264	6.60697e-24	-1.96959	-1.79526	1.48383e-05	-1.62188	-1.80173
57734604	rs820961	3.67616e-23	-1.42716	-0.621365	3.17727e-05	-2.0682	-0.594008
57734851	rs7593509	7.88968e-24	-2.07072	-1.5167	1.94854e-05	-1.51768	-1.63347
57734907	rs820960	3.81426e-23	-1.39502	-0.616619	3.13471e-05	-2.07286	-0.602832
57735126	rs189392338	3.09434e-22	-2.55975e-10	0.0817695	0.000731921	-2.55975e-10	0.474857
57735724	rs59867912	8.43076e-23	-1.69936	0.480854	5.34907e-05	-1.9635	-0.177808
57736102	rs10496067	8.8587e-24	-2.09372	-1.37786	1.72436e-05	-1.73004	-1.54334
57736279	rs939009	1.40259e-23	-1.99761	-1.01445	3.07171e-05	-2.02603	-0.669966
57736375	rs79095225	5.87475e-23	-2.55975e-10	-1.57973	0.000108122	-2.55975e-10	-1.43756
57736514	rs820959	3.31672e-23	-1.41699	-0.734421	2.79083e-05	-2.07197	-0.719917
57736583	rs72816565	1.24719e-23	-2.03005	-1.09946	2.47023e-05	-2.05306	-0.860864
57736837	rs820958	3.28977e-23	-1.41699	-0.742579	2.768e-05	-2.07197	-0.72813
57737158	rs820957	3.40715e-23	-1.37462	-0.749894	2.72694e-05	-2.07956	-0.735495
57737692	rs820956	3.46446e-23	-1.466	-0.641835	3.06069e-05	-2.05921	-0.640381
57737796	rs17203009	4.14999e-23	-1.92728	-6.53997e-10	6.15385e-05	-2.00115	-6.53997e-10
57737961	rs820955	1.80484e-22	-1.03839	0.581058	8.95514e-05	-1.99632	0.370317
57737963	rs150988686	1.63458e-22	-2.55975e-10	-0.55642	0.000301509	-2.55975e-10	-0.412016
57738181	rs113808136	8.83085e-24	-2.09687	-1.37786	1.7323e-05	-1.72544	-1.54334
57738264	rs820954	3.55225e-23	-1.44023	-0.642578	3.10845e-05	-2.06533	-0.618775
57738482	rs820953	1.53159e-23	-1.81757	-1.10651	5.24477e-05	-1.9881	-0.172895
57738566	rs820952	1.93265e-23	-1.60525	-1.08625	4.65541e-05	-2.0624	-0.217797
57738696	rs820951	1.97357e-23	-2.07595	-0.594597	2.85927e-05	-2.07175	-0.695918
57738723	rs820950	1.8921e-23	-2.09599	-0.61671	3.13392e-05	-1.97224	-0.703706
57738799	rs10779944	6.62407e-23	-1.97248	0.512796	4.86351e-05	-2.02265	-0.213822
57738847	rs820949	1.90038e-23	-2.06204	-0.646294	3.03291e-05	-2.07273	-0.635978
57739148	rs66633371	9.19941e-24	-2.09461	-1.33923	1.76347e-05	-1.73798	-1.51297
57739186	rs146939617	4.07913e-23	-1.94451	-6.53997e-10	0.000126728	-1.27877	-6.53997e-10
57739332	rs1881019	1.70625e-23	-2.09408	-0.722006	2.70941e-05	-2.04292	-0.778584
57739441	rs1881020	1.78025e-23	-2.04258	-0.731061	2.87851e-05	-2.09288	-0.668078
57740040	rs79374648	8.83169e-23	-1.17204	-6.53997e-10	0.00014234	-1.1626	-6.53997e-10
57740226	rs12991253	4.89269e-23	-0.639251	-1.1234	5.09402e-05	-1.43352	-0.756642
57740479	rs77186986	6.67381e-24	-1.96299	-1.79179	1.47566e-05	-1.63431	-1.79482
57740787	rs820971	1.82207e-23	-2.0767	-0.673711	2.78759e-05	-2.0734	-0.719648
57741088	rs820970	3.0028e-22	-1.82136	1.8731	0.000565459	-0.908736	1.12556
57741437	rs72816575	9.40561e-24	-2.09451	-1.31716	1.91431e-05	-1.69499	-1.47388
57741586	rs62160871	6.42168e-23	-1.96905	0.478337	4.42781e-05	-2.03018	-0.300141
57741638	rs149800194	4.83827e-23	-1.77383	-6.53997e-10	5.6172e-05	-2.0924	-6.53997e-10
57741652	rs820969	1.85421e-23	-1.61852	-1.11441	4.77267e-05	-2.08782	-0.167505
57742642	rs67843540	9.33897e-24	-2.09863	-1.32015	1.86398e-05	-1.71918	-1.47634
57742834	rs820968	7.44524e-24	-1.87903	-1.76637	9.6676e-06	-2.04911	-1.80293
57743264	rs13012852	2.01476e-22	-0.347304	-6.53997e-10	0.000112592	-1.39705	-6.53997e-10
57743349	rs820967	4.44735e-22	-2.07667	2.52117	0.00198604	-0.773083	2.24617
57743543	rs11125715	1.10815e-23	-2.04324	-1.20446	3.78094e-05	-1.77386	-0.714395
57743691	rs10496068	5.79807e-24	-2.09256	-1.80289	2.20811e-05	-1.23855	-1.78754
57744319	rs820965	2.28121e-23	-1.63422	-0.891464	8.09179e-05	-1.99407	0.266693
57744559	rs60621219	5.76657e-24	-2.09802	-1.80287	2.43517e-05	-1.14053	-1.78769
57744645	rs820964	5.91043e-24	-2.0851	-1.79115	9.83631e-06	-2.041	-1.79373
57744868	rs820963	2.14935e-23	-1.66028	-0.924949	6.3771e-05	-2.07963	0.114118
57744987	rs114152706	3.67359e-23	-2.04922	-6.53997e-10	6.63283e-05	-1.9262	-6.53997e-10
57745034	rs820962	3.69083e-23	-2.04454	-6.53997e-10	6.73497e-05	-1.91092	-6.53997e-10
57745200	rs139744825	5.3356e-23	-2.55975e-10	-1.67599	7.51576e-05	-2.55975e-10	-1.80123
57745209	rs115817758	5.87338e-24	-2.09875	-1.7838	2.81032e-05	-1.0701	-1.71483
57745253	rs72946197	8.63563e-24	-2.09048	-1.4066	1.82693e-05	-1.66891	-1.54668
57745405	rs820972	1.80454e-23	-2.09868	-0.661404	0.00011246	-1.98846	0.590235
57746033	rs12611982	7.87351e-23	-1.94931	0.662425	6.62179e-05	-1.63232	-0.295541
57746316	rs820973	2.49209e-22	-1.84251	1.70783	0.000451268	-0.952987	0.944233
57746633	rs820974	2.34259e-22	-1.86361	1.66707	0.000425564	-0.998116	0.930716
57746657	rs78464690	6.16668e-24	-2.03738	-1.79644	1.75283e-05	-1.51354	-1.74346
57746729	rs80333710	6.14308e-24	-2.08818	-1.74947	1.3047e-05	-1.82426	-1.728
57746849	rs75734779	6.25295e-24	-2.03155	-1.78837	1.73269e-05	-1.53098	-1.73757
57747115	rs820975	1.88015e-23	-1.77002	-0.949018	7.26017e-05	-2.05203	0.2162
57747292	rs75324748	6.26097e-24	-2.02997	-1.78867	1.72374e-05	-1.53553	-1.7382
57747303	rs77709134	6.20164e-24	-2.04833	-1.77983	1.78517e-05	-1.47754	-1.76118
57747323	rs79895454	6.2114e-24	-2.03773	-1.78886	1.76331e-05	-1.51244	-1.7386
57747606	rs820976	2.19434e-23	-1.71568	-0.848824	8.36904e-05	-2.03024	0.336553
57747657	rs820977	4.07946e-23	-2.0671	0.12268	6.52057e-05	-1.90347	-0.0397997
57747706	rs820978	2.26283e-23	-1.69697	-0.836804	8.58969e-05	-2.0222	0.354534
57747894	rs78886668	6.1412e-24	-2.09151	-1.74644	1.32159e-05	-1.80536	-1.73404
57748092	rs79117935	6.2178e-24	-2.02592	-1.79964	1.61684e-05	-1.54691	-1.79084
57748113	rs2139125	6.27885e-24	-2.02385	-1.79194	1.68248e-05	-1.55256	-1.7454
57748418	rs2176587	6.16234e-24	-2.04176	-1.79276	1.77051e-05	-1.49968	-1.74729
57748434	rs77373319	6.09363e-24	-2.04514	-1.80059	1.71091e-05	-1.48849	-1.79272
57748664	rs7419606	6.22341e-24	-2.03196	-1.7927	1.7182e-05	-1.5298	-1.74715
57749286	rs75390029	6.12203e-24	-2.04072	-1.80036	1.76127e-05	-1.45617	-1.79603
57749386	rs72816589	1.41341e-23	-2.06985	-0.934534	3.0905e-05	-2.09735	-0.592551
57749528	rs80316644	6.20862e-24	-2.02891	-1.79812	1.66036e-05	-1.51243	-1.79877
57749568	rs72816591	1.43585e-23	-2.06817	-0.920464	3.15464e-05	-2.0934	-0.57595
57749612	rs75550486	6.18863e-24	-2.03291	-1.79736	1.67894e-05	-1.50063	-1.79943
57749950	rs1094179	5.98609e-24	-2.07278	-1.79076	9.8139e-06	-2.04225	-1.79476
57749973	rs72816594	3.50374e-23	-2.09656	-6.53997e-10	7.55513e-05	-1.796	-6.53997e-10
57750203	rs1094180	1.91982e-23	-2.09016	-0.607993	0.00011939	-2.04575	0.707333
57750290	rs1518683	6.15312e-24	-2.03978	-1.79623	1.85909e-05	-1.39791	-1.80023
57750581	rs820979	1.65385e-23	-1.97055	-0.876729	1.70383e-05	-2.0979	-1.18745
57750651	rs72816596	1.43277e-23	-2.0568	-0.933984	3.11047e-05	-2.08812	-0.595338
57750815	rs72816599	1.43032e-23	-2.05851	-0.933984	3.10781e-05	-2.08897	-0.595338
57750957	rs72816601	1.45786e-23	-2.05505	-0.918372	3.26611e-05	-2.08723	-0.547398
57750985	rs75813411	6.10175e-24	-2.04854	-1.79586	1.91863e-05	-1.36616	-1.80046
57751060	rs820980	1.84899e-23	-2.08301	-0.652745	0.00011038	-2.04857	0.631687
57751202	rs74682882	6.10543e-24	-2.04698	-1.79681	1.90856e-05	-1.37204	-1.79984
57751574	rs79477540	6.10754e-24	-2.04854	-1.79491	1.91466e-05	-1.36616	-1.80253
57751600	rs72816602	3.77665e-23	-2.02155	-6.53997e-10	0.000101088	-1.50483	-6.53997e-10
57751602	rs67896451	9.47625e-24	-2.07979	-1.32439	2.11978e-05	-1.5992	-1.46772
57751780	rs820981	2.15908e-22	-1.79452	1.5164	0.000396707	-0.853814	0.716197
57751815	rs75237784	2.80404e-22	-0.0167425	-6.53997e-10	5.66264e-05	-2.08434	-6.53997e-10
57751885	rs77722218	6.0773e-24	-2.05355	-1.79486	1.9529e-05	-1.34637	-1.80254
57752542	rs12463879	1.31839e-23	-1.42946	-1.64452	1.79307e-05	-1.98631	-1.24799
57752580	rs34003936	1.20705e-23	-1.97647	-1.18575	3.70868e-05	-1.92205	-0.5855
57753014	rs2264698	1.65889e-23	-1.9741	-0.870143	1.71254e-05	-2.09817	-1.18208
57753371	rs6545654	2.88132e-23	-2.08622	-0.205928	0.000243104	-1.15723	0.529908
57753382	rs6742252	1.34805e-23	-2.07572	-0.976007	3.02298e-05	-2.09666	-0.615323
57753403	rs145126249	1.08525e-22	-0.965997	-6.53997e-10	0.000116699	-1.36122	-6.53997e-10
57753705	rs79562364	5.82298e-24	-2.09642	-1.79474	2.68252e-05	-1.03464	-1.79684
57753781	rs67205399	1.00522e-23	-2.04683	-1.29836	1.82349e-05	-1.77368	-1.4438
57753878	rs111730733	5.79968e-24	-2.09566	-1.79952	2.63332e-05	-1.04974	-1.80024
57753926	rs79476900	3.55851e-23	-2.08105	-6.53997e-10	6.0162e-05	-2.02377	-6.53997e-10
57754058	rs118183069	6.99915e-23	-2.55975e-10	-1.4046	9.26549e-05	-2.55975e-10	-1.59193
57754204	rs1609170	1.9992e-22	-1.83999	1.48493	0.000358984	-0.94767	0.710132
57754796	rs2460100	2.01556e-23	-1.67176	-0.977737	7.66142e-05	-1.97462	0.192587
57754951	rs1590022	4.56778e-23	-1.83136	-6.53997e-10	9.68354e-05	-1.5478	-6.53997e-10
57755216	rs148682165	3.84094e-23	-2.00467	-6.53997e-10	0.000105776	-1.45949	-6.53997e-10
57755260	rs74627923	2.50764e-22	-2.55975e-10	-0.128463	0.00111394	-2.55975e-10	0.894841
57755309	rs74719960	6.39952e-24	-2.0771	-1.71965	2.2682e-05	-1.22857	-1.77067
57755399	rs67002817	9.16798e-24	-2.0945	-1.34276	4.93523e-05	-1.91733	-0.304498
57755496	rs2264599	1.16322e-22	-2.09643	1.19982	0.0009081	-2.09463	2.78517
57755584	rs114233651	4.85266e-22	0.531722	-6.53997e-10	5.98581e-05	-2.02884	-6.53997e-10
57755753	rs6742652	8.48344e-24	-2.07871	-1.43615	1.74578e-05	-2.09785	-1.16318
57755796	rs74260889	6.54227e-24	-2.09295	-1.68174	1.45629e-05	-1.79567	-1.64667
57755938	rs2264700	3.06446e-23	-2.08266	-0.147858	4.40295e-05	-1.94754	-0.388419
57755940	rs2264701	1.71967e-22	-2.09721	1.59154	0.000526627	-1.92789	2.07357
57755949	rs78073484	6.45029e-24	-2.09791	-1.69094	2.81296e-05	-0.994986	-1.789
57756138	rs2460101	3.14388e-23	-2.0811	-0.123831	4.52296e-05	-1.94283	-0.366234
57756155	rs78933592	7.81044e-21	-2.55975e-10	3.31024	0.00133468	-2.55975e-10	1.07563
57756293	rs820982	1.94796e-22	-2.0981	1.71707	0.000549571	-1.95407	2.14239
57756891	rs9789542	1.54267e-23	-2.07379	-0.843084	3.83383e-05	-2.09559	-0.378771
57757195	rs75939231	6.4915e-24	-2.09254	-1.68995	2.63873e-05	-1.09661	-1.75132
57757289	rs820983	1.68273e-23	-2.05603	-0.773937	1.90869e-05	-2.02716	-1.14465
57757386	rs6750349	1.48154e-23	-2.06182	-0.895491	3.61428e-05	-2.09057	-0.442767
57757646	rs820984	6.37226e-23	-2.06785	0.56941	0.000106853	-2.07856	0.6292
57758135	rs1094181	2.26186e-23	-1.69516	-0.839041	8.78299e-05	-2.05069	0.405276
57758173	rs1094182	9.43427e-24	-2.09742	-1.31121	2.94312e-05	-2.07961	-0.659152
57758605	rs116371196	9.27538e-23	-1.12303	-6.53997e-10	6.67825e-05	-1.91937	-6.53997e-10
57758608	rs10460564	8.48845e-24	-2.09777	-1.4165	1.18135e-05	-2.08701	-1.56456
57758673	rs113576535	1.36382e-23	-2.0983	-0.941805	1.48158e-05	-2.09837	-1.32675
57758855	rs10192465	7.33732e-24	-2.09749	-1.56251	1.93303e-05	-1.66028	-1.49886
57758883	rs144602429	1.47858e-23	-2.01957	-0.93974	5.66284e-05	-1.0811	-1.0032
57759115	rs820985	2.59749e-23	-2.00866	-0.38719	0.000957875	-1.29343	2.03733
57759201	rs143978529	4.71005e-23	-2.55975e-10	-1.80069	8.13054e-05	-2.55975e-10	-1.7226
57759227	rs820986	5.98771e-24	-2.08998	-1.77329	2.24207e-05	-1.97411	-1.03672
57759643	rs7594236	1.35931e-23	-1.94873	-1.09468	2.10432e-05	-1.84904	-1.22519
57760273	rs115248618	4.42096e-23	-1.86403	-6.53997e-10	5.74049e-05	-2.07069	-6.53997e-10
57760981	rs140549478	2.90715e-22	-2.55975e-10	0.0193694	0.000623308	-2.55975e-10	0.314226
57761765	rs78109218	7.08907e-24	-1.90402	-1.7904	2.12046e-05	-1.45711	-1.60948
57761878	rs111547239	3.25765e-23	-1.06225	-1.10713	1.99973e-05	-1.9283	-1.19692
57762227	rs820987	1.43664e-23	-1.42741	-1.56068	1.83808e-05	-1.78839	-1.42112
57762827	rs78452057	3.7952e-23	-2.01665	-6.53997e-10	5.6718e-05	-2.08272	-6.53997e-10
57763147	rs820988	9.34593e-24	-1.99618	-1.42185	1.32257e-05	-2.07042	-1.46823
57763198	rs116051031	1.86377e-22	-0.425203	-6.53997e-10	6.36759e-05	-1.96701	-6.53997e-10
57763213	rs13392012	5.88372e-24	-2.0975	-1.78329	1.35785e-05	-1.72345	-1.78888
57763378	rs58456918	5.81934e-24	-2.08896	-1.80283	1.40198e-05	-1.70703	-1.77331
57763595	rs151093653	4.95902e-23	-1.74918	-6.53997e-10	5.94654e-05	-2.03542	-6.53997e-10
57763858	rs6746753	7.04456e-24	-1.89783	-1.80289	1.02157e-05	-2.02222	-1.77466
57764098	rs74835696	4.01023e-23	-1.96154	-6.53997e-10	9.46613e-05	-1.57051	-6.53997e-10
57764144	rs6728777	8.83122e-24	-1.96876	-1.50592	1.63483e-05	-2.08856	-1.23814
57764604	rs2245166	3.49812e-23	-0.432875	-1.66529	2.8721e-05	-2.09773	-0.665461
57764748	rs2245252	8.96581e-24	-1.96421	-1.49535	1.60002e-05	-2.08978	-1.25843
57764968	rs13389335	5.99474e-24	-2.08825	-1.77384	1.4207e-05	-1.80092	-1.66616
57765024	rs2245262	1.3156e-23	-2.06811	-1.00799	2.32856e-05	-2.08958	-0.883397
57765176	rs2245270	1.6974e-23	-2.04057	-0.780719	1.76949e-05	-2.09335	-1.15419
57765321	rs2245273	3.37251e-23	-0.512649	-1.62208	3.33255e-05	-2.09754	-0.516953
57765429	rs2460102	1.68652e-23	-2.03968	-0.788041	1.75475e-05	-2.09588	-1.16002
57766111	rs4672217	1.21218e-22	-0.855389	-6.53997e-10	5.58723e-05	-2.09775	-6.53997e-10
57766378	rs4671309	9.22969e-24	-2.02636	-1.40419	1.31352e-05	-2.07183	-1.47369
57766548	rs4671310	1.56499e-23	-1.45443	-1.44808	1.51271e-05	-1.7988	-1.60553
57766787	rs77761682	4.70732e-23	-2.55975e-10	-1.80127	9.06853e-05	-2.55975e-10	-1.61342
57767587	rs6545655	8.56932e-24	-2.00585	-1.49894	1.21244e-05	-2.07418	-1.55141
57767787	rs6545656	9.09818e-24	-2.0205	-1.4244	1.31338e-05	-2.06569	-1.47993
57767972	rs13021425	1.1891e-23	-1.98836	-1.18884	9.92106e-06	-2.08919	-1.73697
57768447	rs73943534	5.82973e-24	-2.0949	-1.7951	1.43683e-05	-1.6596	-1.79619
57768677	rs1527624	1.60272e-23	-2.03579	-0.842898	1.79992e-05	-2.09837	-1.13212
57768753	rs4671311	3.80747e-23	-0.466108	-1.54732	4.07519e-05	-2.09552	-0.317796
57768960	rs1527625	1.53255e-23	-1.44683	-1.47663	1.50307e-05	-1.79361	-1.61712
57769091	rs72818123	2.78399e-23	-1.11555	-1.21095	1.89976e-05	-1.92313	-1.25337
57769166	rs4671312	1.62356e-23	-1.99395	-0.871821	1.2551e-05	-2.05834	-1.53267
57769273	rs4671313	1.59976e-23	-2.01749	-0.86305	1.75589e-05	-2.09857	-1.15668
57769501	rs117250336	1.23612e-22	-2.55975e-10	-0.835829	9.01764e-05	-2.55975e-10	-1.61905
57769709	rs4392244	1.60348e-23	-1.43151	-1.4467	1.55389e-05	-1.7831	-1.59437
57769819	rs6749498	1.17299e-23	-2.04899	-1.14184	2.11698e-05	-2.09648	-0.971758
57769970	rs77798008	5.24486e-23	-2.55975e-10	-1.69314	8.61467e-05	-2.55975e-10	-1.66476
57769988	rs12614711	1.57293e-23	-1.99125	-0.9062	1.28426e-05	-1.98892	-1.57913
57770406	rs114604018	4.46297e-23	-1.85458	-6.53997e-10	7.66801e-05	-1.78117	-6.53997e-10
57770542	rs74936868	4.88322e-23	-2.55975e-10	-1.76458	9.54315e-05	-2.55975e-10	-1.56241
57770784	rs10865302	1.15103e-23	-2.04899	-1.16074	2.07255e-05	-2.09648	-0.992969
57770910	rs77706056	5.29363e-23	-2.55975e-10	-1.68389	8.52907e-05	-2.55975e-10	-1.67475
57771012	rs13410921	6.67495e-24	-1.95193	-1.80268	1.02588e-05	-2.0191	-1.77358
57771173	rs1405825	1.14362e-23	-2.04899	-1.1672	2.05758e-05	-2.09648	-1.00022
57771184	rs13388436	5.4963e-23	-2.55975e-10	-1.64632	8.15687e-05	-2.55975e-10	-1.71937
57771591	rs17809425	1.51095e-23	-1.49499	-1.44266	2.34838e-05	-1.94521	-1.01929
57771606	rs78495489	4.43562e-23	-1.86072	-6.53997e-10	6.12385e-05	-2.00604	-6.53997e-10
57771688	rs72948143	1.49573e-23	-1.49135	-1.45642	2.40899e-05	-1.95066	-0.988365
57771747	rs77882987	6.97001e-24	-1.90888	-1.80248	1.98725e-05	-1.45134	-1.68013
57771807	rs9309297	5.8834e-24	-2.09039	-1.79045	1.39564e-05	-1.76941	-1.71547
57771903	rs72948146	1.495e-23	-1.47275	-1.47551	2.28757e-05	-1.95963	-1.03111
57772167	rs4402741	8.17394e-24	-2.00805	-1.54397	1.18386e-05	-2.07945	-1.56999
57772432	rs13006209	5.10076e-23	-1.721	-6.53997e-10	5.78706e-05	-2.06261	-6.53997e-10
57772455	rs6761423	1.4725e-23	-1.97341	-0.990023	1.2237e-05	-2.07611	-1.54025
57772923	rs9309298	6.7475e-24	-1.94266	-1.80115	1.02866e-05	-2.02568	-1.76429
57773233	rs6722978	1.64194e-23	-1.96389	-0.890621	1.23523e-05	-2.07394	-1.53303
57773352	rs6723089	1.61961e-23	-1.96916	-0.899042	1.22368e-05	-2.0716	-1.54476
57773982	rs11125716	1.03667e-23	-2.04584	-1.26854	1.77968e-05	-2.0971	-1.14469
57774138	rs1527626	1.03667e-23	-2.04584	-1.26854	1.77968e-05	-2.0971	-1.14469
57774363	rs72818128	3.01611e-23	-1.00034	-1.24608	1.93178e-05	-1.87259	-1.28719
57774450	rs1527627	1.07738e-23	-2.04899	-1.22686	1.86491e-05	-2.09648	-1.09853
57774758	rs10186590	1.03956e-23	-2.04899	-1.2626	1.79256e-05	-2.09648	-1.1381
57774775	rs12478965	5.81217e-23	-2.55975e-10	-1.59044	7.75837e-05	-2.55975e-10	-1.76946
57774860	rs13033251	1.82811e-23	-1.95358	-0.793528	1.29189e-05	-2.07809	-1.48403
57775248	rs150690562	4.70113e-23	-2.55975e-10	-1.80259	8.09892e-05	-2.55975e-10	-1.7265
57775502	rs9309299	7.13661e-24	-1.88594	-1.8018	9.72698e-06	-2.05711	-1.78881
57775544	rs9309300	1.67658e-23	-2.05655	-0.777082	1.42617e-05	-2.09343	-1.36981
57775779	rs10166539	6.87939e-24	-1.92163	-1.80281	1.0043e-05	-2.03895	-1.77499
57775902	rs9309301	6.90679e-24	-1.91834	-1.80214	1.00794e-05	-2.04084	-1.76948
57775937	rs17809625	1.09822e-23	-1.6906	-1.5661	1.58594e-05	-2.09056	-1.26649
57776456	rs17048906	5.20979e-23	-2.55975e-10	-1.69985	7.80865e-05	-2.55975e-10	-1.763
57776656	rs10496069	6.96919e-24	-1.90979	-1.80169	1.00578e-05	-2.04553	-1.76693
57776787	rs116399618	3.86185e-23	-1.99925	-6.53997e-10	6.92551e-05	-1.88302	-6.53997e-10
57776798	rs17048907	1.42484e-23	-1.99242	-1.00391	1.25503e-05	-1.97297	-1.61811
57776919	rs75750351	1.30864e-22	-2.55975e-10	-0.778819	0.000438827	-2.55975e-10	-0.0367107
57777157	rs17048908	5.83535e-23	-2.55975e-10	-1.58646	7.74631e-05	-2.55975e-10	-1.77101
57778148	rs78938918	6.9139e-24	-1.91665	-1.8028	1.95075e-05	-1.46575	-1.68427
57778282	rs11125717	2.33266e-23	-1.95861	-0.544772	1.51025e-05	-2.07011	-1.33584
57778659	rs117231927	5.80805e-23	-2.55975e-10	-1.59115	7.76056e-05	-2.55975e-10	-1.76917
57779770	rs62160894	8.22624e-23	-1.98066	0.737601	5.69089e-05	-1.96978	-0.109586
57780007	rs17048911	1.11237e-23	-2.0987	-1.1452	1.78105e-05	-2.0969	-1.14413
57780042	rs10153799	7.25912e-24	-1.86973	-1.80099	9.69899e-06	-2.08521	-1.76358
57780492	rs10865303	2.05245e-23	-2.0415	-0.589856	1.7059e-05	-2.09157	-1.19256
57780578	rs12473896	5.75251e-23	-2.55975e-10	-1.60075	0.000115717	-2.55975e-10	-1.36966
57780588	rs11682360	3.58798e-23	-0.380609	-1.69219	2.67367e-05	-2.09609	-0.738684
57780884	rs57817138	7.1261e-24	-1.88822	-1.80099	9.74745e-06	-2.08023	-1.76358
57780953	rs7580654	1.87523e-23	-1.14859	-1.57307	2.39124e-05	-1.54148	-1.40494
57780988	rs13002578	9.69453e-24	-2.09771	-1.28371	1.52472e-05	-2.09161	-1.30481
57781156	rs17809900	3.43064e-23	-0.877301	-1.24034	1.98632e-05	-1.85027	-1.28168
57781206	rs72818137	3.40631e-23	-0.877301	-1.24746	1.97276e-05	-1.85027	-1.28852
57781455	rs10209498	7.08216e-24	-1.89462	-1.80078	9.77546e-06	-2.07827	-1.76267
57781712	rs6747684	1.50498e-23	-1.98733	-0.954287	1.35402e-05	-1.94667	-1.56849
57781893	rs34652320	3.97363e-23	-0.287548	-1.68316	2.78627e-05	-2.09323	-0.700295
57781903	rs73943548	7.01168e-24	-1.90337	-1.80202	9.7439e-06	-2.07537	-1.76881
57782421	rs118103656	7.30417e-23	-2.55975e-10	-1.36194	9.6476e-05	-2.55975e-10	-1.55152
57782568	rs144244163	4.36935e-23	-1.87578	-6.53997e-10	6.58375e-05	-1.93363	-6.53997e-10
57782987	rs10166231	1.84224e-23	-1.19417	-1.54523	2.47624e-05	-1.57625	-1.33524
57783082	rs12995922	9.44558e-24	-2.03728	-1.37015	1.10762e-05	-2.09411	-1.6219
57783284	rs13412537	6.85577e-24	-1.92617	-1.80172	9.84714e-06	-2.06653	-1.76711
57784759	rs78314209	6.99811e-24	-1.90514	-1.8022	1.81855e-05	-1.50685	-1.71334
57785007	rs6545657	1.04681e-23	-2.09869	-1.20596	1.63982e-05	-2.09505	-1.2286
57785080	rs77749060	6.24046e-23	-1.51934	-6.53997e-10	0.000116752	-1.36076	-6.53997e-10
57785164	rs72818140	2.74797e-23	-1.02357	-1.31596	1.77277e-05	-1.91369	-1.332
57785529	rs73943549	7.03361e-24	-1.90765	-1.79462	1.00152e-05	-2.07385	-1.74286
57785631	rs78244895	4.3032e-23	-1.89103	-6.53997e-10	0.000110178	-1.41872	-6.53997e-10
57785678	rs13383483	7.13191e-24	-1.89892	-1.78948	1.01132e-05	-2.07687	-1.7301
57785689	rs17048920	6.41578e-24	-2.00732	-1.78689	1.081e-05	-2.01609	-1.72425
57785849	rs13015460	1.36339e-23	-1.99149	-1.04892	1.26638e-05	-1.95154	-1.63053
57787205	rs184686153	5.27177e-23	-2.55975e-10	-1.68802	7.79141e-05	-2.55975e-10	-1.76521
57788809	rs117755261	4.81484e-23	-2.55975e-10	-1.77869	0.000138684	-2.55975e-10	-1.18862
57789029	rs72950023	1.41391e-23	-1.5364	-1.46763	2.31113e-05	-1.9936	-0.986891
57789310	rs79560660	1.47112e-22	-2.55975e-10	-0.66178	0.000280053	-2.55975e-10	-0.485838
57789398	rs77208033	7.37576e-24	-1.85202	-1.80276	2.00631e-05	-1.41638	-1.70555
57789506	rs1527623	9.16164e-24	-1.98618	-1.45177	1.80489e-05	-2.09297	-1.13476
57789560	rs1527622	6.0863e-24	-2.0624	-1.78453	1.13342e-05	-1.9923	-1.70069
57790177	rs79501627	3.62859e-23	-2.06155	-6.53997e-10	6.03974e-05	-2.01987	-6.53997e-10
57790616	rs78933659	7.29898e-24	-1.8631	-1.80214	1.95301e-05	-1.4349	-1.71396
57791100	rs68008184	1.80625e-23	-1.33551	-1.42363	2.50591e-05	-1.98527	-0.914306
57791281	rs10197747	6.93538e-24	-1.91378	-1.80255	1.95441e-05	-1.43918	-1.70897
57791962	rs6718990	1.15588e-22	-1.88064	0.977699	0.000110454	-1.87915	0.462937
57792402	rs1918456	1.76111e-23	-1.22069	-1.56376	2.13183e-05	-1.56632	-1.49493
57792998	rs1527621	1.67453e-23	-1.28625	-1.54861	2.00592e-05	-1.64197	-1.48016
57793346	rs13386150	6.96991e-24	-1.91308	-1.79829	2.00227e-05	-1.38808	-1.73587
57793672	rs4144515	6.41651e-24	-1.99651	-1.79759	1.09765e-05	-1.96668	-1.75838
57794230	rs28695681	7.11192e-24	-1.89291	-1.79829	2.08182e-05	-1.34912	-1.73587
57794610	rs17048928	5.26742e-23	-2.55975e-10	-1.68885	8.38693e-05	-2.55975e-10	-1.69156
57794837	rs12713341	7.40684e-24	-1.88665	-1.76393	1.35603e-05	-2.06628	-1.44739
57795641	rs77478660	4.56007e-23	-1.83305	-6.53997e-10	0.000123116	-1.30769	-6.53997e-10
57796620	rs74845171	7.15945e-24	-1.88455	-1.79999	2.13062e-05	-1.33325	-1.72857
57796861	rs77941826	4.78557e-23	-2.55975e-10	-1.78478	8.98001e-05	-2.55975e-10	-1.62323
57796944	rs34692565	5.32567e-23	-2.55975e-10	-1.67785	8.32186e-05	-2.55975e-10	-1.69934
57797631	rs17048930	9.04653e-24	-2.07136	-1.37923	2.06471e-05	-2.09435	-0.998892
57797658	rs17810247	2.73087e-23	-1.26364	-1.08214	6.749e-05	-2.02493	0.116092
57798466	rs76927096	5.28502e-23	-2.55975e-10	-1.68551	8.38204e-05	-2.55975e-10	-1.69214
57798587	rs78674114	3.80652e-23	-2.01368	-6.53997e-10	5.64323e-05	-2.08777	-6.53997e-10
57798673	rs116034144	3.59286e-23	-2.07144	-6.53997e-10	7.37098e-05	-1.82068	-6.53997e-10
57798978	rs72818148	3.95653e-23	-1.97502	-6.53997e-10	7.6641e-05	-1.78168	-6.53997e-10
57798986	rs72818149	4.01403e-23	-1.9606	-6.53997e-10	7.49687e-05	-1.80374	-6.53997e-10
57799040	rs10204095	8.30812e-24	-1.85757	-1.67817	2.1054e-05	-1.30045	-1.77327
57799186	rs75588695	5.07964e-23	-2.55975e-10	-1.72515	8.00716e-05	-2.55975e-10	-1.73789
57799863	rs146531791	9.44961e-23	-2.55975e-10	-1.10442	0.000168037	-2.55975e-10	-0.996631
57800553	rs76844633	3.51296e-22	0.208653	-6.53997e-10	0.000140099	-1.17847	-6.53997e-10
57800605	rs11125718	2.02795e-23	-1.33468	-1.30869	4.41918e-05	-2.09229	-0.239981
57801443	rs13384136	1.79328e-23	-1.02125	-1.74509	1.18817e-05	-1.93936	-1.70646
57801848	rs116597610	3.69249e-23	-2.04409	-6.53997e-10	7.49453e-05	-1.80406	-6.53997e-10
57801948	rs111707871	8.12186e-24	-1.76011	-1.79831	2.41791e-05	-1.18503	-1.7503
57803544	rs10173101	8.15829e-24	-1.75341	-1.80053	2.19901e-05	-1.48646	-1.54377
57803775	rs1527620	8.10264e-24	-1.80469	-1.7561	1.52805e-05	-2.00301	-1.39123
57803897	rs138774344	4.14498e-22	0.374092	-6.53997e-10	8.90704e-05	-1.63139	-6.53997e-10
57803972	rs17048933	6.7281e-24	-1.95193	-1.79475	1.02529e-05	-2.05596	-1.73729
57804141	rs17810344	4.60878e-23	-0.0754294	-1.747	2.18581e-05	-2.09605	-0.940194
57804372	rs75418845	8.15912e-24	-1.76642	-1.78742	2.36549e-05	-1.19541	-1.76184
57805439	rs10196737	8.79941e-24	-1.71047	-1.76782	2.19576e-05	-1.70184	-1.32986
57805942	rs17048934	8.21061e-23	-2.55975e-10	-1.24496	7.51288e-05	-2.55975e-10	-1.80161
57806080	rs17048935	4.81426e-23	-2.55975e-10	-1.77881	8.54228e-05	-2.55975e-10	-1.6732
57806091	rs12620981	8.7084e-24	-1.71064	-1.77805	1.98699e-05	-1.73185	-1.39976
57806208	rs142329507	3.66335e-23	-2.05201	-6.53997e-10	5.61866e-05	-2.09214	-6.53997e-10
57806399	rs74920878	3.53237e-23	-2.08842	-6.53997e-10	7.20432e-05	-1.84355	-6.53997e-10
57806497	rs12621120	6.60993e-24	-1.98465	-1.77976	1.06055e-05	-2.03555	-1.7239
57806878	rs72818151	2.92679e-23	-1.19172	-1.08477	1.42076e-05	-1.93429	-1.53274
57806953	rs75596125	2.93444e-23	-1.19172	-1.08216	1.42304e-05	-1.93429	-1.53114
57806978	rs11899932	4.93189e-23	-0.00752121	-1.74715	2.1702e-05	-2.09302	-0.950391
57807222	rs17048946	5.17152e-23	-2.55975e-10	-1.70722	8.55427e-05	-2.55975e-10	-1.6718
57807290	rs6739726	9.1132e-24	-1.66456	-1.77869	2.03971e-05	-1.68701	-1.41841
57807736	rs11680973	6.21871e-23	-1.52283	-6.53997e-10	5.9897e-05	-2.02819	-6.53997e-10
57807901	rs72818152	2.88189e-23	-1.21216	-1.07978	1.43782e-05	-1.92542	-1.52968
57808423	rs10182953	6.24104e-24	-2.03284	-1.78899	1.08723e-05	-1.98538	-1.74922
57808623	rs115691697	6.05165e-23	-1.55006	-6.53997e-10	5.83449e-05	-2.05444	-6.53997e-10
57808671	rs1527619	9.13844e-24	-1.65408	-1.7864	1.99846e-05	-1.6768	-1.44905
57808720	rs151250164	1.14954e-22	-0.908442	-6.53997e-10	9.19636e-05	-1.59942	-6.53997e-10
57808810	rs1918455	8.95838e-24	-1.67398	-1.7864	1.96011e-05	-1.69618	-1.44905
57808932	rs75830996	5.281e-23	-2.55975e-10	-1.68627	8.36585e-05	-2.55975e-10	-1.69407
57809086	rs12617284	6.2041e-24	-2.03858	-1.78918	1.093e-05	-1.97754	-1.75176
57809108	rs190321487	3.66318e-23	-2.05206	-6.53997e-10	7.05999e-05	-1.86379	-6.53997e-10
57809295	rs113788054	7.87208e-24	-1.80657	-1.78309	2.19812e-05	-1.26244	-1.76819
57809411	rs13032912	4.44892e-23	-0.112037	-1.74569	2.18034e-05	-2.09402	-0.944727
57809441	rs9973453	8.70642e-24	-1.70163	-1.78729	1.90023e-05	-1.72308	-1.45317
57809839	rs6748567	6.61356e-24	-1.97212	-1.79173	1.01768e-05	-2.04391	-1.75679
57810406	rs7561370	7.48333e-24	-1.83884	-1.80146	9.99025e-06	-2.04505	-1.77415
57810470	rs11125719	7.93036e-24	-1.78995	-1.79233	2.27582e-05	-1.52081	-1.47508
57810803	rs13017293	4.25632e-23	-0.157771	-1.74422	2.18842e-05	-2.09601	-0.939044
57811335	rs9789629	8.14194e-24	-1.80801	-1.74794	1.93995e-05	-1.82633	-1.32924
57811811	rs2141216	2.93334e-23	-1.21216	-1.06209	1.45361e-05	-1.92542	-1.51876
57811863	rs112788170	7.79381e-24	-1.81147	-1.78818	2.19658e-05	-1.27074	-1.76058
57812208	rs4556961	7.48186e-24	-1.84308	-1.79741	2.01134e-05	-1.59442	-1.525
57812260	rs12466161	5.27133e-23	-2.55975e-10	-1.68811	8.26395e-05	-2.55975e-10	-1.70633
57812388	rs6718162	1.21429e-23	-2.08808	-1.06814	1.84352e-05	-2.09604	-1.11052
57812408	rs4318374	8.65896e-24	-1.77985	-1.71453	2.27247e-05	-1.23559	-1.76177
57812416	rs6760315	4.74547e-23	-0.0447614	-1.74844	2.18618e-05	-2.0902	-0.945874
57812484	rs10185414	6.44273e-24	-1.99734	-1.79268	1.03511e-05	-2.02499	-1.75872
57812706	rs4334481	8.37512e-24	-1.73956	-1.78815	1.77784e-05	-1.78556	-1.45727
57812988	rs10173460	8.37512e-24	-1.73956	-1.78815	1.77784e-05	-1.78556	-1.45727
57813115	rs67077841	4.53562e-23	-0.0912807	-1.74715	2.17034e-05	-2.09296	-0.950391
57813173	rs10175979	1.28427e-23	-1.30085	-1.79935	1.11699e-05	-1.92951	-1.77809
57813195	rs112777234	5.07976e-23	-1.72513	-6.53997e-10	0.000147333	-1.12812	-6.53997e-10
57813299	rs78725839	8.50395e-24	-1.72151	-1.79093	2.56098e-05	-1.1223	-1.75554
57813950	rs68010221	4.61441e-23	-0.0912807	-1.72993	2.26894e-05	-2.09296	-0.905959
57813970	rs146489205	4.87567e-23	-1.76613	-6.53997e-10	8.39275e-05	-1.69086	-6.53997e-10
57814807	rs143456486	5.06959e-23	-2.55975e-10	-1.72713	7.89915e-05	-2.55975e-10	-1.75148
57815601	rs541890796	1.22e-22	-2.55975e-10	-0.848958	0.000292673	-2.55975e-10	-0.441759
57816805	rs13400392	4.8922e-23	-2.55975e-10	-1.76275	9.06218e-05	-2.55975e-10	-1.61412
57817359	rs201388082	1.62263e-22	-2.55975e-10	-0.563756	0.000203012	-2.55975e-10	-0.80755
57819527	rs373338340	5.14902e-23	-2.55975e-10	-1.71158	8.83914e-05	-2.55975e-10	-1.63904
57819619	rs6709991	8.23772e-24	-1.74813	-1.79612	1.7905e-05	-1.79356	-1.44218
57819691	rs6725337	8.23298e-24	-1.74813	-1.79669	1.78291e-05	-1.79356	-1.44642
57819818	rs6710285	8.30045e-24	-1.73956	-1.7971	1.8071e-05	-1.78556	-1.44095
57820117	rs1881018	8.44277e-24	-1.72212	-1.79755	1.82902e-05	-1.76925	-1.4452
57820132	rs13022170	2.98008e-23	-0.519081	-1.73936	2.20956e-05	-2.09531	-0.930121
57820142	rs4083228	8.44535e-24	-1.72212	-1.79724	1.81909e-05	-1.76925	-1.45064
57820250	rs1881017	8.67596e-24	-1.69517	-1.79724	1.86557e-05	-1.74403	-1.45064
57820335	rs13414299	8.67596e-24	-1.69517	-1.79724	1.86557e-05	-1.74403	-1.45064
57820390	rs13414385	8.44535e-24	-1.72212	-1.79724	1.81909e-05	-1.76925	-1.45064
57820843	rs1590021	5.2478e-23	-2.55975e-10	-1.69258	8.41929e-05	-2.55975e-10	-1.6877
57820909	rs1590020	3.31228e-23	-1.17657	-0.976187	1.48497e-05	-1.94066	-1.48218
57820945	rs1918454	1.23064e-23	-2.07738	-1.06548	1.69128e-05	-2.0938	-1.19895
57821176	rs79779801	5.21371e-23	-2.55975e-10	-1.6991	8.47725e-05	-2.55975e-10	-1.68084
57821348	rs13404527	7.67801e-24	-1.81529	-1.79932	1.97718e-05	-1.58951	-1.54705
57821416	rs11125720	1.83265e-23	-1.59785	-1.14678	5.70358e-05	-1.95036	-0.126771
57821746	rs1569083	7.62084e-24	-1.83735	-1.78473	1.34389e-05	-2.02785	-1.49481
57821812	rs12617208	8.39862e-24	-1.73089	-1.79402	1.88822e-05	-1.77746	-1.40514
57821835	rs35465119	1.28913e-23	-2.07945	-1.01698	1.68129e-05	-2.09104	-1.20763
57821843	rs12623630	8.3957e-24	-1.73089	-1.79437	1.82511e-05	-1.77746	-1.43913
57821919	rs13430404	8.46969e-24	-1.72212	-1.79437	1.84015e-05	-1.76925	-1.43913
57822253	rs1569082	6.43829e-24	-2.04029	-1.75042	1.40387e-05	-1.75223	-1.72677
57822612	rs76140822	9.21837e-24	-1.63262	-1.79916	2.6996e-05	-1.09274	-1.73239
57822685	rs1569081	2.9168e-22	0.0226809	-6.53997e-10	0.00054708	0.183779	-6.53997e-10
57823288	rs1949983	8.3232e-24	-1.73956	-1.79437	1.81039e-05	-1.78556	-1.43913
57823594	rs35189921	8.56732e-24	-2.06471	-1.44031	1.91079e-05	-2.08678	-1.08393
57823678	rs185510324	2.11822e-22	-2.55975e-10	-0.297229	0.000507042	-2.55975e-10	0.107779
57823993	rs77043830	8.86988e-24	-1.67043	-1.79988	2.74538e-05	-1.07922	-1.72909
57824299	rs13014264	8.48321e-24	-2.06931	-1.44558	2.10676e-05	-2.08945	-0.98363
57824657	rs59251805	7.45059e-23	-2.55975e-10	-1.3421	0.000243659	-2.55975e-10	-0.625046
57824814	rs1358361	8.34778e-24	-1.73956	-1.79142	1.73857e-05	-1.78556	-1.47961
57824845	rs73943554	6.09401e-24	-2.06935	-1.77632	1.11073e-05	-1.98428	-1.72893
57825147	rs7577676	8.38827e-24	-1.73399	-1.79215	1.78632e-05	-1.75454	-1.48353
57825343	rs1881016	8.26827e-24	-1.74813	-1.79242	1.82654e-05	-1.79356	-1.42225
57825344	rs1881015	8.26827e-24	-1.74813	-1.79242	1.82654e-05	-1.79356	-1.42225
57826028	rs11125721	2.67506e-23	-0.567445	-1.79897	1.58823e-05	-2.08964	-1.26597
57826075	rs79518649	3.7008e-23	-2.04184	-6.53997e-10	6.91135e-05	-1.88506	-6.53997e-10
57826175	rs1405824	6.43457e-24	-2.03714	-1.75415	1.1439e-05	-1.93468	-1.74911
57826372	rs6716967	2.87942e-22	0.0097844	-6.53997e-10	0.00053981	0.170401	-6.53997e-10
57826469	rs80153052	8.06738e-24	-1.7654	-1.79975	2.21549e-05	-1.29301	-1.72974
57826772	rs13417337	5.91555e-24	-2.08438	-1.79101	1.08403e-05	-1.99043	-1.74712
57826887	rs7594558	8.38398e-24	-1.72749	-1.79916	1.66799e-05	-1.77855	-1.52807
57826900	rs11898426	1.7282e-23	-1.00591	-1.7974	1.65881e-05	-2.06394	-1.24819
57826930	rs7568237	8.38049e-24	-1.72749	-1.79958	1.66198e-05	-1.77855	-1.53167
57827353	rs1405823	8.48795e-24	-1.71324	-1.80109	1.73762e-05	-1.76095	-1.50476
57828070	rs10166772	8.67147e-24	-1.69251	-1.80042	1.83497e-05	-1.71422	-1.49698
57828158	rs74543441	8.1654e-24	-1.75482	-1.79825	2.23804e-05	-1.2766	-1.73603
57828170	rs13018268	1.2647e-23	-2.04261	-1.07295	1.74892e-05	-2.05352	-1.20571
57828414	rs57173959	1.37078e-23	-1.91815	-1.11686	7.20354e-05	-1.74287	-0.100791
57829030	rs2871811	1.87581e-23	-0.925558	-1.79579	1.61624e-05	-2.08068	-1.25745
57829150	rs1918453	8.11069e-24	-1.76177	-1.79803	1.64737e-05	-1.80627	-1.51278
57829547	rs77888262	8.88869e-24	-1.66906	-1.79914	2.55777e-05	-1.14661	-1.73248
57829615	rs191141107	8.42773e-23	-1.21886	-6.53997e-10	6.60374e-05	-1.93059	-6.53997e-10
57829924	rs72950067	1.47725e-23	-1.86171	-1.0985	6.54828e-05	-1.84032	-0.0987105
57830150	rs13430995	8.40016e-24	-1.72835	-1.79637	1.89702e-05	-1.74906	-1.42888
57830176	rs13005758	1.85823e-23	-0.935163	-1.7956	1.61843e-05	-2.07585	-1.26092
57830229	rs76103311	5.21371e-23	-2.55975e-10	-1.6991	8.47725e-05	-2.55975e-10	-1.68084
57830470	rs10173972	8.62766e-24	-1.70163	-1.79637	1.94694e-05	-1.72308	-1.42888
57830696	rs114839364	7.8239e-23	-1.29321	-6.53997e-10	6.18917e-05	-1.99543	-6.53997e-10
57830773	rs10198189	8.38379e-24	-1.73089	-1.79578	1.85194e-05	-1.77746	-1.42454
57831003	rs60088116	4.80145e-23	-2.55975e-10	-1.78147	8.58592e-05	-2.55975e-10	-1.66811
57831187	rs76890992	2.91643e-22	-2.55975e-10	0.0225557	0.00140768	-2.55975e-10	1.12888
57831200	rs1918452	3.2486e-23	-1.2813	-0.890865	1.64405e-05	-1.89283	-1.42824
57831384	rs79676150	4.94587e-23	-2.55975e-10	-1.75184	8.30331e-05	-2.55975e-10	-1.70158
57831496	rs17048967	5.17302e-23	-2.55975e-10	-1.70693	8.55231e-05	-2.55975e-10	-1.67203
57831602	rs7559938	1.36463e-23	-1.94589	-1.09362	7.34109e-05	-1.73363	-0.0911165
57831918	rs13014641	1.91739e-23	-0.907886	-1.79154	1.64541e-05	-2.0828	-1.23744
57831955	rs72800612	3.18901e-23	-1.30832	-0.882357	1.6762e-05	-1.87892	-1.42278
57832074	rs3942515	8.42061e-24	-1.72212	-1.80018	1.79731e-05	-1.76925	-1.46268
57832102	rs5023704	8.42387e-24	-1.72212	-1.79979	1.80474e-05	-1.76925	-1.45856
57832149	rs7589785	8.21449e-24	-1.74813	-1.79894	1.77612e-05	-1.79356	-1.45024
57832680	rs10180833	7.66744e-24	-1.85424	-1.76175	1.52434e-05	-2.03031	-1.36636
57832744	rs10180846	8.35537e-24	-1.73089	-1.79918	1.70396e-05	-1.77746	-1.50781
57832879	rs144521054	1.37644e-22	-0.728303	-6.53997e-10	5.58421e-05	-2.09829	-6.53997e-10
57832886	rs10204865	5.8471e-24	-2.08781	-1.79922	1.0785e-05	-1.98015	-1.76251
57832918	rs112207375	1.26226e-23	-1.93642	-1.18107	7.70024e-05	-1.74789	-0.0290883
57833112	rs13428489	5.85348e-24	-2.087	-1.79893	1.07669e-05	-1.98274	-1.7616
57833512	rs2141215	7.66653e-24	-1.86529	-1.75082	1.55023e-05	-2.04759	-1.33223
57833782	rs2204625	8.47518e-24	-1.72212	-1.79372	1.78585e-05	-1.76925	-1.46908
57833885	rs79259817	5.81834e-24	-2.098	-1.79396	1.15099e-05	-1.92972	-1.74788
57833947	rs58783610	1.54356e-23	-1.18481	-1.73149	3.07354e-05	-1.71269	-0.982711
57834074	rs140687596	5.82219e-24	-2.09777	-1.79353	1.14867e-05	-1.93282	-1.74681
57834265	rs4671314	6.10338e-24	-2.0646	-1.77954	1.0732e-05	-1.97784	-1.76974
57834515	rs10169653	8.42727e-24	-1.72846	-1.79304	1.82959e-05	-1.74906	-1.46507
57834516	rs117340077	5.8176e-24	-2.09856	-1.79353	1.16505e-05	-1.91866	-1.74681
57834882	rs75093589	5.94246e-23	-2.55975e-10	-1.56827	7.51227e-05	-2.55975e-10	-1.80169
57834978	rs10193996	8.45765e-24	-1.71556	-1.80234	2.33067e-05	-1.26034	-1.71173
57835052	rs115976080	3.74738e-23	-2.02933	-6.53997e-10	7.26336e-05	-1.83539	-6.53997e-10
57835226	rs12619992	5.86596e-24	-2.09836	-1.78545	1.18486e-05	-1.92344	-1.72516
57835363	rs6731716	8.70894e-24	-1.70163	-1.787	1.94658e-05	-1.72308	-1.42907
57835525	rs17048978	3.59911e-23	-1.25457	-0.815132	1.7043e-05	-1.90592	-1.37915
57835569	rs12328176	8.71667e-24	-1.70163	-1.78611	1.95485e-05	-1.72308	-1.42483
57835603	rs17048981	5.89331e-24	-2.09311	-1.78605	1.1967e-05	-1.91223	-1.72643
57836266	rs373041002	1.28761e-22	-2.55975e-10	-0.795017	9.57813e-05	-2.55975e-10	-1.55875
57836962	rs138400582	8.40659e-24	-1.72835	-1.79561	1.80076e-05	-1.74906	-1.48096
57837017	rs138065104	8.46084e-24	-1.71539	-1.80214	2.49499e-05	-1.18998	-1.71396
57840463	rs192421015	5.17905e-22	-2.55975e-10	0.596816	0.000205032	-2.55975e-10	-0.797647
57842023	rs10193531	9.92185e-24	-1.689	-1.66924	1.50877e-05	-1.73998	-1.66695
57842041	rs17039663	5.15758e-23	-2.55975e-10	-1.70992	8.58265e-05	-2.55975e-10	-1.66849
57842075	rs10172608	7.82641e-24	-1.83339	-1.76208	1.46626e-05	-2.04632	-1.3892
57842453	rs17810870	1.41485e-23	-1.8865	-1.11686	6.91171e-05	-1.78422	-0.100791
57842611	rs11898116	8.40168e-24	-1.75064	-1.7739	1.93483e-05	-1.81684	-1.34137
57842770	rs10173141	8.43306e-24	-1.75064	-1.77017	1.96312e-05	-1.81684	-1.32685
57843046	rs10196912	8.46891e-24	-1.75064	-1.76593	1.95494e-05	-1.81684	-1.33103
57843117	rs10199287	8.57365e-24	-1.7421	-1.76218	2.03693e-05	-1.80915	-1.29764
57843454	rs17810924	1.70404e-23	-1.0429	-1.77448	1.93262e-05	-2.05206	-1.10729
57843822	rs1527618	7.93291e-24	-1.8114	-1.77056	1.7467e-05	-1.87139	-1.38912
57844427	rs6761873	7.21995e-24	-1.88263	-1.7935	1.81748e-05	-1.47079	-1.74999
57844462	rs6746760	7.9398e-24	-1.80726	-1.77383	1.7245e-05	-1.8677	-1.4056
57844545	rs13030292	1.82435e-23	-0.97679	-1.77237	1.92793e-05	-2.06475	-1.09703
57844615	rs145952668	3.66915e-23	-2.05043	-6.53997e-10	6.26684e-05	-1.98296	-6.53997e-10
57844785	rs78736324	7.7453e-24	-1.80962	-1.79627	2.06577e-05	-1.35008	-1.74265
57844871	rs116509735	1.1587e-22	-0.900502	-6.53997e-10	8.75793e-05	-1.64827	-6.53997e-10
57845016	rs1405826	7.75581e-24	-1.80787	-1.79667	1.46896e-05	-1.63449	-1.79919
57845396	rs72800618	3.8147e-23	-1.19828	-0.813243	1.66335e-05	-1.93148	-1.37792
57845547	rs1852563	8.06002e-24	-1.81566	-1.7504	1.84914e-05	-1.87517	-1.32834
57846138	rs10439484	8.39534e-24	-1.79017	-1.73513	2.03078e-05	-1.84809	-1.26172
57846576	rs7564114	8.6238e-24	-1.76152	-1.73693	2.01733e-05	-1.84964	-1.26681
57847294	rs115707886	3.51328e-23	-2.09384	-6.53997e-10	6.09524e-05	-2.01072	-6.53997e-10
57847754	rs150216004	2.54923e-22	-0.112013	-6.53997e-10	0.000178004	-0.939009	-6.53997e-10
57848179	rs10496070	5.89632e-24	-2.08153	-1.79712	9.81781e-06	-2.03651	-1.80011
57848281	rs17205452	6.01752e-24	-2.06006	-1.79824	1.03169e-05	-1.98615	-1.80088
57848407	rs13008711	9.3393e-24	-2.02595	-1.39279	2.07178e-05	-2.07221	-1.01761
57848994	rs820798	1.61205e-23	-1.11432	-1.75856	2.06251e-05	-2.0416	-1.05271
57849217	rs820797	5.98027e-24	-2.0663	-1.79821	1.0166e-05	-2.00831	-1.79346
57849676	rs17049010	6.83727e-24	-2.07654	-1.65404	1.31395e-05	-2.01471	-1.53048
57850022	rs79401589	7.173e-24	-1.89499	-1.78766	1.75906e-05	-1.49199	-1.76145
57850154	rs115867753	4.3329e-23	-1.88415	-6.53997e-10	6.41677e-05	-1.95932	-6.53997e-10
57850423	rs820796	7.96127e-24	-1.874	-1.70438	1.66287e-05	-2.07246	-1.23723
57850770	rs72800621	3.56824e-23	-2.07832	-6.53997e-10	5.9827e-05	-2.02936	-6.53997e-10
57850836	rs820795	5.82779e-24	-2.09622	-1.79411	9.81957e-06	-2.09498	-1.74146
57851235	rs820794	6.1693e-24	-2.03163	-1.80176	1.08118e-05	-1.93754	-1.80263
57851570	rs76266090	5.00926e-23	-2.55975e-10	-1.7391	8.6692e-05	-2.55975e-10	-1.65845
57851766	rs7569160	1.52435e-23	-2.03935	-0.889475	2.03025e-05	-2.0713	-1.03877
57851904	rs820793	6.14197e-24	-2.0357	-1.80213	1.07437e-05	-1.94388	-1.80262
57852154	rs13407632	6.17123e-24	-2.0969	-1.73617	1.35809e-05	-1.93709	-1.57506
57853544	rs2695593	6.21192e-24	-2.02462	-1.80189	1.10868e-05	-1.91261	-1.80245
57853783	rs6726391	7.71191e-24	-1.81646	-1.79375	2.1423e-05	-1.30695	-1.7494
57853822	rs531381416	4.70256e-23	-2.55975e-10	-1.80228	7.55626e-05	-2.55975e-10	-1.79585
57853832	rs144026841	5.76481e-23	-1.59862	-6.53997e-10	0.000100849	-1.50719	-6.53997e-10
57853921	rs2169168	1.71232e-23	-1.01629	-1.79626	1.02083e-05	-2.09785	-1.69976
57854044	rs2125923	1.9971e-23	-0.910906	-1.74779	2.0858e-05	-2.08422	-0.99885
57854061	rs2125922	6.20149e-24	-2.02571	-1.80247	1.10981e-05	-1.91105	-1.803
57854236	rs13396046	7.08876e-24	-1.89904	-1.79543	1.77566e-05	-1.49898	-1.74507
57854345	rs2612308	1.80866e-23	-1.01022	-1.74759	2.08201e-05	-2.06838	-1.01651
57854443	rs151003370	2.63153e-22	-0.080241	-6.53997e-10	0.000182383	-0.914705	-6.53997e-10
57854462	rs2695594	6.11819e-24	-2.03871	-1.803	1.06883e-05	-1.94867	-1.803
57854484	rs2695595	2.14988e-23	-1.07001	-1.51497	2.59988e-05	-1.52693	-1.33583
57854713	rs2695596	6.14252e-24	-2.03474	-1.803	1.07552e-05	-1.94243	-1.803
57854786	rs2695597	6.13536e-24	-2.03736	-1.80155	1.06747e-05	-1.95927	-1.79367
57855199	rs114173384	6.32615e-23	-1.5057	-6.53997e-10	7.63536e-05	-1.78544	-6.53997e-10
57855282	rs2695598	6.68339e-24	-1.97067	-1.78267	1.00893e-05	-2.02708	-1.78226
57855341	rs13020857	8.1361e-23	-1.25408	-6.53997e-10	5.75581e-05	-2.06802	-6.53997e-10
57855831	rs2612307	7.46389e-24	-1.92183	-1.72107	1.62847e-05	-2.07978	-1.2508
57856388	rs2446780	6.71116e-24	-1.9768	-1.7724	1.21827e-05	-1.83641	-1.78439
57856413	rs2695600	8.35795e-24	-1.92632	-1.60344	1.9745e-05	-2.08124	-1.05668
57856655	rs2612306	6.4393e-24	-1.98769	-1.80286	1.17685e-05	-1.8525	-1.80289
57856661	rs116286136	9.34184e-24	-1.63747	-1.781	2.6173e-05	-1.08526	-1.77083
57856882	rs2695601	6.4393e-24	-1.98769	-1.80286	1.17685e-05	-1.8525	-1.80289
57857099	rs6748662	7.54992e-24	-1.84941	-1.78203	1.84581e-05	-1.45019	-1.75512
57857182	rs12479110	4.74733e-23	-2.55975e-10	-1.79281	8.55562e-05	-2.55975e-10	-1.67164
57857281	rs1380695	6.16868e-24	-2.03065	-1.80284	1.08469e-05	-1.93606	-1.80087
57857283	rs13034370	1.50494e-23	-2.03165	-0.909988	1.985e-05	-2.07509	-1.05753
57857318	rs1380694	1.92559e-23	-0.943097	-1.75206	2.02625e-05	-2.07843	-1.03362
57857623	rs13420669	6.24138e-24	-2.0961	-1.72568	1.37903e-05	-1.94085	-1.556
57857856	rs75964651	1.96457e-22	-2.55975e-10	-0.372532	0.000497339	-2.55975e-10	0.0884572
57857984	rs114396732	3.64091e-23	-2.05816	-6.53997e-10	8.70652e-05	-1.65416	-6.53997e-10
57858035	rs2695602	1.78018e-23	-1.01022	-1.76346	1.90537e-05	-2.06838	-1.10517
57858053	rs2612305	6.15199e-24	-2.03329	-1.80291	1.11579e-05	-1.90578	-1.80289
57858078	rs76581084	4.93876e-23	-2.55975e-10	-1.75328	9.17579e-05	-2.55975e-10	-1.60166
57858302	rs2695603	6.15613e-24	-2.03273	-1.80279	1.11729e-05	-1.90482	-1.8025
57858381	rs28555513	6.28637e-24	-2.09872	-1.71587	1.38188e-05	-1.95607	-1.53871
57858593	rs10203491	8.95929e-24	-1.70277	-1.75751	2.45952e-05	-1.53565	-1.38261
57858820	rs2612304	6.81611e-24	-1.93108	-1.8026	1.25053e-05	-1.79204	-1.80263
57858937	rs12472519	4.9104e-23	-2.55975e-10	-1.75904	9.27591e-05	-2.55975e-10	-1.59081
57858952	rs1405818	7.26497e-24	-2.02288	-1.64703	1.76361e-05	-2.09653	-1.15433
57858994	rs1405819	3.05591e-23	-0.462218	-1.7711	1.84727e-05	-2.0987	-1.10582
57859168	rs75328350	4.84536e-23	-1.77237	-6.53997e-10	7.56067e-05	-1.79527	-6.53997e-10
57859236	rs6728612	1.05888e-23	-2.073	-1.22018	8.75223e-05	-1.35736	-0.291557
57859351	rs1460254	2.88664e-23	-0.522225	-1.76807	1.89838e-05	-2.09874	-1.07849
57859562	rs1460253	7.08535e-24	-1.90962	-1.78533	1.12448e-05	-1.90653	-1.79438
57859819	rs184784646	6.21252e-23	-1.52382	-6.53997e-10	0.000249392	-0.601788	-6.53997e-10
57859928	rs1460261	6.79731e-24	-1.9338	-1.80265	1.44126e-05	-1.64984	-1.80287
57859934	rs12623092	7.26371e-24	-2.03304	-1.63704	1.18054e-05	-2.09726	-1.55499
57860427	rs2612319	6.28873e-24	-2.01131	-1.80291	1.19768e-05	-1.83492	-1.80292
57861719	rs74532811	4.79268e-23	-2.55975e-10	-1.7833	8.78637e-05	-2.55975e-10	-1.64503
57861739	rs1350694	6.32562e-24	-2.00653	-1.80184	1.2208e-05	-1.82667	-1.79205
57862301	rs2695604	6.96674e-24	-1.91483	-1.797	1.11649e-05	-1.90509	-1.80295
57862477	rs6741141	1.13669e-23	-2.01252	-1.20975	8.54469e-05	-1.38854	-0.284381
57862588	rs80002573	4.85399e-23	-2.55975e-10	-1.77059	9.54112e-05	-2.55975e-10	-1.56262
57862891	rs2695605	6.8784e-24	-1.92548	-1.79911	1.14476e-05	-1.88011	-1.80293
57863141	rs79971644	1.00041e-23	-1.57022	-1.77976	2.93639e-05	-0.968767	-1.77228
57863266	rs1460260	6.81718e-24	-1.93475	-1.79878	1.11641e-05	-1.90515	-1.80296
57863378	rs1947669	1.08464e-22	-0.124296	-0.842256	1.38423e-05	-2.09623	-1.39686
57863485	rs1460259	6.94813e-24	-1.91524	-1.79926	1.14025e-05	-1.884	-1.80299
57863576	rs79827221	7.26787e-24	-1.97084	-1.69868	2.25704e-05	-1.25875	-1.74543
57863670	rs1947668	1.07293e-22	-0.146603	-0.830809	1.39131e-05	-2.09858	-1.3894
57863684	rs1380708	6.9776e-24	-1.91235	-1.79792	1.16409e-05	-1.86366	-1.80263
57863705	rs1947667	2.45905e-22	0.570791	-0.718822	1.62811e-05	-2.01551	-1.3153
57863756	rs1947666	1.19763e-22	-0.0309232	-0.836541	1.38687e-05	-2.09804	-1.39314
57863805	rs1380707	7.21714e-24	-1.87769	-1.79883	1.21472e-05	-1.82085	-1.80287
57863866	rs115094200	6.30036e-23	-1.50978	-6.53997e-10	6.8519e-05	-1.8937	-6.53997e-10
57863926	rs72802549	7.15871e-23	-0.0920502	-1.29001	1.19815e-05	-2.09874	-1.53871
57863941	rs72802550	7.06148e-23	-0.103651	-1.29208	1.19634e-05	-2.09877	-1.5402
57863961	rs1405820	1.01074e-23	-1.59152	-1.74819	4.80689e-05	-1.17073	-1.07745
57863998	rs68048094	1.45432e-23	-2.05221	-0.923638	1.94136e-05	-2.08485	-1.06999
57864042	rs1380706	4.59735e-23	-0.0435548	-1.78136	1.98944e-05	-2.09877	-1.03161
57864055	rs72802552	9.10976e-23	-0.344053	-0.796991	1.5748e-05	-2.09787	-1.26623
57864333	rs2612318	6.24725e-24	-2.02086	-1.79997	1.05539e-05	-1.97915	-1.78517
57864467	rs73941606	6.94578e-24	-2.09754	-1.6173	1.37085e-05	-2.06416	-1.43864
57864614	rs1380705	6.57095e-24	-1.96993	-1.80038	1.12129e-05	-1.91757	-1.78618
57865923	rs2178047	7.09879e-24	-1.89249	-1.80056	1.21927e-05	-1.82742	-1.79256
57866128	rs6706345	9.33111e-23	-1.11704	-6.53997e-10	5.89753e-05	-2.0437	-6.53997e-10
57866285	rs11899467	7.11194e-24	-2.09629	-1.59491	2.81726e-05	-2.09739	-0.685076
57866356	rs78498227	7.13736e-23	-2.55975e-10	-1.38505	0.000264666	-2.55975e-10	-0.542345
57866403	rs1527617	1.34625e-23	-1.62044	-1.43263	1.96739e-05	-1.77756	-1.36396
57866568	rs72802554	5.97271e-23	-0.755965	-0.807225	1.40221e-05	-2.0352	-1.44499
57866894	rs2612317	7.00523e-24	-1.9708	-1.73552	1.46814e-05	-1.68968	-1.74456
57866908	rs74260895	7.94805e-24	-1.86395	-1.71609	2.95247e-05	-1.01003	-1.72556
57867394	rs145152910	9.02735e-23	-2.55975e-10	-1.15013	0.000162172	-2.55975e-10	-1.03216
57867574	rs11125724	9.92755e-24	-1.92382	-1.43384	5.5854e-05	-1.42549	-0.672587
57867943	rs1918450	6.67043e-24	-1.98295	-1.77235	1.41297e-05	-1.72036	-1.75217
57868213	rs17049020	7.05476e-24	-2.06955	-1.62973	1.25324e-05	-2.09626	-1.49624
57868246	rs1918451	7.16962e-24	-1.88402	-1.7991	1.22618e-05	-1.82738	-1.78695
57868462	rs2695608	7.16484e-24	-1.88518	-1.79861	1.201e-05	-1.84912	-1.78595
57868593	rs2695609	7.16387e-24	-1.88518	-1.79874	1.19855e-05	-1.84912	-1.78799
57868749	rs2695610	6.21007e-23	0.252026	-1.77624	1.89414e-05	-2.09861	-1.08085
57868752	rs17206387	1.09019e-22	-0.140469	-0.820981	1.30522e-05	-2.09864	-1.45322
57868871	rs2612316	7.68102e-24	-1.81381	-1.80041	1.32449e-05	-1.74745	-1.78975
57868940	rs2695611	7.61551e-24	-1.82237	-1.80041	1.31195e-05	-1.75697	-1.78975
57869211	rs11695122	5.57366e-23	-0.804483	-0.827855	1.36242e-05	-2.05165	-1.45731
57869322	rs2695612	7.55504e-24	-1.82997	-1.80079	1.29977e-05	-1.76542	-1.79062
57869554	rs76284659	9.41959e-24	-1.68175	-1.72843	5.16485e-05	-0.509181	-1.66717
57869727	rs1380702	1.16972e-23	-1.76675	-1.42688	4.64007e-05	-1.62306	-0.660438
57869821	rs1405821	7.67544e-24	-1.81381	-1.80114	1.32221e-05	-1.74745	-1.79147
57869936	rs1405822	7.67544e-24	-1.81381	-1.80114	1.32221e-05	-1.74745	-1.79147
57870142	rs141337520	4.71953e-23	-2.55975e-10	-1.79868	7.99885e-05	-2.55975e-10	-1.73893
57870355	rs72935422	8.48381e-24	-2.04265	-1.47217	6.33974e-05	-1.14593	-0.82546
57870391	rs2612315	4.92624e-23	0.0163684	-1.77218	1.93632e-05	-2.09708	-1.06036
57870419	rs12463961	9.12748e-24	-1.98028	-1.4614	4.90458e-05	-1.40108	-0.826983
57870520	rs73941608	6.90323e-24	-2.09489	-1.62609	1.28401e-05	-2.08409	-1.48415
57870553	rs72802563	3.54417e-23	-2.08509	-6.53997e-10	5.9052e-05	-2.0424	-6.53997e-10
57870616	rs2695613	7.79231e-24	-1.80511	-1.79472	1.36373e-05	-1.7378	-1.7702
57870796	rs35510894	7.07434e-24	-2.08586	-1.61064	2.8735e-05	-2.09867	-0.664031
57871016	rs34546258	1.35312e-23	-2.09113	-0.956851	1.8576e-05	-2.09866	-1.10029
57871270	rs75550501	4.89725e-23	-2.55975e-10	-1.76172	8.90415e-05	-2.55975e-10	-1.63171
57871347	rs2612314	7.74361e-24	-1.81045	-1.79566	1.38703e-05	-1.73554	-1.75553
57871384	rs1380701	7.5413e-24	-1.83507	-1.79751	1.34251e-05	-1.76324	-1.76044
57871825	rs988614	7.6585e-24	-1.81906	-1.7981	1.3488e-05	-1.74522	-1.7738
57872099	rs1380700	7.80328e-24	-1.80033	-1.7981	1.41229e-05	-1.69922	-1.7738
57872176	rs72802565	5.06866e-23	-0.833739	-0.893575	1.35715e-05	-2.01686	-1.49598
57872178	rs74339623	4.86879e-23	-2.55975e-10	-1.76754	9.31298e-05	-2.55975e-10	-1.58682
57872473	rs7607771	6.75404e-24	-2.08718	-1.65565	2.59735e-05	-2.09864	-0.7651
57872702	rs2612313	8.07395e-24	-1.80393	-1.7604	1.52354e-05	-1.63581	-1.76138
57872911	rs10185617	6.94177e-24	-2.0807	-1.63472	2.6773e-05	-2.09548	-0.737943
57872957	rs77548005	9.67841e-24	-1.94627	-1.43681	4.78438e-05	-1.43392	-0.818955
57872999	rs2612312	7.81152e-24	-1.79779	-1.79959	1.3805e-05	-1.71816	-1.77763
57873369	rs560416532	4.96363e-23	-2.55975e-10	-1.74825	7.96436e-05	-2.55975e-10	-1.74325
57873975	rs2695615	8.19211e-24	-1.78582	-1.76398	2.07935e-05	-1.34491	-1.74126
57874539	rs191136487	3.64927e-23	-2.05586	-6.53997e-10	5.89597e-05	-2.04396	-6.53997e-10
57874707	rs2612311	4.16981e-23	-0.208836	-1.71368	2.2767e-05	-2.08729	-0.908209
57875462	rs2969496	6.40179e-24	-2.09773	-1.69867	1.11822e-05	-2.08479	-1.62171
57875485	rs2950568	6.15196e-24	-2.09833	-1.73787	1.01666e-05	-2.09271	-1.709
57875592	rs111489927	3.85405e-23	-0.328005	-1.67326	2.54363e-05	-2.09623	-0.788407
57875737	rs148246200	6.02301e-23	-2.55975e-10	-1.5548	7.84689e-05	-2.55975e-10	-1.75811
57876254	rs2969494	1.47691e-23	-1.28752	-1.67292	1.70808e-05	-1.95442	-1.32844
57876287	rs2969493	3.79134e-23	-0.218546	-1.79912	1.70031e-05	-2.07369	-1.21373
57876388	rs74882983	4.79002e-23	-2.55975e-10	-1.78385	7.56199e-05	-2.55975e-10	-1.7951
57876536	rs76425216	5.61931e-23	-1.62418	-6.53997e-10	5.61012e-05	-2.09366	-6.53997e-10
57876873	rs13021827	1.01453e-23	-1.55968	-1.77629	9.27832e-06	-2.09552	-1.79762
57877166	rs820777	1.78961e-23	-1.17117	-1.59722	1.96254e-05	-1.98095	-1.16304
57877282	rs13000988	1.13588e-23	-2.0765	-1.14648	1.56967e-05	-2.09534	-1.27203
57877426	rs10171645	3.86448e-23	-1.99856	-6.53997e-10	8.69709e-05	-1.65524	-6.53997e-10
57877570	rs820775	1.8339e-23	-1.16699	-1.57696	1.98314e-05	-1.9737	-1.15985
57877865	rs820774	4.30791e-23	-0.0905807	-1.79936	1.64492e-05	-2.0896	-1.23093
57877948	rs6759367	1.16568e-23	-1.85671	-1.34038	4.84848e-05	-1.68765	-0.551914
57878164	rs59040918	6.4713e-24	-2.0967	-1.6889	1.13313e-05	-2.07726	-1.61599
57878785	rs79183894	4.70258e-23	-2.55975e-10	-1.80228	0.000133487	-2.55975e-10	-1.22681
57879483	rs72935444	1.07728e-23	-1.87769	-1.39826	4.53489e-05	-1.69371	-0.612716
57879774	rs72935446	1.16264e-23	-1.84849	-1.35121	4.62325e-05	-1.7311	-0.556032
57879924	rs11686330	2.59634e-23	-0.912585	-1.4837	3.88433e-05	-1.81067	-0.650612
57880116	rs1094132	7.48375e-23	0.454556	-1.79221	1.76868e-05	-2.09123	-1.15676
57880374	rs7591184	2.16299e-23	-1.03139	-1.54751	3.80421e-05	-1.73378	-0.748342
57880401	rs76488827	4.77194e-23	-2.55975e-10	-1.78764	7.67953e-05	-2.55975e-10	-1.77967
57880606	rs7579094	9.76252e-24	-1.57666	-1.79776	1.01295e-05	-2.08398	-1.72138
57880629	rs7565199	2.09304e-23	-1.06537	-1.5464	3.84137e-05	-1.71348	-0.758925
57881180	rs1350693	2.9247e-23	-0.740475	-1.53672	3.16116e-05	-1.91379	-0.753503
57881328	rs72802573	3.53602e-23	-1.05626	-1.03113	1.24409e-05	-1.98515	-1.61468
57881477	rs1350692	2.11688e-23	-1.02083	-1.57962	3.50288e-05	-1.7471	-0.817543
57881619	rs13030295	3.03543e-23	-0.755105	-1.48493	3.5635e-05	-1.90794	-0.639542
57881846	rs13404699	2.72209e-23	-0.811147	-1.53784	3.28475e-05	-1.886	-0.742938
57882302	rs138523922	5.13916e-23	-1.7135	-6.53997e-10	0.000233914	-0.665862	-6.53997e-10
57882374	rs12611454	4.71744e-23	-2.55975e-10	-1.79912	0.000136529	-2.55975e-10	-1.20427
57882437	rs73941609	6.25779e-24	-2.0958	-1.72334	1.03806e-05	-2.06215	-1.71873
57882534	rs144343621	5.82142e-23	-2.55975e-10	-1.58885	7.73969e-05	-2.55975e-10	-1.77187
57882582	rs1960633	2.80788e-23	-0.755105	-1.56286	3.09725e-05	-1.90794	-0.779773
57882682	rs76592733	4.71705e-23	-2.55975e-10	-1.79921	0.000133062	-2.55975e-10	-1.23
57882720	rs820773	6.71436e-23	0.329224	-1.77537	1.97369e-05	-2.09581	-1.04252
57882889	rs820772	8.28417e-24	-1.83952	-1.69911	2.95897e-05	-1.62348	-1.1099
57883073	rs2030944	9.64615e-24	-1.59069	-1.79572	1.02513e-05	-2.08262	-1.71079
57883201	rs2030945	2.66784e-23	-0.866615	-1.50251	3.73968e-05	-1.82709	-0.672141
57883279	rs117619360	4.72226e-23	-2.55975e-10	-1.7981	0.000138179	-2.55975e-10	-1.19227
57883335	rs2030946	2.67926e-23	-0.866615	-1.49824	3.77075e-05	-1.82709	-0.663867
57883372	rs72802577	3.64799e-23	-2.05621	-6.53997e-10	0.000112203	-1.4005	-6.53997e-10
57883483	rs74519102	4.70369e-23	-2.55975e-10	-1.80204	0.000134501	-2.55975e-10	-1.21924
57883787	rs79207120	4.69938e-23	-2.55975e-10	-1.80296	0.00012958	-2.55975e-10	-1.25651
57883929	rs820770	7.48908e-24	-2.02083	-1.6187	2.44765e-05	-1.9405	-0.982602
57884012	rs144924630	1.26523e-22	-0.812548	-6.53997e-10	6.95411e-05	-1.8789	-6.53997e-10
57884061	rs114076013	5.12887e-23	-1.7155	-6.53997e-10	0.000372485	-0.200619	-6.53997e-10
57884111	rs7608173	1.12397e-23	-2.02701	-1.20652	1.52124e-05	-2.07283	-1.32588
57884260	rs17049026	4.70309e-23	-2.55975e-10	-1.80217	0.000124334	-2.55975e-10	-1.29784
57884390	rs820769	1.50897e-23	-1.72788	-1.21108	4.93713e-05	-1.11588	-1.10557
57884430	rs13028428	1.13869e-23	-2.03333	-1.18718	1.54201e-05	-2.07657	-1.30857
57884675	rs2311732	1.39752e-23	-1.21678	-1.79891	1.00698e-05	-2.08516	-1.72611
57884793	rs2311731	2.38388e-23	-0.903405	-1.57826	3.32711e-05	-1.7519	-0.864224
57885265	rs13035025	3.04088e-23	-0.736776	-1.50147	3.67784e-05	-1.91477	-0.601139
57885477	rs12713356	2.23552e-23	-0.973261	-1.57265	3.81655e-05	-1.71107	-0.767809
57885858	rs73941623	6.05057e-24	-2.09498	-1.75785	1.04577e-05	-2.06483	-1.70865
57886190	rs61174769	2.04326e-23	-0.927172	-1.70867	2.87887e-05	-1.70456	-1.05627
57886284	rs56113430	1.98502e-23	-0.95609	-1.70867	2.9284e-05	-1.6875	-1.05627
57886390	rs60687487	6.1527e-24	-2.09777	-1.73831	1.03171e-05	-2.05287	-1.73414
57886839	rs114697149	3.53948e-23	-2.08641	-6.53997e-10	9.81857e-05	-1.53395	-6.53997e-10
57886911	rs11681249	1.32933e-23	-1.26722	-1.79849	1.00311e-05	-2.09078	-1.72434
57886959	rs114172395	3.53948e-23	-2.08641	-6.53997e-10	9.81857e-05	-1.53395	-6.53997e-10
57887087	rs11125725	1.31334e-23	-1.27961	-1.79821	1.00311e-05	-2.09195	-1.72318
57887162	rs113945575	8.99508e-24	-1.96694	-1.48936	5.12064e-05	-1.3659	-0.819048
57887238	rs141684592	3.79119e-23	-2.01771	-6.53997e-10	8.56921e-05	-1.67005	-6.53997e-10
57887254	rs147179324	5.19062e-23	-2.55975e-10	-1.70354	0.000132502	-2.55975e-10	-1.23422
57887584	rs6758067	1.09313e-23	-1.47146	-1.78989	2.85767e-05	-0.980498	-1.78773
57887612	rs2311730	6.46985e-24	-2.09765	-1.68817	1.68339e-05	-2.09365	-1.20377
57887782	rs2871852	1.36346e-23	-1.24948	-1.79089	9.90684e-06	-2.08978	-1.73781
57888034	rs10496071	5.96967e-24	-2.09574	-1.77055	1.04851e-05	-2.04338	-1.72748
57888163	rs7582505	1.0654e-23	-1.4863	-1.80074	9.88506e-06	-2.09117	-1.73862
57888197	rs7609378	1.07919e-23	-1.47441	-1.79976	9.9541e-06	-2.09284	-1.72999
57888355	rs17049029	6.22869e-23	-2.55975e-10	-1.52122	0.000199005	-2.55975e-10	-0.827486
57888436	rs34252109	4.80008e-23	-2.55975e-10	-1.78176	0.000107712	-2.55975e-10	-1.44135
57888623	rs820783	8.72367e-23	0.595563	-1.77991	2.01542e-05	-2.06529	-1.05211
57888655	rs10496072	8.91353e-24	-1.9374	-1.52801	4.23529e-05	-1.48629	-0.888483
57888979	rs17049030	4.69938e-23	-2.55975e-10	-1.80296	0.000113855	-2.55975e-10	-1.38589
57889066	rs864737	6.90688e-24	-2.03128	-1.68918	1.80823e-05	-2.01043	-1.21545
57889352	rs7586538	1.33492e-23	-1.31003	-1.75149	1.07434e-05	-1.94424	-1.80229
57889500	rs79537108	1.271e-23	-1.31305	-1.79754	3.67437e-05	-0.730782	-1.78607
57889505	rs75340180	3.5542e-23	-2.08226	-6.53997e-10	6.89137e-05	-1.88796	-6.53997e-10
57889673	rs115579415	3.55765e-23	-2.08129	-6.53997e-10	9.5173e-05	-1.56512	-6.53997e-10
57889818	rs72802583	1.31841e-23	-1.32247	-1.75149	1.06547e-05	-1.95252	-1.80229
57889871	rs75751318	4.73764e-23	-2.55975e-10	-1.79485	0.000134715	-2.55975e-10	-1.21765
57889994	rs77111911	4.73764e-23	-2.55975e-10	-1.79485	0.000134715	-2.55975e-10	-1.21765
57890308	rs820784	6.71024e-24	-2.0398	-1.70954	1.81536e-05	-2.02022	-1.20173
57890477	rs62142371	9.12348e-23	-1.13954	-6.53997e-10	6.30294e-05	-1.97721	-6.53997e-10
57890617	rs11681488	5.00782e-23	-0.44799	-1.2914	1.01753e-05	-2.09807	-1.70277
57891032	rs820785	8.29626e-23	0.546066	-1.78065	1.94584e-05	-2.07122	-1.08131
57891493	rs4672219	2.14107e-23	-0.827352	-1.76173	9.29604e-06	-2.09077	-1.80046
57891797	rs4671318	5.98608e-23	-0.42984	-1.13111	1.05921e-05	-2.0984	-1.66231
57891856	rs1094133	1.30993e-22	-0.777835	-6.53997e-10	0.000266292	-0.53622	-6.53997e-10
57892347	rs77767551	2.1558e-23	-0.808368	-1.77386	9.35424e-06	-2.0922	-1.79279
57892465	rs80249421	4.73342e-23	-2.55975e-10	-1.79574	0.000133676	-2.55975e-10	-1.2254
57892489	rs72802584	2.1558e-23	-0.808368	-1.77386	9.35424e-06	-2.0922	-1.79279
57892505	rs820786	1.2287e-22	0.912947	-1.7548	2.36419e-05	-2.01793	-0.939863
57893329	rs139683582	6.34696e-23	-1.50241	-6.53997e-10	0.00011888	-1.3427	-6.53997e-10
57893385	rs820787	1.20448e-22	0.910331	-1.77209	2.25873e-05	-2.02672	-0.976707
57893434	rs141983063	8.34116e-23	-1.22919	-6.53997e-10	0.000135572	-1.21131	-6.53997e-10
57893715	rs7575554	1.07394e-23	-1.48639	-1.79267	1.81745e-05	-2.09242	-1.12837
57893740	rs114491475	5.1184e-23	-1.71755	-6.53997e-10	0.000127343	-1.27393	-6.53997e-10
57893863	rs820788	6.11149e-24	-2.09636	-1.74645	1.43667e-05	-2.09565	-1.36025
57893970	rs1918457	6.77901e-24	-2.04708	-1.69207	2.40109e-05	-2.08147	-0.860837
57894194	rs183348027	5.10874e-23	-1.71944	-6.53997e-10	9.34967e-05	-1.58289	-6.53997e-10
57894257	rs139633168	2.02141e-23	-0.966076	-1.68052	9.32485e-06	-2.09818	-1.78995
57894305	rs180985417	9.98609e-23	-1.0492	-6.53997e-10	8.36404e-05	-1.69429	-6.53997e-10
57894308	rs143333274	6.31295e-23	-0.285945	-1.22184	1.01882e-05	-2.09754	-1.70204
57894350	rs80317134	1.35818e-22	-0.741658	-6.53997e-10	5.68297e-05	-2.08076	-6.53997e-10
57894674	rs702868	6.11593e-24	-2.09837	-1.74371	1.39287e-05	-2.09155	-1.39531
57895028	rs72802588	1.40836e-23	-1.24828	-1.75968	1.03982e-05	-1.98094	-1.79824
57895044	rs73941626	5.89768e-24	-2.0983	-1.78012	1.05715e-05	-2.02297	-1.73968
57895092	rs72802590	2.25378e-23	-0.773299	-1.76448	9.29777e-06	-2.09458	-1.79646
57895384	rs147786471	4.5996e-23	-1.82442	-6.53997e-10	0.00010837	-1.43526	-6.53997e-10
57895438	rs34249794	2.06748e-21	1.98111	-6.53997e-10	0.000173815	-0.962822	-6.53997e-10
57896101	rs143382399	3.03099e-23	-0.527286	-1.71421	9.42995e-06	-2.08608	-1.79084
57896249	rs820789	7.21385e-23	0.365635	-1.74002	2.38036e-05	-2.09091	-0.860068
57896756	rs1460256	6.34537e-24	-2.07644	-1.72882	2.18076e-05	-2.097	-0.941559
57897013	rs72802591	4.06905e-23	-1.94698	-6.53997e-10	7.35498e-05	-1.82285	-6.53997e-10
57897077	rs820790	6.13676e-24	-2.08206	-1.75662	1.38845e-05	-2.09819	-1.39185
57897298	rs13032488	1.43706e-23	-1.6211	-1.36669	0.000126628	-1.83631	0.556746
57897419	rs76661085	2.03813e-21	1.96681	-6.53997e-10	0.000205147	-0.797086	-6.53997e-10
57897622	rs820791	4.02412e-23	-1.95808	-6.53997e-10	6.55178e-05	-1.93849	-6.53997e-10
57897803	rs58220533	9.95317e-24	-1.79812	-1.55697	3.67667e-05	-1.68044	-0.83578
57897886	rs10199564	1.18871e-23	-1.37455	-1.80297	1.45783e-05	-2.0977	-1.34358
57898069	rs820792	7.53673e-23	0.417818	-1.74842	2.24601e-05	-2.08808	-0.920999
57898234	rs72802593	5.96633e-23	-0.342598	-1.22166	1.09175e-05	-2.09328	-1.63717
57898677	rs72802594	2.11558e-23	-0.957489	-1.64357	9.29369e-06	-2.09843	-1.79305
57899062	rs2199271	1.24085e-23	-1.73991	-1.39469	0.000142255	-1.65455	0.491359
57899383	rs820778	8.12346e-23	0.510172	-1.76581	2.1705e-05	-2.07833	-0.964947
57900166	rs75994698	8.50896e-24	-1.72524	-1.78661	2.23388e-05	-1.25137	-1.76312
57900309	rs190740675	4.7157e-23	-2.55975e-10	-1.79949	7.95403e-05	-2.55975e-10	-1.74455
57900921	rs57849110	3.38368e-23	-0.471859	-1.65957	9.81393e-06	-2.04028	-1.79673
57901344	rs702869	7.21848e-23	0.391539	-1.76529	2.20705e-05	-2.09074	-0.935831
57901385	rs10496073	2.15269e-23	-0.959109	-1.62456	9.38547e-06	-2.09838	-1.78328
57901997	rs17049036	3.73915e-23	-0.325018	-1.70652	1.0111e-05	-2.00987	-1.79732
57902013	rs10496074	6.57378e-23	-0.25464	-1.21266	1.02355e-05	-2.09675	-1.6982
57902124	rs73941630	4.72621e-23	-2.55975e-10	-1.79727	7.61249e-05	-2.55975e-10	-1.78844
57902128	rs11691853	3.43558e-23	-0.417416	-1.69879	9.96529e-06	-2.0296	-1.79211
57902400	rs820779	7.03128e-23	0.366943	-1.76696	2.12373e-05	-2.09458	-0.970475
57902621	rs820780	7.67089e-23	0.443944	-1.7569	2.17812e-05	-2.08789	-0.951881
57902644	rs2204626	1.27331e-23	-1.31975	-1.78902	1.74251e-05	-2.09398	-1.16892
57902877	rs17049038	3.6069e-23	-0.425179	-1.64236	9.94415e-06	-2.03108	-1.79275
57903831	rs17049039	4.23059e-23	-0.156333	-1.75172	1.59708e-05	-1.57353	-1.77652
57905132	rs820781	3.32285e-22	1.83457	-1.68155	3.02796e-05	-1.97	-0.740342
57905178	rs11688250	3.9632e-23	-0.298985	-1.67435	1.0354e-05	-2.00561	-1.77783
57905356	rs17207557	2.35896e-23	-0.904508	-1.58766	2.21278e-05	-2.03058	-0.993406
57905393	rs116221011	1.74028e-22	-0.493758	-6.53997e-10	8.34252e-05	-1.69686	-6.53997e-10
57905695	rs1380697	1.19797e-23	-1.37977	-1.78999	1.7493e-05	-2.09872	-1.1603
57905703	rs138754614	4.74914e-23	-2.55975e-10	-1.79243	8.13898e-05	-2.55975e-10	-1.72157
57905759	rs1380698	2.42353e-23	-0.677659	-1.78751	2.16211e-05	-1.746	-1.30115
57905815	rs17812960	2.67288e-23	-0.846878	-1.52036	2.64242e-05	-2.06082	-0.785715
57905906	rs10469877	7.21265e-24	-2.08696	-1.59018	3.37336e-05	-2.05554	-0.546781
57906216	rs1380699	5.27574e-23	0.0556954	-1.74297	2.50432e-05	-1.12142	-1.7788
57906376	rs191603579	1.87837e-22	-0.4174	-6.53997e-10	8.6713e-05	-1.65821	-6.53997e-10
57906836	rs11125726	2.24076e-23	-1.02158	-1.52199	2.48569e-05	-2.01827	-0.889406
57906918	rs1471256	6.59957e-24	-2.06545	-1.70052	2.42633e-05	-2.08849	-0.843363
57907290	rs150510397	1.23801e-22	-2.55975e-10	-0.834298	8.77872e-05	-2.55975e-10	-1.6459
57907297	rs820782	6.28924e-24	-2.04396	-1.77017	1.81903e-05	-1.85046	-1.36947
57907369	rs1460257	1.37427e-23	-1.23956	-1.7929	1.74716e-05	-2.08645	-1.17378
57907600	rs6754038	1.41221e-23	-1.21143	-1.7938	1.70677e-05	-2.08351	-1.20012
57908194	rs2695616	2.79477e-22	1.65569	-1.67574	3.344e-05	-2.00641	-0.604652
57908482	rs28418278	6.47299e-24	-2.08484	-1.7005	2.37143e-05	-2.09837	-0.856363
57908491	rs34604665	1.41658e-23	-1.22152	-1.78062	2.027e-05	-2.08279	-1.02889
57908847	rs55638333	6.55971e-24	-2.00695	-1.76508	1.81003e-05	-1.74543	-1.47946
57909221	rs10518829	3.48623e-23	-0.298574	-1.803	1.15424e-05	-2.09876	-1.57603
57909360	rs10496075	2.061e-23	-1.53286	-1.09434	3.92625e-05	-1.86954	-0.581006
57909478	rs1460258	3.82984e-23	-2.00757	-6.53997e-10	8.86216e-05	-1.63644	-6.53997e-10
57909798	rs1563838	1.31671e-23	-1.27352	-1.80173	4.34855e-05	-1.97036	-0.378029
57909910	rs55985603	8.91349e-24	-2.09865	-1.36676	1.2029e-05	-2.05955	-1.57394
57910478	rs17049053	7.28737e-24	-1.90296	-1.76388	4.3956e-05	-1.00294	-1.33468
57911155	rs7602685	9.64351e-24	-1.74161	-1.64508	3.09593e-05	-0.997315	-1.69083
57911264	rs139220849	2.31094e-20	4.39502	-6.53997e-10	0.00113383	0.912544	-6.53997e-10
57911270	rs10191885	8.49439e-24	-1.7707	-1.74287	5.47663e-05	-0.720393	-1.39735
57911780	rs74999644	9.13367e-24	-1.78239	-1.65862	2.91798e-05	-1.05807	-1.68926
57911833	rs146605118	5.87422e-24	-2.0947	-1.7877	9.55792e-06	-2.06079	-1.80265
57911867	rs17049058	9.65188e-24	-1.76357	-1.62226	2.92548e-05	-1.03613	-1.70864
57912546	rs112623349	8.77561e-24	-1.81287	-1.66812	2.78353e-05	-1.11399	-1.68052
57912777	rs6759349	8.90385e-24	-1.80749	-1.659	2.86074e-05	-1.10402	-1.66313
57913621	rs2061517	1.58822e-23	-1.08678	-1.801	1.28548e-05	-1.83934	-1.72776
57914065	rs57688493	4.5038e-23	-0.150292	-1.69518	4.30395e-05	-0.561897	-1.7968
57914890	rs10208463	4.44903e-23	-0.160667	-1.69704	4.11249e-05	-0.607858	-1.79634
57914905	rs10173805	4.44903e-23	-0.160667	-1.69704	4.11249e-05	-0.607858	-1.79634
57915038	rs7594973	1.33595e-22	0.95809	-1.71626	5.08031e-05	-0.533088	-1.65977
57915126	rs10187352	4.44083e-23	-0.160667	-1.69888	4.11443e-05	-0.607858	-1.79587
57915368	rs13432800	4.61786e-23	-0.12789	-1.69257	4.28567e-05	-0.563713	-1.79924
57915635	rs11679510	4.749e-23	-0.10872	-1.68374	4.57117e-05	-0.501308	-1.79715
57915664	rs13395477	4.51211e-23	-0.144744	-1.69888	4.53916e-05	-0.509618	-1.79587
57916793	rs10180326	5.02832e-23	-0.0427338	-1.69257	5.15578e-05	-0.378871	-1.79924
57916934	rs9789383	1.48272e-22	-2.55975e-10	-0.653928	0.00211168	-2.55975e-10	1.53442
57917012	rs10168059	6.89195e-24	-1.95616	-1.76646	1.08516e-05	-2.0883	-1.64821
57917222	rs9789400	5.62005e-22	2.39237	-1.71383	5.55701e-05	-1.95899	-0.144177
57917820	rs13402858	4.81134e-23	-0.0926014	-1.68681	4.87578e-05	-0.440677	-1.79327
57918077	rs10186336	5.38169e-23	0.0135324	-1.68092	5.3617e-05	-0.344065	-1.79488
57918498	rs10186774	4.87947e-23	-0.0778141	-1.68754	4.96042e-05	-0.427231	-1.78951
57919336	rs77322489	3.57423e-23	-2.07664	-6.53997e-10	6.9263e-05	-1.8829	-6.53997e-10
57919517	rs4672221	3.89018e-23	-0.381745	-1.61019	3.35342e-05	-1.6005	-1.00775
57919823	rs145601303	4.70069e-23	-2.55975e-10	-1.80268	9.95405e-05	-2.55975e-10	-1.52025
57920445	rs74511384	1.33615e-22	-2.55975e-10	-0.758015	0.000719074	-2.55975e-10	0.457149
57920523	rs144787429	6.84091e-23	-2.55975e-10	-1.42747	0.00016377	-2.55975e-10	-1.02235
57920555	rs77934843	3.57389e-23	-2.07673	-6.53997e-10	6.92832e-05	-1.88261	-6.53997e-10
57921232	rs10196493	3.76041e-23	-0.757471	-1.26839	5.47277e-05	-1.51256	-0.60588
57921446	rs12474313	8.64373e-24	-1.8827	-1.61344	3.14943e-05	-0.962184	-1.70883
57921520	rs186462564	1.5882e-22	-0.585204	-6.53997e-10	0.000168795	-0.992129	-6.53997e-10
57921891	rs77961289	4.35084e-22	0.422565	-6.53997e-10	0.000129854	-1.25441	-6.53997e-10
57922033	rs6732639	9.40567e-24	-1.63587	-1.7758	1.61603e-05	-1.53849	-1.79977
57922346	rs17049066	1.62465e-22	1.18063	-1.74314	2.2066e-05	-1.36741	-1.65937
57923006	rs13012916	6.75663e-22	2.50874	-1.64602	7.30581e-05	-1.99891	0.169352
57923110	rs10166717	9.36861e-24	-1.66307	-1.75254	1.619e-05	-1.5335	-1.80292
57923412	rs72804522	9.92376e-23	0.720719	-1.77618	1.61545e-05	-1.75849	-1.58012
57924300	rs13394969	8.32383e-24	-1.86686	-1.66699	2.68386e-05	-1.1591	-1.67187
57924952	rs13395805	7.87321e-24	-1.82555	-1.76396	1.10899e-05	-2.08981	-1.62497
57925135	rs77798286	5.3896e-23	-2.55975e-10	-1.66592	7.70621e-05	-2.55975e-10	-1.7762
57925603	rs7563127	1.68423e-23	-1.04938	-1.7797	1.29518e-05	-1.76228	-1.79731
57925805	rs35172567	5.98165e-22	2.47201	-1.73112	4.79888e-05	-2.00323	-0.246619
57925889	rs11125727	4.88106e-23	-0.0670857	-1.69794	3.7855e-05	-1.7481	-0.738954
57926455	rs80243686	4.15534e-23	-1.926	-6.53997e-10	0.000226601	-0.697623	-6.53997e-10
57926859	rs72804525	1.30803e-22	0.979155	-1.75844	1.68272e-05	-1.66501	-1.6328
57927042	rs10207248	5.8297e-24	-2.09868	-1.79133	9.4064e-06	-2.07978	-1.79965
57927107	rs72804527	3.68581e-23	-2.0459	-6.53997e-10	5.58383e-05	-2.09836	-6.53997e-10
57928260	rs13409341	1.79919e-23	-0.990223	-1.77283	1.30716e-05	-1.75083	-1.79955
57929045	rs10190650	7.08036e-24	-1.89824	-1.79741	3.37993e-05	-1.18565	-1.41472
57929795	rs12997934	3.41348e-23	-0.324987	-1.79767	4.15289e-05	-1.34142	-1.05301
57929951	rs13427078	8.16625e-24	-1.89694	-1.65603	2.53932e-05	-1.2411	-1.64523
57930015	rs10193760	9.15355e-23	0.60111	-1.73736	2.05866e-05	-1.84974	-1.24644
57930283	rs192743675	1.052e-22	-2.55975e-10	-0.997109	0.000112512	-2.55975e-10	-1.39776
57930733	rs12105506	8.91776e-24	-1.70891	-1.75602	1.41341e-05	-1.66952	-1.8027
57930971	rs1350691	2.3818e-22	0.44997	-0.629918	9.9811e-05	-1.91463	0.397097
57931347	rs35577149	2.94378e-21	4.13219	-1.79772	2.06901e-05	-2.08849	-1.00267
57931406	rs11674034	1.21527e-22	0.946908	-1.79975	4.60473e-05	-0.507098	-1.78405
57931576	rs187470710	4.48795e-23	-1.84899	-6.53997e-10	5.62084e-05	-2.09175	-6.53997e-10
57931652	rs11690473	1.10264e-22	0.688621	-1.63872	1.43756e-05	-1.68667	-1.76861
57931766	rs2871779	3.54027e-23	-0.283607	-1.80258	3.9745e-05	-1.31688	-1.12145
57932318	rs17227355	1.26403e-22	0.987478	-1.80098	4.65702e-05	-0.492625	-1.78723
57932333	rs11691978	1.07007e-23	-1.69776	-1.5849	7.99151e-05	-0.035172	-1.70468
57932820	rs6740359	2.66087e-21	4.02716	-1.79373	2.57752e-05	-2.07998	-0.791426
57933578	rs147225533	4.00231e-23	-1.96352	-6.53997e-10	5.9173e-05	-2.04035	-6.53997e-10
57933828	rs17813526	3.8874e-23	-1.99265	-6.53997e-10	6.7768e-05	-1.90472	-6.53997e-10
57933838	rs72804529	1.08167e-22	0.63231	-1.6016	1.38511e-05	-1.70961	-1.78284
57933881	rs3732135	7.30832e-24	-1.86641	-1.79755	3.89266e-05	-1.11906	-1.34007
57934055	rs13026414	2.31188e-21	3.88918	-1.79634	2.58186e-05	-2.07628	-0.793442
57934120	rs2871780	7.6921e-23	0.433719	-1.74392	3.02442e-05	-1.69711	-1.01441
57934621	rs10192425	6.67651e-24	-1.96094	-1.79344	1.50206e-05	-2.07849	-1.3329
57934977	rs142585662	7.94178e-24	-2.02933	-1.55151	2.1243e-05	-1.33967	-1.72512
57935537	rs77810637	1.30025e-23	-1.41268	-1.67516	2.78288e-05	-0.993894	-1.80085
57935873	rs6731365	2.2857e-23	-0.905309	-1.61841	1.43523e-05	-1.67132	-1.78558
57935976	rs116908661	4.70456e-23	-2.55975e-10	-1.80186	8.33829e-05	-2.55975e-10	-1.69737
57936438	rs34793921	1.47359e-22	1.1426	-1.8027	5.24312e-05	-0.362143	-1.79917
57936560	rs1380696	4.3382e-23	-1.88293	-6.53997e-10	8.46908e-05	-1.68181	-6.53997e-10
57936964	rs17227629	1.0019e-21	1.25668	-6.53997e-10	6.18003e-05	-1.99691	-6.53997e-10
57937373	rs17227657	1.29781e-22	1.01474	-1.80187	4.30205e-05	-0.560135	-1.799
57937744	rs11125728	2.94747e-23	-0.485248	-1.78419	3.19853e-05	-1.13374	-1.52179
57938350	rs746274	2.68663e-23	-0.584387	-1.77771	3.06247e-05	-1.15731	-1.5417
57938354	rs746275	2.481e-23	-0.661817	-1.77991	3.28498e-05	-1.09444	-1.53443
57938819	rs76901538	7.86647e-23	-1.28778	-6.53997e-10	5.68294e-05	-2.08076	-6.53997e-10
57939866	rs60871650	1.3099e-23	-1.49869	-1.58175	1.94132e-05	-1.3828	-1.77206
57940047	rs4672222	4.7386e-23	-2.55975e-10	-1.79465	0.000113059	-2.55975e-10	-1.3929
57940446	rs2276680	1.05444e-23	-1.73558	-1.5618	4.31277e-05	-0.626355	-1.73029
57940769	rs7572903	5.77916e-24	-2.09648	-1.80224	9.22502e-06	-2.09601	-1.80289
57940777	rs79510335	4.75097e-23	-2.55975e-10	-1.79204	8.90467e-05	-2.55975e-10	-1.63165
57941185	rs11885093	3.01847e-19	8.71487	-1.75017	2.22591e-05	-1.38261	-1.63545
57941287	rs1380703	2.80447e-19	8.54209	-1.65093	1.54342e-05	-1.58404	-1.8002
57941416	rs6712575	1.43218e-23	-2.04093	-0.950257	2.31289e-05	-2.09358	-0.886149
57941470	rs6712687	9.25283e-23	0.550846	-1.67631	2.06566e-05	-1.92459	-1.16819
57941515	rs13386412	8.15216e-24	-2.0698	-1.4849	9.84546e-06	-2.03081	-1.80299
57941597	rs12612495	1.05799e-23	-2.06616	-1.22786	2.71364e-05	-1.17846	-1.64148
57942020	rs112687944	4.77874e-23	-2.55975e-10	-1.78621	7.50417e-05	-2.55975e-10	-1.80277
57942021	rs12612649	1.40293e-23	-1.26349	-1.74834	2.0705e-05	-2.09876	-0.991679
57942241	rs75545859	6.22805e-20	5.13579	0.250637	7.94421e-05	-0.355275	-1.39051
57942325	rs7606466	3.34243e-15	15.9358	0.341222	1.8683e-05	-1.53122	-1.66198
57942987	rs10496076	1.27307e-09	23.1214	6.00585	1.09153e-05	-2.08752	-1.64313
57943044	rs10496077	1.03355e-22	-1.7388	0.723996	5.05178e-05	-0.734885	-1.46361
57943078	rs17228035	4.16925e-23	-1.92265	-6.53997e-10	7.95327e-05	-1.74465	-6.53997e-10
57943233	rs34661292	3.75618e-23	-2.02699	-6.53997e-10	5.58494e-05	-2.09816	-6.53997e-10
57943567	rs2125924	4.84088e-14	18.2729	0.677057	2.38966e-05	-1.62748	-1.3196
57943869	rs55950043	1.16884e-22	-0.891792	-6.53997e-10	5.58299e-05	-2.09851	-6.53997e-10
57945275	rs78658236	5.88438e-23	-1.57809	-6.53997e-10	5.64747e-05	-2.08702	-6.53997e-10
57945397	rs79834223	3.70001e-23	-2.04206	-6.53997e-10	0.00017506	-0.955686	-6.53997e-10
57945522	rs6720888	2.42294e-09	23.8113	5.95947	1.10552e-05	-2.07443	-1.64348
57946653	rs7563000	3.64673e-22	0.246025	-6.53997e-10	5.60985e-05	-2.09371	-6.53997e-10
57947361	rs114524821	5.80843e-21	3.01409	-6.53997e-10	0.000294988	-0.433881	-6.53997e-10
57947440	rs13402331	1.54774e-09	23.136	6.18661	1.06625e-05	-2.09734	-1.65674
57948003	rs17049085	6.97425e-23	-1.88921	0.481047	8.97107e-05	-0.0754728	-1.54875
57948635	rs13418015	1.77709e-09	22.976	6.48474	1.02697e-05	-2.09764	-1.69398
57950104	rs10180540	7.98196e-24	-1.95188	-1.62391	1.51501e-05	-1.74838	-1.65443
57950346	rs4671319	6.38574e-14	18.8364	0.390586	2.68545e-05	-1.54321	-1.28718
57951208	rs10196378	4.70137e-09	23.8113	6.62234	1.04091e-05	-2.07443	-1.7037
57952795	rs137946629	4.07434e-23	-1.94568	-6.53997e-10	7.30848e-05	-1.82919	-6.53997e-10
57952870	rs2290867	3.56419e-09	23.2191	6.93763	9.8695e-06	-2.09665	-1.73472
57953600	rs58218705	8.27077e-23	-2.07291	0.835246	9.33987e-05	-0.547032	-1.03691
57954477	rs72804536	3.77839e-22	0.281493	-6.53997e-10	0.00015531	-1.07539	-6.53997e-10
57955445	rs146760493	4.82964e-23	-2.55975e-10	-1.77562	0.000122188	-2.55975e-10	-1.31526
57956088	rs13025126	6.20697e-20	6.43625	-1.05321	2.5895e-05	-1.99699	-0.869775
57956891	rs10196100	1.19723e-20	3.45904	0.27833	3.78469e-05	-1.13078	-1.35648
57957572	rs10186791	2.02815e-09	22.8943	6.69865	1.03535e-05	-2.09683	-1.68666
57958349	rs72618691	1.27026e-20	-1.8302	5.62678	9.74615e-06	-2.09539	-1.74855
57959287	rs55873931	6.88177e-23	-1.72217	0.300656	4.10854e-05	-0.766701	-1.63846
57959552	rs72804538	4.8072e-23	-1.78027	-6.53997e-10	6.70987e-05	-1.91465	-6.53997e-10
57961229	rs41335055	1.04158e-23	-1.97951	-1.33013	1.27136e-05	-1.79183	-1.78632
57961424	rs12463563	2.27031e-23	-0.743135	-1.78734	1.20457e-05	-2.08273	-1.54939
57961602	rs13011472	8.40267e-13	21.8127	-0.00870881	3.66106e-05	-0.931604	-1.58887
57961970	rs139401366	5.79879e-23	-1.59274	-6.53997e-10	0.000151775	-1.09842	-6.53997e-10
57962055	rs72804540	3.35503e-22	0.162656	-6.53997e-10	5.76355e-05	-2.06668	-6.53997e-10
57962845	rs151014335	7.16381e-23	-2.55975e-10	-1.38135	7.66799e-05	-2.55975e-10	-1.78118
57964688	rs72804541	4.58768e-23	-1.82702	-6.53997e-10	5.87248e-05	-2.04795	-6.53997e-10
57967563	rs6709720	3.81897e-08	25.0488	7.47956	1.00536e-05	-2.07649	-1.73639
57969079	rs62142403	3.61581e-23	-2.06507	-6.53997e-10	6.04898e-05	-2.01834	-6.53997e-10
57969774	rs147592685	5.29305e-23	-2.55975e-10	-1.684	0.000111897	-2.55975e-10	-1.40323
57969861	rs72804543	1.10338e-22	-0.949431	-6.53997e-10	5.58169e-05	-2.09874	-6.53997e-10
57970078	rs72804544	8.66659e-23	-1.19091	-6.53997e-10	5.66145e-05	-2.08455	-6.53997e-10
57970481	rs138201889	8.34854e-23	-1.2283	-6.53997e-10	5.5933e-05	-2.09666	-6.53997e-10
57970943	rs6722461	1.69317e-09	22.377	7.03542	1.12903e-05	-2.00669	-1.69018
57971060	rs115805563	7.9802e-23	-1.27343	-6.53997e-10	5.58407e-05	-2.09831	-6.53997e-10
57971343	rs2125925	1.75395e-07	26.5885	7.46436	1.05097e-05	-2.02821	-1.74031
57972610	rs147440053	1.53692e-22	-2.55975e-10	-0.618023	0.00011134	-2.55975e-10	-1.40823
57972611	rs17049105	1.23185e-22	-1.74348	0.904187	4.76507e-05	-0.65396	-1.60296
57972834	rs13002041	4.3343e-08	25.3895	7.26541	1.02891e-05	-2.06998	-1.71975
57973344	rs3886275	4.00063e-08	25.3114	7.26347	1.03195e-05	-2.07245	-1.71433
57973452	rs717817	3.50691e-08	25.2246	7.21847	1.0339e-05	-2.07507	-1.70982
57973818	rs7557715	6.6387e-08	23.5529	9.52843	9.9743e-06	-2.05267	-1.76813
57974429	rs7567497	3.17598e-08	24.9826	7.36139	1.01576e-05	-2.08168	-1.72092
57974646	rs72804548	7.68552e-22	-1.7656	2.75713	4.28887e-05	-0.608281	-1.75393
57974788	rs79333307	2.6557e-20	4.59898	-0.0649033	4.74961e-05	-0.771509	-1.48866
57975170	rs11125729	4.5425e-08	25.3114	7.3905	1.01999e-05	-2.07245	-1.72598
57975524	rs11679364	3.52905e-08	25.2083	7.24107	1.01736e-05	-2.07891	-1.72211
57975714	rs57681866	7.58842e-24	-2.09758	-1.52877	1.10013e-05	-1.99673	-1.72607
57978543	rs17049110	1.10712e-22	-1.79457	0.848526	4.52537e-05	-0.690653	-1.61788
57978620	rs17049112	1.12484e-22	-1.7586	0.828442	4.17954e-05	-0.764871	-1.62316
57978858	rs1460255	9.17325e-08	23.9633	9.44138	1.01175e-05	-2.03883	-1.76772
57979040	rs114128780	5.55939e-23	-1.6349	-6.53997e-10	0.000142986	-1.15807	-6.53997e-10
57979350	rs79454476	2.53871e-20	4.56637	-0.0773464	4.57617e-05	-0.803431	-1.49394
57980405	rs17049113	1.04424e-22	-1.76791	0.763395	4.17394e-05	-0.774412	-1.61496
57980955	rs10204616	2.43846e-08	24.6327	7.44703	1.01217e-05	-2.09111	-1.71502
57981366	rs77225761	3.60103e-23	-2.06917	-6.53997e-10	5.68576e-05	-2.08027	-6.53997e-10
57981912	rs12470174	1.81572e-23	-1.03824	-1.71567	1.09767e-05	-2.09871	-1.62633
57982079	rs4528741	5.50407e-23	-2.55975e-10	-1.6449	8.43511e-05	-2.55975e-10	-1.68583
57982530	rs72804553	9.13543e-23	-1.13823	-6.53997e-10	5.58263e-05	-2.09857	-6.53997e-10
57982644	rs34964074	6.87798e-23	-1.42207	-6.53997e-10	5.94237e-05	-2.03612	-6.53997e-10
57983023	rs114587416	4.59544e-23	-1.82533	-6.53997e-10	5.79882e-05	-2.06058	-6.53997e-10
57985001	rs76108057	4.98812e-23	-2.55975e-10	-1.74333	9.60493e-05	-2.55975e-10	-1.55595
57987201	rs12997222	1.22417e-07	26.1771	7.51614	1.05362e-05	-2.04962	-1.71638
57987593	rs11682175	7.13012e-13	21.6196	0.0201465	6.49576e-05	-0.391101	-1.55598
57987808	rs67973994	8.77388e-23	-1.68084	0.502228	3.9332e-05	-0.811323	-1.63745
57988194	rs11688767	5.3353e-13	20.8645	0.485259	2.65111e-05	-1.18388	-1.65937
57988502	rs56403013	8.29009e-23	-1.75872	0.523392	4.14476e-05	-0.764636	-1.63175
57988534	rs34021154	3.93155e-23	-1.98136	-6.53997e-10	7.04326e-05	-1.86616	-6.53997e-10
57988918	rs6545662	1.52471e-22	-2.55975e-10	-0.626001	0.000334504	-2.55975e-10	-0.308165
57989936	rs35442738	7.16134e-23	-1.78423	0.402536	4.60103e-05	-0.5982	-1.69375
57990004	rs76456440	3.05526e-22	-2.55975e-10	0.0690603	9.76302e-05	-2.55975e-10	-1.53963
57991535	rs17815124	1.32739e-18	8.51293	-0.0671765	0.00376763	2.38131	-0.26792
57991640	rs79850802	5.43682e-23	-1.6572	-6.53997e-10	5.64388e-05	-2.08766	-6.53997e-10
57992112	rs13032423	9.42744e-13	21.0497	0.869376	2.74714e-05	-1.35586	-1.45181
57992368	rs6719624	8.19611e-23	-1.75872	0.511991	4.09238e-05	-0.764636	-1.64447
57992635	rs17049114	7.70758e-23	-2.01318	0.704998	6.88291e-05	-0.691776	-1.19741
57992662	rs142366521	4.04591e-23	-1.95268	-6.53997e-10	5.59522e-05	-2.09632	-6.53997e-10
57992815	rs17049116	1.19459e-22	-2.55975e-10	-0.870006	7.79668e-05	-2.55975e-10	-1.76453
57993568	rs12990792	2.74817e-08	24.7067	7.49265	1.00274e-05	-2.09312	-1.72237
57993643	rs10496078	1.11498e-08	23.9461	7.35113	1.01099e-05	-2.0987	-1.7086
57993668	rs115475327	5.14014e-23	-1.71331	-6.53997e-10	5.63482e-05	-2.08927	-6.53997e-10
57993953	rs140687059	6.68103e-23	-1.45112	-6.53997e-10	0.000772661	0.529025	-6.53997e-10
57995348	rs13016665	2.22699e-17	8.91516	2.35062	1.79638e-05	-1.79415	-1.4383
57995549	rs148886218	3.26815e-22	-2.55975e-10	0.136418	0.000222699	-2.55975e-10	-0.714996
57995586	rs7561842	6.76668e-08	25.6989	7.40154	1.03982e-05	-2.06866	-1.71052
57995852	rs7588492	1.61917e-08	24.2479	7.42238	1.01363e-05	-2.09761	-1.70708
57997136	rs10496079	5.58722e-08	25.452	7.4569	1.02058e-05	-2.07625	-1.72161
57997210	rs4316929	4.34132e-23	-0.0870366	-1.79518	1.81445e-05	-2.05873	-1.16372
57998040	rs11695135	4.6307e-19	8.29484	-0.902183	2.06124e-05	-2.08858	-1.00634
57999154	rs76769854	2.25569e-22	-2.55975e-10	-0.234347	0.000155977	-2.55975e-10	-1.07111
57999480	rs17229404	1.33911e-22	-0.7558	-6.53997e-10	5.60054e-05	-2.09537	-6.53997e-10
57999642	rs10204882	8.95496e-20	6.13065	-0.381076	3.3151e-05	-0.83105	-1.78869
57999969	rs184748161	1.65152e-22	-0.546106	-6.53997e-10	0.000107494	-1.44338	-6.53997e-10
58000421	rs75960077	8.53849e-24	-2.09734	-1.41105	1.83027e-05	-1.44732	-1.76644
58000824	rs77678709	8.58523e-24	-2.08908	-1.41385	1.66724e-05	-1.54148	-1.76558
58001448	rs79670487	6.05271e-23	-1.54988	-6.53997e-10	7.28457e-05	-1.83247	-6.53997e-10
58001502	rs189636053	8.72051e-23	-2.55975e-10	-1.18471	9.51726e-05	-2.55975e-10	-1.56512
58002220	rs80266600	8.68979e-23	-2.55975e-10	-1.18824	0.000102328	-2.55975e-10	-1.49263
58002818	rs10865304	9.85625e-08	26.0794	7.39713	1.04389e-05	-2.06754	-1.70773
58002882	rs6754296	9.94238e-23	-1.69283	0.639243	4.61434e-05	-0.637073	-1.65199
58005792	rs6730037	8.58747e-08	25.846	7.49265	1.0267e-05	-2.06951	-1.72237
58006076	rs114558169	4.99942e-23	-1.74107	-6.53997e-10	6.96198e-05	-1.87777	-6.53997e-10
58006573	rs74338168	5.30225e-19	7.52808	-6.53997e-10	0.00408956	2.19538	-6.53997e-10
58006624	rs11898858	8.14572e-08	25.9347	7.35113	1.044e-05	-2.06657	-1.7086
58006824	rs144914935	5.09387e-23	-2.55975e-10	-1.72235	0.000105017	-2.55975e-10	-1.4667
58007475	rs12713358	8.72736e-08	25.846	7.50881	1.02434e-05	-2.06951	-1.72468
58007759	rs6737913	7.32373e-08	25.7663	7.41317	1.03663e-05	-2.07203	-1.71022
58007772	rs114998139	9.17529e-23	-1.76963	0.635749	5.32707e-05	-0.479686	-1.66574
58007905	rs112345168	1.92567e-08	22.4349	9.40876	9.55018e-06	-2.09345	-1.77081
58008155	rs6756221	2.87311e-08	24.6892	7.55458	9.94318e-06	-2.09511	-1.72882
58008872	rs4296411	6.19197e-08	25.5985	7.41317	1.03151e-05	-2.07698	-1.71022
58008875	rs13388489	3.96471e-20	5.07574	-0.140942	5.35948e-05	-0.605124	-1.53424
58008891	rs138749319	1.08672e-22	-0.964639	-6.53997e-10	7.69726e-05	-1.77737	-6.53997e-10
58009423	rs72804566	5.61039e-23	-1.62577	-6.53997e-10	6.69912e-05	-1.91625	-6.53997e-10
58009453	rs11694293	2.57494e-22	-0.101979	-6.53997e-10	5.8958e-05	-2.04399	-6.53997e-10
58009568	rs146260947	4.79569e-23	-2.55975e-10	-1.78267	8.62209e-05	-2.55975e-10	-1.6639
58010040	rs6761347	8.26152e-08	25.9347	7.36525	1.04741e-05	-2.06657	-1.70535
58010233	rs28489098	1.29836e-20	4.13217	-0.313697	8.64034e-05	-0.0609135	-1.60087
58010688	rs78531773	1.44973e-22	-2.55975e-10	-0.676428	9.28127e-05	-2.55975e-10	-1.59023
58011697	rs1568450	7.14121e-08	25.7663	7.38793	1.03928e-05	-2.07203	-1.70767
58012621	rs143407641	4.86865e-23	-2.55975e-10	-1.76757	9.48421e-05	-2.55975e-10	-1.5686
58012714	rs1568451	1.72547e-23	-1.0341	-1.7708	1.91848e-05	-2.08685	-1.07985
58012833	rs1568452	1.61324e-19	7.09058	-0.752381	1.75739e-05	-2.08407	-1.17033
58014372	rs188216027	4.79569e-23	-2.55975e-10	-1.78267	8.62209e-05	-2.55975e-10	-1.6639
58014723	rs13026612	3.082e-08	25.0917	7.22227	1.03344e-05	-2.09191	-1.69343
58014831	rs13026830	5.72021e-08	25.6626	7.26978	1.04052e-05	-2.07992	-1.69859
58015810	rs142896102	3.52115e-23	-2.0916	-6.53997e-10	0.000144982	-1.14421	-6.53997e-10
58016412	rs10166481	1.85183e-07	25.9993	8.10784	9.67757e-06	-2.07015	-1.78085
58016879	rs12991325	9.55627e-08	25.4398	8.00581	9.56098e-06	-2.08394	-1.77919
58017224	rs11676055	9.70782e-08	25.3369	8.12446	9.49972e-06	-2.08747	-1.78208
58017535	rs118017679	3.34513e-22	-2.55975e-10	0.159701	0.000135244	-2.55975e-10	-1.21373
58019228	rs76277745	2.77202e-21	2.44842	-0.174067	1.40561e-05	-2.07915	-1.3986
58019576	rs35487577	4.5502e-23	-0.161392	-1.67383	1.18622e-05	-1.97327	-1.67419
58019903	rs1589407	1.97945e-07	25.9993	8.17449	9.64413e-06	-2.07015	-1.78431
58021065	rs72804571	6.11116e-23	-2.05961	0.519337	9.79718e-05	-0.227781	-1.30835
58021528	rs2090793	9.8604e-08	25.1815	8.29543	9.40691e-06	-2.08703	-1.79234
58021882	rs4672223	1.97998e-07	25.8547	8.31933	9.53457e-06	-2.07279	-1.7931
58023009	rs6545663	1.0503e-07	25.1941	8.34592	9.37267e-06	-2.0891	-1.79392
58023134	rs6545664	1.32917e-07	25.5278	8.24774	9.48232e-06	-2.08182	-1.78956
58023218	rs6545665	1.21478e-07	25.4159	8.26963	9.44579e-06	-2.08581	-1.78944
58025594	rs17826430	1.20232e-18	8.34678	-6.53997e-10	0.00442223	2.27359	-6.53997e-10
58025937	rs2717048	1.37652e-07	25.4159	8.39462	9.41608e-06	-2.08581	-1.79259
58026312	rs2683614	1.16511e-07	25.2492	8.39462	9.38439e-06	-2.08918	-1.79259
58026655	rs10496080	6.04777e-20	5.14867	0.208384	6.85199e-05	-0.501734	-1.39196
58027337	rs954593	3.08111e-07	26.1468	8.46947	9.63932e-06	-2.06013	-1.79484
58027493	rs2683615	1.25529e-07	25.273	8.44538	9.385e-06	-2.08756	-1.79414
58027748	rs13430437	3.90115e-20	5.15	-0.231359	0.000145449	0.445877	-1.58686
58027828	rs77632983	2.61269e-22	-0.0874239	-6.53997e-10	6.8447e-05	-1.89476	-6.53997e-10
58029645	rs2717066	1.85661e-19	7.02458	-0.545877	1.38767e-05	-2.09683	-1.39378
58030962	rs2717071	2.77055e-07	26.014	8.49599	9.61001e-06	-2.07089	-1.78712
58031249	rs1851138	2.02052e-23	-0.875658	-1.77138	2.01931e-05	-2.08381	-1.03166
58032029	rs1474215	2.28396e-07	25.8691	8.44777	9.61512e-06	-2.07231	-1.78516
58032530	rs2717075	2.14559e-07	25.8307	8.4237	9.59633e-06	-2.07529	-1.78414
58032553	rs2683620	3.17412e-07	26.273	8.373	9.78043e-06	-2.05853	-1.7819
58032759	rs2683619	2.4141e-07	25.9993	8.373	9.6674e-06	-2.07015	-1.7819
58033361	rs2683618	3.57336e-12	21.3773	1.87424	2.19333e-05	-1.35123	-1.68158
58033733	rs34848729	5.11439e-23	-1.71833	-6.53997e-10	5.60017e-05	-2.09543	-6.53997e-10
58034024	rs17049132	5.75281e-23	-2.07123	0.470525	0.000106777	-0.139432	-1.31064
58034538	rs190014533	7.71258e-23	-1.30754	-6.53997e-10	6.15044e-05	-2.00171	-6.53997e-10
58035088	rs74592516	7.32598e-23	-2.55975e-10	-1.35896	0.000101525	-2.55975e-10	-1.50051
58035491	rs2717018	1.51411e-07	25.5039	8.40192	9.50083e-06	-2.08383	-1.7856
58035555	rs2683616	1.25652e-07	25.4398	8.27955	9.55163e-06	-2.08394	-1.78017
58036044	rs2683628	3.09551e-07	25.6733	8.94764	9.44104e-06	-2.07708	-1.79867
58036943	rs137942666	1.38147e-22	-2.55975e-10	-0.724655	8.2673e-05	-2.55975e-10	-1.70592
58037369	rs2683629	2.76885e-07	25.6626	8.8468	9.43567e-06	-2.07992	-1.7964
58037954	rs187664057	4.8388e-23	-2.55975e-10	-1.77372	9.12543e-05	-2.55975e-10	-1.60717
58038400	rs75458664	1.87284e-20	4.18482	-6.53997e-10	0.000802563	0.566996	-6.53997e-10
58039357	rs2953439	2.71209e-07	25.7422	8.74646	9.51255e-06	-2.07454	-1.79366
58039682	rs72804575	3.5093e-23	-2.09497	-6.53997e-10	0.000451049	-0.00923896	-6.53997e-10
58039826	rs142687393	7.83804e-24	-2.09744	-1.49655	1.42008e-05	-1.74236	-1.72515
58040174	rs66490669	5.58188e-07	23.9219	11.2886	1.18991e-05	-2.06189	-1.58246
58040729	rs7598169	3.90122e-07	25.751	9.10126	9.41285e-06	-2.07754	-1.80119
58041482	rs2953441	1.75865e-07	25.8366	8.21895	9.72911e-06	-2.06986	-1.77583
58041936	rs2717046	1.5735e-19	7.12334	-0.810087	1.87085e-05	-2.07973	-1.1121
58042241	rs1402398	6.5287e-08	25.5278	7.53681	1.03335e-05	-2.08182	-1.7036
58043033	rs78113195	1.93941e-23	-0.97574	-1.71227	1.08888e-05	-2.09829	-1.6348
58043328	rs140749633	5.90872e-23	-1.57396	-6.53997e-10	5.59568e-05	-2.09624	-6.53997e-10
58043909	rs76895776	6.55933e-19	7.74084	-6.53997e-10	0.00299758	1.88474	-6.53997e-10
58044158	rs80289935	4.58493e-23	-1.82762	-6.53997e-10	6.34362e-05	-1.97078	-6.53997e-10
58044220	rs2717055	1.31537e-07	25.6071	8.15797	9.65056e-06	-2.0798	-1.774
58044533	rs59098844	2.24851e-07	24.0044	10.2968	1.1148e-05	-2.05872	-1.65084
58045395	rs1402399	3.29736e-07	25.9106	8.77353	9.55473e-06	-2.06933	-1.79445
58046299	rs138508286	1.62945e-22	-2.55975e-10	-0.559563	9.49117e-05	-2.55975e-10	-1.56787
58046683	rs2717054	1.75147e-07	25.9434	8.10798	9.77246e-06	-2.07001	-1.77123
58046995	rs2683621	1.4934e-07	25.6866	8.20545	9.64701e-06	-2.07767	-1.7765
58047101	rs2717053	1.97725e-07	25.9434	8.22923	9.70938e-06	-2.07001	-1.77771
58047263	rs2717052	1.9302e-07	25.9194	8.22923	9.68383e-06	-2.07265	-1.77771
58047936	rs79164773	4.07172e-22	0.356261	-6.53997e-10	6.09755e-05	-2.01034	-6.53997e-10
58048221	rs1915459	5.92237e-10	19.2195	9.14243	1.093e-05	-1.93275	-1.79655
58049399	rs76955924	8.88352e-23	-2.55975e-10	-1.16619	0.000117275	-2.55975e-10	-1.35629
58049491	rs76385397	9.24469e-23	-2.55975e-10	-1.12634	7.94275e-05	-2.55975e-10	-1.74597
58049605	rs2717050	6.47793e-10	19.2846	9.16702	1.0987e-05	-1.92696	-1.79713
58049901	rs2717049	6.32054e-10	19.2846	9.14243	1.09934e-05	-1.92696	-1.79655
58050256	rs77876353	3.58605e-19	7.18129	-0.0442901	0.00170115	1.66844	-0.350195
58050328	rs72804581	1.00029e-22	-1.67505	0.627536	4.31585e-05	-0.670251	-1.68568
58050936	rs1949613	3.6844e-10	19.6031	8.28422	1.14905e-05	-1.91446	-1.76484
58051437	rs2717047	8.05261e-10	19.6688	9.00042	1.12438e-05	-1.90836	-1.79263
58051769	rs12185644	5.95222e-10	19.327	9.03999	1.10631e-05	-1.92165	-1.79556
58052499	rs2683625	4.84984e-10	19.2379	8.92425	1.11103e-05	-1.92281	-1.79013
58053121	rs2947348	5.64899e-10	19.2379	9.07678	1.10689e-05	-1.92281	-1.79387
58053413	rs116939424	6.11781e-23	-2.55975e-10	-1.53919	8.09351e-05	-2.55975e-10	-1.72717
58053706	rs2953443	5.63414e-10	19.2379	9.07415	1.10587e-05	-1.92281	-1.79479
58054243	rs10187670	7.6957e-24	-2.08819	-1.52412	1.17484e-05	-1.93011	-1.72699
58054447	rs2953444	2.99205e-22	0.0481542	-6.53997e-10	5.70342e-05	-2.07716	-6.53997e-10
58056155	rs10181653	8.11806e-24	-2.01484	-1.54404	1.3095e-05	-1.85038	-1.69821
58056991	rs58173631	6.44148e-21	3.5529	-0.435365	7.1578e-05	-0.194386	-1.65564
58057558	rs13030443	5.69429e-23	-1.61093	-6.53997e-10	5.73384e-05	-2.07184	-6.53997e-10
58058069	rs2683630	2.13661e-07	26.2564	7.99377	1.01774e-05	-2.05402	-1.74662
58058354	rs149002246	4.25574e-23	-1.90212	-6.53997e-10	5.98951e-05	-2.02822	-6.53997e-10
58059098	rs76391620	6.67262e-22	-2.55975e-10	0.850207	7.60469e-05	-2.55975e-10	-1.78946
58059311	rs62142436	2.6371e-22	1.7005	-1.77863	1.66037e-05	-2.07331	-1.23788
58059343	rs138869625	5.23885e-23	-2.55975e-10	-1.69429	7.52631e-05	-2.55975e-10	-1.79982
58060231	rs76472026	9.58628e-23	-2.55975e-10	-1.09006	7.52535e-05	-2.55975e-10	-1.79995
58061127	rs2717076	1.69688e-07	26.0729	7.94684	1.02086e-05	-2.05653	-1.74106
58061352	rs117039962	6.67257e-23	-2.55975e-10	-1.45239	7.56452e-05	-2.55975e-10	-1.79476
58061691	rs147121014	5.20764e-23	-1.70026	-6.53997e-10	0.000130141	-1.2522	-6.53997e-10
58062489	rs2717077	9.39386e-21	3.46829	0.026542	1.246e-05	-2.06727	-1.53102
58062866	rs72804585	3.55558e-23	-2.08187	-6.53997e-10	0.00011822	-1.34827	-6.53997e-10
58063748	rs1520965	1.14724e-09	20.2027	8.82047	1.21781e-05	-1.83495	-1.78623
58064341	rs77011057	8.21831e-24	-1.97522	-1.57139	1.4154e-05	-1.79126	-1.67956
58064439	rs145727592	5.50266e-23	-1.64516	-6.53997e-10	5.63908e-05	-2.08851	-6.53997e-10
58065198	rs115675171	1.00331e-19	5.86325	-6.53997e-10	0.00202912	1.49454	-6.53997e-10
58065936	rs2717079	1.16217e-18	8.61962	-0.306801	1.24147e-05	-2.09206	-1.50987
58066673	rs17049152	3.86522e-19	7.39777	-0.1858	0.00181023	1.85893	-0.47854
58067620	rs10177565	8.71703e-21	3.91218	-0.492124	8.77933e-05	0.0409575	-1.68679
58068285	rs2716991	6.36435e-21	3.06042	0.0450681	1.08783e-05	-2.09521	-1.63884
58068459	rs146782683	2.87648e-22	-2.55975e-10	0.00876394	0.000233966	-2.55975e-10	-0.665639
58068626	rs10496081	1.63375e-22	-0.55693	-6.53997e-10	5.85785e-05	-2.05045	-6.53997e-10
58068741	rs1106090	5.70656e-15	14.6029	2.20899	3.88072e-05	-0.709166	-1.75304
58068811	rs114588430	4.49866e-23	-1.84661	-6.53997e-10	0.000104343	-1.47313	-6.53997e-10
58068825	rs17049167	1.12994e-22	-1.71263	0.786982	5.33171e-05	-0.642872	-1.50169
58069464	rs1106302	1.45167e-09	20.3954	8.86315	1.2905e-05	-1.76034	-1.80287
58069614	rs17230816	1.72936e-18	8.71028	-6.53997e-10	0.00948161	3.03629	-6.53997e-10
58070482	rs1851140	9.95398e-21	3.90186	-0.349105	1.31737e-05	-2.02165	-1.52095
58070621	rs183057590	4.03059e-23	-1.95648	-6.53997e-10	0.000290228	-0.450147	-6.53997e-10
58071079	rs10179365	8.5106e-24	-1.96805	-1.54362	1.46099e-05	-1.75109	-1.68802
58071224	rs2947350	1.09314e-09	20.3442	8.63069	1.26946e-05	-1.77752	-1.80212
58071593	rs80256351	8.92794e-24	-1.9708	-1.49299	1.42344e-05	-1.75559	-1.70956
58071746	rs79017955	8.7126e-24	-1.97353	-1.51468	1.42212e-05	-1.76007	-1.70601
58072605	rs60589532	1.03288e-22	-2.07739	1.06193	0.000128054	-0.277512	-0.990854
58072660	rs17049185	3.3052e-09	18.0626	12.0187	1.90509e-05	-1.79581	-1.37789
58073603	rs1607889	2.12219e-09	20.8499	8.78831	1.29144e-05	-1.76001	-1.80246
58073897	rs2176931	7.26636e-09	18.8433	12.0258	1.90531e-05	-1.72978	-1.4438
58074053	rs2204019	2.58401e-09	20.9296	8.90558	1.38272e-05	-1.69175	-1.80242
58074455	rs7566332	7.37817e-23	-2.55975e-10	-1.35186	8.91298e-05	-2.55975e-10	-1.63072
58074467	rs140147457	1.21301e-22	-0.854703	-6.53997e-10	6.07954e-05	-2.0133	-6.53997e-10
58075701	rs11684106	2.81883e-09	17.9797	11.9424	1.70095e-05	-1.83652	-1.45052
58075743	rs2716999	7.85768e-10	19.653	8.9917	1.19776e-05	-1.83539	-1.80239
58075912	rs144984165	4.70517e-23	-2.55975e-10	-1.80173	8.96076e-05	-2.55975e-10	-1.62537
58076075	rs7600039	6.29232e-23	-1.7826	0.271539	5.37133e-05	-0.516559	-1.6206
58076229	rs2683622	1.36733e-09	20.0756	9.12303	1.27067e-05	-1.77701	-1.80167
58076796	rs2947351	1.51254e-09	19.9499	9.34969	1.2493e-05	-1.79762	-1.79803
58076951	rs2953437	1.41932e-09	20.1374	9.09861	1.25831e-05	-1.78653	-1.80193
58077645	rs79249366	6.2162e-23	-2.55975e-10	-1.52323	7.7273e-05	-2.55975e-10	-1.77347
58077827	rs2953438	5.30326e-09	21.0121	9.542	1.33353e-05	-1.73562	-1.79478
58078939	rs68119977	8.32148e-07	24.4151	11.1947	1.22541e-05	-2.00406	-1.6109
58079053	rs75081145	4.58276e-19	7.46779	-0.0855396	0.00211983	1.92594	-0.387663
58079417	rs142124935	5.33761e-23	-1.67561	-6.53997e-10	5.66168e-05	-2.08451	-6.53997e-10
58082008	rs117349948	5.33177e-20	-2.55975e-10	5.23105	0.000126107	-2.55975e-10	-1.28368
58082205	rs68084872	1.48294e-08	19.0203	12.5621	1.96761e-05	-1.76557	-1.37584
58082941	rs2683631	5.86735e-22	0.721599	-6.53997e-10	5.62212e-05	-2.09152	-6.53997e-10
58083169	rs113069500	3.60862e-19	7.21276	-0.0694851	0.00169634	1.6885	-0.373086
58083360	rs12463811	3.69675e-23	-2.04294	-6.53997e-10	0.000214322	-0.753335	-6.53997e-10
58083420	rs2953442	3.0987e-10	20.8612	6.853	1.37684e-05	-1.7008	-1.79764
58083728	rs140905120	4.69985e-23	-2.55975e-10	-1.80286	8.44308e-05	-2.55975e-10	-1.68488
58084595	rs77096422	3.11362e-22	-2.55975e-10	0.0879824	0.000153736	-2.55975e-10	-1.08558
58085243	rs4672225	1.01225e-08	18.9082	12.2923	1.93455e-05	-1.72538	-1.43297
58085718	rs117361287	1.1263e-21	-2.55975e-10	1.37372	0.000376068	-2.55975e-10	-0.191044
58085917	rs28457597	8.34408e-24	-2.01091	-1.52052	1.3142e-05	-1.83385	-1.71115
58086587	rs78703671	3.50761e-23	-2.09545	-6.53997e-10	6.45304e-05	-1.95368	-6.53997e-10
58087409	rs2717074	3.20305e-10	20.8956	6.85175	1.36628e-05	-1.7086	-1.79754
58087596	rs2717073	6.19998e-10	21.6402	6.76756	1.42051e-05	-1.67088	-1.79633
58087739	rs2683626	4.07673e-10	20.7721	7.2164	1.35383e-05	-1.71245	-1.80284
58088438	rs77071813	8.86929e-24	-2.03715	-1.43323	1.20368e-05	-1.88113	-1.75171
58088547	rs145301641	5.15945e-23	-2.55975e-10	-1.70956	7.65912e-05	-2.55975e-10	-1.78233
58089124	rs2717072	2.68429e-10	20.3542	7.2164	1.28441e-05	-1.76509	-1.80284
58089599	rs66985942	1.72952e-08	18.7219	13.0144	2.09633e-05	-1.75874	-1.3193
58091079	rs143836391	6.64621e-23	-1.45634	-6.53997e-10	0.000673402	0.391527	-6.53997e-10
58092395	rs2717070	5.17713e-10	20.904	7.32343	1.30963e-05	-1.74635	-1.80213
58092403	rs76258004	5.51247e-23	-1.64338	-6.53997e-10	7.25333e-05	-1.83677	-6.53997e-10
58092754	rs13405071	9.31597e-24	-2.00806	-1.41318	1.25921e-05	-1.82893	-1.75881
58093544	rs151290988	2.56986e-20	4.50122	-6.53997e-10	0.00123771	1.0002	-6.53997e-10
58093801	rs77446825	4.73182e-23	-2.55975e-10	-1.79608	8.81095e-05	-2.55975e-10	-1.64223
58093903	rs10445894	5.96004e-10	21.0959	7.27235	1.33754e-05	-1.73442	-1.79299
58094504	rs17049201	7.55609e-20	5.66815	-0.0884285	1.0719e-05	-1.99309	-1.75571
58094873	rs2717068	2.73426e-06	30.3665	6.43289	1.08074e-05	-1.99761	-1.74298
58094965	rs117636626	5.40905e-23	-2.55975e-10	-1.66232	7.55413e-05	-2.55975e-10	-1.79614
58095028	rs72804599	6.27341e-23	-1.51407	-6.53997e-10	5.58177e-05	-2.09872	-6.53997e-10
58095077	rs148652588	1.46649e-22	-2.55975e-10	-0.664936	0.000131684	-2.55975e-10	-1.24041
58095252	rs2717067	1.10453e-18	7.87228	0.389679	1.17044e-05	-2.02968	-1.63117
58095631	rs6709037	6.03567e-19	6.59876	1.05888	1.37797e-05	-1.8063	-1.69131
58096377	rs17049205	1.69404e-22	-2.55975e-10	-0.52069	9.27268e-05	-2.55975e-10	-1.59116
58096910	rs17049207	5.82359e-23	-2.55975e-10	-1.58847	0.000171121	-2.55975e-10	-0.978444
58098373	rs17231440	8.24494e-24	-1.97209	-1.57128	1.25012e-05	-1.90542	-1.68958
58099420	rs10167352	6.77581e-19	5.5446	2.22871	1.42972e-05	-1.94587	-1.51488
58101385	rs7609303	1.15821e-18	6.00139	2.30802	1.47219e-05	-1.89203	-1.53945
58101820	rs75827594	3.05594e-21	2.37187	-6.53997e-10	0.00143544	1.14841	-6.53997e-10
58101921	rs7583473	7.74633e-23	-1.68252	0.37935	3.91112e-05	-0.831456	-1.62295
58102107	rs59159185	4.00517e-18	9.25296	0.297158	0.00594729	2.73796	-0.168083
58103360	rs114902534	3.5572e-23	-2.08142	-6.53997e-10	9.47604e-05	-1.56946	-6.53997e-10
58106740	rs72806403	6.75906e-23	-2.09508	0.655571	0.000118679	-0.0884936	-1.2559
58106785	rs10197268	7.74106e-24	-2.03087	-1.57557	1.4034e-05	-1.79732	-1.68201
58108485	rs77215085	5.33761e-23	-2.55975e-10	-1.67561	7.54083e-05	-2.55975e-10	-1.7979
58109544	rs952764	6.59177e-23	-2.09877	0.634205	0.000134281	0.0450756	-1.26595
58110236	rs17828225	8.17873e-24	-2.01284	-1.5386	1.32266e-05	-1.83201	-1.70657
58110969	rs2717063	0.000100658	29.3328	11.0725	9.74648e-06	-2.0699	-1.77401
58111064	rs6720288	1.24404e-17	10.057	0.626531	1.11602e-05	-2.07603	-1.63243
58111786	rs2717062	7.3885e-23	-1.70099	0.350527	3.77598e-05	-0.835591	-1.65398
58111922	rs1533725	1.4111e-17	9.92395	0.885536	1.05532e-05	-2.06831	-1.69608
58112266	rs2678910	0.00166432	27.6219	15.5888	1.33444e-05	-2.03503	-1.49468
58113995	rs2683634	0.0121327	31.4946	13.7026	9.87773e-06	-2.03229	-1.79824
58115072	rs2678911	4.93533e-17	10.4438	1.61778	1.0728e-05	-2.06853	-1.67943
58115306	rs2683633	7.55049e-22	0.973807	-6.53997e-10	5.58417e-05	-2.09829	-6.53997e-10
58116201	rs2312140	5.28254e-19	4.84834	2.67602	1.36421e-05	-2.03367	-1.47399
58116632	rs2717061	6.69862e-22	0.854096	-6.53997e-10	5.59564e-05	-2.09624	-6.53997e-10
58116640	rs2683632	7.40643e-17	11.1082	1.35924	1.10364e-05	-2.09217	-1.62745
58116875	rs6709452	6.49616e-23	-2.09876	0.619579	0.000128084	-0.0121866	-1.25594
58117095	rs2678913	8.03231e-17	11.1673	1.38129	1.09419e-05	-2.09877	-1.62944
58117926	rs2678914	6.08336e-17	10.7285	1.54214	1.06021e-05	-2.09521	-1.66455
58118626	rs41439747	4.6102e-19	4.6043	2.78393	1.37525e-05	-2.05532	-1.44427
58119122	rs2717060	9.10205e-17	11.1315	1.54214	1.05646e-05	-2.09876	-1.66455
58119405	rs79361244	3.54874e-23	-0.448622	-1.63518	5.82433e-05	-2.09373	0.0375391
58119475	rs4144044	4.39036e-19	4.58731	2.75205	1.38156e-05	-2.04187	-1.45315
58119574	rs2678915	0.0132795	31.3164	13.9711	9.8593e-06	-2.03999	-1.79241
58119582	rs2678916	6.37734e-17	10.7305	1.58736	1.05607e-05	-2.08091	-1.68276
58119657	rs2717059	8.17728e-17	11.1273	1.43918	1.07535e-05	-2.0927	-1.65289
58119963	rs77843640	3.84486e-23	-2.00365	-6.53997e-10	6.64052e-05	-1.92504	-6.53997e-10
58120539	rs10178958	4.13015e-19	4.61869	2.65958	1.31961e-05	-2.05686	-1.48403
58120553	rs2678917	1.00618e-16	11.1865	1.58736	1.0374e-05	-2.09876	-1.68276
58120833	rs13017606	5.76128e-23	-1.59923	-6.53997e-10	5.74992e-05	-2.06904	-6.53997e-10
58121391	rs2678918	7.74786e-17	10.9409	1.5716	1.05204e-05	-2.08773	-1.67977
58121741	rs138367714	4.76428e-23	-1.78924	-6.53997e-10	6.2549e-05	-1.98486	-6.53997e-10
58122650	rs7595529	9.35829e-24	-1.93143	-1.48528	5.881e-05	-0.246215	-1.80029
58123521	rs13382798	4.72094e-19	4.70782	2.70414	1.32888e-05	-2.04662	-1.48727
58123724	rs1356544	0.0176096	31.5097	14.0601	1.02603e-05	-2.00255	-1.78998
58123798	rs1356545	0.0181408	31.5097	14.0898	1.02692e-05	-2.00255	-1.78912
58124359	rs2678919	9.28655e-19	6.65788	1.43063	1.0838e-05	-2.08471	-1.65305
58124453	rs72808425	1.70503e-17	8.32747	2.67124	1.41282e-05	-1.98252	-1.49012
58124471	rs13392894	1.79242e-17	8.37745	2.67124	1.42037e-05	-1.97719	-1.49012
58124482	rs34307906	4.35202e-23	-1.87975	-6.53997e-10	5.60859e-05	-2.09393	-6.53997e-10
58124512	rs2717058	9.41556e-19	6.65788	1.44443	1.0806e-05	-2.08471	-1.65601
58124515	rs138981094	4.76711e-23	-2.55975e-10	-1.78865	8.31933e-05	-2.55975e-10	-1.69965
58124543	rs2678920	8.86766e-19	6.61173	1.43063	1.08587e-05	-2.08279	-1.65305
58124881	rs117142683	1.49338e-22	-2.55975e-10	-0.646765	0.00121787	-2.55975e-10	0.984043
58125269	rs986436	7.51303e-23	-1.33375	-6.53997e-10	5.61904e-05	-2.09207	-6.53997e-10
58125702	rs116080258	9.36947e-23	-1.11293	-6.53997e-10	0.0014036	1.12598	-6.53997e-10
58125780	rs114566303	3.50334e-23	-2.09667	-6.53997e-10	8.2963e-05	-1.70242	-6.53997e-10
58127647	rs2678922	2.22063e-17	9.99296	1.26995	1.15688e-05	-2.0517	-1.6208
58127648	rs2678923	2.25403e-17	9.99296	1.28488	1.15271e-05	-2.0517	-1.62441
58127907	rs2717057	5.22141e-17	10.6941	1.42379	1.09221e-05	-2.08048	-1.64955
58128047	rs13404388	9.10289e-24	-2.02575	-1.41864	1.27874e-05	-1.80782	-1.76454
58128090	rs10496082	5.78899e-19	4.72232	2.89359	1.30982e-05	-2.04831	-1.50003
58128188	rs62142061	4.68647e-23	-1.80571	-6.53997e-10	6.19438e-05	-1.99459	-6.53997e-10
58128804	rs2717056	0.0098152	30.9089	14.0764	9.69271e-06	-2.0545	-1.79494
58128818	rs962288	5.18391e-19	4.65127	2.85423	1.3075e-05	-2.05372	-1.4964
58129872	rs78788759	3.74694e-23	-2.02945	-6.53997e-10	6.30673e-05	-1.97661	-6.53997e-10
58130327	rs2678908	0.00673527	30.6345	13.9742	9.57121e-06	-2.064	-1.79806
58130747	rs76580214	7.20607e-18	9.95261	0.184849	0.00891701	3.22816	-0.253263
58131532	rs17049243	6.67205e-18	9.8689	0.191562	0.00705603	3.0857	-0.344873
58133048	rs72808426	4.01573e-23	-1.96017	-6.53997e-10	6.37537e-05	-1.96579	-6.53997e-10
58133522	rs2678907	4.91968e-17	10.4937	1.56471	1.04922e-05	-2.07091	-1.69927
58133686	rs77447799	9.02271e-18	10.1174	0.244839	0.0104935	3.33794	-0.200243
58133918	rs13021589	5.19159e-23	-1.70335	-6.53997e-10	5.6421e-05	-2.08797	-6.53997e-10
58134048	rs2678906	0.0131374	30.4024	14.8744	9.71727e-06	-2.07431	-1.7726
58134458	rs13384219	1.2307e-23	-2.02212	-1.12069	1.22178e-05	-1.81493	-1.803
58134604	rs884669	7.74947e-19	4.49063	3.41695	1.46435e-05	-2.06349	-1.37333
58135023	rs867740	4.26572e-17	10.4661	1.44959	1.08558e-05	-2.06978	-1.66633
58135485	rs17049244	6.33889e-23	-2.01573	0.512044	9.19751e-05	0.136339	-1.73564
58135872	rs2678905	0.0207893	30.5877	15.148	9.86679e-06	-2.06896	-1.76268
58136220	rs2717000	5.12693e-17	10.5473	1.55235	1.06016e-05	-2.07337	-1.68644
58137096	rs142726707	6.22551e-23	-1.52173	-6.53997e-10	0.000198233	-0.831371	-6.53997e-10
58137618	rs2717001	0.0220346	30.8619	14.9321	9.85653e-06	-2.06013	-1.77255
58137755	rs2678904	0.0140933	30.0749	15.2721	9.80006e-06	-2.08202	-1.75641
58137930	rs2678903	0.0200704	30.4284	15.2721	9.92882e-06	-2.06897	-1.75641
58138581	rs2678902	6.38963e-17	10.7209	1.59893	1.04962e-05	-2.08054	-1.68926
58138651	rs2678901	0.0262212	30.5877	15.3802	9.96965e-06	-2.06896	-1.75231
58138843	rs6711762	9.30584e-19	4.71475	3.37584	1.47801e-05	-2.04831	-1.37922
58139386	rs35705591	3.74454e-23	-2.03009	-6.53997e-10	7.82671e-05	-1.76069	-6.53997e-10
58139394	rs1040226	1.01768e-18	4.75473	3.42533	1.50907e-05	-2.04176	-1.36498
58139593	rs1040225	0.0293879	30.9503	15.1316	9.96243e-06	-2.05705	-1.76495
58139865	rs1040224	0.016602	30.4999	15.011	9.79022e-06	-2.07156	-1.76787
58139906	rs2678895	4.44391e-17	10.4342	1.52244	1.09689e-05	-2.06804	-1.6577
58139965	rs140500963	4.40838e-23	-1.86688	-6.53997e-10	0.000121627	-1.31986	-6.53997e-10
58140471	rs72808434	5.55537e-23	-2.02813	0.392507	9.71225e-05	0.203781	-1.74862
58140977	rs2678881	0.0159661	30.6757	14.7961	9.75258e-06	-2.06625	-1.77703
58141065	rs17049247	1.05796e-17	10.3488	0.172686	0.0114924	3.49262	-0.264001
58141810	rs11895197	9.98839e-19	4.76849	3.39288	1.4969e-05	-2.0405	-1.37434
58142647	rs2717002	0.0165208	30.4024	15.1035	9.80597e-06	-2.07431	-1.76352
58143267	rs11887238	1.27097e-23	-2.06551	-1.0451	1.33984e-05	-1.7241	-1.80157
58143295	rs143160765	3.53146e-23	-2.08868	-6.53997e-10	6.29757e-05	-1.97807	-6.53997e-10
58143308	rs112176860	1.4037e-23	-2.00114	-1.01014	1.18171e-05	-1.85159	-1.79968
58143438	rs2717003	0.0381432	31.0248	15.3178	1.00668e-05	-2.05593	-1.75564
58143832	rs143366271	1.40245e-22	-0.709587	-6.53997e-10	8.93709e-05	-1.62802	-6.53997e-10
58143854	rs2717004	0.0344142	30.9503	15.2895	1.00716e-05	-2.05705	-1.75405
58144542	rs951965	5.63763e-17	10.5473	1.64731	1.06133e-05	-2.07337	-1.68533
58145060	rs2717005	4.38963e-17	10.2097	1.73468	1.05112e-05	-2.05586	-1.71251
58145771	rs17829368	3.23316e-23	-0.879575	-1.29735	3.88608e-05	-2.09604	-0.364792
58145973	rs2678912	1.09951e-21	1.34965	-6.53997e-10	6.40851e-05	-1.9606	-6.53997e-10
58148010	rs11125736	5.92574e-19	4.38883	3.25043	1.39759e-05	-2.0769	-1.40659
58148180	rs2465804	0.0248433	30.8382	15.0757	9.93443e-06	-2.06239	-1.76242
58148349	rs2465805	1.143e-16	11.2927	1.60862	1.02071e-05	-2.09678	-1.70095
58149116	rs2717007	0.030839	30.7499	15.3802	1.00066e-05	-2.06527	-1.75231
58149158	rs2717008	7.44551e-17	10.7244	1.74832	1.0125e-05	-2.08614	-1.71966
58150031	rs114875748	7.66965e-23	-1.31312	-6.53997e-10	5.58314e-05	-2.09848	-6.53997e-10
58150072	rs116641760	1.32861e-23	-2.04575	-1.02051	1.34288e-05	-1.72309	-1.80032
58150427	rs2717009	1.17106e-21	1.41269	-6.53997e-10	6.47999e-05	-1.94951	-6.53997e-10
58150537	rs28765149	7.08695e-19	4.42533	3.39288	1.4536e-05	-2.06985	-1.37434
58150768	rs2678909	0.00172667	26.6887	16.5588	1.17615e-05	-2.08909	-1.56689
58150874	rs147938208	4.10845e-23	-1.93734	-6.53997e-10	0.000139946	-1.17955	-6.53997e-10
58150941	rs2459982	0.0232786	30.4999	15.349	9.92711e-06	-2.07156	-1.75398
58151179	rs58174848	7.24213e-19	4.49631	3.34355	1.44032e-05	-2.06494	-1.38842
58151817	rs2717010	0.0257603	30.4763	15.4739	9.97687e-06	-2.07345	-1.74709
58152075	rs2717011	0.0209694	30.3788	15.3655	9.90768e-06	-2.0761	-1.75141
58152280	rs2717012	5.70639e-17	10.3569	1.84981	1.03609e-05	-2.06106	-1.72171
58152537	rs2717013	6.66419e-17	10.5828	1.77911	1.02174e-05	-2.07242	-1.7243
58153424	rs10188826	5.81836e-19	4.31607	3.3049	1.43909e-05	-2.05626	-1.39796
58153676	rs10189138	1.05539e-20	4.76891	-1.15763	0.000485504	0.488906	-0.424533
58154249	rs2717014	0.0247835	30.2273	15.6842	1.00368e-05	-2.07888	-1.73567
58154505	rs114653778	3.47296e-23	-0.825233	-1.28015	3.99228e-05	-2.09799	-0.335876
58154601	rs2678873	0.00889739	30.4763	14.4108	9.56323e-06	-2.07345	-1.78944
58154915	rs2678874	1.89233e-16	11.6255	1.78	1.00006e-05	-2.09857	-1.71959
58155253	rs2717015	0.02996	30.3788	15.7223	1.01065e-05	-2.0761	-1.73154
58155358	rs2312141	0.0207509	30.2913	15.4426	9.94879e-06	-2.07835	-1.74501
58155476	rs2312142	9.11114e-23	-1.14089	-6.53997e-10	5.58221e-05	-2.09864	-6.53997e-10
58155829	rs2312143	3.28738e-16	12.1598	1.798	1.0085e-05	-2.0955	-1.71427
58155962	rs79477059	1.13605e-18	7.99831	0.291789	0.00282283	1.98336	-0.158677
58156208	rs7563883	3.62048e-19	3.79253	3.35402	1.40146e-05	-2.09668	-1.38404
58156539	rs2139053	0.00181195	26.7077	16.588	1.17953e-05	-2.09061	-1.5625
58156583	rs2139054	0.0290305	30.3788	15.6908	1.00863e-05	-2.0761	-1.73354
58156733	rs141754958	6.91145e-23	-1.41721	-6.53997e-10	7.60543e-05	-1.78937	-6.53997e-10
58158099	rs56796021	1.73321e-18	8.3969	0.315611	0.0034568	2.16485	-0.137563
58158152	rs2678879	0.0425265	30.6976	15.7539	1.0251e-05	-2.06393	-1.72951
58158218	rs11125739	4.59261e-19	3.90389	3.48051	1.50823e-05	-2.09383	-1.31346
58158283	rs2678880	0.0149916	30.1149	15.2939	9.82134e-06	-2.08002	-1.75623
58158287	rs78252150	3.05401e-22	-2.55975e-10	0.06865	9.90564e-05	-2.55975e-10	-1.52513
58159362	rs2678882	0.0276045	30.36	15.6593	1.00988e-05	-2.07289	-1.73551
58159473	rs2717019	0.0375964	30.6976	15.6307	1.02089e-05	-2.06393	-1.73363
58159490	rs6740106	3.61932e-19	3.85332	3.29292	1.37925e-05	-2.09541	-1.40128
58159503	rs78772130	6.08637e-22	0.758246	-6.53997e-10	0.000118517	-1.34575	-6.53997e-10
58159670	rs2678883	0.046337	30.9722	15.5651	1.02281e-05	-2.05442	-1.74125
58159852	rs2717020	1.49469e-16	11.4204	1.74921	1.00679e-05	-2.09664	-1.71482
58160016	rs79857928	1.42165e-23	-1.98497	-1.0136	1.11159e-05	-1.91254	-1.7999
58160123	rs2678884	0.00118616	26.8429	16.0291	1.14425e-05	-2.0864	-1.59708
58160138	rs2678885	1.51853e-16	11.9066	1.27889	1.05329e-05	-2.09852	-1.66779
58160171	rs10194044	1.40171e-23	-1.98497	-1.02772	1.11067e-05	-1.91254	-1.80073
58160605	rs2717021	1.54225e-16	11.9505	1.25043	1.06008e-05	-2.09814	-1.66174
58160639	rs2717022	0.0176443	30.6095	14.9622	9.91315e-06	-2.06674	-1.76021
58161221	rs2678886	0.0175996	30.5217	15.0475	9.91706e-06	-2.06943	-1.75713
58161355	rs2717023	0.0182964	30.8499	14.7581	9.94182e-06	-2.05445	-1.76961
58161397	rs2717024	0.0184349	30.9722	14.6434	9.90343e-06	-2.05442	-1.77351
58161520	rs7596775	2.97606e-19	3.44435	3.5062	1.46269e-05	-2.09813	-1.33982
58161752	rs2678887	0.0167352	30.7955	14.7233	9.88985e-06	-2.06066	-1.76864
58162191	rs2678888	0.0186896	30.6976	14.9317	9.9259e-06	-2.06393	-1.76174
58163146	rs2717025	1.47577e-16	11.9918	1.1651	1.1036e-05	-2.09583	-1.62382
58163173	rs10204049	2.88161e-19	3.47742	3.44087	1.43468e-05	-2.09831	-1.35898
58163178	rs2717026	1.23745e-16	11.8157	1.1651	1.10139e-05	-2.09783	-1.62382
58164223	rs2678889	0.0116316	30.5452	14.6099	9.76408e-06	-2.06741	-1.7747
58164435	rs2678890	0.00810055	30.6331	14.1602	9.64734e-06	-2.06462	-1.78951
58164454	rs2717027	0.000809875	26.9745	15.5159	1.10174e-05	-2.08055	-1.64078
58164562	rs116440150	4.34587e-23	-1.88116	-6.53997e-10	9.87436e-05	-1.52829	-6.53997e-10
58164777	rs12990929	5.84156e-23	-1.58539	-6.53997e-10	5.76978e-05	-2.0656	-6.53997e-10
58165132	rs113329317	1.19132e-18	7.92592	0.411676	0.0030242	1.94586	-0.0522695
58165309	rs151328126	1.19902e-22	-2.55975e-10	-0.866302	8.62018e-05	-2.55975e-10	-1.66412
58165595	rs2717029	1.07718e-16	11.7747	1.06734	1.12826e-05	-2.09877	-1.59878
58165694	rs2717030	1.40602e-16	12.0136	1.09489	1.12136e-05	-2.09764	-1.60605
58165830	rs73942239	1.23571e-23	-2.06248	-1.07626	1.26396e-05	-1.78137	-1.80261
58166181	rs970941	0.00873445	30.5452	14.3234	9.6603e-06	-2.06741	-1.78538
58166468	rs2717031	0.00792272	30.4476	14.3234	9.63182e-06	-2.07036	-1.78538
58166643	rs2678891	0.00769006	30.4476	14.2936	9.62246e-06	-2.07036	-1.78636
58166760	rs2717032	0.00592474	30.4476	14.0328	9.55784e-06	-2.07036	-1.79309
58166769	rs28718871	0.0124341	31.0706	14.1512	9.77813e-06	-2.05075	-1.78992
58167258	rs2717034	0.00202027	29.5374	13.8671	1.15217e-05	-1.96261	-1.71397
58167260	rs2678894	0.00140339	29.452	13.5882	1.12857e-05	-1.96817	-1.72911
58167344	rs4603748	1.24332e-19	3.98358	2.09416	1.65084e-05	-2.0178	-1.29914
58167395	rs146926562	8.96885e-23	-1.15663	-6.53997e-10	5.60834e-05	-2.09397	-6.53997e-10
58167440	rs2717035	0.00240067	29.4616	14.1154	9.36591e-06	-2.09213	-1.7916
58168098	rs2717036	0.00568524	30.1753	14.2639	9.54165e-06	-2.07785	-1.7873
58168339	rs72808453	4.86739e-23	-2.07855	0.310714	0.00013601	0.552223	-1.76031
58168710	rs2717037	7.33462e-22	0.944801	-6.53997e-10	0.000262635	-0.550051	-6.53997e-10
58168831	rs2717038	8.53723e-17	11.5552	1.05433	1.13225e-05	-2.09873	-1.5953
58168856	rs1401100	0.00136592	29.1097	13.9034	9.31211e-06	-2.09473	-1.79477
58169002	rs72808454	3.77841e-23	-2.02109	-6.53997e-10	0.000686761	0.411171	-6.53997e-10
58169166	rs2717039	3.69392e-17	10.8733	0.898535	1.19429e-05	-2.0886	-1.55208
58169283	rs72808455	4.76755e-23	-1.78856	-6.53997e-10	7.23897e-05	-1.83875	-6.53997e-10
58169388	rs2678896	0.00317167	29.7697	14.0858	9.42288e-06	-2.08529	-1.79238
58169418	rs2678897	0.00143402	28.9167	14.1451	9.36367e-06	-2.09318	-1.7908
58169494	rs2717040	0.00290832	29.683	14.0858	9.40664e-06	-2.08702	-1.79238
58169950	rs1568252	3.72303e-15	3.31958	13.0653	9.39473e-06	-2.09609	-1.78457
58170004	rs1568253	0.0180574	30.9722	14.6227	9.87169e-06	-2.05442	-1.77672
58170161	rs1568254	0.00786188	30.8838	13.8796	9.64225e-06	-2.0576	-1.79706
58170425	rs116076319	7.62163e-23	-1.3194	-6.53997e-10	5.58341e-05	-2.09843	-6.53997e-10
58171030	rs117781343	6.33149e-23	-2.55975e-10	-1.50485	0.000275294	-2.55975e-10	-0.502976
58171220	rs1518393	0.0116327	31.5456	13.6095	9.99733e-06	-2.02067	-1.79783
58171287	rs1518394	0.00994842	30.8006	14.1981	9.75584e-06	-2.0526	-1.79035
58171708	rs146154616	1.3544e-23	-2.022	-1.02503	1.15167e-05	-1.87644	-1.80058
58172107	rs2717041	0.000434944	28.3367	13.5321	9.28767e-06	-2.09043	-1.80169
58172111	rs72808464	4.84348e-23	-2.07325	0.300495	9.93905e-05	0.239992	-1.76175
58172395	rs77902252	1.31477e-23	-1.99571	-1.08101	1.12448e-05	-1.89819	-1.80271
58173095	rs145463017	7.72444e-23	-2.55975e-10	-1.306	9.33186e-05	-2.55975e-10	-1.5848
58173577	rs78104330	1.56577e-18	8.19198	0.418935	0.00354847	2.09927	-0.0458147
58173621	rs6545674	1.20834e-18	7.96798	0.383802	0.00229179	1.69332	-0.0770424
58173947	rs6545675	2.18914e-19	3.3029	3.34056	1.37275e-05	-2.09877	-1.40264
58173955	rs59913344	1.75678e-18	8.3337	0.392314	0.0033363	2.06128	-0.0694795
58173974	rs72808467	4.16072e-23	-1.9247	-6.53997e-10	8.5125e-05	-1.67669	-6.53997e-10
58174765	rs13024025	5.73738e-23	-1.60339	-6.53997e-10	5.67888e-05	-2.08148	-6.53997e-10
58175242	rs72808468	5.15697e-23	-2.06633	0.35629	9.44671e-05	0.178115	-1.75068
58175574	rs77822407	2.73195e-22	-2.55975e-10	-0.0427887	7.51629e-05	-2.55975e-10	-1.80116
58175578	rs79530050	2.73195e-22	-2.55975e-10	-0.0427887	7.51629e-05	-2.55975e-10	-1.80116
58175950	rs76821328	2.67976e-23	-0.974897	-1.38977	9.5214e-06	-2.08023	-1.78704
58176664	rs60262666	9.41127e-23	-1.97602	0.867542	8.18177e-05	-0.223457	-1.49286
58177082	rs2717042	0.000889777	27.0159	15.5686	1.13418e-05	-2.08035	-1.61197
58177454	rs77520334	9.15215e-21	3.46877	-6.53997e-10	0.000927718	0.711913	-6.53997e-10
58177683	rs2678900	6.59249e-16	10.8356	3.81804	1.11984e-05	-1.95154	-1.75351
58178874	rs61322978	9.60096e-23	-1.93587	0.847346	8.62817e-05	-0.14761	-1.51559
58178907	rs72808471	6.58557e-22	0.837075	-6.53997e-10	6.45831e-05	-1.95286	-6.53997e-10
58179019	rs2717043	0.000106527	24.9104	15.5516	1.11348e-05	-2.09698	-1.61376
58179315	rs72808472	1.0148e-22	-1.96153	0.928421	8.84481e-05	-0.167989	-1.47041
58179795	rs79005319	3.02836e-19	7.90451	-0.936538	0.00072577	1.8738	-1.40738
58179888	rs183687430	7.48457e-23	-1.33755	-6.53997e-10	6.46559e-05	-1.95174	-6.53997e-10
58179912	rs72808473	9.72519e-23	-1.97925	0.90358	9.20685e-05	-0.152504	-1.44578
58182128	rs185894616	5.42129e-23	-2.55975e-10	-1.66006	0.000157252	-2.55975e-10	-1.06296
58182471	rs71418413	2.99617e-23	-1.8898	-0.363258	3.36272e-05	-1.95432	-0.651155
58182482	rs114584432	9.49688e-19	8.11091	-6.53997e-10	0.00936236	3.02364	-6.53997e-10
58182879	rs12053511	1.28775e-22	-2.55975e-10	-0.794906	0.000135942	-2.55975e-10	-1.20859
58183346	rs74335207	1.72896e-23	-2.06735	-0.735519	1.60645e-05	-1.63308	-1.71112
58184595	rs75332123	2.01653e-23	-2.06744	-0.581576	1.28092e-05	-2.05268	-1.51797
58184610	rs17049262	1.01071e-22	-1.95514	0.917978	9.34768e-05	-0.15265	-1.43045
58186227	rs17239946	6.22718e-23	-1.52147	-6.53997e-10	5.68102e-05	-2.0811	-6.53997e-10
58186797	rs34188630	4.72934e-23	-1.7966	-6.53997e-10	5.59618e-05	-2.09615	-6.53997e-10
58187755	rs61026067	1.33911e-22	-1.80657	1.05077	0.000151018	0.324222	-1.42764
58187933	rs141254129	3.86485e-23	-1.99847	-6.53997e-10	0.000119746	-1.33544	-6.53997e-10
58189053	rs149681840	4.82324e-23	-1.77694	-6.53997e-10	0.000116161	-1.36583	-6.53997e-10
58190878	rs72808477	7.03252e-23	-1.98895	0.589101	6.76176e-05	-0.336872	-1.57008
58191271	rs72808478	8.14999e-23	-1.87311	0.62074	0.00010208	0.0650712	-1.56013
58191321	rs60730828	8.11389e-23	-1.82977	0.572955	0.000112347	0.175871	-1.5751
58192226	rs67034577	5.44568e-23	-1.86355	0.207987	9.03571e-05	0.0944624	-1.71151
58192309	rs77534782	1.79359e-23	-2.00895	-0.757219	1.20482e-05	-1.9177	-1.7142
58192442	rs77137412	1.22872e-22	-2.55975e-10	-0.841834	7.57311e-05	-2.55975e-10	-1.79363
58192905	rs17049270	2.67238e-19	7.8893	-1.04638	0.000835357	2.08744	-1.4804
58192935	rs146033272	7.9959e-23	-2.55975e-10	-1.27146	8.16009e-05	-2.55975e-10	-1.71897
58193329	rs72808481	8.15118e-23	-1.8538	0.601573	0.000106125	0.124046	-1.58025
58193364	rs72808482	8.66542e-23	-1.90654	0.715489	8.93581e-05	-0.0830454	-1.54512
58193774	rs17049272	8.19194e-23	-1.84885	0.601609	0.000107669	0.13891	-1.58066
58193904	rs7558693	8.65976e-23	-1.82855	0.636852	0.00011729	0.198846	-1.55501
58194361	rs144888013	5.20279e-23	-2.55975e-10	-1.70119	0.000146541	-2.55975e-10	-1.13351
58194392	rs182892334	8.82434e-23	-1.17288	-6.53997e-10	7.42324e-05	-1.81361	-6.53997e-10
58194394	rs147955168	2.51315e-23	-1.98691	-0.441941	0.000157985	0.644577	-1.70289
58194607	rs17049273	8.61597e-23	-1.84385	0.647076	0.000112493	0.153822	-1.55175
58194713	rs71418416	1.20764e-22	-2.55975e-10	-0.859139	7.56072e-05	-2.55975e-10	-1.79526
58194837	rs79329883	3.7971e-23	-2.01615	-6.53997e-10	6.76064e-05	-1.90711	-6.53997e-10
58195233	rs143644429	1.04896e-22	-2.55975e-10	-1	7.50365e-05	-2.55975e-10	-1.80284
58195917	rs55786752	4.12431e-23	-1.81811	-0.115377	9.81158e-05	0.229101	-1.76377
58196110	rs2030237	2.26817e-16	10.182	3.40473	1.01327e-05	-2.01784	-1.78721
58196627	rs932188	8.81416e-17	2.23843	10.4031	9.27123e-06	-2.09877	-1.79513
58197005	rs115437837	3.49787e-23	-2.09824	-6.53997e-10	0.000137528	-1.19699	-6.53997e-10
58197210	rs138746568	8.81756e-23	-2.55975e-10	-1.17364	0.000482142	-2.55975e-10	0.0574235
58197434	rs12622856	2.53717e-19	-1.83483	8.62583	9.38339e-06	-2.09827	-1.78361
58198129	rs17049278	3.28773e-23	-1.77206	-0.388136	0.000105106	0.330506	-1.79635
58198215	rs72808484	3.28773e-23	-1.77206	-0.388136	0.000105106	0.330506	-1.79635
58198559	rs72808485	4.38537e-23	-1.7606	-0.11152	0.000113183	0.361583	-1.75339
58200386	rs75985860	2.07512e-21	1.9848	-6.53997e-10	0.000171428	-0.976651	-6.53997e-10
58200748	rs12713370	9.04576e-06	24.9061	13.0897	1.03565e-05	-2.07248	-1.71072
58200854	rs80284681	9.31903e-24	-2.07202	-1.34889	1.46789e-05	-1.65715	-1.77726
58201202	rs10172295	3.63887e-16	10.0592	4.00014	1.0194e-05	-2.00354	-1.79547
58201588	rs114753715	3.59029e-23	-2.07216	-6.53997e-10	0.000265745	-0.538277	-6.53997e-10
58201684	rs77676659	5.30121e-21	2.92272	-6.53997e-10	7.6167e-05	-1.78789	-6.53997e-10
58201754	rs12470403	2.74003e-23	-1.92371	-0.418715	6.58948e-05	-0.134467	-1.79829
58201924	rs76227152	9.19164e-24	-2.03267	-1.40201	1.17273e-05	-1.87963	-1.77926
58202575	rs57471952	2.04727e-18	8.67913	0.199914	0.00540371	2.60407	-0.130043
58202967	rs143561064	8.71834e-23	-2.55975e-10	-1.18496	0.000239395	-2.55975e-10	-0.642701
58203057	rs4672226	3.33826e-17	9.60024	2.07033	1.31702e-05	-1.94071	-1.60215
58203111	rs12476222	3.75194e-23	-1.93183	-0.0962835	6.70375e-05	-0.161919	-1.75364
58203543	rs145540139	6.6728e-22	-2.55975e-10	0.850234	0.000420086	-2.55975e-10	-0.0803551
58204718	rs74480281	3.80391e-18	9.49857	-6.53997e-10	0.0187857	3.72004	-6.53997e-10
58204737	rs12463540	4.57609e-23	-1.96279	0.133246	6.2819e-05	-0.271179	-1.70938
58205110	rs72808488	4.62553e-23	-1.94367	0.124868	6.77565e-05	-0.202746	-1.70215
58205314	rs75221128	9.82871e-23	-2.55975e-10	-1.06508	7.9354e-05	-2.55975e-10	-1.7469
58205360	rs75914686	9.67153e-24	-2.05102	-1.33277	1.41852e-05	-1.68769	-1.78093
58205724	rs78448023	6.27105e-23	-2.55975e-10	-1.51445	7.62392e-05	-2.55975e-10	-1.78694
58205795	rs72808489	4.73536e-23	-1.95544	0.160108	6.49052e-05	-0.244488	-1.7034
58207739	rs56370078	4.62335e-23	-1.93514	0.115872	6.77764e-05	-0.191433	-1.71317
58208035	rs113963370	1.12714e-18	8.11834	0.163882	0.00361928	2.23617	-0.162959
58208074	rs1518395	1.31646e-05	25.3708	13.0002	1.03893e-05	-2.05213	-1.72791
58208639	rs1607378	2.73702e-23	-1.96751	-0.376005	5.16236e-05	-0.382863	-1.79397
58209130	rs58995859	4.35709e-23	-1.97692	0.098332	5.96606e-05	-0.323997	-1.70815
58209307	rs74715571	7.98497e-23	-1.27283	-6.53997e-10	5.63308e-05	-2.08957	-6.53997e-10
58209327	rs140173153	6.61499e-23	-1.46105	-6.53997e-10	7.843e-05	-1.75861	-6.53997e-10
58209548	rs146293558	4.89748e-23	-2.55975e-10	-1.76167	8.9741e-05	-2.55975e-10	-1.62389
58209896	rs72808490	3.76536e-23	-1.9565	-0.0680462	5.94378e-05	-0.297795	-1.73809
58210014	rs67993785	3.02189e-23	-1.99485	-0.249661	4.42666e-05	-0.553448	-1.77714
58210239	rs6732310	0.00010699	25.9491	14.5172	1.11867e-05	-2.03283	-1.67326
58210291	rs80088616	1.14828e-18	8.18163	0.119169	0.00342148	2.22078	-0.203766
58210473	rs144251767	1.71946e-22	-2.55975e-10	-0.505796	0.00139487	-2.55975e-10	1.11974
58210522	rs6717480	1.78882e-16	10.0956	3.25366	1.11627e-05	-2.00365	-1.70459
58210559	rs72808491	3.14557e-23	-1.96279	-0.241603	5.906e-05	-0.271179	-1.77108
58211509	rs6545677	0.000120205	25.8498	14.7329	1.08171e-05	-2.08917	-1.65052
58212040	rs17049282	1.81644e-23	-1.96995	-0.783561	5.62492e-05	-0.297682	-1.79334
58212463	rs141699013	6.15477e-23	-1.53316	-6.53997e-10	5.69138e-05	-2.07928	-6.53997e-10
58212803	rs1518396	2.92422e-23	-1.96598	-0.311377	5.65795e-05	-0.300614	-1.78455
58212839	rs1518397	2.85587e-23	-1.97346	-0.327557	5.61274e-05	-0.310863	-1.78233
58213014	rs117054831	7.23386e-23	-2.55975e-10	-1.37162	7.50499e-05	-2.55975e-10	-1.80266
58213085	rs1518398	1.7638e-23	-1.97346	-0.809461	5.56629e-05	-0.310863	-1.79064
58213511	rs34821621	2.91299e-23	-1.97692	-0.304292	5.55523e-05	-0.323997	-1.77949
58213837	rs6758465	1.73402e-23	-1.94305	-0.856896	6.12087e-05	-0.218682	-1.78784
58214352	rs72808493	7.00117e-22	0.898272	-6.53997e-10	6.81909e-05	-1.8985	-6.53997e-10
58214541	rs77736916	3.14888e-21	2.40183	-6.53997e-10	0.000562252	0.211135	-6.53997e-10
58215122	rs142172351	5.78698e-23	-1.59478	-6.53997e-10	5.769e-05	-2.06573	-6.53997e-10
58215176	rs74888656	1.53261e-23	-2.09858	-0.824837	1.10218e-05	-2.09876	-1.62218
58215263	rs60748064	1.29237e-23	-1.88489	-1.20903	0.000253484	1.20945	-1.79496
58215594	rs61452738	2.46236e-22	-2.55975e-10	-0.146684	0.000100794	-2.55975e-10	-1.50774
58215826	rs78603490	1.53298e-23	-2.09834	-0.824837	1.1023e-05	-2.09865	-1.62218
58216504	rs10496083	1.27961e-23	-1.8948	-1.20903	0.000243704	1.1701	-1.79496
58216993	rs138924217	3.6709e-23	-2.04995	-6.53997e-10	8.72513e-05	-1.65202	-6.53997e-10
58217159	rs142136101	4.84977e-23	-2.55975e-10	-1.77146	0.000121922	-2.55975e-10	-1.31743
58217164	rs17049284	1.5266e-23	-2.09873	-0.828621	1.10039e-05	-2.09876	-1.6238
58217344	rs77622099	2.47041e-18	8.94685	0.120063	0.00634642	2.83778	-0.20295
58217391	rs138467154	7.24772e-23	-1.3697	-6.53997e-10	6.5609e-05	-1.9371	-6.53997e-10
58219708	rs188471633	4.86486e-23	-2.55975e-10	-1.76835	8.84729e-05	-2.55975e-10	-1.63812
58220320	rs10496084	2.82006e-23	-1.92966	-0.383973	7.79733e-05	0.0259764	-1.79042
58221245	rs79200357	1.08237e-22	-2.55975e-10	-0.968655	8.31118e-05	-2.55975e-10	-1.70063
58221858	rs56136700	1.77442e-23	-1.91957	-0.857347	6.78799e-05	-0.120671	-1.7824
58222586	rs114460036	3.71666e-23	-2.03756	-6.53997e-10	0.000108242	-1.43644	-6.53997e-10
58222928	rs2312147	1.30601e-05	24.5149	13.8482	1.00094e-05	-2.09867	-1.71862
58223236	rs72808494	2.46282e-23	-1.9278	-0.521289	6.51383e-05	-0.148217	-1.79609
58223521	rs17049286	1.03617e-23	-1.94519	-1.36967	0.000181836	0.860162	-1.77787
58224259	rs78704162	1.01292e-23	-2.06614	-1.27141	1.47494e-05	-1.63768	-1.79193
58225968	rs17049288	2.39143e-23	-1.85957	-0.618928	7.88605e-05	0.0493149	-1.80245
58226436	rs67880350	2.20135e-23	-1.88816	-0.673164	7.2216e-05	-0.0381599	-1.80299
58227320	rs67919965	2.2856e-23	-1.89714	-0.626628	7.02641e-05	-0.0664557	-1.8021
58227921	rs117981189	6.96084e-22	-2.55975e-10	0.892496	0.000434652	-2.55975e-10	-0.0462698
58227965	rs117731748	1.01648e-22	-2.55975e-10	-1.03146	7.71841e-05	-2.55975e-10	-1.77462
58228031	rs78174779	8.0458e-23	-1.26524	-6.53997e-10	5.59195e-05	-2.0969	-6.53997e-10
58228826	rs115659806	1.63471e-23	-1.79011	-1.06881	5.56769e-05	-0.298526	-1.80272
58228898	rs13405605	1.6001e-20	4.05109	-0.0236524	0.000120813	0.222062	-1.54863
58228935	rs150256295	5.0129e-23	-1.73838	-6.53997e-10	8.57821e-05	-1.66901	-6.53997e-10
58229428	rs7573056	9.08675e-15	10.0401	7.23698	1.18715e-05	-1.84956	-1.79712
58230233	rs6755324	1.21274e-23	-1.73305	-1.42446	6.18379e-05	-0.203006	-1.79329
58230446	rs10496085	1.30817e-23	-1.72549	-1.35627	6.57387e-05	-0.167639	-1.76749
58230447	rs148335199	6.20052e-23	-1.52576	-6.53997e-10	5.68606e-05	-2.08021	-6.53997e-10
58231314	rs1518399	2.3219e-06	22.2552	14.3807	1.17333e-05	-2.09856	-1.55982
58231563	rs17049294	1.91876e-22	-2.55975e-10	-0.396123	9.76015e-05	-2.55975e-10	-1.53992
58231950	rs17240705	3.542e-23	-2.0857	-6.53997e-10	0.000170669	-0.981089	-6.53997e-10
58232213	rs17049295	2.7264e-23	-1.91549	-0.431919	1.86749e-05	-2.09163	-1.10201
58232801	rs146174939	2.00782e-22	-2.55975e-10	-0.350756	0.000186293	-2.55975e-10	-0.893493
58233464	rs7561688	2.63187e-14	10.0442	8.29635	1.15908e-05	-1.95868	-1.71192
58233687	rs79127661	2.79536e-23	-1.89908	-0.423351	1.88561e-05	-2.0881	-1.09588
58233754	rs62140008	4.96258e-14	10.4969	8.47792	1.12927e-05	-2.00271	-1.69395
58234130	rs72808498	1.17549e-23	-1.44079	-1.74791	0.000108451	0.287503	-1.72202
58234553	rs6545679	1.11218e-23	-1.48583	-1.75824	0.000104831	0.22892	-1.69739
58235123	rs72808500	1.13642e-23	-1.46337	-1.75913	0.000105313	0.244321	-1.7082
58235386	rs1518400	3.22022e-22	0.791423	-0.669778	9.25989e-06	-2.09661	-1.79851
58235445	rs1518401	2.8577e-22	1.25534	-1.25313	1.19564e-05	-1.86764	-1.77191
58235780	rs72808501	1.02195e-23	-1.56499	-1.76369	8.80024e-05	0.0451091	-1.68856
58236542	rs17049296	5.65151e-19	7.76918	-0.177306	0.00199954	2.02503	-0.545173
58237066	rs114766357	4.6628e-23	-1.81077	-6.53997e-10	0.000360858	-0.23233	-6.53997e-10
58237076	rs6719889	2.0404e-22	0.910006	-1.24467	1.10184e-05	-1.95138	-1.76987
58237173	rs149386634	5.95701e-23	-1.56582	-6.53997e-10	5.73212e-05	-2.07215	-6.53997e-10
58237405	rs4672228	3.71091e-14	11.551	7.13316	1.18433e-05	-2.09827	-1.55078
58237651	rs1401101	1.10291e-23	-1.4965	-1.75594	0.000107884	0.271836	-1.7116
58238557	rs150518282	7.76487e-23	-1.30078	-6.53997e-10	5.93449e-05	-2.03745	-6.53997e-10
58238594	rs17049298	4.20086e-19	7.46146	-0.166222	0.00149826	1.65092	-0.459683
58240442	rs7568266	3.35769e-14	9.67367	8.91046	1.3495e-05	-1.88694	-1.63155
58241493	rs59378271	4.75885e-19	7.6105	-0.190545	0.0016931	1.87032	-0.556814
58241687	rs55723561	9.65708e-24	-1.61401	-1.77127	8.74333e-05	0.0259747	-1.67591
58241694	rs59309072	2.2857e-22	1.06956	-1.29069	1.13665e-05	-1.91446	-1.77569
58241734	rs17049299	1.07173e-23	-1.5044	-1.77672	0.000105399	0.201179	-1.66424
58242037	rs60152647	5.62488e-19	7.73067	-0.143523	0.00190581	1.94728	-0.515436
58242610	rs36120096	3.95015e-23	-1.97664	-6.53997e-10	5.58215e-05	-2.09866	-6.53997e-10
58243149	rs12999272	3.90583e-23	-1.98792	-6.53997e-10	5.6302e-05	-2.09009	-6.53997e-10
58243332	rs28583109	1.50571e-14	10.3145	7.46768	1.07002e-05	-1.97118	-1.77938
58243567	rs112016302	4.34695e-19	7.51428	-0.184854	0.00168373	1.85976	-0.551811
58245397	rs35876471	1.24942e-23	-1.61736	-1.51035	8.17738e-05	0.0758391	-1.7927
58246458	rs12471043	1.24306e-23	-1.62006	-1.51276	8.80472e-05	0.158551	-1.80149
58246649	rs17049305	1.88478e-14	10.6351	7.37156	1.03076e-05	-1.99856	-1.78938
58247264	rs17049308	1.33626e-23	-1.91483	-1.14568	1.05021e-05	-2.08243	-1.68681
58247458	rs12990798	2.94567e-21	2.33512	-6.53997e-10	0.000271129	-0.51822	-6.53997e-10
58248045	rs72810305	2.8096e-23	-0.922936	-1.39441	0.00018708	0.890104	-1.77938
58248288	rs72810306	2.53132e-23	-0.98941	-1.43224	0.000166079	0.783546	-1.7919
58249244	rs146474152	5.82364e-23	-1.58847	-6.53997e-10	5.8248e-05	-2.0561	-6.53997e-10
58249265	rs74896301	4.85131e-23	-1.77114	-6.53997e-10	0.000150264	-1.10842	-6.53997e-10
58249991	rs6732965	2.68913e-23	-0.92899	-1.43218	0.000184309	0.880447	-1.78465
58250433	rs74563533	9.36793e-20	5.98382	-0.189158	0.000707921	1.0792	-0.637684
58250532	rs61548822	3.01027e-23	-0.938505	-1.30986	0.000185389	0.865251	-1.76361
58250607	rs72810307	3.01206e-23	-0.977118	-1.27065	0.000177783	0.803339	-1.74359
58252407	rs72810308	3.02755e-23	-0.948927	-1.29371	0.000184085	0.848579	-1.754
58253250	rs12470851	2.55089e-23	-0.948927	-1.46502	0.000179433	0.848579	-1.77959
58253422	rs10210198	1.50586e-23	-1.45274	-1.48828	7.41543e-05	-0.0247834	-1.78988
58253423	rs13033536	2.55837e-15	10.4321	5.5776	9.81328e-06	-2.0888	-1.74828
58254078	rs10171955	1.52123e-22	-0.0617215	-0.566565	1.38502e-05	-2.07194	-1.42058
58254353	rs34191187	2.6792e-23	-0.844223	-1.52065	0.000215865	1.04963	-1.79579
58254443	rs77102509	5.71976e-23	-2.55975e-10	-1.60646	8.128e-05	-2.55975e-10	-1.72292
58254915	rs78281185	9.48895e-20	5.80684	0.000650865	0.000780012	1.0141	-0.475601
58255287	rs145817788	4.07118e-23	-1.94646	-6.53997e-10	6.5512e-05	-1.93858	-6.53997e-10
58256679	rs138272356	5.30913e-23	-2.55975e-10	-1.68096	0.000181093	-2.55975e-10	-0.921807
58257105	rs728574	2.67828e-23	-0.87013	-1.49509	0.000202379	0.973949	-1.78462
58257450	rs17830749	5.01972e-23	-0.860987	-0.87603	0.000323214	1.02221	-1.36471
58258466	rs77733682	3.73765e-23	-2.03193	-6.53997e-10	6.67728e-05	-1.91952	-6.53997e-10
58258689	rs12478718	2.50205e-23	-0.951254	-1.48202	0.000176868	0.844853	-1.79027
58260076	rs116380454	2.86815e-22	0.0058607	-6.53997e-10	6.47427e-05	-1.95039	-6.53997e-10
58260407	rs375479083	2.26163e-22	-2.55975e-10	-0.231719	0.000184546	-2.55975e-10	-0.902918
58261623	rs17049312	2.2523e-23	-1.02426	-1.51418	0.000157427	0.727205	-1.78906
58261936	rs55856965	2.25902e-23	-1.05489	-1.48057	0.000150996	0.67739	-1.78095
58261937	rs75646848	3.23332e-22	0.125705	-6.53997e-10	6.48731e-05	-1.94838	-6.53997e-10
58262016	rs11898024	2.38664e-23	-0.988473	-1.49203	0.000176582	0.841503	-1.78854
58262512	rs67484511	2.782e-23	-0.882904	-1.44432	0.000193835	0.924221	-1.77803
58262541	rs72810316	2.64478e-23	-0.931961	-1.44584	0.000180581	0.846576	-1.77121
58262634	rs17049314	2.76162e-23	-0.882904	-1.45167	0.000194825	0.924221	-1.77293
58262667	rs17049316	2.54278e-23	-0.942413	-1.47472	0.000176156	0.829957	-1.7794
58264167	rs72810317	2.54227e-23	-0.964424	-1.45291	0.000169308	0.794865	-1.78396
58264483	rs140939869	1.42767e-22	-2.55975e-10	-0.691758	0.000368909	-2.55975e-10	-0.210264
58264510	rs17049318	9.56582e-20	5.83302	-0.0174598	0.000780719	1.03053	-0.491131
58266013	rs74892103	3.7104e-23	-2.03925	-6.53997e-10	5.59615e-05	-2.09615	-6.53997e-10
58266099	rs2312192	9.48028e-23	-1.10118	-6.53997e-10	5.58671e-05	-2.09784	-6.53997e-10
58268180	rs1518404	6.17458e-23	-2.55975e-10	-1.52995	0.000148537	-2.55975e-10	-1.11998
58268266	rs1518403	3.0829e-23	-0.731697	-1.49282	0.00024989	1.19072	-1.79052
58268373	rs13014613	1.17441e-14	9.44022	8.09343	1.21997e-05	-1.89637	-1.72303
58269871	rs6713551	9.97608e-23	-0.746612	-0.303588	1.55375e-05	-2.09403	-1.28353
58270214	rs143221053	4.66294e-23	-1.81074	-6.53997e-10	6.54489e-05	-1.93954	-6.53997e-10
58270742	rs143063331	3.59808e-23	-2.06999	-6.53997e-10	7.19818e-05	-1.8444	-6.53997e-10
58271474	rs79876634	3.8638e-23	-1.99874	-6.53997e-10	7.14854e-05	-1.85132	-6.53997e-10
58271617	rs76936805	9.46586e-23	-2.55975e-10	-1.1027	9.60057e-05	-2.55975e-10	-1.55641
58271932	rs10188390	4.84742e-23	-0.488988	-1.28295	0.000330745	1.38616	-1.70563
58272412	rs72810318	4.62565e-23	-0.455425	-1.36335	0.000318158	1.37294	-1.73121
58272502	rs961522	4.06398e-10	16.3441	11.6413	2.80381e-05	-1.79301	-0.994241
58273009	rs968850	4.43462e-23	-0.505961	-1.35499	0.000288356	1.26947	-1.72609
58274001	rs11688078	5.13705e-23	-1.71391	-6.53997e-10	0.000125313	-1.29	-6.53997e-10
58275666	rs986512	6.20624e-10	19.0487	9.36008	1.28891e-05	-2.07761	-1.48682
58276209	rs141765658	5.72535e-23	-2.55975e-10	-1.60549	0.000210643	-2.55975e-10	-0.770653
58276280	rs4672229	2.08731e-16	9.69107	3.81251	9.91523e-06	-2.02432	-1.80242
58276900	rs34938388	6.50041e-23	-1.47853	-6.53997e-10	5.93594e-05	-2.0372	-6.53997e-10
58277031	rs72810320	5.49637e-23	-0.375807	-1.2705	0.00041067	1.60889	-1.71191
58277996	rs139075424	5.51604e-23	-0.379786	-1.26294	0.000396906	1.57166	-1.70877
58278070	rs112226141	5.51604e-23	-0.379786	-1.26294	0.000396906	1.57166	-1.70877
58278209	rs192039759	5.01029e-23	-2.55975e-10	-1.7389	7.52178e-05	-2.55975e-10	-1.80043
58278332	rs184636130	1.8508e-22	-0.432187	-6.53997e-10	0.000117489	-1.35447	-6.53997e-10
58278610	rs72810323	1.44297e-22	-0.347837	-0.333262	0.000944125	1.6859	-0.956461
58278681	rs3771203	5.55699e-23	-0.375807	-1.25953	0.000412551	1.60889	-1.70734
58278917	rs75122164	5.5784e-23	-2.55975e-10	-1.63149	7.57397e-05	-2.55975e-10	-1.79351
58279344	rs17049321	5.79827e-23	-0.313086	-1.27974	0.000414379	1.63401	-1.72804
58279448	rs75631264	5.13705e-23	-1.71391	-6.53997e-10	0.000125313	-1.29	-6.53997e-10
58279542	rs140965024	3.67746e-23	-2.04817	-6.53997e-10	0.000206646	-0.789806	-6.53997e-10
58279581	rs115529424	5.60209e-23	-0.336913	-1.29034	0.000395041	1.59952	-1.74135
58280798	rs3771204	1.26661e-19	6.11525	-0.0189525	0.000974357	1.25337	-0.49241
58281047	rs72810325	5.23053e-23	-0.412034	-1.28384	0.000393666	1.55565	-1.70097
58283880	rs142298211	2.3401e-22	-2.55975e-10	-0.19761	0.000738481	-2.55975e-10	0.483781
58284083	rs77904218	5.63853e-23	-1.62077	-6.53997e-10	5.61389e-05	-2.09299	-6.53997e-10
58284111	rs76816447	4.00525e-21	2.64239	-6.53997e-10	7.11126e-05	-1.85655	-6.53997e-10
58284549	rs138696609	4.72015e-23	-2.55975e-10	-1.79855	7.83613e-05	-2.55975e-10	-1.75948
58284751	rs1371212	5.19565e-23	-0.421537	-1.28103	0.000467424	1.72928	-1.70286
58285008	rs149451116	1.71843e-22	-2.55975e-10	-0.506391	0.000160336	-2.55975e-10	-1.04354
58290051	rs75297255	1.2292e-19	5.95022	0.116092	0.000985113	1.14825	-0.376312
58290641	rs79521235	7.1093e-23	-2.55975e-10	-1.38899	0.000324483	-2.55975e-10	-0.338582
58293031	rs72810328	4.77313e-22	0.515196	-6.53997e-10	6.11099e-05	-2.00814	-6.53997e-10
58294917	rs78831119	1.11964e-19	5.95022	0.0227324	0.000909068	1.14825	-0.456648
58296328	rs150975283	5.89714e-23	-2.55975e-10	-1.57592	0.000237135	-2.55975e-10	-0.652186
58296497	rs3771206	1.70751e-19	6.54148	-0.146497	0.00107614	1.46171	-0.60139
58296890	rs968653	4.72865e-07	19.6051	15.4395	1.75699e-05	-2.07875	-1.17588
58297664	rs10205421	2.36675e-07	19.0924	15.2601	1.76109e-05	-2.05889	-1.19341
58297909	rs143086441	4.90691e-23	-2.55975e-10	-1.75975	7.82378e-05	-2.55975e-10	-1.76106
58299204	rs72810329	6.53064e-23	-1.47388	-6.53997e-10	5.59649e-05	-2.09609	-6.53997e-10
58299326	rs10188070	1.65557e-07	18.6792	15.3159	1.75447e-05	-2.03191	-1.22416
58300093	rs2196806	9.29647e-20	5.88929	-0.102291	0.000761752	1.0785	-0.563697
58300914	rs13386389	5.56962e-23	0.114679	-1.74774	0.0015002	2.79461	-1.60207
58301015	rs117450830	1.08253e-22	-2.55975e-10	-0.968501	0.00139493	-2.55975e-10	1.11979
58301507	rs73942293	1.22144e-19	5.94515	0.114826	0.000870595	1.11377	-0.465408
58301850	rs117207297	5.98721e-23	-2.55975e-10	-1.56076	7.5255e-05	-2.55975e-10	-1.79993
58302152	rs75435120	7.80773e-22	1.00731	-6.53997e-10	0.000123295	-1.30624	-6.53997e-10
58302354	rs78323352	1.1987e-19	5.9197	0.12149	0.00101534	1.17382	-0.371657
58302862	rs28452374	5.97072e-24	-2.06774	-1.79836	1.18014e-05	-2.05676	-1.59584
58302946	rs113461496	3.79409e-23	-2.01694	-6.53997e-10	5.73877e-05	-2.07099	-6.53997e-10
58303091	rs12467842	6.21493e-23	-0.655805	-0.867632	0.000319207	1.22613	-1.5811
58303834	rs141394127	7.53927e-23	-2.55975e-10	-1.33026	8.48022e-05	-2.55975e-10	-1.68049
58303893	rs72810332	3.04973e-23	-0.432367	-1.80297	0.00103527	1.89948	-1.07788
58303897	rs184338377	4.84678e-23	-2.55975e-10	-1.77207	7.64899e-05	-2.55975e-10	-1.78366
58304448	rs76371772	7.82738e-23	-2.55975e-10	-1.29276	0.000370475	-2.55975e-10	-0.206029
58304878	rs1439269	1.89479e-23	-1.19055	-1.52073	1.36941e-05	-1.94363	-1.56022
58305751	rs72810334	3.13553e-23	-0.404602	-1.80299	0.000963439	1.8228	-1.07311
58306011	rs115903989	1.09813e-22	-2.55975e-10	-0.954194	7.8906e-05	-2.55975e-10	-1.75256
58306811	rs1078191	3.09878e-23	-0.416386	-1.803	0.000950846	1.80486	-1.06833
58307466	rs13392156	6.47303e-24	-2.09154	-1.69379	1.00451e-05	-2.01112	-1.80261
58307593	rs72618692	6.42781e-22	-2.55975e-10	0.812829	8.31858e-05	-2.55975e-10	-1.69974
58308458	rs75792641	3.93278e-23	-1.98104	-6.53997e-10	6.2604e-05	-1.98399	-6.53997e-10
58309374	rs7577299	9.12408e-20	6.0148	-0.246518	0.000788365	1.25483	-0.705686
58309730	rs13399695	1.89394e-23	-1.05387	-1.65786	1.08804e-05	-2.02326	-1.71059
58309959	rs77461828	1.25974e-19	6.09085	-6.53997e-10	0.00181848	1.38494	-6.53997e-10
58310279	rs13402655	6.92357e-24	-2.02039	-1.69766	1.44277e-05	-1.6489	-1.80277
58310694	rs72810337	1.17081e-23	-1.40392	-1.78878	0.000122185	0.106344	-1.42162
58311684	rs12620940	1.57056e-07	19.3501	14.5923	1.95245e-05	-2.08822	-1.06093
58311750	rs77808574	1.58751e-19	6.11434	0.207784	0.00145976	1.40026	-0.235055
58312433	rs75018627	1.20722e-19	5.92417	0.124108	0.00119811	1.27653	-0.30884
58313331	rs77986517	3.53943e-23	-2.08642	-6.53997e-10	7.31139e-05	-1.8288	-6.53997e-10
58314253	rs2165105	2.21207e-23	-0.763264	-1.7932	0.000775555	1.71503	-1.18226
58314637	rs146453379	7.36724e-23	-2.55975e-10	-1.35335	7.5038e-05	-2.55975e-10	-1.80282
58315258	rs13414973	6.83202e-24	-1.98147	-1.74988	1.73554e-05	-1.51016	-1.75675
58316081	rs77495955	1.34387e-19	6.10039	0.0551187	0.00121432	1.35063	-0.369512
58316187	rs13430450	6.88095e-24	-1.975	-1.74922	1.7596e-05	-1.49577	-1.75737
58316814	rs1051061	1.25551e-14	9.75517	7.84525	2.18303e-05	-2.02958	-1.00794
58318398	rs13386998	6.37981e-24	-2.09706	-1.70278	1.27941e-05	-1.78546	-1.78637
58322052	rs13424099	6.93317e-24	-2.01254	-1.70412	1.46946e-05	-1.63036	-1.80297
58322226	rs2118899	2.67863e-08	18.3077	13.866	1.6763e-05	-2.09865	-1.20299
58322301	rs2118898	1.61342e-23	-1.18097	-1.69107	1.29577e-05	-1.94926	-1.60987
58322659	rs190371855	5.88306e-22	-2.55975e-10	0.724271	0.00506653	-2.55975e-10	2.4096
58322845	rs74840946	4.86045e-23	-2.55975e-10	-1.76926	7.66491e-05	-2.55975e-10	-1.78158
58323555	rs187828329	1.02404e-22	-2.55975e-10	-1.02405	0.000123998	-2.55975e-10	-1.30055
58324545	rs12473840	1.35918e-23	-1.28615	-1.75736	0.000187236	0.362196	-1.25064
58324602	rs13001078	6.72561e-24	-2.09834	-1.64872	1.20368e-05	-1.83263	-1.80022
58325294	rs13008111	5.78743e-24	-2.09863	-1.79866	1.26908e-05	-1.85611	-1.72383
58325645	rs34287580	6.75006e-24	-2.09831	-1.64512	1.21411e-05	-1.82354	-1.80068
58326380	rs13384786	5.81317e-24	-2.09751	-1.79534	1.22616e-05	-1.8788	-1.73554
58326428	rs75070384	5.10964e-23	-2.55975e-10	-1.71926	7.60353e-05	-2.55975e-10	-1.78962
58326448	rs17049334	1.1539e-19	5.77354	0.229551	0.0011707	1.2228	-0.278262
58326478	rs17049335	2.33725e-21	2.10375	-6.53997e-10	6.37572e-05	-1.96573	-6.53997e-10
58327370	rs17049339	1.40394e-19	6.04367	0.155559	0.00130979	1.39906	-0.342255
58328250	rs79502299	9.18766e-23	-2.55975e-10	-1.13253	7.56624e-05	-2.55975e-10	-1.79453
58329594	rs75075750	3.94011e-23	-1.97918	-6.53997e-10	0.000191074	-0.868153	-6.53997e-10
58329781	rs76367119	1.16645e-19	5.80969	0.204225	0.00120332	1.27221	-0.300186
58329953	rs77452423	1.00798e-22	-1.03985	-6.53997e-10	7.99162e-05	-1.73984	-6.53997e-10
58330006	rs114312379	3.69446e-23	-2.04356	-6.53997e-10	0.000300322	-0.415959	-6.53997e-10
58330749	rs186318648	1.89235e-22	-2.55975e-10	-0.409987	0.000172684	-2.55975e-10	-0.969354
58331141	rs149157566	1.1149e-22	-2.55975e-10	-0.939044	0.000116539	-2.55975e-10	-1.36259
58331902	rs146826584	4.76729e-21	-2.55975e-10	2.81656	0.00066327	-2.55975e-10	0.376368
58332757	rs10198382	5.78968e-24	-2.09874	-1.79816	1.3212e-05	-1.81781	-1.72188
58333771	rs76339147	2.96081e-21	2.34024	-6.53997e-10	6.66744e-05	-1.92099	-6.53997e-10
58334239	rs13033987	6.81255e-24	-2.00922	-1.72499	1.48501e-05	-1.62072	-1.80208
58334925	rs1025756	8.2257e-23	-1.24313	-6.53997e-10	5.58705e-05	-2.09778	-6.53997e-10
58334986	rs186271520	5.00909e-23	-2.55975e-10	-1.73914	0.000192781	-2.55975e-10	-0.859258
58335186	rs2118897	1.63498e-23	-1.62654	-1.23222	5.52724e-05	-0.33679	-1.77175
58335681	rs1016771	1.41514e-14	9.54047	8.17963	2.53265e-05	-2.04113	-0.847831
58335756	rs10167028	6.15869e-24	-2.0346	-1.80051	1.54258e-05	-1.68212	-1.70265
58336134	rs1025754	1.7439e-23	-1.02171	-1.77255	0.000582911	1.31416	-1.06694
58336284	rs10496086	1.75119e-23	-1.64812	-1.14198	4.99813e-05	-0.461063	-1.7481
58338086	rs13011711	1.69561e-14	10.2201	7.68086	2.09e-05	-1.98513	-1.09593
58338262	rs112502090	4.80165e-23	-1.78143	-6.53997e-10	5.67855e-05	-2.08153	-6.53997e-10
58338453	rs6722988	1.85954e-23	-1.0668	-1.66325	1.17273e-05	-1.98193	-1.67697
58338905	rs76192248	5.98315e-23	-1.56144	-6.53997e-10	0.000104041	-1.47603	-6.53997e-10
58339577	rs10203887	7.45115e-24	-2.0027	-1.6419	1.5933e-05	-1.55786	-1.79457
58340731	rs113473780	1.00439e-20	3.56174	-6.53997e-10	0.000684288	0.407564	-6.53997e-10
58342562	rs199961577	1.50101e-22	-2.55975e-10	-0.641668	0.00118912	-2.55975e-10	0.960158
58342579	rs146303969	1.41604e-22	-2.55975e-10	-0.699939	0.00100238	-2.55975e-10	0.789316
58343578	rs376801433	1.46874e-22	-2.55975e-10	-0.663398	0.000109801	-2.55975e-10	-1.42214
58343743	rs35910730	7.89605e-23	-1.28403	-6.53997e-10	5.80187e-05	-2.06005	-6.53997e-10
58343929	rs145085611	8.57525e-23	-2.55975e-10	-1.20151	0.000490626	-2.55975e-10	0.0748672
58344189	rs113508144	5.51286e-15	9.35668	7.42069	1.95854e-05	-2.04386	-1.10217
58344792	rs13018289	4.19215e-17	9.73254	2.16579	0.000109869	-1.99361	0.572088
58344886	rs141195991	6.94499e-24	-2.01111	-1.70384	1.54683e-05	-1.57922	-1.8028
58345141	rs148014864	7.15907e-24	-2.01927	-1.66532	1.52141e-05	-1.59938	-1.79921
58345225	rs141041411	1.5763e-22	-2.55975e-10	-0.592727	0.00116831	-2.55975e-10	0.942502
58345495	rs111493016	5.53991e-23	0.159581	-1.79799	1.34176e-05	-2.02681	-1.49744
58345516	rs146293415	1.82497e-23	-1.19241	-1.55642	0.000359148	0.38621	-0.623291
58345914	rs6715519	2.28566e-22	-0.221149	-6.53997e-10	5.99591e-05	-2.02715	-6.53997e-10
58346019	rs111258777	2.45158e-19	6.37765	0.379037	0.00540118	2.62199	-0.148434
58346110	rs201080071	5.328e-23	-2.55975e-10	-1.67741	7.56741e-05	-2.55975e-10	-1.79438
58346544	rs117508142	9.99947e-23	-2.55975e-10	-1.04786	7.65926e-05	-2.55975e-10	-1.78231
58346966	rs17049351	1.61799e-19	6.14744	0.193689	0.00144378	1.46351	-0.3093
58347211	rs140581695	4.8387e-23	-1.77374	-6.53997e-10	5.93321e-05	-2.03767	-6.53997e-10
58347842	rs57176368	7.3109e-23	0.439968	-1.80099	1.43151e-05	-1.99522	-1.46427
58347945	rs75686748	7.65984e-24	-1.93365	-1.68334	1.41608e-05	-1.66867	-1.80167
58349904	rs11125742	5.22176e-23	0.0986883	-1.79624	1.23716e-05	-2.05143	-1.55398
58349907	rs11125743	5.32396e-23	0.118072	-1.79624	1.24073e-05	-2.04854	-1.55398
58350504	rs7558007	9.46698e-22	1.78856	-0.588556	1.49731e-05	-1.95799	-1.45657
58350532	rs17182870	7.24246e-24	-2.05998	-1.61303	1.32408e-05	-1.75337	-1.78414
58350571	rs2043890	2.04676e-09	17.9764	11.6257	1.19005e-05	-2.09612	-1.54811
58350989	rs79972225	5.82909e-23	-2.55975e-10	-1.58753	7.96597e-05	-2.55975e-10	-1.74305
58351931	rs3771209	1.82982e-22	-2.55975e-10	-0.443589	0.000164822	-2.55975e-10	-1.01595
58352049	rs3771210	5.06617e-23	-2.55975e-10	-1.72781	0.00011656	-2.55975e-10	-1.36241
58354422	rs3771211	1.18539e-19	5.90655	0.12347	0.00116475	1.30939	-0.369949
58354552	rs3771212	1.24461e-19	5.96184	0.116934	0.00120078	1.3455	-0.375586
58354971	rs3771213	4.5988e-15	9.26112	7.33496	2.23552e-05	-2.00952	-1.00423
58354998	rs139499562	3.08839e-23	-1.31054	-0.912201	1.70942e-05	-2.08616	-1.19591
58355212	rs3771214	6.73881e-24	-2.06112	-1.68398	1.35108e-05	-1.71589	-1.80144
58356027	rs74546830	5.52206e-23	-2.55975e-10	-1.64164	7.52166e-05	-2.55975e-10	-1.80044
58358576	rs2304642	5.57458e-23	-2.55975e-10	-1.63217	7.97112e-05	-2.55975e-10	-1.74241
58358810	rs10496087	1.48826e-23	-1.53425	-1.41853	6.88026e-05	-0.162368	-1.72721
58359411	rs17183065	3.54179e-23	-2.08576	-6.53997e-10	0.000319182	-0.355052	-6.53997e-10
58359680	rs17183100	6.44824e-24	-2.04351	-1.74566	1.36258e-05	-1.70918	-1.79967
58360057	rs193172700	5.47908e-23	-2.55975e-10	-1.64945	8.38302e-05	-2.55975e-10	-1.69202
58361043	rs564481075	1.43653e-22	-2.55975e-10	-0.685573	0.000207265	-2.55975e-10	-0.786818
58361134	rs12999901	3.99245e-15	9.23784	7.21685	1.9381e-05	-2.0021	-1.15442
58361903	rs75593746	5.84502e-23	-1.5848	-6.53997e-10	0.000106748	-1.45034	-6.53997e-10
58362161	rs11678320	4.03798e-15	9.14663	7.31941	1.89605e-05	-2.02929	-1.14917
58362517	rs77547032	2.70965e-21	-2.55975e-10	2.2516	0.000413368	-2.55975e-10	-0.096477
58363444	rs75255706	5.06626e-23	-1.72779	-6.53997e-10	5.69612e-05	-2.07844	-6.53997e-10
58363449	rs17049366	1.03061e-19	5.83777	0.0523274	0.000936257	1.15229	-0.431217
58363547	rs192863584	4.95739e-23	-1.74951	-6.53997e-10	5.66866e-05	-2.08328	-6.53997e-10
58364742	rs3771215	3.32062e-23	-0.347276	-1.80296	1.2439e-05	-2.09512	-1.50486
58365399	rs150582580	6.74008e-23	-2.55975e-10	-1.44232	7.85508e-05	-2.55975e-10	-1.75707
58365543	rs139660567	7.12151e-23	-1.38727	-6.53997e-10	5.63813e-05	-2.08868	-6.53997e-10
58366519	rs12469538	1.5719e-22	-0.595522	-6.53997e-10	0.00326472	1.97011	-6.53997e-10
58366692	rs78492501	5.09011e-23	-1.72309	-6.53997e-10	5.70246e-05	-2.07733	-6.53997e-10
58367706	rs79613744	3.55954e-23	-2.08076	-6.53997e-10	7.84874e-05	-1.75788	-6.53997e-10
58370547	rs76569295	4.54867e-20	5.10217	-0.029969	0.000548338	0.687926	-0.50185
58370649	rs190810193	9.11674e-23	-2.55975e-10	-1.14028	0.000123961	-2.55975e-10	-1.30085
58370765	rs72810350	1.54845e-23	-1.61218	-1.30096	5.62639e-05	-0.437032	-1.65373
58371153	rs62140014	4.06363e-15	9.33455	7.13782	2.0588e-05	-1.97602	-1.12008
58371357	rs72810351	1.80189e-23	-1.44814	-1.31342	7.49152e-05	-0.143971	-1.66049
58372143	rs117700020	7.05735e-23	-2.55975e-10	-1.39632	0.000117742	-2.55975e-10	-1.35232
58372175	rs74599659	6.48418e-20	5.49204	-0.0653098	0.000679337	0.932402	-0.532099
58372454	rs72810352	1.979e-23	-1.35649	-1.31131	8.46505e-05	-0.0229352	-1.65935
58372594	rs13410228	9.94676e-24	-1.91214	-1.44359	8.8843e-05	-1.27752	-0.356427
58372675	rs190381937	8.46193e-23	-2.55975e-10	-1.21481	9.29949e-05	-2.55975e-10	-1.58827
58372978	rs115632484	7.74206e-20	5.64299	-0.0389604	0.000709984	0.953979	-0.509551
58373205	rs6727746	6.77173e-17	8.39642	3.98146	1.34337e-05	-2.09744	-1.42561
58373754	rs185912980	6.59742e-22	0.838874	-6.53997e-10	0.000267393	-0.532097	-6.53997e-10
58375356	rs6729684	5.15183e-21	2.89413	-6.53997e-10	0.00011911	-1.34077	-6.53997e-10
58375688	rs6714952	1.15062e-23	-1.82189	-1.3882	9.39579e-05	-1.14979	-0.428179
58375985	rs77676988	4.91201e-20	5.1951	-0.0460488	0.00063659	0.85093	-0.51562
58377014	rs12713372	3.02236e-09	18.5511	11.4407	7.46337e-05	-1.60137	-0.206851
58377023	rs12713373	2.6269e-09	18.4807	11.3709	7.4128e-05	-1.61225	-0.202768
58377891	rs12472026	9.60221e-16	5.75674	9.27296	2.74688e-05	-1.89233	-0.915436
58378942	rs12996679	8.00002e-16	5.88611	8.96104	2.72308e-05	-1.939	-0.877464
58379496	rs10172212	1.61958e-10	16.5816	10.4837	1.06407e-05	-2.09446	-1.66167
58379520	rs35248619	3.47923e-15	9.22135	7.09575	2.05385e-05	-1.96295	-1.13557
58380167	rs35844949	3.80157e-09	18.4766	11.7446	8.76905e-05	-1.56874	-0.0782604
58380301	rs12475192	1.79433e-23	-1.43295	-1.33281	7.61154e-05	-0.117706	-1.67086
58380658	rs57390191	3.04296e-15	9.07973	7.10339	2.04998e-05	-1.99494	-1.10546
58381785	rs848294	8.45431e-11	16.2681	10.1472	1.05279e-05	-2.09874	-1.66804
58382490	rs848293	3.62949e-09	17.7978	12.3771	8.52305e-05	-1.65931	-0.016148
58382691	rs17049378	2.35169e-22	-0.157898	-0.0347748	1.70278e-05	-2.01486	-1.27111
58383056	rs13427491	8.81803e-24	-2.07501	-1.40117	5.75007e-05	-1.55985	-0.509167
58383153	rs114264387	3.52523e-23	-2.09044	-6.53997e-10	0.000120126	-1.33228	-6.53997e-10
58383820	rs7596038	2.16076e-09	18.6944	10.9618	6.08629e-05	-1.62156	-0.390629
58384208	rs74430707	4.58824e-23	-1.82689	-6.53997e-10	8.78552e-05	-1.64512	-6.53997e-10
58384827	rs17614198	8.676e-21	3.41534	-6.53997e-10	0.000691219	0.417642	-6.53997e-10
58385243	rs17049381	2.67574e-23	-1.79306	-0.573109	4.92445e-05	-0.519999	-1.70402
58385353	rs848292	3.02884e-16	8.53773	5.33815	2.18686e-05	-2.09582	-0.939941
58386247	rs10184957	1.0514e-23	-1.98677	-1.3135	8.13804e-05	-1.42636	-0.295326
58387000	rs3732136	1.35774e-23	-1.25186	-1.79271	1.63788e-05	-1.94985	-1.37497
58387258	rs11539575	8.61694e-23	-1.19666	-6.53997e-10	5.65747e-05	-2.08525	-6.53997e-10
58388696	rs848291	9.33051e-14	9.92422	9.68195	6.13253e-05	-1.90941	-0.0952102
58389182	rs848290	1.16845e-21	2.08741	-0.676956	1.46541e-05	-1.93309	-1.50301
58389969	rs149412402	4.72285e-22	0.504607	-6.53997e-10	0.000210047	-0.773484	-6.53997e-10
58390538	rs10445895	4.74359e-20	5.0586	0.0555578	0.000602248	0.708292	-0.428439
58390547	rs10445896	5.16981e-20	5.25116	-0.0509565	0.000548872	0.70687	-0.51982
58390679	rs12624152	1.10864e-23	-1.88264	-1.36462	0.000116676	-1.21451	-0.146906
58391462	rs146061251	5.47981e-23	-2.55975e-10	-1.64932	7.5451e-05	-2.55975e-10	-1.79733
58391570	rs848289	3.94722e-11	15.8835	9.77011	1.01669e-05	-2.09476	-1.70691
58391696	rs143710592	5.14676e-23	-1.71202	-6.53997e-10	8.98503e-05	-1.62267	-6.53997e-10
58391857	rs74561078	9.12206e-21	3.46548	-6.53997e-10	0.000671861	0.389236	-6.53997e-10
58392490	rs35773188	1.05808e-23	-1.91641	-1.37752	0.000106109	-1.28429	-0.172056
58392789	rs848288	4.75512e-11	16.8446	8.99523	9.77315e-06	-2.09813	-1.74305
58392880	rs149731356	4.7898e-23	-2.55975e-10	-1.7839	7.72537e-05	-2.55975e-10	-1.77372
58393836	rs11903456	2.14661e-22	1.16684	-1.45076	3.18021e-05	-1.05978	-1.6015
58393911	rs848287	1.12366e-10	16.9905	9.70928	1.01904e-05	-2.09584	-1.70353
58394543	rs848286	1.7453e-13	14.9046	5.32775	1.07531e-05	-2.00324	-1.74238
58394758	rs187147242	1.17359e-22	-0.88774	-6.53997e-10	0.00165175	1.28877	-6.53997e-10
58395281	rs848285	1.74509e-09	16.6854	12.7572	1.75801e-05	-2.09791	-1.15614
58395533	rs13417865	3.45026e-23	-1.66107	-0.45087	6.95895e-05	-0.239481	-1.63872
58395670	rs13032851	1.10886e-23	-1.85958	-1.38748	0.000114622	-1.16847	-0.210701
58396220	rs1100191	1.61507e-16	7.68586	5.56122	2.55303e-05	-2.08011	-0.800836
58396442	rs57267169	1.06799e-23	-1.89558	-1.38903	0.000104983	-1.2409	-0.22612
58397514	rs139182344	3.76725e-23	-2.02404	-6.53997e-10	9.40977e-05	-1.57648	-6.53997e-10
58397666	rs116263038	5.00694e-23	-1.73957	-6.53997e-10	0.000756812	0.5083	-6.53997e-10
58398340	rs12469873	2.79085e-22	0.737266	-0.758727	2.11603e-05	-1.87458	-1.19411
58398854	rs36000054	1.06945e-23	-1.54006	-1.74318	5.55931e-05	-0.305872	-1.79688
58399124	rs62140034	2.7122e-23	-1.82035	-0.532282	4.74296e-05	-0.582831	-1.67874
58399144	rs144304783	9.90173e-23	-2.55975e-10	-1.05768	9.76652e-05	-2.55975e-10	-1.53927
58399532	rs56028716	9.44701e-24	-1.66281	-1.74446	4.43337e-05	-0.531782	-1.79729
58399832	rs139073468	8.64926e-22	1.10967	-6.53997e-10	0.000196911	-0.838063	-6.53997e-10
58399905	rs1100190	5.88868e-10	17.3567	10.9996	1.39317e-05	-2.08634	-1.4003
58399920	rs144960637	5.72016e-22	-2.55975e-10	0.696192	0.000436098	-2.55975e-10	-0.0429481
58400316	rs6752935	1.02115e-23	-1.89103	-1.43843	9.60814e-05	-1.23158	-0.324039
58400389	rs146866155	2.66622e-23	-1.80841	-0.561316	4.92486e-05	-0.555149	-1.66879
58401250	rs188681684	1.49082e-22	-2.55975e-10	-0.648478	7.53976e-05	-2.55975e-10	-1.79804
58401920	rs79578884	4.70358e-23	-1.80207	-6.53997e-10	5.5968e-05	-2.09603	-6.53997e-10
58404172	rs199860158	9.53039e-22	-2.55975e-10	1.20668	0.000623078	-2.55975e-10	0.313857
58404956	rs112109001	1.94447e-19	6.0161	0.508834	0.00166974	1.33477	-0.035166
58405260	rs2691672	1.87112e-16	7.73688	5.65736	2.56094e-05	-2.07609	-0.801764
58405715	rs72810360	2.14984e-22	0.494981	-0.777391	1.9442e-05	-1.91357	-1.23981
58406009	rs113273275	2.0085e-22	0.453405	-0.803822	1.88575e-05	-1.92456	-1.25935
58406068	rs78928766	5.97073e-24	-2.07768	-1.78843	2.15533e-05	-2.05553	-0.994753
58406313	rs140698680	4.18663e-23	-1.39244	-0.526055	9.29289e-05	0.0752466	-1.66423
58406340	rs117808081	6.82995e-23	-2.55975e-10	-1.42907	0.000255117	-2.55975e-10	-0.579092
58406540	rs80225324	3.74739e-23	-1.43764	-0.591694	8.40088e-05	-0.00460947	-1.68528
58406600	rs11687051	2.21722e-17	10.7278	0.533551	2.46235e-05	-2.05578	-0.861337
58406743	rs145482520	4.3297e-23	-1.36382	-0.521076	9.78545e-05	0.125248	-1.66258
58406772	rs151009591	3.51858e-23	-2.09233	-6.53997e-10	8.16695e-05	-1.71813	-6.53997e-10
58407055	rs115084101	9.72718e-24	-1.94636	-1.43169	9.10087e-05	-1.32283	-0.287031
58407166	rs114792936	2.78699e-23	-1.79937	-0.526055	5.05111e-05	-0.534396	-1.66423
58407747	rs848283	4.33547e-23	-1.88356	-6.53997e-10	6.33834e-05	-1.97161	-6.53997e-10
58407947	rs55809167	9.01828e-24	-1.94636	-1.50736	7.75015e-05	-1.32283	-0.447689
58408243	rs7558066	9.53846e-24	-1.92555	-1.4721	9.27167e-05	-1.29504	-0.296228
58408481	rs75205222	3.44105e-21	2.49056	-6.53997e-10	8.21925e-05	-1.71175	-6.53997e-10
58408687	rs848282	5.45617e-17	8.44565	3.71622	1.27305e-05	-2.09866	-1.47815
58408886	rs77524104	5.58457e-23	-1.63038	-6.53997e-10	5.62615e-05	-2.0908	-6.53997e-10
58409069	rs848281	3.09617e-17	7.86027	3.73501	1.2922e-05	-2.08831	-1.47358
58409778	rs118086552	6.42135e-23	-2.55975e-10	-1.49076	0.000256843	-2.55975e-10	-0.57235
58410076	rs78035081	1.14687e-23	-1.48568	-1.72767	5.98121e-05	-0.233741	-1.79587
58410361	rs34335951	8.82247e-24	-1.9858	-1.48988	7.17757e-05	-1.44013	-0.407137
58410972	rs768298	3.38556e-23	-0.842477	-1.28839	1.07416e-05	-2.09151	-1.65518
58411616	rs75374007	2.13594e-21	2.01369	-6.53997e-10	6.78728e-05	-1.90318	-6.53997e-10
58411840	rs3771216	3.03101e-23	-0.747391	-1.4941	1.55396e-05	-2.08486	-1.29257
58412173	rs181434409	1.21151e-22	-2.55975e-10	-0.85594	0.000398442	-2.55975e-10	-0.133253
58412472	rs848280	8.03066e-17	7.70612	4.84226	2.22292e-05	-2.08724	-0.932171
58412537	rs35672834	3.49886e-23	-2.09795	-6.53997e-10	6.11539e-05	-2.00742	-6.53997e-10
58412968	rs3755296	1.06011e-23	-1.92451	-1.36751	9.9728e-05	-1.30151	-0.216863
58413039	rs72810363	1.04246e-23	-1.52218	-1.78663	3.29253e-05	-0.830651	-1.79592
58413694	rs10490253	3.56792e-23	-1.73178	-0.346631	6.4849e-05	-0.384306	-1.56445
58413751	rs2098344	8.63894e-24	-1.69478	-1.80191	0.000140694	-0.798339	-0.375887
58414246	rs147963883	4.0412e-23	-1.95385	-6.53997e-10	5.59747e-05	-2.09592	-6.53997e-10
58414355	rs10178325	4.57575e-23	-1.66826	-0.161362	7.9598e-05	-0.254328	-1.4895
58414562	rs181997869	1.82998e-21	1.85909	-6.53997e-10	0.00121637	0.982811	-6.53997e-10
58414923	rs140991591	4.91051e-23	-2.55975e-10	-1.75901	7.57154e-05	-2.55975e-10	-1.79383
58415973	rs13023405	1.11256e-23	-1.92868	-1.31505	0.000114277	-1.31045	-0.0717433
58416115	rs1100188	8.11383e-17	8.14814	4.41055	2.10321e-05	-2.0986	-0.976166
58416749	rs74749607	4.98585e-23	-1.74379	-6.53997e-10	5.74839e-05	-2.06931	-6.53997e-10
58417528	rs72810367	3.54241e-23	-2.08558	-6.53997e-10	0.000357807	-0.24082	-6.53997e-10
58417817	rs17049394	1.07278e-23	-1.49875	-1.78139	9.65982e-05	-0.184305	-1.36595
58418005	rs13421853	5.16185e-23	-1.36589	-0.343202	0.000102706	0.112247	-1.60119
58418360	rs116694085	3.77418e-23	-2.02221	-6.53997e-10	0.000162194	-1.03202	-6.53997e-10
58418501	rs17049396	2.72771e-23	-1.84893	-0.498002	4.57333e-05	-0.650547	-1.64744
58418948	rs114954821	1.42732e-20	3.91317	-6.53997e-10	0.000376519	-0.189846	-6.53997e-10
58419121	rs151281379	3.49663e-23	-2.09859	-6.53997e-10	6.55815e-05	-1.93752	-6.53997e-10
58419415	rs62140039	3.54057e-23	-2.0861	-6.53997e-10	0.000355591	-0.247034	-6.53997e-10
58419649	rs848279	1.68582e-16	8.32156	4.9684	2.26537e-05	-2.0981	-0.902388
58420074	rs187210033	6.5934e-23	-2.55975e-10	-1.46432	7.51566e-05	-2.55975e-10	-1.80124
58420528	rs72810371	4.2556e-23	-1.50556	-0.396591	8.22254e-05	-0.126941	-1.58441
58420885	rs848278	3.56177e-17	7.56735	4.16803	1.84557e-05	-2.09861	-1.10683
58420922	rs11125745	2.00088e-22	0.14977	-0.503989	1.03521e-05	-2.02486	-1.75877
58420932	rs115337726	3.75163e-23	-2.0282	-6.53997e-10	5.89804e-05	-2.04361	-6.53997e-10
58421057	rs62140040	4.68934e-23	-1.42525	-0.379846	9.56239e-05	0.0173852	-1.57778
58422053	rs62140041	4.47187e-23	-1.48959	-0.362997	8.57875e-05	-0.0978961	-1.57105
58422092	rs3755297	4.88018e-23	-2.55975e-10	-1.76521	7.55112e-05	-2.55975e-10	-1.79653
58422521	rs144113658	4.69406e-23	-1.80409	-6.53997e-10	5.77579e-05	-2.06456	-6.53997e-10
58422992	rs1011314	3.44623e-23	-0.87054	-1.24257	1.03358e-05	-2.09405	-1.69115
58423312	rs11903212	1.0977e-23	-1.91836	-1.33881	0.000108883	-1.26112	-0.16942
58423643	rs13006005	1.21565e-23	-1.83372	-1.32139	0.000138425	-1.08811	-0.102376
58424260	rs3771218	3.96776e-21	-2.55975e-10	2.63298	7.63167e-05	-2.55975e-10	-1.78592
58424439	rs114680290	3.5426e-23	-2.08553	-6.53997e-10	0.000179903	-0.928397	-6.53997e-10
58425336	rs115324140	8.30632e-20	5.67438	-6.53997e-10	0.00649272	2.65762	-6.53997e-10
58425614	rs13032432	4.56394e-23	-1.8322	-6.53997e-10	5.58469e-05	-2.0982	-6.53997e-10
58427114	rs147079306	6.42631e-23	-2.55975e-10	-1.48999	0.000257236	-2.55975e-10	-0.570821
58427368	rs12476829	1.10737e-23	-1.57903	-1.66938	5.35844e-05	-0.376225	-1.76333
58427786	rs17049403	4.25725e-23	-1.439	-0.462764	8.63143e-05	-0.00704135	-1.65578
58428256	rs72810375	2.99715e-23	-1.75742	-0.495313	5.48866e-05	-0.440257	-1.67529
58428278	rs72810377	3.16536e-23	-1.76811	-0.430018	5.54873e-05	-0.463926	-1.64074
58428318	rs72810378	3.16536e-23	-1.76811	-0.430018	5.54873e-05	-0.463926	-1.64074
58428877	rs57344611	2.9372e-23	-1.77762	-0.495313	5.24763e-05	-0.485164	-1.67529
58429515	rs146100716	1.85742e-22	-2.55975e-10	-0.428618	0.000109736	-2.55975e-10	-1.42274
58429839	rs62140043	3.13538e-23	-1.77762	-0.430018	5.43212e-05	-0.485164	-1.64074
58429870	rs17049406	3.13538e-23	-1.77762	-0.430018	5.43212e-05	-0.485164	-1.64074
58431129	rs17049408	2.97819e-23	-1.82906	-0.430018	4.82711e-05	-0.603245	-1.64074
58431168	rs1404460	1.05937e-23	-1.98774	-1.30497	0.000104286	-1.4203	-0.0533738
58431410	rs1404459	1.03354e-23	-1.98774	-1.32966	0.000102059	-1.4203	-0.0749646
58431446	rs62140045	3.1439e-23	-1.7714	-0.433523	5.54471e-05	-0.471266	-1.63412
58431600	rs1404458	8.02554e-23	-2.55975e-10	-1.26776	8.99156e-05	-2.55975e-10	-1.62194
58431709	rs3821211	6.71742e-24	-2.09815	-1.65012	1.03204e-05	-2.09624	-1.69045
58432884	rs1404457	1.08749e-23	-1.9477	-1.31882	0.000109764	-1.35206	-0.0704268
58433375	rs12475594	2.50729e-22	0.147796	-0.276398	2.69177e-05	-2.01302	-0.81501
58435316	rs62140046	3.11681e-23	-1.78087	-0.432713	5.38768e-05	-0.492454	-1.64166
58435543	rs6709533	1.07879e-23	-1.95318	-1.32137	0.00010365	-1.37962	-0.100174
58437551	rs35925771	1.10192e-23	-1.96422	-1.28911	0.000114504	-1.36382	-0.0163817
58438398	rs113506287	1.84224e-19	6.08792	0.383015	0.00156998	1.38297	-0.144969
58439040	rs848284	1.27217e-17	7.15077	3.55508	1.26803e-05	-2.0614	-1.51937
58439223	rs112234416	2.84011e-22	0.466983	-0.470946	2.46525e-05	-1.94571	-0.970223
58439643	rs35341336	6.68926e-24	-2.08414	-1.66833	1.21953e-05	-1.81776	-1.802
58440813	rs187263940	4.81102e-23	-1.77948	-6.53997e-10	6.35988e-05	-1.96822	-6.53997e-10
58441001	rs17049416	1.1885e-23	-1.658	-1.5197	4.8971e-05	-0.544835	-1.68475
58441275	rs79405536	1.71881e-19	6.07031	0.331272	0.00125583	1.30914	-0.294402
58441542	rs17049417	1.20569e-23	-1.6336	-1.52973	5.09221e-05	-0.499319	-1.6912
58443548	rs11692859	3.50459e-23	-2.09632	-6.53997e-10	0.000406057	-0.114322	-6.53997e-10
58443598	rs3821212	5.83803e-24	-2.08601	-1.80257	2.29202e-05	-2.06615	-0.922642
58443958	rs62140047	3.35413e-23	-1.77436	-0.365842	5.79591e-05	-0.477857	-1.58322
58444610	rs6709460	9.97689e-18	6.99747	3.46533	1.29558e-05	-2.04737	-1.51189
58444950	rs13422760	1.19397e-23	-1.95141	-1.2217	0.000111431	-1.36033	-0.0470807
58445062	rs76540117	3.57817e-23	-2.07554	-6.53997e-10	0.000239413	-0.642625	-6.53997e-10
58445482	rs77274446	3.83635e-23	-2.00587	-6.53997e-10	6.94743e-05	-1.87986	-6.53997e-10
58445529	rs72810385	1.20073e-23	-1.61488	-1.55257	5.19573e-05	-0.464762	-1.70563
58445910	rs72618694	1.98466e-11	16.8394	8.1267	9.49773e-06	-2.09548	-1.77428
58446080	rs6717332	8.30346e-23	-1.23372	-6.53997e-10	8.53577e-05	-1.67396	-6.53997e-10
58446509	rs12470316	4.68908e-23	-0.543062	-1.26209	1.08176e-05	-2.0525	-1.68714
58446667	rs12474593	1.16625e-23	-1.63976	-1.55684	4.94903e-05	-0.510758	-1.70828
58447930	rs62140048	4.28363e-23	-1.63654	-0.259049	8.07406e-05	-0.189281	-1.54029
58448085	rs6725148	3.09102e-22	0.523028	-0.442331	2.60417e-05	-1.90151	-0.959611
58448241	rs62140049	4.57263e-23	-1.63654	-0.193762	7.96919e-05	-0.189281	-1.55337
58448272	rs112187740	1.09036e-23	-1.62646	-1.63742	4.87099e-05	-0.486095	-1.74884
58448286	rs62140050	4.67605e-23	-1.64042	-0.167513	8.32519e-05	-0.197183	-1.50176
58449838	rs17049420	3.67973e-23	-1.57881	-0.468744	7.98923e-05	-0.0691095	-1.67103
58450533	rs13418724	3.76891e-23	-1.53351	-0.490098	8.8318e-05	0.0194691	-1.65934
58450569	rs3771220	5.76393e-24	-2.09871	-1.80265	2.45481e-05	-2.09037	-0.829808
58451233	rs3771221	2.48598e-11	17.0646	8.1267	9.55928e-06	-2.08902	-1.77428
58451353	rs62140051	3.85758e-23	-1.64391	-0.356446	7.39635e-05	-0.20428	-1.61296
58451659	rs114236282	4.84991e-23	-1.77143	-6.53997e-10	0.000279579	-0.487531	-6.53997e-10
58452224	rs60176808	2.91279e-23	-1.76546	-0.515824	5.3954e-05	-0.458036	-1.67465
58452413	rs57033851	4.91887e-23	-1.54171	-0.215602	9.40058e-05	-0.00110364	-1.57635
58452531	rs79064653	1.49976e-19	6.04741	0.217841	0.00124485	1.29435	-0.288401
58452654	rs58059919	3.52524e-23	-1.62984	-0.460604	7.3795e-05	-0.17005	-1.64947
58452792	rs12477242	6.99938e-11	17.3614	8.86501	1.01597e-05	-2.09114	-1.71125
58453585	rs28588526	3.85664e-23	-1.65632	-0.344278	7.35051e-05	-0.225294	-1.59817
58453620	rs7594702	4.90029e-22	0.836356	-0.294868	3.14604e-05	-1.82938	-0.842707
58453930	rs79588315	1.52452e-19	6.06149	0.220135	0.00133962	1.36574	-0.286415
58454060	rs17049422	3.2176e-23	-1.83966	-0.342092	4.94898e-05	-0.627341	-1.59171
58454591	rs72810393	3.03687e-23	-1.74658	-0.492985	0.000157237	0.574472	-1.63753
58454770	rs147891737	3.53112e-23	-2.08877	-6.53997e-10	6.96723e-05	-1.87701	-6.53997e-10
58454947	rs112144223	5.98337e-23	-2.55975e-10	-1.56141	7.68852e-05	-2.55975e-10	-1.7785
58455109	rs72810394	7.22433e-24	-1.94109	-1.73443	4.51517e-05	-0.509594	-1.80119
58455672	rs6761301	4.03288e-23	-0.478289	-1.47762	1.36756e-05	-2.01624	-1.48897
58455834	rs28668929	3.36841e-23	-1.71882	-0.417128	6.08965e-05	-0.360674	-1.65097
58455972	rs72810396	3.56162e-23	-1.57881	-0.501367	7.84105e-05	-0.0691095	-1.68975
58456277	rs3771222	1.15268e-23	-1.97777	-1.23053	0.000107853	-1.39597	-0.0440728
58456755	rs56246409	1.35683e-19	6.03218	0.132928	0.00106855	1.21503	-0.36179
58457432	rs150752804	3.50144e-23	-2.09722	-6.53997e-10	8.60273e-05	-1.66615	-6.53997e-10
58457732	rs76305302	3.12778e-22	0.0925193	-6.53997e-10	6.17144e-05	-1.9983	-6.53997e-10
58458277	rs79572158	1.17787e-23	-1.98124	-1.20544	0.000111736	-1.40438	-0.000304495
58458319	rs114317045	4.71397e-23	-1.79986	-6.53997e-10	6.66897e-05	-1.92077	-6.53997e-10
58458857	rs116052376	1.73117e-22	-0.499006	-6.53997e-10	0.000146727	-1.13224	-6.53997e-10
58460029	rs3771224	2.73176e-11	17.1493	8.13625	9.44465e-06	-2.09806	-1.7773
58460264	rs7561771	1.09928e-23	-2.02869	-1.22704	9.4671e-05	-1.55092	-0.0194896
58461903	rs17049423	7.33826e-24	-1.90769	-1.75218	5.1063e-05	-0.384795	-1.80296
58462269	rs80099621	1.79306e-19	6.51509	-0.0712175	0.00105175	1.47419	-0.636796
58462616	rs72618695	4.93307e-11	17.1356	8.74102	9.92369e-06	-2.09861	-1.72728
58462731	rs2110664	2.11483e-23	-0.805675	-1.79574	1.79887e-05	-2.03912	-1.19195
58463349	rs192652413	5.83783e-23	-2.55975e-10	-1.58603	7.97228e-05	-2.55975e-10	-1.74226
58463541	rs11889211	1.88035e-22	0.459032	-0.87538	1.66731e-05	-1.98772	-1.3193
58463680	rs72812352	9.89975e-24	-1.63624	-1.72423	5.76863e-05	-0.269895	-1.7959
58465027	rs72618696	2.87923e-11	16.6559	8.68221	9.69723e-06	-2.09866	-1.75031
58465238	rs12988249	1.21613e-23	-1.95237	-1.20235	0.000124593	-1.31949	0.0237317
58465927	rs34556232	1.17759e-23	-1.95957	-1.22735	0.00011979	-1.33623	0.00115129
58466375	rs56730649	2.54676e-22	0.89901	-1.01199	1.47031e-05	-1.98952	-1.44323
58466551	rs151232851	3.9775e-23	-1.96974	-6.53997e-10	5.70608e-05	-2.0767	-6.53997e-10
58467210	rs79268223	1.77912e-19	6.20434	0.231727	0.00154651	1.49932	-0.276376
58467305	rs72812354	2.20492e-21	2.04547	-6.53997e-10	0.000211555	-0.766332	-6.53997e-10
58468569	rs143259350	7.65114e-23	-1.31554	-6.53997e-10	5.72111e-05	-2.07407	-6.53997e-10
58468760	rs6735296	2.66436e-22	0.610889	-0.678731	2.15076e-05	-1.90908	-1.14333
58469500	rs4395240	2.29762e-22	0.548808	-0.764741	1.86892e-05	-1.92524	-1.26763
58469882	rs72812357	2.50635e-22	0.527572	-0.656551	2.00524e-05	-1.93065	-1.19182
58470342	rs2192690	2.02645e-22	1.05608	-1.3976	1.11093e-05	-1.92966	-1.78337
58470914	rs17049425	3.4426e-23	-0.482454	-1.63171	2.07213e-05	-2.09711	-0.992538
58472014	rs72812358	1.19215e-23	-1.70918	-1.46545	0.000109028	-0.643943	-0.785267
58472110	rs12713377	1.82532e-23	-1.0082	-1.74044	3.38666e-05	-2.00414	-0.594251
58473528	rs112103317	1.62284e-19	6.08792	0.256212	0.00126951	1.38297	-0.357401
58473740	rs148298231	8.8429e-23	-1.17078	-6.53997e-10	0.000326873	-0.331242	-6.53997e-10
58474280	rs17049429	2.94092e-22	0.635578	-0.604662	2.13932e-05	-1.90396	-1.15378
58474439	rs74993585	4.16913e-23	-1.92268	-6.53997e-10	5.62505e-05	-2.091	-6.53997e-10
58474548	rs72812360	3.58985e-23	-2.07228	-6.53997e-10	9.98444e-05	-1.5172	-6.53997e-10
58474766	rs117539972	9.93386e-23	-2.55975e-10	-1.05444	0.000694484	-2.55975e-10	0.422354
58474907	rs13422644	1.70455e-22	0.982724	-1.49723	1.12733e-05	-1.94282	-1.75556
58474955	rs141717093	1.1752e-21	-2.55975e-10	1.41622	0.000152093	-2.55975e-10	-1.09632
58475148	rs17326957	9.9444e-24	-1.70331	-1.65266	4.32864e-05	-0.595582	-1.7574
58475215	rs56705143	1.23109e-22	0.50592	-1.34582	1.24437e-05	-1.93231	-1.66729
58475642	rs78830044	5.72764e-23	-1.60509	-6.53997e-10	5.79017e-05	-2.06207	-6.53997e-10
58475916	rs2192689	7.4249e-24	-1.98636	-1.66178	4.12558e-05	-0.638668	-1.76235
58475997	rs2215962	6.25914e-24	-2.01673	-1.8022	2.30786e-05	-1.17891	-1.803
58476015	rs2215961	1.28213e-19	1.13846	4.97002	6.04935e-05	-1.34091	-0.677371
58476130	rs9309304	2.7266e-23	-0.544378	-1.80296	1.63347e-05	-2.04493	-1.28259
58476222	rs12616896	1.05037e-23	-1.98097	-1.32028	9.45566e-05	-1.40372	-0.167898
58477183	rs17049431	1.84051e-22	-2.55975e-10	-0.437765	8.79794e-05	-2.55975e-10	-1.64371
58478157	rs11686281	4.98766e-11	17.2846	8.60302	9.66757e-06	-2.09818	-1.75386
58478179	rs13411119	2.8108e-23	-0.514855	-1.80206	1.49502e-05	-2.0813	-1.33479
58478722	rs61746304	9.65193e-24	-1.99343	-1.39238	8.43002e-05	-1.40631	-0.28012
58479151	rs192704884	4.187e-23	-1.91841	-6.53997e-10	6.51173e-05	-1.94462	-6.53997e-10
58481198	rs13014231	7.34585e-24	-1.98887	-1.66997	4.74988e-05	-1.35276	-0.907354
58481589	rs17398871	6.98137e-24	-2.04181	-1.66792	4.79649e-05	-0.846602	-1.40374
58481863	rs6753170	1.75738e-16	6.67676	6.65477	1.77779e-05	-2.09875	-1.14411
58481974	rs71418485	7.29215e-24	-2.00107	-1.66511	4.6567e-05	-1.38511	-0.894812
58482046	rs11900584	3.09363e-22	1.74635	-1.66481	1.25168e-05	-1.79077	-1.80298
58482646	rs10170257	4.23363e-16	7.22181	6.98896	1.98377e-05	-2.09274	-1.04049
58482768	rs11901899	3.0305e-23	-0.438727	-1.80293	1.52606e-05	-2.09397	-1.30157
58484172	rs11690710	1.25307e-11	16.3098	8.19642	9.78214e-06	-2.08155	-1.7587
58484367	rs76261327	1.28317e-19	6.2524	-0.143111	0.0010152	1.49052	-0.688493
58485694	rs78547376	1.59713e-19	6.2613	0.0668571	0.00111565	1.58391	-0.687534
58486224	rs17326964	4.00302e-23	-1.96334	-6.53997e-10	0.000106003	-1.45735	-6.53997e-10
58487225	rs143880166	4.99447e-23	-2.55975e-10	-1.74206	7.50718e-05	-2.55975e-10	-1.80237
58487304	rs13420084	1.59657e-23	-1.91406	-0.968476	7.08744e-05	-1.93572	0.0758178
58487630	rs878079	6.4006e-24	-2.0896	-1.70699	6.67672e-05	-1.04783	-0.87177
58487993	rs114823520	4.23352e-23	-1.90736	-6.53997e-10	0.000342171	-0.285503	-6.53997e-10
58488020	rs13012480	5.1655e-19	0.73057	6.77138	0.000174651	-0.252702	-0.705323
58488026	rs11894186	6.65853e-19	0.98755	6.7683	0.000141013	-0.434025	-0.737938
58488300	rs13017949	1.83634e-23	-1.83185	-0.91076	8.53333e-05	-1.85803	0.183784
58488802	rs140011653	8.69709e-23	-2.55975e-10	-1.1874	0.000597059	-2.55975e-10	0.271201
58488895	rs56394605	6.12593e-15	10.6019	6.2809	1.11322e-05	-2.00698	-1.704
58489150	rs72618697	5.17146e-15	10.5548	6.15861	1.09637e-05	-2.00911	-1.71712
58489356	rs147061640	9.67619e-23	-1.08072	-6.53997e-10	0.000369837	-0.207751	-6.53997e-10
58492345	rs9789483	2.38663e-13	11.5229	9.02247	5.23332e-05	-2.09841	-0.0647724
58492441	rs9789714	1.66754e-13	11.1161	9.07075	5.47247e-05	-2.09704	-0.0214621
58492547	rs182604147	2.03408e-22	-2.55975e-10	-0.337763	0.000275393	-2.55975e-10	-0.502615
58492576	rs35026795	6.67208e-23	-1.45246	-6.53997e-10	5.95187e-05	-2.03452	-6.53997e-10
58493019	rs139205338	3.49685e-23	-2.09853	-6.53997e-10	9.07397e-05	-1.61282	-6.53997e-10
58493175	rs7593531	9.01764e-15	10.9309	6.33857	1.0768e-05	-2.04671	-1.69753
58493260	rs7593369	2.62983e-13	11.4439	9.19844	5.64985e-05	-2.09742	0.0108218
58493541	rs9973912	1.731e-23	-1.92405	-0.877646	8.59317e-05	-1.9	0.23274
58493570	rs72812365	3.50329e-23	-2.09669	-6.53997e-10	0.000118881	-1.3427	-6.53997e-10
58494072	rs62141880	6.34381e-15	10.6082	6.30956	1.09016e-05	-2.02416	-1.70774
58494283	rs9973679	1.65425e-23	-1.91337	-0.933668	7.64111e-05	-1.88863	0.103942
58494656	rs59187049	7.57109e-15	10.8794	6.2152	1.06575e-05	-2.0434	-1.71115
58495006	rs62141882	7.30466e-15	10.7716	6.28717	1.08868e-05	-2.03612	-1.69714
58496055	rs75499011	2.2806e-19	7.44023	-0.755844	0.00176338	2.53206	-1.17789
58496276	rs4672233	1.26165e-19	-0.497262	6.58964	4.58265e-05	-1.51208	-0.783868
58496397	rs10164831	9.75227e-24	-1.9684	-1.40708	1.11258e-05	-1.9631	-1.74844
58497451	rs6739403	1.61827e-19	-0.352873	6.69418	4.22672e-05	-1.6252	-0.751603
58498481	rs10490251	1.31734e-14	11.1509	6.49763	1.09994e-05	-2.05184	-1.67113
58498526	rs147241103	3.90366e-23	-1.98848	-6.53997e-10	7.06306e-05	-1.86335	-6.53997e-10
58498631	rs12713378	1.46102e-23	-1.87534	-1.09592	5.7286e-05	-1.9123	-0.160461
58499373	rs34613444	1.45628e-23	-1.87649	-1.09801	5.6133e-05	-1.86394	-0.229148
58500141	rs7560589	2.92158e-13	11.7558	8.99177	5.10235e-05	-2.09365	-0.0948766
58500349	rs12618143	1.4827e-23	-1.86012	-1.09641	5.95555e-05	-1.84712	-0.186781
58501047	rs11125746	7.43053e-19	0.643033	7.22251	0.000176019	-0.380312	-0.569911
58501186	rs11125747	4.76323e-19	0.443261	6.97761	0.000192839	-0.20758	-0.651381
58501604	rs10169479	1.32834e-19	-0.570761	6.71464	5.08225e-05	-1.43519	-0.757283
58502233	rs10172475	1.39323e-19	-0.49047	6.68205	5.07549e-05	-1.43677	-0.757039
58502679	rs112144830	2.73191e-19	7.89049	-1.02554	0.00174861	2.77914	-1.43338
58502937	rs13004158	1.33401e-19	-0.638078	6.78621	5.34583e-05	-1.42165	-0.720259
58502948	rs13004543	1.42058e-19	-0.598516	6.80953	5.2494e-05	-1.44815	-0.71197
58503004	rs114307398	3.71998e-22	-2.55975e-10	0.265912	0.000122216	-2.55975e-10	-1.31502
58503341	rs6706369	3.2884e-17	5.62117	6.03435	1.05811e-05	-2.04405	-1.71769
58503540	rs75946082	4.97984e-22	-2.55975e-10	0.557593	0.000142311	-2.55975e-10	-1.1628
58503907	rs79267312	3.96289e-22	-2.55975e-10	0.329168	0.000127204	-2.55975e-10	-1.27502
58504683	rs12614056	1.45585e-23	-1.88774	-1.08706	5.98951e-05	-1.87552	-0.152706
58505138	rs62141883	4.35804e-23	-1.87837	-6.53997e-10	0.000675625	0.394823	-6.53997e-10
58505381	rs146106628	3.80128e-23	-2.01505	-6.53997e-10	7.37584e-05	-1.82002	-6.53997e-10
58505679	rs17398913	3.88636e-15	8.91187	7.5159	1.60061e-05	-1.90525	-1.4426
58506088	rs4349335	1.62999e-19	-1.45436	7.80289	0.000272003	-0.29243	-0.222574
58506423	rs2024412	1.52392e-19	-1.79953	8.08076	0.000503212	0.174258	-0.0740613
58506426	rs2024411	1.59222e-19	-1.79285	8.11794	0.000508177	0.151489	-0.0414738
58506441	rs2024410	1.64655e-19	-1.81671	8.17534	0.000568083	0.222571	-0.00111882
58506644	rs62141884	4.41051e-23	-1.8664	-6.53997e-10	0.000703113	0.434703	-6.53997e-10
58507039	rs12713379	1.59143e-19	-2.09442	8.419	0.00114682	-0.633136	1.55707
58507528	rs4340496	3.40125e-22	-0.71633	0.892668	0.00240688	-1.89023	3.55551
58508092	rs116485499	3.54356e-23	-2.08526	-6.53997e-10	7.73102e-05	-1.77299	-6.53997e-10
58509285	rs146954303	1.16499e-22	-2.55975e-10	-0.895091	0.000462601	-2.55975e-10	0.0160502
58509628	rs10490250	2.17176e-22	0.957084	-1.22935	0.000238757	-0.712404	0.0670331
58509912	rs34574366	2.14685e-22	0.933413	-1.21721	0.000245089	-0.728333	0.10914
58510034	rs10178765	1.70832e-22	0.734961	-1.24726	0.000183684	-0.913905	0.00630969
58510156	rs60851549	2.19648e-22	0.98085	-1.2418	0.000242002	-0.696381	0.0645125
58510184	rs61292864	2.18625e-22	0.98085	-1.24647	0.000239948	-0.696381	0.0559882
58510241	rs11891166	1.98454e-22	0.888697	-1.25111	0.000223622	-0.75834	0.0474826
58510330	rs17049445	8.61825e-18	2.76089	7.55552	2.72314e-05	-2.08865	-0.727788
58510361	rs111486079	5.95319e-23	-1.56646	-6.53997e-10	6.67399e-05	-1.92001	-6.53997e-10
58510473	rs142486896	3.53449e-23	-2.08782	-6.53997e-10	6.63005e-05	-1.92662	-6.53997e-10
58510775	rs11891414	2.0072e-22	0.933413	-1.28448	0.000216684	-0.728333	-0.014042
58511152	rs725451	2.27939e-22	1.07444	-1.29834	0.000232282	-0.632997	-0.0398671
58511300	rs725452	1.75716e-22	0.821114	-1.30522	0.00018193	-0.845075	-0.0721159
58511463	rs79552993	7.49273e-23	-0.0506507	-1.28581	2.69156e-05	-1.22733	-1.60078
58512527	rs79833421	9.57678e-23	0.0360539	-1.1271	3.02155e-05	-1.17046	-1.542
58512860	rs191926236	4.68273e-23	-1.80651	-6.53997e-10	5.5981e-05	-2.0958	-6.53997e-10
58513079	rs117982678	6.36254e-23	-2.55975e-10	-1.49996	7.51366e-05	-2.55975e-10	-1.80151
58513505	rs7355437	1.85336e-22	0.688347	-1.11915	0.000232634	-0.93154	0.26019
58513611	rs7355439	1.99945e-22	0.77495	-1.12988	0.000251681	-0.834167	0.241515
58513910	rs113989005	8.44316e-23	-1.21703	-6.53997e-10	8.55278e-05	-1.67197	-6.53997e-10
58514199	rs2861376	1.73072e-22	0.690125	-1.18939	0.000203252	-0.922699	0.116332
58514513	rs72812374	1.51843e-22	-0.630127	-6.53997e-10	5.63144e-05	-2.08986	-6.53997e-10
58514666	rs2215960	2.15966e-22	0.888697	-1.16655	0.000254603	-0.75834	0.177231
58514871	rs78423695	4.69966e-23	-2.55975e-10	-1.8029	8.04307e-05	-2.55975e-10	-1.73342
58515375	rs1156588	1.94009e-22	0.802118	-1.18719	0.000224061	-0.849587	0.140691
58515462	rs2861377	2.07439e-22	0.844325	-1.16246	0.000236281	-0.82985	0.174055
58515873	rs11125748	1.83499e-22	0.708697	-1.14946	0.000227519	-0.877987	0.184407
58516747	rs76606614	6.51129e-22	0.825733	-6.53997e-10	0.00019148	-0.866032	-6.53997e-10
58517626	rs34692015	2.42251e-22	1.11288	-1.27588	0.000236013	-0.63224	-0.0246867
58517738	rs12713380	1.98123e-21	1.9385	-6.53997e-10	8.96719e-05	-1.62466	-6.53997e-10
58518046	rs76817771	1.20947e-22	0.32934	-1.18696	3.99426e-05	-0.929369	-1.504
58518735	rs148243876	3.49683e-23	-2.09853	-6.53997e-10	7.13249e-05	-1.85357	-6.53997e-10
58519530	rs10490249	1.35127e-22	-0.603044	-0.143718	0.000478327	-1.46143	1.51091
58520703	rs13006064	5.18767e-22	0.598479	-6.53997e-10	0.000248056	-0.607159	-6.53997e-10
58520887	rs72618698	6.87354e-23	-2.55975e-10	-1.42271	8.33752e-05	-2.55975e-10	-1.69746
58521209	rs12988741	5.13718e-22	0.588699	-6.53997e-10	0.000174779	-0.957296	-6.53997e-10
58521495	rs76582067	1.65229e-22	0.376604	-0.92225	4.99934e-05	-0.896499	-1.31243
58522385	rs12615658	1.3997e-22	-0.559648	-0.1519	0.000504545	-1.3965	1.49934
58522580	rs13399274	1.39056e-22	-0.559648	-0.158451	0.000521501	-1.3965	1.53239
58522661	rs11885675	2.62653e-22	0.683259	-0.765401	6.53192e-05	-0.680073	-1.26146
58523045	rs11901569	2.46719e-22	0.67421	-0.818935	6.24488e-05	-0.686533	-1.29994
58523124	rs11886987	2.50154e-22	0.683259	-0.814156	6.30688e-05	-0.680073	-1.29652
58523168	rs78656246	6.24521e-23	-2.55975e-10	-1.51857	7.92275e-05	-2.55975e-10	-1.74849
58523256	rs74887875	4.18401e-23	-1.91912	-6.53997e-10	9.42381e-05	-1.57499	-6.53997e-10
58523459	rs12151813	1.16599e-22	-0.72677	-0.167468	0.000441551	-1.50783	1.47731
58524153	rs13412643	1.40628e-22	-0.618691	-0.0881678	0.000512045	-1.47163	1.58922
58524776	rs12713381	2.81055e-22	1.04446	-1.05888	0.000342183	-0.630658	0.345189
58525659	rs9646985	4.24419e-22	-0.492793	0.890539	0.00177953	-1.38878	2.75207
58525741	rs7595474	4.63419e-22	0.962259	-0.476602	0.000657103	-0.780107	1.14713
58525967	rs146881164	6.17198e-23	-2.55975e-10	-1.53037	0.000113336	-2.55975e-10	-1.39046
58526055	rs17049453	1.34006e-21	-2.55975e-10	1.54749	0.000851562	-2.55975e-10	0.626257
58526934	rs11899695	1.69933e-22	0.368128	-0.885702	4.79938e-05	-0.902403	-1.34734
58528722	rs75919783	1.28851e-22	-2.55975e-10	-0.794316	8.92249e-05	-2.55975e-10	-1.62965
58528939	rs13002128	4.63077e-22	-0.414562	0.89948	0.00197253	-1.29744	2.76369
58529749	rs35459416	5.23212e-22	-0.465482	1.07249	0.00218969	-1.37058	2.94128
58530083	rs72618699	7.38283e-23	-2.55975e-10	-1.35123	7.97605e-05	-2.55975e-10	-1.74179
58530342	rs112263934	1.69341e-22	0.445428	-0.966488	5.39089e-05	-0.788223	-1.3453
58530458	rs76040634	1.44576e-22	0.461756	-1.14093	4.80691e-05	-0.776497	-1.47168
58531296	rs10168877	6.87804e-22	1.28081	-0.400283	0.00113197	-0.314867	1.22577
58532445	rs137894903	5.74872e-23	-2.55975e-10	-1.60141	7.63384e-05	-2.55975e-10	-1.78564
58532720	rs538574834	1.41699e-22	-2.55975e-10	-0.699271	0.000183295	-2.55975e-10	-0.909717
58532847	rs142105616	4.70334e-23	-2.55975e-10	-1.80212	9.35287e-05	-2.55975e-10	-1.58255
58533577	rs79697528	1.19706e-22	0.0563468	-0.924285	3.74006e-05	-1.18518	-1.31394
58533803	rs10188654	1.31189e-22	-0.651529	-0.12481	0.000484398	-1.50791	1.57
58535064	rs62141886	2.91687e-18	2.49446	6.73858	2.26293e-05	-2.09876	-0.902807
58535625	rs79129674	1.01951e-22	0.0563054	-1.08478	3.59655e-05	-1.06295	-1.47531
58535753	rs76964157	1.50801e-22	0.327954	-0.964966	4.34283e-05	-1.00553	-1.34417
58536334	rs77570062	1.76423e-22	-2.55975e-10	-0.480089	0.0015159	-2.55975e-10	1.20295
58536610	rs148061228	4.96651e-23	-2.55975e-10	-1.74767	8.51233e-05	-2.55975e-10	-1.67671
58537383	rs13000804	3.50073e-23	-2.09742	-6.53997e-10	6.90088e-05	-1.88658	-6.53997e-10
58537824	rs76717969	8.94137e-23	0.00235691	-1.16206	3.2044e-05	-1.21214	-1.44156
58538231	rs34520788	2.78498e-23	-0.525622	-1.80053	2.65436e-05	-1.41622	-1.42581
58538265	rs148803215	8.31305e-23	-2.55975e-10	-1.23256	9.53939e-05	-2.55975e-10	-1.5628
58538296	rs72812375	1.43367e-22	-0.687566	-6.53997e-10	6.55902e-05	-1.93739	-6.53997e-10
58539322	rs34286598	1.46505e-22	-0.560934	-0.104985	0.000593908	-1.53126	1.79716
58539890	rs75494757	1.19107e-22	0.269384	-1.14234	4.33225e-05	-0.925426	-1.42672
58540075	rs71418489	1.30552e-22	-0.635044	-0.14616	0.000458344	-1.61412	1.62093
58540217	rs113684679	1.19764e-22	0.269384	-1.13684	4.35028e-05	-0.925426	-1.42256
58540577	rs141932375	4.26449e-23	-1.90007	-6.53997e-10	0.000156758	-1.06611	-6.53997e-10
58541025	rs72812377	3.51426e-23	-2.09356	-6.53997e-10	0.000115872	-1.36833	-6.53997e-10
58541063	rs62141888	2.64837e-23	-2.07869	-0.297758	0.000740925	-1.17291	1.65999
58541238	rs12470245	1.03766e-21	1.29175	-6.53997e-10	0.0027551	1.80039	-6.53997e-10
58541352	rs112917672	1.08437e-22	0.129353	-1.09616	3.66037e-05	-1.12899	-1.39167
58541355	rs111278027	1.07649e-22	0.122059	-1.09616	3.64281e-05	-1.1338	-1.39167
58541748	rs372905537	9.53799e-23	-2.55975e-10	-1.09511	8.42972e-05	-2.55975e-10	-1.68647
58541846	rs144270995	3.49684e-23	-2.09853	-6.53997e-10	8.00511e-05	-1.73815	-6.53997e-10
58542622	rs113334486	4.9544e-22	1.13414	-0.581665	1.37878e-05	-2.09755	-1.39948
58543243	rs113874862	1.51531e-22	-0.532363	-0.099822	0.000494329	-1.60501	1.6874
58543309	rs35170642	7.77648e-23	-1.29929	-6.53997e-10	5.5921e-05	-2.09687	-6.53997e-10
58543415	rs11895764	1.05711e-22	0.091403	-1.08367	3.60427e-05	-1.15397	-1.38214
58543638	rs143094593	1.12653e-22	-2.55975e-10	-0.928661	0.000141387	-2.55975e-10	-1.16931
58543836	rs116242176	9.55444e-23	-0.0220616	-1.07132	3.69595e-05	-1.13831	-1.37268
58544319	rs188723676	3.61739e-23	-2.06464	-6.53997e-10	0.000106556	-1.45214	-6.53997e-10
58545799	rs4464258	8.8465e-23	-0.685561	-0.484806	0.000245615	-1.62216	1.00511
58547015	rs570333794	3.65249e-23	-2.05498	-6.53997e-10	6.41272e-05	-1.95995	-6.53997e-10
58547162	rs75505258	1.18764e-22	0.0504206	-0.926257	3.97561e-05	-1.10909	-1.32896
58548123	rs77637714	1.1915e-22	0.0710817	-0.943672	4.27691e-05	-1.15406	-1.21094
58548423	rs76443939	1.16455e-22	0.0481983	-0.943672	4.2129e-05	-1.16914	-1.21094
58549047	rs76414728	1.93927e-22	-0.907197	0.521701	0.000822643	-0.839492	1.4312
58549843	rs141711155	5.11484e-23	-1.71824	-6.53997e-10	6.39517e-05	-1.96269	-6.53997e-10
58550108	rs78593991	1.23585e-22	0.18223	-1.01828	4.84889e-05	-1.05078	-1.1887
58550115	rs12105906	1.23692e-22	0.0844474	-0.919632	4.00655e-05	-1.23935	-1.19095
58550274	rs144187661	4.60684e-23	-1.82285	-6.53997e-10	5.5979e-05	-2.09584	-6.53997e-10
58551951	rs150260051	3.1578e-22	-2.55975e-10	0.102072	9.48688e-05	-2.55975e-10	-1.56832
58552310	rs79298252	1.19966e-22	0.109801	-0.975569	4.33718e-05	-1.20016	-1.15085
58552558	rs138254801	1.31542e-22	0.162201	-0.935849	4.87313e-05	-1.11896	-1.11553
58552641	rs114653282	1.06684e-22	0.137377	-1.12048	3.5122e-05	-1.20602	-1.35597
58552813	rs113568093	1.05599e-22	0.121529	-1.11485	3.49312e-05	-1.21602	-1.35141
58553033	rs139632224	1.26521e-22	0.16505	-0.977619	4.3082e-05	-1.20504	-1.15267
58553864	rs139501190	4.98412e-23	-2.55975e-10	-1.74413	7.50312e-05	-2.55975e-10	-1.80291
58554779	rs145910749	3.41712e-22	-2.55975e-10	0.180993	9.40103e-05	-2.55975e-10	-1.57741
58555041	rs190125202	3.16342e-22	0.103848	-6.53997e-10	0.000221836	-0.718875	-6.53997e-10
58555453	rs144021856	1.4163e-22	0.301247	-1.00101	5.33988e-05	-0.969617	-1.17341
58555479	rs76481116	1.15707e-22	-0.901912	-6.53997e-10	5.89239e-05	-2.04457	-6.53997e-10
58555615	rs141343098	8.07489e-23	-0.0179149	-1.24372	3.16207e-05	-1.21247	-1.45453
58556174	rs186863356	4.62873e-23	-1.81811	-6.53997e-10	0.000121565	-1.32036	-6.53997e-10
58556351	rs35549823	2.1051e-22	0.536348	-0.839792	6.72702e-05	-0.876443	-1.03565
58556569	rs34101129	7.41225e-23	-0.804039	-0.543216	0.000186235	-1.72164	0.827831
58557355	rs147159513	3.46664e-23	-0.380277	-1.72693	3.5977e-05	-1.3765	-1.16143
58558217	rs10182211	9.26934e-23	-0.587325	-0.536353	0.000219557	-1.56695	0.837745
58558255	rs10205882	5.17446e-19	0.080334	7.42335	0.000892117	-2.03098	2.70376
58559427	rs11903838	6.64517e-21	-0.5203	3.66897	1.59499e-05	-1.90061	-1.45075
58559860	rs77339797	1.09445e-22	-0.957554	-6.53997e-10	0.000260576	-0.557919	-6.53997e-10
58560342	rs35961458	2.19041e-22	-0.263717	-6.53997e-10	0.000113319	-1.3906	-6.53997e-10
58560345	rs10165589	5.8038e-23	-1.03839	-0.553484	0.000173602	-1.49115	0.527103
58560599	rs75662526	2.19762e-22	-0.260428	-6.53997e-10	7.29494e-05	-1.83105	-6.53997e-10
58561080	rs62141894	3.73016e-19	1.59528	5.58112	1.87357e-05	-2.09866	-1.09172
58561591	rs116778877	3.91285e-23	-1.98613	-6.53997e-10	6.08188e-05	-2.01292	-6.53997e-10
58562201	rs62141895	2.13011e-19	1.60141	5.01472	1.78966e-05	-2.06037	-1.17584
58563277	rs66648267	1.86199e-19	1.32512	5.15647	1.83916e-05	-2.09594	-1.11298
58563553	rs114426660	1.49242e-22	-0.647406	-6.53997e-10	0.000316849	-0.362389	-6.53997e-10
58563975	rs17049461	1.80352e-19	1.38479	5.0649	1.82385e-05	-2.07567	-1.14161
58564130	rs75942864	3.49986e-23	-2.09767	-6.53997e-10	6.89574e-05	-1.88733	-6.53997e-10
58564146	rs17049462	1.70242e-19	1.38479	5.00721	1.79164e-05	-2.07567	-1.15943
58565395	rs17049463	1.97804e-19	1.57206	4.97	1.73087e-05	-2.0679	-1.2017
58565470	rs150907216	1.59546e-22	-0.580645	-6.53997e-10	0.000103685	-1.47946	-6.53997e-10
58565501	rs6708046	7.81883e-19	-1.55759	9.47407	0.000637508	-1.92187	2.25862
58565559	rs6721616	1.65695e-19	1.4331	4.93183	1.75802e-05	-2.07159	-1.18245
58565791	rs17049464	1.79816e-19	1.52284	4.92387	1.70084e-05	-2.07227	-1.21484
58566648	rs1990583	1.66452e-19	1.32213	5.04736	1.84309e-05	-2.09708	-1.10971
58567018	rs12612544	1.83964e-19	1.57034	4.89917	1.82866e-05	-2.05835	-1.1563
58567163	rs12619492	1.70978e-19	1.49714	4.89917	1.81526e-05	-2.06571	-1.1563
58567363	rs12619556	1.67635e-19	1.49714	4.87943	1.80418e-05	-2.06571	-1.16242
58567860	rs66778004	2.14555e-19	1.44199	5.18136	1.85287e-05	-2.0984	-1.10309
58567862	rs78784020	2.36871e-22	-2.55975e-10	-0.185459	7.5089e-05	-2.55975e-10	-1.80214
58568421	rs62141912	1.61447e-19	1.49714	4.84182	1.78336e-05	-2.06571	-1.17403
58568575	rs72618700	2.12763e-19	1.4521	5.16286	1.84988e-05	-2.09754	-1.10557
58569014	rs183028024	1.38604e-22	-2.55975e-10	-0.721357	0.000179832	-2.55975e-10	-0.92879
58569066	rs6734368	1.63105e-19	1.54665	4.80252	1.77065e-05	-2.0608	-1.18608
58569214	rs6708936	1.77126e-22	-1.2183	0.742187	0.00483034	-0.0521397	2.414
58569927	rs62141913	2.08954e-19	1.4521	5.14479	1.83935e-05	-2.09754	-1.11128
58570235	rs78367112	1.71689e-22	-0.507292	-6.53997e-10	8.11472e-05	-1.72455	-6.53997e-10
58570263	rs34560189	1.01529e-22	-1.53366	0.501032	0.000551921	-2.00921	2.2018
58570335	rs67171338	2.37749e-20	1.32213	3.10128	1.59623e-05	-2.09708	-1.2535
58571363	rs62141914	3.66618e-20	1.50183	3.35469	1.7082e-05	-2.09834	-1.18445
58571419	rs142123278	4.82944e-23	-2.55975e-10	-1.77566	0.000108618	-2.55975e-10	-1.43297
58571716	rs77578448	8.18053e-23	-2.55975e-10	-1.24863	7.65291e-05	-2.55975e-10	-1.78314
58572487	rs11894193	2.59615e-20	1.505	3.00639	1.59732e-05	-2.06495	-1.28496
58572697	rs62141915	1.54305e-19	1.51985	4.77386	1.74076e-05	-2.0691	-1.19481
58572714	rs7586301	2.88343e-20	1.62481	2.99153	1.60954e-05	-2.05245	-1.28983
58572809	rs116548607	6.23492e-23	-1.52022	-6.53997e-10	5.62937e-05	-2.09023	-6.53997e-10
58572874	rs67435150	4.9019e-20	1.95176	3.19523	1.74502e-05	-2.02261	-1.23886
58573107	rs143626750	4.33766e-23	-1.88306	-6.53997e-10	6.91304e-05	-1.88482	-6.53997e-10
58573178	rs12618666	2.29999e-19	1.78561	4.90725	1.88388e-05	-2.03111	-1.15379
58573939	rs11896062	2.88849e-20	1.564	3.0541	1.63473e-05	-2.05753	-1.26922
58573984	rs9941621	3.02387e-20	1.51474	3.14917	1.6197e-05	-2.09859	-1.2374
58574303	rs62141916	2.11946e-19	1.70528	4.90584	1.78589e-05	-2.05307	-1.18525
58574756	rs13013408	5.00416e-23	-0.839565	-0.900555	0.000186433	-1.44939	0.556651
58574833	rs62141917	2.77322e-20	1.5382	3.03917	1.62229e-05	-2.06023	-1.27416
58575048	rs62141918	2.81106e-20	1.55176	3.03917	1.62221e-05	-2.06028	-1.27416
58575173	rs35417110	2.46347e-20	1.41977	3.03917	1.60404e-05	-2.07154	-1.27416
58575369	rs112841166	1.27624e-22	-0.803891	-6.53997e-10	0.00010308	-1.48531	-6.53997e-10
58575605	rs78617904	3.73944e-20	1.71104	3.16527	1.72572e-05	-2.04064	-1.23195
58575868	rs9941628	3.13529e-20	1.66092	3.03917	1.64441e-05	-2.04668	-1.27416
58576064	rs67337459	2.77322e-20	1.5382	3.03917	1.62229e-05	-2.06023	-1.27416
58576138	rs12713382	4.57738e-23	-0.882118	-0.947146	0.000182242	-1.39641	0.480933
58576355	rs62141920	1.57895e-20	1.5776	2.43653	1.37579e-05	-2.05759	-1.44161
58576846	rs72812393	3.91498e-23	-1.98558	-6.53997e-10	6.45062e-05	-1.95405	-6.53997e-10
58577350	rs7570799	2.98928e-20	1.99701	2.65539	1.55883e-05	-2.00307	-1.37122
58577971	rs11125750	7.80504e-20	3.30907	2.30306	1.51448e-05	-1.96643	-1.43673
58578324	rs56685949	3.4175e-20	2.51519	2.27108	2.29847e-05	-1.50113	-1.48486
58578779	rs57442351	4.70359e-20	2.71757	2.38812	2.46037e-05	-1.46636	-1.45155
58579021	rs181955309	3.56708e-23	-2.07864	-6.53997e-10	6.77366e-05	-1.90519	-6.53997e-10
58579111	rs72618702	3.37111e-20	2.51519	2.25741	2.28973e-05	-1.50113	-1.48867
58580310	rs17049475	5.35557e-20	2.96115	2.27435	2.63065e-05	-1.37618	-1.47482
58580782	rs17049476	8.0507e-20	3.16391	2.47921	3.08353e-05	-1.27726	-1.4149
58581018	rs6761469	8.92576e-20	3.38683	2.35948	1.56799e-05	-1.95403	-1.4144
58581047	rs17049478	9.47645e-21	3.50359	-6.53997e-10	0.000887883	0.668025	-6.53997e-10
58581155	rs17049480	5.97147e-20	2.93182	2.41254	2.74936e-05	-1.3492	-1.45766
58581838	rs139276909	7.03976e-23	-2.55975e-10	-1.39882	0.000222756	-2.55975e-10	-0.714736
58581922	rs77524235	1.40476e-22	-2.55975e-10	-0.707935	0.000156691	-2.55975e-10	-1.06654
58582023	rs12463993	9.54082e-24	-1.70787	-1.68953	1.06419e-05	-2.01001	-1.746
58582066	rs148442475	7.98083e-23	-2.55975e-10	-1.27335	0.000210429	-2.55975e-10	-0.771666
58582638	rs6740516	8.17439e-20	3.37419	2.28419	1.58371e-05	-1.93784	-1.42062
58582915	rs1990582	9.56533e-24	-1.69802	-1.69681	1.05389e-05	-2.01461	-1.75113
58583698	rs56397091	6.71372e-20	3.26587	2.19565	2.86132e-05	-1.24925	-1.51769
58584218	rs6545681	1.63928e-23	-1.11792	-1.73821	9.50828e-06	-2.09012	-1.77853
58584243	rs115950635	7.63164e-22	0.984498	-6.53997e-10	0.000309072	-0.387242	-6.53997e-10
58584740	rs10490248	5.99819e-20	3.3881	1.96073	3.20621e-05	-1.11005	-1.54309
58585062	rs148075361	4.65206e-23	-1.81308	-6.53997e-10	0.000163965	-1.02116	-6.53997e-10
58585690	rs10490247	1.68381e-23	-1.08251	-1.74682	9.38282e-06	-2.09652	-1.78542
58586080	rs10195045	1.68051e-23	-1.08251	-1.74878	9.38824e-06	-2.09652	-1.78484
58586091	rs10195048	3.66918e-19	5.48939	1.67053	2.16317e-05	-1.4688	-1.57785
58586412	rs11902397	5.53413e-20	3.33126	1.93704	2.99682e-05	-1.17687	-1.54381
58587229	rs2011514	1.51029e-23	-1.19098	-1.74711	9.37673e-06	-2.09871	-1.78387
58588036	rs4672237	1.46644e-23	-1.22044	-1.74711	9.38128e-06	-2.09823	-1.78387
58588188	rs10201797	1.51029e-23	-1.19098	-1.74711	9.37673e-06	-2.09871	-1.78387
58588434	rs72812398	6.33244e-23	-1.5047	-6.53997e-10	5.59261e-05	-2.09678	-6.53997e-10
58588487	rs11884127	3.3237e-20	3.35867	1.39977	2.71792e-05	-1.16556	-1.65281
58588586	rs11900620	5.25137e-20	3.33126	1.88459	2.9796e-05	-1.17687	-1.54957
58588671	rs11900668	4.49868e-20	3.21686	1.84428	2.81377e-05	-1.22365	-1.56006
58589190	rs12619077	5.36763e-20	3.43485	1.8029	3.18177e-05	-1.09014	-1.57065
58589195	rs7577181	2.2194e-19	5.09239	1.5648	1.94348e-05	-1.54726	-1.60649
58589415	rs80194536	5.02079e-22	0.565782	-6.53997e-10	0.000225017	-0.704638	-6.53997e-10
58590034	rs6756491	5.98351e-20	3.48423	1.86215	3.04484e-05	-1.11819	-1.58659
58590129	rs6731069	5.90668e-20	3.48423	1.84922	3.03532e-05	-1.11819	-1.58973
58590312	rs72621503	5.6244e-20	3.526	1.75848	3.18648e-05	-1.0703	-1.58901
58590321	rs72621504	5.6244e-20	3.526	1.75848	3.18648e-05	-1.0703	-1.58901
58590567	rs113555042	1.20973e-22	-0.85741	-6.53997e-10	0.00200187	1.48102	-6.53997e-10
58590687	rs62141921	8.51408e-23	0.138294	-1.34696	2.24922e-05	-1.48928	-1.51836
58591508	rs186321414	5.80473e-23	-2.55975e-10	-1.59172	0.000192994	-2.55975e-10	-0.858157
58591513	rs72621505	2.81523e-20	3.33754	1.25487	2.52278e-05	-1.20476	-1.68811
58592685	rs7588962	1.33359e-23	-1.32115	-1.74137	9.48889e-06	-2.09257	-1.77812
58592907	rs759337	1.2218e-21	1.4551	-6.53997e-10	9.39927e-05	-1.5776	-6.53997e-10
58592972	rs2192660	3.27849e-19	5.30785	1.73948	2.11213e-05	-1.52033	-1.5502
58593321	rs72621506	8.09787e-20	4.01937	1.6296	3.60467e-05	-0.91629	-1.61971
58594464	rs72621507	1.24382e-19	3.45213	2.626	2.7415e-05	-1.15793	-1.65179
58596206	rs78182623	7.18913e-22	0.924765	-6.53997e-10	0.000310558	-0.382445	-6.53997e-10
58596409	rs72621508	7.92944e-20	3.33939	2.28855	2.66778e-05	-1.16212	-1.67486
58597332	rs1861225	1.08101e-22	-0.969909	-6.53997e-10	0.00058299	0.247355	-6.53997e-10
58597957	rs887956	8.44769e-20	3.35197	2.33929	2.70881e-05	-1.14964	-1.67208
58598200	rs882465	1.15355e-19	3.29503	2.70776	2.80468e-05	-1.17331	-1.61363
58598329	rs17049485	1.08219e-19	3.29761	2.64132	2.745e-05	-1.18839	-1.62006
58598513	rs2215940	6.05695e-23	-1.93288	0.383698	0.00137155	-0.740704	1.84358
58598949	rs76042383	1.45084e-19	3.23839	2.9937	2.77674e-05	-1.19668	-1.60027
58599364	rs6717530	1.02084e-19	3.26533	2.61525	2.64406e-05	-1.18559	-1.66032
58600799	rs72621510	1.138e-19	3.26533	2.72389	2.77965e-05	-1.18559	-1.61032
58601511	rs12612425	8.70474e-20	3.35197	2.36927	2.72341e-05	-1.14964	-1.66671
58601888	rs17049487	1.6746e-21	0.322082	1.44827	1.17709e-05	-1.87407	-1.78112
58602132	rs72621511	7.56413e-20	3.21152	2.36927	2.56975e-05	-1.20771	-1.66671
58602286	rs72621512	7.57052e-20	3.22808	2.35355	2.42215e-05	-1.26404	-1.66954
58602481	rs722764	7.56413e-20	3.21152	2.36927	2.56975e-05	-1.20771	-1.66671
58604811	rs977789	2.30546e-19	5.1163	1.57894	1.9334e-05	-1.54146	-1.61749
58605115	rs6720114	5.16393e-20	3.08349	2.11557	2.35235e-05	-1.22983	-1.73298
58605191	rs72621513	6.7037e-20	3.21152	2.24851	2.45044e-05	-1.20771	-1.71425
58606028	rs55719877	5.01562e-20	3.05435	2.11557	2.32451e-05	-1.24174	-1.73298
58606270	rs17049491	5.09288e-20	3.05435	2.13086	2.32929e-05	-1.24174	-1.73092
58606289	rs72621514	7.01402e-20	3.21152	2.29376	2.46717e-05	-1.20771	-1.70745
58606513	rs72621515	7.84982e-20	3.26533	2.35253	2.63764e-05	-1.18559	-1.66275
58606614	rs72621516	6.81023e-20	3.18203	2.29376	2.43761e-05	-1.21977	-1.70745
58606677	rs11125752	2.00934e-22	-2.55975e-10	-0.35	0.000134915	-2.55975e-10	-1.21617
58607301	rs72621517	5.24827e-20	3.05435	2.16091	2.32912e-05	-1.24174	-1.731
58607433	rs72621518	7.11055e-20	3.1553	2.36365	2.42491e-05	-1.23065	-1.70178
58607696	rs17049494	7.11055e-20	3.1553	2.36365	2.42491e-05	-1.23065	-1.70178
58607850	rs6757964	1.17744e-23	-1.38956	-1.79749	9.88255e-06	-2.0855	-1.74455
58608639	rs17399154	8.82868e-21	3.38716	0.0456209	2.10159e-05	-1.37533	-1.7002
58609481	rs368522910	1.08261e-23	-1.99718	-1.27383	1.98828e-05	-1.33558	-1.79538
58614337	rs10176196	5.08494e-21	3.76118	-0.880112	1.56696e-05	-1.91447	-1.45462
58614397	rs151141151	6.69737e-21	3.14349	0.0130031	2.0191e-05	-1.43251	-1.68307
58614399	rs140241338	4.80995e-23	-2.55975e-10	-1.7797	8.42671e-05	-2.55975e-10	-1.68682
58614505	rs145301671	3.54124e-23	-2.08591	-6.53997e-10	0.000161273	-1.03772	-6.53997e-10
58614572	rs10176478	3.83742e-23	-0.215176	-1.79041	1.70152e-05	-2.06605	-1.22065
58614740	rs11899566	2.45652e-22	1.25362	-1.40268	8.98732e-05	-0.313041	-1.30937
58615058	rs149428063	9.60978e-23	-2.55975e-10	-1.08761	0.000161742	-2.55975e-10	-1.03481
58615121	rs6725744	4.05847e-23	-0.159821	-1.78976	1.7351e-05	-2.0509	-1.21627
58615488	rs72621519	1.12581e-20	3.49203	0.183833	2.243e-05	-1.35406	-1.65636
58615610	rs62141926	1.98112e-19	4.33713	2.20648	2.12077e-05	-1.33801	-1.72844
58615620	rs62141927	1.78742e-19	4.29679	2.14393	2.13634e-05	-1.3372	-1.72194
58615998	rs10192578	1.14133e-23	-1.4293	-1.78889	1.23135e-05	-2.06048	-1.54964
58616336	rs2098340	3.82986e-19	5.58346	1.61932	1.89835e-05	-1.76795	-1.4093
58616635	rs7592696	2.77502e-19	4.31512	2.56548	2.30482e-05	-1.33086	-1.65236
58617137	rs140214607	3.90629e-23	-1.9878	-6.53997e-10	7.89057e-05	-1.75256	-6.53997e-10
58617247	rs62141929	2.74353e-19	4.35071	2.51849	2.31341e-05	-1.31852	-1.66099
58617310	rs13031654	1.55724e-22	-1.63875	1.03386	0.00290602	-0.918954	2.77268
58617313	rs12713383	1.38583e-19	-0.0433815	6.22963	0.000265271	-1.96156	1.4215
58617359	rs13430734	1.0931e-23	-1.47707	-1.78431	1.22493e-05	-2.04796	-1.56739
58617661	rs4297865	2.73319e-19	4.31512	2.5503	2.29835e-05	-1.33086	-1.65517
58617762	rs4399710	3.44352e-19	5.49164	1.60481	1.85379e-05	-1.78678	-1.41421
58617873	rs4306701	3.19338e-19	4.38831	2.63272	2.3091e-05	-1.32035	-1.66103
58618298	rs77195527	1.8821e-22	-0.415419	-6.53997e-10	8.16694e-05	-1.71814	-6.53997e-10
58618545	rs76045944	7.20983e-23	-0.634923	-0.740022	3.51479e-05	-1.0517	-1.50955
58618547	rs10165812	1.13502e-23	-1.44111	-1.78263	1.2062e-05	-2.05759	-1.57316
58618669	rs57835671	3.09143e-19	4.35586	2.63272	2.28335e-05	-1.33156	-1.66103
58618897	rs12990607	2.53372e-22	1.14615	-1.26427	0.000101416	-0.800855	-0.700731
58619138	rs4672238	1.824e-22	-1.63875	1.19198	0.00355023	-0.918954	2.97291
58619478	rs114925819	5.52486e-23	-1.64113	-6.53997e-10	6.28808e-05	-1.97957	-6.53997e-10
58619764	rs66948726	2.12091e-19	3.98827	2.62353	2.10869e-05	-1.43136	-1.6408
58619819	rs62140767	1.81616e-19	3.90638	2.5503	2.03641e-05	-1.45187	-1.65517
58620405	rs62140768	2.69332e-19	4.33604	2.51468	2.37396e-05	-1.30586	-1.64781
58620812	rs62140769	2.64895e-19	4.33604	2.49807	2.36652e-05	-1.30586	-1.65095
58620885	rs36027524	1.11179e-23	-1.47707	-1.76735	1.13635e-05	-2.04796	-1.64245
58623301	rs12713384	7.25776e-20	0.0222769	5.51716	0.000174327	-1.97757	1.01768
58623994	rs2110634	4.826e-23	0.0167929	-1.79316	1.65164e-05	-2.02726	-1.2892
58624664	rs76070203	4.90835e-23	-1.75945	-6.53997e-10	0.000247621	-0.608916	-6.53997e-10
58624757	rs7576558	1.18901e-23	-1.3982	-1.77907	1.17894e-05	-2.06911	-1.5845
58625473	rs77768125	1.74098e-21	1.80923	-6.53997e-10	0.000373548	-0.197768	-6.53997e-10
58625505	rs75179740	1.43595e-21	1.6166	-6.53997e-10	0.000314586	-0.369559	-6.53997e-10
58625676	rs112883127	7.03954e-22	0.903738	-6.53997e-10	0.000156436	-1.06817	-6.53997e-10
58627693	rs62140770	1.2787e-20	1.22347	2.57974	1.37554e-05	-1.84279	-1.6566
58628304	rs4672239	4.913e-23	0.0207294	-1.77923	1.12186e-05	-2.08917	-1.61407
58628614	rs6713597	4.68687e-23	-0.0249469	-1.78068	1.10869e-05	-2.09201	-1.62304
58628774	rs6742696	4.81152e-23	-0.00108213	-1.77829	1.11735e-05	-2.09059	-1.61668
58629493	rs13429883	4.77678e-23	-0.00691837	-1.77971	1.08966e-05	-2.09233	-1.64003
58629679	rs111632388	8.29445e-23	-1.2348	-6.53997e-10	7.00139e-05	-1.87212	-6.53997e-10
58629752	rs4444510	1.27663e-20	1.36733	2.43426	1.30523e-05	-1.86526	-1.6866
58631699	rs144440962	1.09905e-22	-2.55975e-10	-0.953363	0.000193439	-2.55975e-10	-0.855852
58631933	rs10490246	6.20348e-22	0.613177	0.164127	1.41299e-05	-1.8051	-1.66742
58633553	rs2192663	3.11184e-19	5.46391	1.53126	1.69134e-05	-1.8152	-1.4775
58633911	rs145039209	3.66621e-23	-2.05123	-6.53997e-10	0.000167236	-1.00141	-6.53997e-10
58635361	rs66637216	5.12131e-22	0.440004	0.1456	1.34707e-05	-1.86017	-1.66013
58635684	rs12479300	3.29581e-22	1.13929	-0.994445	1.17742e-05	-2.03389	-1.62101
58636735	rs7575084	4.83577e-19	5.69217	1.74382	1.8678e-05	-1.79802	-1.39545
58636814	rs113576465	7.77034e-23	-1.30008	-6.53997e-10	6.77542e-05	-1.90493	-6.53997e-10
58637079	rs11125753	1.94842e-22	-1.55331	1.17252	0.00367443	-0.859992	2.94833
58637283	rs35995464	1.38323e-22	-0.723386	-6.53997e-10	7.73437e-05	-1.77256	-6.53997e-10
58637355	rs34344720	2.29931e-22	-0.215198	-6.53997e-10	9.53028e-05	-1.56376	-6.53997e-10
58638135	rs11125754	4.05966e-19	5.59974	1.66131	1.78456e-05	-1.81596	-1.4231
58638260	rs10173640	5.14413e-23	0.0752139	-1.78775	1.11001e-05	-2.09269	-1.62117
58638382	rs62140771	2.10695e-20	1.52721	2.7754	1.51003e-05	-1.79511	-1.61099
58639078	rs7340335	3.38981e-19	5.59974	1.48099	1.68383e-05	-1.81596	-1.4812
58639758	rs57335427	6.91173e-23	-1.39287	-0.0242955	1.00868e-05	-2.05613	-1.75345
58640222	rs58319294	4.17547e-20	1.57239	3.41421	1.72199e-05	-1.78193	-1.49282
58640260	rs112630219	3.67528e-22	0.253825	-6.53997e-10	0.000173856	-0.962586	-6.53997e-10
58640580	rs72621521	9.29713e-22	0.543581	0.63832	1.61532e-05	-1.8277	-1.511
58640612	rs56866776	4.3796e-20	1.62012	3.41421	1.74649e-05	-1.7678	-1.49282
58640635	rs4671325	4.62514e-19	5.5122	1.87925	1.89078e-05	-1.83253	-1.34871
58640888	rs6741076	5.11081e-19	5.72484	1.76647	1.82433e-05	-1.79892	-1.4181
58640982	rs111546627	6.32978e-22	1.57979	-0.78233	1.76222e-05	-1.77754	-1.47412
58642964	rs142261226	9.02693e-23	-2.55975e-10	-1.15018	0.000109392	-2.55975e-10	-1.42588
58643616	rs34672264	1.74163e-22	-1.60153	1.10855	0.00318582	-0.921745	2.86739
58644160	rs34808046	5.52921e-23	0.0715172	-1.71186	1.04664e-05	-2.09303	-1.67962
58644198	rs6706504	3.72618e-20	1.59941	3.27333	1.66517e-05	-1.77053	-1.53778
58644249	rs35602979	2.34781e-22	1.08684	-1.28116	9.06119e-05	-0.870563	-0.743666
58644447	rs35267016	7.01016e-22	0.456574	0.442981	1.48964e-05	-1.85508	-1.56462
58644669	rs6722302	3.62488e-20	1.52546	3.31973	1.68947e-05	-1.78612	-1.50769
58644862	rs62140775	7.44881e-23	-1.38123	0.0388909	1.02278e-05	-2.05324	-1.74247
58645598	rs78574936	6.65387e-22	0.405378	0.442015	1.43252e-05	-1.87071	-1.58809
58647169	rs7569608	5.16487e-23	0.0114535	-1.71996	1.06357e-05	-2.09321	-1.66338
58648133	rs12233149	3.83336e-20	1.57063	3.33048	1.71511e-05	-1.77276	-1.50599
58649144	rs7577048	5.20306e-23	0.0129742	-1.71412	1.05984e-05	-2.08937	-1.67074
58650355	rs4672240	3.53986e-19	5.56297	1.56106	2.22497e-05	-1.77548	-1.24301
58651948	rs10176211	3.57209e-19	5.56297	1.57013	2.18122e-05	-1.77548	-1.26286
58652438	rs10179027	3.62406e-19	5.56297	1.58457	2.19388e-05	-1.77548	-1.25708
58653016	rs1861226	5.68278e-22	0.689635	-6.53997e-10	5.58804e-05	-2.0976	-6.53997e-10
58653071	rs6742908	5.28962e-23	0.0266105	-1.71125	1.08532e-05	-2.08449	-1.65187
58653398	rs4671326	1.28929e-22	-1.58432	0.790608	0.00234557	-0.822798	2.46227
58653580	rs41423548	1.05801e-22	-1.27611	0.284696	1.08744e-05	-2.02407	-1.71033
58653722	rs112962628	7.41652e-23	-1.34668	-6.53997e-10	0.000586434	0.253245	-6.53997e-10
58654155	rs7575955	4.81351e-23	-0.0799813	-1.69898	1.05786e-05	-2.09524	-1.66674
58654944	rs62140778	9.5777e-23	-1.37565	0.284696	1.05768e-05	-2.05182	-1.71033
58656604	rs72621522	3.03053e-22	-0.0935809	0.154514	1.15784e-05	-1.99619	-1.67548
58656718	rs62140779	1.80692e-21	3.31081	-1.46441	9.42582e-06	-2.07532	-1.80204
58656792	rs6734591	8.52806e-24	-2.08556	-1.42405	3.52731e-05	-1.89319	-0.664508
58657369	rs2215941	4.17329e-19	5.70408	1.58457	2.214e-05	-1.76635	-1.25708
58658315	rs77916448	1.53766e-22	-0.617544	-6.53997e-10	0.000109927	-1.421	-6.53997e-10
58658842	rs62140780	1.88556e-21	3.34486	-1.45586	9.39839e-06	-2.07784	-1.80244
58659260	rs76869793	8.40855e-22	2.04276	-0.96132	1.33097e-05	-1.93623	-1.5961
58659939	rs72621523	2.77686e-22	-0.139048	0.112563	1.13421e-05	-2.00627	-1.68602
58659947	rs78031001	2.41456e-22	1.05117	-1.21746	6.78078e-05	-0.3943	-1.50984
58662069	rs12613228	3.13523e-22	0.0139766	0.0809204	1.16616e-05	-1.97077	-1.69374
58662766	rs62140781	2.25672e-21	3.50041	-1.43171	9.31379e-06	-2.08632	-1.803
58662944	rs72621524	2.55589e-22	-0.182564	0.07316	1.11304e-05	-2.01553	-1.69561
58663509	rs66485539	2.01581e-21	3.40301	-1.4472	9.36619e-06	-2.08098	-1.80273
58663530	rs75069390	4.58967e-23	-1.82658	-6.53997e-10	5.59854e-05	-2.09572	-6.53997e-10
58664376	rs6759994	4.82426e-19	5.577	1.85661	2.56531e-05	-1.74661	-1.12954
58664988	rs2192661	9.27245e-24	-2.08747	-1.33846	4.20791e-05	-1.86193	-0.519334
58665388	rs59002111	1.99844e-21	3.40301	-1.45586	9.36893e-06	-2.08098	-1.80244
58665605	rs116258569	4.2878e-21	2.71055	-6.53997e-10	0.000356019	-0.245832	-6.53997e-10
58665620	rs1019283	9.9165e-24	-2.0943	-1.26448	4.81997e-05	-1.8473	-0.398166
58665865	rs10176492	9.82155e-24	-2.09346	-1.27494	4.71078e-05	-1.85328	-0.415094
58665975	rs10211272	9.57316e-24	-2.06858	-1.32543	3.96474e-05	-1.94305	-0.497738
58666249	rs6710618	2.14664e-21	3.46589	-1.4472	9.33452e-06	-2.08437	-1.80273
58666295	rs11884509	2.73919e-22	-0.145496	0.105352	1.16384e-05	-1.99585	-1.67066
58666521	rs6753024	2.15698e-21	3.46589	-1.4424	9.33345e-06	-2.08437	-1.80284
58666569	rs10179553	9.2659e-24	-2.08818	-1.33846	4.12371e-05	-1.88214	-0.519334
58667149	rs56873970	2.75476e-22	-0.130907	0.0964337	1.1714e-05	-1.99248	-1.66755
58667396	rs144026150	4.75435e-23	-2.55975e-10	-1.79133	9.2544e-05	-2.55975e-10	-1.59313
58668007	rs6757755	9.84394e-24	-2.07448	-1.29164	4.25189e-05	-1.92861	-0.442255
58668148	rs114725780	5.17554e-23	-1.70645	-6.53997e-10	5.72596e-05	-2.07322	-6.53997e-10
58668317	rs57032345	2.26998e-21	3.5261	-1.45154	9.30879e-06	-2.08726	-1.8026
58668959	rs7570272	2.49356e-21	3.62003	-1.45154	9.27308e-06	-2.0911	-1.8026
58669297	rs10427214	2.44115e-21	3.58965	-1.4424	9.28149e-06	-2.08995	-1.80284
58669884	rs17049502	2.56392e-21	3.62098	-1.42466	9.25137e-06	-2.09305	-1.80299
58670813	rs62140783	1.09917e-22	-1.29693	0.343683	1.10526e-05	-2.0319	-1.68625
58670846	rs17049504	1.83546e-21	-2.55975e-10	1.86207	0.00080139	-2.55975e-10	0.565533
58671226	rs980481	4.45573e-19	5.573	1.78115	2.40449e-05	-1.76327	-1.17763
58672307	rs13010099	9.14307e-24	-2.07397	-1.36601	3.87182e-05	-1.89909	-0.56542
58672474	rs192481977	7.88081e-23	-2.55975e-10	-1.28596	9.14315e-05	-2.55975e-10	-1.60523
58672640	rs12471163	3.73319e-22	0.269459	-6.53997e-10	0.000366568	-0.21663	-6.53997e-10
58672732	rs2052246	3.50599e-19	5.26066	1.85377	2.37901e-05	-1.82602	-1.12553
58673464	rs62140784	4.99252e-23	-1.74245	-6.53997e-10	5.80637e-05	-2.05927	-6.53997e-10
58673555	rs12990926	1.25415e-22	0.465645	-1.28699	6.98974e-05	-1.25358	-0.620211
58673612	rs76263730	5.77216e-23	-1.59734	-6.53997e-10	5.61016e-05	-2.09365	-6.53997e-10
58673886	rs79423523	3.5319e-23	-2.08855	-6.53997e-10	8.08043e-05	-1.72878	-6.53997e-10
58674088	rs72621525	2.0903e-22	-0.405834	0.0953344	1.12015e-05	-2.04844	-1.65633
58674211	rs7558092	2.37596e-21	3.52406	-1.40388	9.27831e-06	-2.09023	-1.80291
58674393	rs7558293	3.1688e-19	5.21019	1.80311	2.39311e-05	-1.82786	-1.11778
58675275	rs71418493	1.56305e-22	-1.62981	1.02864	0.00314346	-0.833785	2.76605
58675328	rs6725760	2.85595e-21	3.71265	-1.40847	9.22473e-06	-2.09596	-1.80296
58675404	rs56161141	2.15865e-22	-0.377195	0.0988726	1.1079e-05	-2.0434	-1.67236
58676243	rs6714756	3.89541e-21	4.00877	-1.39419	9.2023e-06	-2.09866	-1.8027
58676372	rs13024239	1.2654e-22	0.492177	-1.3046	7.86141e-05	-1.20164	-0.554623
58676644	rs6730267	9.18236e-24	-2.07205	-1.36364	3.99991e-05	-1.90438	-0.527579
58677349	rs1016756	1.94432e-22	-0.405834	0.022943	1.08062e-05	-2.04844	-1.69225
58680512	rs59856936	2.4092e-21	3.50759	-1.37351	9.26397e-06	-2.09216	-1.80252
58680680	rs13416557	1.07022e-18	6.47449	1.75591	2.45876e-05	-1.73983	-1.17874
58681120	rs57178144	4.0418e-23	-1.96964	0.0159418	1.20286e-05	-1.97448	-1.65905
58681259	rs13393928	7.02281e-24	-2.06293	-1.64088	2.21241e-05	-2.03366	-0.990482
58681957	rs2052245	2.75013e-21	2.39951	-0.133082	9.40806e-06	-2.08281	-1.79643
58682094	rs7588141	2.60097e-21	2.36488	-0.154214	9.44133e-06	-2.08068	-1.79504
58682618	rs148267178	4.25468e-22	0.400215	-6.53997e-10	0.000492072	0.0778096	-6.53997e-10
58682880	rs28723503	2.28839e-21	2.3386	-0.255975	9.55507e-06	-2.07751	-1.78624
58683050	rs75883103	5.71321e-23	-2.55975e-10	-1.60761	7.53213e-05	-2.55975e-10	-1.79905
58683263	rs149819966	4.15185e-23	-1.92684	-6.53997e-10	6.00116e-05	-2.02628	-6.53997e-10
58683715	rs62140786	1.38468e-21	2.78475	-1.20451	9.50567e-06	-2.07465	-1.79427
58684939	rs17049508	6.70424e-23	-0.195263	-1.25239	7.80029e-05	-1.532	-0.23207
58685318	rs3732138	5.70045e-23	-1.36751	-0.242331	1.2895e-05	-1.85163	-1.71235
58685657	rs62140788	1.8093e-21	2.9769	-1.12918	1.08892e-05	-1.9468	-1.78624
58686185	rs17049509	3.00662e-20	4.0056	0.652584	9.94554e-06	-2.08102	-1.74267
58686354	rs75921596	7.44043e-23	-2.55975e-10	-1.34346	7.79202e-05	-2.55975e-10	-1.76513
58687895	rs17399306	7.92963e-23	-1.27012	-0.00966006	1.29993e-05	-1.90578	-1.65014
58688083	rs57292735	5.2877e-23	-1.36115	-0.323855	1.26176e-05	-1.87755	-1.70818
58688090	rs61432689	5.85816e-23	-1.31897	-0.263583	1.24572e-05	-1.88111	-1.71741
58688907	rs2075171	1.36086e-19	-0.472355	6.64042	0.00124265	-1.66043	2.66462
58689604	rs56964908	6.81699e-23	-0.860009	-0.570963	4.49933e-05	-1.87022	-0.444076
58690167	rs7606002	1.26135e-21	2.72124	-1.23427	9.529e-06	-2.08345	-1.78302
58690265	rs7579788	1.74225e-20	3.50888	0.603659	1.04034e-05	-2.04728	-1.73139
58690295	rs17399334	5.00441e-23	-1.48581	-0.254258	1.44693e-05	-1.73204	-1.71675
58690448	rs72813929	1.16968e-19	-0.633433	6.65011	0.00137911	-1.57858	2.68696
58691638	rs13419070	6.77372e-23	-0.807999	-0.629341	5.43337e-05	-1.84821	-0.277466
58691668	rs13419157	6.75716e-23	-0.807999	-0.631788	5.41823e-05	-1.84821	-0.280256
58691817	rs13419270	6.90773e-23	-0.798226	-0.619523	5.51827e-05	-1.84389	-0.266276
58692133	rs6708867	6.87465e-23	-0.812615	-0.609935	5.54358e-05	-1.85024	-0.255353
58692169	rs148131090	4.97101e-23	-1.74677	-6.53997e-10	0.000354554	-0.249954	-6.53997e-10
58692606	rs6545683	2.73567e-21	2.37717	-0.116009	9.9135e-06	-2.02484	-1.80208
58693337	rs13388506	6.93036e-23	-0.841646	-0.572833	5.70983e-05	-1.86291	-0.213136
58693850	rs6742732	4.43546e-21	2.35373	0.390678	1.01474e-05	-2.0115	-1.7921
58695897	rs78118956	9.76172e-22	-2.55975e-10	1.23066	0.000169696	-2.55975e-10	-0.986806
58696498	rs74533536	3.50238e-23	-2.09695	-6.53997e-10	7.50602e-05	-1.80252	-6.53997e-10
58696996	rs13418402	4.71474e-23	-2.06756	0.267865	0.000541583	-2.09456	2.26824
58698642	rs17049514	7.22471e-22	2.12312	-1.19342	1.07697e-05	-2.08665	-1.65744
58701651	rs186109914	8.64543e-23	-2.55975e-10	-1.19336	0.000235558	-2.55975e-10	-0.658857
58703711	rs147487619	5.47491e-23	-2.55975e-10	-1.65021	7.5446e-05	-2.55975e-10	-1.7974
58704449	rs6743916	1.94559e-20	3.45481	0.768123	1.08965e-05	-2.03331	-1.69906
58704770	rs139194401	4.74246e-23	-2.55975e-10	-1.79383	8.42954e-05	-2.55975e-10	-1.68649
58705069	rs10174892	1.98265e-21	2.22181	-0.282591	1.02911e-05	-1.99671	-1.79282
58705304	rs57901007	1.46434e-21	2.79081	-1.15463	9.61303e-06	-2.08273	-1.77497
58707596	rs62140821	1.17023e-22	-1.68255	0.791942	1.15619e-05	-2.08749	-1.58561
58708188	rs112373763	6.40352e-23	-1.49354	-6.53997e-10	5.69585e-05	-2.07849	-6.53997e-10
58708763	rs117155727	1.77656e-22	-2.55975e-10	-0.473125	8.27008e-05	-2.55975e-10	-1.70559
58708800	rs77887129	2.22619e-21	-2.55975e-10	2.05507	0.00045117	-2.55975e-10	-0.00897045
58709337	rs139001025	3.51328e-23	-2.09384	-6.53997e-10	7.37423e-05	-1.82024	-6.53997e-10
58709432	rs147043667	3.50756e-23	-2.09547	-6.53997e-10	9.83424e-05	-1.53236	-6.53997e-10
58710262	rs76634407	5.04048e-23	-1.06977	-0.663119	4.69721e-05	-1.95525	-0.316011
58710624	rs74576523	3.50114e-23	-2.0973	-6.53997e-10	6.19746e-05	-1.99409	-6.53997e-10
58710718	rs111826817	7.90906e-22	1.0202	-6.53997e-10	0.000121311	-1.32246	-6.53997e-10
58710744	rs79201318	4.86382e-22	-2.55975e-10	0.534018	0.00373788	-2.55975e-10	2.10546
58710798	rs117366429	1.71386e-22	-2.55975e-10	-0.509058	0.000113329	-2.55975e-10	-1.39052
58712420	rs72813935	3.5162e-23	-2.09301	-6.53997e-10	8.55458e-05	-1.67176	-6.53997e-10
58712611	rs6734347	1.02387e-22	0.706454	-1.73067	1.03538e-05	-2.076	-1.70746
58712635	rs6734356	1.07895e-22	0.750523	-1.72234	1.02214e-05	-2.07978	-1.71655
58712789	rs147033998	4.72737e-23	-2.55975e-10	-1.79702	8.53913e-05	-2.55975e-10	-1.67357
58713026	rs77730828	1.01947e-22	-2.55975e-10	-1.02852	9.19341e-05	-2.55975e-10	-1.59974
58713430	rs11894830	1.19002e-21	2.72789	-1.29914	9.39685e-06	-2.08677	-1.79367
58713616	rs10084331	9.96737e-23	0.676943	-1.72802	1.0692e-05	-2.07144	-1.67987
58714497	rs10198702	6.68772e-23	0.295788	-1.74591	1.14131e-05	-2.02129	-1.66477
58714498	rs10175353	6.68772e-23	0.295788	-1.74591	1.14131e-05	-2.02129	-1.66477
58714535	rs66930669	4.5234e-22	1.87552	-1.41406	9.34301e-06	-2.08379	-1.80239
58714600	rs10187786	7.54704e-23	0.431508	-1.76074	1.14391e-05	-2.04495	-1.63883
58715610	rs6738399	1.47134e-22	1.0694	-1.73103	1.05825e-05	-2.09385	-1.66776
58715996	rs187143552	7.0353e-23	-2.55975e-10	-1.39945	0.000106352	-2.55975e-10	-1.45406
58716914	rs62140822	4.70913e-23	-1.80089	-6.53997e-10	5.92546e-05	-2.03897	-6.53997e-10
58717741	rs138675793	4.72548e-23	-2.55975e-10	-1.79742	8.55535e-05	-2.55975e-10	-1.67167
58718054	rs72813942	1.10613e-21	2.45516	-1.09951	9.58424e-06	-2.09845	-1.76225
58718734	rs57520055	1.67619e-22	1.03116	-1.56244	9.45638e-06	-2.09659	-1.77753
58718945	rs140393599	6.49437e-23	-2.55975e-10	-1.47945	0.000111565	-2.55975e-10	-1.40621
58719447	rs2215939	5.11692e-21	2.97628	-0.0889512	1.0261e-05	-2.02882	-1.76365
58719448	rs68130012	1.23993e-23	-1.89968	-1.23565	1.39128e-05	-1.73529	-1.75271
58719478	rs111466737	1.59515e-21	1.72175	-6.53997e-10	0.000175242	-0.954645	-6.53997e-10
58719670	rs77281631	4.11922e-23	-1.17403	-0.760696	4.04716e-05	-1.99244	-0.427769
58720098	rs56709809	1.75998e-22	1.09923	-1.58173	9.47109e-06	-2.09801	-1.77456
58721235	rs11898834	2.08762e-22	1.17931	-1.49109	9.26426e-06	-2.09867	-1.79599
58721327	rs76485342	4.36231e-23	-1.1248	-0.752592	4.15553e-05	-1.97533	-0.418463
58721330	rs138645578	5.73598e-22	-2.55975e-10	0.698953	0.00012771	-2.55975e-10	-1.27105
58721403	rs78402876	6.19391e-23	-1.52682	-6.53997e-10	6.33238e-05	-1.97255	-6.53997e-10
58721780	rs79464730	3.51451e-23	-2.09349	-6.53997e-10	8.22277e-05	-1.71132	-6.53997e-10
58723459	rs17049520	3.42554e-23	-1.28644	-0.832691	3.66356e-05	-2.00913	-0.510659
58724353	rs148794060	3.55943e-23	-2.08079	-6.53997e-10	7.71085e-05	-1.7756	-6.53997e-10
58724494	rs67895037	4.54096e-23	-1.53967	-0.297582	1.44314e-05	-1.75425	-1.69716
58724790	rs17327530	6.03965e-22	2.13759	-1.38705	9.69097e-06	-2.08586	-1.76376
58724823	rs76654204	1.90257e-22	-0.404599	-6.53997e-10	5.7218e-05	-2.07395	-6.53997e-10
58724939	rs72621526	4.92607e-23	-2.55975e-10	-1.75585	9.89273e-05	-2.55975e-10	-1.52643
58725063	rs75791662	4.50345e-23	-1.09524	-0.750309	4.21111e-05	-1.96466	-0.415842
58725633	rs143189485	1.2511e-22	-2.55975e-10	-0.823778	0.000155462	-2.55975e-10	-1.07441
58725796	rs13026065	2.004e-22	-0.352658	-6.53997e-10	6.7277e-05	-1.912	-6.53997e-10
58725895	rs111913632	3.45289e-23	-1.28288	-0.828297	3.68655e-05	-2.00795	-0.505588
58726019	rs57795315	5.40553e-22	2.10158	-1.46196	9.60997e-06	-2.06951	-1.78851
58726643	rs113662858	3.52084e-23	-2.09169	-6.53997e-10	6.24471e-05	-1.9865	-6.53997e-10
58726873	rs2019198	1.25987e-21	2.62874	-1.14295	1.03104e-05	-2.02043	-1.76723
58727211	rs150665615	2.4616e-22	-2.55975e-10	-0.146992	0.000281665	-2.55975e-10	-0.480096
58727221	rs77580404	4.68883e-23	-1.05034	-0.754872	4.25976e-05	-1.94794	-0.421081
58729385	rs150973669	2.04473e-22	-2.55975e-10	-0.332541	0.000238761	-2.55975e-10	-0.645351
58730311	rs11888764	1.16727e-22	0.621479	-1.51462	9.2796e-06	-2.09036	-1.80264
58730644	rs76294819	3.7609e-22	1.77861	-1.50176	9.41495e-06	-2.09055	-1.78797
58731025	rs80145190	3.67056e-23	-1.20399	-0.846052	3.63312e-05	-2.00205	-0.526085
58731209	rs56136862	9.06703e-23	-1.43568	0.289937	1.84317e-05	-1.83853	-1.36821
58732831	rs58749016	8.03946e-22	2.20382	-1.16726	9.45951e-06	-2.09866	-1.77513
58732846	rs146375477	2.10552e-22	-2.55975e-10	-0.303242	0.00136916	-2.55975e-10	1.10114
58733038	rs139753397	4.52027e-23	-1.84182	-6.53997e-10	5.67838e-05	-2.08156	-6.53997e-10
58733207	rs77766266	3.0665e-23	-1.38259	-0.847259	3.49627e-05	-2.03905	-0.527479
58733377	rs57174143	9.30571e-23	-1.58389	0.464132	1.07408e-05	-2.0983	-1.64846
58733990	rs67550173	6.8117e-23	-1.24175	-0.189994	1.10265e-05	-2.03279	-1.68773
58735521	rs140310825	4.73504e-23	-2.55975e-10	-1.7954	8.47962e-05	-2.55975e-10	-1.68056
58735949	rs61094612	6.03672e-23	-0.961136	-0.591394	5.3593e-05	-1.90515	-0.234246
58736106	rs112456370	4.24753e-23	-1.1875	-0.716555	4.39134e-05	-1.96146	-0.377134
58736378	rs115811213	4.87292e-23	-1.7667	-6.53997e-10	6.48184e-05	-1.94923	-6.53997e-10
58736519	rs55906548	7.28167e-23	-1.2714	-0.0936313	1.13038e-05	-2.02423	-1.67145
58736615	rs55769874	7.05609e-23	-1.2714	-0.1251	1.11488e-05	-2.02423	-1.68525
58736833	rs142056234	1.04782e-21	1.3015	-6.53997e-10	0.000222162	-0.71741	-6.53997e-10
58737818	rs62140827	2.30647e-21	3.15437	-1.06387	1.03366e-05	-2.04214	-1.74298
58737900	rs13387871	1.68815e-22	1.03219	-1.55636	9.40637e-06	-2.09783	-1.7816
58737968	rs80318864	1.46033e-22	-0.669139	-6.53997e-10	0.000227778	-0.692442	-6.53997e-10
58739304	rs117492677	5.83214e-23	-2.55975e-10	-1.58701	0.000132387	-2.55975e-10	-1.23508
58739385	rs60703163	4.52228e-22	1.95001	-1.4888	9.46472e-06	-2.08088	-1.79236
58739470	rs13394768	1.56018e-22	0.939063	-1.54207	9.33523e-06	-2.09814	-1.78888
58739719	rs60975403	7.34815e-23	-1.60406	0.248122	1.02539e-05	-2.09652	-1.69664
58739728	rs11125755	7.05791e-20	-0.499626	6.01114	0.000622205	-1.68418	1.99663
58740603	rs6545684	1.04478e-22	0.559164	-1.56317	9.55913e-06	-2.0926	-1.77071
58740750	rs114141932	4.89075e-23	-1.76304	-6.53997e-10	5.89391e-05	-2.04431	-6.53997e-10
58741360	rs12473766	1.65411e-22	-0.544542	-6.53997e-10	9.9511e-05	-1.52055	-6.53997e-10
58741875	rs13427532	2.64569e-21	2.11219	0.115521	9.66855e-06	-2.05285	-1.79908
58743970	rs77515844	3.8514e-23	-1.10863	-0.893318	3.64463e-05	-1.9442	-0.580777
58744670	rs7557639	6.05028e-22	1.10743	-0.355127	1.12821e-05	-1.90559	-1.79201
58744907	rs201880440	1.23094e-21	1.46256	-6.53997e-10	9.51223e-05	-1.56565	-6.53997e-10
58745046	rs62140829	1.4395e-22	-1.58229	0.898786	1.36279e-05	-2.09846	-1.41024
58746301	rs77145644	3.06187e-23	-1.2865	-0.944861	3.21695e-05	-2.00916	-0.640641
58746775	rs80184603	1.49621e-20	3.9603	-6.53997e-10	0.00303749	1.89797	-6.53997e-10
58748957	rs76722379	6.08466e-23	-2.55975e-10	-1.54462	0.000181066	-2.55975e-10	-0.921955
58749920	rs7590572	1.71613e-22	-0.507734	-6.53997e-10	0.000113815	-1.38624	-6.53997e-10
58750350	rs990504	5.31392e-23	-1.47608	-0.203981	1.2212e-05	-1.93763	-1.68076
58750379	rs2010340	1.73462e-22	-0.497016	-6.53997e-10	0.000114634	-1.37907	-6.53997e-10
58750434	rs139039429	7.95696e-23	-2.55975e-10	-1.27634	8.26402e-05	-2.55975e-10	-1.70632
58750526	rs4233971	5.87495e-20	-0.664583	5.99265	0.000889706	-1.61499	2.28507
58750702	rs192853922	1.0294e-22	-1.01883	-6.53997e-10	0.000113672	-1.3875	-6.53997e-10
58750872	rs146252488	7.027e-23	-2.55975e-10	-1.40063	7.77151e-05	-2.55975e-10	-1.76777
58750899	rs4233972	2.37811e-20	-0.967519	5.39119	0.000524599	-1.40813	1.54995
58750906	rs138118664	1.62216e-22	-0.564044	-6.53997e-10	0.000239739	-0.641265	-6.53997e-10
58750933	rs2192900	1.92827e-22	-0.391183	-6.53997e-10	0.000123131	-1.30757	-6.53997e-10
58750985	rs4233973	4.01417e-20	-0.995844	5.94304	0.000978304	-1.38568	2.15069
58751109	rs2192899	1.71675e-22	-0.507371	-6.53997e-10	0.000113225	-1.39144	-6.53997e-10
58751249	rs13007356	2.34326e-20	-0.845833	5.25474	0.000437092	-1.49768	1.45701
58751329	rs72813949	6.35723e-23	-1.74161	0.240816	1.03699e-05	-2.09644	-1.68547
58751621	rs148614227	5.28827e-23	-1.6849	-6.53997e-10	5.82637e-05	-2.05584	-6.53997e-10
58752327	rs147731872	6.00857e-21	3.04797	-6.53997e-10	0.000360967	-0.232029	-6.53997e-10
58753038	rs72621527	5.05411e-23	-2.55975e-10	-1.73019	9.57484e-05	-2.55975e-10	-1.55909
58753544	rs77434063	4.08219e-23	-1.05487	-0.888888	3.64346e-05	-1.94965	-0.575643
58753745	rs115696528	3.65238e-23	-1.12641	-0.928602	3.38921e-05	-1.9759	-0.621731
58754001	rs118075518	5.25942e-23	-2.55975e-10	-1.69037	8.28786e-05	-2.55975e-10	-1.70344
58755543	rs111489774	1.88222e-21	1.88723	-6.53997e-10	0.000184315	-0.904172	-6.53997e-10
58755554	rs75424153	3.41849e-23	-1.26175	-0.859446	3.62316e-05	-1.98932	-0.541565
58756729	rs35609938	1.72242e-20	1.72006	2.38103	2.74705e-05	-2.03992	-0.767779
58757485	rs116747259	4.74856e-23	-1.79255	-6.53997e-10	6.60105e-05	-1.931	-6.53997e-10
58759103	rs6744261	8.89273e-23	-1.59857	0.433412	0.00017342	-1.42486	0.459759
58760169	rs6719904	3.8345e-22	-2.06338	2.35961	0.000525306	-1.82475	1.96791
58760414	rs72813952	5.18125e-20	-0.584643	5.78705	0.000620305	-1.7305	2.03989
58760640	rs10490086	2.83874e-20	-0.684601	5.28533	0.000361748	-1.67865	1.44878
58760737	rs112578901	4.77192e-23	-1.78764	-6.53997e-10	5.59695e-05	-2.09601	-6.53997e-10
58760876	rs115723351	4.04973e-23	-1.95174	-6.53997e-10	5.58183e-05	-2.09871	-6.53997e-10
58760916	rs66705052	8.22831e-23	-1.18747	-0.0553418	1.16737e-05	-2.0238	-1.63967
58761385	rs10166690	3.30441e-23	-1.37399	-0.781139	0.00018103	-1.87045	0.948295
58761599	rs764975	1.89951e-22	-2.06048	1.65427	0.000262307	-1.72768	1.17638
58762068	rs764974	2.09373e-22	-2.05726	1.7484	0.000296018	-1.71778	1.28739
58763239	rs57844305	2.40788e-22	-2.08919	1.92013	0.000248149	-1.95039	1.3436
58764129	rs2862097	2.85183e-22	-2.07448	2.07464	0.000391141	-1.8575	1.70575
58764502	rs117833445	1.27042e-22	-2.55975e-10	-0.808456	9.60796e-05	-2.55975e-10	-1.55564
58764938	rs4672245	3.72363e-23	-2.03569	-6.53997e-10	5.78527e-05	-2.06292	-6.53997e-10
58765284	rs7569529	2.78317e-22	-2.03605	2.01183	0.000440351	-1.69187	1.65863
58765344	rs72813956	8.50225e-22	1.09253	-6.53997e-10	8.10276e-05	-1.72603	-6.53997e-10
58765632	rs184883828	4.86364e-23	-2.55975e-10	-1.7686	7.94421e-05	-2.55975e-10	-1.74579
58765789	rs17269091	9.1238e-23	-0.945968	-0.193536	1.0713e-05	-2.05879	-1.69056
58766529	rs75793815	4.37633e-23	-1.87418	-6.53997e-10	7.01735e-05	-1.86984	-6.53997e-10
58766831	rs75494053	3.4521e-23	-1.1058	-1.00561	3.12114e-05	-1.96851	-0.711525
58766888	rs7600706	3.26772e-22	-2.04377	2.18006	0.000489402	-1.74239	1.81476
58767483	rs182067160	2.64744e-22	-0.0742115	-6.53997e-10	0.000459171	0.00860739	-6.53997e-10
58767826	rs11896571	2.74048e-22	-2.02872	1.98904	0.000433327	-1.66727	1.61795
58768261	rs77642886	4.85237e-23	-1.77092	-6.53997e-10	7.78766e-05	-1.76569	-6.53997e-10
58768826	rs576452309	9.37972e-23	-2.55975e-10	-1.11184	0.000344648	-2.55975e-10	-0.278291
58769042	rs7608397	3.32158e-22	-2.04283	2.19547	0.000525463	-1.77175	1.91521
58769143	rs78121516	3.08419e-23	-1.19436	-1.02974	3.13285e-05	-1.99926	-0.677022
58769558	rs142311965	3.52844e-23	-2.08953	-6.53997e-10	7.99068e-05	-1.73995	-6.53997e-10
58769620	rs115501840	3.27328e-23	-1.16206	-1.00254	3.0708e-05	-1.98836	-0.70793
58770953	rs113517793	3.50665e-23	-2.09573	-6.53997e-10	5.65303e-05	-2.08604	-6.53997e-10
58771207	rs114208895	4.23046e-23	-1.90808	-6.53997e-10	5.87186e-05	-2.04806	-6.53997e-10
58771512	rs7579941	2.7363e-22	-2.06327	2.02208	0.000329528	-1.8225	1.49935
58771597	rs77320840	3.17781e-23	-1.16402	-1.03017	3.06667e-05	-1.95734	-0.740297
58771865	rs56188815	2.66005e-23	-0.763084	-1.60896	2.53297e-05	-1.77984	-1.109
58772377	rs10460509	2.58953e-22	-2.01776	1.92143	0.000450293	-1.60897	1.59805
58772595	rs144276032	6.94135e-22	0.889692	-6.53997e-10	0.0001717	-0.975067	-6.53997e-10
58772966	rs6545685	2.31034e-22	-2.02228	1.81187	0.000401026	-1.62018	1.49339
58773479	rs57725878	3.05193e-22	1.64056	-1.5726	9.27739e-06	-2.09839	-1.79485
58774054	rs10490087	4.01012e-23	-0.967478	-0.994091	3.43697e-05	-1.88558	-0.698057
58774294	rs75463268	3.78701e-23	-1.05455	-0.964268	3.33827e-05	-1.94953	-0.663246
58774962	rs76997205	5.05912e-23	-2.55975e-10	-1.7292	8.17635e-05	-2.55975e-10	-1.71698
58775179	rs142213187	6.09192e-23	-2.55975e-10	-1.54343	7.52032e-05	-2.55975e-10	-1.80062
58775762	rs77640818	8.83366e-22	-2.55975e-10	1.13076	0.000939204	-2.55975e-10	0.724218
58775825	rs7561291	3.93974e-23	-1.07648	-0.902792	3.65146e-05	-1.93134	-0.591763
58775837	rs7561508	4.1253e-23	-1.03258	-0.900672	3.72709e-05	-1.9133	-0.589303
58776853	rs149798715	7.43819e-23	-1.34376	-6.53997e-10	0.000377418	-0.187462	-6.53997e-10
58777027	rs17049535	4.84487e-22	2.12849	-1.59838	9.62911e-06	-2.05331	-1.80271
58777169	rs6732504	2.04461e-22	-2.01729	1.68469	0.000306869	-1.64681	1.25242
58778141	rs111542562	5.05752e-23	-1.19073	-0.538781	5.37124e-05	-1.96272	-0.174456
58778217	rs142901610	4.08547e-23	-1.94295	-6.53997e-10	5.58831e-05	-2.09755	-6.53997e-10
58778470	rs72813963	4.31118e-21	2.71599	-6.53997e-10	0.0156523	3.53756	-6.53997e-10
58778833	rs150943497	5.09483e-23	-2.55975e-10	-1.72216	7.50637e-05	-2.55975e-10	-1.80248
58779121	rs13411006	1.22356e-22	-1.75493	0.90889	0.000148888	-1.57715	0.459525
58779275	rs116096579	4.08101e-23	-1.94405	-6.53997e-10	5.58778e-05	-2.09765	-6.53997e-10
58779404	rs12618801	7.43186e-23	-1.18593	-0.158682	1.12252e-05	-2.03998	-1.66267
58779689	rs17269098	7.21178e-23	-1.16422	-0.210458	1.10009e-05	-2.04534	-1.6775
58779725	rs187360673	3.55237e-23	-2.08278	-6.53997e-10	7.71231e-05	-1.77541	-6.53997e-10
58779737	rs72813966	1.28588e-22	-0.796359	-6.53997e-10	7.03023e-05	-1.86801	-6.53997e-10
58779894	rs72813967	6.97737e-20	-0.433392	5.93343	0.000857194	-1.77896	2.41181
58779906	rs7576444	3.14714e-22	-2.0961	2.19478	0.000525556	-1.87517	2.01881
58779959	rs113907264	4.92515e-23	-1.75604	-6.53997e-10	5.58157e-05	-2.09876	-6.53997e-10
58780434	rs117988236	8.04995e-23	-2.55975e-10	-1.26472	8.15143e-05	-2.55975e-10	-1.72004
58780507	rs57091913	6.32904e-23	-1.29751	-0.207729	1.12957e-05	-2.00711	-1.68929
58780801	rs10490088	2.64084e-23	-1.49063	-0.888664	3.27684e-05	-2.05597	-0.575383
58780879	rs145834414	4.37049e-23	-1.87552	-6.53997e-10	8.28103e-05	-1.70426	-6.53997e-10
58781476	rs7422887	3.62613e-20	-0.296004	5.14154	0.000372959	-1.74195	1.5426
58781491	rs13432106	3.26224e-20	-0.497364	5.23714	0.000439715	-1.64375	1.60906
58782277	rs12053288	2.67477e-22	-2.02332	1.95938	0.000505496	-1.6643	1.76903
58782707	rs17049545	2.68295e-23	-1.37807	-0.985399	2.83117e-05	-2.0226	-0.754942
58782733	rs17049548	1.22121e-21	2.46104	-1.00641	1.018e-05	-2.07692	-1.72347
58785543	rs11125757	3.5869e-22	-2.0617	2.29118	0.000594856	-1.84557	2.11307
58785922	rs17049549	3.86027e-23	-1.05686	-0.942797	3.51363e-05	-1.92334	-0.63824
58786073	rs183453745	6.51012e-22	-2.55975e-10	0.825552	0.000791364	-2.55975e-10	0.552943
58786820	rs79935904	1.65815e-22	-0.542102	-6.53997e-10	9.394e-05	-1.57816	-6.53997e-10
58787135	rs76809435	5.70151e-23	-2.55975e-10	-1.60966	7.50579e-05	-2.55975e-10	-1.80255
58787771	rs71418495	1.05494e-22	-0.994319	-6.53997e-10	6.58533e-05	-1.93339	-6.53997e-10
58787801	rs72813970	3.26479e-21	2.43798	-6.53997e-10	0.0115823	3.23642	-6.53997e-10
58788780	rs188809447	7.9822e-23	-2.55975e-10	-1.27318	7.53353e-05	-2.55975e-10	-1.79887
58789070	rs116763543	3.9499e-23	-1.9767	-6.53997e-10	5.58537e-05	-2.09808	-6.53997e-10
58789730	rs6725231	5.27329e-23	-1.23158	-0.456152	0.000437975	-1.79749	1.75884
58790984	rs17269105	2.84326e-22	1.60885	-1.61171	9.22204e-06	-2.09765	-1.80157
58791084	rs142388769	1.49472e-22	-2.55975e-10	-0.645864	0.000181433	-2.55975e-10	-0.919927
58791420	rs10197655	3.78261e-22	-2.02351	2.30612	0.000702863	-1.7694	2.20375
58792023	rs118013863	4.7995e-23	-2.55975e-10	-1.78188	7.50412e-05	-2.55975e-10	-1.80278
58792195	rs77048907	3.59223e-22	1.86846	-1.63749	9.40545e-06	-2.07658	-1.80294
58792232	rs6736526	2.22948e-22	-2.03279	1.78675	0.0003612	-1.72012	1.48874
58792377	rs929641	8.56517e-23	-1.81224	0.609549	0.000124381	-1.55232	0.254848
58792791	rs112945192	4.87402e-23	-0.866809	-0.899662	3.88205e-05	-1.87373	-0.588133
58793167	rs62140858	7.10569e-23	-1.653	0.263507	1.03969e-05	-2.09747	-1.68184
58793320	rs138811847	5.79931e-23	-1.59265	-6.53997e-10	0.00024142	-0.634279	-6.53997e-10
58793829	rs115087615	4.36811e-23	-1.87606	-6.53997e-10	5.94239e-05	-2.03612	-6.53997e-10
58794239	rs116619569	3.85985e-23	-1.99976	-6.53997e-10	0.000142787	-1.15946	-6.53997e-10
58794524	rs994836	1.68104e-22	0.531567	-1.05996	1.22645e-05	-2.0902	-1.5239
58794574	rs994835	1.62486e-22	0.511735	-1.07412	1.21455e-05	-2.0913	-1.53255
58794648	rs74885636	2.06832e-21	1.98152	-6.53997e-10	0.000515255	0.123847	-6.53997e-10
58794665	rs994834	7.59758e-23	-1.35768	0.0351187	0.00116528	-1.93819	2.87809
58794877	rs11895326	2.35694e-22	-2.04683	1.85639	0.000404901	-1.84346	1.72629
58795103	rs75906988	1.08398e-22	-0.967167	-6.53997e-10	0.000119725	-1.33562	-6.53997e-10
58795436	rs933525	2.31235e-23	-2.09826	-0.413865	0.000161184	-2.07318	1.03491
58795962	rs12997900	4.23319e-23	-0.816795	-1.09064	7.98199e-05	-1.74304	0.0019953
58797634	rs6736025	3.74488e-22	-2.0089	2.28148	0.00055699	-1.66965	1.87138
58798438	rs76718717	7.43147e-23	-2.55975e-10	-1.34467	0.000273453	-2.55975e-10	-0.509686
58798720	rs7589421	2.83013e-23	-1.94774	-0.362324	7.28583e-05	-1.96404	0.131746
58798784	rs6740269	5.40927e-23	-1.32919	-0.333086	6.48845e-05	-2.00617	0.0579586
58799070	rs7592270	7.10156e-23	-1.39008	-6.53997e-10	5.58277e-05	-2.09854	-6.53997e-10
58799302	rs12616350	6.47733e-23	-1.4408	-0.0412845	1.19498e-05	-2.01574	-1.62436
58800567	rs61140557	7.77227e-23	-1.49211	0.192285	1.01704e-05	-2.09314	-1.7082
58800912	rs7596862	7.4024e-23	-1.38951	0.0409235	0.000139552	-1.61782	0.435438
58801543	rs6545686	8.94554e-23	-1.38951	0.230275	0.00022344	-1.61782	0.906145
58801547	rs57397978	1.20367e-22	0.0472517	-0.909685	1.30298e-05	-2.09487	-1.45871
58802370	rs17039689	1.51201e-20	-0.350197	4.32101	0.000301878	-1.74626	1.33547
58802507	rs7565001	2.85127e-22	-2.05835	2.05831	0.000385427	-1.81142	1.64495
58803489	rs73942379	7.00538e-23	-0.824442	-0.57927	5.91028e-05	-1.82108	-0.220454
58803596	rs72813975	6.29894e-21	3.09516	-6.53997e-10	0.0235772	3.94722	-6.53997e-10
58804317	rs12999440	2.33863e-22	-0.198241	-6.53997e-10	0.000114161	-1.3832	-6.53997e-10
58804650	rs6742669	8.78888e-23	-1.36439	0.187489	0.000200601	-1.65787	0.838367
58805143	rs76890034	4.69971e-23	-2.55975e-10	-1.80289	0.00013225	-2.55975e-10	-1.23612
58805945	rs6718563	3.8888e-22	-2.0396	2.3499	0.000671302	-1.76731	2.15572
58806076	rs6750316	1.02672e-22	-1.14659	0.12516	0.000161577	-1.76461	0.728784
58806634	rs74803170	3.04205e-23	-1.16905	-1.06881	1.50164e-05	-1.85714	-1.55454
58806790	rs149262216	9.65822e-23	-2.55975e-10	-1.08258	0.000122842	-2.55975e-10	-1.30992
58807312	rs61248173	1.27768e-22	0.325845	-1.1286	1.15048e-05	-2.09876	-1.57928
58807334	rs60893550	5.54788e-23	-1.32474	-0.312233	1.12536e-05	-2.01805	-1.68207
58807544	rs6712660	1.26534e-22	0.337907	-1.15037	1.1259e-05	-2.09867	-1.60098
58807603	rs148785145	7.38442e-23	-2.55975e-10	-1.35102	0.000153141	-2.55975e-10	-1.08946
58807670	rs76608235	1.55532e-22	-0.606125	-6.53997e-10	8.05386e-05	-1.73208	-6.53997e-10
58808061	rs11891209	3.20162e-22	1.79181	-1.67596	9.40482e-06	-2.08252	-1.79708
58808428	rs72813977	2.67245e-20	-0.34253	4.88289	0.000356518	-1.75789	1.51346
58809314	rs62140859	4.99333e-23	-1.54907	-0.193216	9.47886e-06	-2.09236	-1.77939
58809489	rs185050441	3.79696e-23	-2.01619	-6.53997e-10	7.85448e-05	-1.75715	-6.53997e-10
58809642	rs73942380	9.84898e-23	-1.06302	-6.53997e-10	6.92676e-05	-1.88284	-6.53997e-10
58811748	rs13022972	2.157e-23	-1.5169	-1.06477	2.35737e-05	-1.1962	-1.76448
58811782	rs149100905	5.97645e-23	-1.56256	-6.53997e-10	6.23459e-05	-1.98812	-6.53997e-10
58813733	rs138010807	1.02133e-22	-1.0267	-6.53997e-10	6.54919e-05	-1.93889	-6.53997e-10
58814313	rs74635411	4.04473e-22	-2.55975e-10	0.349609	0.000310367	-2.55975e-10	-0.383059
58814881	rs61477967	7.75185e-23	-1.40086	0.0984033	1.26328e-05	-2.03016	-1.55435
58816349	rs7589935	4.00838e-20	-0.0980091	5.04376	0.000284689	-1.84188	1.37246
58816733	rs117879900	4.75527e-23	-2.55975e-10	-1.79114	8.69019e-05	-2.55975e-10	-1.65603
58817166	rs118129037	8.6902e-23	-2.55975e-10	-1.18819	0.000129638	-2.55975e-10	-1.25607
58817445	rs6744844	2.45818e-22	-2.0817	1.93332	0.000284333	-1.88257	1.4119
58817677	rs140841553	1.34757e-22	-0.749506	-6.53997e-10	0.000141842	-1.1661	-6.53997e-10
58818401	rs62142261	5.6396e-23	-1.46247	-0.158102	9.51877e-06	-2.09043	-1.77712
58818470	rs7571367	1.33238e-22	-0.950572	0.189731	0.000106921	-1.90911	0.460389
58818577	rs117782622	1.45048e-22	-2.55975e-10	-0.675912	0.000176737	-2.55975e-10	-0.946152
58818657	rs145615603	4.58153e-23	-1.82836	-6.53997e-10	7.91163e-05	-1.7499	-6.53997e-10
58819609	rs12992104	1.63836e-21	-0.287431	2.03591	0.000120989	-0.918071	-0.407043
58819610	rs13410793	4.77616e-21	-1.89722	4.71563	0.00069127	-0.631329	1.04904
58819712	rs116052135	4.43837e-23	-1.8601	-6.53997e-10	6.1462e-05	-2.0024	-6.53997e-10
58820417	rs2902140	1.59817e-21	-0.0688185	1.79246	0.000140491	-0.609263	-0.566408
58820660	rs12999638	6.55707e-21	0.33317	2.80215	0.000496842	-0.262318	0.349775
58820737	rs12999803	4.88214e-21	-0.0128194	2.85318	0.000381566	-0.56124	0.38471
58821003	rs76539582	3.59512e-21	2.53436	-6.53997e-10	0.177788	5.96753	-6.53997e-10
58821813	rs185103444	6.68617e-23	-1.45035	-6.53997e-10	5.59615e-05	-2.09615	-6.53997e-10
58822129	rs115102041	5.24596e-23	-1.69293	-6.53997e-10	5.72978e-05	-2.07255	-6.53997e-10
58822464	rs75900689	8.40703e-23	0.186572	-1.40789	9.39711e-06	-2.08907	-1.79135
58823071	rs12053355	1.0547e-23	-2.00338	-1.29375	1.0001e-05	-2.0397	-1.77844
58823770	rs7604277	1.48271e-20	-1.31595	5.26719	0.000620281	-0.426275	0.735633
58824027	rs17049573	3.35806e-21	-2.0378	4.50394	0.00228674	0.241507	1.37256
58824280	rs139690085	6.04711e-22	0.751775	-6.53997e-10	0.000250998	-0.595372	-6.53997e-10
58824397	rs72813979	7.54135e-21	-1.8963	5.17148	0.00372229	0.00190058	2.09938
58824672	rs115219515	6.98241e-23	-1.407	-6.53997e-10	0.000127247	-1.27469	-6.53997e-10
58824738	rs6723710	6.46479e-24	-2.07835	-1.70825	1.05565e-05	-2.01852	-1.74556
58824855	rs6752304	1.18842e-23	-1.90569	-1.27207	9.69784e-06	-2.07912	-1.76979
58824981	rs12713385	2.00953e-22	-2.09388	1.74398	0.000550091	-0.866141	1.05541
58825126	rs17049575	1.66411e-22	1.19963	-1.73814	1.02199e-05	-2.09209	-1.70438
58825311	rs7577494	9.8797e-24	-2.09052	-1.27198	1.05705e-05	-2.04986	-1.71288
58825339	rs12996947	7.23259e-23	-1.56547	0.193678	0.00017443	-2.09752	1.13823
58825571	rs7577794	5.37695e-23	-1.18828	-0.479985	5.87851e-05	-1.93911	-0.107814
58825792	rs115992913	5.94097e-23	-1.56852	-6.53997e-10	5.58278e-05	-2.09854	-6.53997e-10
58825981	rs141337855	3.89712e-23	-1.99015	-6.53997e-10	6.95071e-05	-1.87939	-6.53997e-10
58826053	rs188708692	4.86736e-23	-2.55975e-10	-1.76784	8.77583e-05	-2.55975e-10	-1.64623
58826059	rs111397300	2.18867e-22	1.46983	-1.73434	1.03875e-05	-2.09853	-1.68168
58826238	rs7595056	6.00526e-21	-1.91048	4.95789	0.0025775	0.0346718	1.69909
58826360	rs79239171	1.04059e-22	-1.00802	-6.53997e-10	0.000632291	0.328534	-6.53997e-10
58826494	rs6760072	2.04164e-21	-2.02384	3.99237	0.001231	0.160207	0.834563
58826638	rs7607950	1.99797e-22	-2.09868	1.74301	0.000687444	-0.729952	1.14212
58826652	rs6545688	1.52547e-21	-2.0543	3.73138	0.0013154	0.362008	0.69907
58826898	rs17838396	9.38914e-23	-2.55975e-10	-1.11084	7.6493e-05	-2.55975e-10	-1.78362
58826924	rs74408522	6.23233e-23	-1.14376	-0.376883	6.7309e-05	-1.92016	0.00863829
58827154	rs13010324	2.94875e-21	-0.16169	2.49785	0.000314417	-0.695691	0.325598
58827220	rs145443425	4.95543e-23	-2.55975e-10	-1.74991	0.000124837	-2.55975e-10	-1.2938
58827398	rs78793128	3.70453e-23	-2.04083	-6.53997e-10	0.000311393	-0.379759	-6.53997e-10
58827428	rs1012545	1.08113e-23	-1.94672	-1.32566	9.73922e-06	-2.06	-1.78465
58828049	rs57438706	2.39043e-23	-1.4633	-1.01561	1.01188e-05	-2.07019	-1.73623
58828091	rs185238100	1.04958e-22	-2.55975e-10	-0.999411	0.000304075	-2.55975e-10	-0.403542
58828331	rs17049584	1.84598e-22	1.2992	-1.73399	1.02963e-05	-2.09477	-1.69426
58828404	rs17049585	1.60428e-21	-2.0673	3.79475	0.00187576	0.468158	0.947795
58828431	rs12612428	4.2689e-23	-1.90359	0.00455976	1.51525e-05	-1.75856	-1.64409
58828603	rs17049586	1.6169e-21	-2.07608	3.81137	0.00206919	0.554653	0.959447
58828927	rs7589338	8.51344e-23	-0.897592	-0.311152	8.12673e-05	-1.8057	0.0826278
58828973	rs150488329	3.84037e-23	-2.00482	-6.53997e-10	0.000161967	-1.03342	-6.53997e-10
58829345	rs6743555	1.10787e-20	-1.86363	5.52343	0.00461977	-0.13294	2.45022
58829636	rs117375788	1.01047e-22	-2.55975e-10	-1.03739	7.5031e-05	-2.55975e-10	-1.80291
58829823	rs143115624	7.75234e-23	-2.55975e-10	-1.3024	0.000256953	-2.55975e-10	-0.571923
58830187	rs77766559	5.74654e-23	-0.953221	-0.648572	5.21843e-05	-1.86663	-0.299403
58830445	rs7569678	1.19911e-23	-1.89532	-1.27349	9.76605e-06	-2.07415	-1.76775
58830635	rs150792517	5.03201e-23	-1.73457	-6.53997e-10	5.69853e-05	-2.07802	-6.53997e-10
58830670	rs139218663	3.67887e-23	-2.04778	-6.53997e-10	6.09421e-05	-2.01089	-6.53997e-10
58831211	rs17049587	6.30174e-21	-2.04009	5.13569	0.00673673	0.498515	2.196
58831764	rs72813982	7.09827e-21	-2.05007	5.2647	0.00807464	0.609233	2.26644
58832078	rs75895759	8.30688e-22	-1.83237	2.90165	0.000347149	-0.418524	0.147462
58832407	rs17269126	1.76875e-22	1.21267	-1.6902	1.00692e-05	-2.05793	-1.75341
58832467	rs12469198	5.44018e-21	-1.72076	4.66936	0.00138362	-0.448782	1.56043
58832477	rs12464991	5.43349e-21	-1.70352	4.65088	0.00131778	-0.484225	1.54711
58832708	rs6727462	1.09819e-23	-1.89685	-1.35988	9.58834e-06	-2.07927	-1.781
58832907	rs12612876	6.80425e-23	-1.7623	0.32946	0.000163976	-2.06432	1.04323
58833213	rs6759720	6.1726e-21	-1.78645	4.86135	0.00176903	-0.312713	1.67008
58833478	rs6717881	1.44932e-21	-1.80956	3.43543	0.000436229	-0.49237	0.449722
58833493	rs6731302	1.3566e-23	-1.79812	-1.24729	9.72785e-06	-2.09804	-1.74778
58833651	rs11887255	8.20284e-21	-1.80925	5.16851	0.00235482	-0.256727	1.90013
58833677	rs76974998	3.26055e-23	-2.08455	-0.0839454	0.000141874	-1.62374	0.457869
58834185	rs6545689	3.05253e-21	-1.63322	4.00397	0.000431539	-0.962993	0.909537
58834243	rs6545690	3.24207e-21	-1.61219	4.04318	0.000417995	-1.04479	0.959449
58834290	rs6545691	2.31346e-21	-1.73527	3.82879	0.000432483	-0.841507	0.790236
58834294	rs6545692	2.94011e-21	-1.71867	4.0519	0.000477228	-0.871843	0.919021
58834988	rs11125758	1.3265e-20	-1.91621	5.75612	0.00413703	-0.228635	2.43555
58835036	rs7592292	1.31991e-20	-1.92119	5.75612	0.0040596	-0.24753	2.43555
58835063	rs67604407	3.89831e-22	1.41909	-1.10635	0.00058875	0.441076	-0.18389
58835135	rs112681844	2.62137e-23	-2.08482	-0.30188	8.24279e-05	-1.91575	0.206855
58835247	rs76054445	2.58413e-23	-2.08323	-0.317767	8.04799e-05	-1.92127	0.188464
58836789	rs76551597	4.68787e-23	-1.80541	-6.53997e-10	5.83907e-05	-2.05366	-6.53997e-10
58837155	rs78206614	2.46385e-23	-2.08632	-0.362348	7.72851e-05	-1.9101	0.136789
58837280	rs77226661	2.66654e-23	-2.01522	-0.354386	6.89975e-05	-2.03277	0.146025
58837521	rs12052329	1.79737e-21	-1.78345	3.62456	0.000424764	-0.749757	0.680475
58838048	rs77820611	1.99267e-21	-2.55975e-10	1.94426	0.000562793	-2.55975e-10	0.212097
58838062	rs184169927	4.71718e-23	-2.55975e-10	-1.79918	7.93237e-05	-2.55975e-10	-1.74728
58838242	rs12619586	1.92288e-22	-2.08941	1.69543	0.00114991	-0.200824	1.12744
58838263	rs78274495	2.51804e-23	-2.01895	-0.407964	6.5055e-05	-2.02938	0.083798
58839449	rs13008306	1.10713e-22	-2.09465	1.14862	0.000361146	-0.965943	0.73441
58839685	rs111283138	3.66871e-23	-2.05055	-6.53997e-10	7.45263e-05	-1.80966	-6.53997e-10
58839749	rs62142264	1.09711e-23	-1.9039	-1.35381	1.20996e-05	-2.03755	-1.59009
58839909	rs117635234	5.03103e-23	-2.55975e-10	-1.73476	7.62785e-05	-2.55975e-10	-1.78642
58840509	rs12713386	8.50298e-21	1.02145	2.37374	0.00042359	-0.417265	0.345217
58840604	rs113923332	3.6855e-23	-2.04598	-6.53997e-10	0.000101879	-1.49703	-6.53997e-10
58841842	rs12616216	2.13056e-21	0.0246959	1.98647	0.000240682	-0.70748	0.0701423
58842075	rs12616865	1.10012e-20	1.45153	2.20125	0.000477165	-0.174977	0.222025
58842418	rs13029039	1.43886e-22	-2.04736	1.3634	0.000432573	-0.857683	0.80662
58842908	rs72813988	3.50806e-21	-1.36498	3.87482	0.000301679	-1.344	0.932549
58842930	rs10490089	2.73891e-21	0.180445	2.0819	0.000250042	-0.580884	-0.0183025
58844706	rs116683751	1.93699e-23	-2.01011	-0.679148	4.69777e-05	-2.03717	-0.233968
58844708	rs7582795	6.91982e-21	-1.73155	4.92072	0.00133674	-0.636784	1.71396
58845371	rs13013410	1.29016e-22	-1.97938	1.18634	0.000538555	-0.386959	0.555033
58846099	rs11896426	9.12466e-21	-1.71979	5.18555	0.00156478	-0.667467	1.90215
58846154	rs185222669	1.02604e-22	-1.0221	-6.53997e-10	0.000186104	-0.894509	-6.53997e-10
58846689	rs77527549	1.05629e-20	-1.68024	5.29237	0.00285312	-0.441722	2.27707
58847436	rs11892323	1.82039e-21	0.433539	1.42029	0.000139785	-1.7674	0.586691
58847953	rs6545694	3.01074e-23	-1.45461	-0.793595	1.86637e-05	-2.0953	-1.09894
58848896	rs4119149	1.45411e-23	-1.85488	-1.12112	6.7107e-05	-0.263811	-1.65071
58848918	rs35720432	1.55172e-21	0.0475126	1.64663	0.000697007	0.41236	0.0136202
58848949	rs79945076	1.19284e-23	-2.02091	-1.15314	2.23453e-05	-1.74528	-1.26892
58849309	rs114529686	1.26111e-22	0.558569	-1.37438	0.000376633	1.26097	-1.45051
58849728	rs116219610	1.18502e-23	-2.03974	-1.14089	2.1683e-05	-1.78553	-1.25876
58849805	rs2902142	5.74932e-23	-0.974083	-0.627226	2.51298e-05	-1.9823	-0.914462
58849989	rs6545695	4.4425e-23	-1.27467	-0.584502	2.31948e-05	-2.07549	-0.901397
58850577	rs117319986	1.97288e-22	-2.55975e-10	-0.368308	0.000256229	-2.55975e-10	-0.574744
58851737	rs4672249	1.94506e-21	0.0712694	1.8488	0.000838924	0.465328	0.145977
58851785	rs4672250	1.32034e-23	-1.94036	-1.13214	5.32162e-05	-0.490254	-1.6562
58852390	rs74571885	2.05832e-22	-0.325916	-6.53997e-10	9.86633e-05	-1.5291	-6.53997e-10
58853016	rs7419776	1.05885e-23	-1.99755	-1.29566	1.97931e-05	-1.73737	-1.39811
58853558	rs1861415	4.14505e-23	-1.35278	-0.575691	2.36319e-05	-2.07582	-0.882391
58853654	rs144314565	1.19867e-22	-2.55975e-10	-0.866589	0.000204821	-2.55975e-10	-0.798681
58853816	rs1861414	1.1684e-21	-0.189819	1.60023	0.000611826	0.277364	0.018269
58854064	rs59413904	7.8697e-24	-1.96238	-1.62758	3.65659e-05	-0.722745	-1.79895
58854169	rs79526820	4.91072e-23	-2.55975e-10	-1.75897	9.91336e-05	-2.55975e-10	-1.52435
58854220	rs7599857	4.62609e-23	-1.21926	-0.599417	2.35547e-05	-2.06899	-0.892498
58854574	rs2041813	1.52537e-21	0.0874811	1.58954	0.000659398	0.412656	-0.0421448
58854686	rs2041811	4.66951e-23	-1.21926	-0.590076	2.3747e-05	-2.06899	-0.884371
58856517	rs117979685	5.81445e-23	-2.55975e-10	-1.59004	0.000126501	-2.55975e-10	-1.28056
58857026	rs79694665	4.22406e-23	-1.90959	-6.53997e-10	6.66587e-05	-1.92123	-6.53997e-10
58857276	rs7584990	1.45146e-21	0.210545	1.41681	0.000710241	0.583541	-0.138753
58857419	rs13011109	4.25204e-23	-1.29086	-0.612133	2.28524e-05	-2.07784	-0.913916
58857542	rs4672251	1.83113e-23	-1.55396	-1.19149	0.0001327	0.478305	-1.71103
58858694	rs12994912	9.38074e-22	-0.273448	1.4643	0.000452909	0.126917	-0.13204
58858722	rs146087706	4.90693e-23	-2.55975e-10	-1.75974	9.45101e-05	-2.55975e-10	-1.57211
58858854	rs11901148	1.04215e-21	-0.168233	1.4643	0.000474744	0.174	-0.13204
58860798	rs114894946	3.58426e-23	-2.07384	-6.53997e-10	8.69536e-05	-1.65544	-6.53997e-10
58860989	rs4672252	1.01186e-21	-0.225511	1.49208	0.000485377	0.176267	-0.112157
58861506	rs118147622	7.4338e-23	-2.55975e-10	-1.34435	7.93029e-05	-2.55975e-10	-1.74754
58861922	rs143319237	7.38517e-23	-1.35092	-6.53997e-10	0.000145981	-1.13734	-6.53997e-10
58862232	rs75651796	9.27597e-24	-2.02121	-1.40434	1.6324e-05	-1.74943	-1.57875
58862390	rs78835859	1.2862e-22	0.41912	-1.21523	0.000372312	1.10394	-1.30502
58863000	rs17049614	1.44059e-23	-1.3111	-1.67424	4.78465e-05	-1.54062	-0.712198
58863573	rs1922786	1.40169e-23	-1.73736	-1.27535	7.79449e-05	-0.0384416	-1.72637
58863670	rs1922787	2.95761e-21	2.97239	-0.633229	0.100462	5.53271	-0.135991
58864755	rs17190576	4.46929e-23	-1.85316	-6.53997e-10	0.000123967	-1.3008	-6.53997e-10
58865358	rs191517921	3.5142e-23	-2.09358	-6.53997e-10	0.000117481	-1.35454	-6.53997e-10
58866025	rs144447805	1.83512e-22	-2.55975e-10	-0.440697	0.000318139	-2.55975e-10	-0.358327
58866584	rs7572387	1.95583e-22	-0.322103	-0.0548864	5.148e-05	-1.69634	-0.483281
58866943	rs17190583	6.87211e-24	-1.9397	-1.7858	1.23954e-05	-1.89563	-1.70786
58867483	rs76134706	4.83963e-22	0.529032	-6.53997e-10	0.00159576	1.25429	-6.53997e-10
58868132	rs78797502	1.23997e-23	-2.09127	-1.04403	2.37683e-05	-1.98729	-0.96517
58868822	rs148303143	3.86335e-23	-1.99886	-6.53997e-10	5.5815e-05	-2.09877	-6.53997e-10
58868909	rs10184424	4.06327e-23	-1.92738	-0.0210273	1.34516e-05	-1.91131	-1.6104
58869775	rs10187702	3.662e-23	-1.89096	-0.16142	1.28944e-05	-1.90939	-1.65463
58870501	rs4672253	1.50419e-22	1.15199	-1.79154	0.000933426	2.51387	-1.79582
58870671	rs72813998	3.98692e-23	-1.96737	-6.53997e-10	5.6158e-05	-2.09265	-6.53997e-10
58871320	rs76760147	1.34573e-23	-1.89365	-1.1598	1.70801e-05	-2.09596	-1.18694
58871658	rs75539574	4.14714e-23	-1.92797	-6.53997e-10	6.71376e-05	-1.91407	-6.53997e-10
58872058	rs7591633	1.9144e-21	1.65879	0.245395	5.83373e-05	-0.883561	-1.17101
58872235	rs17269154	1.06225e-23	-1.89142	-1.39859	1.36132e-05	-2.09771	-1.41207
58873569	rs741310	1.93863e-21	1.75199	0.164773	6.40147e-05	-0.776589	-1.18511
58873804	rs7598875	1.55705e-21	1.59636	0.101215	5.39077e-05	-0.867119	-1.26642
58874385	rs17190597	9.23527e-24	-1.96449	-1.46546	1.37422e-05	-2.09188	-1.40846
58874587	rs77479070	5.22844e-23	-1.69628	-6.53997e-10	5.59282e-05	-2.09675	-6.53997e-10
58874588	rs75242975	3.91014e-23	-1.98682	-6.53997e-10	0.000145632	-1.13973	-6.53997e-10
58874854	rs72814000	4.9669e-23	-1.74759	-6.53997e-10	6.49116e-05	-1.94779	-6.53997e-10
58876778	rs1922779	2.13154e-21	1.89692	0.114707	7.43918e-05	-0.568823	-1.24265
58877236	rs1158041	2.41954e-21	2.0559	0.0824546	8.07166e-05	-0.469854	-1.26002
58878085	rs1030035	7.25809e-21	3.78883	-0.551929	9.95638e-05	-0.00781998	-1.5122
58878767	rs78796607	1.24589e-23	-1.90173	-1.22881	1.56898e-05	-2.09833	-1.26948
58878834	rs74705762	1.25229e-23	-1.89661	-1.22881	1.56941e-05	-2.09805	-1.26948
58879153	rs74779491	7.58943e-23	-2.55975e-10	-1.32363	0.000211192	-2.55975e-10	-0.768048
58879493	rs6724384	9.17036e-21	3.87272	-0.401963	0.00010866	0.00954468	-1.44213
58879591	rs77168259	1.17835e-23	-1.86127	-1.32501	1.5317e-05	-2.09866	-1.29319
58880045	rs1922778	2.38347e-21	1.96437	0.158965	9.20202e-05	-0.472884	-1.12592
58880226	rs115511771	7.44918e-24	-1.94878	-1.69609	1.93487e-05	-1.42508	-1.73311
58881461	rs114808534	3.60721e-23	-2.06745	-6.53997e-10	0.000208512	-0.78082	-6.53997e-10
58881672	rs7582485	6.38454e-22	0.764204	0.0418707	4.71711e-05	-1.04083	-1.22621
58881871	rs10490091	2.38613e-22	1.31526	-1.49339	0.00406518	3.51939	-1.32999
58882418	rs1159609	1.01163e-20	4.41813	-0.849206	0.000119424	0.287943	-1.62608
58882514	rs2019102	1.50518e-21	1.50442	0.159271	0.000201889	0.252649	-1.06574
58882765	rs17190618	1.08381e-23	-1.93895	-1.33095	1.36153e-05	-2.08989	-1.41973
58883506	rs17049638	7.5336e-24	-1.87132	-1.76228	1.48642e-05	-1.80311	-1.61875
```
