## Supplementary material for "Characterization of shared and ancestry-specific signals driving complex traits using multi-ancestry fine-mapping": susiex_nc3.cs80.summary

```
# chr2:57461602-58883820
CS_ID	CS_LENGTH	CS_PURITY	MAX_PIP_SNP	BP	REF_ALLELE	ALT_ALLELE	REF_FRQ	BETA	SE	-LOG10P	MAX_PIP	POST-HOC_PROB_POP1	POST-HOC_PROB_POP2
1	33	0.975855	rs2678883	58159670	G,G	A,A	0.408549,0.326389	0.0315357,0.0510013	0.00402215,0.00911656	14.348,7.65474	0.046337	1	1
2	347	0	rs76539582	58821003	C,NA	T,NA	0.960239,NA	0.0385781,NA	0.0101186,NA	3.86166,NA	0.177788	0.426218	0.406227
```
