## Supplementary material for "Characterization of shared and ancestry-specific signals driving complex traits using multi-ancestry fine-mapping": susiex_nc1.cs80.cs

```
CS_ID	SNP	BP	REF_ALLELE	ALT_ALLELE	REF_FRQ	BETA	SE	-LOG10P	CS_PIP	OVRL_PIP
1	chr2:66444720:G:A	66444720	A,NA	G,NA	1,NA	inf,NA	inf,NA	7.3616,NA	0.127643	0.127643
1	chr2:66454172:C:T	66454172	T,NA	C,NA	1,NA	inf,NA	inf,NA	7.07677,NA	0.0689774	0.0689774
1	chr2:66447520:A:G	66447520	G,NA	A,NA	1,NA	inf,NA	inf,NA	7.02477,NA	0.0616517	0.0616517
1	chr2:66425753:C:T	66425753	T,NA	C,NA	1,NA	inf,NA	inf,NA	7.01786,NA	0.0607385	0.0607385
1	chr2:66438642:T:C	66438642	C,C	T,T	1,1	inf,inf	inf,inf	7.47333,0.262018	0.0555064	0.0555064
1	chr2:66462659:C:T	66462659	T,NA	C,NA	1,NA	inf,NA	inf,NA	6.91732,NA	0.0488907	0.0488907
1	chr2:66451023:A:G	66451023	G,NA	A,NA	1,NA	inf,NA	inf,NA	6.91473,NA	0.0486185	0.0486185
1	chr2:66434636:C:CCCT	66434636	CCCT,CCCT	C,C	1,1	inf,inf	inf,inf	7.39001,0.226839	0.044741	0.044741
1	chr2:66452127:T:C	66452127	C,NA	T,NA	1,NA	inf,NA	inf,NA	6.86311,NA	0.0434945	0.0434945
1	chr2:66414580:A:AT	66414580	AT,NA	A,NA	1,NA	inf,NA	inf,NA	6.78363,NA	0.0366431	0.0366431
1	chr2:66463190:A:G	66463190	G,NA	A,NA	1,NA	inf,NA	inf,NA	6.77044,NA	0.0356152	0.0356152
1	chr2:66438798:T:A	66438798	A,NA	T,NA	1,NA	inf,NA	inf,NA	6.66698,NA	0.028496	0.028496
1	chr2:66423642:T:C	66423642	C,C	T,T	1,1	inf,inf	inf,inf	6.98563,0.517133	0.0265862	0.0265862
1	chr2:66412013:T:C	66412013	C,NA	T,NA	1,NA	inf,NA	inf,NA	6.58346,NA	0.0238031	0.0238031
1	chr2:66411683:A:C	66411683	C,NA	A,NA	1,NA	inf,NA	inf,NA	6.36314,NA	0.0148132	0.0148132
1	chr2:66375297:C:T	66375297	T,NA	C,NA	1,NA	inf,NA	inf,NA	6.3001,NA	0.0129349	0.0129349
1	chr2:66446979:CT:C	66446979	C,C	CT,CT	1,1	inf,inf	inf,inf	6.7934,0.179503	0.0118181	0.0118181
1	chr2:66375274:T:C	66375274	C,NA	T,NA	1,NA	inf,NA	inf,NA	6.20899,NA	0.0106337	0.0106337
1	chr2:66411199:T:G	66411199	G,NA	T,NA	1,NA	inf,NA	inf,NA	6.20126,NA	0.0104586	0.0104586
1	chr2:66374560:T:G	66374560	G,NA	T,NA	1,NA	inf,NA	inf,NA	6.16796,NA	0.00973627	0.00973627
1	chr2:66366484:A:AT	66366484	AT,NA	A,NA	1,NA	inf,NA	inf,NA	6.16617,NA	0.00969884	0.00969884
1	chr2:66457998:G:A	66457998	A,NA	G,NA	1,NA	inf,NA	inf,NA	6.14568,NA	0.00928099	0.00928099
```
