## Supplementary material for "Characterization of shared and ancestry-specific signals driving complex traits using multi-ancestry fine-mapping": susiex_nc1.cs80.snp

```
BP	SNP	PIP(CS1)	LogBF(CS1,Pop1)	LogBF(CS1,Pop2)
65942209	chr2:65942209:A:C	2.01577e-08	-1.72479	-1.13986
65942604	chr2:65942604:G:A	3.17554e-07	-1.54497e-10	-0.107584
65943201	chr2:65943201:G:C	3.61234e-07	-1.54497e-10	0.0212929
65943214	chr2:65943214:G:A	1.02761e-07	-1.54497e-10	-1.23582
65943446	chr2:65943446:A:G	1.0833e-07	-1.64906	0.46601
65944048	chr2:65944048:A:G	2.65317e-08	-1.72449	-0.865401
65944087	chr2:65944087:C:T	2.95247e-07	-1.54497e-10	-0.180422
65944658	chr2:65944658:G:T	6.31374e-08	-0.484247	-1.23867
65944964	chr2:65944964:G:A	6.15995e-08	-1.20293	-0.54465
65945065	chr2:65945065:G:A	2.39822e-07	0.279121	-0.667457
65945095	chr2:65945095:C:A	3.13741e-07	-1.50569	1.38603
65945136	chr2:65945136:G:A	5.00227e-07	-1.52798	1.87481
65945216	chr2:65945216:A:T	9.58738e-08	-1.60597	0.300775
65945918	chr2:65945918:C:T	1.20395e-07	-1.54497e-10	-1.07745
65946077	chr2:65946077:T:C	2.52952e-08	-1.72293	-0.914692
65946092	chr2:65946092:T:C	7.35981e-08	-0.732799	-0.836815
65946116	chr2:65946116:C:T	2.70276e-08	-1.33187	-1.23951
65946770	chr2:65946770:A:G	2.4712e-08	-1.71753	-0.94341
65946861	chr2:65946861:A:G	1.55448e-07	-1.54497e-10	-0.82192
65947512	chr2:65947512:A:G	1.25911e-07	-1.54497e-10	-1.03266
65947526	chr2:65947526:T:C	6.3079e-08	-0.692055	-1.03179
65947529	chr2:65947529:G:T	2.05896e-08	-1.71763	-1.12581
65947638	chr2:65947638:C:T	9.68622e-07	-1.54497e-10	1.00764
65947733	chr2:65947733:T:A	2.50309e-08	-1.7215	-0.926623
65947832	chr2:65947832:AATTCATCTTTAGCCACT:A	1.12426e-07	-1.54497e-10	-1.14594
65948402	chr2:65948402:T:C	1.58199e-07	0.408089	-1.21247
65948658	chr2:65948658:A:G	6.41912e-08	-1.70637	-2.74514e-10
65949275	chr2:65949275:C:T	1.18712e-07	-1.54497e-10	-1.09153
65949727	chr2:65949727:A:G	2.95983e-07	-0.177931	-2.74514e-10
65949821	chr2:65949821:C:A	1.08213e-07	-1.54497e-10	-1.18413
65949931	chr2:65949931:T:G	2.60776e-08	-1.71993	-0.887229
65949969	chr2:65949969:G:A	1.93644e-07	0.624617	-1.22683
65950147	chr2:65950147:G:A	1.92653e-07	-0.60734	-2.74514e-10
65950656	chr2:65950656:A:G	1.07005e-06	1.10723	-2.74514e-10
65950672	chr2:65950672:A:G	1.94134e-07	-1.54497e-10	-0.599686
65951067	chr2:65951067:C:G	1.83002e-07	-1.54497e-10	-0.658737
65951132	chr2:65951132:G:A	2.63038e-08	-1.70692	-0.891598
65951233	chr2:65951233:C:T	7.44526e-08	-0.325716	-1.23235
65951373	chr2:65951373:G:T	1.17855e-07	-1.60782	0.50905
65951468	chr2:65951468:A:G	1.22341e-07	-1.54497e-10	-1.06142
65951552	chr2:65951552:C:G	1.04483e-07	-1.54497e-10	-1.21921
65951666	chr2:65951666:T:C	1.29177e-07	-1.65445	0.647405
65951748	chr2:65951748:T:A	1.49718e-07	-1.54497e-10	-0.859477
65951997	chr2:65951997:T:G	1.38802e-07	0.279767	-1.21495
65952648	chr2:65952648:C:T	1.02509e-07	-1.54497e-10	-1.23828
65952901	chr2:65952901:G:A	2.18849e-08	-1.71887	-1.06356
65953161	chr2:65953161:G:C	1.08829e-07	-1.54497e-10	-1.17845
65953187	chr2:65953187:A:G	3.55137e-08	-1.07642	-1.22189
65953535	chr2:65953535:A:G	3.20214e-07	-0.0992437	-2.74514e-10
65953824	chr2:65953824:G:A	1.52837e-07	-1.54497e-10	-0.838862
65953889	chr2:65953889:G:A	2.20657e-08	-1.60677	-1.16743
65954206	chr2:65954206:G:T	1.26371e-07	-1.02901	-2.74514e-10
65954445	chr2:65954445:A:G	1.06769e-07	-1.54497e-10	-1.19756
65954472	chr2:65954472:T:C	7.96685e-08	-1.49036	-2.74514e-10
65955153	chr2:65955153:A:G	3.78666e-08	-1.00465	-1.22951
65955362	chr2:65955362:G:A	1.14426e-07	-1.54497e-10	-1.12831
65955399	chr2:65955399:T:A	1.06647e-07	-1.54497e-10	-1.19871
65955639	chr2:65955639:C:T	1.22501e-07	-1.54497e-10	-1.06012
65955797	chr2:65955797:G:C	3.3697e-08	-1.11552	-1.2353
65956617	chr2:65956617:T:A	1.86335e-07	-1.54497e-10	-0.640686
65957007	chr2:65957007:C:T	5.37427e-08	-0.656554	-1.22747
65957163	chr2:65957163:C:T	9.74158e-07	1.01334	-2.74514e-10
65957338	chr2:65957338:T:G	4.80646e-07	-1.54497e-10	0.306899
65958078	chr2:65958078:C:T	2.69631e-07	-0.271178	-2.74514e-10
65958384	chr2:65958384:A:G	1.43393e-07	-1.54497e-10	-0.902642
65958489	chr2:65958489:A:AGGGAACCAACCCAT	2.87168e-07	-0.208164	-2.74514e-10
65958987	chr2:65958987:T:C	1.03755e-07	-1.54497e-10	-1.2262
65959034	chr2:65959034:C:T	1.6034e-07	-1.09995	0.309019
65959113	chr2:65959113:A:G	1.5183e-07	-1.54497e-10	-0.845469
65959666	chr2:65959666:G:C	1.66902e-07	-1.54497e-10	-0.750824
65960040	chr2:65960040:T:C	1.28339e-06	-1.54497e-10	1.28903
65960264	chr2:65960264:A:G	1.75808e-07	-1.54497e-10	-0.698839
65960749	chr2:65960749:A:G	2.10223e-07	-1.54497e-10	-0.520063
65960785	chr2:65960785:T:C	1.27371e-07	-1.54497e-10	-1.02113
65960934	chr2:65960934:G:C	1.03946e-07	-1.54497e-10	-1.22436
65961005	chr2:65961005:A:G	2.55614e-07	-1.54497e-10	-0.324566
65961048	chr2:65961048:C:A	2.02531e-07	-1.54497e-10	-0.557341
65961067	chr2:65961067:A:G	1.5147e-07	-1.54497e-10	-0.847848
65961220	chr2:65961220:C:T	2.3118e-07	-0.425035	-2.74514e-10
65961468	chr2:65961468:A:G	1.61707e-07	-1.54497e-10	-0.782444
65961539	chr2:65961539:T:C	1.58766e-07	-1.54497e-10	-0.800801
65961614	chr2:65961614:C:T	1.10929e-07	-1.54497e-10	-1.15934
65961709	chr2:65961709:G:A	1.22269e-07	-1.06201	-2.74514e-10
65961843	chr2:65961843:A:G	6.42343e-07	-1.54497e-10	0.596889
65962066	chr2:65962066:C:A	1.6219e-07	-1.54497e-10	-0.779467
65962937	chr2:65962937:C:T	1.06715e-07	-1.54497e-10	-1.19807
65963023	chr2:65963023:C:G	1.22229e-07	-1.54497e-10	-1.06234
65963325	chr2:65963325:T:G	1.3226e-07	-1.54497e-10	-0.98346
65963437	chr2:65963437:T:C	1.57187e-07	-1.54497e-10	-0.810794
65963515	chr2:65963515:T:C	1.03199e-07	-1.54497e-10	-1.23157
65963516	chr2:65963516:G:A	7.07366e-07	0.693315	-2.74514e-10
65963728	chr2:65963728:G:T	1.26059e-07	-1.54497e-10	-1.03148
65964194	chr2:65964194:T:G	1.03331e-07	-1.54497e-10	-1.2303
65964233	chr2:65964233:A:G	1.50534e-07	-1.54497e-10	-0.854041
65964606	chr2:65964606:G:C	1.11252e-07	-1.54497e-10	-1.15644
65964655	chr2:65964655:G:A	1.02639e-07	-1.54497e-10	-1.23701
65964702	chr2:65964702:G:A	1.03838e-07	-1.54497e-10	-1.2254
65965268	chr2:65965268:T:C	1.02286e-07	-1.54497e-10	-1.24046
65965406	chr2:65965406:A:T	1.11241e-07	-1.54497e-10	-1.15654
65965463	chr2:65965463:G:T	1.02631e-07	-1.54497e-10	-1.2371
65965491	chr2:65965491:A:G	1.02306e-07	-1.54497e-10	-1.24027
65965498	chr2:65965498:T:C	1.23221e-07	-1.54497e-10	-1.05425
65965532	chr2:65965532:CTTG:C	1.02678e-07	-1.54497e-10	-1.23664
65965704	chr2:65965704:T:C	1.147e-07	-1.54497e-10	-1.12591
65965757	chr2:65965757:G:C	1.02432e-07	-1.54497e-10	-1.23904
65965945	chr2:65965945:A:T	1.07891e-07	-1.54497e-10	-1.18712
65965981	chr2:65965981:T:C	1.07238e-07	-1.54497e-10	-1.19318
65965992	chr2:65965992:T:C	1.02283e-07	-1.54497e-10	-1.24049
65966134	chr2:65966134:C:T	1.66227e-07	-1.54497e-10	-0.754877
65966212	chr2:65966212:A:G	1.02858e-07	-1.54497e-10	-1.23489
65966279	chr2:65966279:T:C	1.02639e-07	-1.54497e-10	-1.23701
65966313	chr2:65966313:T:C	6.33645e-08	-1.71933	-2.74514e-10
65966512	chr2:65966512:T:G	1.16324e-07	-1.54497e-10	-1.11186
65966519	chr2:65966519:A:T	1.62579e-07	-1.54497e-10	-0.777068
65966593	chr2:65966593:G:T	3.11444e-08	-1.23971	-1.18988
65966827	chr2:65966827:T:C	1.02867e-07	-1.54497e-10	-1.2348
65967582	chr2:65967582:A:G	1.0229e-07	-1.54497e-10	-1.24042
65968102	chr2:65968102:G:A	1.09637e-07	-1.54497e-10	-1.17106
65968116	chr2:65968116:G:A	1.16647e-07	-1.54497e-10	-1.10908
65968449	chr2:65968449:T:C	1.07448e-07	-1.54497e-10	-1.19122
65968480	chr2:65968480:C:G	1.73485e-07	-1.54497e-10	-0.712143
65968535	chr2:65968535:C:T	1.04938e-07	-1.54497e-10	-1.21486
65968545	chr2:65968545:G:A	1.27282e-07	-1.54497e-10	-1.02183
65969072	chr2:65969072:C:G	1.02836e-07	-1.54497e-10	-1.2351
65969113	chr2:65969113:C:T	1.02473e-07	-1.54497e-10	-1.23863
65969157	chr2:65969157:A:G	1.0301e-07	-1.54497e-10	-1.23341
65969344	chr2:65969344:A:G	3.24916e-07	-0.0846659	-2.74514e-10
65969736	chr2:65969736:C:T	1.11099e-07	-1.54497e-10	-1.15782
65969989	chr2:65969989:A:G	2.93594e-08	-1.42075	-1.06787
65970440	chr2:65970440:C:G	6.90155e-08	-1.6339	-2.74514e-10
65970594	chr2:65970594:C:T	2.15364e-08	-1.71869	-1.0798
65971285	chr2:65971285:T:C	2.10703e-07	-1.54497e-10	-0.517784
65971358	chr2:65971358:C:T	3.88905e-07	-1.54497e-10	0.0951018
65971505	chr2:65971505:A:G	1.07734e-07	-1.54497e-10	-1.18857
65971955	chr2:65971955:A:G	1.04444e-07	-1.54497e-10	-1.21958
65972017	chr2:65972017:G:A	6.82911e-08	-1.64445	-2.74514e-10
65972148	chr2:65972148:G:A	1.08174e-07	-1.54497e-10	-1.1845
65972378	chr2:65972378:A:C	2.57234e-08	-1.66724	-0.953592
65972410	chr2:65972410:T:C	1.38217e-06	1.36318	-2.74514e-10
65972825	chr2:65972825:A:G	1.13046e-07	-1.54497e-10	-1.14044
65972983	chr2:65972983:C:T	6.32489e-08	-1.72116	-2.74514e-10
65973068	chr2:65973068:T:C	1.93488e-08	-1.71748	-1.18812
65973185	chr2:65973185:C:T	1.89491e-08	-1.69989	-1.22659
65973297	chr2:65973297:G:C	3.17271e-08	-1.19321	-1.21785
65973514	chr2:65973514:A:G	2.10824e-08	-1.72051	-1.09929
65974113	chr2:65974113:G:A	1.19382e-07	-1.54497e-10	-1.08591
65974544	chr2:65974544:G:C	1.93003e-08	-1.71842	-1.18969
65974597	chr2:65974597:T:C	2.89278e-08	-1.46498	-1.03845
65976218	chr2:65976218:T:C	1.89837e-08	-1.69975	-1.22491
65976225	chr2:65976225:AC:A	1.90297e-08	-1.70262	-1.21961
65976227	chr2:65976227:A:T	1.91502e-08	-1.70158	-1.21434
65976382	chr2:65976382:G:T	1.10219e-07	-1.54497e-10	-1.16576
65976640	chr2:65976640:G:A	1.25994e-07	-1.54497e-10	-1.032
65976665	chr2:65976665:C:G	2.09802e-08	-1.71349	-1.11117
65976786	chr2:65976786:C:T	3.21998e-07	-0.0936887	-2.74514e-10
65976895	chr2:65976895:G:T	1.26797e-07	-1.54497e-10	-1.02564
65976921	chr2:65976921:T:C	2.5553e-08	-1.69566	-0.93182
65977019	chr2:65977019:A:G	6.75466e-08	-1.65542	-2.74514e-10
65977849	chr2:65977849:T:C	1.89795e-08	-1.68825	-1.23662
65978716	chr2:65978716:G:T	8.21939e-08	-0.353122	-1.10603
65978741	chr2:65978741:C:T	2.23025e-08	-1.7249	-1.03864
65979075	chr2:65979075:A:G	7.2683e-08	-0.465149	-1.11698
65979091	chr2:65979091:T:C	1.11056e-07	-1.54497e-10	-1.1582
65980243	chr2:65980243:T:C	2.55423e-08	-1.65926	-0.968633
65980555	chr2:65980555:G:T	1.28247e-07	-1.54497e-10	-1.01427
65980985	chr2:65980985:A:T	2.36325e-08	-1.69156	-1.01405
65981071	chr2:65981071:C:T	7.56949e-08	-0.42388	-1.11764
65981353	chr2:65981353:A:G	3.81775e-08	-1.30912	-0.916865
65981666	chr2:65981666:C:A	2.26413e-08	-1.66008	-1.08837
65982137	chr2:65982137:A:G	1.75195e-07	0.352841	-1.05518
65982165	chr2:65982165:A:G	6.07692e-08	-0.741483	-1.01967
65982333	chr2:65982333:A:G	1.74437e-07	0.384853	-1.09153
65982351	chr2:65982351:G:T	3.04858e-08	-1.6161	-0.834874
65982492	chr2:65982492:G:A	2.14472e-08	-1.71097	-1.09167
65982513	chr2:65982513:T:A	1.60677e-07	0.303753	-1.09259
65982785	chr2:65982785:C:T	2.20567e-08	-1.70893	-1.06569
65983032	chr2:65983032:C:T	1.05557e-07	-1.54497e-10	-1.20898
65983066	chr2:65983066:G:A	2.98604e-08	-1.69955	-0.772145
65983079	chr2:65983079:A:G	2.79483e-08	-1.70091	-0.836964
65983643	chr2:65983643:T:C	2.72675e-08	-1.70318	-0.859359
65984117	chr2:65984117:G:A	4.49621e-07	-1.54497e-10	0.240172
65984169	chr2:65984169:T:C	2.84565e-08	-1.65411	-0.86575
65984186	chr2:65984186:A:G	1.02462e-07	-1.54497e-10	-1.23874
65984216	chr2:65984216:C:T	8.92217e-08	-1.37711	-2.74514e-10
65984281	chr2:65984281:A:G	1.32426e-07	-1.54497e-10	-0.982211
65984354	chr2:65984354:A:G	2.88638e-08	-1.65165	-0.853997
65984360	chr2:65984360:A:C	1.9343e-07	0.603017	-1.20634
65984476	chr2:65984476:G:A	2.90423e-08	-1.65252	-0.846957
65984493	chr2:65984493:C:G	2.98892e-08	-1.65493	-0.815809
65984502	chr2:65984502:T:C	1.13307e-07	-1.54497e-10	-1.13814
65984553	chr2:65984553:C:T	3.04213e-08	-1.64431	-0.808774
65984630	chr2:65984630:T:C	2.92862e-08	-1.64784	-0.843277
65984655	chr2:65984655:A:G	1.91979e-08	-1.70955	-1.20388
65984773	chr2:65984773:T:C	1.90922e-08	-1.71892	-1.20003
65985051	chr2:65985051:C:T	1.05322e-07	-1.54497e-10	-1.21121
65985068	chr2:65985068:A:C	3.72037e-07	-1.54497e-10	0.050761
65985154	chr2:65985154:C:G	2.29605e-08	-1.67879	-1.05567
65985274	chr2:65985274:G:A	2.3752e-08	-1.68392	-1.01665
65985568	chr2:65985568:G:A	1.05193e-07	-1.54497e-10	-1.21244
65985739	chr2:65985739:T:A	2.25301e-08	-1.67021	-1.08317
65986270	chr2:65986270:T:A	2.36357e-08	-1.67231	-1.03316
65986322	chr2:65986322:T:C	1.10183e-07	-1.54497e-10	-1.16609
65986758	chr2:65986758:C:A	3.40572e-08	-1.24573	-1.09447
65986892	chr2:65986892:A:G	3.39478e-08	-1.26187	-1.08154
65987036	chr2:65987036:C:T	6.33395e-08	-1.71972	-2.74514e-10
65987120	chr2:65987120:G:A	3.18967e-08	-1.29112	-1.11461
65987121	chr2:65987121:T:C	1.03756e-07	-1.54497e-10	-1.22619
65987216	chr2:65987216:A:G	1.08838e-07	-1.54497e-10	-1.17837
65987395	chr2:65987395:A:G	1.17822e-07	-1.54497e-10	-1.09905
65987531	chr2:65987531:A:G	7.27273e-07	0.721069	-2.74514e-10
65987780	chr2:65987780:C:G	1.90095e-08	-1.69572	-1.22757
65987784	chr2:65987784:C:T	3.32673e-08	-1.26325	-1.10041
65987922	chr2:65987922:A:G	2.64381e-08	-1.66397	-0.92946
65988011	chr2:65988011:A:G	2.27261e-08	-1.67559	-1.06913
65988015	chr2:65988015:C:A	2.30014e-08	-1.67325	-1.05942
65988074	chr2:65988074:C:T	2.23237e-08	-1.68496	-1.07763
65988512	chr2:65988512:TACTGTCACCTTTG:T	2.21656e-08	-1.68615	-1.08354
65988554	chr2:65988554:G:A	2.37115e-08	-1.66405	-1.03822
65989158	chr2:65989158:T:C	2.29362e-08	-1.67647	-1.05905
65989396	chr2:65989396:GGGACCAATCCCCTAGGGATTCTGAGGGATGACTATTTCAGAGAGAAAACTACATGATTGTACTTTTAAA:G	3.3734e-07	1.05766	-1.1048
65989987	chr2:65989987:A:G	1.69946e-07	0.357262	-1.09002
65990735	chr2:65990735:C:T	2.56956e-08	-1.38207	-1.23985
65990862	chr2:65990862:T:G	2.97165e-07	-0.173947	-2.74514e-10
65990888	chr2:65990888:T:C	1.60239e-07	0.303693	-1.09526
65990953	chr2:65990953:A:T	6.30132e-08	-1.72489	-2.74514e-10
65991347	chr2:65991347:A:G	3.24391e-08	-1.59881	-0.790061
65991391	chr2:65991391:GAGAC:G	1.70092e-07	0.492276	-1.22417
65991805	chr2:65991805:T:C	5.89738e-07	0.511445	-2.74514e-10
65992111	chr2:65992111:C:T	4.04098e-07	0.133424	-2.74514e-10
65992112	chr2:65992112:G:A	1.02595e-07	-1.54497e-10	-1.23744
65992210	chr2:65992210:G:T	6.80051e-08	-1.64865	-2.74514e-10
65992261	chr2:65992261:A:G	3.42215e-08	-1.10787	-1.22751
65992559	chr2:65992559:G:C	1.10867e-07	-1.54497e-10	-1.1599
65992770	chr2:65992770:CTTTG:C	2.24904e-08	-1.71764	-1.0375
65992877	chr2:65992877:A:G	1.90318e-07	0.515678	-1.13521
65993009	chr2:65993009:G:C	1.48927e-07	0.328163	-1.19294
65993146	chr2:65993146:G:C	1.55261e-07	0.354068	-1.17719
65993208	chr2:65993208:A:G	1.80094e-07	-1.54497e-10	-0.674753
65993280	chr2:65993280:G:A	1.44044e-07	0.25944	-1.15756
65993523	chr2:65993523:A:G	1.96782e-07	-0.586138	-2.74514e-10
65994596	chr2:65994596:C:T	1.64669e-07	0.423095	-1.18739
65994843	chr2:65994843:G:A	1.39662e-07	0.252667	-1.18167
65995463	chr2:65995463:T:C	5.27974e-08	-0.662661	-1.23911
65995714	chr2:65995714:G:C	1.33466e-07	0.197406	-1.17179
65997334	chr2:65997334:C:T	1.89666e-07	0.617371	-1.24034
65997457	chr2:65997457:A:G	5.33323e-07	-1.54497e-10	0.410894
65997928	chr2:65997928:C:CTT	2.74506e-08	-1.72473	-0.831119
65998496	chr2:65998496:C:T	1.02284e-07	-1.54497e-10	-1.24048
65999232	chr2:65999232:G:A	3.75342e-07	-1.54497e-10	0.0596036
65999551	chr2:65999551:T:C	8.61937e-08	-1.41164	-2.74514e-10
65999841	chr2:65999841:C:T	2.07272e-08	-1.6735	-1.16329
66000902	chr2:66000902:A:C	1.02868e-07	-1.54497e-10	-1.23478
66001267	chr2:66001267:G:C	7.24607e-08	-0.395587	-1.1896
66002345	chr2:66002345:T:C	1.8474e-07	-0.649283	-2.74514e-10
66002588	chr2:66002588:C:T	3.0506e-08	-1.36522	-1.08509
66002751	chr2:66002751:G:A	3.61694e-08	-1.34588	-0.934138
66002986	chr2:66002986:G:A	2.04085e-08	-1.71317	-1.13911
66003035	chr2:66003035:C:T	3.53822e-08	-1.33722	-0.964804
66003078	chr2:66003078:G:A	1.07373e-07	-1.54497e-10	-1.19192
66003282	chr2:66003282:C:T	2.05333e-08	-1.60653	-1.23965
66003366	chr2:66003366:A:G	1.03736e-07	-1.54497e-10	-1.22639
66003765	chr2:66003765:T:G	3.49932e-07	-1.54497e-10	-0.0104939
66003933	chr2:66003933:T:C	1.04147e-07	-1.54497e-10	-1.22243
66004089	chr2:66004089:CCTTT:C	1.7416e-07	-1.54497e-10	-0.708257
66004576	chr2:66004576:G:A	6.33658e-08	-1.71931	-2.74514e-10
66004945	chr2:66004945:G:A	1.05976e-07	-1.54497e-10	-1.20502
66005038	chr2:66005038:A:G	2.02176e-07	-0.559095	-2.74514e-10
66005116	chr2:66005116:A:C	3.44565e-08	-1.29168	-1.03686
66005602	chr2:66005602:T:C	3.38377e-08	-1.28618	-1.06048
66005606	chr2:66005606:A:G	5.1876e-08	-0.699673	-1.2197
66005646	chr2:66005646:A:G	1.29088e-07	-1.54497e-10	-1.00774
66006074	chr2:66006074:G:GA	2.26118e-08	-1.53757	-1.21219
66006561	chr2:66006561:C:T	7.4614e-07	0.74668	-2.74514e-10
66006792	chr2:66006792:T:C	1.05065e-07	-1.54497e-10	-1.21365
66006857	chr2:66006857:C:T	1.73794e-06	-1.54497e-10	1.59222
66007068	chr2:66007068:A:G	5.12323e-08	-0.703924	-1.22794
66008128	chr2:66008128:A:G	2.13184e-08	-1.64287	-1.1658
66008226	chr2:66008226:G:A	7.65852e-07	0.772756	-2.74514e-10
66008635	chr2:66008635:G:A	6.36771e-08	-1.71441	-2.74514e-10
66008713	chr2:66008713:T:C	6.06124e-08	-0.53121	-1.23252
66009291	chr2:66009291:G:T	1.9774e-08	-1.7246	-1.15926
66009365	chr2:66009365:G:A	2.57351e-08	-1.39335	-1.22702
66009445	chr2:66009445:G:A	2.12186e-08	-1.58104	-1.23232
66009628	chr2:66009628:A:G	5.61445e-08	-0.677051	-1.16325
66010179	chr2:66010179:G:T	2.00852e-08	-1.72487	-1.14338
66010189	chr2:66010189:C:T	1.03087e-07	-1.54497e-10	-1.23266
66010254	chr2:66010254:C:T	5.58485e-08	-0.6156	-1.22999
66010656	chr2:66010656:G:A	1.04855e-07	0.0234094	-1.23907
66010871	chr2:66010871:T:C	2.43169e-08	-1.4372	-1.23986
66010882	chr2:66010882:G:T	5.82398e-08	-0.563174	-1.24049
66011382	chr2:66011382:G:A	2.27651e-08	-1.50372	-1.23929
66011500	chr2:66011500:C:A	2.02409e-08	-1.66645	-1.19408
66011707	chr2:66011707:G:A	5.85787e-08	-0.56462	-1.23324
66011724	chr2:66011724:A:G	1.40324e-06	1.37831	-2.74514e-10
66011830	chr2:66011830:CA:C	5.67091e-08	-0.591615	-1.23868
66011941	chr2:66011941:T:A	5.60142e-08	-0.602482	-1.24015
66012020	chr2:66012020:TAATC:T	5.73387e-08	-0.580832	-1.23842
66012144	chr2:66012144:G:A	5.80557e-08	-0.568151	-1.23868
66012303	chr2:66012303:G:C	1.14034e-07	-1.54497e-10	-1.13174
66012338	chr2:66012338:T:C	5.85915e-08	-0.57423	-1.22341
66012648	chr2:66012648:G:A	5.87534e-08	-0.581555	-1.21333
66012678	chr2:66012678:T:A	1.19714e-07	-1.54497e-10	-1.08313
66013007	chr2:66013007:A:G	5.66559e-08	-0.609721	-1.22151
66013413	chr2:66013413:TATTCGTGTCTCACATATGG:T	1.71574e-07	-1.54497e-10	-0.723216
66013949	chr2:66013949:A:G	1.24157e-07	-1.54497e-10	-1.04669
66013954	chr2:66013954:G:A	3.41903e-07	-1.54497e-10	-0.0337057
66014268	chr2:66014268:A:C	6.38658e-08	-1.71145	-2.74514e-10
66015300	chr2:66015300:A:G	1.39658e-07	-1.54497e-10	-0.929039
66015391	chr2:66015391:G:A	6.21799e-08	-0.509533	-1.22867
66015427	chr2:66015427:C:T	1.06919e-07	-0.0467109	-1.14945
66015680	chr2:66015680:T:C	1.1475e-07	-1.54497e-10	-1.12548
66015690	chr2:66015690:A:G	8.47737e-08	-0.293417	-1.13483
66015909	chr2:66015909:A:G	7.17715e-08	-0.452345	-1.1424
66015926	chr2:66015926:A:C	4.95451e-07	-1.54497e-10	0.337235
66016631	chr2:66016631:A:G	1.59531e-06	-1.54497e-10	1.50659
66016965	chr2:66016965:A:G	6.71422e-08	-1.66142	-2.74514e-10
66017245	chr2:66017245:C:G	1.79916e-07	-1.54497e-10	-0.675744
66017249	chr2:66017249:C:A	1.06853e-07	-1.54497e-10	-1.19678
66017686	chr2:66017686:C:T	6.30155e-08	-1.72485	-2.74514e-10
66018176	chr2:66018176:C:G	5.70716e-08	-0.870655	-0.953271
66018472	chr2:66018472:G:A	1.01791e-06	1.05728	-2.74514e-10
66019531	chr2:66019531:G:A	2.03233e-08	-1.72193	-1.13454
66019625	chr2:66019625:T:C	1.02425e-07	-1.54497e-10	-1.2391
66019739	chr2:66019739:C:T	1.43633e-07	0.189403	-1.09037
66019956	chr2:66019956:AC:A	9.91433e-08	-0.293259	-0.978408
66020125	chr2:66020125:CAGTGCATTT:C	1.15408e-07	-1.54497e-10	-1.11976
66020260	chr2:66020260:T:C	2.15368e-08	-1.72141	-1.07705
66020426	chr2:66020426:T:C	1.91007e-08	-1.71624	-1.20226
66020642	chr2:66020642:C:T	2.32556e-08	-1.71236	-1.00932
66020937	chr2:66020937:T:C	6.91509e-08	-1.63194	-2.74514e-10
66021213	chr2:66021213:AG:A	1.09766e-07	0.0700179	-1.2399
66021224	chr2:66021224:A:T	6.47288e-08	-1.69803	-2.74514e-10
66021590	chr2:66021590:T:C	5.31131e-07	0.406775	-2.74514e-10
66022010	chr2:66022010:T:C	3.17913e-08	-1.24688	-1.16216
66022426	chr2:66022426:T:C	1.85443e-08	-1.71721	-1.23086
66022608	chr2:66022608:C:T	1.8777e-08	-1.71819	-1.21741
66022638	chr2:66022638:C:T	1.48655e-07	-1.54497e-10	-0.866606
66022645	chr2:66022645:AG:A	3.50354e-08	-1.07219	-1.23968
66022698	chr2:66022698:C:G	1.86296e-08	-1.71463	-1.22886
66022719	chr2:66022719:C:G	1.52408e-07	-1.54497e-10	-0.841669
66023475	chr2:66023475:C:T	1.87831e-08	-1.72218	-1.21309
66023484	chr2:66023484:C:T	7.61369e-08	-0.593737	-0.941963
66023648	chr2:66023648:G:C	1.85271e-08	-1.71534	-1.23366
66024609	chr2:66024609:G:A	6.93958e-08	-0.443323	-1.18508
66025003	chr2:66025003:T:A	2.66491e-08	-1.71249	-0.872986
66025359	chr2:66025359:TAAATC:T	1.30745e-07	-1.54497e-10	-0.994981
66025841	chr2:66025841:T:C	1.96897e-08	-1.70023	-1.1879
66025879	chr2:66025879:A:G	7.09948e-08	-0.493221	-1.1124
66026089	chr2:66026089:A:G	1.97441e-08	-1.69536	-1.19002
66026138	chr2:66026138:T:C	5.21574e-07	-1.54497e-10	0.388617
66026483	chr2:66026483:A:C	4.27912e-06	-1.54497e-10	2.49327
66026587	chr2:66026587:G:A	3.00634e-07	-0.162339	-2.74514e-10
66026631	chr2:66026631:A:G	2.00829e-08	-1.68902	-1.17934
66026659	chr2:66026659:C:T	7.00418e-08	-1.61914	-2.74514e-10
66026962	chr2:66026962:A:AT	1.6587e-07	0.451734	-1.20876
66027123	chr2:66027123:C:T	7.44902e-08	-0.408327	-1.14924
66027234	chr2:66027234:C:G	1.21245e-07	-1.54497e-10	-1.07042
66027438	chr2:66027438:A:G	6.59574e-08	-1.67922	-2.74514e-10
66027706	chr2:66027706:T:C	1.92279e-08	-1.7134	-1.19847
66028047	chr2:66028047:G:T	7.23871e-08	-0.429242	-1.15696
66029162	chr2:66029162:G:C	1.99645e-08	-1.69113	-1.18315
66029218	chr2:66029218:A:G	1.93986e-08	-1.69005	-1.21299
66029409	chr2:66029409:G:A	1.12894e-07	0.0758919	-1.21767
66029443	chr2:66029443:A:G	1.37438e-07	0.262798	-1.20786
66029695	chr2:66029695:C:T	1.02526e-07	-1.54497e-10	-1.23812
66029699	chr2:66029699:C:T	2.21094e-08	-1.65827	-1.11396
66029863	chr2:66029863:G:A	5.26254e-07	-1.54497e-10	0.397552
66030102	chr2:66030102:G:C	8.3126e-08	-1.44788	-2.74514e-10
66030130	chr2:66030130:C:T	1.88453e-08	-1.71885	-1.21312
66030154	chr2:66030154:C:T	1.89245e-08	-1.71722	-1.21056
66030537	chr2:66030537:T:G	2.34516e-08	-1.51737	-1.19592
66030544	chr2:66030544:A:G	4.10223e-06	-1.54497e-10	2.45105
66030554	chr2:66030554:G:A	6.37248e-08	-1.71366	-2.74514e-10
66030899	chr2:66030899:A:C	5.31288e-07	-1.54497e-10	0.407072
66030969	chr2:66030969:GA:G	9.85193e-08	-0.109977	-1.168
66031065	chr2:66031065:A:G	2.07587e-08	-1.67303	-1.16224
66031168	chr2:66031168:C:T	1.34191e-07	-1.54497e-10	-0.968969
66031496	chr2:66031496:T:C	2.88556e-08	-1.68053	-0.825395
66031567	chr2:66031567:T:C	2.48195e-08	-1.42002	-1.23658
66031636	chr2:66031636:A:G	8.93368e-08	-1.37582	-2.74514e-10
66032718	chr2:66032718:G:C	8.14998e-08	-0.227143	-1.24049
66033838	chr2:66033838:T:C	5.0785e-07	-1.54497e-10	0.361953
66034302	chr2:66034302:C:T	1.90409e-08	-1.696	-1.22564
66034349	chr2:66034349:G:A	1.92066e-08	-1.69369	-1.21929
66034398	chr2:66034398:T:C	1.89704e-08	-1.70685	-1.2185
66034500	chr2:66034500:T:C	2.00407e-08	-1.68307	-1.1874
66034595	chr2:66034595:T:G	1.89705e-08	-1.70783	-1.21752
66034811	chr2:66034811:A:G	1.4199e-07	-1.54497e-10	-0.912475
66035104	chr2:66035104:G:A	1.02567e-07	-1.54497e-10	-1.23772
66035107	chr2:66035107:G:C	1.91886e-08	-1.70728	-1.20664
66035117	chr2:66035117:G:A	1.88271e-08	-1.71195	-1.22099
66035247	chr2:66035247:C:A	1.90126e-08	-1.69453	-1.2286
66035292	chr2:66035292:T:C	1.10049e-07	-1.54497e-10	-1.16731
66035762	chr2:66035762:A:T	1.92345e-08	-1.71433	-1.1972
66036222	chr2:66036222:G:A	1.99562e-08	-1.69799	-1.1767
66036229	chr2:66036229:T:A	6.62577e-08	-1.67468	-2.74514e-10
66036396	chr2:66036396:C:T	2.61943e-07	-0.194703	-0.105403
66037052	chr2:66037052:A:G	1.69983e-07	-0.732535	-2.74514e-10
66038418	chr2:66038418:T:G	8.2572e-07	-1.54497e-10	0.848023
66038704	chr2:66038704:C:T	3.20634e-08	-1.17667	-1.22385
66038839	chr2:66038839:A:G	5.2437e-07	-1.54497e-10	0.393965
66039493	chr2:66039493:A:G	8.75843e-07	-1.54497e-10	0.906954
66039499	chr2:66039499:T:G	8.71871e-07	-1.54497e-10	0.902409
66039523	chr2:66039523:A:G	8.57601e-08	-0.27942	-1.13726
66039592	chr2:66039592:C:T	2.36518e-07	-0.402211	-2.74514e-10
66039614	chr2:66039614:A:C	1.18267e-07	-1.54497e-10	-1.09528
66039665	chr2:66039665:T:C	8.15505e-08	-0.414986	-1.05202
66039953	chr2:66039953:T:C	8.75506e-07	-1.54497e-10	0.906569
66040004	chr2:66040004:T:C	9.11411e-07	-1.54497e-10	0.946761
66040066	chr2:66040066:A:G	8.79171e-07	-1.54497e-10	0.910746
66040081	chr2:66040081:A:C	8.68161e-07	-1.54497e-10	0.898145
66040126	chr2:66040126:A:AG	8.62216e-07	-1.54497e-10	0.891273
66040152	chr2:66040152:C:A	1.03492e-07	-1.54497e-10	-1.22874
66040291	chr2:66040291:C:T	8.71798e-08	-0.340802	-1.05946
66040490	chr2:66040490:T:G	1.02949e-07	-1.54497e-10	-1.234
66040569	chr2:66040569:G:A	8.75843e-07	-1.54497e-10	0.906954
66040679	chr2:66040679:C:G	8.68053e-07	-1.54497e-10	0.89802
66040872	chr2:66040872:C:T	6.06434e-07	0.539363	-2.74514e-10
66041007	chr2:66041007:T:C	1.02908e-07	-1.54497e-10	-1.2344
66041443	chr2:66041443:G:A	1.24292e-07	-1.54497e-10	-1.0456
66041670	chr2:66041670:T:C	2.62182e-07	0.501532	-0.800727
66041743	chr2:66041743:T:C	3.36347e-08	-1.32804	-1.02464
66042161	chr2:66042161:T:C	1.08761e-07	0.0596392	-1.23872
66042196	chr2:66042196:A:G	3.63506e-07	0.0275624	-2.74514e-10
66042307	chr2:66042307:C:A	2.87416e-08	-1.27483	-1.23506
66042997	chr2:66042997:A:C	2.11508e-08	-1.65354	-1.16301
66043188	chr2:66043188:G:A	2.84996e-07	-0.215758	-2.74514e-10
66043341	chr2:66043341:C:G	1.35685e-07	0.279149	-1.23705
66043460	chr2:66043460:C:T	7.1646e-08	-1.5965	-2.74514e-10
66044033	chr2:66044033:C:A	2.87226e-08	-1.62723	-0.88332
66044152	chr2:66044152:T:C	1.11907e-06	-1.54497e-10	1.15202
66044490	chr2:66044490:C:T	1.20174e-07	-1.54497e-10	-1.07929
66045109	chr2:66045109:A:C	3.41918e-07	0.762442	-0.796105
66045342	chr2:66045342:A:G	1.22598e-07	-1.54497e-10	-1.05932
66045446	chr2:66045446:A:G	1.44147e-07	-1.54497e-10	-0.897402
66045925	chr2:66045925:C:T	2.22913e-08	-1.70063	-1.0634
66046320	chr2:66046320:C:T	1.92456e-08	-1.71388	-1.19707
66046694	chr2:66046694:T:C	3.43093e-07	-0.0302322	-2.74514e-10
66046715	chr2:66046715:C:G	2.50007e-07	0.433423	-0.780166
66046733	chr2:66046733:A:G	2.81094e-07	0.513187	-0.742731
66046852	chr2:66046852:T:A	1.42718e-07	0.328718	-1.23608
66047026	chr2:66047026:A:C	1.02652e-07	-1.54497e-10	-1.23688
66047523	chr2:66047523:C:T	5.57127e-07	-1.54497e-10	0.454561
66048038	chr2:66048038:T:C	1.03264e-07	-1.54497e-10	-1.23094
66048100	chr2:66048100:C:A	6.39213e-08	-1.71058	-2.74514e-10
66048174	chr2:66048174:T:G	2.15558e-08	-1.58317	-1.21442
66048555	chr2:66048555:A:G	3.79e-08	-1.26255	-0.970732
66048649	chr2:66048649:C:T	9.77247e-08	-1.28608	-2.74514e-10
66050505	chr2:66050505:A:C	3.45212e-07	-1.54497e-10	-0.0240728
66050527	chr2:66050527:C:T	2.72967e-08	-1.32392	-1.23755
66050629	chr2:66050629:A:G	6.05177e-07	-1.54497e-10	0.537288
66050731	chr2:66050731:G:T	7.80731e-08	-1.51059	-2.74514e-10
66050766	chr2:66050766:TC:T	2.35433e-07	-1.54497e-10	-0.406807
66051316	chr2:66051316:A:G	7.61667e-08	-0.451955	-1.08335
66051376	chr2:66051376:C:T	1.54465e-07	-1.54497e-10	-0.828266
66051773	chr2:66051773:A:G	3.41031e-07	-0.0362601	-2.74514e-10
66052057	chr2:66052057:G:C	3.22716e-07	-0.0914617	-2.74514e-10
66052066	chr2:66052066:C:T	3.18076e-07	-0.105942	-2.74514e-10
66053714	chr2:66053714:A:G	1.89436e-08	-1.68725	-1.23951
66053782	chr2:66053782:A:G	1.37677e-07	-1.54497e-10	-0.943322
66054031	chr2:66054031:C:T	1.16688e-07	-1.10873	-2.74514e-10
66054645	chr2:66054645:T:C	6.61278e-08	-1.67664	-2.74514e-10
66054978	chr2:66054978:C:T	6.36139e-08	-1.7154	-2.74514e-10
66054992	chr2:66054992:C:A	1.1954e-07	-1.08458	-2.74514e-10
66054996	chr2:66054996:T:C	6.30617e-08	-1.72412	-2.74514e-10
66055193	chr2:66055193:A:G	6.51423e-08	-1.69166	-2.74514e-10
66055399	chr2:66055399:C:T	3.0745e-07	-1.54497e-10	-0.139919
66056455	chr2:66056455:C:T	1.08576e-07	0.0201909	-1.20097
66056495	chr2:66056495:A:G	3.17543e-08	-1.29414	-1.11607
66056504	chr2:66056504:C:G	5.46302e-07	-1.54497e-10	0.43494
66056727	chr2:66056727:C:T	1.06177e-07	-1.54497e-10	-1.20313
66056923	chr2:66056923:C:T	1.23049e-07	-1.54497e-10	-1.05565
66056938	chr2:66056938:G:A	1.725e-07	-1.54497e-10	-0.717837
66057066	chr2:66057066:A:G	1.33109e-07	-1.54497e-10	-0.977063
66057118	chr2:66057118:T:C	3.49664e-08	-1.28852	-1.02532
66057359	chr2:66057359:G:A	1.2448e-07	-1.54497e-10	-1.04409
66057636	chr2:66057636:C:T	7.09698e-08	-1.60598	-2.74514e-10
66057805	chr2:66057805:A:T	1.30599e-07	-1.54497e-10	-0.996103
66058172	chr2:66058172:A:T	1.29527e-07	-1.54497e-10	-1.00434
66058239	chr2:66058239:C:T	1.85771e-08	-1.70878	-1.23752
66058382	chr2:66058382:C:T	3.60284e-08	-1.49796	-0.785963
66058432	chr2:66058432:C:T	1.8914e-08	-1.71803	-1.2103
66058602	chr2:66058602:A:G	3.47119e-07	-1.54497e-10	-0.018565
66058737	chr2:66058737:T:C	2.67273e-08	-1.35618	-1.22637
66058826	chr2:66058826:C:T	5.74212e-08	-1.31245	-0.505365
66058869	chr2:66058869:G:T	4.23639e-07	-1.54497e-10	0.180648
66058940	chr2:66058940:T:G	1.56024e-06	2.21243	-0.728073
66058980	chr2:66058980:T:C	5.3199e-08	-1.29356	-0.600636
66059050	chr2:66059050:C:T	9.08031e-08	-1.35954	-2.74514e-10
66059221	chr2:66059221:A:G	6.98691e-08	-1.38453	-0.237079
66059688	chr2:66059688:T:C	8.9377e-08	-1.37537	-2.74514e-10
66060044	chr2:66060044:C:T	3.50085e-08	-1.09451	-1.21813
66060164	chr2:66060164:G:A	1.16856e-07	-1.54497e-10	-1.10729
66060235	chr2:66060235:C:CAT	4.03772e-08	-0.955952	-1.21401
66061950	chr2:66061950:G:A	1.24081e-07	-1.54497e-10	-1.0473
66063380	chr2:66063380:G:A	4.10617e-08	-1.38515	-0.768009
66063606	chr2:66063606:A:G	2.40742e-07	-1.54497e-10	-0.384505
66063700	chr2:66063700:TC:T	1.6169e-07	-1.54497e-10	-0.782553
66064001	chr2:66064001:C:T	1.04918e-07	-1.54497e-10	-1.21506
66064339	chr2:66064339:G:A	3.86355e-08	-1.5928	-0.621265
66064685	chr2:66064685:G:C	8.75044e-06	-1.54497e-10	3.20863
66065118	chr2:66065118:C:T	1.10059e-07	-1.16721	-2.74514e-10
66065494	chr2:66065494:C:T	7.55468e-08	-1.54348	-2.74514e-10
66065513	chr2:66065513:T:A	1.34018e-07	-1.54497e-10	-0.970255
66065514	chr2:66065514:C:A	1.36091e-07	-1.54497e-10	-0.954909
66066291	chr2:66066291:T:C	1.06018e-06	-0.0642716	1.16223
66066311	chr2:66066311:T:G	1.63778e-06	-0.0285956	1.56146
66066432	chr2:66066432:G:T	9.35813e-08	-1.3294	-2.74514e-10
66066438	chr2:66066438:C:T	1.01045e-07	-1.25267	-2.74514e-10
66066531	chr2:66066531:C:T	2.32372e-08	-1.58336	-1.13912
66066536	chr2:66066536:C:T	1.24958e-07	-0.272545	-0.767711
66067675	chr2:66067675:C:T	1.60599e-07	-1.54497e-10	-0.789322
66067706	chr2:66067706:T:A	2.52667e-08	-1.72083	-0.917916
66068193	chr2:66068193:C:T	2.59115e-08	-1.53627	-1.07728
66069040	chr2:66069040:G:A	1.29492e-06	0.248163	1.04981
66070378	chr2:66070378:G:C	4.56667e-08	-0.898198	-1.14867
66070474	chr2:66070474:T:C	3.84186e-08	-1.08953	-1.13016
66070643	chr2:66070643:G:A	2.66168e-07	-0.284104	-2.74514e-10
66072381	chr2:66072381:T:A	1.44971e-07	-1.54497e-10	-0.8917
66072528	chr2:66072528:A:G	2.23948e-08	-1.70231	-1.05709
66072550	chr2:66072550:G:A	2.29514e-08	-1.54324	-1.19162
66072886	chr2:66072886:G:A	2.51094e-08	-1.538	-1.10699
66073227	chr2:66073227:C:A	3.56621e-08	-1.28479	-1.00935
66073675	chr2:66073675:G:C	3.58112e-08	-1.33047	-0.959506
66073995	chr2:66073995:G:A	6.80941e-08	-1.64734	-2.74514e-10
66074333	chr2:66074333:C:T	2.94125e-08	-1.39691	-1.08991
66074384	chr2:66074384:C:T	2.61363e-08	-1.52218	-1.08273
66074406	chr2:66074406:G:A	1.0268e-07	-1.54497e-10	-1.23662
66074460	chr2:66074460:C:T	2.53825e-08	-1.52682	-1.10735
66074461	chr2:66074461:G:A	1.87058e-08	-1.69911	-1.24029
66074561	chr2:66074561:C:T	1.02761e-07	-1.54497e-10	-1.23582
66074776	chr2:66074776:C:A	2.80436e-08	-1.46308	-1.07139
66074959	chr2:66074959:G:A	2.80518e-08	-1.44104	-1.09314
66075389	chr2:66075389:T:A	6.6293e-08	-1.67415	-2.74514e-10
66075739	chr2:66075739:G:A	2.12576e-08	-1.72239	-1.08913
66076066	chr2:66076066:A:G	2.38198e-08	-1.58364	-1.11408
66076353	chr2:66076353:G:GC	1.68879e-07	-1.54497e-10	-0.739051
66076370	chr2:66076370:A:T	3.93424e-08	-1.12919	-1.06674
66076869	chr2:66076869:C:G	7.38238e-08	-1.56655	-2.74514e-10
66077108	chr2:66077108:G:A	1.63067e-07	-1.54497e-10	-0.774073
66077134	chr2:66077134:C:T	2.08174e-08	-1.72221	-1.11024
66077203	chr2:66077203:G:A	1.94476e-08	-1.72344	-1.17707
66078811	chr2:66078811:A:G	3.62891e-08	-1.04055	-1.23617
66079255	chr2:66079255:A:T	6.44011e-08	-1.5648	-0.138298
66079390	chr2:66079390:G:A	6.90602e-08	-1.63325	-2.74514e-10
66079635	chr2:66079635:C:T	6.84003e-07	-1.24269	1.90242
66079654	chr2:66079654:G:A	6.93494e-08	-1.62907	-2.74514e-10
66079870	chr2:66079870:T:A	3.31297e-08	-1.71614	-0.651659
66079986	chr2:66079986:CAG:C	3.43472e-08	-1.72114	-0.610576
66080277	chr2:66080277:T:C	1.0447e-07	-1.54497e-10	-1.21934
66080325	chr2:66080325:A:C	1.90012e-08	-1.71716	-1.20657
66080593	chr2:66080593:A:G	6.62169e-06	-0.847956	3.77783
66080771	chr2:66080771:A:G	5.68219e-06	-0.818624	3.59548
66081267	chr2:66081267:T:C	1.59216e-07	-1.54497e-10	-0.797971
66081874	chr2:66081874:G:A	2.84281e-08	-1.68614	-0.834713
66082038	chr2:66082038:G:A	2.54204e-08	-1.71064	-0.922038
66082078	chr2:66082078:A:C	6.73687e-08	-1.65805	-2.74514e-10
66082480	chr2:66082480:T:A	1.05825e-07	-1.54497e-10	-1.20644
66082593	chr2:66082593:C:G	2.03331e-08	-1.72421	-1.13178
66082682	chr2:66082682:T:A	1.97493e-08	-1.69159	-1.19352
66082849	chr2:66082849:A:G	2.60656e-07	-1.54497e-10	-0.305031
66082878	chr2:66082878:A:T	1.92522e-08	-1.67017	-1.24044
66083184	chr2:66083184:T:C	1.16208e-07	-1.54497e-10	-1.11285
66083379	chr2:66083379:A:C	1.14059e-07	-1.54497e-10	-1.13152
66083786	chr2:66083786:A:G	1.02315e-07	-1.54497e-10	-1.24018
66084162	chr2:66084162:A:G	1.17183e-07	-1.54497e-10	-1.10449
66084175	chr2:66084175:A:G	2.3894e-08	-1.4873	-1.20731
66084526	chr2:66084526:A:G	1.55266e-07	-1.54497e-10	-0.823095
66084764	chr2:66084764:T:C	2.69804e-07	-1.54497e-10	-0.270537
66085398	chr2:66085398:G:C	1.07197e-07	-1.54497e-10	-1.19356
66085553	chr2:66085553:G:T	1.14078e-07	-1.54497e-10	-1.13135
66085753	chr2:66085753:A:G	3.42117e-08	-1.14498	-1.19068
66086462	chr2:66086462:A:T	6.70032e-08	-1.66349	-2.74514e-10
66086887	chr2:66086887:C:T	4.39019e-07	-1.54497e-10	0.216309
66087505	chr2:66087505:C:T	2.43866e-08	-1.50092	-1.17327
66087565	chr2:66087565:G:A	1.13587e-07	-1.54497e-10	-1.13567
66087639	chr2:66087639:C:A	3.34924e-07	-1.54497e-10	-0.0543304
66088002	chr2:66088002:A:G	2.91825e-08	-1.34948	-1.14519
66088089	chr2:66088089:G:T	2.96931e-08	-1.28936	-1.18796
66088167	chr2:66088167:T:C	6.46044e-08	-1.69995	-2.74514e-10
66088586	chr2:66088586:A:G	2.10873e-08	-1.69744	-1.12212
66088878	chr2:66088878:G:T	1.21364e-07	-1.54497e-10	-1.06944
66088905	chr2:66088905:ATCTC:A	1.21454e-07	-1.54497e-10	-1.0687
66089010	chr2:66089010:T:C	1.23837e-07	-1.54497e-10	-1.04927
66089071	chr2:66089071:T:C	1.09935e-07	-1.54497e-10	-1.16834
66090166	chr2:66090166:G:A	1.12273e-07	-1.54497e-10	-1.1473
66090560	chr2:66090560:C:A	3.9566e-07	-1.54497e-10	0.112323
66090566	chr2:66090566:A:G	1.01497e-05	-1.54497e-10	3.35696
66091249	chr2:66091249:G:T	1.91113e-08	-1.70926	-1.2087
66091578	chr2:66091578:C:T	2.90075e-07	-1.54497e-10	-0.198093
66091580	chr2:66091580:C:T	3.33364e-07	-1.54497e-10	-0.0589994
66091682	chr2:66091682:T:C	1.19245e-05	-1.54497e-10	3.51812
66091784	chr2:66091784:C:A	1.55878e-07	-1.54497e-10	-0.819157
66091854	chr2:66091854:A:G	2.27512e-08	-1.51657	-1.22705
66092002	chr2:66092002:A:G	1.18276e-07	-1.54497e-10	-1.09521
66092364	chr2:66092364:A:T	1.32338e-05	-1.54497e-10	3.62229
66092372	chr2:66092372:C:T	1.36166e-05	-1.54497e-10	3.65081
66092384	chr2:66092384:G:A	4.79158e-06	-1.54497e-10	2.60638
66092724	chr2:66092724:A:C	6.72044e-08	-1.66049	-2.74514e-10
66092767	chr2:66092767:G:C	5.56511e-08	-1.46782	-0.381313
66092809	chr2:66092809:T:G	5.60723e-06	-1.54497e-10	2.76358
66092885	chr2:66092885:G:A	6.58414e-08	-1.68153	0.000544087
66093106	chr2:66093106:G:A	9.24255e-08	-0.670765	-0.671065
66093362	chr2:66093362:A:G	3.42972e-08	-1.11058	-1.22259
66093365	chr2:66093365:T:C	1.1293e-07	-0.603952	-0.537511
66093414	chr2:66093414:A:G	2.70382e-06	-1.37364	3.40782
66093767	chr2:66093767:C:T	3.30095e-06	-1.54497e-10	2.23373
66094420	chr2:66094420:C:T	5.02933e-07	-1.35867	1.71089
66094595	chr2:66094595:T:TA	1.78612e-07	-1.54497e-10	-0.683017
66094782	chr2:66094782:G:A	4.56579e-07	0.255528	-2.74514e-10
66094933	chr2:66094933:G:A	2.72191e-07	-1.54497e-10	-0.261729
66095192	chr2:66095192:A:G	2.17052e-08	-1.55059	-1.24009
66095223	chr2:66095223:C:T	4.54177e-08	-1.09186	-0.960474
66095470	chr2:66095470:G:A	1.28911e-07	-1.54497e-10	-1.00911
66095790	chr2:66095790:A:G	1.32505e-07	-1.54497e-10	-0.98161
66096462	chr2:66096462:G:A	1.53364e-07	-1.54497e-10	-0.835417
66096902	chr2:66096902:G:T	1.33573e-07	-1.54497e-10	-0.973584
66096969	chr2:66096969:A:G	1.39289e-07	-0.701416	-0.230268
66096989	chr2:66096989:A:G	4.81842e-08	-1.13976	-0.85344
66097060	chr2:66097060:A:T	1.06462e-07	-1.54497e-10	-1.20044
66097165	chr2:66097165:C:G	3.08353e-08	-1.21129	-1.22829
66097185	chr2:66097185:T:C	1.3334e-07	-0.697702	-0.277631
66097400	chr2:66097400:T:C	4.31356e-08	-1.53838	-0.565508
66097741	chr2:66097741:A:G	1.22626e-07	-1.54497e-10	-1.0591
66098070	chr2:66098070:G:T	4.15182e-08	-1.46716	-0.674937
66098268	chr2:66098268:G:T	8.79955e-08	-1.39095	-2.74514e-10
66098282	chr2:66098282:A:G	1.34028e-07	-0.756957	-0.213229
66098493	chr2:66098493:G:A	1.30737e-07	-1.54497e-10	-0.995046
66098642	chr2:66098642:G:A	3.14428e-08	-1.25902	-1.16104
66098769	chr2:66098769:C:T	2.86894e-08	-1.29274	-1.21896
66098829	chr2:66098829:A:T	3.04294e-08	-1.41992	-1.03291
66098848	chr2:66098848:C:G	2.88957e-06	-1.54497e-10	2.10063
66099268	chr2:66099268:A:T	5.99618e-08	-0.553635	-1.22089
66099860	chr2:66099860:A:G	4.46404e-08	-0.837444	-1.23215
66100059	chr2:66100059:T:C	1.59143e-07	-1.54497e-10	-0.798432
66100411	chr2:66100411:A:G	3.25446e-07	-0.083037	-2.74514e-10
66100707	chr2:66100707:T:C	2.94233e-06	-1.54497e-10	2.11873
66100805	chr2:66100805:C:T	1.35592e-07	0.130175	-1.08876
66100838	chr2:66100838:T:A	1.03228e-06	2.31131	-1.24001
66101691	chr2:66101691:A:T	1.09442e-07	-1.54497e-10	-1.17284
66101720	chr2:66101720:T:G	1.95802e-08	-1.65916	-1.23456
66102086	chr2:66102086:T:C	2.42886e-06	-1.54497e-10	1.92694
66102119	chr2:66102119:C:T	1.08135e-07	-1.54497e-10	-1.18485
66102327	chr2:66102327:C:G	6.31362e-08	-1.72294	-2.74514e-10
66102337	chr2:66102337:G:A	1.82805e-08	-1.72325	-1.23915
66102398	chr2:66102398:A:G	2.85672e-07	-1.3949	1.18151
66102505	chr2:66102505:T:G	1.06346e-07	-1.54497e-10	-1.20154
66102625	chr2:66102625:G:A	1.00399e-07	-1.25909	-2.74514e-10
66103135	chr2:66103135:A:G	3.34702e-08	-1.27796	-1.07962
66103175	chr2:66103175:G:C	2.38401e-07	-1.54497e-10	-0.394278
66103447	chr2:66103447:G:C	7.03675e-07	-1.40807	2.09615
66103848	chr2:66103848:G:A	7.976e-08	-1.48921	-2.74514e-10
66104127	chr2:66104127:G:A	7.08892e-08	-0.399885	-1.20723
66104371	chr2:66104371:A:G	9.4632e-08	-1.31824	-2.74514e-10
66104682	chr2:66104682:T:C	4.95501e-07	-1.53227	1.86961
66104692	chr2:66104692:A:G	2.20563e-08	-1.53945	-1.23519
66104731	chr2:66104731:G:A	3.54676e-07	-1.54497e-10	0.00297087
66105012	chr2:66105012:C:CT	3.41228e-08	-1.46882	-0.86945
66105080	chr2:66105080:T:G	3.84983e-08	-1.70686	-0.510757
66105092	chr2:66105092:C:T	1.03018e-07	-1.54497e-10	-1.23333
66105346	chr2:66105346:G:A	1.02287e-07	-1.54497e-10	-1.24045
66105780	chr2:66105780:C:T	5.87632e-08	-1.23967	-0.555051
66106452	chr2:66106452:C:T	4.9394e-08	-1.21374	-0.754666
66106551	chr2:66106551:G:T	1.20437e-07	-1.54497e-10	-1.07711
66106900	chr2:66106900:A:G	2.83469e-08	-1.29067	-1.23305
66107817	chr2:66107817:G:A	6.7375e-08	-1.65796	-2.74514e-10
66108099	chr2:66108099:A:G	1.84186e-08	-1.72289	-1.23198
66108139	chr2:66108139:T:C	1.96238e-08	-1.72351	-1.16798
66108524	chr2:66108524:A:G	1.33595e-07	-1.54497e-10	-0.973423
66108740	chr2:66108740:G:A	2.8791e-08	-1.36309	-1.14508
66109293	chr2:66109293:G:A	1.08886e-07	-1.54497e-10	-1.17793
66109347	chr2:66109347:T:G	1.25169e-07	-1.54497e-10	-1.03857
66109399	chr2:66109399:A:G	1.03862e-07	-1.54497e-10	-1.22517
66110125	chr2:66110125:C:T	1.25963e-07	-1.54497e-10	-1.03225
66110202	chr2:66110202:T:G	1.17677e-07	-1.54497e-10	-1.10029
66110281	chr2:66110281:T:C	2.68772e-07	-1.54497e-10	-0.27437
66110384	chr2:66110384:T:C	1.22318e-07	-1.54497e-10	-1.06161
66110754	chr2:66110754:G:A	4.10755e-08	-0.919561	-1.23326
66110920	chr2:66110920:C:T	1.07898e-07	-1.54497e-10	-1.18705
66111087	chr2:66111087:C:A	1.02395e-07	-1.54497e-10	-1.23939
66111377	chr2:66111377:A:T	1.02698e-07	-1.54497e-10	-1.23644
66111917	chr2:66111917:C:T	1.72975e-07	-1.54497e-10	-0.715087
66111985	chr2:66111985:C:T	1.09666e-07	-1.54497e-10	-1.17079
66112613	chr2:66112613:C:T	1.18483e-07	-1.54497e-10	-1.09347
66113316	chr2:66113316:A:G	3.61662e-08	-1.30867	-0.971437
66113448	chr2:66113448:A:T	2.18618e-08	-1.61011	-1.17338
66113467	chr2:66113467:A:G	1.02295e-07	-1.54497e-10	-1.24037
66113615	chr2:66113615:T:G	2.1009e-08	-1.71062	-1.11266
66113734	chr2:66113734:C:G	3.62399e-07	0.0245137	-2.74514e-10
66114325	chr2:66114325:T:A	3.98915e-08	-1.15738	-1.02469
66114882	chr2:66114882:T:G	7.23135e-08	-0.356061	-1.23116
66115247	chr2:66115247:C:T	3.44991e-08	-1.30336	-1.02394
66115691	chr2:66115691:TAAG:T	4.63142e-07	0.269802	-2.74514e-10
66116169	chr2:66116169:T:G	3.97034e-07	0.115788	-2.74514e-10
66116636	chr2:66116636:C:T	1.31301e-07	-1.54497e-10	-0.990743
66116644	chr2:66116644:C:T	5.48344e-08	-1.04444	-0.819471
66117409	chr2:66117409:G:A	1.70409e-06	2.07447	-0.501918
66117524	chr2:66117524:A:G	2.52389e-07	-1.54497e-10	-0.337263
66117585	chr2:66117585:C:G	1.84892e-07	-1.54497e-10	-0.64846
66117803	chr2:66117803:G:A	1.36671e-07	-1.54497e-10	-0.950653
66117900	chr2:66117900:G:A	1.09275e-07	-1.54497e-10	-1.17437
66118000	chr2:66118000:A:C	6.58529e-08	-1.68081	-2.74514e-10
66118060	chr2:66118060:A:G	2.2333e-06	-1.22404	3.06704
66118092	chr2:66118092:C:T	7.20755e-07	-1.54497e-10	0.712067
66118107	chr2:66118107:C:T	2.64269e-08	-1.65429	-0.939555
66118200	chr2:66118200:C:T	1.17957e-07	-1.09791	-2.74514e-10
66118305	chr2:66118305:T:C	1.0814e-07	-1.54497e-10	-1.1848
66118507	chr2:66118507:A:G	1.02422e-07	-1.54497e-10	-1.23913
66118727	chr2:66118727:A:T	1.02323e-07	-1.54497e-10	-1.2401
66118835	chr2:66118835:A:G	1.89886e-08	-1.68689	-1.2375
66119056	chr2:66119056:T:C	1.2996e-07	-1.54497e-10	-1.00101
66119274	chr2:66119274:T:C	3.38642e-08	-1.68685	-0.659021
66119335	chr2:66119335:G:A	6.28252e-08	-0.51829	-1.20959
66119496	chr2:66119496:C:T	1.08517e-07	-1.54497e-10	-1.18132
66119742	chr2:66119742:C:G	1.92545e-07	-1.54497e-10	-0.607901
66119861	chr2:66119861:A:G	1.30782e-07	-1.54497e-10	-0.9947
66120309	chr2:66120309:C:T	7.46757e-08	-0.316589	-1.23849
66120557	chr2:66120557:C:T	3.689e-08	-1.33831	-0.921984
66120960	chr2:66120960:C:T	1.12297e-07	-1.54497e-10	-1.14708
66121343	chr2:66121343:G:A	7.60781e-08	-0.349407	-1.18707
66121424	chr2:66121424:C:T	1.94015e-07	0.454597	-1.0549
66122054	chr2:66122054:A:G	2.29089e-07	-1.54497e-10	-0.434121
66122062	chr2:66122062:A:G	2.42855e-07	-1.54497e-10	-0.375768
66122156	chr2:66122156:A:G	1.24199e-07	-1.54497e-10	-1.04635
66122469	chr2:66122469:C:T	8.08282e-08	-0.236044	-1.23986
66122817	chr2:66122817:T:C	1.8294e-08	-1.7217	-1.23995
66122929	chr2:66122929:T:C	2.60571e-08	-1.45918	-1.14876
66123020	chr2:66123020:C:T	1.11931e-07	-1.54497e-10	-1.15035
66123324	chr2:66123324:A:G	1.93185e-08	-1.69876	-1.20841
66123490	chr2:66123490:C:A	3.12098e-07	-1.54497e-10	-0.124916
66123706	chr2:66123706:A:G	7.93554e-08	-0.435188	-1.05911
66123715	chr2:66123715:G:A	3.47709e-07	-0.0168677	-2.74514e-10
66123901	chr2:66123901:C:T	7.7554e-08	-0.412441	-1.10482
66124102	chr2:66124102:C:T	1.84358e-08	-1.72082	-1.23312
66124245	chr2:66124245:T:C	2.9805e-08	-1.48719	-0.986367
66124358	chr2:66124358:A:G	2.97711e-08	-1.32055	-1.15414
66124593	chr2:66124593:G:A	1.20743e-07	-1.54497e-10	-1.07457
66124656	chr2:66124656:A:G	2.68295e-08	-1.38627	-1.19246
66124933	chr2:66124933:C:T	8.25442e-08	-1.23438	-0.220524
66125362	chr2:66125362:G:A	1.03584e-07	-1.54497e-10	-1.22785
66125466	chr2:66125466:G:A	1.90363e-08	-1.718	-1.20389
66125827	chr2:66125827:G:A	8.51037e-08	-0.191399	-1.23296
66126027	chr2:66126027:C:T	1.85005e-08	-1.71	-1.24043
66126036	chr2:66126036:G:A	1.17159e-07	-1.54497e-10	-1.1047
66126433	chr2:66126433:C:A	8.78011e-08	-0.221079	-1.17208
66127308	chr2:66127308:T:C	7.44365e-07	-1.54497e-10	0.744299
66127336	chr2:66127336:A:C	1.05756e-07	-1.54497e-10	-1.2071
66127356	chr2:66127356:G:A	1.19805e-07	0.151747	-1.23411
66128056	chr2:66128056:C:T	2.28662e-08	-1.59114	-1.14743
66128484	chr2:66128484:C:T	1.23283e-07	-1.54497e-10	-1.05375
66128525	chr2:66128525:G:A	6.48043e-07	1.70068	-1.09496
66128556	chr2:66128556:T:TG	1.078e-07	-1.54497e-10	-1.18795
66128618	chr2:66128618:C:T	4.72989e-07	1.22167	-0.930831
66129038	chr2:66129038:T:C	3.74997e-08	-1.72466	-0.519245
66129064	chr2:66129064:A:G	2.11909e-08	-1.57426	-1.24041
66129411	chr2:66129411:C:T	3.67441e-08	-1.57783	-0.686428
66130270	chr2:66130270:C:T	1.25677e-07	-1.54497e-10	-1.03452
66130271	chr2:66130271:G:A	4.16245e-08	-1.42343	-0.716114
66130281	chr2:66130281:C:G	1.16361e-07	-1.54497e-10	-1.11154
66131105	chr2:66131105:T:C	8.61596e-07	0.94387	-0.0533166
66131531	chr2:66131531:G:A	3.84667e-08	-1.45792	-0.760518
66131894	chr2:66131894:C:G	3.0599e-08	-1.71499	-0.732278
66131978	chr2:66131978:T:C	1.07892e-07	-1.54497e-10	-1.1871
66131995	chr2:66131995:C:G	1.22606e-06	-1.54497e-10	1.24333
66132193	chr2:66132193:G:A	8.67082e-08	-1.61275	0.207062
66132272	chr2:66132272:C:G	1.95107e-08	-1.68161	-1.21565
66132472	chr2:66132472:G:A	1.02315e-07	-1.54497e-10	-1.24018
66132897	chr2:66132897:A:G	8.5928e-08	-1.41472	-2.74514e-10
66133082	chr2:66133082:G:A	5.33026e-07	-1.54497e-10	0.410337
66133174	chr2:66133174:G:C	2.33879e-08	-1.58925	-1.12677
66133318	chr2:66133318:A:C	4.86838e-07	-1.54497e-10	0.319699
66133764	chr2:66133764:G:A	2.66326e-06	2.01907	-2.74514e-10
66134094	chr2:66134094:T:C	2.08984e-08	-1.65617	-1.17239
66134237	chr2:66134237:C:T	5.91657e-08	-1.38902	-0.39887
66134293	chr2:66134293:T:C	2.18611e-08	-1.60964	-1.17388
66134471	chr2:66134471:G:A	6.96174e-08	-1.70851	0.0832906
66134793	chr2:66134793:A:G	1.94347e-08	-1.67296	-1.22822
66134989	chr2:66134989:T:C	3.46468e-07	-1.54497e-10	-0.0204432
66135170	chr2:66135170:G:T	1.74398e-07	-0.706894	-2.74514e-10
66135185	chr2:66135185:AAG:A	1.16254e-06	-1.54497e-10	1.19013
66135424	chr2:66135424:G:A	8.99259e-08	-1.36925	-2.74514e-10
66135503	chr2:66135503:T:C	1.89849e-08	-1.68482	-1.23977
66135566	chr2:66135566:G:GA	1.07775e-07	-1.54497e-10	-1.18819
66135649	chr2:66135649:C:T	4.69302e-08	-1.711	-0.308576
66136030	chr2:66136030:G:A	1.02423e-07	-1.54497e-10	-1.23913
66136033	chr2:66136033:T:C	6.35555e-08	-1.67645	-0.039869
66136091	chr2:66136091:G:A	7.50555e-08	-1.6755	0.125495
66136098	chr2:66136098:T:C	3.70869e-07	-1.54497e-10	0.0476169
66136265	chr2:66136265:C:A	5.28144e-08	-0.843057	-1.05839
66136398	chr2:66136398:T:TG	1.0243e-07	-1.54497e-10	-1.23905
66136399	chr2:66136399:A:AATT	1.02379e-07	-1.54497e-10	-1.23955
66136406	chr2:66136406:A:G	1.62962e-07	-1.54497e-10	-0.774715
66136484	chr2:66136484:G:T	2.72278e-08	-1.52673	-1.03726
66136547	chr2:66136547:G:A	5.23759e-08	-0.901467	-1.00832
66136702	chr2:66136702:G:C	2.30187e-08	-1.49354	-1.23838
66137144	chr2:66137144:T:C	6.2387e-08	-1.70804	-0.0268394
66137512	chr2:66137512:G:A	1.18371e-07	-0.0129576	-1.08145
66137854	chr2:66137854:C:A	9.35641e-08	-1.66055	0.330966
66137907	chr2:66137907:CTCTT:C	1.00839e-07	-1.6523	0.397595
66138071	chr2:66138071:A:G	9.93494e-08	-1.68886	0.419272
66138330	chr2:66138330:T:C	1.02383e-07	-1.54497e-10	-1.23951
66138638	chr2:66138638:A:AAATC	1.02359e-07	-1.54497e-10	-1.23974
66138776	chr2:66138776:T:C	1.11398e-07	-1.54497e-10	-1.15512
66139177	chr2:66139177:T:C	2.94654e-07	-1.54497e-10	-0.18243
66139398	chr2:66139398:G:A	1.09563e-07	-1.54497e-10	-1.17173
66139588	chr2:66139588:T:C	1.03056e-07	-1.54497e-10	-1.23296
66139774	chr2:66139774:T:C	2.8568e-08	-1.46263	-1.05332
66139876	chr2:66139876:T:C	1.8995e-07	0.553853	-1.17533
66139905	chr2:66139905:T:C	7.3496e-08	-1.68473	0.113723
66140085	chr2:66140085:G:A	2.0424e-06	-1.54497e-10	1.75365
66140358	chr2:66140358:T:C	6.60864e-08	-1.7028	0.025528
66140426	chr2:66140426:G:A	7.13404e-08	-1.65628	0.0555111
66140555	chr2:66140555:A:G	7.56744e-08	-1.68958	0.147784
66140630	chr2:66140630:T:C	2.25498e-08	-1.70129	-1.05121
66140701	chr2:66140701:A:T	5.12438e-08	-1.42845	-0.503187
66140703	chr2:66140703:G:A	6.35789e-08	-1.7015	-0.0144508
66140870	chr2:66140870:A:G	1.20795e-07	-1.54497e-10	-1.07413
66140966	chr2:66140966:C:G	1.05718e-07	-1.54497e-10	-1.20746
66141027	chr2:66141027:CA:C	1.0229e-07	-1.54497e-10	-1.24042
66141135	chr2:66141135:G:C	1.37993e-07	-1.54497e-10	-0.941032
66141175	chr2:66141175:G:A	1.02288e-07	-1.54497e-10	-1.24044
66141251	chr2:66141251:A:T	2.45818e-08	-1.51509	-1.15114
66141257	chr2:66141257:G:A	6.55096e-08	-1.69896	0.0129268
66141294	chr2:66141294:C:T	7.19706e-08	-1.70716	0.115189
66141388	chr2:66141388:A:G	1.1637e-07	-1.11146	-2.74514e-10
66141698	chr2:66141698:C:G	5.95041e-08	-1.65519	-0.127
66141900	chr2:66141900:G:T	1.49873e-07	-1.54497e-10	-0.858445
66142334	chr2:66142334:C:T	1.02304e-07	-1.54497e-10	-1.24029
66142699	chr2:66142699:G:A	2.43374e-08	-1.71791	-0.958306
66143308	chr2:66143308:A:T	1.84117e-07	-0.595857	-0.0568064
66143312	chr2:66143312:G:A	6.34013e-08	-1.71875	-2.74514e-10
66143438	chr2:66143438:G:A	1.21133e-07	-1.54497e-10	-1.07135
66143563	chr2:66143563:G:A	2.74842e-08	-1.50208	-1.05254
66143584	chr2:66143584:C:G	1.84824e-07	-0.540876	-0.107954
66143606	chr2:66143606:A:T	1.6999e-07	-0.668749	-0.0637436
66143676	chr2:66143676:A:G	3.04502e-08	-1.23597	-1.21617
66143705	chr2:66143705:A:G	9.48805e-08	-0.236568	-1.07905
66143993	chr2:66143993:C:T	1.39853e-07	-1.54497e-10	-0.927642
66144019	chr2:66144019:C:G	1.52294e-07	-1.54497e-10	-0.842421
66144318	chr2:66144318:G:A	1.26444e-07	-1.54497e-10	-1.02844
66144389	chr2:66144389:T:C	6.52373e-07	-1.54497e-10	0.612383
66144523	chr2:66144523:C:T	2.19641e-07	-0.460411	-0.0158273
66144526	chr2:66144526:G:T	9.22586e-07	1.5758	-0.616853
66144770	chr2:66144770:C:T	1.02315e-07	-1.54497e-10	-1.24018
66144796	chr2:66144796:G:A	1.19498e-07	-1.54497e-10	-1.08494
66144973	chr2:66144973:C:T	5.13045e-08	-1.72184	-0.208615
66145214	chr2:66145214:T:G	2.47173e-08	-1.59678	-1.06395
66145306	chr2:66145306:A:G	1.05545e-07	-1.54497e-10	-1.20909
66145386	chr2:66145386:C:G	3.77992e-07	-0.644696	0.711336
66145413	chr2:66145413:C:T	1.19977e-07	-1.54497e-10	-1.08093
66145883	chr2:66145883:A:G	1.02304e-07	-1.54497e-10	-1.24028
66145940	chr2:66145940:C:G	1.54539e-07	-1.54497e-10	-0.827787
66146127	chr2:66146127:A:G	1.02736e-07	-1.54497e-10	-1.23607
66146759	chr2:66146759:G:A	1.0917e-07	-1.54497e-10	-1.17532
66146789	chr2:66146789:C:T	1.23289e-07	-0.36019	-0.69351
66146929	chr2:66146929:C:T	1.30264e-07	-1.54497e-10	-0.998666
66147123	chr2:66147123:T:C	1.03044e-07	-1.54497e-10	-1.23307
66147325	chr2:66147325:A:G	1.70574e-07	-1.54497e-10	-0.729064
66147557	chr2:66147557:A:G	1.0252e-07	-1.54497e-10	-1.23817
66147671	chr2:66147671:G:T	1.94477e-08	-1.67006	-1.23044
66147884	chr2:66147884:C:T	2.92342e-08	-1.48098	-1.01191
66148217	chr2:66148217:A:G	7.31317e-08	-1.57597	-2.74514e-10
66148709	chr2:66148709:A:G	2.57661e-07	-1.54497e-10	-0.316588
66148814	chr2:66148814:A:G	1.44895e-07	-1.54497e-10	-0.892222
66148932	chr2:66148932:T:C	6.42893e-08	-1.07841	-0.626425
66148992	chr2:66148992:G:C	2.51073e-07	-1.54497e-10	-0.342487
66149447	chr2:66149447:G:A	1.56654e-07	-1.54497e-10	-0.814196
66149618	chr2:66149618:A:G	1.71249e-07	-1.54497e-10	-0.725113
66149683	chr2:66149683:T:A	1.50679e-07	-1.54497e-10	-0.853082
66149821	chr2:66149821:T:C	1.46567e-07	-1.54497e-10	-0.880752
66150515	chr2:66150515:C:T	7.50027e-08	-1.55071	-2.74514e-10
66150517	chr2:66150517:A:G	1.43677e-07	-1.54497e-10	-0.900667
66150835	chr2:66150835:C:T	2.79103e-08	-1.30224	-1.23699
66152314	chr2:66152314:G:A	4.84019e-08	-1.08886	-0.899831
66152361	chr2:66152361:T:C	9.29496e-08	-1.33618	-2.74514e-10
66152651	chr2:66152651:A:G	3.66136e-07	-1.54497e-10	0.034771
66152657	chr2:66152657:G:A	1.03066e-07	-0.868635	-0.364227
66152726	chr2:66152726:CAGTGCTG:C	1.83964e-07	-1.54497e-10	-0.653494
66153474	chr2:66153474:G:A	1.11641e-07	-1.54497e-10	-1.15295
66153606	chr2:66153606:T:G	1.04239e-07	-1.54497e-10	-1.22155
66153815	chr2:66153815:A:AG	7.0381e-08	-0.734914	-0.879396
66154138	chr2:66154138:A:T	2.58957e-07	-0.535433	0.223864
66154514	chr2:66154514:T:A	1.53362e-07	-0.914712	0.0792831
66154515	chr2:66154515:T:A	6.02671e-08	-0.986729	-0.782718
66154685	chr2:66154685:A:G	2.203e-07	-1.54497e-10	-0.47324
66154694	chr2:66154694:G:C	1.96576e-07	-1.54497e-10	-0.587185
66154756	chr2:66154756:A:G	6.87877e-08	-1.21589	-0.421319
66155256	chr2:66155256:A:G	5.85463e-08	-0.959969	-0.838445
66155323	chr2:66155323:T:C	1.42987e-07	-1.54497e-10	-0.905479
66155688	chr2:66155688:T:C	1.13388e-07	-1.54497e-10	-1.13742
66156136	chr2:66156136:C:CAGAAAT	1.7673e-07	-1.54497e-10	-0.693607
66156571	chr2:66156571:A:C	1.13428e-07	-1.54497e-10	-1.13707
66156629	chr2:66156629:C:A	1.93809e-07	-0.866207	0.264847
66156708	chr2:66156708:G:A	1.02578e-07	-1.54497e-10	-1.2376
66156809	chr2:66156809:T:C	1.6417e-07	-1.54497e-10	-0.767332
66156890	chr2:66156890:G:C	1.53012e-07	-1.54497e-10	-0.837716
66157117	chr2:66157117:T:C	1.05033e-07	-1.22272	0.00876913
66157299	chr2:66157299:G:A	1.5871e-07	-1.54497e-10	-0.801151
66157396	chr2:66157396:A:G	1.14144e-07	-1.54497e-10	-1.13077
66158144	chr2:66158144:A:G	1.20244e-07	-1.02288	-0.0558337
66158226	chr2:66158226:A:G	1.04744e-07	-1.54497e-10	-1.21671
66158345	chr2:66158345:A:C	7.23505e-08	-0.917145	-0.669566
66158664	chr2:66158664:A:T	1.34813e-07	-1.54497e-10	-0.964347
66159705	chr2:66159705:C:T	1.02306e-07	-1.54497e-10	-1.24027
66159834	chr2:66159834:AG:A	4.38448e-08	-0.956701	-1.13087
66159975	chr2:66159975:A:C	6.19798e-08	-0.84863	-0.892795
66159994	chr2:66159994:T:C	3.35667e-07	-0.467818	0.415703
66160154	chr2:66160154:G:A	3.84824e-07	-1.54497e-10	0.0845527
66161007	chr2:66161007:A:G	5.35248e-08	-1.10221	-0.785877
66161071	chr2:66161071:T:A	2.35582e-07	-1.54497e-10	-0.406175
66161284	chr2:66161284:T:G	3.99572e-08	-1.26722	-0.913206
66161737	chr2:66161737:C:T	1.36102e-07	-1.54497e-10	-0.954826
66161982	chr2:66161982:C:T	5.09444e-08	-0.950473	-0.987024
66162034	chr2:66162034:C:CAG	1.25143e-07	-1.54497e-10	-1.03878
66162554	chr2:66162554:G:A	1.88451e-07	-1.54497e-10	-0.629393
66162752	chr2:66162752:T:A	1.20401e-07	-1.54497e-10	-1.0774
66162955	chr2:66162955:A:C	1.53207e-07	-0.946765	0.110321
66163020	chr2:66163020:T:C	1.05017e-07	-1.54497e-10	-1.21411
66163371	chr2:66163371:A:G	1.34497e-07	-1.54497e-10	-0.966689
66163664	chr2:66163664:CA:C	2.93655e-07	-1.54497e-10	-0.185826
66163667	chr2:66163667:TTAACA:T	2.87028e-07	-1.54497e-10	-0.208655
66163674	chr2:66163674:C:T	2.70435e-07	-1.54497e-10	-0.268199
66163758	chr2:66163758:A:C	1.74976e-07	-1.02283	0.319246
66163914	chr2:66163914:A:G	1.731e-07	-1.05467	0.340308
66163992	chr2:66163992:C:A	2.06205e-07	-0.988659	0.449296
66164051	chr2:66164051:A:G	2.25345e-07	-1.54497e-10	-0.4506
66164310	chr2:66164310:C:A	1.71499e-07	-1.13808	0.414421
66164448	chr2:66164448:G:T	1.25e-07	-1.54497e-10	-1.03992
66164709	chr2:66164709:A:G	1.97836e-07	-1.00022	0.41942
66164901	chr2:66164901:C:T	1.14196e-07	-1.54497e-10	-1.13032
66165193	chr2:66165193:G:A	1.77754e-07	-1.19028	0.502447
66165315	chr2:66165315:A:G	1.71228e-07	-1.54497e-10	-0.725235
66166148	chr2:66166148:G:A	1.3914e-07	-1.54497e-10	-0.932752
66166233	chr2:66166233:A:C	1.05739e-07	-1.54497e-10	-1.20726
66166409	chr2:66166409:G:T	1.30863e-07	-1.54497e-10	-0.994085
66166518	chr2:66166518:T:C	1.901e-07	-0.758072	0.137389
66167025	chr2:66167025:T:G	1.15236e-07	-1.54497e-10	-1.12125
66167042	chr2:66167042:A:T	1.15834e-07	-1.54497e-10	-1.11608
66167721	chr2:66167721:G:C	2.77869e-07	-1.54497e-10	-0.241083
66167929	chr2:66167929:T:C	6.56885e-07	-0.151704	0.77098
66168162	chr2:66168162:C:T	1.08697e-07	-1.54497e-10	-1.17967
66168772	chr2:66168772:AG:A	2.11067e-07	-1.54497e-10	-0.516055
66169644	chr2:66169644:G:A	8.58971e-08	-0.883881	-0.531202
66169655	chr2:66169655:T:C	4.27925e-08	-0.886556	-1.22531
66169659	chr2:66169659:T:C	1.50451e-07	-1.54497e-10	-0.854593
66170149	chr2:66170149:G:GATAC	1.49459e-07	-1.54497e-10	-0.861208
66170277	chr2:66170277:C:T	4.88012e-07	-1.54497e-10	0.322107
66170325	chr2:66170325:G:A	2.38712e-06	-0.769096	2.6787
66170415	chr2:66170415:C:T	2.04921e-06	-0.889746	2.64672
66170553	chr2:66170553:TG:T	1.89019e-07	-0.86539	0.239007
66170668	chr2:66170668:G:A	1.96406e-07	-0.880626	0.292577
66171346	chr2:66171346:C:T	4.57732e-07	-1.54497e-10	0.258051
66171895	chr2:66171895:C:T	2.17927e-07	-1.54497e-10	-0.484074
66171938	chr2:66171938:A:G	1.05923e-07	-1.54497e-10	-1.20552
66172044	chr2:66172044:C:T	2.19608e-07	-0.476389	-2.74514e-10
66172480	chr2:66172480:A:G	1.75083e-06	-0.547931	2.14754
66172760	chr2:66172760:G:A	1.53057e-07	-1.54497e-10	-0.837423
66172814	chr2:66172814:T:C	1.07201e-07	-1.54497e-10	-1.19353
66173702	chr2:66173702:G:T	1.75282e-07	-0.749976	0.0481382
66173757	chr2:66173757:G:A	5.6878e-07	-0.301309	0.776571
66173786	chr2:66173786:C:G	1.40903e-07	-0.73931	-0.180852
66174333	chr2:66174333:G:A	1.02826e-07	-1.54497e-10	-1.23519
66174348	chr2:66174348:G:A	6.31656e-08	-1.72247	-2.74514e-10
66174448	chr2:66174448:C:T	1.95495e-08	-1.69176	-1.20352
66174474	chr2:66174474:A:T	9.65721e-07	-0.332806	1.33745
66174882	chr2:66174882:G:T	1.42193e-07	-0.911045	-2.74514e-10
66175279	chr2:66175279:G:A	1.0933e-07	-1.54497e-10	-1.17387
66175403	chr2:66175403:T:C	1.09016e-07	-1.54497e-10	-1.17674
66175934	chr2:66175934:T:G	1.79457e-07	-1.54497e-10	-0.678297
66176361	chr2:66176361:C:G	1.03402e-07	-1.54497e-10	-1.22961
66177132	chr2:66177132:T:C	1.54599e-07	-1.54497e-10	-0.827398
66177323	chr2:66177323:G:A	7.57853e-08	-1.54033	-2.74514e-10
66177434	chr2:66177434:G:A	1.89356e-07	-1.54497e-10	-0.624604
66177618	chr2:66177618:G:A	8.6528e-07	-0.626289	1.52111
66177820	chr2:66177820:G:C	1.059e-07	-1.54497e-10	-1.20573
66177880	chr2:66177880:A:G	1.01084e-06	-0.556103	1.60641
66177940	chr2:66177940:C:T	1.12843e-07	-1.54497e-10	-1.14223
66178095	chr2:66178095:G:A	2.17268e-08	-1.66343	-1.12626
66178127	chr2:66178127:G:A	6.21735e-07	0.564282	-2.74514e-10
66178421	chr2:66178421:G:C	9.23919e-07	-0.780963	1.74135
66178482	chr2:66178482:G:C	1.06856e-07	-1.54497e-10	-1.19675
66178489	chr2:66178489:C:A	1.90182e-07	-0.834379	0.214126
66178558	chr2:66178558:C:G	2.78181e-08	-1.5582	-0.984342
66178575	chr2:66178575:G:C	1.03456e-07	-1.54497e-10	-1.22908
66179143	chr2:66179143:A:C	1.57177e-07	-1.54497e-10	-0.810863
66179450	chr2:66179450:C:T	1.42022e-07	-0.733602	-0.178651
66179630	chr2:66179630:G:A	2.05325e-07	-1.54497e-10	-0.543638
66179895	chr2:66179895:C:T	1.18847e-07	-1.54497e-10	-1.0904
66180123	chr2:66180123:A:G	2.89236e-08	-1.26331	-1.24027
66180153	chr2:66180153:T:C	3.23831e-07	-1.54497e-10	-0.0880119
66180765	chr2:66180765:A:G	1.11828e-07	-1.54497e-10	-1.15128
66180784	chr2:66180784:T:A	1.20053e-07	-1.54497e-10	-1.0803
66181299	chr2:66181299:C:T	1.06867e-06	-0.575333	1.68127
66181726	chr2:66181726:G:A	2.42259e-07	-1.54497e-10	-0.378225
66181880	chr2:66181880:T:C	5.2459e-07	-0.380766	0.775149
66182328	chr2:66182328:A:C	7.10329e-07	-0.642216	1.33971
66183355	chr2:66183355:A:G	1.88149e-07	-1.20546	0.574464
66184848	chr2:66184848:G:A	1.30134e-07	-1.54497e-10	-0.999669
66184988	chr2:66184988:C:T	1.02915e-07	-1.54497e-10	-1.23433
66185115	chr2:66185115:A:C	1.25597e-07	-1.54497e-10	-1.03515
66185131	chr2:66185131:T:C	1.47385e-07	-0.427031	-0.448151
66186201	chr2:66186201:T:C	1.2566e-07	-1.54497e-10	-1.03465
66186311	chr2:66186311:G:A	1.76171e-07	-1.54497e-10	-0.696777
66186553	chr2:66186553:C:T	9.9443e-07	-1.03577	2.0697
66186784	chr2:66186784:T:C	1.81412e-07	-0.98506	0.317599
66187316	chr2:66187316:CA:C	3.38997e-07	-1.54497e-10	-0.0422413
66187438	chr2:66187438:C:T	6.87972e-07	-1.54497e-10	0.665515
66187649	chr2:66187649:A:AGT	3.5328e-08	-1.53648	-0.76708
66187652	chr2:66187652:A:T	3.5107e-08	-1.53362	-0.776217
66187687	chr2:66187687:A:G	3.02288e-08	-1.51167	-0.947772
66187764	chr2:66187764:C:A	3.03698e-08	-1.56248	-0.892305
66187765	chr2:66187765:T:C	1.21889e-07	-1.59333	0.528213
66187965	chr2:66187965:T:C	2.68287e-07	-1.54497e-10	-0.276175
66188288	chr2:66188288:G:T	3.74558e-07	-1.54497e-10	0.0575125
66188415	chr2:66188415:A:G	1.84394e-08	-1.71372	-1.24002
66188470	chr2:66188470:G:T	1.03288e-07	-1.54497e-10	-1.23072
66188625	chr2:66188625:T:C	3.11413e-08	-1.56412	-0.86558
66188818	chr2:66188818:C:T	3.0449e-08	-1.57176	-0.880414
66188852	chr2:66188852:A:G	2.77817e-07	-1.54497e-10	-0.241271
66189286	chr2:66189286:T:A	2.74358e-07	-1.54497e-10	-0.253799
66189343	chr2:66189343:G:A	2.75375e-07	-1.54497e-10	-0.250098
66189495	chr2:66189495:T:C	2.85445e-08	-1.60309	-0.913682
66189614	chr2:66189614:G:A	2.90923e-08	-1.60801	-0.889754
66190077	chr2:66190077:C:T	3.05054e-08	-1.59733	-0.853004
66190172	chr2:66190172:G:A	1.7372e-07	-1.65549	0.944698
66190652	chr2:66190652:A:C	3.30791e-08	-1.63808	-0.731252
66190842	chr2:66190842:GC:G	2.06442e-07	-1.64601	1.1078
66190948	chr2:66190948:C:T	1.03199e-07	-1.54497e-10	-1.23157
66191302	chr2:66191302:A:G	1.65351e-07	-1.63829	0.878124
66191818	chr2:66191818:C:T	1.73423e-07	-1.6165	0.904003
66191832	chr2:66191832:G:T	1.13032e-07	-1.54497e-10	-1.14056
66192071	chr2:66192071:T:G	2.7025e-07	-1.54497e-10	-0.268886
66192453	chr2:66192453:AAATC:A	1.03899e-07	-1.54497e-10	-1.22482
66192552	chr2:66192552:G:A	2.90977e-08	-1.60016	-0.897411
66192690	chr2:66192690:A:G	1.02293e-07	-1.54497e-10	-1.24039
66192859	chr2:66192859:A:C	5.69723e-08	-1.25002	-0.575646
66193165	chr2:66193165:A:G	3.02631e-07	-1.54497e-10	-0.155717
66193255	chr2:66193255:CA:C	1.79323e-07	-1.65822	0.979178
66193258	chr2:66193258:A:G	1.79187e-07	-1.65706	0.977261
66193345	chr2:66193345:AGGGAGAGT:A	2.78735e-07	-1.54497e-10	-0.23797
66193357	chr2:66193357:A:G	1.70322e-07	-1.6566	0.926057
66193460	chr2:66193460:T:C	1.90423e-07	-1.65423	1.03524
66193637	chr2:66193637:G:A	1.79188e-07	-1.64637	0.966574
66193797	chr2:66193797:G:C	1.11395e-07	-1.54497e-10	-1.15515
66193889	chr2:66193889:C:G	1.02688e-07	-1.54497e-10	-1.23654
66193959	chr2:66193959:T:TCC	1.04524e-07	-1.54497e-10	-1.21881
66194105	chr2:66194105:A:C	3.49103e-08	-1.63876	-0.676696
66194153	chr2:66194153:G:A	1.8308e-07	-1.54497e-10	-0.658308
66194571	chr2:66194571:G:C	2.05352e-07	-1.54348	0.999974
66194585	chr2:66194585:TTA:T	1.91005e-07	-1.54497e-10	-0.615932
66194667	chr2:66194667:T:C	1.49847e-07	-1.54497e-10	-0.85862
66195101	chr2:66195101:A:G	2.99631e-08	-1.56304	-0.905227
66195258	chr2:66195258:A:G	2.97971e-07	-1.54497e-10	-0.171237
66195321	chr2:66195321:G:T	2.0129e-07	-1.54497e-10	-0.563486
66195935	chr2:66195935:T:C	3.91287e-08	-1.62102	-0.580362
66195959	chr2:66195959:G:A	1.09794e-07	-1.63334	0.463707
66196088	chr2:66196088:G:A	1.8046e-07	-1.54497e-10	-0.672726
66196129	chr2:66196129:G:A	1.84757e-07	-1.54497e-10	-0.649192
66196204	chr2:66196204:G:A	1.99104e-07	-1.63323	1.05882
66196230	chr2:66196230:T:C	1.27408e-07	-1.54497e-10	-1.02084
66196631	chr2:66196631:A:G	1.05439e-07	-1.54497e-10	-1.2101
66196667	chr2:66196667:G:T	1.68388e-07	-1.54497e-10	-0.741962
66196859	chr2:66196859:G:A	1.09558e-07	-1.65435	0.482567
66196888	chr2:66196888:A:G	1.88509e-07	-1.62762	0.998537
66196915	chr2:66196915:A:G	3.48039e-08	-1.58738	-0.731126
66197076	chr2:66197076:A:G	1.258e-07	-1.54497e-10	-1.03354
66197240	chr2:66197240:A:T	1.06227e-07	-1.54497e-10	-1.20266
66197359	chr2:66197359:G:A	4.77887e-08	-1.56097	-0.440475
66197498	chr2:66197498:T:G	3.09673e-07	-1.6368	1.50408
66198189	chr2:66198189:T:C	1.25352e-07	-1.54497e-10	-1.03711
66198597	chr2:66198597:T:C	1.8615e-07	-1.54497e-10	-0.641681
66199128	chr2:66199128:A:G	1.11455e-07	-1.54497e-10	-1.15461
66199634	chr2:66199634:T:C	8.12118e-08	-1.59499	0.123822
66199690	chr2:66199690:T:C	1.98328e-08	-1.65862	-1.22228
66199812	chr2:66199812:A:G	3.50187e-07	-1.67742	1.66766
66199843	chr2:66199843:C:T	3.56705e-07	-1.69239	1.70107
66200289	chr2:66200289:C:T	1.76322e-07	-1.54497e-10	-0.695921
66200387	chr2:66200387:G:T	3.54492e-07	-1.66069	1.66314
66200547	chr2:66200547:G:A	6.58535e-08	-1.56821	-0.112587
66200590	chr2:66200590:C:CA	3.83265e-07	-1.65722	1.73772
66200685	chr2:66200685:A:C	6.2381e-07	-1.63045	2.19807
66200846	chr2:66200846:A:G	3.96398e-07	-1.63375	1.74794
66201020	chr2:66201020:A:G	1.80427e-07	-1.64425	0.971344
66201365	chr2:66201365:TAAATC:T	2.27139e-07	-1.54497e-10	-0.442673
66201511	chr2:66201511:C:T	1.12292e-07	-1.54497e-10	-1.14713
66201775	chr2:66201775:T:C	5.81395e-08	-1.57697	-0.228416
66201791	chr2:66201791:G:A	3.7196e-08	-1.71371	-0.538323
66201848	chr2:66201848:CCTGCCTCAGCATT:C	3.40935e-07	-1.64862	1.61208
66202314	chr2:66202314:T:A	1.341e-07	-1.54497e-10	-0.969648
66202332	chr2:66202332:T:C	1.11256e-07	-1.54497e-10	-1.1564
66202403	chr2:66202403:G:A	2.49825e-07	-1.54497e-10	-0.347472
66202583	chr2:66202583:G:A	3.07549e-07	-1.54497e-10	-0.1396
66202931	chr2:66202931:A:G	4.66007e-07	-1.63289	1.90886
66203088	chr2:66203088:T:C	1.80925e-07	-1.65873	0.988575
66203141	chr2:66203141:T:C	1.11145e-07	-1.54497e-10	-1.1574
66203528	chr2:66203528:G:A	1.73194e-07	-1.54497e-10	-0.71382
66204097	chr2:66204097:G:A	2.86926e-07	-1.54497e-10	-0.209008
66204104	chr2:66204104:G:A	2.80351e-07	-1.54497e-10	-0.232191
66204268	chr2:66204268:A:G	2.66919e-07	-1.54497e-10	-0.281287
66204681	chr2:66204681:T:C	1.84611e-07	-1.65425	1.00427
66205232	chr2:66205232:T:C	1.28502e-07	-1.54497e-10	-1.01229
66205810	chr2:66205810:C:G	1.03391e-07	-1.54497e-10	-1.22972
66206293	chr2:66206293:G:A	2.56458e-07	-1.54497e-10	-0.321266
66206389	chr2:66206389:C:T	3.38619e-07	-1.54497e-10	-0.0433567
66206489	chr2:66206489:T:C	2.32084e-07	-1.54497e-10	-0.421133
66206613	chr2:66206613:A:G	2.7721e-07	-1.54497e-10	-0.243459
66206687	chr2:66206687:A:G	2.17753e-07	-1.54497e-10	-0.48487
66206876	chr2:66206876:A:G	2.96588e-08	-1.61061	-0.867869
66206983	chr2:66206983:G:T	1.03866e-07	-1.54497e-10	-1.22513
66207519	chr2:66207519:G:A	2.35187e-07	-1.54497e-10	-0.407852
66207702	chr2:66207702:G:A	2.3207e-07	-1.54497e-10	-0.421193
66207710	chr2:66207710:G:A	1.34549e-07	-1.54497e-10	-0.966308
66207830	chr2:66207830:A:G	1.03315e-07	-1.54497e-10	-1.23045
66208112	chr2:66208112:C:A	4.27879e-07	-1.54497e-10	0.190608
66208207	chr2:66208207:C:T	1.264e-07	-1.54497e-10	-1.02878
66208311	chr2:66208311:G:A	1.03771e-07	-1.54497e-10	-1.22605
66208687	chr2:66208687:G:C	2.56824e-07	-1.54497e-10	-0.319841
66208855	chr2:66208855:C:G	1.09672e-07	-1.54497e-10	-1.17074
66209239	chr2:66209239:C:A	3.61849e-07	-1.6883	1.7113
66209562	chr2:66209562:G:A	9.23264e-08	-1.71881	0.37591
66209618	chr2:66209618:C:T	2.29364e-07	-1.64139	1.20847
66210069	chr2:66210069:G:A	1.39183e-07	-1.54497e-10	-0.93244
66210117	chr2:66210117:C:T	2.17578e-07	-1.54497e-10	-0.485674
66210670	chr2:66210670:C:T	1.38477e-07	-1.54497e-10	-0.937525
66210751	chr2:66210751:A:G	3.40376e-07	-1.54497e-10	-0.0381816
66211065	chr2:66211065:T:C	2.7922e-07	-1.54497e-10	-0.236233
66211555	chr2:66211555:G:A	2.49985e-07	-1.54497e-10	-0.346832
66212049	chr2:66212049:A:C	4.19807e-07	-1.54497e-10	0.171562
66212367	chr2:66212367:T:TA	3.042e-07	-1.54497e-10	-0.150549
66212446	chr2:66212446:G:A	2.87529e-07	-1.54497e-10	-0.206908
66212571	chr2:66212571:A:G	3.22869e-07	-1.54497e-10	-0.0909872
66212791	chr2:66212791:G:T	3.17497e-07	-1.54497e-10	-0.107764
66212980	chr2:66212980:G:A	1.12916e-07	-1.54497e-10	-1.14159
66213208	chr2:66213208:A:G	1.62392e-07	-1.07917	0.300946
66213834	chr2:66213834:C:G	1.0873e-07	-1.54497e-10	-1.17937
66213948	chr2:66213948:A:G	6.38535e-08	-1.71164	-2.74514e-10
66214269	chr2:66214269:A:C	1.18959e-07	-1.54497e-10	-1.08945
66214923	chr2:66214923:C:T	1.96274e-07	-1.54497e-10	-0.58872
66215189	chr2:66215189:A:G	1.0738e-07	-1.54497e-10	-1.19186
66215400	chr2:66215400:G:A	1.03929e-07	-1.54497e-10	-1.22452
66215682	chr2:66215682:GT:G	1.02488e-07	-1.54497e-10	-1.23848
66216284	chr2:66216284:T:C	1.25186e-07	-1.54497e-10	-1.03843
66216293	chr2:66216293:ATTTTC:A	1.15466e-07	-1.54497e-10	-1.11926
66216352	chr2:66216352:A:T	1.36683e-07	-1.54497e-10	-0.950568
66216412	chr2:66216412:A:G	2.22038e-08	-1.71656	-1.05141
66216692	chr2:66216692:T:C	2.07461e-08	-1.60422	-1.23165
66216833	chr2:66216833:C:G	1.02346e-07	-1.54497e-10	-1.23988
66216837	chr2:66216837:CTGT:C	1.84524e-08	-1.71444	-1.2386
66216957	chr2:66216957:A:AG	1.19801e-07	-1.54497e-10	-1.0824
66217206	chr2:66217206:G:A	1.19562e-07	-1.54497e-10	-1.08439
66217263	chr2:66217263:A:G	1.14532e-07	-1.54497e-10	-1.12738
66217504	chr2:66217504:C:G	1.19581e-07	-1.54497e-10	-1.08424
66218014	chr2:66218014:G:C	1.26496e-07	-1.54497e-10	-1.02802
66218905	chr2:66218905:T:C	2.09895e-08	-1.7249	-1.0993
66219416	chr2:66219416:A:G	8.06341e-08	-1.47831	-2.74514e-10
66219504	chr2:66219504:G:A	2.64427e-07	-1.54497e-10	-0.29067
66219563	chr2:66219563:A:G	1.02284e-07	-1.54497e-10	-1.24048
66219797	chr2:66219797:C:A	1.03988e-07	-1.54497e-10	-1.22396
66220454	chr2:66220454:C:T	2.12811e-08	-1.70846	-1.10195
66220739	chr2:66220739:C:T	2.43275e-08	-1.70804	-0.968586
66220742	chr2:66220742:A:C	1.20806e-07	-1.07405	-2.74514e-10
66222054	chr2:66222054:A:G	1.02314e-07	-1.54497e-10	-1.24018
66222055	chr2:66222055:C:T	1.12425e-07	-1.54497e-10	-1.14594
66222072	chr2:66222072:A:G	1.28798e-07	-1.54497e-10	-1.00999
66222238	chr2:66222238:T:A	1.16416e-07	-1.54497e-10	-1.11107
66222567	chr2:66222567:A:G	1.10578e-07	-1.54497e-10	-1.16251
66223191	chr2:66223191:G:A	1.05496e-07	-1.54497e-10	-1.20956
66223423	chr2:66223423:C:T	2.01942e-07	0.662085	-1.22234
66223765	chr2:66223765:TA:T	4.00002e-08	-1.4224	-0.756952
66224282	chr2:66224282:G:T	1.04227e-07	-1.54497e-10	-1.22166
66224420	chr2:66224420:T:G	1.04176e-07	-1.54497e-10	-1.22215
66225398	chr2:66225398:G:A	3.14394e-08	-1.33154	-1.08863
66225414	chr2:66225414:A:G	3.58573e-08	-1.12431	-1.16438
66225471	chr2:66225471:A:C	1.04347e-07	-1.54497e-10	-1.22051
66225472	chr2:66225472:C:T	1.10986e-07	-0.00721988	-1.15161
66225494	chr2:66225494:A:C	1.10389e-07	-1.54497e-10	-1.16422
66226335	chr2:66226335:A:C	1.08213e-07	-1.54497e-10	-1.18414
66226359	chr2:66226359:G:A	1.17112e-07	-1.54497e-10	-1.1051
66226700	chr2:66226700:A:C	1.98402e-07	-0.577938	-2.74514e-10
66226911	chr2:66226911:C:G	2.94562e-08	-1.34795	-1.13738
66227038	chr2:66227038:T:C	2.77453e-07	-1.54497e-10	-0.242581
66227332	chr2:66227332:G:A	2.77511e-08	-1.41285	-1.1321
66227511	chr2:66227511:T:C	1.11637e-07	-1.54497e-10	-1.15298
66227694	chr2:66227694:A:T	1.09839e-07	-1.54497e-10	-1.16921
66227709	chr2:66227709:TC:T	2.22026e-08	-1.70352	-1.0645
66228240	chr2:66228240:G:A	3.52733e-08	-1.24887	-1.05623
66228450	chr2:66228450:T:C	4.27721e-07	0.703857	-0.513618
66228534	chr2:66228534:G:C	2.91724e-07	0.825967	-1.01839
66228713	chr2:66228713:AT:A	4.08711e-08	-1.21848	-0.939328
66228934	chr2:66228934:G:A	1.84312e-07	-1.54497e-10	-0.651603
66229048	chr2:66229048:A:G	2.87143e-07	0.830124	-1.03837
66229098	chr2:66229098:T:C	6.42853e-08	-1.7049	-2.74514e-10
66229107	chr2:66229107:C:A	2.42498e-07	0.78671	-1.16395
66229537	chr2:66229537:G:T	1.13283e-07	-1.54497e-10	-1.13835
66229740	chr2:66229740:A:G	2.90335e-07	0.709211	-0.906407
66229926	chr2:66229926:T:C	2.54942e-07	0.700247	-1.02744
66229934	chr2:66229934:T:A	2.54627e-07	0.691235	-1.01967
66229935	chr2:66229935:A:C	2.50049e-07	0.676125	-1.0227
66230634	chr2:66230634:C:T	7.92427e-08	-1.49572	-2.74514e-10
66230656	chr2:66230656:T:C	2.06442e-07	0.505117	-1.04333
66230741	chr2:66230741:C:T	1.05164e-07	0.0190569	-1.23177
66230989	chr2:66230989:A:G	4.22767e-08	-0.9128	-1.2112
66230996	chr2:66230996:C:T	1.64865e-07	0.397902	-1.16101
66231040	chr2:66231040:G:A	1.04476e-07	-1.54497e-10	-1.21928
66231214	chr2:66231214:CT:C	1.56275e-07	0.334277	-1.15089
66231308	chr2:66231308:T:G	1.45429e-07	-1.54497e-10	-0.888542
66231761	chr2:66231761:C:T	1.12809e-07	-1.54497e-10	-1.14254
66231830	chr2:66231830:T:C	1.27485e-07	-1.54497e-10	-1.02023
66231917	chr2:66231917:A:G	2.239e-07	0.505857	-0.962891
66231922	chr2:66231922:T:C	2.05212e-07	-1.54497e-10	-0.544191
66232116	chr2:66232116:T:C	2.58335e-07	0.586142	-0.900117
66232798	chr2:66232798:G:C	6.69083e-08	-1.66491	-2.74514e-10
66233109	chr2:66233109:A:G	1.50249e-07	-0.855941	-2.74514e-10
66233112	chr2:66233112:T:C	6.37816e-08	-1.71277	-2.74514e-10
66233208	chr2:66233208:C:CTGTA	1.21349e-07	-1.54497e-10	-1.06956
66233300	chr2:66233300:C:T	1.76608e-07	-1.54497e-10	-0.694301
66233577	chr2:66233577:C:T	2.00749e-07	0.351	-0.91718
66233645	chr2:66233645:C:A	2.04329e-07	-1.54497e-10	-0.548501
66233759	chr2:66233759:G:A	1.25591e-07	-1.54497e-10	-1.0352
66234178	chr2:66234178:C:T	1.10576e-07	-1.54497e-10	-1.16253
66234273	chr2:66234273:G:A	6.6428e-08	-1.67211	-2.74514e-10
66234310	chr2:66234310:T:C	8.84995e-08	-1.11671	-0.268531
66235057	chr2:66235057:G:A	1.05277e-07	-1.54497e-10	-1.21164
66235343	chr2:66235343:T:C	5.91385e-07	0.514235	-2.74514e-10
66236015	chr2:66236015:G:T	1.24526e-07	-1.54497e-10	-1.04372
66236754	chr2:66236754:G:C	2.54212e-07	-1.54497e-10	-0.330063
66236791	chr2:66236791:C:T	1.7583e-07	-1.54497e-10	-0.698717
66237218	chr2:66237218:C:T	2.84089e-08	-1.38234	-1.13919
66237277	chr2:66237277:C:T	1.02286e-07	-1.54497e-10	-1.24046
66237498	chr2:66237498:C:A	3.03102e-08	-1.66726	-0.78949
66237601	chr2:66237601:C:A	4.3453e-08	-1.60147	-0.495081
66238187	chr2:66238187:C:G	1.41862e-07	-1.54497e-10	-0.91338
66238544	chr2:66238544:T:G	1.22258e-07	-1.54497e-10	-1.0621
66238732	chr2:66238732:A:T	1.15915e-07	-1.54497e-10	-1.11537
66238985	chr2:66238985:A:C	3.44027e-07	-1.54497e-10	-0.0275114
66239334	chr2:66239334:C:T	9.5529e-08	-1.3088	-2.74514e-10
66239442	chr2:66239442:C:G	1.03146e-07	-1.54497e-10	-1.23209
66239530	chr2:66239530:C:T	1.6492e-07	-1.54497e-10	-0.762773
66239957	chr2:66239957:C:T	1.02399e-07	-1.54497e-10	-1.23935
66240356	chr2:66240356:G:A	1.70199e-07	-1.54497e-10	-0.731262
66242089	chr2:66242089:T:C	1.06199e-07	-1.54497e-10	-1.20292
66243526	chr2:66243526:C:A	1.05725e-07	-1.54497e-10	-1.20739
66243747	chr2:66243747:T:C	1.10864e-07	-1.54497e-10	-1.15993
66243951	chr2:66243951:C:G	2.82553e-08	-1.40451	-1.12244
66244104	chr2:66244104:T:C	1.6922e-07	-1.54497e-10	-0.737036
66244860	chr2:66244860:C:T	8.67741e-08	-1.40492	-2.74514e-10
66245471	chr2:66245471:G:A	1.48232e-07	-1.54497e-10	-0.869454
66245658	chr2:66245658:C:T	1.52429e-07	-1.54497e-10	-0.841535
66245668	chr2:66245668:G:A	3.12503e-08	-1.30739	-1.11882
66245674	chr2:66245674:T:C	3.34813e-08	-1.3057	-1.05154
66245682	chr2:66245682:G:A	2.69539e-08	-1.39811	-1.176
66245839	chr2:66245839:GCT:G	8.80595e-08	-1.39022	-2.74514e-10
66245940	chr2:66245940:A:G	1.20458e-07	-1.54497e-10	-1.07693
66246054	chr2:66246054:CAAGG:C	3.4981e-07	-1.54497e-10	-0.0108434
66246245	chr2:66246245:T:C	2.18535e-07	-1.54497e-10	-0.481285
66246363	chr2:66246363:TCTGA:T	1.15124e-07	-1.54497e-10	-1.12222
66246738	chr2:66246738:T:C	1.56419e-07	-1.54497e-10	-0.815695
66246926	chr2:66246926:A:G	2.41449e-07	-1.54497e-10	-0.381573
66247260	chr2:66247260:C:T	1.8267e-08	-1.7239	-1.23923
66247277	chr2:66247277:C:T	4.09807e-07	-1.54497e-10	0.147453
66247423	chr2:66247423:A:C	1.0449e-07	-1.54497e-10	-1.21915
66247547	chr2:66247547:T:C	2.49015e-07	-1.54497e-10	-0.350721
66247576	chr2:66247576:T:C	1.02323e-07	-1.54497e-10	-1.2401
66247936	chr2:66247936:T:A	1.82331e-08	-1.7249	-1.2401
66248148	chr2:66248148:C:T	1.90195e-08	-1.72155	-1.20122
66248198	chr2:66248198:T:C	2.55247e-07	-1.54497e-10	-0.326
66248272	chr2:66248272:C:T	2.14731e-07	-1.54497e-10	-0.498848
66248663	chr2:66248663:A:G	1.24339e-07	-1.04522	-2.74514e-10
66248671	chr2:66248671:T:C	1.02648e-07	-1.54497e-10	-1.23693
66248676	chr2:66248676:T:C	2.13414e-07	-1.54497e-10	-0.504998
66248695	chr2:66248695:T:C	1.25479e-07	-1.54497e-10	-1.03609
66248968	chr2:66248968:A:G	1.03907e-07	-1.54497e-10	-1.22474
66249013	chr2:66249013:A:T	1.61548e-07	-1.54497e-10	-0.783432
66249216	chr2:66249216:G:A	1.83103e-08	-1.72237	-1.2384
66249225	chr2:66249225:C:T	1.93036e-08	-1.7248	-1.18315
66249400	chr2:66249400:C:T	9.59194e-08	-1.30472	-2.74514e-10
66249402	chr2:66249402:A:C	2.20354e-07	-1.54497e-10	-0.472995
66249720	chr2:66249720:C:T	1.06231e-07	-1.54497e-10	-1.20261
66249851	chr2:66249851:C:A	1.45225e-07	-1.54497e-10	-0.889949
66250804	chr2:66250804:G:A	1.19139e-07	-1.54497e-10	-1.08794
66252271	chr2:66252271:A:G	1.53162e-07	-1.54497e-10	-0.836735
66253117	chr2:66253117:AAAT:A	1.44672e-07	-1.54497e-10	-0.893767
66253775	chr2:66253775:A:G	1.47587e-07	-1.54497e-10	-0.873818
66254142	chr2:66254142:G:T	2.44706e-07	-1.54497e-10	-0.368175
66254467	chr2:66254467:G:T	1.35112e-07	-1.54497e-10	-0.962131
66254596	chr2:66254596:T:G	1.70974e-07	-1.54497e-10	-0.726723
66255293	chr2:66255293:C:T	1.05033e-07	-1.54497e-10	-1.21396
66255312	chr2:66255312:TA:T	1.69863e-07	-1.54497e-10	-0.733238
66255667	chr2:66255667:AAATGTCCAAGGTGCATTT:A	2.32909e-07	-0.417585	-2.74514e-10
66255685	chr2:66255685:T:TAATGTCCAAGGTGCATTAAA	1.14006e-07	-1.54497e-10	-1.13198
66255800	chr2:66255800:T:C	1.07599e-07	-1.54497e-10	-1.18983
66255859	chr2:66255859:C:T	1.44766e-07	-1.54497e-10	-0.893112
66255970	chr2:66255970:A:G	1.09365e-07	-1.54497e-10	-1.17354
66256503	chr2:66256503:G:T	2.57891e-08	-1.72172	-0.896562
66256616	chr2:66256616:C:T	1.15336e-07	-1.12038	-2.74514e-10
66257098	chr2:66257098:T:C	1.54761e-07	0.181703	-1.00805
66257271	chr2:66257271:G:T	1.9016e-08	-1.71754	-1.20541
66258118	chr2:66258118:G:A	2.04399e-07	-0.548161	-2.74514e-10
66259046	chr2:66259046:A:AT	2.91165e-07	-1.49687	1.30252
66259110	chr2:66259110:G:A	1.79485e-07	-1.54497e-10	-0.678143
66259171	chr2:66259171:C:G	1.93604e-07	-1.54497e-10	-0.602419
66259359	chr2:66259359:T:C	1.03295e-07	-0.396663	-0.833979
66260228	chr2:66260228:T:C	1.49907e-07	-1.54497e-10	-0.85822
66260775	chr2:66260775:G:A	2.51799e-07	-1.54497e-10	-0.339603
66260959	chr2:66260959:G:A	2.90226e-07	-1.54497e-10	-0.197574
66261807	chr2:66261807:G:C	1.40904e-07	-1.54497e-10	-0.920156
66262283	chr2:66262283:T:C	1.03244e-07	-1.54497e-10	-1.23114
66262542	chr2:66262542:C:G	2.1188e-07	-1.54497e-10	-0.512215
66262633	chr2:66262633:A:G	1.36435e-07	-1.54497e-10	-0.952382
66263425	chr2:66263425:T:C	1.62772e-07	-1.54497e-10	-0.775885
66263990	chr2:66263990:G:A	1.25512e-07	-1.54497e-10	-1.03583
66264524	chr2:66264524:G:A	1.02502e-07	-1.54497e-10	-1.23835
66264831	chr2:66264831:T:G	1.81941e-07	-1.54497e-10	-0.664552
66266361	chr2:66266361:C:G	1.31008e-07	-1.54497e-10	-0.992975
66267308	chr2:66267308:T:G	1.15382e-07	-1.11998	-2.74514e-10
66267855	chr2:66267855:C:A	1.03268e-07	-1.54497e-10	-1.23091
66268213	chr2:66268213:T:A	1.69444e-07	-1.54497e-10	-0.735713
66268541	chr2:66268541:G:A	1.05121e-07	-1.54497e-10	-1.21312
66268616	chr2:66268616:T:G	3.85832e-08	-1.06738	-1.14803
66268995	chr2:66268995:G:T	4.13663e-08	-1.05108	-1.09469
66269753	chr2:66269753:T:C	1.89383e-07	-1.54497e-10	-0.624463
66270602	chr2:66270602:CAATT:C	2.00457e-07	-1.54497e-10	-0.567633
66270909	chr2:66270909:C:T	6.3013e-08	-1.72489	-2.74514e-10
66271175	chr2:66271175:T:C	4.58411e-08	-1.13144	-0.911609
66271209	chr2:66271209:A:T	1.80946e-07	-1.54497e-10	-0.670034
66271514	chr2:66271514:T:TG	2.00749e-07	-1.54497e-10	-0.566178
66271556	chr2:66271556:T:C	2.68954e-07	-1.54497e-10	-0.273692
66271643	chr2:66271643:A:G	3.13704e-08	-1.18192	-1.24045
66272606	chr2:66272606:A:G	5.05229e-08	-1.12061	-0.825195
66273078	chr2:66273078:C:T	3.6488e-07	-1.54497e-10	0.0313363
66273444	chr2:66273444:T:A	1.52643e-07	-1.54497e-10	-0.840129
66273577	chr2:66273577:A:G	1.99749e-07	-1.54497e-10	-0.571172
66274670	chr2:66274670:G:A	2.00804e-07	-1.54497e-10	-0.565906
66274679	chr2:66274679:C:T	1.47714e-07	-0.872958	-2.74514e-10
66275052	chr2:66275052:T:C	2.00721e-07	-1.54497e-10	-0.566315
66275210	chr2:66275210:T:A	2.00457e-07	-1.54497e-10	-0.567633
66275549	chr2:66275549:T:C	1.20553e-07	-1.54497e-10	-1.07614
66276371	chr2:66276371:C:T	4.84463e-08	-1.15384	-0.833941
66276528	chr2:66276528:C:T	1.18596e-07	-1.54497e-10	-1.09251
66276873	chr2:66276873:A:G	4.70815e-08	-1.19525	-0.821104
66277338	chr2:66277338:T:C	3.5276e-08	-1.19393	-1.1111
66277471	chr2:66277471:T:C	4.95616e-08	-1.15621	-0.808811
66277481	chr2:66277481:A:G	1.43679e-07	-1.54497e-10	-0.900653
66277898	chr2:66277898:A:C	1.94015e-07	-1.54497e-10	-0.6003
66277967	chr2:66277967:A:G	4.11911e-08	-1.0882	-1.06182
66278803	chr2:66278803:G:A	1.1865e-07	-1.54497e-10	-1.09206
66279750	chr2:66279750:A:T	1.5489e-07	-1.54497e-10	-0.82552
66280474	chr2:66280474:T:C	3.05726e-07	-1.54497e-10	-0.145542
66280599	chr2:66280599:G:A	1.02293e-07	-1.54497e-10	-1.24039
66280890	chr2:66280890:T:C	1.17755e-07	-1.54497e-10	-1.09963
66281665	chr2:66281665:G:A	1.17529e-07	-1.54497e-10	-1.10155
66281836	chr2:66281836:C:T	1.06266e-07	-1.54497e-10	-1.20229
66283016	chr2:66283016:C:T	4.93386e-08	-1.12131	-0.848214
66283072	chr2:66283072:T:G	4.83989e-08	-1.13043	-0.858326
66283474	chr2:66283474:G:A	1.71624e-07	-1.54497e-10	-0.722929
66283618	chr2:66283618:G:A	1.17845e-07	-1.54497e-10	-1.09886
66283722	chr2:66283722:G:A	5.06632e-08	-1.09647	-0.846565
66284635	chr2:66284635:A:G	3.59102e-08	-1.0636	-1.22361
66285138	chr2:66285138:T:G	2.34456e-07	0.526124	-0.93709
66285207	chr2:66285207:C:G	5.25239e-08	-1.066	-0.840959
66285417	chr2:66285417:G:C	4.87488e-08	-1.11947	-0.862083
66285494	chr2:66285494:C:T	2.981e-08	-1.34661	-1.12678
66285821	chr2:66285821:C:T	1.42936e-07	-1.54497e-10	-0.905837
66286155	chr2:66286155:C:G	4.07353e-08	-1.06636	-1.09478
66286357	chr2:66286357:C:T	1.18472e-07	-1.54497e-10	-1.09356
66286524	chr2:66286524:A:G	1.13978e-07	-1.54497e-10	-1.13223
66286901	chr2:66286901:T:C	7.07692e-08	-1.08095	-0.527857
66287283	chr2:66287283:T:C	1.08234e-07	-1.54497e-10	-1.18394
66287368	chr2:66287368:G:C	8.14561e-08	-0.984174	-0.483994
66287441	chr2:66287441:C:T	1.13147e-07	-1.54497e-10	-1.13955
66288455	chr2:66288455:C:A	2.66475e-07	-1.54497e-10	-0.282951
66288568	chr2:66288568:C:T	3.98137e-08	-1.03674	-1.14728
66288846	chr2:66288846:C:G	4.87082e-08	-1.06463	-0.917758
66289152	chr2:66289152:A:G	7.90469e-08	-1.01005	-0.48814
66290205	chr2:66290205:A:G	4.99931e-08	-1.07958	-0.876767
66290735	chr2:66290735:T:C	6.33471e-08	-1.7196	-2.74514e-10
66291241	chr2:66291241:C:T	1.87966e-07	-0.63197	-2.74514e-10
66291324	chr2:66291324:ACAGGCG:A	6.69726e-08	-1.66395	-2.74514e-10
66291332	chr2:66291332:G:A	6.58089e-08	-1.68148	-2.74514e-10
66291333	chr2:66291333:AGCCACCGCACCCAGCC:A	6.71238e-08	-1.66169	-2.74514e-10
66291380	chr2:66291380:A:G	1.16711e-07	-1.54497e-10	-1.10854
66292200	chr2:66292200:G:C	6.27877e-08	-0.796528	-0.931946
66292286	chr2:66292286:G:A	4.6695e-08	-1.54049	-0.484101
66292745	chr2:66292745:A:G	4.22194e-08	-1.0056	-1.11975
66292863	chr2:66292863:G:C	7.74248e-08	-1.51893	-2.74514e-10
66293042	chr2:66293042:G:A	6.55315e-08	-0.683974	-1.00173
66293100	chr2:66293100:G:A	1.02865e-07	-1.54497e-10	-1.23481
66293107	chr2:66293107:CAG:C	1.02288e-07	-1.54497e-10	-1.24044
66293342	chr2:66293342:T:C	6.42027e-08	-0.693208	-1.01298
66293784	chr2:66293784:C:T	1.02348e-07	-1.54497e-10	-1.23986
66294428	chr2:66294428:G:A	1.02524e-07	-1.54497e-10	-1.23813
66294609	chr2:66294609:C:T	2.33417e-08	-1.49693	-1.22106
66294762	chr2:66294762:C:T	4.54194e-08	-0.817435	-1.23486
66294919	chr2:66294919:G:T	3.52221e-07	-1.54497e-10	-0.00397547
66295162	chr2:66295162:C:T	2.08972e-07	-1.71927	1.19323
66295206	chr2:66295206:T:C	3.17144e-07	-1.54497e-10	-0.108877
66295318	chr2:66295318:G:A	5.76866e-08	-0.883306	-0.929901
66295564	chr2:66295564:C:T	9.59426e-08	-1.30448	-2.74514e-10
66295730	chr2:66295730:T:A	1.1665e-07	-1.54497e-10	-1.10905
66296027	chr2:66296027:T:A	1.89688e-07	-1.54497e-10	-0.62285
66296378	chr2:66296378:G:A	1.07662e-07	-1.54497e-10	-1.18923
66297062	chr2:66297062:T:C	1.38761e-07	-1.54497e-10	-0.935479
66298436	chr2:66298436:A:G	1.35444e-07	-1.54497e-10	-0.959672
66298719	chr2:66298719:G:T	1.77022e-07	-1.54497e-10	-0.69196
66299134	chr2:66299134:A:G	4.39315e-08	-1.02153	-1.06407
66299206	chr2:66299206:G:T	4.42276e-08	-1.04921	-1.02967
66299626	chr2:66299626:A:G	2.05615e-07	-1.54497e-10	-0.542226
66299627	chr2:66299627:A:G	6.18936e-08	-1.12879	-0.614024
66300046	chr2:66300046:T:G	2.93163e-07	-0.913825	0.726322
66300224	chr2:66300224:G:A	1.47585e-07	-1.07932	0.205488
66300466	chr2:66300466:T:A	1.20531e-07	-1.54497e-10	-1.07632
66300544	chr2:66300544:A:G	1.02346e-07	-1.54497e-10	-1.23987
66300624	chr2:66300624:C:T	1.8215e-07	-0.663403	-2.74514e-10
66301164	chr2:66301164:T:A	3.34633e-08	-1.24523	-1.11255
66301399	chr2:66301399:A:G	3.89477e-07	-1.54497e-10	0.0965717
66301400	chr2:66301400:A:G	3.06512e-08	-1.29378	-1.15178
66302476	chr2:66302476:A:G	1.02518e-07	-1.54497e-10	-1.23819
66302871	chr2:66302871:G:T	1.60624e-07	-1.54497e-10	-0.789167
66303103	chr2:66303103:G:C	7.52502e-08	-1.54741	-2.74514e-10
66303185	chr2:66303185:C:T	5.74769e-07	-1.54497e-10	0.485735
66303590	chr2:66303590:C:T	2.03778e-07	-1.54497e-10	-0.5512
66303591	chr2:66303591:A:G	4.1757e-08	-1.03204	-1.10433
66304611	chr2:66304611:A:G	3.79736e-08	-1.16642	-1.06492
66305528	chr2:66305528:C:A	1.04382e-07	-1.54497e-10	-1.22017
66306913	chr2:66306913:G:A	3.14661e-08	-1.66994	-0.749386
66307219	chr2:66307219:G:A	1.28902e-07	-1.54497e-10	-1.00918
66307225	chr2:66307225:G:A	1.57475e-07	-1.54497e-10	-0.808965
66307509	chr2:66307509:T:G	1.02356e-07	-1.54497e-10	-1.23977
66307623	chr2:66307623:A:C	9.12889e-08	-0.614224	-0.73998
66307720	chr2:66307720:G:A	1.7799e-07	-1.54497e-10	-0.686508
66307851	chr2:66307851:A:G	2.62529e-08	-1.3996	-1.20086
66307882	chr2:66307882:G:A	3.16339e-07	-1.54497e-10	-0.111419
66308114	chr2:66308114:T:C	1.87737e-07	-1.54497e-10	-0.633191
66309140	chr2:66309140:G:A	1.92205e-08	-1.69623	-1.21603
66309395	chr2:66309395:A:G	3.32977e-08	-1.18136	-1.18138
66309425	chr2:66309425:G:T	2.25628e-08	-1.5864	-1.16553
66309995	chr2:66309995:A:G	1.34458e-07	-1.54497e-10	-0.966981
66310099	chr2:66310099:G:T	7.82396e-08	-1.50846	-2.74514e-10
66310212	chr2:66310212:G:T	3.84583e-08	-1.03219	-1.18647
66310227	chr2:66310227:A:G	3.38942e-08	-1.25552	-1.08947
66310347	chr2:66310347:C:T	2.07498e-07	-1.54497e-10	-0.533111
66310518	chr2:66310518:C:T	1.02292e-07	-1.54497e-10	-1.2404
66310535	chr2:66310535:G:A	1.92111e-07	-1.54497e-10	-0.610158
66310549	chr2:66310549:C:T	3.85564e-07	-1.54497e-10	0.0864748
66310564	chr2:66310564:A:G	2.27518e-07	-1.54497e-10	-0.441003
66310567	chr2:66310567:G:A	1.04611e-07	-1.54497e-10	-1.21798
66310701	chr2:66310701:A:G	1.02964e-07	-1.54497e-10	-1.23385
66310811	chr2:66310811:G:T	2.03724e-07	-1.54497e-10	-0.551465
66311118	chr2:66311118:G:A	2.07228e-07	-1.54497e-10	-0.534415
66311512	chr2:66311512:G:A	2.14397e-07	-1.54497e-10	-0.500402
66311659	chr2:66311659:G:A	1.73036e-07	-1.54497e-10	-0.714731
66311797	chr2:66311797:A:G	1.75156e-07	-1.54497e-10	-0.702558
66312390	chr2:66312390:T:C	2.32546e-07	-1.54497e-10	-0.419147
66312766	chr2:66312766:A:AG	1.68148e-07	-1.54497e-10	-0.743386
66313819	chr2:66313819:A:G	2.52387e-08	-1.65083	-0.989028
66314134	chr2:66314134:T:C	3.95301e-08	-1.07312	-1.11805
66314369	chr2:66314369:C:T	2.2828e-08	-1.62395	-1.11629
66314579	chr2:66314579:T:C	8.99664e-07	0.933788	-2.74514e-10
66315241	chr2:66315241:T:C	2.17566e-08	-1.62439	-1.16393
66315628	chr2:66315628:T:G	8.63616e-08	-1.40969	-2.74514e-10
66315724	chr2:66315724:G:A	1.04323e-07	-1.54497e-10	-1.22074
66315902	chr2:66315902:C:G	1.02671e-07	-1.54497e-10	-1.2367
66316808	chr2:66316808:T:C	2.38137e-07	-1.54497e-10	-0.395387
66316888	chr2:66316888:A:AT	1.16854e-07	-1.54497e-10	-1.10731
66317239	chr2:66317239:T:C	4.85435e-08	-0.765519	-1.22025
66317399	chr2:66317399:C:T	1.06974e-07	-1.54497e-10	-1.19565
66317462	chr2:66317462:T:C	1.56805e-07	-1.54497e-10	-0.813233
66317847	chr2:66317847:C:A	2.19664e-08	-1.65856	-1.12016
66317848	chr2:66317848:C:A	2.19256e-08	-1.66069	-1.11989
66318188	chr2:66318188:C:T	1.48848e-07	-1.54497e-10	-0.865308
66318301	chr2:66318301:C:T	1.13361e-07	-1.54497e-10	-1.13766
66318457	chr2:66318457:T:C	1.0254e-07	-1.54497e-10	-1.23798
66318730	chr2:66318730:T:A	1.09804e-07	-1.54497e-10	-1.16953
66319012	chr2:66319012:TA:T	1.95737e-08	-1.66481	-1.22924
66319182	chr2:66319182:A:G	4.75987e-08	-1.06672	-0.938711
66319212	chr2:66319212:T:C	1.55222e-07	-1.54497e-10	-0.823377
66319965	chr2:66319965:G:A	1.74399e-07	-1.54497e-10	-0.70689
66320136	chr2:66320136:G:A	2.35522e-08	-1.60315	-1.10586
66320675	chr2:66320675:T:G	1.11535e-07	-1.54497e-10	-1.1539
66320954	chr2:66320954:G:A	2.18296e-07	-1.54497e-10	-0.482382
66321114	chr2:66321114:T:G	7.16276e-08	-1.59675	-2.74514e-10
66321208	chr2:66321208:C:T	3.0445e-08	-1.52666	-0.925646
66322147	chr2:66322147:T:C	2.47228e-08	-1.65079	-1.00972
66322484	chr2:66322484:G:A	2.5102e-08	-1.58959	-1.0557
66322870	chr2:66322870:C:T	2.58007e-08	-1.54119	-1.07664
66322875	chr2:66322875:G:A	1.08939e-07	-1.54497e-10	-1.17745
66323603	chr2:66323603:G:A	2.5232e-08	-1.56208	-1.07804
66324192	chr2:66324192:T:C	2.80081e-08	-1.54073	-0.995013
66324390	chr2:66324390:C:T	2.16787e-08	-1.60668	-1.18522
66324690	chr2:66324690:G:A	1.02456e-07	-1.54497e-10	-1.2388
66324988	chr2:66324988:TG:T	1.33273e-07	-1.54497e-10	-0.975833
66325050	chr2:66325050:A:T	1.05819e-07	-1.54497e-10	-1.20651
66325449	chr2:66325449:G:A	1.02303e-07	-1.54497e-10	-1.2403
66325881	chr2:66325881:G:A	1.57619e-07	-1.54497e-10	-0.808052
66326100	chr2:66326100:C:T	1.41346e-07	-1.54497e-10	-0.917023
66326218	chr2:66326218:G:A	2.58189e-08	-1.56673	-1.0504
66326311	chr2:66326311:A:G	2.53851e-08	-1.58663	-1.04744
66326939	chr2:66326939:T:TTAAGG	1.61778e-07	-1.54497e-10	-0.78201
66327179	chr2:66327179:T:C	1.02659e-07	-1.54497e-10	-1.23682
66327402	chr2:66327402:C:T	1.28031e-07	-1.54497e-10	-1.01596
66327455	chr2:66327455:T:C	1.96235e-08	-1.67344	-1.21806
66327714	chr2:66327714:C:T	2.40906e-08	-1.5983	-1.08811
66327740	chr2:66327740:A:G	1.10978e-07	-1.54497e-10	-1.1589
66328194	chr2:66328194:G:A	1.655e-07	-1.54497e-10	-0.75926
66328293	chr2:66328293:A:T	1.6651e-07	-1.54497e-10	-0.753179
66328795	chr2:66328795:C:T	1.12536e-07	-1.54497e-10	-1.14496
66328955	chr2:66328955:T:C	1.30292e-07	-1.54497e-10	-0.998457
66329296	chr2:66329296:A:G	1.13622e-07	-1.54497e-10	-1.13536
66329438	chr2:66329438:AG:A	2.77611e-08	-1.59532	-0.949281
66329733	chr2:66329733:C:A	2.03987e-07	-1.54497e-10	-0.550178
66330605	chr2:66330605:A:G	1.7188e-07	-1.54497e-10	-0.721437
66330624	chr2:66330624:C:A	2.5037e-08	-1.55355	-1.09433
66330767	chr2:66330767:G:A	1.38017e-07	-1.54497e-10	-0.940854
66331072	chr2:66331072:G:A	2.08516e-08	-1.60204	-1.22876
66331170	chr2:66331170:A:G	2.31834e-08	-1.50124	-1.22356
66331255	chr2:66331255:C:T	2.07284e-07	-1.54497e-10	-0.534143
66331834	chr2:66331834:G:T	6.80938e-08	-1.64735	-2.74514e-10
66332143	chr2:66332143:C:A	2.47334e-08	-1.61662	-1.04346
66332303	chr2:66332303:G:A	1.51175e-07	-1.54497e-10	-0.849798
66332358	chr2:66332358:A:G	1.10844e-07	-1.54497e-10	-1.16011
66332636	chr2:66332636:T:C	1.6241e-07	-1.54497e-10	-0.778112
66332643	chr2:66332643:C:T	1.52926e-07	-1.54497e-10	-0.838276
66332701	chr2:66332701:A:G	2.14589e-08	-1.69903	-1.10306
66332736	chr2:66332736:A:G	6.68139e-08	-0.475367	-1.19096
66333421	chr2:66333421:A:G	2.01802e-08	-1.62586	-1.23767
66333633	chr2:66333633:A:G	2.18793e-08	-1.5842	-1.19849
66333735	chr2:66333735:A:C	7.42595e-08	-1.47859	-0.0820774
66333987	chr2:66333987:A:G	1.11348e-07	-1.54497e-10	-1.15557
66334232	chr2:66334232:T:C	2.06293e-08	-1.60576	-1.23577
66334606	chr2:66334606:C:T	3.13301e-08	-1.58864	-0.835017
66334629	chr2:66334629:C:A	1.63903e-07	-1.54497e-10	-0.768958
66335198	chr2:66335198:A:G	1.59668e-07	-1.54497e-10	-0.795136
66335529	chr2:66335529:G:A	1.18705e-07	-1.54497e-10	-1.09159
66335716	chr2:66335716:C:T	1.17352e-07	-1.54497e-10	-1.10306
66335837	chr2:66335837:C:A	2.9226e-08	-1.38606	-1.10711
66336954	chr2:66336954:C:T	1.05321e-07	-1.54497e-10	-1.21122
66337748	chr2:66337748:G:GT	1.65617e-07	-1.54497e-10	-0.758553
66338094	chr2:66338094:TAG:T	1.02792e-07	-1.54497e-10	-1.23552
66338213	chr2:66338213:GATTAT:G	1.80769e-07	-1.54497e-10	-0.671011
66339558	chr2:66339558:A:G	2.6683e-08	-1.4441	-1.14011
66339708	chr2:66339708:AT:A	1.63484e-07	-1.54497e-10	-0.771521
66339794	chr2:66339794:G:C	2.68282e-08	-1.44351	-1.13527
66339882	chr2:66339882:C:A	2.697e-08	-1.4338	-1.13971
66339951	chr2:66339951:T:C	2.72109e-08	-1.42312	-1.1415
66340251	chr2:66340251:A:G	1.03852e-07	-1.54497e-10	-1.22527
66340267	chr2:66340267:A:C	2.42115e-08	-1.46371	-1.2177
66340389	chr2:66340389:T:A	1.05262e-07	-1.54497e-10	-1.21178
66340390	chr2:66340390:T:G	1.05262e-07	-1.54497e-10	-1.21178
66340428	chr2:66340428:A:G	1.16975e-07	-1.54497e-10	-1.10628
66340479	chr2:66340479:C:T	1.0275e-07	-1.54497e-10	-1.23593
66340562	chr2:66340562:C:G	1.64349e-07	-1.54497e-10	-0.766241
66340649	chr2:66340649:C:T	1.03546e-07	-1.54497e-10	-1.22822
66340764	chr2:66340764:T:C	2.56626e-08	-1.39424	-1.22896
66340837	chr2:66340837:G:A	1.21981e-07	-1.54497e-10	-1.06437
66340924	chr2:66340924:C:G	1.26595e-07	-1.54497e-10	-1.02724
66341088	chr2:66341088:C:G	1.60685e-07	-1.54497e-10	-0.788785
66341138	chr2:66341138:A:G	2.345e-08	-1.54855	-1.16482
66341217	chr2:66341217:T:C	1.06939e-07	-1.54497e-10	-1.19597
66341890	chr2:66341890:CT:C	2.46363e-08	-1.43902	-1.22499
66342990	chr2:66342990:T:G	3.04823e-08	-1.56548	-0.885608
66343227	chr2:66343227:G:A	1.4363e-07	-1.54497e-10	-0.900992
66343454	chr2:66343454:G:T	1.13424e-07	-1.54497e-10	-1.1371
66343795	chr2:66343795:A:T	2.18154e-08	-1.54897	-1.23664
66343892	chr2:66343892:G:A	1.65328e-07	-1.54497e-10	-0.7603
66343895	chr2:66343895:GA:G	1.0282e-07	-1.54497e-10	-1.23525
66344335	chr2:66344335:C:G	2.33766e-08	-1.50308	-1.21342
66344450	chr2:66344450:T:C	1.03021e-07	-1.54497e-10	-1.2333
66344451	chr2:66344451:T:A	2.4945e-08	-1.42845	-1.22311
66345041	chr2:66345041:C:T	2.50622e-08	-1.48851	-1.15836
66345297	chr2:66345297:C:A	3.3227e-08	-1.52255	-0.842321
66345323	chr2:66345323:A:G	8.3129e-07	-1.54497e-10	0.854746
66346233	chr2:66346233:A:C	1.29391e-07	-1.54497e-10	-1.0054
66346852	chr2:66346852:G:T	1.90716e-07	-1.54497e-10	-0.617445
66347130	chr2:66347130:C:T	2.028e-07	-1.54497e-10	-0.556014
66347258	chr2:66347258:C:T	4.27121e-08	-1.41051	-0.703243
66347381	chr2:66347381:G:A	2.39855e-08	-1.72443	-0.966356
66347853	chr2:66347853:A:G	1.60352e-07	-1.54497e-10	-0.790864
66348224	chr2:66348224:C:T	7.7378e-08	-1.18408	-0.335453
66348239	chr2:66348239:G:A	1.69374e-07	-1.54497e-10	-0.736126
66348366	chr2:66348366:C:T	1.0505e-07	-1.54497e-10	-1.21379
66348430	chr2:66348430:C:T	1.58035e-07	-1.54497e-10	-0.805413
66348498	chr2:66348498:T:C	1.03934e-07	-1.54497e-10	-1.22447
66348673	chr2:66348673:T:G	1.82851e-08	-1.72373	-1.23842
66348970	chr2:66348970:AG:A	1.02289e-07	-1.54497e-10	-1.24043
66348977	chr2:66348977:G:C	1.41578e-07	-1.00307	0.0876913
66349183	chr2:66349183:G:A	2.86968e-08	-1.72417	-0.787273
66350677	chr2:66350677:T:C	2.54055e-08	-1.66056	-0.97271
66350714	chr2:66350714:T:C	1.61583e-07	-1.54497e-10	-0.783214
66350892	chr2:66350892:A:G	1.1841e-07	-0.608479	-0.485605
66350976	chr2:66350976:T:C	1.09441e-07	-1.17285	-2.74514e-10
66351462	chr2:66351462:A:G	1.16044e-07	-1.54497e-10	-1.11426
66351507	chr2:66351507:T:C	1.41222e-07	-1.54497e-10	-0.917901
66351587	chr2:66351587:C:T	1.06166e-07	-1.54497e-10	-1.20323
66351864	chr2:66351864:G:A	1.02302e-07	-1.54497e-10	-1.2403
66352285	chr2:66352285:C:T	1.74875e-07	-1.54497e-10	-0.70416
66352601	chr2:66352601:C:T	1.64554e-07	-1.54497e-10	-0.764994
66352721	chr2:66352721:T:C	1.04596e-07	-1.21813	-2.74514e-10
66352733	chr2:66352733:A:G	1.97158e-07	-1.54497e-10	-0.584226
66352861	chr2:66352861:G:A	1.02839e-07	-1.54497e-10	-1.23506
66352973	chr2:66352973:G:A	1.07972e-07	-1.54497e-10	-1.18636
66353121	chr2:66353121:C:G	1.0515e-07	-1.54497e-10	-1.21284
66353257	chr2:66353257:AAT:A	1.09761e-07	-1.54497e-10	-1.16993
66353731	chr2:66353731:A:G	2.00022e-08	-1.63785	-1.23454
66354191	chr2:66354191:T:C	1.10144e-07	-1.54497e-10	-1.16645
66354271	chr2:66354271:A:C	3.82144e-08	-1.3691	-0.855915
66354674	chr2:66354674:C:A	1.44255e-07	-1.54497e-10	-0.896651
66354740	chr2:66354740:C:T	1.02315e-07	-1.54497e-10	-1.24017
66355128	chr2:66355128:G:T	1.32907e-07	-1.54497e-10	-0.978584
66355185	chr2:66355185:T:C	1.43163e-07	-1.54497e-10	-0.904247
66355199	chr2:66355199:T:G	1.05429e-07	-1.54497e-10	-1.2102
66355643	chr2:66355643:C:G	1.32971e-07	-1.54497e-10	-0.978099
66355781	chr2:66355781:T:C	2.61669e-08	-1.41914	-1.1846
66356230	chr2:66356230:C:T	1.62041e-07	-1.54497e-10	-0.780381
66356364	chr2:66356364:T:C	2.74327e-08	-1.46343	-1.09307
66356592	chr2:66356592:T:C	1.02284e-07	-1.54497e-10	-1.24048
66356623	chr2:66356623:T:C	1.02678e-07	-1.54497e-10	-1.23664
66356655	chr2:66356655:C:T	1.02633e-07	-1.54497e-10	-1.23708
66356952	chr2:66356952:C:A	1.03134e-07	-1.54497e-10	-1.23221
66357104	chr2:66357104:G:A	1.02935e-07	-1.54497e-10	-1.23414
66357430	chr2:66357430:A:G	1.02599e-07	-1.54497e-10	-1.23741
66357849	chr2:66357849:A:G	1.02622e-07	-1.54497e-10	-1.23718
66357942	chr2:66357942:G:A	1.2243e-07	-1.54497e-10	-1.0607
66358020	chr2:66358020:T:C	2.05525e-08	-1.60729	-1.23796
66358261	chr2:66358261:C:T	1.04077e-07	-1.54497e-10	-1.2231
66358408	chr2:66358408:A:G	1.03254e-07	-1.54497e-10	-1.23104
66358691	chr2:66358691:G:A	1.05836e-07	-1.54497e-10	-1.20634
66359027	chr2:66359027:G:T	1.57611e-07	-1.54497e-10	-0.808103
66359802	chr2:66359802:C:T	4.19546e-08	-1.61814	-0.513501
66360148	chr2:66360148:C:A	1.18465e-05	4.36302	-0.851463
66360177	chr2:66360177:A:G	1.15465e-07	-1.54497e-10	-1.11927
66360269	chr2:66360269:T:C	6.02189e-07	-1.54497e-10	0.532338
66360623	chr2:66360623:T:G	1.03359e-07	-1.54497e-10	-1.23002
66360731	chr2:66360731:T:C	2.70606e-08	-1.3659	-1.20425
66360802	chr2:66360802:G:A	4.77764e-08	-1.31853	-0.683176
66360854	chr2:66360854:C:T	1.02896e-07	-1.54497e-10	-1.23451
66361180	chr2:66361180:C:A	1.51247e-07	-1.54497e-10	-0.849315
66361455	chr2:66361455:G:A	0.00670355	9.84991	-2.74514e-10
66361847	chr2:66361847:G:T	0.00689464	9.87802	-2.74514e-10
66363660	chr2:66363660:A:G	1.94195e-08	-1.66188	-1.24008
66364836	chr2:66364836:T:A	3.26511e-08	-1.16874	-1.21361
66365055	chr2:66365055:T:C	1.02845e-07	-1.54497e-10	-1.23501
66365218	chr2:66365218:A:G	2.2915e-07	-1.54497e-10	-0.433858
66365279	chr2:66365279:C:T	1.92125e-08	-1.67413	-1.23854
66365610	chr2:66365610:C:T	3.14472e-08	-1.22998	-1.18994
66366114	chr2:66366114:G:A	1.98251e-08	-1.6432	-1.23808
66366141	chr2:66366141:G:C	3.37734e-08	-1.18235	-1.16621
66366219	chr2:66366219:A:G	1.08461e-07	-1.54497e-10	-1.18185
66366364	chr2:66366364:G:T	0.00926814	10.1739	-2.74514e-10
66366484	chr2:66366484:A:AT	0.00969884	10.2193	-2.74514e-10
66366854	chr2:66366854:T:C	0.00779374	10.0006	-2.74514e-10
66366981	chr2:66366981:A:G	2.42133e-07	-1.54497e-10	-0.378746
66367430	chr2:66367430:A:T	1.19197e-07	-1.54497e-10	-1.08745
66367561	chr2:66367561:C:T	1.15783e-07	-1.54497e-10	-1.11651
66368450	chr2:66368450:C:T	1.09762e-07	-1.54497e-10	-1.16992
66368535	chr2:66368535:T:A	0.00914718	10.1607	-2.74514e-10
66368804	chr2:66368804:T:C	1.02764e-07	-1.54497e-10	-1.2358
66369051	chr2:66369051:A:G	0.00922259	10.1689	-2.74514e-10
66369053	chr2:66369053:G:A	2.28133e-07	-1.54497e-10	-0.438306
66370120	chr2:66370120:G:T	7.37972e-08	-1.56691	-2.74514e-10
66370285	chr2:66370285:A:G	0.00750026	9.96221	-2.74514e-10
66370624	chr2:66370624:A:T	2.27362e-08	-1.67764	-1.06663
66371126	chr2:66371126:G:T	2.78492e-07	-1.54497e-10	-0.238844
66371375	chr2:66371375:C:G	0.00811951	10.0415	-2.74514e-10
66371408	chr2:66371408:C:T	1.47935e-07	-1.54497e-10	-0.871462
66371989	chr2:66371989:G:C	1.47972e-07	-1.54497e-10	-0.871208
66372464	chr2:66372464:T:C	1.02691e-07	-1.54497e-10	-1.23651
66372697	chr2:66372697:T:C	1.48825e-07	-1.54497e-10	-0.865463
66372878	chr2:66372878:C:T	1.09436e-07	-1.54497e-10	-1.17289
66373013	chr2:66373013:G:A	1.75896e-07	-1.54497e-10	-0.698338
66373250	chr2:66373250:G:A	0.0074061	9.94958	-2.74514e-10
66373331	chr2:66373331:T:G	0.00856835	10.0954	-2.74514e-10
66374146	chr2:66374146:G:A	1.02897e-07	-1.54497e-10	-1.23451
66374256	chr2:66374256:C:G	0.00844261	10.0806	-2.74514e-10
66374304	chr2:66374304:C:T	2.25994e-08	-1.68689	-1.06342
66374560	chr2:66374560:T:G	0.00973627	10.2231	-2.74514e-10
66375274	chr2:66375274:T:C	0.0106337	10.3113	-2.74514e-10
66375297	chr2:66375297:C:T	0.0129349	10.5072	-2.74514e-10
66375734	chr2:66375734:C:T	0.00866793	10.1069	-2.74514e-10
66376095	chr2:66376095:C:A	0.00026502	6.61933	-2.74514e-10
66376298	chr2:66376298:C:T	1.06891e-07	-1.54497e-10	-1.19643
66376458	chr2:66376458:A:C	6.51666e-08	-1.69129	-2.74514e-10
66376574	chr2:66376574:T:C	1.02902e-07	-1.54497e-10	-1.23446
66376579	chr2:66376579:C:T	0.00760011	9.97544	-2.74514e-10
66376647	chr2:66376647:C:T	0.00767999	9.9859	-2.74514e-10
66376828	chr2:66376828:T:C	0.00649409	9.81817	-2.74514e-10
66376929	chr2:66376929:T:C	0.00849106	10.0863	-2.74514e-10
66376930	chr2:66376930:G:A	0.00841313	10.0771	-2.74514e-10
66377021	chr2:66377021:TTTTTA:T	0.00633355	9.79314	-2.74514e-10
66377347	chr2:66377347:T:C	3.56529e-08	-1.16134	-1.13307
66377512	chr2:66377512:C:T	0.007792	10.0004	-2.74514e-10
66377708	chr2:66377708:T:G	4.30088e-07	-1.54497e-10	0.195757
66377856	chr2:66377856:A:C	0.000965043	8.31691	-0.405218
66378014	chr2:66378014:C:T	1.05195e-07	-1.54497e-10	-1.21242
66378499	chr2:66378499:T:G	2.29186e-08	-1.61315	-1.12314
66378818	chr2:66378818:C:T	3.39502e-07	-1.54497e-10	-0.0407538
66379122	chr2:66379122:T:C	1.24802e-07	-1.54497e-10	-1.04151
66379162	chr2:66379162:C:T	2.49269e-07	-1.54497e-10	-0.349702
66379316	chr2:66379316:T:C	1.3615e-07	-1.63672	0.682246
66379780	chr2:66379780:T:C	3.72329e-07	-1.54497e-10	0.0515459
66379871	chr2:66379871:G:A	3.36702e-08	-1.47666	-0.874961
66380012	chr2:66380012:A:G	1.15707e-07	-1.54497e-10	-1.11717
66380133	chr2:66380133:G:A	1.09012e-07	-1.54497e-10	-1.17677
66380359	chr2:66380359:A:G	4.23275e-08	-1.45065	-0.672146
66380785	chr2:66380785:C:G	3.32339e-07	-1.54497e-10	-0.0620763
66380930	chr2:66380930:TCTC:T	6.83352e-07	0.658777	-2.74514e-10
66381354	chr2:66381354:A:C	1.03075e-07	-1.54497e-10	-1.23277
66381437	chr2:66381437:C:T	2.7753e-08	-1.62834	-0.916552
66382015	chr2:66382015:A:G	2.06813e-07	-1.54497e-10	-0.53642
66382598	chr2:66382598:C:G	0.00515209	10.7985	-1.21182
66382627	chr2:66382627:C:A	1.17254e-07	-1.54497e-10	-1.10389
66382893	chr2:66382893:C:T	2.48167e-07	-1.54497e-10	-0.35413
66382908	chr2:66382908:A:G	1.44646e-07	-1.54497e-10	-0.893944
66382949	chr2:66382949:A:G	0.00621871	10.9793	-1.20442
66383690	chr2:66383690:C:T	2.27005e-07	-1.54497e-10	-0.443262
66383775	chr2:66383775:C:G	2.14413e-07	-1.54497e-10	-0.500329
66383902	chr2:66383902:G:C	1.05764e-07	-1.54497e-10	-1.20702
66384272	chr2:66384272:T:G	3.39755e-07	-1.54497e-10	-0.0400073
66384828	chr2:66384828:A:G	2.11391e-07	-1.54497e-10	-0.514526
66385061	chr2:66385061:ATCATT:A	1.34604e-07	-1.54497e-10	-0.965896
66385598	chr2:66385598:A:C	0.00329632	10.2471	-1.10706
66385871	chr2:66385871:G:A	1.17618e-07	-1.54497e-10	-1.10079
66386142	chr2:66386142:T:C	1.02297e-07	-1.54497e-10	-1.24035
66386193	chr2:66386193:T:A	1.56175e-07	-1.54497e-10	-0.817257
66386632	chr2:66386632:C:A	1.70314e-07	-1.54497e-10	-0.730591
66386648	chr2:66386648:T:C	0.000442636	7.13227	-2.74514e-10
66386840	chr2:66386840:G:A	1.37926e-07	-1.54497e-10	-0.941513
66387015	chr2:66387015:T:C	0.000368569	6.94915	-2.74514e-10
66387221	chr2:66387221:T:C	1.59269e-07	-1.54497e-10	-0.797638
66387653	chr2:66387653:G:A	1.57904e-07	-1.54497e-10	-0.806246
66388070	chr2:66388070:G:A	2.33487e-07	-1.54497e-10	-0.415106
66388163	chr2:66388163:G:A	2.60347e-07	-1.54497e-10	-0.306217
66388218	chr2:66388218:A:G	1.609e-07	-1.54497e-10	-0.787449
66388222	chr2:66388222:T:G	1.36861e-07	-1.54497e-10	-0.949269
66388269	chr2:66388269:A:T	1.4426e-07	-1.54497e-10	-0.896614
66388277	chr2:66388277:T:C	0.000369839	6.95259	-2.74514e-10
66388301	chr2:66388301:G:T	1.58906e-07	-1.54497e-10	-0.799921
66388372	chr2:66388372:C:T	1.51323e-07	-1.54497e-10	-0.848813
66388399	chr2:66388399:T:C	1.55306e-07	-1.54497e-10	-0.822838
66388451	chr2:66388451:A:G	1.58478e-07	-1.54497e-10	-0.802619
66388712	chr2:66388712:A:G	1.16108e-07	-1.54497e-10	-1.11371
66389247	chr2:66389247:A:C	1.10068e-07	-1.54497e-10	-1.16713
66389394	chr2:66389394:A:G	9.08712e-08	-1.57206	0.213272
66389529	chr2:66389529:A:G	7.45668e-08	-1.55654	-2.74514e-10
66389535	chr2:66389535:C:T	6.48016e-08	-1.60303	-0.0938682
66389668	chr2:66389668:G:A	6.90031e-08	-1.59614	-0.0379461
66389932	chr2:66389932:T:C	5.24377e-08	-1.51268	-0.395927
66390262	chr2:66390262:G:A	7.40478e-06	4.27635	-1.2347
66390453	chr2:66390453:C:A	1.36765e-07	-1.54497e-10	-0.949968
66390571	chr2:66390571:G:T	1.51081e-07	-1.54497e-10	-0.850419
66390582	chr2:66390582:A:G	1.02539e-07	-1.54497e-10	-1.23799
66390693	chr2:66390693:A:C	1.56254e-07	-1.54497e-10	-0.816748
66390704	chr2:66390704:G:A	1.54767e-07	-1.54497e-10	-0.826312
66390711	chr2:66390711:C:A	2.05603e-08	-1.72046	-1.12441
66390981	chr2:66390981:A:G	0.000452506	7.15432	-2.74514e-10
66391083	chr2:66391083:T:C	2.91752e-07	-0.192328	-2.74514e-10
66391279	chr2:66391279:G:C	1.04028e-07	-1.54497e-10	-1.22357
66391593	chr2:66391593:C:A	4.83433e-08	-1.4752	-0.514703
66391824	chr2:66391824:G:A	1.06141e-07	-1.54497e-10	-1.20346
66391844	chr2:66391844:C:A	1.64477e-07	-1.54497e-10	-0.76546
66391912	chr2:66391912:C:T	6.42141e-08	-1.70601	-2.74514e-10
66392279	chr2:66392279:A:G	1.07043e-07	-1.54497e-10	-1.19501
66392660	chr2:66392660:C:T	0.000214741	6.40895	-2.74514e-10
66392692	chr2:66392692:G:A	1.56817e-07	-1.54497e-10	-0.813156
66392799	chr2:66392799:G:A	1.02283e-07	-1.54497e-10	-1.24049
66393401	chr2:66393401:T:C	1.15222e-07	-1.54497e-10	-1.12137
66393855	chr2:66393855:T:G	1.6412e-07	-1.54497e-10	-0.767637
66393861	chr2:66393861:G:A	1.04158e-07	-1.54497e-10	-1.22232
66393936	chr2:66393936:T:C	1.36314e-07	-1.54497e-10	-0.953273
66394065	chr2:66394065:G:A	3.49727e-08	-1.55695	-0.756713
66394335	chr2:66394335:C:T	1.57266e-07	-1.54497e-10	-0.810295
66394363	chr2:66394363:G:A	5.07721e-05	6.16262	-1.19575
66394420	chr2:66394420:C:G	1.64396e-07	-1.54497e-10	-0.765952
66394936	chr2:66394936:C:A	2.82428e-07	-1.54497e-10	-0.224811
66395409	chr2:66395409:T:C	5.99677e-05	5.13333	-2.74514e-10
66396018	chr2:66396018:G:A	1.05303e-07	-1.54497e-10	-1.21139
66396666	chr2:66396666:T:C	1.06372e-07	-1.54497e-10	-1.20129
66396881	chr2:66396881:G:A	1.60906e-07	-1.54497e-10	-0.787411
66397244	chr2:66397244:G:T	4.97294e-08	-1.25414	-0.707495
66397345	chr2:66397345:G:A	1.59611e-07	-1.54497e-10	-0.795493
66397362	chr2:66397362:G:A	3.81555e-08	-1.41679	-0.809775
66397455	chr2:66397455:A:G	1.92425e-07	-1.54497e-10	-0.608528
66397487	chr2:66397487:T:G	0.00019134	6.29357	-2.74514e-10
66397559	chr2:66397559:C:T	1.56789e-07	-1.54497e-10	-0.813329
66397694	chr2:66397694:G:C	1.5695e-07	-1.54497e-10	-0.812305
66397731	chr2:66397731:A:G	1.68838e-07	-1.54497e-10	-0.739291
66397771	chr2:66397771:A:T	2.21496e-07	-1.54497e-10	-0.467831
66397845	chr2:66397845:G:A	1.4842e-07	-1.54497e-10	-0.868185
66397870	chr2:66397870:G:C	1.3695e-07	-1.54497e-10	-0.948617
66398011	chr2:66398011:C:T	1.54633e-07	-1.54497e-10	-0.827178
66398083	chr2:66398083:C:T	1.42847e-07	-1.54497e-10	-0.906462
66398189	chr2:66398189:G:A	1.57553e-07	-1.54497e-10	-0.808473
66398243	chr2:66398243:A:C	3.71422e-08	-1.41481	-0.838668
66398668	chr2:66398668:T:C	1.02656e-07	-1.54497e-10	-1.23685
66398971	chr2:66398971:C:T	6.97462e-08	-1.62337	-2.74514e-10
66399032	chr2:66399032:A:T	1.56549e-07	-1.54497e-10	-0.814866
66399682	chr2:66399682:G:A	1.56072e-07	-1.54497e-10	-0.817913
66399741	chr2:66399741:A:G	7.42391e-08	-1.56094	-2.74514e-10
66400055	chr2:66400055:T:C	3.5021e-07	-1.54497e-10	-0.00969948
66400076	chr2:66400076:A:G	1.5197e-07	-1.54497e-10	-0.844548
66400116	chr2:66400116:C:T	1.05548e-07	-1.54497e-10	-1.20907
66400227	chr2:66400227:G:A	1.5641e-07	-1.54497e-10	-0.815753
66400280	chr2:66400280:G:A	4.14519e-08	-1.31318	-0.830518
66400358	chr2:66400358:C:T	1.30995e-07	-1.54497e-10	-0.993073
66400446	chr2:66400446:T:C	1.58919e-07	-1.54497e-10	-0.79984
66400710	chr2:66400710:G:A	1.56214e-07	-1.54497e-10	-0.817005
66401154	chr2:66401154:G:A	2.17907e-08	-1.55091	-1.23584
66401680	chr2:66401680:C:A	1.60087e-07	-1.54497e-10	-0.792515
66401685	chr2:66401685:A:C	1.58132e-07	-1.54497e-10	-0.804805
66401716	chr2:66401716:AC:A	1.4656e-07	-1.54497e-10	-0.880795
66401786	chr2:66401786:C:A	1.79221e-07	-1.54497e-10	-0.679611
66402196	chr2:66402196:G:A	1.33836e-05	4.32548	-0.691928
66402242	chr2:66402242:A:G	1.24852e-07	-1.54497e-10	-1.0411
66402392	chr2:66402392:C:A	1.37918e-07	-1.54497e-10	-0.941572
66402771	chr2:66402771:A:G	1.06616e-07	-1.54497e-10	-1.199
66402827	chr2:66402827:A:G	3.94826e-08	-1.29749	-0.894879
66403322	chr2:66403322:G:A	1.36494e-07	-1.54497e-10	-0.951953
66403429	chr2:66403429:G:C	1.02286e-07	-1.54497e-10	-1.24046
66403456	chr2:66403456:C:T	0.000145825	6.02193	-2.74514e-10
66403516	chr2:66403516:A:T	1.30599e-07	-1.54497e-10	-0.996099
66403690	chr2:66403690:TAC:T	1.02292e-07	-1.54497e-10	-1.2404
66403809	chr2:66403809:T:G	1.02385e-07	-1.54497e-10	-1.23949
66403820	chr2:66403820:A:G	1.02517e-07	-1.54497e-10	-1.23821
66403901	chr2:66403901:T:C	1.0251e-07	-1.54497e-10	-1.23827
66404304	chr2:66404304:C:T	2.44486e-07	-1.54497e-10	-0.369075
66404476	chr2:66404476:G:A	1.02294e-07	-1.54497e-10	-1.24038
66404624	chr2:66404624:G:A	1.02301e-07	-1.54497e-10	-1.24031
66404956	chr2:66404956:C:T	1.03703e-07	-1.54497e-10	-1.2267
66405168	chr2:66405168:T:C	1.03403e-07	-1.54497e-10	-1.2296
66405222	chr2:66405222:A:T	1.04327e-07	-1.54497e-10	-1.2207
66405492	chr2:66405492:G:A	1.41996e-07	-1.54497e-10	-0.912431
66405778	chr2:66405778:G:A	1.49079e-07	-1.54497e-10	-0.863758
66405876	chr2:66405876:G:A	1.36874e-07	-1.54497e-10	-0.949171
66406245	chr2:66406245:G:C	1.04443e-07	-1.54497e-10	-1.21959
66406643	chr2:66406643:T:A	1.05815e-07	-1.54497e-10	-1.20654
66406929	chr2:66406929:A:G	9.02312e-08	-1.36586	-2.74514e-10
66407335	chr2:66407335:A:G	1.03556e-07	-1.54497e-10	-1.22812
66407494	chr2:66407494:G:A	4.1443e-07	-1.54497e-10	0.158672
66407604	chr2:66407604:T:C	1.03767e-07	-1.54497e-10	-1.22609
66407646	chr2:66407646:T:C	2.1689e-07	-1.54497e-10	-0.488842
66407673	chr2:66407673:A:G	1.02519e-07	-1.54497e-10	-1.23818
66407947	chr2:66407947:T:C	1.43728e-07	-1.54497e-10	-0.900314
66407974	chr2:66407974:T:C	1.03987e-07	-1.54497e-10	-1.22397
66407978	chr2:66407978:T:C	1.09983e-07	-1.54497e-10	-1.16791
66408006	chr2:66408006:G:A	1.03809e-07	-1.54497e-10	-1.22568
66408052	chr2:66408052:C:T	1.03601e-07	-1.54497e-10	-1.22769
66408102	chr2:66408102:T:A	1.03969e-07	-1.54497e-10	-1.22414
66408469	chr2:66408469:C:T	1.02996e-07	-1.54497e-10	-1.23354
66408722	chr2:66408722:T:C	1.03622e-07	-1.54497e-10	-1.22749
66408730	chr2:66408730:T:C	0.000171809	7.41603	-1.23013
66408901	chr2:66408901:CA:C	1.28498e-07	-1.54497e-10	-1.01232
66409160	chr2:66409160:G:A	1.0364e-07	-1.54497e-10	-1.22731
66409251	chr2:66409251:A:C	1.28244e-07	-1.54497e-10	-1.0143
66409398	chr2:66409398:T:C	1.03473e-07	-1.54497e-10	-1.22892
66409457	chr2:66409457:T:A	0.00024445	6.53854	-2.74514e-10
66409463	chr2:66409463:A:T	3.31124e-08	-1.24102	-1.12731
66409471	chr2:66409471:A:G	9.11581e-06	4.47747	-1.22794
66409573	chr2:66409573:G:C	1.31613e-07	-1.54497e-10	-0.98837
66409718	chr2:66409718:C:T	0.000271704	6.64424	-2.74514e-10
66409818	chr2:66409818:T:G	0.000251809	6.56819	-2.74514e-10
66409953	chr2:66409953:T:C	1.09424e-07	-1.54497e-10	-1.17301
66410624	chr2:66410624:T:C	0.00553961	10.8995	-1.24033
66410836	chr2:66410836:A:C	6.84041e-08	-1.6428	-2.74514e-10
66410972	chr2:66410972:A:G	7.86789e-08	-1.50286	-2.74514e-10
66411019	chr2:66411019:A:G	1.50064e-07	-1.54497e-10	-0.857171
66411199	chr2:66411199:T:G	0.0104586	10.2947	-2.74514e-10
66411457	chr2:66411457:T:G	1.76913e-07	-0.692577	-2.74514e-10
66411510	chr2:66411510:C:T	3.5389e-07	0.889809	-0.889056
66411521	chr2:66411521:C:A	3.88848e-08	-1.42508	-0.782549
66411683	chr2:66411683:A:C	0.0148132	10.6428	-2.74514e-10
66411854	chr2:66411854:G:A	1.20136e-07	-1.54497e-10	-1.07961
66411969	chr2:66411969:CTT:C	1.11006e-07	-1.54497e-10	-1.15865
66412013	chr2:66412013:T:C	0.0238031	11.1171	-2.74514e-10
66412051	chr2:66412051:C:T	1.19335e-07	-1.54497e-10	-1.0863
66412058	chr2:66412058:C:T	1.29384e-07	-1.54497e-10	-1.00545
66412177	chr2:66412177:T:G	0.00616193	9.76567	-2.74514e-10
66412561	chr2:66412561:A:G	1.28287e-07	-1.54497e-10	-1.01396
66413206	chr2:66413206:C:A	6.56103e-08	-1.6845	-2.74514e-10
66413474	chr2:66413474:A:T	7.7829e-08	-0.366032	-1.14769
66413485	chr2:66413485:T:A	5.0613e-08	-0.704553	-1.23947
66413592	chr2:66413592:T:C	1.45188e-07	-1.54497e-10	-0.890204
66413702	chr2:66413702:G:A	1.02748e-07	-1.54497e-10	-1.23595
66413706	chr2:66413706:G:C	1.24401e-07	-1.54497e-10	-1.04472
66414004	chr2:66414004:G:A	7.73658e-08	-0.32567	-1.19402
66414145	chr2:66414145:G:A	8.62637e-08	-0.261441	-1.14938
66414160	chr2:66414160:T:C	1.02382e-07	-1.54497e-10	-1.23952
66414378	chr2:66414378:A:T	7.80242e-08	-0.370905	-1.14031
66414450	chr2:66414450:C:T	5.70268e-08	-0.585353	-1.23936
66414580	chr2:66414580:A:AT	0.0366431	11.5485	-2.74514e-10
66414627	chr2:66414627:T:A	5.29537e-08	-0.659317	-1.2395
66414675	chr2:66414675:C:T	8.88857e-08	-1.38088	-2.74514e-10
66414935	chr2:66414935:C:T	1.02284e-07	-1.54497e-10	-1.24047
66414937	chr2:66414937:G:A	1.18804e-07	-1.54497e-10	-1.09075
66415220	chr2:66415220:T:TA	2.0057e-07	-1.54497e-10	-0.567071
66415251	chr2:66415251:A:G	1.52106e-07	-1.54497e-10	-0.843654
66415370	chr2:66415370:T:C	0.000152798	6.66933	-0.600689
66415601	chr2:66415601:C:CA	0.000111883	6.4162	-0.659229
66415792	chr2:66415792:A:G	0.000161557	6.74889	-0.624506
66415818	chr2:66415818:A:G	0.000126565	6.47046	-0.590189
66416083	chr2:66416083:G:T	0.000136005	6.52248	-0.570272
66416217	chr2:66416217:A:T	1.28653e-05	4.71257	-1.11851
66416297	chr2:66416297:T:A	1.79101e-07	-1.54497e-10	-0.680283
66416480	chr2:66416480:A:G	1.02352e-07	-1.54497e-10	-1.23981
66416611	chr2:66416611:TTTA:T	3.09008e-08	-1.67125	-0.766204
66416641	chr2:66416641:A:G	0.000142894	6.6071	-0.60547
66416656	chr2:66416656:A:G	4.05804e-08	-1.68636	-0.478588
66416929	chr2:66416929:G:T	1.32664e-07	-1.54497e-10	-0.980415
66417281	chr2:66417281:TAATTAAAAAC:T	0.000178294	7.28226	-1.0593
66417575	chr2:66417575:T:C	1.02307e-07	-1.24025	-2.74514e-10
66418601	chr2:66418601:C:A	1.68299e-07	-1.54497e-10	-0.742489
66418773	chr2:66418773:A:G	1.85284e-08	-1.72489	-1.22404
66418832	chr2:66418832:G:A	1.17278e-05	4.72629	-1.2248
66419029	chr2:66419029:C:T	1.777e-07	-1.54497e-10	-0.688138
66419143	chr2:66419143:C:T	1.02298e-07	-1.54497e-10	-1.24035
66419791	chr2:66419791:C:T	2.41458e-07	-1.54497e-10	-0.381537
66420457	chr2:66420457:G:A	5.63321e-07	0.465616	-2.74514e-10
66420631	chr2:66420631:T:A	2.42657e-07	-0.376585	-2.74514e-10
66420772	chr2:66420772:G:A	1.25929e-07	-1.54497e-10	-1.03252
66420945	chr2:66420945:C:A	8.15981e-08	-0.30502	-1.16141
66421326	chr2:66421326:C:T	4.84783e-08	-0.946232	-1.04089
66421363	chr2:66421363:T:C	1.71609e-07	-1.54497e-10	-0.723016
66421377	chr2:66421377:T:C	1.28121e-07	-1.54497e-10	-1.01526
66421622	chr2:66421622:C:T	1.72423e-07	-1.54497e-10	-0.71828
66422061	chr2:66422061:C:T	1.26113e-07	-1.54497e-10	-1.03105
66422073	chr2:66422073:A:C	1.07093e-07	-1.54497e-10	-1.19453
66422925	chr2:66422925:A:T	1.97423e-08	-1.71257	-1.1729
66423131	chr2:66423131:A:G	1.27239e-07	-1.54497e-10	-1.02217
66423228	chr2:66423228:G:T	1.73276e-07	-1.54497e-10	-0.713346
66423338	chr2:66423338:A:G	1.54021e-07	-1.54497e-10	-0.831144
66423388	chr2:66423388:T:C	1.7753e-07	-1.54497e-10	-0.689091
66423536	chr2:66423536:C:T	1.04377e-07	-1.54497e-10	-1.22022
66423642	chr2:66423642:T:C	0.0265862	11.9843	-0.756619
66423758	chr2:66423758:CCAATTTTGTAATACAAAAT:C	1.71957e-07	-1.54497e-10	-0.720986
66423856	chr2:66423856:C:T	1.35074e-07	-1.54497e-10	-0.962407
66423928	chr2:66423928:T:C	1.73033e-07	-1.54497e-10	-0.714749
66424144	chr2:66424144:C:T	1.36703e-07	0.171721	-1.12214
66424612	chr2:66424612:C:T	1.87173e-08	-1.69975	-1.23903
66424731	chr2:66424731:C:T	8.21006e-08	-0.221337	-1.23895
66424732	chr2:66424732:C:A	8.55633e-08	-0.180038	-1.23894
66424900	chr2:66424900:G:A	1.33226e-07	0.173577	-1.14977
66425008	chr2:66425008:G:A	1.88883e-08	-1.69073	-1.23897
66425360	chr2:66425360:A:C	3.75841e-07	-1.54497e-10	0.0609323
66425500	chr2:66425500:C:T	1.8616e-08	-1.70379	-1.24043
66425517	chr2:66425517:C:T	1.03169e-07	-1.54497e-10	-1.23187
66425584	chr2:66425584:A:G	6.23894e-08	-0.78581	-0.949028
66425753	chr2:66425753:C:T	0.0607385	12.0539	-2.74514e-10
66425775	chr2:66425775:T:C	1.72222e-07	-1.54497e-10	-0.719448
66425823	chr2:66425823:C:A	1.45873e-05	4.95936	-1.23968
66426031	chr2:66426031:C:A	1.20523e-07	-1.54497e-10	-1.07639
66426749	chr2:66426749:G:A	1.21687e-07	-1.54497e-10	-1.06678
66426802	chr2:66426802:C:T	1.90608e-07	-1.54497e-10	-0.618016
66426834	chr2:66426834:A:C	1.44014e-07	-1.54497e-10	-0.898322
66426965	chr2:66426965:T:A	1.24221e-05	4.78817	-1.22917
66427440	chr2:66427440:A:C	1.90937e-07	-1.54497e-10	-0.616288
66428124	chr2:66428124:A:G	9.63051e-08	-0.10869	-1.19202
66428360	chr2:66428360:A:G	1.51778e-05	4.9806	-1.22124
66428427	chr2:66428427:T:A	1.83419e-07	-1.54497e-10	-0.656459
66429278	chr2:66429278:ATCT:A	1.05688e-07	-1.54497e-10	-1.20775
66429392	chr2:66429392:CAT:C	6.32425e-08	-1.72126	-2.74514e-10
66429979	chr2:66429979:C:T	1.16514e-07	-1.54497e-10	-1.11022
66430807	chr2:66430807:T:C	1.35163e-07	0.256499	-1.21825
66431136	chr2:66431136:C:T	6.30526e-08	-1.72426	-2.74514e-10
66432242	chr2:66432242:A:G	1.21668e-07	0.155227	-1.22216
66432647	chr2:66432647:A:G	1.78617e-05	5.1211	-1.19892
66433271	chr2:66433271:G:T	1.78782e-07	0.526617	-1.20868
66433426	chr2:66433426:G:A	1.06e-07	-1.54497e-10	-1.20479
66433869	chr2:66433869:A:AAT	1.13328e-07	-1.54497e-10	-1.13795
66433892	chr2:66433892:G:A	1.65838e-07	-1.54497e-10	-0.757224
66434577	chr2:66434577:G:A	1.75638e-07	-1.54497e-10	-0.699808
66434636	chr2:66434636:C:CCCT	0.044741	12.8579	-1.10976
66435179	chr2:66435179:G:A	1.43922e-07	-0.898959	-2.74514e-10
66436009	chr2:66436009:A:T	1.02311e-07	-1.54497e-10	-1.24021
66436060	chr2:66436060:A:G	7.26021e-08	-1.58324	-2.74514e-10
66436765	chr2:66436765:C:T	1.24253e-07	-1.54497e-10	-1.04591
66437619	chr2:66437619:C:T	1.23655e-07	-1.54497e-10	-1.05073
66438014	chr2:66438014:T:C	6.74341e-05	6.49116	-1.24049
66438273	chr2:66438273:C:T	1.42306e-07	-1.54497e-10	-0.910251
66438642	chr2:66438642:T:C	0.0555064	13.0382	-1.07437
66438798	chr2:66438798:T:A	0.028496	11.297	-2.74514e-10
66438841	chr2:66438841:AT:A	7.85606e-08	-1.51027	0.00590894
66438842	chr2:66438842:T:A	2.07985e-07	-1.54497e-10	-0.530769
66439078	chr2:66439078:TTC:T	3.46214e-07	-0.0211762	-2.74514e-10
66440501	chr2:66440501:C:A	1.98045e-07	-1.54497e-10	-0.579739
66440755	chr2:66440755:C:T	1.42182e-07	-1.54497e-10	-0.911128
66440766	chr2:66440766:T:G	2.9375e-07	-1.54497e-10	-0.185504
66440884	chr2:66440884:G:A	2.16976e-07	-1.54497e-10	-0.488446
66441135	chr2:66441135:G:A	2.38435e-07	-1.54497e-10	-0.394136
66441268	chr2:66441268:G:A	2.1428e-07	-1.54497e-10	-0.50095
66441670	chr2:66441670:G:A	7.94912e-08	-1.49259	-2.74514e-10
66441982	chr2:66441982:C:T	1.06e-07	-1.54497e-10	-1.20479
66442242	chr2:66442242:T:C	1.81624e-07	-1.54497e-10	-0.666296
66442279	chr2:66442279:A:C	3.54371e-07	-1.20812	1.21023
66443844	chr2:66443844:C:A	0.00015846	7.16737	-1.06234
66444702	chr2:66444702:C:T	1.30741e-07	-1.54497e-10	-0.995014
66444720	chr2:66444720:G:A	0.127643	12.7965	-2.74514e-10
66444726	chr2:66444726:C:A	3.15461e-07	1.12439	-1.23859
66445416	chr2:66445416:G:A	1.19447e-07	-1.54497e-10	-1.08536
66445605	chr2:66445605:T:C	1.02614e-07	-1.54497e-10	-1.23725
66445848	chr2:66445848:T:C	1.62497e-07	-1.54497e-10	-0.777576
66445949	chr2:66445949:G:C	1.58675e-07	-1.54497e-10	-0.801372
66446730	chr2:66446730:A:C	0.000173571	6.64183	-0.445719
66446979	chr2:66446979:CT:C	0.0118181	11.5696	-1.15267
66447313	chr2:66447313:G:A	1.44592e-07	-1.54497e-10	-0.894319
66447520	chr2:66447520:A:G	0.0616517	12.0688	-2.74514e-10
66447707	chr2:66447707:A:C	1.12009e-07	-1.54497e-10	-1.14965
66448839	chr2:66448839:A:G	1.29666e-07	-1.54497e-10	-1.00327
66448965	chr2:66448965:TATG:T	1.41326e-07	-1.54497e-10	-0.91716
66449098	chr2:66449098:C:T	1.02462e-07	-1.54497e-10	-1.23874
66449235	chr2:66449235:G:C	3.4008e-05	5.56488	-0.998758
66449383	chr2:66449383:A:G	1.40958e-07	-1.54497e-10	-0.919769
66449448	chr2:66449448:T:A	1.02995e-07	-1.54497e-10	-1.23355
66449676	chr2:66449676:G:A	1.04427e-07	-1.54497e-10	-1.21975
66450420	chr2:66450420:A:G	1.02752e-07	-1.54497e-10	-1.23592
66450564	chr2:66450564:A:G	1.29666e-07	-1.54497e-10	-1.00327
66450684	chr2:66450684:G:C	1.93185e-07	0.434634	-1.03922
66450749	chr2:66450749:G:T	2.8566e-05	5.37773	-0.985984
66451023	chr2:66451023:A:G	0.0486185	11.8313	-2.74514e-10
66451033	chr2:66451033:T:A	1.59374e-07	-1.54497e-10	-0.796982
66451212	chr2:66451212:T:G	1.28565e-07	-1.54497e-10	-1.0118
66452127	chr2:66452127:T:C	0.0434945	11.7199	-2.74514e-10
66453142	chr2:66453142:T:C	1.23554e-07	-1.54497e-10	-1.05156
66453252	chr2:66453252:C:T	1.02285e-07	-1.54497e-10	-1.24047
66453342	chr2:66453342:T:A	1.41568e-07	-1.54497e-10	-0.915456
66453467	chr2:66453467:G:A	1.70071e-07	-1.54497e-10	-0.732016
66453760	chr2:66453760:G:A	1.783e-07	0.406688	-1.09145
66453844	chr2:66453844:T:C	1.18293e-07	-1.54497e-10	-1.09507
66454021	chr2:66454021:A:G	1.50005e-07	-1.54497e-10	-0.857562
66454172	chr2:66454172:C:T	0.0689774	12.1811	-2.74514e-10
66454538	chr2:66454538:T:C	1.21405e-07	-1.0691	-2.74514e-10
66454734	chr2:66454734:C:T	1.02622e-07	-1.54497e-10	-1.23718
66454759	chr2:66454759:G:A	1.06577e-07	-1.19936	-2.74514e-10
66454760	chr2:66454760:C:A	1.0393e-07	-1.22452	-2.74514e-10
66454979	chr2:66454979:C:T	1.46684e-07	-1.54497e-10	-0.879955
66455124	chr2:66455124:C:G	6.32876e-08	-1.72054	-2.74514e-10
66455231	chr2:66455231:A:G	1.29944e-07	-1.54497e-10	-1.00113
66455737	chr2:66455737:C:A	1.65363e-07	-1.54497e-10	-0.760092
66456660	chr2:66456660:C:T	1.16282e-07	-1.54497e-10	-1.11221
66456882	chr2:66456882:C:T	1.11849e-07	-1.54497e-10	-1.15108
66457812	chr2:66457812:G:A	1.48526e-06	1.28161	0.153501
66457849	chr2:66457849:T:G	1.02656e-07	-1.54497e-10	-1.23685
66457850	chr2:66457850:C:T	1.02658e-07	-1.54497e-10	-1.23683
66457998	chr2:66457998:G:A	0.00928099	10.1752	-2.74514e-10
66458040	chr2:66458040:A:T	1.1099e-07	-1.54497e-10	-1.15879
66458508	chr2:66458508:T:C	4.61345e-06	-1.54497e-10	2.5685
66458952	chr2:66458952:G:A	1.02396e-07	-1.54497e-10	-1.23939
66459464	chr2:66459464:T:C	4.33875e-07	0.838086	-0.633563
66459968	chr2:66459968:A:G	1.02399e-07	-1.54497e-10	-1.23936
66460021	chr2:66460021:G:A	1.03144e-07	-1.54497e-10	-1.2321
66460205	chr2:66460205:T:C	1.43331e-07	-1.54497e-10	-0.903073
66460371	chr2:66460371:G:A	1.03649e-07	-1.54497e-10	-1.22722
66460834	chr2:66460834:G:C	1.05766e-07	-1.54497e-10	-1.207
66460850	chr2:66460850:A:G	1.02286e-07	-1.54497e-10	-1.24046
66460982	chr2:66460982:G:T	7.40987e-08	-1.16474	-0.3981
66461228	chr2:66461228:T:A	1.25878e-07	-1.54497e-10	-1.03292
66461681	chr2:66461681:G:A	1.52166e-07	-1.54497e-10	-0.843263
66461882	chr2:66461882:A:G	1.26174e-07	-1.54497e-10	-1.03057
66462128	chr2:66462128:C:T	1.38437e-07	-1.54497e-10	-0.93782
66462152	chr2:66462152:C:G	6.30838e-08	-1.72377	-2.74514e-10
66462521	chr2:66462521:C:T	1.33815e-07	-1.54497e-10	-0.971775
66462659	chr2:66462659:C:T	0.0488907	11.8369	-2.74514e-10
66463190	chr2:66463190:A:G	0.0356152	11.5201	-2.74514e-10
66463338	chr2:66463338:C:T	1.0245e-07	-1.54497e-10	-1.23886
66464820	chr2:66464820:T:C	6.67527e-08	-1.66724	-2.74514e-10
66465376	chr2:66465376:C:T	5.89321e-08	-1.69491	-0.0969319
66465592	chr2:66465592:A:T	1.02311e-07	-1.54497e-10	-1.24021
66465779	chr2:66465779:G:A	1.02286e-07	-1.54497e-10	-1.24046
66465833	chr2:66465833:C:T	1.09621e-07	-1.54497e-10	-1.1712
66466196	chr2:66466196:T:C	1.50634e-07	-0.561894	-0.291485
66466669	chr2:66466669:C:T	1.02388e-07	-1.54497e-10	-1.23946
66467351	chr2:66467351:G:A	1.55645e-07	-0.621104	-0.199553
66467469	chr2:66467469:C:T	3.38926e-07	-1.54497e-10	-0.0424524
66467527	chr2:66467527:G:A	1.04194e-07	-1.54497e-10	-1.22197
66467534	chr2:66467534:T:C	1.89019e-08	-1.69355	-1.23542
66467931	chr2:66467931:A:G	7.30508e-08	-1.57708	-2.74514e-10
66468023	chr2:66468023:T:A	2.41174e-07	-0.717999	0.335283
66468331	chr2:66468331:C:T	3.71327e-08	-1.70018	-0.553556
66468700	chr2:66468700:G:C	2.33092e-07	-0.70785	0.291052
66469160	chr2:66469160:A:G	1.90839e-07	-0.763562	0.14676
66469883	chr2:66469883:T:G	1.9883e-07	-1.54497e-10	-0.575783
66470035	chr2:66470035:T:C	1.93655e-07	-1.54497e-10	-0.602153
66470374	chr2:66470374:T:C	2.3252e-07	-0.419257	-2.74514e-10
66470601	chr2:66470601:T:C	5.53949e-07	0.570425	-0.121585
66470869	chr2:66470869:G:C	4.43022e-08	-1.11812	-0.95908
66471030	chr2:66471030:C:T	2.02248e-06	0.535937	1.20791
66471216	chr2:66471216:G:A	1.03946e-07	-1.54497e-10	-1.22436
66471403	chr2:66471403:G:T	1.38814e-07	-1.54497e-10	-0.935097
66471526	chr2:66471526:G:A	6.94604e-08	-1.62748	-2.74514e-10
66471664	chr2:66471664:G:A	1.87966e-06	0.491986	1.17863
66471849	chr2:66471849:G:T	1.03021e-07	-1.54497e-10	-1.2333
66472256	chr2:66472256:T:C	1.87715e-07	-1.54497e-10	-0.633308
66472822	chr2:66472822:G:C	4.04266e-07	0.13384	-2.74514e-10
66472971	chr2:66472971:C:A	1.06058e-07	-1.20425	-2.74514e-10
66473145	chr2:66473145:A:G	1.67866e-07	-0.616845	-0.128225
66473321	chr2:66473321:T:A	1.04281e-07	-1.54497e-10	-1.22114
66473600	chr2:66473600:C:T	1.04677e-07	-1.54497e-10	-1.21735
66473652	chr2:66473652:T:C	1.89763e-07	-1.54497e-10	-0.622459
66473778	chr2:66473778:A:G	5.3282e-07	0.447133	-0.0371824
66473820	chr2:66473820:T:A	5.85299e-08	-1.70312	-0.0955784
66473871	chr2:66473871:G:A	5.06891e-08	-0.95348	-0.989041
66473997	chr2:66473997:T:A	1.02356e-07	-1.54497e-10	-1.23977
66474051	chr2:66474051:G:T	1.82463e-07	-1.54497e-10	-0.661684
66474204	chr2:66474204:C:T	9.1089e-08	-1.3564	-2.74514e-10
66474376	chr2:66474376:GT:G	1.20366e-07	-1.54497e-10	-1.0777
66474487	chr2:66474487:A:G	1.02314e-07	-1.54497e-10	-1.24018
66474938	chr2:66474938:C:A	1.70667e-07	-0.600864	-0.127657
66474973	chr2:66474973:G:A	8.14632e-08	-1.46808	-2.74514e-10
66475025	chr2:66475025:A:G	1.04728e-07	-1.54497e-10	-1.21686
66475273	chr2:66475273:A:G	6.95075e-08	-1.6268	-2.74514e-10
66475513	chr2:66475513:A:G	1.57381e-06	0.277261	1.21576
66475536	chr2:66475536:T:C	1.2364e-07	-1.54497e-10	-1.05085
66475673	chr2:66475673:A:G	1.04606e-07	-1.54497e-10	-1.21803
66475925	chr2:66475925:T:C	6.25008e-07	0.615584	-0.0460523
66476119	chr2:66476119:A:G	1.83319e-06	0.306998	1.33858
66476462	chr2:66476462:G:A	1.05353e-07	-1.54497e-10	-1.21091
66476477	chr2:66476477:G:A	2.66482e-08	-1.46313	-1.12238
66476756	chr2:66476756:C:T	1.18753e-07	-1.54497e-10	-1.09119
66476782	chr2:66476782:G:A	6.85975e-07	0.605683	0.0569255
66476849	chr2:66476849:G:C	2.06316e-07	-1.54497e-10	-0.538824
66476869	chr2:66476869:C:A	1.03049e-07	-1.54497e-10	-1.23303
66477020	chr2:66477020:G:A	1.02408e-07	-1.54497e-10	-1.23927
66477110	chr2:66477110:G:A	4.24288e-08	-1.11014	-1.01026
66477140	chr2:66477140:G:A	2.53437e-07	-1.54497e-10	-0.333116
66477662	chr2:66477662:C:T	1.0915e-07	-1.54497e-10	-1.17551
66477685	chr2:66477685:G:T	2.83567e-07	-1.54497e-10	-0.220786
66477859	chr2:66477859:C:CA	4.40965e-08	-1.09125	-0.990606
66478305	chr2:66478305:G:C	4.62816e-08	-1.0819	-0.951587
66478831	chr2:66478831:C:A	9.28505e-07	1.10773	-0.14239
66479343	chr2:66479343:A:G	1.06559e-07	-1.54497e-10	-1.19954
66479832	chr2:66479832:T:A	1.64161e-07	-1.54497e-10	-0.767384
66479867	chr2:66479867:T:C	1.10597e-07	-1.16234	-2.74514e-10
66479924	chr2:66479924:GC:G	5.04184e-08	-1.08777	-0.860102
66480310	chr2:66480310:G:T	2.65242e-07	-1.54497e-10	-0.28759
66480430	chr2:66480430:G:A	1.08967e-07	-1.54497e-10	-1.17719
66480465	chr2:66480465:A:G	1.20836e-07	-1.54497e-10	-1.0738
66480629	chr2:66480629:TG:T	6.20231e-07	0.685487	-0.123628
66481209	chr2:66481209:A:G	2.82705e-07	-1.54497e-10	-0.22383
66481903	chr2:66481903:G:A	7.16502e-08	-1.59644	-2.74514e-10
66482005	chr2:66482005:CCACCACA:C	4.30853e-06	1.1126	1.38752
66482088	chr2:66482088:T:A	4.7464e-07	0.447193	-0.15287
66482336	chr2:66482336:G:T	1.93724e-08	-1.72402	-1.18036
66482345	chr2:66482345:A:G	4.81991e-08	-1.05108	-0.941816
66482398	chr2:66482398:C:A	5.05849e-08	-1.06796	-0.876624
66482950	chr2:66482950:C:T	6.33446e-08	-1.71964	-2.74514e-10
66482958	chr2:66482958:G:A	4.72566e-07	0.479853	-0.189908
66483218	chr2:66483218:TTTTTTTTTTTTGTC:T	2.36437e-06	1.90004	-2.74514e-10
66483262	chr2:66483262:G:A	1.04684e-07	-1.54497e-10	-1.21729
66483302	chr2:66483302:A:G	4.04654e-06	1.16074	1.27664
66483365	chr2:66483365:C:T	2.60441e-07	-1.54497e-10	-0.305857
66483446	chr2:66483446:A:G	1.16597e-07	-0.606666	-0.502842
66483605	chr2:66483605:G:A	7.71141e-08	-1.52295	-2.74514e-10
66484116	chr2:66484116:T:C	1.21835e-07	-0.664099	-0.401468
66484647	chr2:66484647:C:T	1.02283e-07	-1.54497e-10	-1.24049
66484811	chr2:66484811:T:C	1.24196e-07	-0.656135	-0.39024
66485242	chr2:66485242:A:G	1.49997e-06	0.820259	0.62471
66485735	chr2:66485735:A:G	7.01107e-08	-1.61816	-2.74514e-10
66485882	chr2:66485882:C:G	7.8865e-07	-1.54497e-10	0.80209
66485964	chr2:66485964:T:A	2.59845e-08	-1.71678	-0.89395
66486851	chr2:66486851:T:C	1.25954e-07	-0.649014	-0.383299
66486901	chr2:66486901:A:G	2.60766e-07	-1.54497e-10	-0.304608
66487029	chr2:66487029:G:C	2.12083e-07	-1.54497e-10	-0.511253
66487465	chr2:66487465:A:G	4.29328e-07	0.353517	-0.15953
66487625	chr2:66487625:C:CT	2.23895e-07	-1.54497e-10	-0.457057
66487957	chr2:66487957:G:A	3.57098e-08	-1.06055	-1.23226
66489460	chr2:66489460:C:T	5.14437e-07	0.245296	0.129545
66489723	chr2:66489723:A:G	6.31618e-08	-1.72253	-2.74514e-10
66489754	chr2:66489754:T:C	1.02303e-07	-1.54497e-10	-1.24029
66489843	chr2:66489843:T:C	1.8872e-07	-0.627966	-2.74514e-10
66490081	chr2:66490081:A:G	1.74622e-07	-0.705611	-2.74514e-10
66490285	chr2:66490285:T:C	1.12042e-07	-1.54497e-10	-1.14936
66490461	chr2:66490461:A:G	1.56801e-07	-1.54497e-10	-0.813252
66490782	chr2:66490782:T:G	0.00756793	9.9712	-2.74514e-10
66491291	chr2:66491291:G:A	1.43992e-07	-1.54497e-10	-0.898475
66491424	chr2:66491424:A:G	1.50841e-07	-1.54497e-10	-0.852005
66492164	chr2:66492164:A:G	1.09391e-07	-1.54497e-10	-1.1733
66492371	chr2:66492371:A:G	9.10914e-07	0.940849	0.00536652
66492958	chr2:66492958:A:G	1.03121e-07	-1.54497e-10	-1.23233
66493312	chr2:66493312:T:A	0.00783241	10.0055	-2.74514e-10
66493491	chr2:66493491:C:G	1.50689e-07	-1.54497e-10	-0.853018
66493702	chr2:66493702:C:A	8.47753e-07	0.763237	0.111119
66493947	chr2:66493947:T:C	1.17302e-07	-1.10348	-2.74514e-10
66495679	chr2:66495679:C:T	9.84706e-08	-0.777173	-0.501302
66496002	chr2:66496002:A:G	7.3982e-08	-1.56441	-2.74514e-10
66496468	chr2:66496468:A:G	1.49703e-07	-1.54497e-10	-0.859582
66496546	chr2:66496546:G:A	2.063e-07	-0.538903	-2.74514e-10
66496813	chr2:66496813:T:G	3.33203e-07	-1.54497e-10	-0.0594796
66496931	chr2:66496931:C:T	2.10225e-08	-1.71485	-1.10779
66497010	chr2:66497010:C:T	1.90212e-08	-1.72304	-1.19964
66497126	chr2:66497126:G:T	1.0928e-07	-1.54497e-10	-1.17432
66497197	chr2:66497197:T:C	1.27705e-07	-1.54497e-10	-1.01851
66497381	chr2:66497381:G:A	2.02527e-08	-1.71877	-1.14117
66497934	chr2:66497934:T:TA	2.70199e-07	-1.54497e-10	-0.269075
66497938	chr2:66497938:C:G	1.69351e-07	-1.54497e-10	-0.736256
66498445	chr2:66498445:T:C	3.7555e-08	-1.12108	-1.12135
66498506	chr2:66498506:T:C	2.69581e-08	-1.39316	-1.18079
66498519	chr2:66498519:G:C	1.26993e-07	-1.54497e-10	-1.0241
66498693	chr2:66498693:T:C	6.38005e-08	-1.71247	-2.74514e-10
66498697	chr2:66498697:C:T	6.96184e-08	-1.6252	-2.74514e-10
66498713	chr2:66498713:G:T	1.14213e-07	-1.54497e-10	-1.13017
66498735	chr2:66498735:G:A	1.71323e-07	-1.63291	0.908223
66498804	chr2:66498804:T:C	1.0398e-07	-1.54497e-10	-1.22404
66498808	chr2:66498808:T:C	1.24159e-07	-1.53881	0.492138
66498884	chr2:66498884:C:G	1.90008e-07	-1.54497e-10	-0.621165
66499321	chr2:66499321:C:T	2.25102e-08	-1.51677	-1.23749
66499378	chr2:66499378:CT:C	1.8929e-07	-1.54497e-10	-0.624955
66499397	chr2:66499397:C:T	1.90688e-06	1.68499	-2.74514e-10
66499436	chr2:66499436:C:T	1.92785e-08	-1.68591	-1.22334
66499508	chr2:66499508:G:C	1.2769e-07	-1.54497e-10	-1.01863
66499770	chr2:66499770:C:T	1.85417e-07	-0.28629	-0.359337
66500691	chr2:66500691:C:T	2.26595e-08	-1.71266	-1.03499
66500715	chr2:66500715:G:A	1.06699e-07	-1.19822	-2.74514e-10
66500801	chr2:66500801:A:G	1.0761e-07	-1.54497e-10	-1.18972
66500846	chr2:66500846:A:G	1.28048e-07	-1.54497e-10	-1.01583
66501427	chr2:66501427:G:A	1.23478e-07	-1.54497e-10	-1.05217
66501588	chr2:66501588:A:G	4.45414e-08	-1.6415	-0.430313
66501661	chr2:66501661:A:G	1.20482e-07	-1.54497e-10	-1.07673
66501976	chr2:66501976:A:G	1.20089e-07	-1.54497e-10	-1.08
66502195	chr2:66502195:T:C	1.24231e-07	-1.54497e-10	-1.04609
66502288	chr2:66502288:A:G	2.64969e-07	-1.03276	0.744146
66502375	chr2:66502375:C:T	1.37633e-07	-1.54497e-10	-0.943645
66502992	chr2:66502992:A:G	1.34006e-07	-1.54497e-10	-0.97035
66503269	chr2:66503269:C:T	1.15023e-07	-1.54497e-10	-1.1231
66503440	chr2:66503440:T:C	1.05962e-07	-1.54497e-10	-1.20515
66503651	chr2:66503651:A:G	2.78932e-07	-0.237264	-2.74514e-10
66504089	chr2:66504089:G:A	1.3958e-07	-1.54497e-10	-0.929595
66504110	chr2:66504110:T:C	3.45479e-08	-1.52296	-0.802927
66504315	chr2:66504315:C:A	1.28912e-07	-1.54497e-10	-1.0091
66505312	chr2:66505312:C:A	3.73797e-08	-1.3298	-0.917308
66505468	chr2:66505468:C:T	1.02825e-07	-1.54497e-10	-1.2352
66506416	chr2:66506416:C:T	1.21682e-07	-1.54497e-10	-1.06682
66506476	chr2:66506476:C:T	1.75181e-07	-1.54497e-10	-0.702412
66506702	chr2:66506702:A:T	1.16862e-07	-1.54497e-10	-1.10724
66506936	chr2:66506936:G:T	1.05297e-07	-1.54497e-10	-1.21145
66507055	chr2:66507055:C:T	1.07932e-07	-1.54497e-10	-1.18674
66507313	chr2:66507313:T:TA	7.92745e-08	-1.49532	-2.74514e-10
66507328	chr2:66507328:G:A	1.18464e-07	-1.54497e-10	-1.09362
66508336	chr2:66508336:G:A	1.2227e-07	-1.54497e-10	-1.062
66508367	chr2:66508367:C:G	2.35388e-08	-1.49961	-1.20998
66508526	chr2:66508526:G:C	1.03359e-07	-1.54497e-10	-1.23002
66509014	chr2:66509014:C:T	1.04465e-07	-1.54497e-10	-1.21938
66509347	chr2:66509347:A:G	6.76567e-08	-1.65379	-2.74514e-10
66509584	chr2:66509584:T:C	2.00321e-07	-0.568312	-2.74514e-10
66510241	chr2:66510241:T:G	1.03906e-07	-1.54497e-10	-1.22474
66510335	chr2:66510335:G:A	7.89129e-08	-1.49989	-2.74514e-10
66510624	chr2:66510624:T:G	1.04349e-07	-1.54497e-10	-1.22049
66511036	chr2:66511036:G:A	1.46497e-07	-1.54497e-10	-0.881229
66511193	chr2:66511193:A:AT	7.21849e-08	-1.589	-2.74514e-10
66511235	chr2:66511235:A:T	3.6068e-08	-1.5564	-0.726421
66511500	chr2:66511500:A:G	1.43548e-07	-1.54497e-10	-0.901561
66511829	chr2:66511829:TTACACTTAACCTGTCTC:T	4.44861e-07	1.46631	-1.23678
66511924	chr2:66511924:T:G	1.82031e-07	0.0784029	-0.74246
66511992	chr2:66511992:C:CTT	1.29837e-07	-1.54497e-10	-1.00195
66512030	chr2:66512030:A:G	1.08116e-07	-1.54497e-10	-1.18503
66513408	chr2:66513408:C:T	1.27826e-07	-0.198083	-0.819484
66513819	chr2:66513819:A:C	1.16248e-07	-1.54497e-10	-1.11251
66513879	chr2:66513879:A:G	1.33108e-07	-1.54497e-10	-0.977071
66513980	chr2:66513980:C:G	2.76102e-07	0.320235	-0.567699
66514074	chr2:66514074:T:G	1.33561e-07	-1.54497e-10	-0.973674
66514323	chr2:66514323:T:G	1.21808e-07	-1.54497e-10	-1.06579
66514666	chr2:66514666:T:G	1.41268e-07	-1.54497e-10	-0.917573
66514798	chr2:66514798:A:C	6.77318e-08	-1.65268	-2.74514e-10
66515106	chr2:66515106:T:C	5.85568e-08	-1.31468	-0.483558
66515208	chr2:66515208:C:T	3.77856e-08	-1.33667	-0.89963
66515255	chr2:66515255:T:C	1.18637e-07	-1.54497e-10	-1.09217
66515391	chr2:66515391:C:G	1.05035e-07	-1.54497e-10	-1.21394
66515817	chr2:66515817:A:C	1.49161e-07	-1.54497e-10	-0.863206
66516168	chr2:66516168:A:G	1.21305e-07	-1.54497e-10	-1.06993
66516191	chr2:66516191:C:T	1.0619e-07	-1.54497e-10	-1.203
66516334	chr2:66516334:G:A	1.12962e-07	-1.54497e-10	-1.14118
66517401	chr2:66517401:A:G	1.60628e-07	-1.54497e-10	-0.789141
66517471	chr2:66517471:C:T	5.07748e-08	-0.831462	-1.10937
66517607	chr2:66517607:A:G	1.60579e-07	-1.54497e-10	-0.789445
66517682	chr2:66517682:G:A	7.16713e-08	-1.59614	-2.74514e-10
66517765	chr2:66517765:T:G	2.29713e-07	-0.431401	-2.74514e-10
66518053	chr2:66518053:C:T	1.14756e-07	-1.54497e-10	-1.12542
66518318	chr2:66518318:C:G	6.45502e-08	-1.19361	-0.507178
66518369	chr2:66518369:G:C	1.04528e-07	-1.54497e-10	-1.21878
66518531	chr2:66518531:A:G	4.00702e-08	-1.15019	-1.02741
66518562	chr2:66518562:A:C	4.32993e-08	-1.16396	-0.936132
66518732	chr2:66518732:G:A	8.31008e-08	-0.527118	-0.92106
66518941	chr2:66518941:G:A	4.51243e-08	-1.26895	-0.789863
66518964	chr2:66518964:G:A	1.31657e-07	-1.54497e-10	-0.98803
66519204	chr2:66519204:C:T	4.39784e-08	-0.895082	-1.18945
66519880	chr2:66519880:G:A	1.38582e-07	-1.54497e-10	-0.93677
66520012	chr2:66520012:G:A	1.14529e-07	-1.54497e-10	-1.1274
66520200	chr2:66520200:C:T	3.90928e-08	-1.00899	-1.1933
66520321	chr2:66520321:A:T	1.37377e-07	-1.54497e-10	-0.945505
66520681	chr2:66520681:A:G	4.59765e-08	-0.816425	-1.22368
66520931	chr2:66520931:C:T	1.5572e-07	0.00374754	-0.823924
66521070	chr2:66521070:T:C	1.1891e-07	-1.54497e-10	-1.08987
66521968	chr2:66521968:C:A	6.73321e-08	-1.6586	-2.74514e-10
66521976	chr2:66521976:G:A	2.13722e-07	-0.449347	-0.0542082
66522122	chr2:66522122:A:G	1.34165e-07	-1.54497e-10	-0.969162
66522140	chr2:66522140:A:G	6.48723e-08	-1.69581	-2.74514e-10
66522478	chr2:66522478:A:G	1.95101e-07	-0.593065	-0.00164943
66522561	chr2:66522561:T:A	1.49928e-07	-1.54497e-10	-0.858081
66522696	chr2:66522696:G:A	5.41947e-08	-1.15411	-0.721543
66522906	chr2:66522906:T:G	1.17932e-07	-1.54497e-10	-1.09813
66523020	chr2:66523020:T:C	1.02218e-07	-1.05609	-0.185038
66523133	chr2:66523133:C:T	5.40638e-08	-1.16417	-0.713896
66523171	chr2:66523171:C:T	5.89263e-08	-0.573146	-1.2188
66523472	chr2:66523472:A:G	2.70492e-08	-1.72344	-0.847132
66523491	chr2:66523491:T:C	1.02283e-07	-1.54497e-10	-1.24049
66524714	chr2:66524714:G:A	1.11338e-07	-1.54497e-10	-1.15566
66524765	chr2:66524765:G:C	1.14856e-07	-1.54497e-10	-1.12455
66524978	chr2:66524978:C:T	1.37413e-07	-1.54497e-10	-0.945244
66525118	chr2:66525118:C:T	2.17565e-07	-1.54497e-10	-0.485733
66525665	chr2:66525665:G:C	1.21439e-07	-1.06882	-2.74514e-10
66526745	chr2:66526745:G:A	1.14042e-07	-1.13166	-2.74514e-10
66526823	chr2:66526823:C:T	1.03043e-07	-1.54497e-10	-1.23308
66527189	chr2:66527189:G:A	6.78006e-07	-1.54497e-10	0.650923
66527499	chr2:66527499:G:A	1.0466e-07	-1.54497e-10	-1.21752
66527514	chr2:66527514:G:A	1.52958e-07	-1.54497e-10	-0.838066
66527821	chr2:66527821:A:G	2.36584e-08	-1.46437	-1.24014
66527859	chr2:66527859:A:G	1.41469e-07	-1.54497e-10	-0.91615
66527934	chr2:66527934:A:G	1.2824e-07	-1.54497e-10	-1.01433
66528242	chr2:66528242:T:C	5.34914e-08	-1.26288	-0.625836
66528470	chr2:66528470:C:T	2.34083e-08	-1.72324	-0.991906
66528813	chr2:66528813:A:G	1.02421e-07	-1.54497e-10	-1.23914
66529138	chr2:66529138:G:A	3.13006e-07	-0.588042	0.46603
66529281	chr2:66529281:A:G	5.0585e-07	-0.480184	0.838192
66529418	chr2:66529418:C:T	5.55787e-08	-1.18446	-0.665978
66529504	chr2:66529504:T:A	5.43387e-08	-1.14908	-0.723921
66530318	chr2:66530318:C:T	5.34607e-08	-1.22449	-0.664794
66530846	chr2:66530846:T:C	1.48632e-07	-1.54497e-10	-0.866763
66530993	chr2:66530993:A:G	1.09558e-07	-1.54497e-10	-1.17178
66531290	chr2:66531290:A:G	2.53625e-08	-1.42069	-1.21427
66531780	chr2:66531780:C:G	1.84692e-07	-0.600699	-0.0488439
66532711	chr2:66532711:G:A	7.51609e-08	-1.11185	-0.436753
66532755	chr2:66532755:T:A	1.02755e-07	-1.54497e-10	-1.23588
66532947	chr2:66532947:T:A	4.48736e-08	-1.17776	-0.886623
66533324	chr2:66533324:AT:A	7.0025e-08	-0.488	-1.13138
66534168	chr2:66534168:C:CAT	8.06923e-08	-1.09354	-0.384052
66534306	chr2:66534306:C:T	1.16891e-07	-1.54497e-10	-1.10699
66534523	chr2:66534523:G:C	2.0019e-07	-0.29587	-0.273095
66534559	chr2:66534559:GT:G	1.1376e-07	-0.490899	-0.643245
66535016	chr2:66535016:A:T	8.46004e-08	-1.13516	-0.295134
66535244	chr2:66535244:G:C	3.70674e-08	-1.13136	-1.12414
66535348	chr2:66535348:C:T	5.16243e-08	-0.684034	-1.24021
66535478	chr2:66535478:C:T	9.69676e-08	-1.29386	-2.74514e-10
66535663	chr2:66535663:T:C	1.48825e-07	-1.54497e-10	-0.86546
66535938	chr2:66535938:A:T	1.99659e-07	-1.54497e-10	-0.571623
66536300	chr2:66536300:A:G	1.35179e-07	-1.54497e-10	-0.961632
66537176	chr2:66537176:A:G	7.30547e-08	-0.604581	-0.972443
66537512	chr2:66537512:G:A	1.11831e-07	-1.54497e-10	-1.15124
66537536	chr2:66537536:C:T	1.2325e-07	-1.54497e-10	-1.05401
66537546	chr2:66537546:GTCTCTA:G	1.3197e-07	-1.54497e-10	-0.985655
66537568	chr2:66537568:A:G	5.95031e-08	-1.1685	-0.613703
66537809	chr2:66537809:G:C	3.04602e-07	-0.149225	-2.74514e-10
66537865	chr2:66537865:A:G	2.17499e-07	-0.225443	-0.260596
66538446	chr2:66538446:A:G	1.9532e-08	-1.6957	-1.20048
66538887	chr2:66538887:T:G	1.47672e-07	-0.873243	-2.74514e-10
66538974	chr2:66538974:G:A	1.3895e-07	-1.54497e-10	-0.934121
66539044	chr2:66539044:C:T	1.55853e-07	-1.54497e-10	-0.819319
66539122	chr2:66539122:T:C	1.78628e-07	-1.54497e-10	-0.682929
66539174	chr2:66539174:A:T	1.05356e-07	-1.54497e-10	-1.21089
66539832	chr2:66539832:C:T	5.92233e-08	-0.730263	-1.05666
66540415	chr2:66540415:T:A	1.61445e-07	0.456273	-1.24034
66541098	chr2:66541098:C:T	2.89184e-07	-1.06809	0.866923
66541099	chr2:66541099:G:A	5.44527e-08	-0.635697	-1.2352
66541130	chr2:66541130:C:T	1.73854e-07	0.132613	-0.842632
66541451	chr2:66541451:A:G	1.70045e-07	0.104966	-0.837136
66542022	chr2:66542022:C:T	6.0462e-08	-1.11001	-0.656206
66542474	chr2:66542474:AT:A	4.10867e-08	-0.929853	-1.2227
66542903	chr2:66542903:G:A	8.72077e-08	-1.051	-0.348937
66543141	chr2:66543141:A:G	7.48234e-07	-1.54497e-10	0.749483
66543421	chr2:66543421:T:A	2.99099e-07	-0.691255	0.523797
66543915	chr2:66543915:G:A	1.47232e-07	0.0149999	-0.89122
66543957	chr2:66543957:T:A	7.42528e-08	-1.56076	-2.74514e-10
66543961	chr2:66543961:G:T	1.46383e-07	-1.54497e-10	-0.882003
66544454	chr2:66544454:C:CT	1.06059e-07	-1.54497e-10	-1.20424
66544731	chr2:66544731:T:C	1.98798e-07	-0.00198022	-0.573963
66544741	chr2:66544741:T:C	3.25124e-07	-1.54497e-10	-0.0840261
66544868	chr2:66544868:T:C	2.08219e-07	0.0230791	-0.55272
66545633	chr2:66545633:A:T	1.41691e-07	-1.54497e-10	-0.914587
66545749	chr2:66545749:C:A	3.15282e-07	-1.54497e-10	-0.114766
66545830	chr2:66545830:C:T	1.97721e-07	0.00200081	-0.583378
66546178	chr2:66546178:C:T	1.42635e-07	-1.54497e-10	-0.907947
66546613	chr2:66546613:A:G	2.66478e-07	-1.54497e-10	-0.282943
66546915	chr2:66546915:G:C	1.09203e-07	-1.54497e-10	-1.17503
66548598	chr2:66548598:G:A	1.02594e-07	-1.54497e-10	-1.23745
66549374	chr2:66549374:T:C	6.08506e-08	-0.523086	-1.23673
66549392	chr2:66549392:G:A	4.13992e-07	-0.508862	0.666475
66549597	chr2:66549597:A:G	2.16872e-08	-1.69666	-1.09485
66550389	chr2:66550389:A:G	1.73762e-06	-0.0315003	1.62354
66550609	chr2:66550609:G:A	1.32545e-07	-1.54497e-10	-0.98131
66550901	chr2:66550901:A:G	1.23474e-07	-1.54497e-10	-1.0522
66550931	chr2:66550931:C:T	7.3492e-08	-0.978558	-0.592498
66551752	chr2:66551752:C:T	1.30093e-07	-1.54497e-10	-0.999982
66551984	chr2:66551984:A:G	1.27136e-07	-1.54497e-10	-1.02297
66552149	chr2:66552149:T:C	5.25851e-07	1.3771	-0.980316
66552734	chr2:66552734:G:A	2.11133e-07	-0.113539	-0.402207
66553242	chr2:66553242:A:G	3.98445e-08	-0.94361	-1.23964
66553844	chr2:66553844:C:T	1.04103e-07	-1.54497e-10	-1.22285
66553902	chr2:66553902:C:T	1.32018e-07	-1.54497e-10	-0.985293
66554116	chr2:66554116:C:G	1.44896e-07	-1.54497e-10	-0.892216
66554206	chr2:66554206:T:C	1.03534e-07	-1.54497e-10	-1.22833
66554321	chr2:66554321:T:G	8.56482e-08	-0.609677	-0.808308
66554624	chr2:66554624:G:A	1.51931e-07	-1.54497e-10	-0.844806
66555013	chr2:66555013:G:A	8.13107e-08	-1.46995	-2.74514e-10
66555067	chr2:66555067:C:G	1.28925e-07	-1.54497e-10	-1.009
66555539	chr2:66555539:T:G	2.88262e-07	-0.685826	0.481462
66555996	chr2:66555996:G:A	1.71233e-07	-1.54497e-10	-0.725207
66556173	chr2:66556173:T:TA	3.05145e-07	-1.54497e-10	-0.147445
66556548	chr2:66556548:A:G	1.88812e-07	-0.689808	0.0623293
66556808	chr2:66556808:A:G	3.28942e-08	-1.21186	-1.16307
66557087	chr2:66557087:A:G	8.28637e-07	-0.995009	1.84656
66557811	chr2:66557811:G:A	2.99365e-07	0.368264	-0.534834
66558017	chr2:66558017:C:T	1.22667e-07	-1.54497e-10	-1.05876
66558048	chr2:66558048:G:A	5.49678e-06	2.74368	-2.74514e-10
66558325	chr2:66558325:A:G	1.21587e-07	-1.0676	-2.74514e-10
66558962	chr2:66558962:C:T	1.22808e-07	-1.54497e-10	-1.05761
66559012	chr2:66559012:G:A	6.61187e-08	-0.822048	-0.854733
66559554	chr2:66559554:A:T	1.21538e-07	-1.54497e-10	-1.068
66559594	chr2:66559594:T:C	1.31833e-07	-0.986693	-2.74514e-10
66559637	chr2:66559637:G:A	1.02333e-07	-1.54497e-10	-1.24
66559796	chr2:66559796:G:A	2.79749e-07	-0.667126	0.432786
66559853	chr2:66559853:A:G	5.7043e-07	-1.54497e-10	0.478158
66559938	chr2:66559938:A:T	6.41727e-08	-1.70665	-2.74514e-10
66560040	chr2:66560040:C:T	1.11592e-07	-1.54497e-10	-1.15338
66561129	chr2:66561129:A:G	4.28674e-08	-1.67582	-0.434298
66561182	chr2:66561182:C:T	3.53191e-07	0.34847	-0.349693
66561459	chr2:66561459:A:G	4.74847e-08	-1.01673	-0.991092
66561467	chr2:66561467:TATC:T	1.16195e-07	-1.11296	-2.74514e-10
66561640	chr2:66561640:G:A	1.18273e-06	-0.705641	1.91299
66561691	chr2:66561691:T:C	5.50667e-08	-0.961173	-0.898514
66562647	chr2:66562647:A:G	1.92196e-07	-0.60138	-0.0083363
66562767	chr2:66562767:T:G	2.46695e-07	-1.54497e-10	-0.360082
66562915	chr2:66562915:T:C	1.42019e-07	-1.54497e-10	-0.912271
66562921	chr2:66562921:A:T	1.06152e-07	-1.54497e-10	-1.20336
66563182	chr2:66563182:A:G	3.50845e-07	-0.72325	0.71536
66563574	chr2:66563574:T:C	1.11732e-07	-1.54497e-10	-1.15213
66563685	chr2:66563685:A:C	1.04052e-07	-1.54497e-10	-1.22334
66564305	chr2:66564305:T:C	1.16312e-07	-1.54497e-10	-1.11196
66564348	chr2:66564348:G:C	7.59436e-08	-0.298276	-1.23997
66564750	chr2:66564750:T:C	2.06326e-08	-1.61984	-1.22152
66564776	chr2:66564776:G:A	4.9664e-07	-1.54497e-10	0.339632
66564918	chr2:66564918:C:T	1.39811e-07	-1.54497e-10	-0.927938
66564977	chr2:66564977:A:G	1.96137e-08	-1.71334	-1.17867
66565159	chr2:66565159:C:T	6.14566e-08	-0.692518	-1.05738
66565528	chr2:66565528:G:A	8.5932e-08	-0.293061	-1.12162
66565551	chr2:66565551:G:A	2.62368e-07	-1.50144	1.20296
66566016	chr2:66566016:G:A	1.49611e-07	-0.110111	-0.750086
66566121	chr2:66566121:A:T	5.11897e-07	-1.54497e-10	0.369891
66566680	chr2:66566680:C:A	1.11241e-07	-0.621854	-0.534684
66566963	chr2:66566963:C:T	2.18667e-08	-1.66984	-1.11342
66567048	chr2:66567048:A:G	1.10507e-07	-1.54497e-10	-1.16315
66567287	chr2:66567287:A:T	1.07797e-07	-1.18799	-2.74514e-10
66567702	chr2:66567702:G:A	5.80943e-07	1.61103	-1.11462
66567719	chr2:66567719:A:G	1.38487e-07	-1.54497e-10	-0.937453
66568725	chr2:66568725:C:T	1.04809e-07	-1.54497e-10	-1.2161
66568774	chr2:66568774:T:C	6.46369e-08	-1.69945	-2.74514e-10
66569135	chr2:66569135:G:A	1.21855e-07	-1.54497e-10	-1.0654
66569392	chr2:66569392:G:A	1.14532e-07	-0.368914	-0.758462
66569476	chr2:66569476:G:A	3.18163e-08	-1.49802	-0.910237
66569568	chr2:66569568:T:C	1.1685e-07	-1.54497e-10	-1.10734
66569873	chr2:66569873:A:T	1.31772e-07	-1.54497e-10	-0.98716
66570184	chr2:66570184:T:C	1.63605e-07	-0.770779	-2.74514e-10
66570319	chr2:66570319:T:G	1.68894e-07	-0.0511067	-0.687857
66570907	chr2:66570907:C:T	5.98908e-07	-1.54497e-10	0.526875
66571150	chr2:66571150:G:T	1.48586e-07	-0.307379	-0.559692
66571522	chr2:66571522:C:T	1.03773e-07	-1.54497e-10	-1.22603
66572262	chr2:66572262:A:G	7.96093e-08	-1.4911	-2.74514e-10
66572276	chr2:66572276:ACC:A	1.7238e-07	-1.54497e-10	-0.718534
66572854	chr2:66572854:C:T	1.01536e-05	3.35735	-2.74514e-10
66573709	chr2:66573709:A:G	1.02624e-07	-1.54497e-10	-1.23716
66576058	chr2:66576058:C:A	1.02299e-07	-1.54497e-10	-1.24034
66576227	chr2:66576227:C:T	5.27953e-07	1.18124	-0.780461
66576336	chr2:66576336:GCGGGGGTGGGGGGGCTGCA:G	3.8651e-06	-0.575838	2.96735
66576434	chr2:66576434:G:A	1.07659e-07	-1.54497e-10	-1.18927
66576572	chr2:66576572:C:A	1.82657e-08	-1.72272	-1.24049
66576687	chr2:66576687:C:G	1.81017e-07	-1.54497e-10	-0.669644
66576761	chr2:66576761:T:C	5.65502e-05	6.19885	-1.1242
66576983	chr2:66576983:C:A	1.0901e-07	-1.54497e-10	-1.17679
66577014	chr2:66577014:G:A	1.24913e-07	-1.54497e-10	-1.04062
66577054	chr2:66577054:AAGT:A	1.86593e-07	-1.54497e-10	-0.639301
66577205	chr2:66577205:T:C	1.0577e-07	-1.54497e-10	-1.20697
66578598	chr2:66578598:T:C	1.09048e-07	-1.54497e-10	-1.17645
66578892	chr2:66578892:A:G	1.34662e-07	-1.54497e-10	-0.965464
66579087	chr2:66579087:G:C	1.9836e-08	-1.72037	-1.16037
66579146	chr2:66579146:C:T	1.89313e-08	-1.7015	-1.22592
66579189	chr2:66579189:A:G	1.0248e-07	-1.54497e-10	-1.23857
66579471	chr2:66579471:C:T	1.64665e-07	-0.469398	-0.294923
66579482	chr2:66579482:G:A	1.71765e-07	-1.54497e-10	-0.722108
66579711	chr2:66579711:A:G	7.34783e-08	-1.57124	-2.74514e-10
66580167	chr2:66580167:C:T	9.13828e-08	-1.35318	-2.74514e-10
66580407	chr2:66580407:TA:T	2.10147e-07	-1.54497e-10	-0.520423
66580608	chr2:66580608:TTAAAA:T	1.41271e-06	-1.56248	2.94752
66581254	chr2:66581254:A:T	1.03226e-07	-1.54497e-10	-1.23131
66581676	chr2:66581676:T:C	3.38847e-07	-1.54497e-10	-0.0426836
66581935	chr2:66581935:A:T	1.08989e-07	-1.54497e-10	-1.17699
66581968	chr2:66581968:C:G	7.9799e-08	-1.48872	-2.74514e-10
66582998	chr2:66582998:G:A	7.86142e-08	-0.33188	-1.1718
66583002	chr2:66583002:G:A	1.02549e-07	-1.54497e-10	-1.23789
66583494	chr2:66583494:G:T	1.15408e-07	-1.11976	-2.74514e-10
66583730	chr2:66583730:G:A	4.52627e-08	-1.69644	-0.35931
66583890	chr2:66583890:G:A	1.50803e-07	-1.54497e-10	-0.852259
66583976	chr2:66583976:T:C	1.06397e-07	-1.53888	0.337823
66584825	chr2:66584825:T:C	1.36402e-07	-1.54497e-10	-0.952629
66585206	chr2:66585206:A:G	2.16231e-08	-1.67098	-1.12349
66585409	chr2:66585409:T:C	7.52267e-08	-1.5883	0.0405756
66585760	chr2:66585760:G:A	2.05551e-08	-1.72154	-1.12358
66586027	chr2:66586027:T:C	3.20731e-07	-1.54497e-10	-0.0976286
66586058	chr2:66586058:T:C	3.89693e-08	-1.70087	-0.50459
66586182	chr2:66586182:C:T	2.17428e-08	-1.67176	-1.11719
66586868	chr2:66586868:A:G	1.40082e-07	-1.54497e-10	-0.926006
66586986	chr2:66586986:T:C	5.58628e-08	-0.604933	-1.2404
66586989	chr2:66586989:T:C	1.36062e-07	-1.54497e-10	-0.955124
66586992	chr2:66586992:G:A	5.75805e-08	-0.576053	-1.239
66587105	chr2:66587105:C:T	2.42027e-08	-1.66529	-1.01648
66587210	chr2:66587210:G:A	1.02791e-07	-1.54497e-10	-1.23553
66587330	chr2:66587330:A:G	2.16984e-08	-1.66272	-1.12827
66587491	chr2:66587491:A:G	1.28512e-07	-1.54497e-10	-1.01221
66588008	chr2:66588008:T:G	5.38119e-08	-1.25146	-0.631282
66588143	chr2:66588143:C:A	1.94073e-08	-1.72476	-1.17783
66588155	chr2:66588155:C:T	1.08011e-07	-1.54497e-10	-1.186
66588587	chr2:66588587:T:C	1.85544e-08	-1.72351	-1.22402
66588756	chr2:66588756:T:C	1.54645e-07	-1.54497e-10	-0.827103
66589273	chr2:66589273:T:C	1.06759e-07	-1.54497e-10	-1.19766
66589851	chr2:66589851:G:T	2.5767e-08	-1.72436	-0.894777
66590270	chr2:66590270:C:T	1.92266e-08	-1.68069	-1.23125
66590296	chr2:66590296:G:A	3.31632e-08	-1.13334	-1.23345
66590364	chr2:66590364:C:G	3.75483e-08	-1.31269	-0.929918
66590396	chr2:66590396:A:T	1.37592e-07	-1.54497e-10	-0.943941
66590431	chr2:66590431:T:A	4.13176e-08	-1.05634	-1.0906
66590508	chr2:66590508:A:G	1.75993e-07	-1.54497e-10	-0.69779
66591073	chr2:66591073:G:C	5.15457e-08	-0.70833	-1.21743
66591154	chr2:66591154:G:A	9.70493e-08	-0.366573	-0.92644
66591184	chr2:66591184:C:T	9.14326e-08	-1.35263	-2.74514e-10
66591628	chr2:66591628:A:G	1.12931e-07	-1.54497e-10	-1.14146
66591788	chr2:66591788:A:T	1.12505e-07	-1.54497e-10	-1.14524
66591825	chr2:66591825:G:C	1.36715e-07	-1.54497e-10	-0.950337
66591898	chr2:66591898:A:G	3.74305e-08	-1.1303	-1.11544
66592129	chr2:66592129:A:G	5.50234e-08	-1.20908	-0.651398
66592994	chr2:66592994:C:G	5.79002e-08	-0.594397	-1.21511
66593888	chr2:66593888:G:A	1.36872e-07	0.247705	-1.19689
66593998	chr2:66593998:T:G	4.60115e-08	-1.21676	-0.822585
66594053	chr2:66594053:A:G	1.08002e-07	-1.54497e-10	-1.18609
66594115	chr2:66594115:C:T	3.58166e-08	-1.64411	-0.645712
66594131	chr2:66594131:T:C	1.14739e-07	0.0720757	-1.19765
66594549	chr2:66594549:G:T	1.15899e-07	-1.54497e-10	-1.11551
66594796	chr2:66594796:A:G	1.07383e-07	-1.54497e-10	-1.19183
66595132	chr2:66595132:G:A	2.88158e-08	-1.72128	-0.786027
66595295	chr2:66595295:G:A	4.06217e-08	-0.970587	-1.19334
66595329	chr2:66595329:G:A	1.25242e-07	-1.54497e-10	-1.03799
66596072	chr2:66596072:A:G	2.49992e-08	-1.6582	-0.99119
66596138	chr2:66596138:A:C	7.16973e-08	-0.365899	-1.22988
66596180	chr2:66596180:T:C	5.19016e-08	-1.45734	-0.46154
66596248	chr2:66596248:G:T	6.58346e-08	-1.68109	-2.74514e-10
66596481	chr2:66596481:G:A	6.53157e-08	-1.689	-2.74514e-10
66596496	chr2:66596496:A:G	3.7436e-08	-1.0052	-1.2404
66597144	chr2:66597144:T:C	1.06744e-07	-1.54497e-10	-1.1978
66597845	chr2:66597845:T:C	1.02753e-07	-1.54497e-10	-1.23591
66597859	chr2:66597859:A:G	1.26809e-07	-1.54497e-10	-1.02555
66598280	chr2:66598280:A:G	5.53263e-08	-0.661455	-1.19353
66598337	chr2:66598337:T:C	1.32476e-07	-1.54497e-10	-0.981834
66598737	chr2:66598737:T:C	2.54471e-08	-1.63747	-0.99416
66598751	chr2:66598751:C:A	1.39753e-07	-1.54497e-10	-0.92836
66598951	chr2:66598951:T:C	1.40992e-07	-1.54497e-10	-0.919528
66599431	chr2:66599431:C:T	1.43478e-07	-1.54497e-10	-0.902049
66599434	chr2:66599434:G:T	1.02666e-07	-1.54497e-10	-1.23675
66599507	chr2:66599507:C:T	4.01003e-08	-1.31955	-0.857295
66599551	chr2:66599551:C:T	1.32596e-07	-1.54497e-10	-0.980928
66599719	chr2:66599719:C:T	3.68573e-08	-1.21939	-1.04179
66599920	chr2:66599920:G:A	1.92605e-08	-1.70274	-1.20744
66601853	chr2:66601853:C:T	2.1553e-08	-1.71136	-1.08636
66601995	chr2:66601995:G:A	2.15169e-08	-1.60554	-1.19386
66602055	chr2:66602055:A:T	8.50423e-08	-1.42508	-2.74514e-10
66602493	chr2:66602493:T:C	4.36369e-08	-0.868955	-1.22338
66602537	chr2:66602537:A:G	1.37806e-07	-1.54497e-10	-0.942384
66602878	chr2:66602878:T:C	3.10501e-08	-1.69927	-0.733365
66603290	chr2:66603290:A:G	1.03193e-07	-1.54497e-10	-1.23163
66603525	chr2:66603525:A:G	2.23594e-07	-1.54497e-10	-0.458399
66603590	chr2:66603590:C:T	1.05388e-07	-1.54497e-10	-1.21058
66603635	chr2:66603635:T:C	2.90559e-08	-1.70598	-0.793029
66604279	chr2:66604279:C:T	1.83064e-08	-1.7205	-1.24048
66605028	chr2:66605028:G:GA	1.00752e-07	-1.25557	-2.74514e-10
66605054	chr2:66605054:G:A	1.18144e-07	-1.54497e-10	-1.09633
66605661	chr2:66605661:T:C	5.33492e-08	-1.26022	-0.631158
66605702	chr2:66605702:T:C	1.02443e-07	-1.54497e-10	-1.23892
66605728	chr2:66605728:CA:C	6.42373e-08	-1.70565	-2.74514e-10
66605789	chr2:66605789:A:T	4.06765e-08	-1.70878	-0.453804
66605854	chr2:66605854:C:T	2.17758e-08	-1.56639	-1.22105
66606174	chr2:66606174:C:G	1.02655e-07	-1.54497e-10	-1.23686
66606201	chr2:66606201:A:T	6.56462e-08	-1.43791	-0.246044
66606230	chr2:66606230:C:T	3.99227e-08	-1.71243	-0.468861
66606232	chr2:66606232:C:T	9.44025e-08	-1.32067	-2.74514e-10
66606549	chr2:66606549:T:C	1.06527e-07	-1.54497e-10	-1.19983
66606852	chr2:66606852:T:C	1.36829e-07	-1.54497e-10	-0.949501
66607083	chr2:66607083:A:G	1.38459e-07	-0.0420508	-0.895608
66607094	chr2:66607094:A:G	2.63625e-07	-1.54497e-10	-0.293707
66607167	chr2:66607167:ATAT:A	6.32544e-08	-1.72107	-2.74514e-10
66607184	chr2:66607184:A:C	1.05514e-07	-1.54497e-10	-1.20939
66607317	chr2:66607317:G:A	1.8362e-08	-1.71751	-1.24045
66607338	chr2:66607338:C:T	3.13934e-08	-1.2749	-1.14673
66607385	chr2:66607385:ACT:A	6.17258e-07	-1.54497e-10	0.557055
66607475	chr2:66607475:A:C	1.09228e-07	-1.54497e-10	-1.1748
66607545	chr2:66607545:A:C	1.02608e-07	-1.54497e-10	-1.23732
66607614	chr2:66607614:T:C	5.742e-08	-1.51637	-0.301468
66607697	chr2:66607697:A:G	1.51627e-07	-1.54497e-10	-0.846807
66607822	chr2:66607822:T:C	1.02811e-07	-1.54497e-10	-1.23534
66608057	chr2:66608057:C:T	1.05127e-07	-1.54497e-10	-1.21307
66608135	chr2:66608135:A:C	7.13763e-08	-1.60027	-2.74514e-10
66608329	chr2:66608329:G:A	7.8771e-08	-1.50169	-2.74514e-10
66608997	chr2:66608997:T:A	2.98527e-08	-1.25362	-1.21834
66609143	chr2:66609143:A:T	4.81262e-08	-0.770825	-1.22358
66609187	chr2:66609187:G:A	2.39108e-08	-1.6537	-1.04021
66609263	chr2:66609263:T:C	1.19037e-07	-1.54497e-10	-1.0888
66609480	chr2:66609480:A:G	1.07934e-07	-1.54497e-10	-1.18671
66609500	chr2:66609500:A:G	2.2336e-08	-1.63291	-1.12913
66609655	chr2:66609655:A:T	1.98628e-07	-0.5768	-2.74514e-10
66609980	chr2:66609980:T:C	2.77194e-08	-1.41999	-1.12611
66610330	chr2:66610330:T:C	1.03375e-07	-1.54497e-10	-1.22987
66610331	chr2:66610331:G:A	1.04002e-07	-1.54497e-10	-1.22382
66610332	chr2:66610332:G:C	1.02457e-07	-1.54497e-10	-1.23879
66610386	chr2:66610386:C:T	1.04398e-07	-1.54497e-10	-1.22002
66610636	chr2:66610636:C:G	6.72246e-08	-1.66019	-2.74514e-10
66610833	chr2:66610833:G:GT	1.46165e-07	-1.54497e-10	-0.8835
66610940	chr2:66610940:T:A	9.52053e-08	-0.114461	-1.19774
66611307	chr2:66611307:T:C	2.45263e-08	-1.67281	-0.995678
66611309	chr2:66611309:T:C	1.26896e-07	-1.54497e-10	-1.02487
66611649	chr2:66611649:G:T	3.7345e-08	-1.04713	-1.20091
66611745	chr2:66611745:C:T	2.40919e-08	-1.61641	-1.06995
66612056	chr2:66612056:G:A	1.07156e-07	-1.54497e-10	-1.19395
66612321	chr2:66612321:A:G	1.0335e-07	-1.54497e-10	-1.23011
66612770	chr2:66612770:A:T	1.14928e-07	-1.54497e-10	-1.12392
66612917	chr2:66612917:T:C	1.07154e-07	-1.54497e-10	-1.19396
66613345	chr2:66613345:G:T	1.05541e-07	-1.54497e-10	-1.20914
66613441	chr2:66613441:G:GC	2.19382e-08	-1.64503	-1.13497
66613517	chr2:66613517:G:A	1.07032e-07	-1.54497e-10	-1.1951
66613753	chr2:66613753:T:C	3.70107e-08	-1.0823	-1.17473
66613754	chr2:66613754:T:C	3.62418e-08	-1.11042	-1.1676
66613761	chr2:66613761:T:C	3.65472e-08	-1.09775	-1.17188
66613944	chr2:66613944:T:C	1.94302e-07	-1.54497e-10	-0.598819
66613952	chr2:66613952:T:C	6.8585e-08	-1.64016	-2.74514e-10
66614239	chr2:66614239:G:A	4.17471e-08	-0.953295	-1.18331
66614903	chr2:66614903:G:A	1.25252e-07	-1.54497e-10	-1.03791
66615185	chr2:66615185:C:A	1.85732e-08	-1.7191	-1.22742
66615280	chr2:66615280:C:T	1.45022e-07	-1.54497e-10	-0.89135
66615313	chr2:66615313:T:C	9.53782e-08	-1.31038	-2.74514e-10
66615336	chr2:66615336:A:G	1.40578e-07	-1.54497e-10	-0.922469
66615434	chr2:66615434:G:T	1.19702e-07	-1.54497e-10	-1.08323
66615452	chr2:66615452:C:T	9.57348e-08	-1.30665	-2.74514e-10
66615568	chr2:66615568:C:T	1.06697e-07	-1.54497e-10	-1.19824
66615726	chr2:66615726:C:A	3.82246e-08	-1.03256	-1.19219
66615736	chr2:66615736:C:T	2.36709e-08	-1.56264	-1.14134
66615767	chr2:66615767:G:A	1.02977e-07	-1.54497e-10	-1.23373
66615806	chr2:66615806:A:G	2.417e-08	-1.45448	-1.22864
66616545	chr2:66616545:G:C	2.05421e-08	-1.6421	-1.20366
66616662	chr2:66616662:C:T	5.71889e-08	-0.828123	-0.993751
66617428	chr2:66617428:A:G	1.11308e-07	-1.54497e-10	-1.15593
66617558	chr2:66617558:CAT:C	8.07389e-08	-0.330675	-1.14634
66617587	chr2:66617587:A:G	2.65394e-08	-1.35817	-1.23143
66617928	chr2:66617928:A:G	1.08823e-07	-1.54497e-10	-1.17851
66617983	chr2:66617983:C:T	9.10106e-08	-1.35726	-2.74514e-10
66618145	chr2:66618145:G:C	1.06563e-07	-1.54497e-10	-1.1995
66618175	chr2:66618175:C:A	1.23882e-07	-1.54497e-10	-1.0489
66618225	chr2:66618225:A:G	2.78832e-08	-1.30086	-1.23935
66618242	chr2:66618242:A:T	1.95648e-08	-1.68691	-1.20759
66618243	chr2:66618243:T:TTAGGA	1.94529e-08	-1.69184	-1.2084
66618347	chr2:66618347:G:A	1.03592e-07	-1.54497e-10	-1.22777
66618472	chr2:66618472:A:T	1.28496e-07	-1.54497e-10	-1.01233
66619184	chr2:66619184:G:A	3.03419e-08	-1.22903	-1.22667
66619352	chr2:66619352:G:A	3.65217e-08	-1.39598	-0.874347
66619481	chr2:66619481:G:T	1.08764e-06	-1.54497e-10	1.12353
66619546	chr2:66619546:G:T	3.23211e-08	-1.15366	-1.23885
66619824	chr2:66619824:A:G	1.94244e-07	-1.54497e-10	-0.599115
66619917	chr2:66619917:A:AC	2.23192e-08	-1.62336	-1.13943
66620036	chr2:66620036:T:A	3.04159e-08	-1.21459	-1.23868
66620059	chr2:66620059:G:C	1.2476e-07	-1.54497e-10	-1.04184
66620073	chr2:66620073:T:C	1.06596e-07	-1.54497e-10	-1.19919
66620264	chr2:66620264:C:T	1.05942e-07	-1.54497e-10	-1.20534
66620532	chr2:66620532:A:G	3.40039e-08	-1.14126	-1.20049
66620535	chr2:66620535:G:T	3.37875e-08	-1.14518	-1.20296
66620536	chr2:66620536:A:T	3.39053e-08	-1.1417	-1.20296
66620537	chr2:66620537:A:T	3.41973e-08	-1.13572	-1.20037
66620711	chr2:66620711:G:A	1.98108e-08	-1.65592	-1.22609
66620720	chr2:66620720:C:G	3.92439e-08	-0.979694	-1.21874
66620900	chr2:66620900:T:A	1.12241e-07	-1.54497e-10	-1.14759
66620920	chr2:66620920:C:T	6.35516e-08	-1.71638	-2.74514e-10
66620981	chr2:66620981:C:A	7.07287e-08	-1.60938	-2.74514e-10
66621236	chr2:66621236:C:G	1.69331e-07	-1.54497e-10	-0.73638
66621330	chr2:66621330:A:G	2.36066e-08	-1.60896	-1.09774
66621523	chr2:66621523:G:A	2.24884e-08	-1.72311	-1.03212
66621647	chr2:66621647:T:C	2.61006e-08	-1.65271	-0.953571
66622134	chr2:66622134:T:C	2.58364e-08	-1.65517	-0.961277
66622395	chr2:66622395:T:A	2.80341e-08	-1.61934	-0.915468
66622481	chr2:66622481:T:A	1.05734e-07	-1.54497e-10	-1.20731
66622558	chr2:66622558:C:T	2.51398e-08	-1.64459	-0.999189
66622614	chr2:66622614:A:G	1.36191e-07	-1.54497e-10	-0.954174
66622741	chr2:66622741:T:G	1.77795e-07	-1.54497e-10	-0.687601
66623065	chr2:66623065:T:C	1.05884e-07	-1.54497e-10	-1.20589
66623220	chr2:66623220:A:G	1.0882e-07	-1.54497e-10	-1.17853
66623433	chr2:66623433:T:G	1.97767e-08	-1.64966	-1.23406
66623510	chr2:66623510:T:C	7.37242e-08	-1.5679	-2.74514e-10
66623516	chr2:66623516:A:G	1.08837e-07	-1.54497e-10	-1.17838
66623702	chr2:66623702:G:C	4.18076e-08	-1.27967	-0.85548
66623726	chr2:66623726:C:A	1.05495e-07	-1.54497e-10	-1.20957
66623727	chr2:66623727:C:T	1.0557e-07	-1.54497e-10	-1.20886
66623765	chr2:66623765:C:T	2.26992e-08	-1.72127	-1.02463
66623793	chr2:66623793:A:T	2.00288e-08	-1.6852	-1.18586
66623818	chr2:66623818:T:G	1.97905e-08	-1.66163	-1.2214
66623944	chr2:66623944:A:G	3.17078e-08	-1.18325	-1.22842
66623949	chr2:66623949:G:A	2.64663e-08	-1.66388	-0.928477
66624267	chr2:66624267:T:A	3.16479e-08	-1.57722	-0.836339
66624543	chr2:66624543:C:G	9.84148e-08	-1.27904	-2.74514e-10
66624626	chr2:66624626:A:G	3.30218e-08	-1.40157	-0.969496
66624833	chr2:66624833:C:A	1.05692e-07	-1.54497e-10	-1.20771
66625123	chr2:66625123:A:G	2.9216e-08	-1.2919	-1.20162
66625329	chr2:66625329:T:A	1.06391e-07	-1.54497e-10	-1.20112
66625338	chr2:66625338:C:T	3.3404e-08	-1.52238	-0.837177
66625375	chr2:66625375:G:C	1.18848e-07	-1.54497e-10	-1.09039
66625452	chr2:66625452:T:C	9.5133e-08	-1.31296	-2.74514e-10
66625584	chr2:66625584:C:T	6.01267e-07	-1.54497e-10	0.530806
66625648	chr2:66625648:G:T	1.63381e-07	-1.54497e-10	-0.772147
66625754	chr2:66625754:A:G	2.84466e-08	-1.32411	-1.1961
66626285	chr2:66626285:G:A	3.93583e-08	-1.30227	-0.893261
66626292	chr2:66626292:C:T	1.05697e-07	-1.54497e-10	-1.20765
66626421	chr2:66626421:C:T	1.05843e-07	-1.54497e-10	-1.20628
66626536	chr2:66626536:T:C	3.75302e-08	-1.5308	-0.712291
66626781	chr2:66626781:C:T	2.41062e-08	-1.66277	-1.02299
66626798	chr2:66626798:A:G	4.27491e-08	-0.896526	-1.21636
66626835	chr2:66626835:C:T	2.38078e-08	-1.64843	-1.04979
66626878	chr2:66626878:G:T	1.97634e-08	-1.68549	-1.19891
66626976	chr2:66626976:A:G	2.32458e-08	-1.72439	-0.997714
66626982	chr2:66626982:A:G	3.94364e-08	-1.05079	-1.14275
66627253	chr2:66627253:C:T	3.27617e-08	-1.1553	-1.22368
66627265	chr2:66627265:T:C	1.04721e-07	-1.54497e-10	-1.21693
66628076	chr2:66628076:A:G	1.06411e-07	-1.54497e-10	-1.20093
66628181	chr2:66628181:G:A	6.32686e-08	-1.72084	-2.74514e-10
66628401	chr2:66628401:T:A	6.93623e-08	-1.62889	-2.74514e-10
66628404	chr2:66628404:G:A	1.10567e-07	-1.54497e-10	-1.16261
66628461	chr2:66628461:A:T	3.53339e-08	-1.14209	-1.16131
66628598	chr2:66628598:A:G	1.06019e-07	-1.54497e-10	-1.20462
66628608	chr2:66628608:T:A	2.45296e-08	-1.68177	-0.986579
66628699	chr2:66628699:A:T	1.04488e-07	-1.54497e-10	-1.21916
66628826	chr2:66628826:A:G	2.28165e-08	-1.68124	-1.05951
66629085	chr2:66629085:C:A	4.22455e-08	-0.910987	-1.21375
66629088	chr2:66629088:C:A	2.31795e-08	-1.72483	-1.00014
66629115	chr2:66629115:C:T	1.04684e-07	-1.54497e-10	-1.21728
66629253	chr2:66629253:C:T	1.027e-07	-1.54497e-10	-1.23642
66629355	chr2:66629355:G:A	2.57011e-08	-1.42662	-1.19508
66629497	chr2:66629497:T:C	2.69522e-08	-1.39181	-1.18235
66629795	chr2:66629795:T:C	9.38162e-08	-1.3269	-2.74514e-10
66629797	chr2:66629797:C:T	9.38892e-08	-1.32612	-2.74514e-10
66629928	chr2:66629928:G:T	2.22293e-08	-1.72419	-1.04264
66629990	chr2:66629990:A:G	3.48347e-08	-1.53333	-0.784291
66630047	chr2:66630047:C:T	2.48078e-08	-1.66528	-0.991794
66630088	chr2:66630088:G:A	1.06015e-07	-1.54497e-10	-1.20466
66630108	chr2:66630108:T:A	1.93706e-07	-1.54497e-10	-0.60189
66630321	chr2:66630321:T:A	7.07057e-08	-0.424949	-1.18476
66630343	chr2:66630343:T:A	1.93424e-08	-1.67746	-1.22848
66630390	chr2:66630390:G:A	1.54113e-07	-1.54497e-10	-0.830547
66630490	chr2:66630490:G:A	4.73691e-06	2.59491	-2.74514e-10
66630768	chr2:66630768:C:T	3.29218e-08	-1.30384	-1.07026
66630910	chr2:66630910:C:T	3.64695e-08	-1.07516	-1.19659
66630951	chr2:66630951:C:T	3.56717e-08	-1.10556	-1.18832
66631291	chr2:66631291:A:C	1.23896e-07	-1.54497e-10	-1.04879
66631453	chr2:66631453:G:C	2.28077e-08	-1.72125	-1.01989
66631491	chr2:66631491:C:T	1.69197e-07	-1.54497e-10	-0.737171
66631634	chr2:66631634:C:T	1.06815e-07	-1.54497e-10	-1.19713
66631704	chr2:66631704:C:T	1.28455e-07	-1.54497e-10	-1.01265
66631736	chr2:66631736:A:G	1.06756e-07	-1.54497e-10	-1.19769
66631979	chr2:66631979:C:G	1.05692e-07	-1.54497e-10	-1.20771
66632023	chr2:66632023:G:A	1.05692e-07	-1.54497e-10	-1.20771
66632113	chr2:66632113:T:C	9.56796e-08	-1.30723	-2.74514e-10
66632148	chr2:66632148:G:C	1.06773e-07	-1.54497e-10	-1.19753
66632312	chr2:66632312:C:T	1.06773e-07	-1.54497e-10	-1.19753
66632403	chr2:66632403:T:C	2.94468e-08	-1.42157	-1.06408
66632410	chr2:66632410:T:C	1.02643e-07	-1.54497e-10	-1.23698
66632458	chr2:66632458:A:G	1.01275e-07	-1.2504	-2.74514e-10
66632655	chr2:66632655:G:A	2.53077e-08	-1.40241	-1.23471
66632726	chr2:66632726:G:T	2.9066e-08	-1.25819	-1.24048
66632794	chr2:66632794:T:C	3.52432e-08	-1.57136	-0.734598
66632803	chr2:66632803:C:T	1.02628e-07	-1.54497e-10	-1.23712
66632812	chr2:66632812:G:A	2.13195e-08	-1.64405	-1.16456
66632859	chr2:66632859:G:A	3.76602e-08	-1.05814	-1.18149
66632931	chr2:66632931:C:T	6.99005e-08	-0.404442	-1.21672
66632966	chr2:66632966:C:T	9.72937e-08	-1.2905	-2.74514e-10
66633259	chr2:66633259:A:T	3.14587e-08	-1.44813	-0.971427
66633287	chr2:66633287:G:A	3.10403e-08	-1.54296	-0.889992
66633336	chr2:66633336:A:C	2.67355e-08	-1.34388	-1.23837
66633379	chr2:66633379:T:A	1.06519e-07	-1.54497e-10	-1.19991
66633407	chr2:66633407:C:A	2.73753e-08	-1.36407	-1.19452
66634172	chr2:66634172:A:G	1.387e-07	-1.54497e-10	-0.935919
66634429	chr2:66634429:G:A	9.57335e-08	-1.30666	-2.74514e-10
66634431	chr2:66634431:G:A	2.68536e-08	-1.35389	-1.22394
66634470	chr2:66634470:A:AG	2.7521e-08	-1.31587	-1.23741
66634477	chr2:66634477:C:T	2.35857e-08	-1.7189	-0.988693
66634505	chr2:66634505:A:T	2.4952e-08	-1.4488	-1.20248
66634812	chr2:66634812:TA:T	3.05932e-08	-1.20733	-1.24012
66635131	chr2:66635131:T:C	6.33526e-08	-1.71952	-2.74514e-10
66635654	chr2:66635654:A:G	2.00181e-08	-1.70052	-1.17107
66635849	chr2:66635849:G:A	1.48995e-07	-1.54497e-10	-0.864323
66636528	chr2:66636528:G:A	3.11747e-08	-1.20208	-1.22654
66636559	chr2:66636559:A:G	2.57789e-07	-1.54497e-10	-0.31609
66636633	chr2:66636633:A:G	3.25996e-08	-1.14366	-1.24028
66636755	chr2:66636755:T:C	2.39308e-08	-1.71995	-0.973114
66636812	chr2:66636812:G:T	6.31707e-08	-1.72239	-2.74514e-10
66637032	chr2:66637032:CT:C	5.20372e-08	-1.7248	-0.191471
66637102	chr2:66637102:A:T	4.90143e-08	-0.835446	-1.14067
66637212	chr2:66637212:A:G	1.9372e-08	-1.67599	-1.22842
66637301	chr2:66637301:C:G	3.03423e-08	-1.25223	-1.20346
66637511	chr2:66637511:C:T	1.04015e-07	-1.54497e-10	-1.2237
66637763	chr2:66637763:T:G	3.14647e-08	-1.47912	-0.940248
66637799	chr2:66637799:A:G	3.1249e-08	-1.51803	-0.908213
66638156	chr2:66638156:G:A	3.34801e-08	-1.54555	-0.811734
66638164	chr2:66638164:G:A	3.309e-08	-1.53952	-0.829486
66638173	chr2:66638173:A:G	1.61209e-07	-0.785529	-2.74514e-10
66638485	chr2:66638485:C:T	1.94852e-08	-1.69884	-1.19974
66638558	chr2:66638558:G:T	2.77296e-08	-1.72175	-0.823979
66638760	chr2:66638760:C:CTTTTT	4.09939e-08	-1.57714	-0.577669
66639078	chr2:66639078:C:T	2.48806e-08	-1.41896	-1.23518
66639155	chr2:66639155:C:T	1.19642e-07	-1.54497e-10	-1.08373
66639201	chr2:66639201:T:G	3.99455e-08	-1.57921	-0.601508
66639884	chr2:66639884:A:G	1.94393e-07	-1.54497e-10	-0.598352
66639914	chr2:66639914:T:C	2.66427e-08	-1.72109	-0.864628
66640124	chr2:66640124:G:A	2.61805e-07	-1.54497e-10	-0.300633
66640166	chr2:66640166:G:A	2.56697e-08	-1.42396	-1.19896
66640179	chr2:66640179:T:G	2.10189e-08	-1.60049	-1.22232
66641030	chr2:66641030:A:G	2.22823e-07	-1.54497e-10	-0.461857
66641663	chr2:66641663:C:A	3.89437e-08	-1.59357	-0.612551
66641710	chr2:66641710:C:T	8.94814e-08	-1.3742	-2.74514e-10
66641749	chr2:66641749:C:T	1.0822e-07	-1.54497e-10	-1.18406
66641979	chr2:66641979:T:TA	3.36277e-08	-1.535	-0.817881
66641998	chr2:66641998:G:T	3.24771e-08	-1.38927	-0.998424
66642122	chr2:66642122:T:C	3.4597e-08	-1.11956	-1.20491
66642156	chr2:66642156:T:A	1.14683e-07	-1.54497e-10	-1.12606
66642670	chr2:66642670:A:C	3.02168e-08	-1.65844	-0.801398
66642736	chr2:66642736:C:T	7.84982e-08	-0.319132	-1.18603
66642825	chr2:66642825:G:A	2.54494e-07	-1.54497e-10	-0.328954
66643471	chr2:66643471:T:C	3.06148e-08	-1.29406	-1.15269
66643548	chr2:66643548:T:C	1.09976e-07	-1.54497e-10	-1.16797
66643777	chr2:66643777:T:C	1.08729e-07	-1.54497e-10	-1.17938
66643912	chr2:66643912:A:G	1.02285e-07	-1.54497e-10	-1.24047
66643974	chr2:66643974:G:A	2.98622e-08	-1.61917	-0.852473
66644131	chr2:66644131:G:A	4.56608e-08	-1.57365	-0.473347
66644359	chr2:66644359:T:C	3.05645e-08	-1.58374	-0.864655
66644786	chr2:66644786:T:C	3.50594e-08	-1.30914	-1.00205
66645326	chr2:66645326:C:T	2.9559e-08	-1.30444	-1.1774
66645369	chr2:66645369:A:G	5.68552e-08	-1.05577	-0.771957
66645371	chr2:66645371:C:G	2.9007e-07	-1.54497e-10	-0.198111
66645390	chr2:66645390:C:T	2.80553e-07	-1.54497e-10	-0.231469
66645530	chr2:66645530:C:T	7.674e-08	-1.52781	-2.74514e-10
66645665	chr2:66645665:T:C	7.75186e-08	-1.51772	-2.74514e-10
66645798	chr2:66645798:T:G	8.50127e-08	-1.66828	0.242844
66645839	chr2:66645839:C:T	2.28518e-07	-1.54497e-10	-0.436616
66645883	chr2:66645883:T:C	2.6493e-08	-1.36532	-1.22603
66645918	chr2:66645918:T:C	2.32266e-08	-1.66029	-1.06265
66645934	chr2:66645934:C:T	1.02294e-07	-1.54497e-10	-1.24039
66645949	chr2:66645949:T:C	7.93954e-08	-1.49379	-2.74514e-10
66646304	chr2:66646304:A:G	4.70578e-08	-1.55149	-0.465366
66646419	chr2:66646419:G:T	2.90115e-08	-1.32881	-1.17173
66646604	chr2:66646604:C:T	3.03495e-08	-1.21823	-1.23723
66646737	chr2:66646737:C:T	1.16712e-07	-1.54497e-10	-1.10853
66647125	chr2:66647125:C:A	3.21566e-08	-1.53561	-0.862009
66647256	chr2:66647256:C:G	1.98825e-07	-1.54497e-10	-0.575807
66647320	chr2:66647320:A:G	1.02722e-07	-1.54497e-10	-1.23621
66647341	chr2:66647341:C:T	2.74839e-08	-1.70862	-0.846016
66647560	chr2:66647560:C:T	2.84239e-08	-1.36856	-1.15244
66647634	chr2:66647634:G:T	2.87826e-08	-1.26996	-1.2385
66647710	chr2:66647710:T:C	2.4984e-08	-1.47118	-1.17882
66647817	chr2:66647817:C:T	1.21503e-07	-1.69665	0.62836
66647954	chr2:66647954:G:T	1.05335e-07	-1.54497e-10	-1.21109
66647985	chr2:66647985:G:T	3.13591e-08	-1.26746	-1.15527
66648123	chr2:66648123:T:C	3.11492e-08	-1.50976	-0.919683
66648200	chr2:66648200:T:C	1.80613e-07	-1.54497e-10	-0.671875
66648312	chr2:66648312:A:C	3.1281e-08	-1.54153	-0.883688
66648404	chr2:66648404:T:A	4.59215e-08	-1.54011	-0.501187
66648447	chr2:66648447:C:T	2.67381e-08	-1.71803	-0.864116
66648577	chr2:66648577:C:T	1.08102e-07	-1.54497e-10	-1.18516
66648587	chr2:66648587:G:A	7.75099e-08	-0.853025	-0.664802
66648716	chr2:66648716:C:T	3.1175e-08	-1.52515	-0.903466
66648823	chr2:66648823:T:C	1.02286e-07	-1.54497e-10	-1.24046
66648912	chr2:66648912:C:T	3.05317e-08	-1.38739	-1.06208
66649492	chr2:66649492:T:C	3.07983e-08	-1.53868	-0.902097
66649569	chr2:66649569:C:T	3.09838e-08	-1.19741	-1.23736
66649714	chr2:66649714:A:G	3.09958e-08	-1.36904	-1.06534
66650149	chr2:66650149:C:T	2.99969e-08	-1.28516	-1.18198
66650503	chr2:66650503:A:G	2.55427e-08	-1.44934	-1.17854
66650719	chr2:66650719:G:A	1.023e-07	-1.54497e-10	-1.24032
66650981	chr2:66650981:C:A	4.12529e-08	-1.54698	-0.601531
66651060	chr2:66651060:G:A	1.16886e-07	-1.54497e-10	-1.10703
66651184	chr2:66651184:A:G	1.03075e-07	-1.54497e-10	-1.23277
66651285	chr2:66651285:C:T	6.55225e-08	-1.68584	-2.74514e-10
66651356	chr2:66651356:A:G	6.10258e-08	-0.538434	-1.2185
66651588	chr2:66651588:TG:T	2.5625e-08	-1.3876	-1.23707
66651597	chr2:66651597:G:C	1.02811e-07	-1.54497e-10	-1.23534
66651737	chr2:66651737:A:C	1.19592e-07	-1.54497e-10	-1.08414
66652313	chr2:66652313:A:C	4.04438e-08	-1.04419	-1.12413
66652532	chr2:66652532:G:T	1.16878e-07	-1.54497e-10	-1.10711
66652660	chr2:66652660:T:C	3.04991e-08	-1.52837	-0.922167
66652677	chr2:66652677:T:C	1.0993e-07	-1.54497e-10	-1.16839
66652690	chr2:66652690:G:C	3.09265e-08	-1.53848	-0.89814
66652695	chr2:66652695:G:A	2.62274e-08	-1.71839	-0.883039
66652734	chr2:66652734:C:T	1.90128e-08	-1.70593	-1.21719
66653036	chr2:66653036:CT:C	3.15809e-08	-1.60833	-0.807351
66653326	chr2:66653326:A:G	1.64225e-07	-0.766997	-2.74514e-10
66653394	chr2:66653394:A:C	2.84529e-08	-1.41291	-1.10707
66653502	chr2:66653502:G:A	2.60556e-08	-1.37906	-1.22894
66653628	chr2:66653628:C:G	1.52602e-07	-1.54497e-10	-0.840402
66654075	chr2:66654075:A:C	1.26918e-07	-1.54497e-10	-1.02469
66654201	chr2:66654201:T:C	2.37525e-08	-1.50078	-1.19976
66654276	chr2:66654276:T:C	3.30892e-08	-1.18514	-1.18389
66654300	chr2:66654300:T:G	1.10146e-07	-1.54497e-10	-1.16643
66654338	chr2:66654338:A:C	2.05483e-08	-1.69519	-1.15026
66654357	chr2:66654357:G:T	1.28075e-07	-1.54497e-10	-1.01562
66654360	chr2:66654360:A:G	5.43686e-08	-1.55648	-0.315964
66654656	chr2:66654656:GAGA:G	1.10934e-07	-1.54497e-10	-1.1593
66654805	chr2:66654805:T:C	5.66774e-08	-0.945498	-0.885358
66654982	chr2:66654982:G:A	1.03636e-07	-1.54497e-10	-1.22735
66655093	chr2:66655093:C:A	1.03589e-07	-1.4912	0.263394
66655144	chr2:66655144:A:G	2.55688e-08	-1.71939	-0.907472
66655156	chr2:66655156:A:G	2.9297e-08	-1.31051	-1.18024
66655322	chr2:66655322:C:A	2.06902e-08	-1.66038	-1.1782
66655472	chr2:66655472:T:C	2.827e-08	-1.62139	-0.905038
66655642	chr2:66655642:G:A	2.12458e-08	-1.70607	-1.10601
66655873	chr2:66655873:T:G	2.72174e-08	-1.43785	-1.12653
66655927	chr2:66655927:A:G	9.27092e-08	-1.33877	-2.74514e-10
66655958	chr2:66655958:G:A	2.73541e-08	-1.71902	-0.840347
66656001	chr2:66656001:A:G	1.2748e-07	-1.54497e-10	-1.02027
66656028	chr2:66656028:T:C	1.94543e-08	-1.70392	-1.19624
66656029	chr2:66656029:G:A	2.54078e-08	-1.394	-1.23917
66656353	chr2:66656353:A:G	1.03606e-07	-1.54497e-10	-1.22763
66656997	chr2:66656997:AAGG:A	3.16899e-08	-1.24142	-1.17082
66657431	chr2:66657431:T:C	1.16426e-07	-1.54497e-10	-1.11098
66657453	chr2:66657453:G:A	1.10622e-07	-1.54497e-10	-1.16211
66657563	chr2:66657563:A:G	3.14919e-08	-1.53887	-0.879628
66657626	chr2:66657626:T:G	2.64971e-08	-1.41575	-1.17545
66657638	chr2:66657638:A:G	2.26361e-08	-1.55275	-1.19594
66657712	chr2:66657712:T:A	2.85385e-08	-1.59622	-0.92076
66658039	chr2:66658039:G:A	6.83895e-08	-1.64301	-2.74514e-10
66658640	chr2:66658640:T:C	1.20751e-07	-1.54497e-10	-1.0745
66659342	chr2:66659342:A:C	3.12832e-08	-1.2528	-1.17235
66659706	chr2:66659706:C:T	1.26336e-07	-1.54497e-10	-1.02929
66659756	chr2:66659756:T:C	2.17304e-08	-1.60466	-1.18486
66659761	chr2:66659761:C:T	1.86674e-08	-1.72489	-1.21657
66659933	chr2:66659933:C:T	1.19324e-07	-1.54497e-10	-1.08639
66660611	chr2:66660611:A:C	2.23907e-08	-1.69105	-1.06854
66660647	chr2:66660647:G:A	1.10291e-07	-1.54497e-10	-1.16511
66661008	chr2:66661008:T:C	1.09874e-07	-1.54497e-10	-1.1689
66661139	chr2:66661139:A:G	1.09085e-07	-1.54497e-10	-1.17611
66661961	chr2:66661961:G:GCAC	3.3854e-08	-1.17782	-1.16835
66662347	chr2:66662347:GA:G	6.87769e-08	-1.63737	-2.74514e-10
66663184	chr2:66663184:G:A	3.00013e-08	-1.22966	-1.23733
66663398	chr2:66663398:C:G	1.96204e-07	-1.54497e-10	-0.58908
66663655	chr2:66663655:G:T	3.08752e-07	-0.135694	-2.74514e-10
66663710	chr2:66663710:G:C	2.06621e-08	-1.67229	-1.16764
66664435	chr2:66664435:A:ATGATGCCATTCATG	1.02413e-07	-1.54497e-10	-1.23922
66664996	chr2:66664996:CT:C	1.02289e-07	-1.54497e-10	-1.24043
66665110	chr2:66665110:G:GA	2.43795e-08	-1.47945	-1.19504
66665512	chr2:66665512:C:A	1.23002e-07	-1.54497e-10	-1.05603
66665537	chr2:66665537:G:A	1.83169e-07	-1.54497e-10	-0.657823
66665983	chr2:66665983:A:G	1.0356e-07	-1.54497e-10	-1.22808
66666665	chr2:66666665:A:G	1.02377e-07	-1.54497e-10	-1.23957
66666711	chr2:66666711:C:T	2.53193e-08	-1.41405	-1.22261
66667514	chr2:66667514:G:C	1.10146e-07	-1.54497e-10	-1.16643
66667583	chr2:66667583:C:T	2.76488e-07	-1.54497e-10	-0.246066
66668791	chr2:66668791:G:A	1.02718e-07	-1.54497e-10	-1.23625
66668947	chr2:66668947:T:C	9.66537e-08	-1.2971	-2.74514e-10
66669018	chr2:66669018:G:T	1.02631e-07	-1.54497e-10	-1.23709
66669133	chr2:66669133:A:G	3.13625e-08	-1.72118	-0.70144
66669200	chr2:66669200:T:C	1.63505e-07	-1.54497e-10	-0.771389
66669338	chr2:66669338:C:T	1.02307e-07	-1.54497e-10	-1.24025
66669354	chr2:66669354:C:T	1.02445e-07	-1.54497e-10	-1.2389
66669586	chr2:66669586:G:T	3.00597e-08	-1.6995	-0.76555
66669627	chr2:66669627:A:G	6.84218e-08	-1.64254	-2.74514e-10
66669817	chr2:66669817:T:G	5.90756e-08	-0.981264	-0.808151
66670008	chr2:66670008:T:A	1.02334e-07	-1.54497e-10	-1.23999
66670029	chr2:66670029:T:C	9.12184e-08	-1.35498	-2.74514e-10
66670096	chr2:66670096:A:C	6.95239e-08	-0.409166	-1.2174
66670124	chr2:66670124:C:T	2.85184e-08	-1.71473	-0.802955
66670226	chr2:66670226:A:C	2.62508e-08	-1.41437	-1.18616
66670241	chr2:66670241:C:T	1.9005e-08	-1.68598	-1.23755
66670515	chr2:66670515:G:C	1.02285e-07	-1.54497e-10	-1.24047
66670848	chr2:66670848:A:G	1.11856e-07	-1.54497e-10	-1.15102
66671089	chr2:66671089:G:A	1.12968e-07	-1.54497e-10	-1.14113
66671135	chr2:66671135:G:T	2.62556e-08	-1.40235	-1.198
66671558	chr2:66671558:T:C	2.72444e-08	-1.34	-1.22338
66671610	chr2:66671610:T:C	9.89241e-08	-1.51739	0.243512
66671712	chr2:66671712:G:C	1.07455e-07	-1.54497e-10	-1.19116
66671783	chr2:66671783:A:G	2.23484e-07	-1.54497e-10	-0.458892
66671924	chr2:66671924:G:A	1.12721e-07	-1.54497e-10	-1.14332
66672279	chr2:66672279:T:C	5.01953e-08	-1.56991	-0.382398
66673469	chr2:66673469:T:C	2.56489e-07	-1.54497e-10	-0.321148
66673547	chr2:66673547:T:C	1.03044e-07	-1.54497e-10	-1.23308
66673605	chr2:66673605:G:A	2.74821e-08	-1.43155	-1.12315
66673676	chr2:66673676:T:G	2.82439e-08	-1.4044	-1.12295
66673706	chr2:66673706:G:T	1.03579e-07	-1.54497e-10	-1.2279
66673899	chr2:66673899:G:T	2.5292e-08	-1.42665	-1.2111
66674091	chr2:66674091:C:T	1.03326e-07	-1.54497e-10	-1.23034
66674135	chr2:66674135:G:T	1.42066e-07	-1.69783	0.785893
66674215	chr2:66674215:A:T	1.33068e-07	-1.54497e-10	-0.977369
66674345	chr2:66674345:C:A	2.94394e-08	-1.26852	-1.21738
66674392	chr2:66674392:T:G	1.06356e-07	-1.54497e-10	-1.20144
66674707	chr2:66674707:T:C	1.02501e-07	-1.54497e-10	-1.23836
66675178	chr2:66675178:A:C	1.13903e-07	-1.54497e-10	-1.13289
66675225	chr2:66675225:C:T	1.04543e-07	-1.54497e-10	-1.21863
66675611	chr2:66675611:C:T	1.44836e-07	-1.54497e-10	-0.89263
66675613	chr2:66675613:G:A	3.24361e-08	-1.18061	-1.20835
66675872	chr2:66675872:T:C	3.61319e-08	-1.07893	-1.20213
66676701	chr2:66676701:T:C	1.8926e-08	-1.69757	-1.23012
66676706	chr2:66676706:C:T	8.85269e-08	-0.162302	-1.22262
66677212	chr2:66677212:A:G	1.16736e-07	-1.54497e-10	-1.10832
66677477	chr2:66677477:A:C	1.37274e-07	-1.54497e-10	-0.946252
66677740	chr2:66677740:A:G	1.20118e-07	-1.54497e-10	-1.07976
66677765	chr2:66677765:A:G	1.32701e-07	-1.54497e-10	-0.980133
66677776	chr2:66677776:G:A	1.20578e-07	-1.54497e-10	-1.07594
66677852	chr2:66677852:AG:A	9.06396e-08	-0.214338	-1.147
66678411	chr2:66678411:G:A	8.12483e-08	-1.47072	-2.74514e-10
66678525	chr2:66678525:C:T	7.89363e-08	-0.344205	-1.15539
66678787	chr2:66678787:C:T	2.18841e-08	-1.67889	-1.10359
66678908	chr2:66678908:C:A	1.86474e-08	-1.70902	-1.23351
66679001	chr2:66679001:A:G	1.02404e-07	-1.54497e-10	-1.2393
66679228	chr2:66679228:A:G	1.02442e-07	-1.54497e-10	-1.23893
66679521	chr2:66679521:A:G	3.34937e-07	-1.54497e-10	-0.0542908
66679795	chr2:66679795:C:T	2.00718e-08	-1.72486	-1.14406
66680186	chr2:66680186:G:A	1.42149e-07	-1.54497e-10	-0.91136
66680230	chr2:66680230:T:G	1.21692e-07	-1.54497e-10	-1.06674
66680294	chr2:66680294:TTAGA:T	2.67916e-08	-1.63904	-0.941108
66680344	chr2:66680344:C:T	2.17874e-08	-1.54647	-1.24043
66680442	chr2:66680442:T:TA	5.92342e-07	-1.54497e-10	0.515851
66680576	chr2:66680576:T:C	3.42016e-08	-1.10568	-1.23028
66680777	chr2:66680777:A:C	3.50593e-08	-1.08164	-1.22955
66681180	chr2:66681180:A:C	3.5756e-08	-1.05689	-1.23462
66681344	chr2:66681344:T:C	1.50541e-07	-0.853996	-2.74514e-10
66681614	chr2:66681614:G:A	7.83978e-08	-1.50644	-2.74514e-10
66681821	chr2:66681821:A:G	1.03264e-07	-1.54497e-10	-1.23094
66681893	chr2:66681893:C:T	2.12406e-08	-1.72298	-1.08934
66682221	chr2:66682221:G:A	4.01482e-08	-1.60207	-0.573586
66682289	chr2:66682289:G:A	2.18396e-07	-1.54497e-10	-0.481925
66682370	chr2:66682370:T:A	3.55291e-08	-1.62997	-0.667908
66682688	chr2:66682688:A:G	2.04053e-07	-1.54497e-10	-0.549852
66682776	chr2:66682776:C:T	9.1592e-08	-1.35089	-2.74514e-10
66682931	chr2:66682931:C:T	1.02294e-07	-1.54497e-10	-1.24038
66683286	chr2:66683286:T:C	3.09311e-08	-1.20699	-1.22948
66683304	chr2:66683304:T:G	3.09568e-08	-1.22392	-1.21173
66683455	chr2:66683455:A:G	1.24399e-07	-1.54497e-10	-1.04473
66683580	chr2:66683580:A:G	4.04764e-08	-1.08184	-1.08567
66684054	chr2:66684054:A:G	4.15749e-08	-0.918993	-1.22174
66684251	chr2:66684251:A:C	1.02344e-07	-1.54497e-10	-1.23989
66684563	chr2:66684563:G:A	1.1243e-07	-1.54497e-10	-1.1459
66684763	chr2:66684763:G:T	7.10562e-08	-1.51522	-0.0895434
66684964	chr2:66684964:T:C	1.96051e-07	-1.54497e-10	-0.589856
66685150	chr2:66685150:C:T	3.57127e-08	-1.45015	-0.842574
66685602	chr2:66685602:A:C	1.22494e-07	-1.54497e-10	-1.06017
66685619	chr2:66685619:G:A	2.08645e-07	-1.54497e-10	-0.527597
66685756	chr2:66685756:TA:T	3.09069e-08	-1.39162	-1.04563
66685777	chr2:66685777:A:G	8.84972e-08	-1.33692	-0.0483466
66686120	chr2:66686120:T:C	3.18438e-08	-1.18452	-1.22287
66686148	chr2:66686148:T:C	7.91376e-08	-1.49705	-2.74514e-10
66686486	chr2:66686486:C:T	1.05859e-07	-1.54497e-10	-1.20613
66686578	chr2:66686578:CA:C	4.74103e-07	-1.54497e-10	0.293192
66686808	chr2:66686808:C:T	1.06814e-07	-1.54497e-10	-1.19715
66686892	chr2:66686892:G:A	2.96751e-08	-1.41391	-1.06402
66687117	chr2:66687117:C:T	3.29355e-08	-1.50999	-0.863695
66687288	chr2:66687288:A:G	3.05906e-08	-1.20794	-1.2396
66687541	chr2:66687541:C:T	2.55018e-08	-1.68778	-0.941704
66687559	chr2:66687559:A:G	2.05594e-08	-1.6244	-1.22051
66687638	chr2:66687638:T:A	1.15505e-07	-1.54497e-10	-1.11892
66687785	chr2:66687785:G:A	1.18698e-07	-1.54497e-10	-1.09165
66688194	chr2:66688194:T:C	3.54072e-08	-1.43514	-0.866178
66688321	chr2:66688321:C:T	1.04791e-07	-1.54497e-10	-1.21627
66688325	chr2:66688325:C:T	1.99704e-08	-1.7068	-1.16719
66688434	chr2:66688434:G:A	1.02312e-07	-1.54497e-10	-1.2402
66688562	chr2:66688562:G:A	2.19784e-08	-1.58079	-1.19738
66688941	chr2:66688941:G:A	9.33701e-08	-1.33166	-2.74514e-10
66689050	chr2:66689050:T:C	2.0226e-07	-1.54497e-10	-0.558678
66689059	chr2:66689059:G:A	1.46962e-07	-1.54497e-10	-0.878059
66689605	chr2:66689605:C:T	1.98861e-08	-1.71634	-1.16187
66690080	chr2:66690080:C:A	1.1532e-07	-1.54497e-10	-1.12052
66690627	chr2:66690627:C:A	2.22667e-08	-1.59167	-1.17347
66691000	chr2:66691000:G:A	6.76793e-08	-1.65345	-2.74514e-10
66691375	chr2:66691375:C:T	3.27196e-08	-1.1409	-1.23936
66691574	chr2:66691574:C:T	4.53849e-08	-1.50781	-0.545246
66691858	chr2:66691858:TAAAG:T	2.16812e-08	-1.60084	-1.19095
66691952	chr2:66691952:T:G	2.58868e-08	-1.3742	-1.2403
66692145	chr2:66692145:T:A	1.23687e-07	-1.54497e-10	-1.05048
66692184	chr2:66692184:T:C	4.04311e-08	-0.982919	-1.18572
66692228	chr2:66692228:T:C	7.09978e-08	-0.381448	-1.22414
66692572	chr2:66692572:G:A	1.20226e-07	0.158377	-1.23723
66693038	chr2:66693038:T:A	1.2026e-07	-1.54497e-10	-1.07858
66693568	chr2:66693568:A:T	4.95461e-08	-1.16403	-0.8013
66693827	chr2:66693827:T:A	6.77697e-08	-1.65212	-2.74514e-10
66694473	chr2:66694473:T:C	6.72833e-08	-1.65932	-2.74514e-10
66694918	chr2:66694918:G:A	6.84072e-08	-1.64276	-2.74514e-10
66694974	chr2:66694974:C:T	1.05127e-07	-1.54497e-10	-1.21306
66695736	chr2:66695736:A:G	3.82937e-08	-1.02932	-1.19362
66697989	chr2:66697989:T:C	2.14817e-07	-1.54497e-10	-0.498445
66698397	chr2:66698397:G:A	1.04343e-07	-1.54497e-10	-1.22055
66699413	chr2:66699413:T:C	1.03644e-07	-1.54497e-10	-1.22727
66700727	chr2:66700727:A:G	3.6411e-08	-1.60734	-0.666022
66700970	chr2:66700970:A:G	1.02449e-07	-1.54497e-10	-1.23887
66701250	chr2:66701250:T:G	1.0406e-07	-1.54497e-10	-1.22327
66701398	chr2:66701398:C:A	2.04084e-08	-1.65646	-1.19583
66701575	chr2:66701575:A:G	1.6419e-07	-1.54497e-10	-0.767209
66701732	chr2:66701732:G:T	2.01356e-08	-1.66992	-1.19583
66702228	chr2:66702228:A:C	6.85406e-08	-1.64081	-2.74514e-10
66702701	chr2:66702701:A:C	2.71881e-08	-1.43191	-1.13354
66702740	chr2:66702740:G:A	1.54468e-07	-1.54497e-10	-0.828244
66703033	chr2:66703033:A:G	1.18252e-07	-1.54497e-10	-1.09542
66703329	chr2:66703329:G:A	1.90912e-08	-1.71706	-1.20194
66703357	chr2:66703357:C:T	3.59047e-08	-1.04983	-1.23753
66703439	chr2:66703439:A:G	1.36781e-07	-1.54497e-10	-0.949849
66703514	chr2:66703514:A:T	6.79838e-08	-1.64896	-2.74514e-10
66703820	chr2:66703820:T:C	1.20225e-07	-1.54497e-10	-1.07887
66704411	chr2:66704411:AT:A	2.10922e-08	-1.61453	-1.2048
66704498	chr2:66704498:CTA:C	1.10217e-07	-1.54497e-10	-1.16578
66705289	chr2:66705289:T:C	1.94315e-08	-1.71987	-1.18147
66705334	chr2:66705334:GA:G	1.60506e-07	-1.54497e-10	-0.789904
66705369	chr2:66705369:G:A	2.04326e-08	-1.7249	-1.12619
66705399	chr2:66705399:G:A	1.02845e-07	-1.54497e-10	-1.23501
66706448	chr2:66706448:G:A	1.96514e-08	-1.65774	-1.23235
66706759	chr2:66706759:A:C	6.38622e-08	-0.572885	-1.13862
66707038	chr2:66707038:T:A	1.10544e-07	-1.54497e-10	-1.16282
66707186	chr2:66707186:T:C	2.66693e-08	-1.61939	-0.96533
66707322	chr2:66707322:G:C	1.08373e-07	-1.54497e-10	-1.18266
66707773	chr2:66707773:G:A	4.74776e-07	-1.54497e-10	0.294611
66708125	chr2:66708125:A:G	1.81823e-07	-1.54497e-10	-0.665197
66708425	chr2:66708425:A:G	1.04076e-07	-1.54497e-10	-1.22311
66708438	chr2:66708438:T:C	1.36624e-07	-1.54497e-10	-0.951002
66708468	chr2:66708468:C:T	2.57633e-07	-0.224116	-0.0925814
66708915	chr2:66708915:C:T	7.02416e-08	-1.61629	-2.74514e-10
66708979	chr2:66708979:C:T	1.75856e-07	-1.54497e-10	-0.69857
66709019	chr2:66709019:A:G	1.04484e-07	-1.54497e-10	-1.2192
66709362	chr2:66709362:T:C	9.23188e-08	-0.277412	-1.06557
66709785	chr2:66709785:G:A	4.18018e-08	-1.26386	-0.871429
66710197	chr2:66710197:G:A	1.15269e-07	-0.0591256	-1.06184
66710354	chr2:66710354:A:T	5.53676e-07	-0.183394	0.63174
66710691	chr2:66710691:C:T	2.73122e-07	-1.54497e-10	-0.258316
66710709	chr2:66710709:C:T	5.52296e-07	-1.54497e-10	0.445851
66710724	chr2:66710724:A:G	9.26538e-08	-0.293635	-1.04573
66711168	chr2:66711168:G:A	7.51809e-08	-1.54834	-2.74514e-10
66711483	chr2:66711483:A:G	1.12833e-07	-1.54497e-10	-1.14232
66712051	chr2:66712051:A:G	1.09407e-07	-1.54497e-10	-1.17316
66712390	chr2:66712390:C:T	2.20116e-07	-0.399385	-0.0746915
66712917	chr2:66712917:ATGAAG:A	1.6681e-07	-1.54497e-10	-0.751377
66713081	chr2:66713081:G:A	1.25726e-07	-1.54497e-10	-1.03413
66713272	chr2:66713272:A:G	2.16808e-07	-1.54497e-10	-0.489222
66713309	chr2:66713309:T:C	1.04008e-07	-1.54497e-10	-1.22376
66713852	chr2:66713852:T:C	1.43343e-07	-1.54497e-10	-0.902989
66714034	chr2:66714034:G:T	1.04495e-07	-1.54497e-10	-1.21909
66714060	chr2:66714060:T:C	3.61363e-08	-1.55126	-0.729679
66714319	chr2:66714319:G:A	1.09921e-07	-1.54497e-10	-1.16847
66715063	chr2:66715063:G:A	9.84472e-08	-1.27871	-2.74514e-10
66715604	chr2:66715604:CTG:C	1.09358e-07	-1.54497e-10	-1.1736
66715768	chr2:66715768:CTG:C	3.07803e-08	-1.70072	-0.740641
66715883	chr2:66715883:C:T	8.17151e-08	-1.46499	-2.74514e-10
66715956	chr2:66715956:C:T	1.51357e-07	-1.54497e-10	-0.848593
66716064	chr2:66716064:G:A	1.65563e-07	-1.54497e-10	-0.758883
66716678	chr2:66716678:C:T	6.61971e-08	-1.6756	-2.74514e-10
66716831	chr2:66716831:A:T	6.62137e-08	-1.67535	-2.74514e-10
66716915	chr2:66716915:A:G	2.47563e-08	-1.65548	-1.00367
66717176	chr2:66717176:C:T	1.08142e-07	-1.18479	-2.74514e-10
66717325	chr2:66717325:T:C	6.70665e-08	-0.854424	-0.808125
66717523	chr2:66717523:T:A	3.26141e-08	-1.61372	-0.769773
66717885	chr2:66717885:A:G	6.32397e-08	-1.7213	-2.74514e-10
66718341	chr2:66718341:A:T	1.37387e-07	-1.54497e-10	-0.945428
66718406	chr2:66718406:T:G	2.12679e-07	-1.54497e-10	-0.508449
66718436	chr2:66718436:T:C	2.12024e-07	-0.032574	-0.478958
66718578	chr2:66718578:G:T	1.3189e-07	0.206107	-1.19237
66719026	chr2:66719026:G:A	2.70264e-08	-1.44438	-1.12704
66719028	chr2:66719028:G:T	1.14762e-07	-1.54497e-10	-1.12537
66719063	chr2:66719063:A:C	1.07033e-07	-1.54497e-10	-1.19509
66719696	chr2:66719696:A:G	2.63062e-08	-1.52319	-1.07524
66719705	chr2:66719705:A:G	2.76177e-07	-1.54497e-10	-0.247193
66720199	chr2:66720199:A:T	2.74912e-08	-1.54889	-1.00547
66720290	chr2:66720290:C:T	1.51639e-07	-1.54497e-10	-0.846731
66720532	chr2:66720532:G:A	1.09761e-07	-1.54497e-10	-1.16993
66720978	chr2:66720978:G:T	2.77128e-07	0.00486581	-0.248619
66721002	chr2:66721002:A:G	2.71083e-07	-0.0195553	-0.246252
66721293	chr2:66721293:GTT:G	1.9472e-07	0.293042	-0.889711
66721351	chr2:66721351:A:G	1.39857e-07	-1.54497e-10	-0.927614
66721369	chr2:66721369:G:C	1.03979e-07	-1.54497e-10	-1.22404
66721518	chr2:66721518:C:A	1.08575e-07	-1.54497e-10	-1.1808
66721784	chr2:66721784:TC:T	1.08196e-07	-1.54497e-10	-1.18429
66722469	chr2:66722469:C:A	1.95401e-08	-1.66884	-1.22693
66723719	chr2:66723719:T:C	3.93135e-08	-1.03975	-1.15692
66723775	chr2:66723775:T:C	1.80176e-07	-1.54497e-10	-0.674297
66724056	chr2:66724056:C:T	4.04881e-08	-1.01351	-1.15372
66724137	chr2:66724137:A:C	6.65829e-08	-1.57284	-0.0969406
66724355	chr2:66724355:G:A	1.8393e-08	-1.71691	-1.23935
66724356	chr2:66724356:C:T	1.46918e-07	-1.54497e-10	-0.878355
66724359	chr2:66724359:C:T	1.07626e-07	-1.54497e-10	-1.18957
66724807	chr2:66724807:G:T	1.03429e-07	-1.54497e-10	-1.22935
66724922	chr2:66724922:G:A	1.76562e-07	-1.54497e-10	-0.694559
66725583	chr2:66725583:A:T	5.28566e-08	-0.681071	-1.21958
66725815	chr2:66725815:C:A	6.80677e-08	-1.64773	-2.74514e-10
66726154	chr2:66726154:G:A	3.54071e-08	-1.43274	-0.868581
66726184	chr2:66726184:A:G	1.02382e-07	-1.54497e-10	-1.23952
66726465	chr2:66726465:G:T	4.7693e-08	-0.808301	-1.19515
66726565	chr2:66726565:C:T	2.77043e-08	-1.38424	-1.16241
66726583	chr2:66726583:G:C	1.18487e-07	-1.54497e-10	-1.09343
66726719	chr2:66726719:TG:T	1.04298e-07	-1.54497e-10	-1.22098
66727089	chr2:66727089:C:T	6.41341e-08	-1.70726	-2.74514e-10
66727148	chr2:66727148:AG:A	2.06936e-08	-1.63058	-1.20782
66727231	chr2:66727231:A:G	1.70177e-07	-1.39472	0.66333
66727501	chr2:66727501:C:T	1.17595e-07	-1.54497e-10	-1.10099
66727760	chr2:66727760:C:G	1.02314e-07	-1.54497e-10	-1.24018
66727822	chr2:66727822:CAAA:C	3.22422e-07	-1.54497e-10	-0.0923702
66727830	chr2:66727830:ACC:A	3.40745e-07	-1.54497e-10	-0.037098
66728338	chr2:66728338:A:T	2.41024e-08	-1.48865	-1.19727
66728536	chr2:66728536:T:G	1.04891e-07	-1.54497e-10	-1.21531
66728610	chr2:66728610:C:T	6.80836e-08	-0.51918	-1.12832
66728708	chr2:66728708:G:A	3.39371e-08	-1.10456	-1.23916
66729192	chr2:66729192:T:C	1.15632e-07	-1.54497e-10	-1.11782
66729272	chr2:66729272:G:A	3.69427e-08	-1.52856	-0.730302
66729370	chr2:66729370:A:G	1.89708e-08	-1.71248	-1.21286
66729688	chr2:66729688:G:T	1.88379e-08	-1.71609	-1.21627
66729961	chr2:66729961:A:G	2.82734e-08	-1.31092	-1.21539
66730177	chr2:66730177:A:G	1.12384e-07	-1.54497e-10	-1.14631
66730371	chr2:66730371:A:G	4.7311e-07	-1.54497e-10	0.291095
66731060	chr2:66731060:G:A	8.32182e-08	-1.44677	-2.74514e-10
66731175	chr2:66731175:A:C	2.78782e-08	-1.63169	-0.908701
66731374	chr2:66731374:G:T	1.1163e-07	-1.54497e-10	-1.15305
66731672	chr2:66731672:C:A	6.35872e-08	-1.46824	-0.247585
66732031	chr2:66732031:G:T	1.32019e-07	-1.54497e-10	-0.985289
66732252	chr2:66732252:C:T	3.81455e-08	-1.57627	-0.650557
66732492	chr2:66732492:C:T	1.0235e-07	-1.54497e-10	-1.23984
66732787	chr2:66732787:A:G	2.77066e-08	-1.52127	-1.02529
66733546	chr2:66733546:C:G	1.14709e-07	-1.54497e-10	-1.12583
66733753	chr2:66733753:T:A	1.03721e-07	-1.54497e-10	-1.22653
66734208	chr2:66734208:A:G	2.11168e-07	-1.54497e-10	-0.515578
66734501	chr2:66734501:A:C	1.02734e-07	-1.54497e-10	-1.23609
66734755	chr2:66734755:TAA:T	7.15427e-08	-1.11685	-0.48109
66735135	chr2:66735135:A:G	3.54319e-08	-1.48424	-0.816383
66735433	chr2:66735433:G:C	3.88363e-08	-1.39985	-0.809023
66735947	chr2:66735947:A:G	5.10891e-08	-1.06886	-0.865803
66736269	chr2:66736269:T:G	3.92583e-08	-1.66794	-0.530132
66736643	chr2:66736643:G:A	3.09914e-08	-1.72435	-0.71017
66736790	chr2:66736790:T:C	1.14452e-07	-1.54497e-10	-1.12808
66736913	chr2:66736913:T:C	1.14575e-07	-1.54497e-10	-1.127
66737073	chr2:66737073:TC:T	1.26932e-07	-1.54497e-10	-1.02458
66737251	chr2:66737251:C:T	5.67985e-08	-1.27664	-0.552082
66737307	chr2:66737307:A:T	1.19077e-07	-1.54497e-10	-1.08846
66737500	chr2:66737500:A:C	1.15222e-07	-1.54497e-10	-1.12137
66737690	chr2:66737690:T:G	3.28962e-08	-1.54828	-0.8266
66737775	chr2:66737775:AAGT:A	1.32106e-07	-1.54497e-10	-0.984628
66738019	chr2:66738019:G:T	2.3125e-08	-1.60674	-1.12058
66739139	chr2:66739139:C:T	3.61084e-08	-1.34302	-0.938684
66739783	chr2:66739783:T:C	1.03482e-07	-1.54497e-10	-1.22883
66740100	chr2:66740100:G:A	1.33768e-07	-1.54497e-10	-0.972129
66740194	chr2:66740194:A:G	6.38354e-08	-1.71192	-2.74514e-10
66740304	chr2:66740304:G:C	1.15251e-07	-1.54497e-10	-1.12112
66740395	chr2:66740395:T:C	1.16199e-07	-1.54497e-10	-1.11292
66740631	chr2:66740631:A:G	1.11452e-07	-1.54497e-10	-1.15464
66740848	chr2:66740848:C:A	1.21803e-07	-1.54497e-10	-1.06583
66741174	chr2:66741174:G:A	1.74845e-06	-1.54497e-10	1.59825
66741847	chr2:66741847:T:C	6.80014e-08	-1.6487	-2.74514e-10
66741903	chr2:66741903:A:C	1.30625e-07	-1.54497e-10	-0.995906
66742075	chr2:66742075:C:T	1.0884e-07	-1.54497e-10	-1.17836
66742408	chr2:66742408:A:T	1.03904e-07	-1.54497e-10	-1.22477
66742693	chr2:66742693:C:G	6.42841e-08	-1.70492	-2.74514e-10
66742993	chr2:66742993:C:T	1.09335e-07	-1.54497e-10	-1.17382
66743459	chr2:66743459:G:A	6.86732e-07	-1.54497e-10	0.663712
66743489	chr2:66743489:G:A	1.12988e-07	-1.54497e-10	-1.14095
66744904	chr2:66744904:T:C	1.18026e-07	-1.54497e-10	-1.09733
66745711	chr2:66745711:C:T	2.95737e-08	-1.34586	-1.13549
66746190	chr2:66746190:A:G	1.34844e-07	-1.54497e-10	-0.964118
66746207	chr2:66746207:C:T	1.20989e-07	-1.54497e-10	-1.07253
66746278	chr2:66746278:G:A	1.43099e-07	-1.54497e-10	-0.904697
66746432	chr2:66746432:A:G	6.74889e-08	-1.65627	-2.74514e-10
66746776	chr2:66746776:T:C	1.42686e-07	-1.54497e-10	-0.907584
66747791	chr2:66747791:C:G	3.3935e-07	-1.54497e-10	-0.0411995
66748199	chr2:66748199:G:A	4.48573e-08	-1.43593	-0.628822
66748368	chr2:66748368:C:G	2.36441e-08	-1.5013	-1.20383
66748515	chr2:66748515:TA:T	6.7136e-08	-1.66151	-2.74514e-10
66749222	chr2:66749222:A:G	4.37712e-08	-1.4827	-0.606561
66749445	chr2:66749445:C:G	1.0713e-07	-1.54497e-10	-1.19419
66749900	chr2:66749900:A:G	2.39776e-08	-1.47614	-1.21498
66750725	chr2:66750725:G:C	8.36987e-08	-1.44101	-2.74514e-10
66750876	chr2:66750876:G:A	1.34859e-07	-1.54497e-10	-0.964002
66750879	chr2:66750879:T:A	4.58454e-08	-1.46841	-0.574546
66751130	chr2:66751130:C:T	2.06446e-08	-1.67523	-1.16555
66751824	chr2:66751824:G:A	6.22737e-08	-1.35467	-0.382024
66752175	chr2:66752175:C:T	2.69566e-08	-1.42273	-1.15128
66752368	chr2:66752368:T:G	2.48113e-08	-1.46817	-1.18876
66752888	chr2:66752888:T:C	9.44748e-08	-1.3199	-2.74514e-10
66753262	chr2:66753262:T:G	1.1106e-07	-1.54497e-10	-1.15816
66753265	chr2:66753265:C:T	8.71273e-08	-1.40086	-2.74514e-10
66753331	chr2:66753331:TCTAATTGGTGAA:T	6.31293e-08	-1.72305	-2.74514e-10
66754040	chr2:66754040:A:G	4.81681e-07	-1.54497e-10	0.309049
66754289	chr2:66754289:A:G	1.0268e-07	-1.54497e-10	-1.23661
66754689	chr2:66754689:A:G	6.30797e-08	-1.72383	-2.74514e-10
66754880	chr2:66754880:A:G	4.63393e-07	-1.54497e-10	0.270344
66755161	chr2:66755161:G:A	3.41706e-07	-1.54497e-10	-0.034282
66755396	chr2:66755396:CA:C	1.03822e-07	-1.54497e-10	-1.22555
66755625	chr2:66755625:G:A	6.67854e-08	-1.66675	-2.74514e-10
66755791	chr2:66755791:C:T	6.45815e-08	-1.7003	-2.74514e-10
66755896	chr2:66755896:T:C	5.03501e-07	-1.54497e-10	0.353352
66755935	chr2:66755935:CA:C	4.71715e-08	-1.40067	-0.613773
66756098	chr2:66756098:C:G	6.30147e-08	-1.72487	-2.74514e-10
66756189	chr2:66756189:T:C	5.64935e-08	-1.39385	-0.440258
66756250	chr2:66756250:A:T	2.53529e-08	-1.69738	-0.937956
66756316	chr2:66756316:G:A	1.36231e-07	-1.54497e-10	-0.953881
66756425	chr2:66756425:C:T	6.43873e-08	-1.70332	-2.74514e-10
66756621	chr2:66756621:G:A	1.08536e-07	-1.54497e-10	-1.18115
66756646	chr2:66756646:A:G	3.84629e-07	-1.54497e-10	0.0840459
66757118	chr2:66757118:A:G	2.37126e-08	-1.58905	-1.11318
66757459	chr2:66757459:A:G	2.02509e-08	-1.711	-1.14904
66757672	chr2:66757672:A:G	6.71726e-08	-1.66097	-2.74514e-10
66758346	chr2:66758346:T:C	4.7956e-08	-1.55017	-0.447783
66758458	chr2:66758458:A:G	4.71872e-07	-1.54497e-10	0.288475
66758880	chr2:66758880:AT:A	2.04844e-08	-1.6764	-1.17217
66759002	chr2:66759002:T:C	1.70416e-07	-1.54497e-10	-0.729991
66759358	chr2:66759358:C:T	3.26466e-08	-1.54782	-0.834671
66759359	chr2:66759359:A:G	3.54134e-08	-1.50549	-0.795652
66760115	chr2:66760115:C:A	1.80089e-07	-1.54497e-10	-0.674784
66760217	chr2:66760217:C:G	1.04512e-07	-1.54497e-10	-1.21894
66760354	chr2:66760354:A:T	2.90984e-08	-1.72097	-0.776583
66760455	chr2:66760455:C:T	9.49667e-08	-1.31471	-2.74514e-10
66760801	chr2:66760801:T:C	1.02325e-07	-1.54497e-10	-1.24008
66760927	chr2:66760927:A:T	1.88989e-08	-1.7236	-1.20553
66760929	chr2:66760929:G:T	1.88963e-08	-1.72344	-1.20583
66760932	chr2:66760932:A:T	1.89052e-08	-1.72418	-1.20461
66762180	chr2:66762180:A:G	1.23234e-07	-1.54497e-10	-1.05414
66762476	chr2:66762476:G:C	1.02299e-07	-1.54497e-10	-1.24034
66762486	chr2:66762486:A:G	5.07292e-07	-1.54497e-10	0.360855
66762836	chr2:66762836:T:C	2.11746e-08	-1.7244	-1.09103
66762906	chr2:66762906:T:C	1.35003e-07	-1.54497e-10	-0.962938
66763399	chr2:66763399:G:A	1.11226e-07	-1.15666	-2.74514e-10
66763409	chr2:66763409:C:T	1.92538e-08	-1.72473	-1.1858
66763434	chr2:66763434:T:C	1.26312e-07	-1.54497e-10	-1.02948
66764043	chr2:66764043:C:T	1.02554e-07	-1.54497e-10	-1.23785
66764435	chr2:66764435:C:G	4.3572e-07	-1.54497e-10	0.208768
66764454	chr2:66764454:C:A	6.35262e-08	-1.71678	-2.74514e-10
66764539	chr2:66764539:A:G	1.05589e-07	-1.54497e-10	-1.20868
66764630	chr2:66764630:T:C	2.99852e-07	-1.54497e-10	-0.164942
66764779	chr2:66764779:A:C	1.24837e-07	-1.54497e-10	-1.04122
66765262	chr2:66765262:A:G	1.03011e-07	-1.54497e-10	-1.2334
66765344	chr2:66765344:A:T	2.66209e-08	-1.4195	-1.16704
66765363	chr2:66765363:T:A	5.71677e-07	-1.54497e-10	0.480341
66765599	chr2:66765599:T:G	1.42864e-07	-1.54497e-10	-0.906338
66765740	chr2:66765740:G:C	2.31666e-07	-1.54497e-10	-0.422936
66765789	chr2:66765789:AG:A	7.84339e-07	-1.54497e-10	0.796609
66766133	chr2:66766133:C:G	1.12729e-07	-1.54497e-10	-1.14325
66766276	chr2:66766276:A:G	1.45854e-07	-1.54497e-10	-0.885628
66766700	chr2:66766700:A:T	1.25617e-07	-1.54497e-10	-1.035
66767516	chr2:66767516:G:C	1.2316e-07	-1.54497e-10	-1.05475
66767699	chr2:66767699:A:G	1.19316e-07	-1.54497e-10	-1.08646
66767853	chr2:66767853:A:G	1.34551e-07	-1.54497e-10	-0.96629
66767944	chr2:66767944:C:T	1.25558e-07	-1.54497e-10	-1.03546
66768055	chr2:66768055:T:C	1.20475e-07	-1.54497e-10	-1.07679
66768217	chr2:66768217:C:T	9.13758e-08	-1.45563	0.102374
66768463	chr2:66768463:A:G	2.80352e-08	-1.3808	-1.15397
66769197	chr2:66769197:A:G	2.05919e-08	-1.61852	-1.22481
66769274	chr2:66769274:A:T	1.33814e-07	-1.54497e-10	-0.971782
66769902	chr2:66769902:C:T	1.05623e-07	-1.54497e-10	-1.20836
66770025	chr2:66770025:C:T	5.19309e-07	-1.54497e-10	0.384266
66770465	chr2:66770465:T:C	1.03007e-07	-1.54497e-10	-1.23344
66770631	chr2:66770631:AG:A	1.08568e-07	-1.54497e-10	-1.18085
66770925	chr2:66770925:G:A	1.07099e-07	-1.54497e-10	-1.19448
66771454	chr2:66771454:C:T	1.04996e-07	-1.54497e-10	-1.21431
66771491	chr2:66771491:C:G	2.20342e-08	-1.62883	-1.14681
66771616	chr2:66771616:A:G	1.05178e-07	-1.54497e-10	-1.21258
66771652	chr2:66771652:T:TA	1.08968e-07	-1.54497e-10	-1.17718
66772460	chr2:66772460:C:A	1.31322e-07	-1.54497e-10	-0.99058
66772534	chr2:66772534:G:A	3.24582e-08	-1.21017	-1.17811
66772663	chr2:66772663:T:C	1.69488e-07	-1.54497e-10	-0.73545
66772764	chr2:66772764:C:T	2.10728e-08	-1.70678	-1.11348
66772944	chr2:66772944:T:C	2.14143e-08	-1.6924	-1.11178
66772998	chr2:66772998:T:A	2.16024e-08	-1.69923	-1.0962
66773358	chr2:66773358:T:C	1.08489e-07	-1.54497e-10	-1.18158
66773862	chr2:66773862:A:C	1.42336e-07	-1.54497e-10	-0.910045
66774099	chr2:66774099:T:A	1.29119e-07	-1.54497e-10	-1.0075
66774974	chr2:66774974:G:A	1.0835e-07	-1.54497e-10	-1.18287
66775916	chr2:66775916:A:T	1.02988e-07	-1.54497e-10	-1.23362
66776024	chr2:66776024:T:C	6.30312e-08	-1.7246	-2.74514e-10
66776189	chr2:66776189:T:C	1.25535e-07	-1.54497e-10	-1.03565
66776588	chr2:66776588:T:C	1.02513e-07	-1.54497e-10	-1.23825
66776593	chr2:66776593:T:A	4.66883e-07	-1.54497e-10	0.277846
66776791	chr2:66776791:A:G	2.20132e-08	-1.61091	-1.16568
66777358	chr2:66777358:C:T	2.18967e-08	-1.63689	-1.145
66777732	chr2:66777732:C:T	2.18768e-08	-1.63289	-1.14992
66778290	chr2:66778290:C:T	2.65989e-07	-1.54497e-10	-0.284777
66778299	chr2:66778299:A:G	1.0321e-07	-1.54497e-10	-1.23146
66778341	chr2:66778341:A:AATAT	6.30131e-08	-1.72489	-2.74514e-10
66778454	chr2:66778454:T:C	1.40791e-07	-1.54497e-10	-0.920956
66778662	chr2:66778662:T:A	3.58688e-07	-1.7249	1.73912
66779149	chr2:66779149:T:C	3.57164e-07	-1.54497e-10	0.00996125
66779449	chr2:66779449:A:G	1.07432e-07	-1.54497e-10	-1.19137
66780360	chr2:66780360:A:T	2.5846e-08	-1.72483	-0.891246
66780522	chr2:66780522:T:G	1.1461e-07	-1.54497e-10	-1.12669
66780978	chr2:66780978:A:G	1.02643e-07	-1.54497e-10	-1.23698
66781179	chr2:66781179:C:T	2.74911e-08	-1.7243	-0.830068
66781203	chr2:66781203:G:T	1.34202e-07	-1.54497e-10	-0.96889
66781389	chr2:66781389:A:G	1.14458e-07	-1.54497e-10	-1.12803
66781497	chr2:66781497:T:C	3.28616e-08	-1.5229	-0.853026
66781609	chr2:66781609:A:C	1.0289e-07	-1.54497e-10	-1.23457
66781764	chr2:66781764:A:G	9.03967e-08	-1.36403	-2.74514e-10
66782004	chr2:66782004:T:A	1.09392e-07	-1.54497e-10	-1.1733
66782136	chr2:66782136:G:T	6.45523e-08	-1.70076	-2.74514e-10
66782328	chr2:66782328:AC:A	1.03669e-07	-1.54497e-10	-1.22703
66782579	chr2:66782579:G:A	7.77306e-08	-1.51498	-2.74514e-10
66782643	chr2:66782643:T:C	6.67246e-08	-1.66766	-2.74514e-10
66783018	chr2:66783018:C:A	1.08619e-05	-1.54497e-10	3.42478
66783050	chr2:66783050:G:A	6.21036e-07	-1.54497e-10	0.563157
66783216	chr2:66783216:G:A	2.57954e-08	-1.5245	-1.09354
66783367	chr2:66783367:G:T	6.55532e-08	-1.68537	-2.74514e-10
66783550	chr2:66783550:T:G	4.32531e-08	-0.865959	-1.2352
66783717	chr2:66783717:C:T	3.17028e-08	-1.72044	-0.691389
66783994	chr2:66783994:G:GT	4.10484e-08	-1.16813	-0.985352
66784606	chr2:66784606:A:C	3.14737e-08	-1.47994	-0.939144
66784738	chr2:66784738:G:A	2.66832e-08	-1.71274	-0.871459
66784744	chr2:66784744:A:G	3.70126e-08	-1.52352	-0.733453
66784911	chr2:66784911:T:C	2.56315e-07	-1.54497e-10	-0.321827
66785412	chr2:66785412:G:A	6.68166e-08	-1.66628	-2.74514e-10
66785547	chr2:66785547:T:C	6.40411e-08	-1.70871	-2.74514e-10
66785551	chr2:66785551:T:C	2.42456e-07	-1.54497e-10	-0.377414
66785798	chr2:66785798:C:T	1.16106e-07	-1.54497e-10	-1.11373
66785823	chr2:66785823:T:A	3.56867e-08	-1.05645	-1.23701
66786870	chr2:66786870:T:C	3.39444e-08	-1.10565	-1.23786
66786894	chr2:66786894:G:A	1.17053e-07	-1.54497e-10	-1.10561
66787579	chr2:66787579:A:G	3.36422e-08	-1.69151	-0.660946
66787629	chr2:66787629:C:T	3.21424e-08	-1.68746	-0.710599
66787701	chr2:66787701:C:CA	1.17131e-07	-1.54497e-10	-1.10494
66788352	chr2:66788352:G:A	1.03772e-07	-1.54497e-10	-1.22604
66788454	chr2:66788454:T:A	1.04125e-07	-1.54497e-10	-1.22264
66789899	chr2:66789899:G:A	1.03395e-07	-1.54497e-10	-1.22968
66790088	chr2:66790088:G:A	1.56098e-07	-0.817746	-2.74514e-10
66790318	chr2:66790318:C:T	2.77686e-08	-1.63804	-0.906285
66790351	chr2:66790351:C:A	1.1442e-07	-1.54497e-10	-1.12836
66790442	chr2:66790442:A:G	2.47187e-08	-1.58157	-1.0791
66790486	chr2:66790486:A:G	2.67404e-08	-1.55977	-1.02229
66790606	chr2:66790606:T:C	3.30939e-08	-1.32041	-1.04848
66790639	chr2:66790639:A:G	1.27758e-07	-1.54497e-10	-1.01809
66790951	chr2:66790951:T:C	1.18202e-07	-1.54497e-10	-1.09584
66791181	chr2:66791181:G:A	1.31269e-07	-1.54497e-10	-0.990987
66791522	chr2:66791522:T:C	1.03833e-07	-1.54497e-10	-1.22545
66791880	chr2:66791880:C:T	6.39226e-08	-1.71056	-2.74514e-10
66791929	chr2:66791929:C:T	1.05782e-07	-1.54497e-10	-1.20685
66792155	chr2:66792155:A:G	1.32139e-07	-1.54497e-10	-0.984381
66792236	chr2:66792236:GT:G	2.98941e-08	-1.31597	-1.1546
66792499	chr2:66792499:C:T	1.06932e-07	-1.54497e-10	-1.19604
66793154	chr2:66793154:T:C	1.02708e-07	-1.54497e-10	-1.23634
66793186	chr2:66793186:C:T	1.53355e-07	-1.54497e-10	-0.835476
66794466	chr2:66794466:G:A	6.35625e-08	-1.71621	-2.74514e-10
66794619	chr2:66794619:T:C	1.48272e-07	-1.54497e-10	-0.869183
66794718	chr2:66794718:T:C	4.70563e-08	-1.62719	-0.3897
66794800	chr2:66794800:A:G	6.44107e-08	-1.70295	-2.74514e-10
66795009	chr2:66795009:C:A	1.93833e-07	-1.54497e-10	-0.601234
66795030	chr2:66795030:C:T	4.81684e-08	-1.60122	-0.392307
66795102	chr2:66795102:A:G	4.52209e-08	-1.6889	-0.367774
66795219	chr2:66795219:G:A	3.21937e-08	-1.15759	-1.23888
66795899	chr2:66795899:G:A	2.46225e-08	-1.5196	-1.14498
66796295	chr2:66796295:A:G	2.94933e-08	-1.31177	-1.1723
66796551	chr2:66796551:A:C	2.40535e-07	-1.54497e-10	-0.385369
66796707	chr2:66796707:T:C	1.077e-07	-1.54497e-10	-1.18888
66797191	chr2:66797191:G:A	2.40959e-08	-1.59103	-1.09516
66797275	chr2:66797275:G:A	3.11803e-08	-1.18814	-1.2403
66797382	chr2:66797382:C:T	1.20434e-07	-1.54497e-10	-1.07713
66797406	chr2:66797406:G:A	1.19684e-07	-1.54497e-10	-1.08338
66797638	chr2:66797638:C:G	1.65189e-07	-1.54497e-10	-0.761145
66797709	chr2:66797709:G:C	1.21707e-07	-1.54497e-10	-1.06662
66798039	chr2:66798039:G:A	6.4171e-08	-1.70668	-2.74514e-10
66798129	chr2:66798129:A:G	1.06291e-07	-1.54497e-10	-1.20205
66798405	chr2:66798405:A:G	2.56001e-08	-1.46429	-1.16134
66798668	chr2:66798668:C:CAT	2.51702e-08	-1.70119	-0.941378
66798695	chr2:66798695:A:G	3.08118e-08	-1.47041	-0.969929
66798747	chr2:66798747:T:C	2.45113e-08	-1.46591	-1.20319
66798750	chr2:66798750:G:A	5.20279e-08	-1.61923	-0.297227
66798771	chr2:66798771:G:A	1.61864e-07	-1.54497e-10	-0.781473
66798940	chr2:66798940:T:C	1.57446e-07	-1.54497e-10	-0.809153
66799010	chr2:66799010:G:A	2.94848e-08	-1.64369	-0.840667
66799064	chr2:66799064:T:A	4.80965e-08	-1.6283	-0.36672
66799213	chr2:66799213:C:G	1.02301e-07	-1.54497e-10	-1.24032
66799337	chr2:66799337:G:C	2.14432e-07	-1.54497e-10	-0.500239
66799494	chr2:66799494:T:C	1.22702e-07	-1.54497e-10	-1.05847
66800388	chr2:66800388:G:A	2.74983e-08	-1.62887	-0.925233
66800489	chr2:66800489:G:A	1.0229e-07	-1.54497e-10	-1.24042
66800646	chr2:66800646:T:G	2.08136e-08	-1.70742	-1.12521
66800948	chr2:66800948:A:G	1.08603e-07	-1.54497e-10	-1.18054
66801085	chr2:66801085:C:T	1.12395e-07	-1.54497e-10	-1.14622
66801112	chr2:66801112:G:A	6.59285e-08	-1.67966	-2.74514e-10
66801187	chr2:66801187:G:A	1.02303e-07	-1.54497e-10	-1.24029
66801195	chr2:66801195:A:G	1.08663e-07	-1.54497e-10	-1.17998
66801204	chr2:66801204:A:G	1.12403e-07	-1.54497e-10	-1.14614
66801750	chr2:66801750:A:G	1.22447e-07	-1.54497e-10	-1.06056
66802147	chr2:66802147:T:A	1.02496e-07	-1.54497e-10	-1.23841
66802212	chr2:66802212:C:T	3.64748e-08	-1.03165	-1.23996
66802346	chr2:66802346:G:A	1.56567e-07	-1.54497e-10	-0.814749
66802424	chr2:66802424:C:T	2.28289e-08	-1.5145	-1.22571
66802434	chr2:66802434:G:A	6.321e-08	-1.72177	-2.74514e-10
66802580	chr2:66802580:C:A	2.12999e-08	-1.59667	-1.21286
66803027	chr2:66803027:G:A	2.4821e-08	-1.66094	-0.995603
66803149	chr2:66803149:T:G	1.02286e-07	-1.54497e-10	-1.24046
66803299	chr2:66803299:A:G	1.02803e-07	-1.54497e-10	-1.23542
66803315	chr2:66803315:C:T	2.15234e-08	-1.55889	-1.2402
66803321	chr2:66803321:T:TA	3.73258e-08	-1.00868	-1.23986
66803458	chr2:66803458:T:C	1.08821e-07	-1.54497e-10	-1.17852
66803547	chr2:66803547:AGCC:A	3.07617e-08	-1.37727	-1.06469
66803690	chr2:66803690:A:G	1.11032e-07	-1.54497e-10	-1.15841
66804085	chr2:66804085:A:G	1.20874e-07	-1.54497e-10	-1.07349
66804280	chr2:66804280:C:T	6.30127e-08	-1.7249	-2.74514e-10
66804561	chr2:66804561:A:G	1.38289e-07	-1.54497e-10	-0.938891
66804674	chr2:66804674:A:G	1.0238e-07	-1.54497e-10	-1.23954
66804984	chr2:66804984:A:G	1.02378e-07	-1.54497e-10	-1.23957
66805095	chr2:66805095:T:C	1.0638e-07	-1.54497e-10	-1.20121
66805321	chr2:66805321:G:T	2.23569e-08	-1.72151	-1.03958
66805514	chr2:66805514:A:T	1.13324e-07	-1.54497e-10	-1.13798
66805884	chr2:66805884:T:A	1.12928e-07	-1.54497e-10	-1.14148
66806188	chr2:66806188:C:G	5.62097e-08	-1.20862	-0.630524
66806211	chr2:66806211:C:T	1.26083e-07	-1.54497e-10	-1.03129
66806230	chr2:66806230:T:C	3.04126e-08	-1.23112	-1.22225
66806250	chr2:66806250:A:C	1.50178e-07	-1.54497e-10	-0.856414
66806523	chr2:66806523:C:T	6.56497e-08	-1.6839	-2.74514e-10
66806849	chr2:66806849:T:A	2.15194e-07	-0.496693	-2.74514e-10
66807123	chr2:66807123:T:G	1.53431e-07	-1.54497e-10	-0.83498
66807143	chr2:66807143:A:G	1.2027e-07	-1.54497e-10	-1.07849
66807150	chr2:66807150:AAGAT:A	1.14391e-07	-1.54497e-10	-1.12861
66807219	chr2:66807219:C:T	2.0668e-08	-1.71573	-1.12391
66807284	chr2:66807284:C:T	1.04319e-07	-1.54497e-10	-1.22078
66807454	chr2:66807454:G:T	6.75248e-08	-1.65574	-2.74514e-10
66807727	chr2:66807727:A:C	1.69998e-07	-1.54497e-10	-0.732448
66807785	chr2:66807785:A:G	1.17478e-07	-1.54497e-10	-1.10198
66808005	chr2:66808005:A:G	7.28729e-07	1.30442	-0.581351
66808146	chr2:66808146:T:C	4.80938e-08	-1.04021	-0.954875
66808362	chr2:66808362:G:A	1.12116e-07	-1.54497e-10	-1.1487
66808557	chr2:66808557:A:T	5.02252e-07	-1.54497e-10	0.35087
66808576	chr2:66808576:A:G	6.45755e-08	-1.7004	-2.74514e-10
66809119	chr2:66809119:G:A	6.56653e-08	-1.68366	-2.74514e-10
66809126	chr2:66809126:T:C	1.9708e-08	-1.64792	-1.23929
66809140	chr2:66809140:A:G	2.25815e-08	-1.71336	-1.03774
66809250	chr2:66809250:AT:A	6.84586e-07	-1.54497e-10	0.660582
66809404	chr2:66809404:C:T	6.56473e-08	-1.68394	-2.74514e-10
66809729	chr2:66809729:T:C	5.32957e-07	-1.54497e-10	0.410209
66809914	chr2:66809914:A:G	1.35764e-07	-1.54497e-10	-0.957316
66810474	chr2:66810474:A:G	1.0487e-07	-1.54497e-10	-1.21551
66810703	chr2:66810703:A:G	1.25655e-07	-1.54497e-10	-1.03469
66811207	chr2:66811207:T:C	1.42661e-07	0.116818	-1.02458
66811985	chr2:66811985:T:C	1.05836e-07	-1.54497e-10	-1.20634
66812216	chr2:66812216:A:G	6.52711e-08	-1.68968	-2.74514e-10
66812265	chr2:66812265:T:C	1.12971e-07	-1.54497e-10	-1.1411
66812665	chr2:66812665:C:T	7.14231e-07	-1.54497e-10	0.702974
66812777	chr2:66812777:A:G	1.03005e-07	-1.54497e-10	-1.23346
66813033	chr2:66813033:A:G	1.58338e-07	0.278316	-1.08181
66813172	chr2:66813172:A:G	1.07608e-07	-1.54497e-10	-1.18973
66813284	chr2:66813284:T:C	7.31464e-07	-1.54497e-10	0.726816
66813390	chr2:66813390:C:A	1.42387e-07	0.137726	-1.04741
66813743	chr2:66813743:C:T	1.96781e-08	-1.65307	-1.23565
66813803	chr2:66813803:AG:A	1.46448e-07	0.151905	-1.03347
66814325	chr2:66814325:G:A	1.5226e-07	0.258435	-1.10108
66814378	chr2:66814378:T:C	1.06869e-07	-1.54497e-10	-1.19663
66814545	chr2:66814545:G:A	2.06058e-08	-1.69983	-1.14283
66814558	chr2:66814558:AAG:A	6.90259e-08	-1.63375	-2.74514e-10
66814616	chr2:66814616:T:C	3.21453e-07	0.382594	-0.477977
66814767	chr2:66814767:A:C	4.97742e-08	-0.832147	-1.12859
66814909	chr2:66814909:G:A	1.99953e-08	-1.64113	-1.2316
66814939	chr2:66814939:T:C	8.33938e-08	-0.847367	-0.597292
66815635	chr2:66815635:A:G	1.26521e-07	-1.54497e-10	-1.02783
66816412	chr2:66816412:A:G	1.07259e-07	-1.54497e-10	-1.19299
66816509	chr2:66816509:C:T	1.33688e-07	-1.54497e-10	-0.972725
66816602	chr2:66816602:T:C	6.45241e-08	-1.70119	-2.74514e-10
66816991	chr2:66816991:G:C	2.0123e-08	-1.66537	-1.201
66817308	chr2:66817308:A:T	6.45061e-08	-1.70147	-2.74514e-10
66817405	chr2:66817405:G:C	1.16838e-07	-0.0204084	-1.08703
66817460	chr2:66817460:A:G	1.06381e-07	-1.54497e-10	-1.2012
66817826	chr2:66817826:G:A	1.17484e-07	-1.54497e-10	-1.10193
66818010	chr2:66818010:A:G	3.25814e-08	-1.438	-0.946492
66818880	chr2:66818880:G:A	1.25601e-07	-1.03512	-2.74514e-10
66819733	chr2:66819733:C:T	1.25082e-07	0.103797	-1.14306
66819776	chr2:66819776:T:C	2.38583e-07	-1.54497e-10	-0.393517
66820022	chr2:66820022:C:T	6.33944e-08	-1.71886	-2.74514e-10
66820143	chr2:66820143:T:G	1.03468e-07	-1.54497e-10	-1.22897
66820508	chr2:66820508:A:G	5.5847e-08	-0.963041	-0.882576
66820585	chr2:66820585:C:T	1.90986e-08	-1.72074	-1.19787
66821029	chr2:66821029:G:A	2.42417e-08	-1.45638	-1.22378
66821389	chr2:66821389:G:A	4.26095e-08	-1.0597	-1.05646
66821463	chr2:66821463:T:C	8.97973e-08	-0.246	-1.12468
66821508	chr2:66821508:T:G	1.19614e-07	-1.54497e-10	-1.08396
66821602	chr2:66821602:C:T	6.43897e-08	-1.70328	-2.74514e-10
66821710	chr2:66821710:T:C	1.19154e-07	-1.54497e-10	-1.08782
66822075	chr2:66822075:A:T	1.26477e-07	-1.54497e-10	-1.02818
66822249	chr2:66822249:T:C	6.49592e-08	-1.69447	-2.74514e-10
66823186	chr2:66823186:T:C	1.32879e-07	-1.54497e-10	-0.978796
66823454	chr2:66823454:A:C	6.30123e-08	-1.7249	-2.74514e-10
66823518	chr2:66823518:T:C	2.84308e-06	2.32864	-0.244224
66823561	chr2:66823561:A:G	3.83071e-07	-1.54497e-10	0.0799874
66823568	chr2:66823568:C:A	1.05815e-07	-1.54497e-10	-1.20654
66823620	chr2:66823620:T:C	2.43675e-07	-0.150626	-0.22177
66823707	chr2:66823707:G:A	1.36011e-07	-0.955496	-2.74514e-10
66824879	chr2:66824879:A:G	4.25532e-08	-1.09071	-1.02677
66825108	chr2:66825108:G:A	6.31506e-08	-1.72271	-2.74514e-10
66825322	chr2:66825322:A:G	1.60983e-07	-1.54497e-10	-0.786937
66825380	chr2:66825380:C:T	6.32662e-08	-1.72088	-2.74514e-10
66825663	chr2:66825663:C:T	1.92084e-06	1.89992	-0.20763
66825781	chr2:66825781:C:T	4.80599e-08	-0.958306	-1.03748
66826212	chr2:66826212:A:G	2.57475e-07	0.155485	-0.472797
66826351	chr2:66826351:C:T	6.4456e-08	-1.70225	-2.74514e-10
66826465	chr2:66826465:G:A	1.23532e-07	-1.54497e-10	-1.05173
66826496	chr2:66826496:A:G	2.34775e-08	-1.69826	-1.01392
66826522	chr2:66826522:G:A	6.3064e-08	-1.72408	-2.74514e-10
66826893	chr2:66826893:C:T	9.36467e-08	-1.3287	-2.74514e-10
66826941	chr2:66826941:T:A	4.16301e-08	-1.11132	-1.02809
66827243	chr2:66827243:G:A	1.02288e-07	-1.54497e-10	-1.24044
66827716	chr2:66827716:T:C	8.14341e-08	-0.569501	-0.898938
66828787	chr2:66828787:T:C	2.87281e-07	0.309131	-0.516902
66829508	chr2:66829508:T:C	8.58899e-08	-0.520863	-0.894303
66829911	chr2:66829911:C:T	3.16202e-08	-1.24476	-1.16968
66830845	chr2:66830845:G:A	6.3069e-08	-1.724	-2.74514e-10
66831733	chr2:66831733:G:A	1.12887e-07	-1.54497e-10	-1.14184
66831913	chr2:66831913:C:A	4.13419e-08	-1.02507	-1.12128
66832022	chr2:66832022:C:T	7.49601e-08	-1.55128	-2.74514e-10
66832125	chr2:66832125:T:G	6.45962e-08	-1.70008	-2.74514e-10
66832283	chr2:66832283:G:C	2.00775e-07	-1.54497e-10	-0.566047
66832396	chr2:66832396:A:G	2.05096e-08	-1.65461	-1.19273
66832584	chr2:66832584:T:C	1.68598e-07	-1.54497e-10	-0.740714
66832771	chr2:66832771:G:A	3.98952e-08	-1.07799	-1.10399
66832772	chr2:66832772:C:T	6.46433e-08	-1.69935	-2.74514e-10
66832994	chr2:66832994:A:C	3.11411e-06	2.39792	-0.222453
66833110	chr2:66833110:G:A	3.56629e-07	-1.54497e-10	0.00846265
66833202	chr2:66833202:TC:T	1.04867e-07	-0.424886	-0.790658
66833556	chr2:66833556:T:C	1.02468e-07	-1.54497e-10	-1.23868
66833864	chr2:66833864:A:G	4.0631e-08	-1.05138	-1.11232
66833879	chr2:66833879:T:C	7.8051e-08	-1.51087	-2.74514e-10
66834103	chr2:66834103:T:C	3.2003e-06	2.40266	-0.199898
66834699	chr2:66834699:C:T	3.08698e-06	2.32223	-0.155516
66834715	chr2:66834715:G:A	1.78021e-07	-1.54497e-10	-0.686332
66835361	chr2:66835361:A:G	1.21168e-07	-1.54497e-10	-1.07106
66836355	chr2:66836355:A:T	6.80517e-08	-1.64797	-2.74514e-10
66836463	chr2:66836463:G:A	1.14768e-07	-1.54497e-10	-1.12532
66836554	chr2:66836554:G:A	6.32244e-08	-1.72154	-2.74514e-10
66836769	chr2:66836769:GAAGA:G	6.31288e-08	-1.72306	-2.74514e-10
66837040	chr2:66837040:A:G	1.03749e-07	-1.54497e-10	-1.22626
66837062	chr2:66837062:A:G	1.03519e-07	-1.54497e-10	-1.22848
66837260	chr2:66837260:G:A	2.64889e-06	2.09193	-0.078271
66838629	chr2:66838629:C:T	6.31748e-08	-1.72233	-2.74514e-10
66838644	chr2:66838644:C:T	3.89373e-07	0.563389	-0.467084
66839233	chr2:66839233:T:C	1.14476e-07	-1.54497e-10	-1.12787
66839257	chr2:66839257:A:C	1.04426e-07	-1.54497e-10	-1.21975
66839329	chr2:66839329:G:C	1.35056e-07	-1.54497e-10	-0.962545
66839519	chr2:66839519:A:G	3.55301e-07	0.43947	-0.434738
66839892	chr2:66839892:C:G	4.0452e-07	0.592926	-0.458459
66840509	chr2:66840509:T:C	4.90025e-06	2.66779	-0.0389809
66840537	chr2:66840537:C:T	3.78331e-08	-0.995729	-1.23932
66840755	chr2:66840755:A:C	2.80977e-08	-1.37345	-1.15909
66841127	chr2:66841127:G:A	1.03764e-07	-1.54497e-10	-1.22611
66841158	chr2:66841158:A:G	1.02944e-07	-1.54497e-10	-1.23405
66841204	chr2:66841204:C:T	2.28817e-07	-1.54497e-10	-0.435312
66841483	chr2:66841483:A:G	6.59352e-08	-1.67956	-2.74514e-10
66841852	chr2:66841852:A:G	1.0316e-07	-1.54497e-10	-1.23195
66841897	chr2:66841897:G:A	6.30401e-08	-1.72446	-2.74514e-10
66841984	chr2:66841984:A:G	7.05221e-08	-1.61231	-2.74514e-10
66842579	chr2:66842579:G:A	1.6177e-07	-1.54497e-10	-0.782056
66842931	chr2:66842931:A:G	1.30775e-07	-1.54497e-10	-0.994755
66843151	chr2:66843151:T:C	5.855e-08	-0.611835	-1.18652
66843197	chr2:66843197:C:T	8.33191e-08	-1.44556	-2.74514e-10
66843201	chr2:66843201:G:A	4.84494e-07	-0.13631	0.451182
66843995	chr2:66843995:A:G	1.08652e-07	-1.54497e-10	-1.18009
66844320	chr2:66844320:T:C	1.90153e-07	-1.54497e-10	-0.620401
66844327	chr2:66844327:C:T	4.87314e-05	1.69397	3.23188
66844487	chr2:66844487:G:A	7.49841e-07	-0.0268797	0.778509
66844788	chr2:66844788:A:G	6.46167e-08	-1.69976	-2.74514e-10
66844927	chr2:66844927:G:A	6.3206e-08	-1.14387	-0.577961
66844950	chr2:66844950:T:C	1.11636e-07	-1.7149	0.561913
66845147	chr2:66845147:A:G	1.02679e-07	-1.54497e-10	-1.23662
66845170	chr2:66845170:A:G	1.11087e-07	-1.54497e-10	-1.15792
66845437	chr2:66845437:C:T	1.86737e-07	-1.54497e-10	-0.63853
66846193	chr2:66846193:G:C	2.0688e-07	-1.54497e-10	-0.536096
66846195	chr2:66846195:A:G	1.20174e-07	-1.54497e-10	-1.0793
66846712	chr2:66846712:A:G	3.8869e-08	-1.07541	-1.13263
66846855	chr2:66846855:G:A	3.05582e-07	-1.54497e-10	-0.146016
66847112	chr2:66847112:T:C	2.3415e-08	-1.60296	-1.1119
66847245	chr2:66847245:G:A	2.31451e-07	-1.54497e-10	-0.423866
66847522	chr2:66847522:A:G	5.90524e-08	-1.7249	-0.0649064
66848121	chr2:66848121:A:G	1.07363e-07	-1.54497e-10	-1.19202
66848205	chr2:66848205:T:C	9.05604e-08	-1.211	-0.151221
66848278	chr2:66848278:GT:G	6.30752e-08	-1.72391	-2.74514e-10
66848414	chr2:66848414:G:A	6.30313e-08	-1.7246	-2.74514e-10
66848634	chr2:66848634:T:G	1.43317e-07	-1.71051	0.807337
66848789	chr2:66848789:A:C	5.51442e-08	-1.66286	-0.19542
66848901	chr2:66848901:C:T	6.30452e-08	-1.72438	-2.74514e-10
66848973	chr2:66848973:A:G	1.93473e-07	-1.54497e-10	-0.603095
66849404	chr2:66849404:G:A	1.02897e-07	-1.54497e-10	-1.2345
66849707	chr2:66849707:G:A	1.11858e-07	-1.54497e-10	-1.15101
66849979	chr2:66849979:T:G	2.64363e-08	-1.46284	-1.13066
66850097	chr2:66850097:T:C	1.07625e-07	-1.54497e-10	-1.18958
66850138	chr2:66850138:C:A	1.49877e-07	-1.54497e-10	-0.858419
66850333	chr2:66850333:C:T	1.28525e-07	-1.54497e-10	-1.01211
66850379	chr2:66850379:G:A	1.00202e-07	-1.10828	-0.152768
66850465	chr2:66850465:T:C	2.45177e-07	-1.71912	1.35286
66850603	chr2:66850603:T:C	2.40135e-07	-1.71721	1.33018
66850682	chr2:66850682:A:T	1.0529e-07	-1.54497e-10	-1.21152
66850871	chr2:66850871:C:T	2.60132e-07	-1.54497e-10	-0.307044
66851066	chr2:66851066:A:C	1.03813e-07	-1.70293	0.477292
66851223	chr2:66851223:A:G	2.22766e-07	-1.70473	1.24262
66851487	chr2:66851487:G:T	8.30309e-07	-1.58841	2.44198
66851530	chr2:66851530:C:G	1.33745e-07	-1.54497e-10	-0.972297
66852700	chr2:66852700:G:A	2.5219e-08	-1.51523	-1.12541
66852859	chr2:66852859:T:G	1.08733e-07	-1.54497e-10	-1.17933
66853506	chr2:66853506:G:C	6.73031e-08	-1.65903	-2.74514e-10
66853646	chr2:66853646:G:A	1.20346e-07	-1.24776	0.169894
66853730	chr2:66853730:G:A	1.0261e-07	-1.54497e-10	-1.2373
66853823	chr2:66853823:A:G	5.32979e-07	-1.63123	2.04147
66854295	chr2:66854295:A:G	1.03062e-07	-1.54497e-10	-1.2329
66854375	chr2:66854375:G:A	2.01095e-07	-1.71756	1.15311
66854430	chr2:66854430:G:T	4.74991e-07	-1.59753	1.89259
66854504	chr2:66854504:C:T	3.15806e-07	-1.54497e-10	-0.113106
66854611	chr2:66854611:C:T	1.04446e-07	-1.54497e-10	-1.21956
66854794	chr2:66854794:A:T	1.05131e-07	-1.54497e-10	-1.21302
66854878	chr2:66854878:G:A	4.75557e-07	-1.58569	1.88195
66855224	chr2:66855224:C:T	2.31817e-08	-1.4923	-1.23257
66855244	chr2:66855244:T:C	2.22455e-08	-1.53864	-1.22746
66855521	chr2:66855521:G:T	8.72937e-08	-1.39896	-2.74514e-10
66855729	chr2:66855729:G:T	1.03507e-07	-1.54497e-10	-1.22859
66856611	chr2:66856611:A:G	1.23714e-07	-1.54497e-10	-1.05026
66856639	chr2:66856639:G:A	3.80309e-08	-1.56314	-0.666693
66856716	chr2:66856716:G:A	1.48312e-06	-1.63215	3.06582
66857282	chr2:66857282:T:C	1.1728e-07	-1.54497e-10	-1.10367
66857511	chr2:66857511:C:A	2.11038e-07	-1.54497e-10	-0.516197
66857650	chr2:66857650:G:A	1.35843e-06	-1.6193	2.96515
66857855	chr2:66857855:A:C	1.277e-07	-1.54497e-10	-1.01855
66857886	chr2:66857886:T:C	6.80727e-08	-1.71869	0.0710361
66858609	chr2:66858609:G:T	1.27956e-07	-1.54497e-10	-1.01654
66858610	chr2:66858610:C:T	1.27946e-07	-1.54497e-10	-1.01662
66858613	chr2:66858613:G:A	1.27792e-07	-1.54497e-10	-1.01783
66858746	chr2:66858746:T:C	1.0894e-07	-1.54497e-10	-1.17743
66859089	chr2:66859089:G:A	1.27251e-07	-1.54497e-10	-1.02207
66859149	chr2:66859149:C:T	1.27718e-07	-1.54497e-10	-1.0184
66859506	chr2:66859506:G:A	6.96529e-08	-1.62471	-2.74514e-10
66859507	chr2:66859507:A:G	2.6555e-07	-1.70119	1.41476
66859578	chr2:66859578:G:A	1.85334e-07	-1.54497e-10	-0.646072
66859598	chr2:66859598:G:A	1.59875e-07	-1.54497e-10	-0.793843
66859622	chr2:66859622:T:A	1.27956e-07	-1.54497e-10	-1.01654
66860520	chr2:66860520:C:T	6.9787e-07	-1.56113	2.24093
66860587	chr2:66860587:T:A	5.44595e-08	-1.71343	-0.157347
66860589	chr2:66860589:G:A	4.77111e-08	-1.51789	-0.485179
66860841	chr2:66860841:G:A	6.37495e-08	-1.71327	-2.74514e-10
66860875	chr2:66860875:G:A	6.36914e-08	-1.71418	-2.74514e-10
66861142	chr2:66861142:G:T	1.02968e-07	-1.54497e-10	-1.23382
66861472	chr2:66861472:ATAGAG:A	7.11984e-08	-1.60276	-2.74514e-10
66861706	chr2:66861706:G:T	1.52507e-06	-1.60163	3.06319
66861934	chr2:66861934:A:G	1.25716e-07	-1.54497e-10	-1.03421
66862098	chr2:66862098:G:C	6.30324e-08	-1.72458	-2.74514e-10
66862543	chr2:66862543:G:GA	2.25215e-08	-1.52474	-1.22902
66862546	chr2:66862546:C:T	1.25394e-07	-1.54497e-10	-1.03677
66862602	chr2:66862602:A:G	1.25121e-07	-1.54497e-10	-1.03895
66862662	chr2:66862662:A:T	9.4342e-08	-1.40842	0.087109
66862978	chr2:66862978:G:A	1.25728e-07	-1.54497e-10	-1.03411
66863117	chr2:66863117:A:G	1.24393e-07	-1.54497e-10	-1.04479
66863169	chr2:66863169:T:C	1.30788e-07	-1.54497e-10	-0.994657
66863235	chr2:66863235:T:C	1.94257e-08	-1.69956	-1.20207
66863375	chr2:66863375:C:T	1.2563e-07	-1.54497e-10	-1.03489
66863662	chr2:66863662:G:T	6.3265e-08	-1.7209	-2.74514e-10
66863701	chr2:66863701:G:A	4.43914e-08	-1.64933	-0.42586
66863987	chr2:66863987:C:T	2.6397e-07	-1.54497e-10	-0.292399
66864125	chr2:66864125:T:C	1.49227e-07	-1.54497e-10	-0.862765
66864140	chr2:66864140:A:G	1.49227e-07	-1.54497e-10	-0.862765
66864664	chr2:66864664:C:A	4.8666e-08	-1.67494	-0.308317
66864679	chr2:66864679:G:A	5.75212e-08	-1.47915	-0.336934
66864726	chr2:66864726:G:A	4.97428e-07	-0.584328	0.925546
66864927	chr2:66864927:A:G	1.25861e-07	-1.54497e-10	-1.03306
66864936	chr2:66864936:C:A	9.59065e-08	-0.32332	-0.981539
66865177	chr2:66865177:T:A	2.18144e-08	-1.66739	-1.11827
66865362	chr2:66865362:G:T	9.93332e-08	-1.71981	0.450058
66865595	chr2:66865595:T:C	5.71033e-07	-1.69344	2.17265
66865662	chr2:66865662:A:C	1.25898e-07	-1.54497e-10	-1.03276
66865747	chr2:66865747:T:A	7.4582e-08	-0.320197	-1.23614
66865753	chr2:66865753:A:G	1.25849e-07	-1.54497e-10	-1.03315
66865913	chr2:66865913:T:C	1.48696e-07	-1.54497e-10	-0.866327
66866454	chr2:66866454:T:A	1.02434e-07	-1.54497e-10	-1.23902
66866543	chr2:66866543:G:T	6.31759e-08	-1.72231	-2.74514e-10
66866638	chr2:66866638:C:T	3.59434e-07	-1.69942	1.71572
66866647	chr2:66866647:T:C	6.15592e-07	-1.69165	2.24601
66866784	chr2:66866784:C:T	1.10586e-07	-1.54497e-10	-1.16244
66866982	chr2:66866982:G:A	6.51979e-08	-1.69081	-2.74514e-10
66867078	chr2:66867078:G:C	1.19787e-07	-1.54497e-10	-1.08251
66867154	chr2:66867154:G:C	5.36571e-07	-1.69542	2.11239
66867159	chr2:66867159:C:T	7.47995e-08	-0.359524	-1.1939
66867409	chr2:66867409:T:C	3.86873e-07	-1.68345	1.77331
66867478	chr2:66867478:C:G	1.20589e-07	-1.54497e-10	-1.07585
66867897	chr2:66867897:A:G	1.20658e-07	-1.54497e-10	-1.07527
66867967	chr2:66867967:T:A	1.20333e-07	-1.54497e-10	-1.07797
66867987	chr2:66867987:A:G	6.3036e-08	-1.72453	-2.74514e-10
66868576	chr2:66868576:G:C	1.41756e-07	-1.54497e-10	-0.914128
66869120	chr2:66869120:A:G	3.14069e-07	-1.54497e-10	-0.118619
66869283	chr2:66869283:G:A	1.46039e-07	-1.54497e-10	-0.884362
66869285	chr2:66869285:A:T	2.58297e-07	-1.54497e-10	-0.314124
66869321	chr2:66869321:A:T	4.12826e-07	-1.69822	1.85301
66869997	chr2:66869997:A:C	1.07024e-07	-1.71688	0.5217
66870022	chr2:66870022:A:G	7.74509e-07	-1.68741	2.4714
66870816	chr2:66870816:T:C	1.37479e-07	-1.54497e-10	-0.944765
66870987	chr2:66870987:G:A	2.96454e-06	-1.5504	3.67665
66871689	chr2:66871689:C:T	5.17176e-07	-1.72372	2.10387
66872067	chr2:66872067:C:T	1.24682e-07	-1.54497e-10	-1.04247
66872209	chr2:66872209:A:G	4.35127e-07	-1.71952	1.92692
66873087	chr2:66873087:AG:A	1.43185e-07	-1.54497e-10	-0.904095
66873519	chr2:66873519:A:G	2.28172e-07	-1.54497e-10	-0.438132
66873527	chr2:66873527:T:G	1.11349e-07	-1.54497e-10	-1.15556
66873531	chr2:66873531:T:A	6.70595e-08	-0.484766	-1.17789
66873645	chr2:66873645:C:T	5.46746e-08	-1.71746	-0.149371
66873718	chr2:66873718:T:C	4.28068e-07	-1.54212	1.73317
66874117	chr2:66874117:C:T	6.49837e-08	-1.6941	-2.74514e-10
66874338	chr2:66874338:A:G	3.53552e-08	-1.15214	-1.15065
66874359	chr2:66874359:T:G	3.52025e-08	-1.15551	-1.15161
66875114	chr2:66875114:A:C	2.32503e-07	-1.54497e-10	-0.419328
66875466	chr2:66875466:G:A	9.01426e-08	-1.37672	0.00988128
66875671	chr2:66875671:G:A	1.8975e-08	-1.68912	-1.23599
66876022	chr2:66876022:G:A	1.06854e-07	-1.54497e-10	-1.19677
66876069	chr2:66876069:T:C	7.69802e-08	-0.407153	-1.11753
66876135	chr2:66876135:CAG:C	1.17128e-07	-1.54497e-10	-1.10497
66876639	chr2:66876639:G:A	3.13369e-07	-1.72485	1.604
66877737	chr2:66877737:A:G	8.27229e-08	-1.36399	-0.0887432
66877817	chr2:66877817:G:A	3.23975e-07	-1.7183	1.63073
66878150	chr2:66878150:A:G	1.5438e-07	-1.54497e-10	-0.828817
66878210	chr2:66878210:A:G	1.65228e-06	-1.64231	3.18399
66878269	chr2:66878269:A:G	7.78645e-08	-1.33509	-0.178169
66878436	chr2:66878436:T:C	1.45638e-06	-1.65109	3.06657
66879016	chr2:66879016:A:G	1.63202e-06	-1.65528	3.18462
66879500	chr2:66879500:T:C	1.02734e-07	-1.54497e-10	-1.23609
66879885	chr2:66879885:C:T	1.50041e-06	-1.63045	3.07572
66880617	chr2:66880617:A:C	8.46119e-08	-1.33897	-0.0911931
66880731	chr2:66880731:T:C	2.83278e-07	-1.72012	1.49832
66881327	chr2:66881327:G:A	2.91825e-07	-1.72415	1.53207
66881426	chr2:66881426:A:G	4.35459e-08	-1.54366	-0.550755
66881566	chr2:66881566:G:T	1.5805e-06	-1.62055	3.11782
66881655	chr2:66881655:A:C	4.52091e-08	-1.4969	-0.560033
66881763	chr2:66881763:T:C	4.26216e-08	-1.5006	-0.615267
66881868	chr2:66881868:T:G	1.43682e-06	-1.62735	3.02931
66881968	chr2:66881968:AT:A	1.58623e-06	-1.64885	3.14974
66882106	chr2:66882106:A:AT	3.72826e-07	-1.54497e-10	0.0528782
66882448	chr2:66882448:G:A	1.37414e-07	-1.54497e-10	-0.945234
66882742	chr2:66882742:C:T	2.23352e-08	-1.6404	-1.12167
66882753	chr2:66882753:AT:A	6.30954e-08	-1.72358	-2.74514e-10
66883011	chr2:66883011:G:A	1.04945e-07	-1.54497e-10	-1.2148
66883037	chr2:66883037:T:G	7.36386e-08	-1.38542	-0.183648
66883101	chr2:66883101:C:T	2.72194e-08	-1.72334	-0.840966
66883167	chr2:66883167:T:C	1.53285e-06	-1.62391	3.09056
66883333	chr2:66883333:A:G	1.19762e-07	-1.54497e-10	-1.08273
66883561	chr2:66883561:A:T	1.06258e-07	-1.54497e-10	-1.20236
66883671	chr2:66883671:A:G	4.95192e-07	-1.62687	1.96358
66883829	chr2:66883829:A:C	1.57753e-07	-1.54497e-10	-0.807202
66883877	chr2:66883877:T:A	5.3319e-07	-1.62773	2.03837
66884007	chr2:66884007:A:G	8.57789e-08	-1.36175	-0.0547084
66884021	chr2:66884021:C:T	8.14228e-08	-1.37484	-0.0937382
66884355	chr2:66884355:G:C	7.42253e-08	-1.56113	-2.74514e-10
66884643	chr2:66884643:T:G	1.15356e-07	-1.72334	0.603135
66884700	chr2:66884700:A:G	6.30177e-08	-1.72482	-2.74514e-10
66885776	chr2:66885776:A:G	6.15095e-08	-1.71593	-0.0331155
66886371	chr2:66886371:T:C	7.29824e-08	-1.57801	-2.74514e-10
66886529	chr2:66886529:T:A	6.30808e-08	-1.72382	-2.74514e-10
66886721	chr2:66886721:T:G	1.46741e-06	-1.62511	3.04813
66886867	chr2:66886867:G:A	6.32374e-08	-0.563499	-1.15784
66887358	chr2:66887358:A:G	1.25068e-07	-1.54497e-10	-1.03938
66887373	chr2:66887373:T:C	6.66553e-08	-0.524216	-1.14448
66888305	chr2:66888305:C:A	4.69649e-07	-1.61448	1.89823
66888728	chr2:66888728:C:T	2.61363e-08	-1.64548	-0.959422
66888730	chr2:66888730:A:AAGGAAGG	1.75826e-07	-1.54497e-10	-0.698736
66888803	chr2:66888803:A:G	4.13751e-07	-1.54497e-10	0.157031
66888806	chr2:66888806:T:C	1.37275e-07	-1.71978	0.773528
66889712	chr2:66889712:C:T	6.28042e-08	-0.538221	-1.18999
66889899	chr2:66889899:C:T	5.67312e-08	-1.6092	-0.220705
66890088	chr2:66890088:A:T	1.03249e-07	-1.54497e-10	-1.23109
66890859	chr2:66890859:C:T	6.52652e-08	-1.48521	-0.204569
66890862	chr2:66890862:A:C	3.32311e-08	-1.6262	-0.738542
66891413	chr2:66891413:T:A	6.34832e-08	-1.71746	-2.74514e-10
66891491	chr2:66891491:G:A	9.29323e-08	-1.4846	0.148241
66891518	chr2:66891518:G:A	5.93174e-08	-1.34822	-0.437107
66891993	chr2:66891993:A:G	2.40583e-07	-1.54497e-10	-0.385167
66892250	chr2:66892250:A:C	9.03835e-08	-1.49513	0.130958
66892739	chr2:66892739:C:T	7.05771e-08	-1.45884	-0.15269
66893046	chr2:66893046:G:T	4.13127e-08	-1.33065	-0.816417
66893593	chr2:66893593:G:A	1.98795e-08	-1.67286	-1.20568
66893663	chr2:66893663:C:G	1.93274e-08	-1.67008	-1.23663
66893908	chr2:66893908:A:G	1.57823e-07	-1.50077	0.694017
66894147	chr2:66894147:A:G	1.05379e-07	-1.54497e-10	-1.21067
66894385	chr2:66894385:C:T	1.99939e-08	-1.67582	-1.19699
66894426	chr2:66894426:A:G	1.1205e-07	-1.45987	0.310585
66894497	chr2:66894497:A:G	1.10111e-07	-1.47557	0.308823
66894566	chr2:66894566:T:G	1.68938e-07	-1.48464	0.745933
66894723	chr2:66894723:C:T	6.61697e-08	-1.67601	-2.74514e-10
66894769	chr2:66894769:C:T	1.04266e-07	-1.54497e-10	-1.22128
66895115	chr2:66895115:C:A	8.99134e-08	-1.47693	0.107542
66896265	chr2:66896265:C:A	6.74326e-08	-1.68481	0.0277111
66896950	chr2:66896950:C:CA	8.41681e-08	-1.47857	0.0431562
66897413	chr2:66897413:T:C	8.10348e-08	-1.48752	0.0141684
66898251	chr2:66898251:C:T	2.58655e-08	-1.45894	-1.15638
66898717	chr2:66898717:A:T	2.73461e-07	-1.69759	1.44052
66899771	chr2:66899771:A:G	5.99284e-08	-1.53426	-0.240828
66899941	chr2:66899941:T:C	1.15915e-07	-1.44512	0.329744
66900197	chr2:66900197:G:A	1.04089e-07	-1.54497e-10	-1.22299
66900717	chr2:66900717:A:C	6.44614e-08	-1.70217	-2.74514e-10
66900775	chr2:66900775:G:A	1.35066e-07	-1.68703	0.724562
66900894	chr2:66900894:G:T	1.53861e-07	-1.54497e-10	-0.832186
66901061	chr2:66901061:T:C	1.27553e-07	-1.0197	-2.74514e-10
66901297	chr2:66901297:A:G	1.53876e-07	-1.54497e-10	-0.832087
66902048	chr2:66902048:A:G	1.53876e-07	-1.54497e-10	-0.832087
66902323	chr2:66902323:C:T	1.58553e-07	-1.54497e-10	-0.802143
66902791	chr2:66902791:G:A	6.31985e-08	-1.72195	-2.74514e-10
66902994	chr2:66902994:G:A	1.09484e-07	-1.54497e-10	-1.17245
66903599	chr2:66903599:C:T	5.30858e-08	-1.62312	-0.273203
66903758	chr2:66903758:T:C	5.75451e-08	-1.62439	-0.191269
66903806	chr2:66903806:T:G	1.83454e-08	-1.72169	-1.23716
66904256	chr2:66904256:G:T	8.72452e-08	-1.53279	0.133282
66904333	chr2:66904333:T:C	3.58217e-08	-1.52604	-0.763643
66904499	chr2:66904499:A:G	1.83422e-08	-1.71857	-1.24046
66904739	chr2:66904739:C:T	1.29025e-07	-1.54497e-10	-1.00823
66905248	chr2:66905248:G:A	6.41081e-08	-1.70766	-2.74514e-10
66905663	chr2:66905663:AAGGCTCCAGCTC:A	1.61402e-07	-1.54497e-10	-0.784333
66906690	chr2:66906690:C:T	9.9765e-08	-1.71016	0.444745
66906943	chr2:66906943:C:G	2.72196e-07	-0.261712	-2.74514e-10
66907294	chr2:66907294:A:G	3.1974e-08	-1.31884	-1.08447
66907415	chr2:66907415:T:TG	6.7571e-08	-1.49754	-0.157515
66907543	chr2:66907543:T:C	6.37397e-08	-1.71343	-2.74514e-10
66907816	chr2:66907816:T:C	1.03655e-07	-1.54497e-10	-1.22716
66907981	chr2:66907981:T:C	2.16354e-07	-1.54497e-10	-0.491317
66909338	chr2:66909338:A:G	4.86358e-07	-1.62839	1.9471
66909651	chr2:66909651:G:T	8.06959e-08	-1.09534	-0.382201
66910369	chr2:66910369:T:G	2.12569e-07	-1.7161	1.20713
66910460	chr2:66910460:A:G	8.37216e-08	-1.44605	0.00531465
66910555	chr2:66910555:C:T	1.12012e-07	-1.71477	0.565144
66910598	chr2:66910598:T:A	1.61561e-07	-1.54497e-10	-0.783348
66910696	chr2:66910696:G:A	1.86796e-07	-1.54497e-10	-0.638216
66910890	chr2:66910890:G:A	6.34747e-08	-1.71759	-2.74514e-10
66911019	chr2:66911019:T:C	6.41157e-08	-1.70754	-2.74514e-10
66911086	chr2:66911086:C:T	6.31475e-08	-1.72276	-2.74514e-10
66911219	chr2:66911219:G:A	6.38086e-08	-1.71235	-2.74514e-10
66911665	chr2:66911665:T:G	7.25136e-08	-1.58446	-2.74514e-10
66912402	chr2:66912402:A:G	1.03409e-07	-1.54497e-10	-1.22954
66913209	chr2:66913209:T:C	2.08741e-07	-1.54497e-10	-0.527141
66913230	chr2:66913230:C:T	6.35818e-08	-1.71591	-2.74514e-10
66913660	chr2:66913660:G:A	7.09363e-08	-1.49283	-0.113624
66913868	chr2:66913868:G:A	4.63359e-08	-1.5059	-0.526422
66914957	chr2:66914957:G:GAACTAAT	8.39394e-08	-1.50664	0.0685044
66915042	chr2:66915042:C:G	1.09484e-07	-1.54497e-10	-1.17245
66915579	chr2:66915579:C:T	1.03561e-07	-1.54497e-10	-1.22807
66915605	chr2:66915605:A:G	3.28667e-08	-1.555	-0.820769
66915726	chr2:66915726:C:A	1.12491e-07	-1.51618	0.370825
66916037	chr2:66916037:A:T	4.85087e-08	-1.61185	-0.374642
66916357	chr2:66916357:C:G	8.27268e-08	-1.49343	0.040738
66916521	chr2:66916521:T:G	4.26576e-08	-1.52737	-0.587654
66916654	chr2:66916654:G:T	6.36073e-08	-1.7155	-2.74514e-10
66916732	chr2:66916732:A:T	6.60628e-08	-1.53039	-0.147233
66916897	chr2:66916897:A:G	1.0354e-07	-1.54497e-10	-1.22827
66917416	chr2:66917416:C:T	1.0869e-07	-1.17974	-2.74514e-10
66917666	chr2:66917666:G:T	4.76415e-08	-1.30429	-0.700242
66918082	chr2:66918082:T:TG	2.74193e-08	-1.34139	-1.2156
66918248	chr2:66918248:A:G	6.34615e-08	-1.7178	-2.74514e-10
66918301	chr2:66918301:G:A	7.75657e-08	-1.71802	0.200916
66918456	chr2:66918456:G:T	6.3332e-08	-1.71984	-2.74514e-10
66918970	chr2:66918970:A:G	6.3563e-08	-1.7162	-2.74514e-10
66920106	chr2:66920106:A:C	1.88934e-08	-1.72012	-1.2093
66920593	chr2:66920593:A:T	1.03828e-07	-1.54497e-10	-1.2255
66920722	chr2:66920722:A:G	1.93644e-08	-1.66596	-1.23884
66921076	chr2:66921076:AG:A	3.23328e-08	-1.21027	-1.18188
66921386	chr2:66921386:G:A	1.90831e-08	-1.71967	-1.19976
66921509	chr2:66921509:C:G	6.3907e-08	-1.7108	-2.74514e-10
66921582	chr2:66921582:G:A	1.89854e-08	-1.71798	-1.20658
66921629	chr2:66921629:A:G	1.85893e-08	-1.7162	-1.22944
66921714	chr2:66921714:A:G	5.70173e-08	-1.62037	-0.204511
66922119	chr2:66922119:A:G	4.53363e-08	-1.62584	-0.428287
66922427	chr2:66922427:T:G	7.70187e-08	-1.49834	-0.025844
66922430	chr2:66922430:TGTGG:T	6.34473e-08	-1.71802	-2.74514e-10
66922615	chr2:66922615:T:C	6.36039e-08	-1.71556	-2.74514e-10
66923240	chr2:66923240:G:A	1.21273e-07	-1.54497e-10	-1.07019
66923446	chr2:66923446:A:G	7.90218e-08	-1.4945	-0.00401128
66923749	chr2:66923749:A:C	5.28306e-08	-1.60295	-0.298194
66924287	chr2:66924287:A:G	2.63868e-07	-1.70317	1.41039
66924294	chr2:66924294:G:A	5.65869e-08	-1.5861	-0.246357
66924372	chr2:66924372:A:G	1.02671e-07	-1.54497e-10	-1.2367
66924403	chr2:66924403:T:G	5.49703e-08	-1.61325	-0.248185
66924502	chr2:66924502:T:G	5.43701e-08	-1.61855	-0.253872
66924688	chr2:66924688:C:T	4.46081e-08	-1.29081	-0.779512
66924842	chr2:66924842:A:G	6.30924e-08	-1.72363	-2.74514e-10
66924851	chr2:66924851:G:A	6.31579e-08	-1.7226	-2.74514e-10
66924878	chr2:66924878:A:G	6.30347e-08	-1.72455	-2.74514e-10
66924988	chr2:66924988:G:T	6.90804e-08	-1.50349	-0.129469
66925357	chr2:66925357:T:C	6.31931e-08	-1.72204	-2.74514e-10
66925674	chr2:66925674:C:T	6.31062e-08	-1.72341	-2.74514e-10
66925680	chr2:66925680:T:G	6.30963e-08	-1.72357	-2.74514e-10
66925720	chr2:66925720:T:C	6.30874e-08	-1.72371	-2.74514e-10
66925838	chr2:66925838:A:T	6.32104e-08	-1.72176	-2.74514e-10
66926095	chr2:66926095:T:C	6.33204e-08	-1.72002	-2.74514e-10
66926138	chr2:66926138:C:T	6.31997e-08	-1.72193	-2.74514e-10
66926184	chr2:66926184:G:A	1.73524e-07	-1.54497e-10	-0.711919
66926331	chr2:66926331:A:T	6.35174e-08	-1.71692	-2.74514e-10
66926540	chr2:66926540:T:C	5.68741e-08	-1.607	-0.220397
66926732	chr2:66926732:G:A	1.11248e-07	-1.54497e-10	-1.15647
66926796	chr2:66926796:G:A	6.30706e-08	-1.72398	-2.74514e-10
66926818	chr2:66926818:G:A	7.07374e-08	-1.45449	-0.154768
66926966	chr2:66926966:T:C	6.30474e-08	-1.72435	-2.74514e-10
66926990	chr2:66926990:G:C	7.517e-08	-1.54848	-2.74514e-10
66927186	chr2:66927186:A:G	6.31219e-08	-1.72317	-2.74514e-10
66927808	chr2:66927808:A:G	6.32257e-08	-1.72152	-2.74514e-10
66927832	chr2:66927832:A:G	2.29983e-07	-1.54497e-10	-0.430227
66928127	chr2:66928127:A:G	2.08553e-08	-1.68082	-1.14981
66928407	chr2:66928407:A:G	6.3101e-08	-1.7235	-2.74514e-10
66928618	chr2:66928618:G:A	7.28155e-08	-1.44247	-0.13783
66928621	chr2:66928621:G:A	6.57063e-08	-1.68304	-2.74514e-10
66928644	chr2:66928644:C:T	6.31176e-08	-1.72323	-2.74514e-10
66928688	chr2:66928688:T:C	6.30832e-08	-1.72378	-2.74514e-10
66928964	chr2:66928964:G:T	2.03298e-08	-1.61999	-1.23616
66929284	chr2:66929284:A:G	1.22565e-07	-1.54497e-10	-1.05959
66929583	chr2:66929583:G:A	6.33764e-08	-1.71914	-2.74514e-10
66929632	chr2:66929632:C:T	6.31602e-08	-1.72256	-2.74514e-10
66930023	chr2:66930023:A:G	6.35442e-08	-1.7165	-2.74514e-10
66930191	chr2:66930191:G:A	1.02314e-07	-1.54497e-10	-1.24018
66930268	chr2:66930268:T:C	6.35634e-08	-1.7162	-2.74514e-10
66930406	chr2:66930406:A:G	1.13337e-07	-1.54497e-10	-1.13786
66930568	chr2:66930568:A:C	7.76607e-08	-1.47821	-0.0376741
66930884	chr2:66930884:C:T	1.07976e-07	-1.54497e-10	-1.18632
66931183	chr2:66931183:C:T	6.32032e-08	-1.72188	-2.74514e-10
66931304	chr2:66931304:T:C	6.32619e-08	-1.72095	-2.74514e-10
66931741	chr2:66931741:T:C	1.03355e-07	-1.54497e-10	-1.23006
66932413	chr2:66932413:G:A	1.96007e-08	-1.72401	-1.16866
66932969	chr2:66932969:T:C	1.92537e-08	-1.67026	-1.24027
66933117	chr2:66933117:G:A	1.04185e-07	-1.54497e-10	-1.22207
66933442	chr2:66933442:C:T	1.86654e-07	-1.54497e-10	-0.638979
66934339	chr2:66934339:C:T	6.53325e-08	-1.68874	-2.74514e-10
66934715	chr2:66934715:G:A	6.58221e-08	-1.68128	-2.74514e-10
66934779	chr2:66934779:AACTC:A	6.56365e-08	-1.6841	-2.74514e-10
66934919	chr2:66934919:T:C	1.87055e-08	-1.71728	-1.22213
66934989	chr2:66934989:T:C	1.04416e-07	-1.54497e-10	-1.21985
66935172	chr2:66935172:A:C	4.01249e-08	-1.65613	-0.5201
66935374	chr2:66935374:A:G	1.04375e-07	-1.54497e-10	-1.22024
66936360	chr2:66936360:G:A	6.64461e-08	-1.67184	-2.74514e-10
66936510	chr2:66936510:A:G	6.50062e-08	-1.69375	-2.74514e-10
66936551	chr2:66936551:T:C	1.85978e-08	-1.72051	-1.22468
66936929	chr2:66936929:A:T	1.04746e-07	-1.54497e-10	-1.21669
66937073	chr2:66937073:C:T	6.45838e-08	-1.70027	-2.74514e-10
66937968	chr2:66937968:A:G	1.02369e-07	-1.54497e-10	-1.23964
66938054	chr2:66938054:C:T	5.39106e-08	-1.52335	-0.357554
66938483	chr2:66938483:A:G	6.52956e-08	-1.68931	-2.74514e-10
66938493	chr2:66938493:T:C	6.63841e-08	-1.67278	-2.74514e-10
66938658	chr2:66938658:A:G	1.04606e-07	-1.54497e-10	-1.21803
66938780	chr2:66938780:G:C	1.61826e-07	-1.54497e-10	-0.781712
66939117	chr2:66939117:T:C	1.92716e-08	-1.71988	-1.18972
66939464	chr2:66939464:G:T	1.91351e-08	-1.71846	-1.19825
66939639	chr2:66939639:C:T	1.66049e-07	-1.54497e-10	-0.755947
66940158	chr2:66940158:A:T	5.7204e-08	-1.65904	-0.162572
66940299	chr2:66940299:T:C	2.85798e-08	-1.62676	-0.888775
66940661	chr2:66940661:A:C	6.55679e-08	-1.68515	-2.74514e-10
66940755	chr2:66940755:CTA:C	3.13787e-08	-1.33719	-1.08492
66940998	chr2:66940998:C:G	6.54296e-08	-1.68726	-2.74514e-10
66941080	chr2:66941080:A:G	1.97437e-08	-1.72008	-1.16532
66941171	chr2:66941171:G:A	1.1171e-07	-1.54497e-10	-1.15232
```
