## Supplementary material for "Characterization of shared and ancestry-specific signals driving complex traits using multi-ancestry fine-mapping": susiex_nc1.cs80.summary

```
# chr2:65941176-66941176
CS_ID	CS_LENGTH	CS_PURITY	MAX_PIP_SNP	BP	REF_ALLELE	ALT_ALLELE	REF_FRQ	BETA	SE	-LOG10P	MAX_PIP	POST-HOC_PROB_POP1	POST-HOC_PROB_POP2
1	22	0.704817	chr2:66444720:G:A	66444720	A,NA	G,NA	1,NA	inf,NA	inf,NA	7.3616,NA	0.127643	0.998857	0.43406
```
