## Supplementary material for "Characterization of shared and ancestry-specific signals driving complex traits using multi-ancestry fine-mapping": susiex_nc2.cs80.cs

```
CS_ID	SNP	BP	REF_ALLELE	ALT_ALLELE	REF_FRQ	BETA	SE	-LOG10P	CS_PIP	OVRL_PIP
1	chr2:66444720:G:A	66444720	A,NA	G,NA	1,NA	inf,NA	inf,NA	7.3616,NA	0.127051	0.127051
1	chr2:66454172:C:T	66454172	T,NA	C,NA	1,NA	inf,NA	inf,NA	7.07677,NA	0.0688002	0.0688002
1	chr2:66447520:A:G	66447520	G,NA	A,NA	1,NA	inf,NA	inf,NA	7.02477,NA	0.0615109	0.0615109
1	chr2:66425753:C:T	66425753	T,NA	C,NA	1,NA	inf,NA	inf,NA	7.01786,NA	0.0609547	0.0609547
1	chr2:66438642:T:C	66438642	C,C	T,T	1,1	inf,inf	inf,inf	7.47333,0.262018	0.0563607	0.0563607
1	chr2:66462659:C:T	66462659	T,NA	C,NA	1,NA	inf,NA	inf,NA	6.91732,NA	0.0488602	0.0488602
1	chr2:66451023:A:G	66451023	G,NA	A,NA	1,NA	inf,NA	inf,NA	6.91473,NA	0.0485465	0.0485465
1	chr2:66434636:C:CCCT	66434636	CCCT,CCCT	C,C	1,1	inf,inf	inf,inf	7.39001,0.226839	0.0454166	0.0454166
1	chr2:66452127:T:C	66452127	C,NA	T,NA	1,NA	inf,NA	inf,NA	6.86311,NA	0.0434443	0.0434443
1	chr2:66414580:A:AT	66414580	AT,NA	A,NA	1,NA	inf,NA	inf,NA	6.78363,NA	0.0366827	0.0366827
1	chr2:66463190:A:G	66463190	G,NA	A,NA	1,NA	inf,NA	inf,NA	6.77044,NA	0.0356011	0.0356011
1	chr2:66438798:T:A	66438798	A,NA	T,NA	1,NA	inf,NA	inf,NA	6.66698,NA	0.028517	0.028517
1	chr2:66423642:T:C	66423642	C,C	T,T	1,1	inf,inf	inf,inf	6.98563,0.517133	0.026673	0.026673
1	chr2:66412013:T:C	66412013	C,NA	T,NA	1,NA	inf,NA	inf,NA	6.58346,NA	0.0240035	0.0240035
1	chr2:66411683:A:C	66411683	C,NA	A,NA	1,NA	inf,NA	inf,NA	6.36314,NA	0.0149684	0.0149684
1	chr2:66375297:C:T	66375297	T,NA	C,NA	1,NA	inf,NA	inf,NA	6.3001,NA	0.0128354	0.0128354
1	chr2:66446979:CT:C	66446979	C,C	CT,CT	1,1	inf,inf	inf,inf	6.7934,0.179503	0.0118114	0.0118114
1	chr2:66375274:T:C	66375274	C,NA	T,NA	1,NA	inf,NA	inf,NA	6.20899,NA	0.0105605	0.0105605
1	chr2:66411199:T:G	66411199	G,NA	T,NA	1,NA	inf,NA	inf,NA	6.20126,NA	0.0105257	0.0105257
1	chr2:66374560:T:G	66374560	G,NA	T,NA	1,NA	inf,NA	inf,NA	6.16796,NA	0.00967321	0.00967321
1	chr2:66366484:A:AT	66366484	AT,NA	A,NA	1,NA	inf,NA	inf,NA	6.16617,NA	0.00963764	0.00963764
1	chr2:66457998:G:A	66457998	A,NA	G,NA	1,NA	inf,NA	inf,NA	6.14568,NA	0.0093252	0.0093252
```
