## Supplementary material for "Characterization of shared and ancestry-specific signals driving complex traits using multi-ancestry fine-mapping": susiex_nc2.cs80.snp

```
BP	SNP	PIP(CS1)	LogBF(CS1,Pop1)	LogBF(CS1,Pop2)
65942209	chr2:65942209:A:C	2.19838e-08	-1.72476	-1.13291
65942604	chr2:65942604:G:A	3.50075e-07	-1.54497e-10	-0.0898222
65943201	chr2:65943201:G:C	4.04215e-07	-1.54497e-10	0.0539792
65943214	chr2:65943214:G:A	1.11245e-07	-1.54497e-10	-1.23623
65943446	chr2:65943446:A:G	1.13402e-07	-1.64301	0.425982
65944048	chr2:65944048:A:G	2.90662e-08	-1.72484	-0.853558
65944087	chr2:65944087:C:T	3.25308e-07	-1.54497e-10	-0.163197
65944658	chr2:65944658:G:T	6.59372e-08	-0.520958	-1.23831
65944964	chr2:65944964:G:A	6.44195e-08	-1.23383	-0.548719
65945065	chr2:65945065:G:A	2.49389e-07	0.268863	-0.697819
65945095	chr2:65945095:C:A	3.13096e-07	-1.51732	1.31586
65945136	chr2:65945136:G:A	4.48535e-07	-1.51675	1.67477
65945216	chr2:65945216:A:T	1.00155e-07	-1.59844	0.257191
65945918	chr2:65945918:C:T	1.309e-07	-1.54497e-10	-1.07353
65946077	chr2:65946077:T:C	2.76694e-08	-1.72422	-0.903426
65946092	chr2:65946092:T:C	8.13458e-08	-0.717183	-0.832077
65946116	chr2:65946116:C:T	2.89949e-08	-1.34364	-1.23721
65946770	chr2:65946770:A:G	2.69731e-08	-1.72039	-0.932742
65946861	chr2:65946861:A:G	1.6538e-07	-1.54497e-10	-0.83972
65947512	chr2:65947512:A:G	1.36902e-07	-1.54497e-10	-1.0287
65947526	chr2:65947526:T:C	6.95448e-08	-0.676221	-1.02978
65947529	chr2:65947529:G:T	2.23133e-08	-1.72051	-1.12228
65947638	chr2:65947638:C:T	7.36074e-07	-1.54497e-10	0.653362
65947733	chr2:65947733:T:A	2.735e-08	-1.72333	-0.915922
65947832	chr2:65947832:AATTCATCTTTAGCCACT:A	1.21607e-07	-1.54497e-10	-1.14717
65948402	chr2:65948402:T:C	1.68308e-07	0.397786	-1.21996
65948658	chr2:65948658:A:G	6.95947e-08	-1.70528	-2.74514e-10
65949275	chr2:65949275:C:T	1.2835e-07	-1.54497e-10	-1.0932
65949727	chr2:65949727:A:G	3.17436e-07	-0.187694	-2.74514e-10
65949821	chr2:65949821:C:A	1.16364e-07	-1.54497e-10	-1.19124
65949931	chr2:65949931:T:G	2.84958e-08	-1.72223	-0.87598
65949969	chr2:65949969:G:A	2.06369e-07	0.613612	-1.23192
65950147	chr2:65950147:G:A	2.09031e-07	-0.605485	-2.74514e-10
65950656	chr2:65950656:A:G	1.10815e-06	1.06248	-2.74514e-10
65950672	chr2:65950672:A:G	2.10363e-07	-1.54497e-10	-0.599136
65951067	chr2:65951067:C:G	1.98316e-07	-1.54497e-10	-0.658108
65951132	chr2:65951132:G:A	2.86775e-08	-1.71173	-0.880123
65951233	chr2:65951233:C:T	7.79589e-08	-0.363414	-1.22837
65951373	chr2:65951373:G:T	1.22788e-07	-1.60035	0.462838
65951468	chr2:65951468:A:G	1.33241e-07	-1.54497e-10	-1.05581
65951552	chr2:65951552:C:G	1.12592e-07	-1.54497e-10	-1.2242
65951666	chr2:65951666:T:C	1.34808e-07	-1.64862	0.604506
65951748	chr2:65951748:T:A	1.6229e-07	-1.54497e-10	-0.858582
65951997	chr2:65951997:T:G	1.47794e-07	0.26989	-1.22204
65952648	chr2:65952648:C:T	1.11028e-07	-1.54497e-10	-1.23818
65952901	chr2:65952901:G:A	2.37503e-08	-1.71694	-1.06343
65953161	chr2:65953161:G:C	1.15623e-07	-1.54497e-10	-1.19763
65953187	chr2:65953187:A:G	3.88658e-08	-1.06288	-1.22498
65953535	chr2:65953535:A:G	3.4773e-07	-0.0965427	-2.74514e-10
65953824	chr2:65953824:G:A	1.62446e-07	-1.54497e-10	-0.857622
65953889	chr2:65953889:G:A	2.39771e-08	-1.59645	-1.17442
65954206	chr2:65954206:G:T	1.37811e-07	-1.02208	-2.74514e-10
65954445	chr2:65954445:A:G	1.15497e-07	-1.54497e-10	-1.19872
65954472	chr2:65954472:T:C	8.67402e-08	-1.48505	-2.74514e-10
65955153	chr2:65955153:A:G	4.15002e-08	-0.990378	-1.23189
65955362	chr2:65955362:G:A	1.23546e-07	-1.54497e-10	-1.13135
65955399	chr2:65955399:T:A	1.1795e-07	-1.54497e-10	-1.17771
65955639	chr2:65955639:C:T	1.28365e-07	-1.54497e-10	-1.09309
65955797	chr2:65955797:G:C	3.69128e-08	-1.10248	-1.23693
65956617	chr2:65956617:T:A	2.01932e-07	-1.54497e-10	-0.640039
65957007	chr2:65957007:C:T	5.66069e-08	-0.689356	-1.22248
65957163	chr2:65957163:C:T	1.00971e-06	0.969453	-2.74514e-10
65957338	chr2:65957338:T:G	5.36964e-07	-1.54497e-10	0.337963
65958078	chr2:65958078:C:T	2.92482e-07	-0.269566	-2.74514e-10
65958384	chr2:65958384:A:G	1.5435e-07	-1.54497e-10	-0.908745
65958489	chr2:65958489:A:AGGGAACCAACCCAT	3.08096e-07	-0.217557	-2.74514e-10
65958987	chr2:65958987:T:C	1.12965e-07	-1.54497e-10	-1.22089
65959034	chr2:65959034:C:T	1.60826e-07	-1.12107	0.253417
65959113	chr2:65959113:A:G	1.4907e-07	-1.54497e-10	-0.94355
65959666	chr2:65959666:G:C	1.778e-07	-1.54497e-10	-0.767308
65960040	chr2:65960040:T:C	1.35032e-06	-1.54497e-10	1.26013
65960264	chr2:65960264:A:G	1.82108e-07	-1.54497e-10	-0.743367
65960749	chr2:65960749:A:G	2.27917e-07	-1.54497e-10	-0.518989
65960785	chr2:65960785:T:C	1.37333e-07	-1.54497e-10	-1.02556
65960934	chr2:65960934:G:C	1.12583e-07	-1.54497e-10	-1.22428
65961005	chr2:65961005:A:G	2.76867e-07	-1.54497e-10	-0.324432
65961048	chr2:65961048:C:A	2.26126e-07	-1.54497e-10	-0.526877
65961067	chr2:65961067:A:G	1.57961e-07	-1.54497e-10	-0.885619
65961220	chr2:65961220:C:T	2.51189e-07	-0.421764	-2.74514e-10
65961468	chr2:65961468:A:G	1.68105e-07	-1.54497e-10	-0.823378
65961539	chr2:65961539:T:C	1.65191e-07	-1.54497e-10	-0.840864
65961614	chr2:65961614:C:T	1.20617e-07	-1.54497e-10	-1.15535
65961709	chr2:65961709:G:A	1.33185e-07	-1.05623	-2.74514e-10
65961843	chr2:65961843:A:G	6.82772e-07	-1.54497e-10	0.578192
65962066	chr2:65962066:C:A	1.80937e-07	-1.54497e-10	-0.749822
65962937	chr2:65962937:C:T	1.16858e-07	-1.54497e-10	-1.18701
65963023	chr2:65963023:C:G	1.27958e-07	-1.54497e-10	-1.09626
65963325	chr2:65963325:T:G	1.4316e-07	-1.54497e-10	-0.984006
65963437	chr2:65963437:T:C	1.73632e-07	-1.54497e-10	-0.791028
65963515	chr2:65963515:T:C	1.1224e-07	-1.54497e-10	-1.22733
65963516	chr2:65963516:G:A	7.354e-07	0.652445	-2.74514e-10
65963728	chr2:65963728:G:T	1.35601e-07	-1.54497e-10	-1.03825
65964194	chr2:65964194:T:G	1.12412e-07	-1.54497e-10	-1.2258
65964233	chr2:65964233:A:G	1.6611e-07	-1.54497e-10	-0.835319
65964606	chr2:65964606:G:C	1.21021e-07	-1.54497e-10	-1.15201
65964655	chr2:65964655:G:A	1.11465e-07	-1.54497e-10	-1.23426
65964702	chr2:65964702:G:A	1.11891e-07	-1.54497e-10	-1.23045
65965268	chr2:65965268:T:C	1.10821e-07	-1.54497e-10	-1.24005
65965406	chr2:65965406:A:T	1.18566e-07	-1.54497e-10	-1.1725
65965463	chr2:65965463:G:T	1.11284e-07	-1.54497e-10	-1.23589
65965491	chr2:65965491:A:G	1.10873e-07	-1.54497e-10	-1.23958
65965498	chr2:65965498:T:C	1.28849e-07	-1.54497e-10	-1.08933
65965532	chr2:65965532:CTTG:C	1.11523e-07	-1.54497e-10	-1.23374
65965704	chr2:65965704:T:C	1.24288e-07	-1.54497e-10	-1.12537
65965757	chr2:65965757:G:C	1.11148e-07	-1.54497e-10	-1.23711
65965945	chr2:65965945:A:T	1.16995e-07	-1.54497e-10	-1.18583
65965981	chr2:65965981:T:C	1.17428e-07	-1.54497e-10	-1.18215
65965992	chr2:65965992:T:C	1.10807e-07	-1.54497e-10	-1.24018
65966134	chr2:65966134:C:T	1.8379e-07	-1.54497e-10	-0.734173
65966212	chr2:65966212:A:G	1.1176e-07	-1.54497e-10	-1.23161
65966279	chr2:65966279:T:C	1.11466e-07	-1.54497e-10	-1.23425
65966313	chr2:65966313:T:C	6.85922e-08	-1.71979	-2.74514e-10
65966512	chr2:65966512:T:G	1.22406e-07	-1.54497e-10	-1.14063
65966519	chr2:65966519:A:T	1.58167e-07	-1.54497e-10	-0.884314
65966593	chr2:65966593:G:T	3.30426e-08	-1.25897	-1.1912
65966827	chr2:65966827:T:C	1.11789e-07	-1.54497e-10	-1.23135
65967582	chr2:65967582:A:G	1.10859e-07	-1.54497e-10	-1.23971
65968102	chr2:65968102:G:A	1.18849e-07	-1.54497e-10	-1.17012
65968116	chr2:65968116:G:A	1.25964e-07	-1.54497e-10	-1.11197
65968449	chr2:65968449:T:C	1.17688e-07	-1.54497e-10	-1.17993
65968480	chr2:65968480:C:G	1.91938e-07	-1.54497e-10	-0.690799
65968535	chr2:65968535:C:T	1.13073e-07	-1.54497e-10	-1.21994
65968545	chr2:65968545:G:A	1.42825e-07	-1.54497e-10	-0.986348
65969072	chr2:65969072:C:G	1.11751e-07	-1.54497e-10	-1.2317
65969113	chr2:65969113:C:T	1.11218e-07	-1.54497e-10	-1.23648
65969157	chr2:65969157:A:G	1.11384e-07	-1.54497e-10	-1.23498
65969344	chr2:65969344:A:G	3.45932e-07	-0.101726	-2.74514e-10
65969736	chr2:65969736:C:T	1.17631e-07	-1.54497e-10	-1.18042
65969989	chr2:65969989:A:G	3.09667e-08	-1.41281	-1.10225
65970440	chr2:65970440:C:G	7.49072e-08	-1.63172	-2.74514e-10
65970594	chr2:65970594:C:T	2.2557e-08	-1.71969	-1.11223
65971285	chr2:65971285:T:C	2.27635e-07	-1.54497e-10	-0.520224
65971358	chr2:65971358:C:T	4.2327e-07	-1.54497e-10	0.100042
65971505	chr2:65971505:A:G	1.1656e-07	-1.54497e-10	-1.18956
65971955	chr2:65971955:A:G	1.13256e-07	-1.54497e-10	-1.21832
65972017	chr2:65972017:G:A	7.37462e-08	-1.64734	-2.74514e-10
65972148	chr2:65972148:G:A	1.16284e-07	-1.54497e-10	-1.19193
65972378	chr2:65972378:A:C	2.63254e-08	-1.66126	-1.01617
65972410	chr2:65972410:T:C	1.44595e-06	1.32855	-2.74514e-10
65972825	chr2:65972825:A:G	1.23013e-07	-1.54497e-10	-1.13568
65972983	chr2:65972983:C:T	6.85169e-08	-1.72089	-2.74514e-10
65973068	chr2:65973068:T:C	2.05379e-08	-1.71861	-1.20709
65973185	chr2:65973185:C:T	2.02728e-08	-1.70198	-1.23671
65973297	chr2:65973297:G:C	3.43789e-08	-1.18989	-1.22064
65973514	chr2:65973514:A:G	2.21286e-08	-1.72136	-1.12974
65974113	chr2:65974113:G:A	1.28733e-07	-1.54497e-10	-1.09022
65974544	chr2:65974544:G:C	2.04267e-08	-1.71945	-1.21168
65974597	chr2:65974597:T:C	2.96037e-08	-1.47775	-1.08232
65976218	chr2:65976218:T:C	2.03222e-08	-1.70185	-1.23441
65976225	chr2:65976225:AC:A	2.03371e-08	-1.70461	-1.23092
65976227	chr2:65976227:A:T	2.04319e-08	-1.70362	-1.22725
65976382	chr2:65976382:G:T	1.19247e-07	-1.54497e-10	-1.16677
65976640	chr2:65976640:G:A	1.3652e-07	-1.54497e-10	-1.0315
65976665	chr2:65976665:C:G	2.20451e-08	-1.71069	-1.14419
65976786	chr2:65976786:C:T	3.44971e-07	-0.104507	-2.74514e-10
65976895	chr2:65976895:G:T	1.36831e-07	-1.54497e-10	-1.02922
65976921	chr2:65976921:T:C	2.60187e-08	-1.69134	-0.997812
65977019	chr2:65977019:A:G	7.318e-08	-1.65505	-2.74514e-10
65977849	chr2:65977849:T:C	2.04285e-08	-1.6908	-1.24024
65978716	chr2:65978716:G:T	8.57966e-08	-0.388704	-1.10729
65978741	chr2:65978741:C:T	2.39783e-08	-1.72478	-1.04604
65979075	chr2:65979075:A:G	7.59645e-08	-0.499491	-1.11821
65979091	chr2:65979091:T:C	1.19773e-07	-1.54497e-10	-1.16237
65980243	chr2:65980243:T:C	2.61773e-08	-1.65291	-1.03017
65980555	chr2:65980555:G:T	1.38725e-07	-1.54497e-10	-1.01548
65980985	chr2:65980985:A:T	2.44991e-08	-1.68786	-1.06147
65981071	chr2:65981071:C:T	7.90712e-08	-0.458771	-1.11885
65981353	chr2:65981353:A:G	4.07507e-08	-1.31549	-0.925002
65981666	chr2:65981666:C:A	2.36309e-08	-1.66347	-1.12194
65982137	chr2:65982137:A:G	1.85401e-07	0.34376	-1.06921
65982165	chr2:65982165:A:G	6.09504e-08	-0.780115	-1.05779
65982333	chr2:65982333:A:G	1.84863e-07	0.375656	-1.10401
65982351	chr2:65982351:G:T	3.07884e-08	-1.62672	-0.89411
65982492	chr2:65982492:G:A	2.24984e-08	-1.70791	-1.12661
65982513	chr2:65982513:T:A	1.70312e-07	0.294775	-1.10511
65982785	chr2:65982785:C:T	2.3072e-08	-1.70566	-1.10369
65983032	chr2:65983032:C:T	1.1432e-07	-1.54497e-10	-1.20897
65983066	chr2:65983066:G:A	2.99659e-08	-1.69544	-0.852468
65983079	chr2:65983079:A:G	2.8218e-08	-1.69691	-0.911094
65983643	chr2:65983643:T:C	2.75879e-08	-1.69935	-0.931238
65984117	chr2:65984117:G:A	3.59624e-07	-1.54497e-10	-0.0629094
65984169	chr2:65984169:T:C	2.88862e-08	-1.64746	-0.937148
65984186	chr2:65984186:A:G	1.10869e-07	-1.54497e-10	-1.23962
65984216	chr2:65984216:C:T	9.64953e-08	-1.37847	-2.74514e-10
65984281	chr2:65984281:A:G	1.43177e-07	-1.54497e-10	-0.983884
65984354	chr2:65984354:A:G	2.92686e-08	-1.64487	-0.926581
65984360	chr2:65984360:A:C	1.94272e-07	0.525735	-1.20444
65984476	chr2:65984476:G:A	2.94289e-08	-1.64579	-0.920205
65984493	chr2:65984493:C:G	3.01874e-08	-1.6483	-0.892244
65984502	chr2:65984502:T:C	1.23e-07	-1.54497e-10	-1.13579
65984553	chr2:65984553:C:T	3.07247e-08	-1.63722	-0.885684
65984630	chr2:65984630:T:C	2.96708e-08	-1.6409	-0.916909
65984655	chr2:65984655:A:G	2.04448e-08	-1.71116	-1.21908
65984773	chr2:65984773:T:C	2.03275e-08	-1.71987	-1.21613
65985051	chr2:65985051:C:T	1.13877e-07	-1.54497e-10	-1.21285
65985068	chr2:65985068:A:C	3.0376e-07	-1.54497e-10	-0.231729
65985154	chr2:65985154:C:G	2.40416e-08	-1.67339	-1.09479
65985274	chr2:65985274:G:A	2.47625e-08	-1.67881	-1.05983
65985568	chr2:65985568:G:A	1.14263e-07	-1.54497e-10	-1.20946
65985739	chr2:65985739:T:A	2.36775e-08	-1.66434	-1.1191
65986270	chr2:65986270:T:A	2.46989e-08	-1.66658	-1.07463
65986322	chr2:65986322:T:C	1.16833e-07	-1.54497e-10	-1.18723
65986758	chr2:65986758:C:A	3.6629e-08	-1.25229	-1.09484
65986892	chr2:65986892:A:G	3.65022e-08	-1.26829	-1.0823
65987036	chr2:65987036:C:T	6.87157e-08	-1.71799	-2.74514e-10
65987120	chr2:65987120:G:A	3.431e-08	-1.29731	-1.11522
65987121	chr2:65987121:T:C	1.12373e-07	-1.54497e-10	-1.22615
65987216	chr2:65987216:A:G	1.17857e-07	-1.54497e-10	-1.17849
65987395	chr2:65987395:A:G	1.27668e-07	-1.54497e-10	-1.09853
65987531	chr2:65987531:A:G	7.55213e-07	0.679031	-2.74514e-10
65987780	chr2:65987780:C:G	2.03689e-08	-1.69798	-1.23598
65987784	chr2:65987784:C:T	3.57843e-08	-1.26966	-1.10079
65987922	chr2:65987922:A:G	2.73747e-08	-1.65778	-0.980568
65988011	chr2:65988011:A:G	2.38401e-08	-1.67	-1.1066
65988015	chr2:65988015:C:A	2.41047e-08	-1.66754	-1.09802
65988074	chr2:65988074:C:T	2.34285e-08	-1.67991	-1.1141
65988512	chr2:65988512:TACTGTCACCTTTG:T	2.32774e-08	-1.68122	-1.11927
65988554	chr2:65988554:G:A	2.48019e-08	-1.65789	-1.07916
65989158	chr2:65989158:T:C	2.40244e-08	-1.67095	-1.09795
65989396	chr2:65989396:GGGACCAATCCCCTAGGGATTCTGAGGGATGACTATTTCAGAGAGAAAACTACATGATTGTACTTTTAAA:G	3.36593e-07	0.972005	-1.1011
65989987	chr2:65989987:A:G	1.80152e-07	0.348099	-1.10227
65990735	chr2:65990735:C:T	2.77182e-08	-1.38755	-1.23833
65990862	chr2:65990862:T:G	3.16318e-07	-0.19122	-2.74514e-10
65990888	chr2:65990888:T:C	1.69924e-07	0.294668	-1.10729
65990953	chr2:65990953:A:T	6.82511e-08	-1.72478	-2.74514e-10
65991347	chr2:65991347:A:G	3.2744e-08	-1.58967	-0.86958
65991391	chr2:65991391:GAGAC:G	1.71115e-07	0.417214	-1.22284
65991805	chr2:65991805:T:C	5.92258e-07	0.435973	-2.74514e-10
65992111	chr2:65992111:C:T	4.08572e-07	0.0647005	-2.74514e-10
65992112	chr2:65992112:G:A	1.11192e-07	-1.54497e-10	-1.23671
65992210	chr2:65992210:G:T	7.39349e-08	-1.64478	-2.74514e-10
65992261	chr2:65992261:A:G	3.6427e-08	-1.11371	-1.23895
65992559	chr2:65992559:G:C	1.20474e-07	-1.54497e-10	-1.15653
65992770	chr2:65992770:CTTTG:C	2.42651e-08	-1.71927	-1.03967
65992877	chr2:65992877:A:G	1.9521e-07	0.500446	-1.17434
65993009	chr2:65993009:G:C	1.55282e-07	0.313657	-1.21639
65993146	chr2:65993146:G:C	1.67208e-07	0.339502	-1.16823
65993208	chr2:65993208:A:G	1.63165e-07	-1.54497e-10	-0.853208
65993280	chr2:65993280:G:A	1.48638e-07	0.245305	-1.19176
65993523	chr2:65993523:A:G	2.14993e-07	-0.577365	-2.74514e-10
65994596	chr2:65994596:C:T	1.77199e-07	0.408476	-1.17917
65994843	chr2:65994843:G:A	1.45005e-07	0.238531	-1.20973
65995463	chr2:65995463:T:C	5.49447e-08	-0.703059	-1.23858
65995714	chr2:65995714:G:C	1.38228e-07	0.183515	-1.20258
65997334	chr2:65997334:C:T	1.90024e-07	0.539405	-1.24022
65997457	chr2:65997457:A:G	4.18484e-07	-1.54497e-10	0.0886686
65997928	chr2:65997928:C:CTT	2.68827e-08	-1.72344	-0.933044
65998496	chr2:65998496:C:T	1.10768e-07	-1.54497e-10	-1.24053
65999232	chr2:65999232:G:A	3.05845e-07	-1.54497e-10	-0.22489
65999551	chr2:65999551:T:C	9.32827e-08	-1.41233	-2.74514e-10
65999841	chr2:65999841:C:T	2.2027e-08	-1.66763	-1.18807
66000902	chr2:66000902:A:C	1.11554e-07	-1.54497e-10	-1.23346
66001267	chr2:66001267:G:C	7.28728e-08	-0.454354	-1.2049
66002345	chr2:66002345:T:C	1.97427e-07	-0.6626	-2.74514e-10
66002588	chr2:66002588:C:T	3.24431e-08	-1.38248	-1.086
66002751	chr2:66002751:G:A	3.89736e-08	-1.35019	-0.934895
66002986	chr2:66002986:G:A	2.15469e-08	-1.71025	-1.16748
66003035	chr2:66003035:C:T	3.81255e-08	-1.34157	-0.965514
66003078	chr2:66003078:G:A	1.16607e-07	-1.54497e-10	-1.18916
66003282	chr2:66003282:C:T	2.19943e-08	-1.61848	-1.23871
66003366	chr2:66003366:A:G	1.12571e-07	-1.54497e-10	-1.22438
66003765	chr2:66003765:T:G	2.87504e-07	-1.54497e-10	-0.286732
66003933	chr2:66003933:T:C	1.12646e-07	-1.54497e-10	-1.22372
66004089	chr2:66004089:CCTTT:C	1.58814e-07	-1.54497e-10	-0.880238
66004576	chr2:66004576:G:A	6.86746e-08	-1.71859	-2.74514e-10
66004945	chr2:66004945:G:A	1.15031e-07	-1.54497e-10	-1.20277
66005038	chr2:66005038:A:G	2.15943e-07	-0.572953	-2.74514e-10
66005116	chr2:66005116:A:C	3.72845e-08	-1.2962	-1.03319
66005602	chr2:66005602:T:C	3.6608e-08	-1.29068	-1.05702
66005606	chr2:66005606:A:G	5.412e-08	-0.739181	-1.21759
66005646	chr2:66005646:A:G	1.39669e-07	-1.54497e-10	-1.00869
66006074	chr2:66006074:G:GA	2.41761e-08	-1.54987	-1.21274
66006561	chr2:66006561:C:T	7.45683e-07	0.666332	-2.74514e-10
66006792	chr2:66006792:T:C	1.14095e-07	-1.54497e-10	-1.21093
66006857	chr2:66006857:C:T	1.83721e-06	-1.54497e-10	1.56804
66007068	chr2:66007068:A:G	5.34241e-08	-0.743405	-1.2263
66008128	chr2:66008128:A:G	2.31114e-08	-1.64291	-1.16473
66008226	chr2:66008226:G:A	7.65206e-07	0.692176	-2.74514e-10
66008635	chr2:66008635:G:A	6.90567e-08	-1.71304	-2.74514e-10
66008713	chr2:66008713:T:C	6.29703e-08	-0.573902	-1.2314
66009291	chr2:66009291:G:T	2.0802e-08	-1.72394	-1.18897
66009365	chr2:66009365:G:A	2.76115e-08	-1.39745	-1.23228
66009445	chr2:66009445:G:A	2.26474e-08	-1.59269	-1.23523
66009628	chr2:66009628:A:G	5.85776e-08	-0.717102	-1.16051
66010179	chr2:66010179:G:T	2.10579e-08	-1.7245	-1.1762
66010189	chr2:66010189:C:T	1.11791e-07	-1.54497e-10	-1.23134
66010254	chr2:66010254:C:T	5.81115e-08	-0.65667	-1.22893
66010656	chr2:66010656:G:A	1.12747e-07	0.0148027	-1.23762
66010871	chr2:66010871:T:C	2.5926e-08	-1.45251	-1.24022
66010882	chr2:66010882:G:T	6.04685e-08	-0.60533	-1.24052
66011382	chr2:66011382:G:A	2.43426e-08	-1.51699	-1.23875
66011500	chr2:66011500:C:A	2.1941e-08	-1.66649	-1.19312
66011707	chr2:66011707:G:A	6.07561e-08	-0.606738	-1.23436
66011724	chr2:66011724:A:G	1.40439e-06	1.29939	-2.74514e-10
66011830	chr2:66011830:CA:C	5.88786e-08	-0.633257	-1.23923
66011941	chr2:66011941:T:A	5.81889e-08	-0.643892	-1.24038
66012020	chr2:66012020:TAATC:T	5.95198e-08	-0.622643	-1.23902
66012144	chr2:66012144:G:A	6.02525e-08	-0.610192	-1.23923
66012303	chr2:66012303:G:C	1.22913e-07	-1.54497e-10	-1.13649
66012338	chr2:66012338:T:C	6.07419e-08	-0.616186	-1.22515
66012648	chr2:66012648:G:A	6.09016e-08	-0.62329	-1.21542
66012678	chr2:66012678:T:A	1.30016e-07	-1.54497e-10	-1.08031
66013007	chr2:66013007:A:G	5.87803e-08	-0.650897	-1.22327
66013413	chr2:66013413:TATTCGTGTCTCACATATGG:T	1.85872e-07	-1.54497e-10	-0.722911
66013949	chr2:66013949:A:G	1.34958e-07	-1.54497e-10	-1.04301
66013954	chr2:66013954:G:A	2.81526e-07	-1.54497e-10	-0.307745
66014268	chr2:66014268:A:C	6.92565e-08	-1.71015	-2.74514e-10
66015300	chr2:66015300:A:G	1.51384e-07	-1.54497e-10	-0.928151
66015391	chr2:66015391:G:A	6.44378e-08	-0.552024	-1.23024
66015427	chr2:66015427:C:T	1.13761e-07	-0.0550913	-1.15878
66015680	chr2:66015680:T:C	1.23788e-07	-1.54497e-10	-1.1294
66015690	chr2:66015690:A:G	8.72977e-08	-0.339587	-1.13906
66015909	chr2:66015909:A:G	7.4117e-08	-0.495834	-1.14649
66015926	chr2:66015926:A:C	5.3417e-07	-1.54497e-10	0.332745
66016631	chr2:66016631:A:G	1.68884e-06	-1.54497e-10	1.48383
66016965	chr2:66016965:A:G	7.29125e-08	-1.65871	-2.74514e-10
66017245	chr2:66017245:C:G	1.94653e-07	-1.54497e-10	-0.676752
66017249	chr2:66017249:C:A	1.15447e-07	-1.54497e-10	-1.19916
66017686	chr2:66017686:C:T	6.82474e-08	-1.72483	-2.74514e-10
66018176	chr2:66018176:C:G	6.02981e-08	-0.877329	-0.97134
66018472	chr2:66018472:G:A	1.05422e-06	1.01259	-2.74514e-10
66019531	chr2:66019531:G:A	2.22756e-08	-1.72029	-1.12419
66019625	chr2:66019625:T:C	1.10975e-07	-1.54497e-10	-1.23866
66019739	chr2:66019739:C:T	1.45803e-07	0.121548	-1.08726
66019956	chr2:66019956:AC:A	1.05441e-07	-0.30245	-0.987363
66020125	chr2:66020125:CAGTGCATTT:C	1.24846e-07	-1.54497e-10	-1.12089
66020260	chr2:66020260:T:C	2.36344e-08	-1.71964	-1.06562
66020426	chr2:66020426:T:C	2.0887e-08	-1.71359	-1.19525
66020642	chr2:66020642:C:T	2.56166e-08	-1.70925	-0.995476
66020937	chr2:66020937:T:C	7.471e-08	-1.63436	-2.74514e-10
66021213	chr2:66021213:AG:A	1.10929e-07	0.00099011	-1.24007
66021224	chr2:66021224:A:T	7.01765e-08	-1.69696	-2.74514e-10
66021590	chr2:66021590:T:C	5.38073e-07	0.340025	-2.74514e-10
66022010	chr2:66022010:T:C	3.45023e-08	-1.25066	-1.15628
66022426	chr2:66022426:T:C	2.04131e-08	-1.71471	-1.21708
66022608	chr2:66022608:C:T	2.07882e-08	-1.71584	-1.19774
66022638	chr2:66022638:C:T	1.62273e-07	-1.54497e-10	-0.858687
66022645	chr2:66022645:AG:A	3.76611e-08	-1.07889	-1.24045
66022698	chr2:66022698:C:G	2.05354e-08	-1.71182	-1.214
66022719	chr2:66022719:C:G	1.64952e-07	-1.54497e-10	-0.842316
66023475	chr2:66023475:C:T	2.08078e-08	-1.72058	-1.19206
66023484	chr2:66023484:C:T	8.09388e-08	-0.601934	-0.952342
66023648	chr2:66023648:G:C	2.03643e-08	-1.71259	-1.2216
66024609	chr2:66024609:G:A	7.06141e-08	-0.489951	-1.20079
66025003	chr2:66025003:T:A	2.69903e-08	-1.70934	-0.943155
66025359	chr2:66025359:TAAATC:T	1.35773e-07	-1.54497e-10	-1.03699
66025841	chr2:66025841:T:C	2.12286e-08	-1.69596	-1.19665
66025879	chr2:66025879:A:G	7.57149e-08	-0.501955	-1.11904
66026089	chr2:66026089:A:G	2.12996e-08	-1.69072	-1.19856
66026138	chr2:66026138:T:C	4.07565e-07	-1.54497e-10	0.0622305
66026483	chr2:66026483:A:C	4.35177e-06	-1.54497e-10	2.43037
66026587	chr2:66026587:G:A	3.0534e-07	-0.226543	-2.74514e-10
66026631	chr2:66026631:A:G	2.16539e-08	-1.68392	-1.18886
66026659	chr2:66026659:C:T	7.54669e-08	-1.62427	-2.74514e-10
66026962	chr2:66026962:A:AT	1.6673e-07	0.374731	-1.20633
66027123	chr2:66027123:C:T	7.95373e-08	-0.417357	-1.15439
66027234	chr2:66027234:C:G	1.32098e-07	-1.54497e-10	-1.06443
66027438	chr2:66027438:A:G	7.13138e-08	-1.68088	-2.74514e-10
66027706	chr2:66027706:T:C	2.1029e-08	-1.71043	-1.19164
66028047	chr2:66028047:G:T	7.73077e-08	-0.438305	-1.16187
66029162	chr2:66029162:G:C	2.11979e-08	-1.6861	-1.20797
66029218	chr2:66029218:A:G	2.07836e-08	-1.68499	-1.22882
66029409	chr2:66029409:G:A	1.1421e-07	0.00563227	-1.21556
66029443	chr2:66029443:A:G	1.38633e-07	0.18915	-1.20529
66029695	chr2:66029695:C:T	1.11107e-07	-1.54497e-10	-1.23748
66029699	chr2:66029699:C:T	2.38595e-08	-1.66196	-1.11383
66029863	chr2:66029863:G:A	4.1093e-07	-1.54497e-10	0.0704545
66030102	chr2:66030102:G:C	9.00451e-08	-1.44766	-2.74514e-10
66030130	chr2:66030130:C:T	2.01365e-08	-1.71657	-1.22887
66030154	chr2:66030154:C:T	2.02089e-08	-1.71468	-1.22717
66030537	chr2:66030537:T:G	2.54208e-08	-1.51852	-1.19388
66030544	chr2:66030544:A:G	4.17357e-06	-1.54497e-10	2.38856
66030554	chr2:66030554:G:A	6.89573e-08	-1.71448	-2.74514e-10
66030899	chr2:66030899:A:C	4.14301e-07	-1.54497e-10	0.0786245
66030969	chr2:66030969:GA:G	1.0006e-07	-0.175181	-1.16702
66031065	chr2:66031065:A:G	2.23779e-08	-1.66692	-1.17297
66031168	chr2:66031168:C:T	1.45687e-07	-1.54497e-10	-0.966512
66031496	chr2:66031496:T:C	2.91555e-08	-1.67485	-0.900472
66031567	chr2:66031567:T:C	2.68496e-08	-1.42152	-1.23619
66031636	chr2:66031636:A:G	9.6208e-08	-1.38146	-2.74514e-10
66032718	chr2:66032718:G:C	8.28699e-08	-0.290179	-1.24052
66033838	chr2:66033838:T:C	3.97982e-07	-1.54497e-10	0.0384383
66034302	chr2:66034302:C:T	2.04961e-08	-1.69134	-1.23639
66034349	chr2:66034349:G:A	2.06212e-08	-1.68887	-1.23278
66034398	chr2:66034398:T:C	2.03392e-08	-1.70312	-1.2323
66034500	chr2:66034500:T:C	2.19932e-08	-1.67754	-1.1797
66034595	chr2:66034595:T:G	2.03297e-08	-1.7042	-1.23168
66034811	chr2:66034811:A:G	1.56391e-07	-1.54497e-10	-0.895609
66035104	chr2:66035104:G:A	1.11039e-07	-1.54497e-10	-1.23809
66035107	chr2:66035107:G:C	2.04796e-08	-1.70361	-1.22493
66035117	chr2:66035117:G:A	2.01949e-08	-1.70876	-1.23378
66035247	chr2:66035247:C:A	2.04989e-08	-1.68976	-1.23784
66035292	chr2:66035292:T:C	1.16057e-07	-1.54497e-10	-1.19388
66035762	chr2:66035762:A:T	2.0465e-08	-1.71141	-1.21784
66036222	chr2:66036222:G:A	2.11457e-08	-1.69347	-1.20306
66036229	chr2:66036229:T:A	7.16308e-08	-1.67644	-2.74514e-10
66036396	chr2:66036396:C:T	2.69441e-07	-0.257999	-0.0936202
66037052	chr2:66037052:A:G	1.8313e-07	-0.737772	-2.74514e-10
66038418	chr2:66038418:T:G	6.16109e-07	-1.54497e-10	0.475455
66038704	chr2:66038704:C:T	3.47433e-08	-1.18281	-1.21717
66038839	chr2:66038839:A:G	4.09503e-07	-1.54497e-10	0.0669752
66039493	chr2:66039493:A:G	6.49813e-07	-1.54497e-10	0.528715
66039499	chr2:66039499:T:G	6.47123e-07	-1.54497e-10	0.524567
66039523	chr2:66039523:A:G	9.14946e-08	-0.288865	-1.14282
66039592	chr2:66039592:C:T	2.41458e-07	-0.461273	-2.74514e-10
66039614	chr2:66039614:A:C	1.27301e-07	-1.54497e-10	-1.10142
66039665	chr2:66039665:T:C	8.65527e-08	-0.423945	-1.06327
66039953	chr2:66039953:T:C	6.49582e-07	-1.54497e-10	0.528361
66040004	chr2:66040004:T:C	6.73733e-07	-1.54497e-10	0.564865
66040066	chr2:66040066:A:G	6.52061e-07	-1.54497e-10	0.532169
66040081	chr2:66040081:A:C	6.44639e-07	-1.54497e-10	0.520721
66040126	chr2:66040126:A:AG	6.40602e-07	-1.54497e-10	0.514439
66040152	chr2:66040152:C:A	1.12231e-07	-1.54497e-10	-1.22741
66040291	chr2:66040291:C:T	9.2803e-08	-0.350138	-1.06735
66040490	chr2:66040490:T:G	1.11605e-07	-1.54497e-10	-1.233
66040569	chr2:66040569:G:A	6.49813e-07	-1.54497e-10	0.528715
66040679	chr2:66040679:C:G	6.44618e-07	-1.54497e-10	0.52069
66040872	chr2:66040872:C:T	6.29235e-07	0.496536	-2.74514e-10
66041007	chr2:66041007:T:C	1.11558e-07	-1.54497e-10	-1.23342
66041443	chr2:66041443:G:A	1.29559e-07	-1.54497e-10	-1.08383
66041670	chr2:66041670:T:C	2.46713e-07	0.423437	-0.863182
66041743	chr2:66041743:T:C	3.69686e-08	-1.33288	-1.00502
66042161	chr2:66042161:T:C	1.09961e-07	-0.00886116	-1.23898
66042196	chr2:66042196:A:G	3.67769e-07	-0.0405125	-2.74514e-10
66042307	chr2:66042307:C:A	3.10889e-08	-1.2802	-1.23092
66042997	chr2:66042997:A:C	2.23567e-08	-1.64625	-1.1946
66043188	chr2:66043188:G:A	3.03131e-07	-0.233804	-2.74514e-10
66043341	chr2:66043341:C:G	1.36575e-07	0.205163	-1.23626
66043460	chr2:66043460:C:T	7.78422e-08	-1.59328	-2.74514e-10
66044033	chr2:66044033:C:A	3.13558e-08	-1.62646	-0.876111
66044152	chr2:66044152:T:C	8.12203e-07	-1.54497e-10	0.751782
66044490	chr2:66044490:C:T	1.30377e-07	-1.54497e-10	-1.07754
66045109	chr2:66045109:A:C	3.20312e-07	0.680201	-0.858873
66045342	chr2:66045342:A:G	1.33585e-07	-1.54497e-10	-1.05323
66045446	chr2:66045446:A:G	1.56765e-07	-1.54497e-10	-0.893222
66045925	chr2:66045925:C:T	2.30748e-08	-1.6962	-1.11303
66046320	chr2:66046320:C:T	2.04683e-08	-1.71087	-1.21823
66046694	chr2:66046694:T:C	3.47429e-07	-0.0974099	-2.74514e-10
66046715	chr2:66046715:C:G	2.34287e-07	0.356616	-0.848037
66046733	chr2:66046733:A:G	2.62321e-07	0.434858	-0.813259
66046852	chr2:66046852:T:A	1.43507e-07	0.253572	-1.23516
66047026	chr2:66047026:A:C	1.11215e-07	-1.54497e-10	-1.23651
66047523	chr2:66047523:C:T	4.32451e-07	-1.54497e-10	0.121501
66048038	chr2:66048038:T:C	1.11769e-07	-1.54497e-10	-1.23153
66048100	chr2:66048100:C:A	6.92844e-08	-1.70975	-2.74514e-10
66048174	chr2:66048174:T:G	2.32193e-08	-1.58884	-1.21415
66048555	chr2:66048555:A:G	4.17859e-08	-1.26808	-0.947327
66048649	chr2:66048649:C:T	1.05886e-07	-1.28561	-2.74514e-10
66050505	chr2:66050505:A:C	3.72253e-07	-1.54497e-10	-0.0283955
66050527	chr2:66050527:C:T	2.99311e-08	-1.32096	-1.22811
66050629	chr2:66050629:A:G	4.6552e-07	-1.54497e-10	0.195186
66050731	chr2:66050731:G:T	8.46429e-08	-1.50953	-2.74514e-10
66050766	chr2:66050766:TC:T	2.53253e-07	-1.54497e-10	-0.41358
66051316	chr2:66051316:A:G	7.7843e-08	-0.485886	-1.10739
66051376	chr2:66051376:C:T	1.6803e-07	-1.54497e-10	-0.823825
66051773	chr2:66051773:A:G	3.45447e-07	-0.103129	-2.74514e-10
66052057	chr2:66052057:G:C	3.27232e-07	-0.157299	-2.74514e-10
66052066	chr2:66052066:C:T	3.22654e-07	-0.171388	-2.74514e-10
66053714	chr2:66053714:A:G	2.05016e-08	-1.68776	-1.2397
66053782	chr2:66053782:A:G	1.48997e-07	-1.54497e-10	-0.944042
66054031	chr2:66054031:C:T	1.26501e-07	-1.10772	-2.74514e-10
66054645	chr2:66054645:T:C	7.16464e-08	-1.67623	-2.74514e-10
66054978	chr2:66054978:C:T	6.87484e-08	-1.71751	-2.74514e-10
66054992	chr2:66054992:C:A	1.29592e-07	-1.08358	-2.74514e-10
66054996	chr2:66054996:T:C	6.82647e-08	-1.72458	-2.74514e-10
66055193	chr2:66055193:A:G	7.03084e-08	-1.69508	-2.74514e-10
66055399	chr2:66055399:C:T	3.2726e-07	-1.54497e-10	-0.157215
66056455	chr2:66056455:C:T	1.15941e-07	0.00940685	-1.2043
66056495	chr2:66056495:A:G	3.42798e-08	-1.29088	-1.12253
66056504	chr2:66056504:C:G	4.24483e-07	-1.54497e-10	0.102904
66056727	chr2:66056727:C:T	1.15283e-07	-1.54497e-10	-1.20058
66056923	chr2:66056923:C:T	1.34034e-07	-1.54497e-10	-1.04988
66056938	chr2:66056938:G:A	1.86005e-07	-1.54497e-10	-0.722195
66057066	chr2:66057066:A:G	1.44672e-07	-1.54497e-10	-0.973502
66057118	chr2:66057118:T:C	3.82648e-08	-1.29328	-1.01016
66057359	chr2:66057359:G:A	1.34368e-07	-1.54497e-10	-1.04739
66057636	chr2:66057636:C:T	7.6389e-08	-1.61213	-2.74514e-10
66057805	chr2:66057805:A:T	1.42038e-07	-1.54497e-10	-0.991873
66058172	chr2:66058172:A:T	1.37473e-07	-1.54497e-10	-1.02454
66058239	chr2:66058239:C:T	2.01179e-08	-1.70875	-1.23761
66058382	chr2:66058382:C:T	3.92943e-08	-1.49806	-0.778832
66058432	chr2:66058432:C:T	2.02035e-08	-1.71563	-1.22649
66058602	chr2:66058602:A:G	3.74292e-07	-1.54497e-10	-0.0229338
66058737	chr2:66058737:T:C	2.81157e-08	-1.38718	-1.22446
66058826	chr2:66058826:C:T	6.13837e-08	-1.31668	-0.514149
66058869	chr2:66058869:G:T	3.40467e-07	-1.54497e-10	-0.11765
66058940	chr2:66058940:T:G	1.48597e-06	2.14587	-0.79001
66058980	chr2:66058980:T:C	5.17118e-08	-1.31286	-0.68942
66059050	chr2:66059050:C:T	9.84355e-08	-1.35857	-2.74514e-10
66059221	chr2:66059221:A:G	6.67259e-08	-1.40287	-0.344507
66059688	chr2:66059688:T:C	9.70785e-08	-1.37245	-2.74514e-10
66060044	chr2:66060044:C:T	3.66082e-08	-1.12443	-1.22327
66060164	chr2:66060164:G:A	1.26001e-07	-1.54497e-10	-1.11168
66060235	chr2:66060235:C:CAT	4.36589e-08	-0.96295	-1.20861
66061950	chr2:66061950:G:A	1.35176e-07	-1.54497e-10	-1.04139
66063380	chr2:66063380:G:A	4.18682e-08	-1.38535	-0.828093
66063606	chr2:66063606:A:G	2.58669e-07	-1.54497e-10	-0.392419
66063700	chr2:66063700:TC:T	1.64243e-07	-1.54497e-10	-0.846623
66064001	chr2:66064001:C:T	1.16879e-07	-1.54497e-10	-1.18683
66064339	chr2:66064339:G:A	4.25782e-08	-1.58989	-0.606735
66064685	chr2:66064685:G:C	5.15557e-06	-1.54497e-10	2.59986
66065118	chr2:66065118:C:T	1.17053e-07	-1.18534	-2.74514e-10
66065494	chr2:66065494:C:T	8.21027e-08	-1.54	-2.74514e-10
66065513	chr2:66065513:T:A	1.44852e-07	-1.54497e-10	-0.972259
66065514	chr2:66065514:C:A	1.47085e-07	-1.54497e-10	-0.956961
66066291	chr2:66066291:T:C	7.89261e-07	-0.159845	0.882973
66066311	chr2:66066311:T:G	1.18964e-06	-0.125304	1.25874
66066432	chr2:66066432:G:T	9.98331e-08	-1.34447	-2.74514e-10
66066438	chr2:66066438:C:T	1.07648e-07	-1.2691	-2.74514e-10
66066531	chr2:66066531:C:T	2.54731e-08	-1.57984	-1.1305
66066536	chr2:66066536:C:T	1.25015e-07	-0.353804	-0.765735
66067675	chr2:66067675:C:T	1.74933e-07	-1.54497e-10	-0.783567
66067706	chr2:66067706:T:A	2.79877e-08	-1.72096	-0.895243
66068193	chr2:66068193:C:T	2.84583e-08	-1.53841	-1.06112
66069040	chr2:66069040:G:A	9.62703e-07	0.145546	0.77623
66070378	chr2:66070378:G:C	4.93394e-08	-0.906834	-1.14241
66070474	chr2:66070474:T:C	3.99699e-08	-1.13089	-1.12895
66070643	chr2:66070643:G:A	2.89114e-07	-0.281147	-2.74514e-10
66072381	chr2:66072381:T:A	1.57725e-07	-1.54497e-10	-0.887116
66072528	chr2:66072528:A:G	2.44723e-08	-1.70096	-1.04947
66072550	chr2:66072550:G:A	2.49214e-08	-1.54598	-1.18627
66072886	chr2:66072886:G:A	2.63795e-08	-1.56521	-1.11017
66073227	chr2:66073227:C:A	3.70166e-08	-1.32802	-1.00858
66073675	chr2:66073675:G:C	3.92095e-08	-1.33254	-0.946507
66073995	chr2:66073995:G:A	7.42184e-08	-1.64096	-2.74514e-10
66074333	chr2:66074333:C:T	3.07081e-08	-1.43517	-1.08827
66074384	chr2:66074384:C:T	2.75209e-08	-1.55202	-1.081
66074406	chr2:66074406:G:A	1.11366e-07	-1.54497e-10	-1.23515
66074460	chr2:66074460:C:T	2.67325e-08	-1.5563	-1.10579
66074461	chr2:66074461:G:A	2.02839e-08	-1.69797	-1.24017
66074561	chr2:66074561:C:T	1.10775e-07	-1.54497e-10	-1.24047
66074776	chr2:66074776:C:A	2.94087e-08	-1.49718	-1.0695
66074959	chr2:66074959:G:A	2.93684e-08	-1.4766	-1.09145
66075389	chr2:66075389:T:A	7.16773e-08	-1.67579	-2.74514e-10
66075739	chr2:66075739:G:A	2.34112e-08	-1.72242	-1.07233
66076066	chr2:66076066:A:G	2.57767e-08	-1.58639	-1.11211
66076353	chr2:66076353:G:GC	1.82852e-07	-1.54497e-10	-0.739293
66076370	chr2:66076370:A:T	3.97286e-08	-1.15838	-1.10752
66076869	chr2:66076869:C:G	7.97216e-08	-1.56943	-2.74514e-10
66077108	chr2:66077108:G:A	1.75695e-07	-1.54497e-10	-0.779219
66077134	chr2:66077134:C:T	2.28998e-08	-1.72224	-1.0946
66077203	chr2:66077203:G:A	2.12866e-08	-1.72339	-1.1665
66078811	chr2:66078811:A:G	3.76835e-08	-1.07827	-1.24048
66079255	chr2:66079255:A:T	6.0134e-08	-1.59018	-0.261209
66079390	chr2:66079390:G:A	7.46294e-08	-1.63543	-2.74514e-10
66079635	chr2:66079635:C:T	5.09805e-07	-1.29412	1.58018
66079654	chr2:66079654:G:A	7.49402e-08	-1.63128	-2.74514e-10
66079870	chr2:66079870:T:A	3.71107e-08	-1.7115	-0.622562
66079986	chr2:66079986:CAG:C	3.84509e-08	-1.7179	-0.580682
66080277	chr2:66080277:T:C	1.13161e-07	-1.54497e-10	-1.21915
66080325	chr2:66080325:A:C	2.07591e-08	-1.71672	-1.19827
66080593	chr2:66080593:A:G	4.40578e-06	-0.918309	3.36101
66080771	chr2:66080771:A:G	3.80811e-06	-0.890181	3.1871
66081267	chr2:66081267:T:C	1.73773e-07	-1.54497e-10	-0.790221
66081874	chr2:66081874:G:A	3.16883e-08	-1.677	-0.815025
66082038	chr2:66082038:G:A	2.81793e-08	-1.70487	-0.904509
66082078	chr2:66082078:A:C	7.27221e-08	-1.66132	-2.74514e-10
66082480	chr2:66082480:T:A	1.14454e-07	-1.54497e-10	-1.2078
66082593	chr2:66082593:C:G	2.22688e-08	-1.72481	-1.11997
66082682	chr2:66082682:T:A	2.15742e-08	-1.69187	-1.1846
66082849	chr2:66082849:A:G	2.67581e-07	-1.54497e-10	-0.358546
66082878	chr2:66082878:A:T	2.08432e-08	-1.67051	-1.24043
66083184	chr2:66083184:T:C	1.19519e-07	-1.54497e-10	-1.16449
66083379	chr2:66083379:A:C	1.17805e-07	-1.54497e-10	-1.17894
66083786	chr2:66083786:A:G	1.10807e-07	-1.54497e-10	-1.24018
66084162	chr2:66084162:A:G	1.27026e-07	-1.54497e-10	-1.10358
66084175	chr2:66084175:A:G	2.59171e-08	-1.49034	-1.20273
66084526	chr2:66084526:A:G	1.6777e-07	-1.54497e-10	-0.825374
66084764	chr2:66084764:T:C	2.76615e-07	-1.54497e-10	-0.325344
66085398	chr2:66085398:G:C	1.16352e-07	-1.54497e-10	-1.19135
66085553	chr2:66085553:G:T	1.23514e-07	-1.54497e-10	-1.13161
66085753	chr2:66085753:A:G	3.56518e-08	-1.17379	-1.20038
66086462	chr2:66086462:A:T	7.25261e-08	-1.66402	-2.74514e-10
66086887	chr2:66086887:C:T	4.62751e-07	-1.54497e-10	0.18922
66087505	chr2:66087505:C:T	2.64166e-08	-1.5043	-1.16968
66087565	chr2:66087565:G:A	1.23363e-07	-1.54497e-10	-1.13284
66087639	chr2:66087639:C:A	3.54288e-07	-1.54497e-10	-0.0778582
66088002	chr2:66088002:A:G	3.07573e-08	-1.37719	-1.14465
66088089	chr2:66088089:G:T	3.1076e-08	-1.31913	-1.1924
66088167	chr2:66088167:T:C	7.00386e-08	-1.69892	-2.74514e-10
66088586	chr2:66088586:A:G	2.31684e-08	-1.69766	-1.10752
66088878	chr2:66088878:G:T	1.25886e-07	-1.54497e-10	-1.1126
66088905	chr2:66088905:ATCTC:A	1.25966e-07	-1.54497e-10	-1.11196
66089010	chr2:66089010:T:C	1.28098e-07	-1.54497e-10	-1.09517
66089071	chr2:66089071:T:C	1.15768e-07	-1.54497e-10	-1.19638
66090166	chr2:66090166:G:A	1.1787e-07	-1.54497e-10	-1.17839
66090560	chr2:66090560:C:A	4.17988e-07	-1.54497e-10	0.087483
66090566	chr2:66090566:A:G	5.63762e-06	-1.54497e-10	2.68925
66091249	chr2:66091249:G:T	2.08588e-08	-1.70946	-1.20073
66091578	chr2:66091578:C:T	3.07912e-07	-1.54497e-10	-0.218156
66091580	chr2:66091580:C:T	3.52653e-07	-1.54497e-10	-0.0824836
66091682	chr2:66091682:T:C	6.21703e-06	-1.54497e-10	2.78708
66091784	chr2:66091784:C:A	1.62508e-07	-1.54497e-10	-0.857241
66091854	chr2:66091854:A:G	2.45061e-08	-1.51425	-1.2348
66092002	chr2:66092002:A:G	1.28511e-07	-1.54497e-10	-1.09195
66092364	chr2:66092364:A:T	6.82438e-06	-1.54497e-10	2.88029
66092372	chr2:66092372:C:T	7.00596e-06	-1.54497e-10	2.90655
66092384	chr2:66092384:G:A	2.84928e-06	-1.54497e-10	2.00685
66092724	chr2:66092724:A:C	7.29011e-08	-1.65887	-2.74514e-10
66092767	chr2:66092767:G:C	6.04446e-08	-1.49267	-0.353573
66092809	chr2:66092809:T:G	3.17272e-06	-1.54497e-10	2.11438
66092885	chr2:66092885:G:A	6.90364e-08	-1.68344	-0.0298959
66093106	chr2:66093106:G:A	8.07554e-08	-0.714203	-0.842341
66093362	chr2:66093362:A:G	3.67193e-08	-1.11615	-1.22852
66093365	chr2:66093365:T:C	1.02081e-07	-0.646385	-0.675815
66093414	chr2:66093414:A:G	1.90844e-06	-1.4161	3.02218
66093767	chr2:66093767:C:T	1.98235e-06	-1.54497e-10	1.64407
66094420	chr2:66094420:C:T	3.84471e-07	-1.40189	1.40578
66094595	chr2:66094595:T:TA	1.80007e-07	-1.54497e-10	-0.754975
66094782	chr2:66094782:G:A	4.72694e-07	0.210479	-2.74514e-10
66094933	chr2:66094933:G:A	2.88188e-07	-1.54497e-10	-0.284355
66095192	chr2:66095192:A:G	2.33593e-08	-1.55667	-1.2403
66095223	chr2:66095223:C:T	4.70929e-08	-1.1259	-0.96995
66095470	chr2:66095470:G:A	1.40533e-07	-1.54497e-10	-1.00253
66095790	chr2:66095790:A:G	1.45045e-07	-1.54497e-10	-0.970926
66096462	chr2:66096462:G:A	1.55649e-07	-1.54497e-10	-0.900366
66096902	chr2:66096902:G:T	1.45671e-07	-1.54497e-10	-0.966616
66096969	chr2:66096969:A:G	1.17513e-07	-0.744605	-0.436818
66096989	chr2:66096989:A:G	4.99248e-08	-1.17242	-0.865029
66097060	chr2:66097060:A:T	1.15336e-07	-1.54497e-10	-1.20012
66097165	chr2:66097165:C:G	3.30555e-08	-1.22019	-1.22959
66097185	chr2:66097185:T:C	1.12676e-07	-0.740887	-0.482565
66097400	chr2:66097400:T:C	4.72203e-08	-1.55908	-0.534067
66097741	chr2:66097741:A:G	1.32067e-07	-1.54497e-10	-1.06466
66098070	chr2:66098070:G:T	4.38925e-08	-1.47192	-0.694303
66098268	chr2:66098268:G:T	9.38094e-08	-1.4067	-2.74514e-10
66098282	chr2:66098282:A:G	1.12567e-07	-0.798737	-0.42568
66098493	chr2:66098493:G:A	1.41781e-07	-1.54497e-10	-0.993682
66098642	chr2:66098642:G:A	3.26272e-08	-1.2877	-1.17512
66098769	chr2:66098769:C:T	3.0021e-08	-1.32004	-1.22603
66098829	chr2:66098829:A:T	3.25475e-08	-1.44677	-1.0185
66098848	chr2:66098848:C:G	1.85936e-06	-1.54497e-10	1.58002
66099268	chr2:66099268:A:T	6.20801e-08	-0.594456	-1.22509
66099860	chr2:66099860:A:G	4.66792e-08	-0.873385	-1.23128
66100059	chr2:66100059:T:C	1.65931e-07	-1.54497e-10	-0.836397
66100411	chr2:66100411:A:G	3.38527e-07	-0.123366	-2.74514e-10
66100707	chr2:66100707:T:C	3.34917e-06	-1.54497e-10	2.1685
66100805	chr2:66100805:C:T	1.4505e-07	0.111656	-1.08255
66100838	chr2:66100838:T:A	1.07538e-06	2.27189	-1.23943
66101691	chr2:66101691:A:T	1.17312e-07	-1.54497e-10	-1.18314
66101720	chr2:66101720:T:G	2.10803e-08	-1.6613	-1.23833
66102086	chr2:66102086:T:C	1.83353e-06	-1.54497e-10	1.56603
66102119	chr2:66102119:C:T	1.17602e-07	-1.54497e-10	-1.18066
66102327	chr2:66102327:C:G	6.83435e-08	-1.72342	-2.74514e-10
66102337	chr2:66102337:G:A	1.9778e-08	-1.72356	-1.23983
66102398	chr2:66102398:A:G	2.63869e-07	-1.38878	1.01627
66102505	chr2:66102505:T:G	1.14355e-07	-1.54497e-10	-1.20866
66102625	chr2:66102625:G:A	1.08682e-07	-1.25955	-2.74514e-10
66103135	chr2:66103135:A:G	3.66219e-08	-1.28931	-1.05801
66103175	chr2:66103175:G:C	2.56871e-07	-1.54497e-10	-0.399395
66103447	chr2:66103447:G:C	6.19581e-07	-1.40203	1.88311
66103848	chr2:66103848:G:A	8.73423e-08	-1.47813	-2.74514e-10
66104127	chr2:66104127:G:A	7.55383e-08	-0.409749	-1.21358
66104371	chr2:66104371:A:G	1.02449e-07	-1.3186	-2.74514e-10
66104682	chr2:66104682:T:C	4.39315e-07	-1.52737	1.66462
66104692	chr2:66104692:A:G	2.35073e-08	-1.55718	-1.23348
66104731	chr2:66104731:G:A	3.67228e-07	-1.54497e-10	-0.0419865
66105012	chr2:66105012:C:CT	3.78758e-08	-1.47727	-0.836383
66105080	chr2:66105080:T:G	4.08354e-08	-1.70843	-0.529986
66105092	chr2:66105092:C:T	1.1124e-07	-1.54497e-10	-1.23628
66105346	chr2:66105346:G:A	1.10786e-07	-1.54497e-10	-1.24037
66105780	chr2:66105780:C:T	6.38881e-08	-1.26181	-0.529031
66106452	chr2:66106452:C:T	5.33977e-08	-1.23536	-0.73484
66106551	chr2:66106551:G:T	1.30731e-07	-1.54497e-10	-1.07483
66106900	chr2:66106900:A:G	3.08903e-08	-1.28726	-1.23026
66107817	chr2:66107817:G:A	7.27703e-08	-1.66066	-2.74514e-10
66108099	chr2:66108099:A:G	2.00549e-08	-1.72368	-1.22582
66108139	chr2:66108139:T:C	2.15904e-08	-1.72413	-1.15159
66108524	chr2:66108524:A:G	1.42524e-07	-1.54497e-10	-0.98846
66108740	chr2:66108740:G:A	3.08529e-08	-1.35998	-1.15876
66109293	chr2:66109293:G:A	1.1774e-07	-1.54497e-10	-1.17949
66109347	chr2:66109347:T:G	1.35393e-07	-1.54497e-10	-1.03979
66109399	chr2:66109399:A:G	1.12891e-07	-1.54497e-10	-1.22154
66110125	chr2:66110125:C:T	1.34211e-07	-1.54497e-10	-1.04855
66110202	chr2:66110202:T:G	1.25722e-07	-1.54497e-10	-1.1139
66110281	chr2:66110281:T:C	2.80895e-07	-1.54497e-10	-0.309986
66110384	chr2:66110384:T:C	1.30977e-07	-1.54497e-10	-1.07295
66110754	chr2:66110754:G:A	4.44151e-08	-0.915791	-1.2386
66110920	chr2:66110920:C:T	1.13522e-07	-1.54497e-10	-1.21597
66111087	chr2:66111087:C:A	1.121e-07	-1.54497e-10	-1.22858
66111377	chr2:66111377:A:T	1.10962e-07	-1.54497e-10	-1.23878
66111917	chr2:66111917:C:T	1.80073e-07	-1.54497e-10	-0.754604
66111985	chr2:66111985:C:T	1.18222e-07	-1.54497e-10	-1.1754
66112613	chr2:66112613:C:T	1.21741e-07	-1.54497e-10	-1.14608
66113316	chr2:66113316:A:G	3.72755e-08	-1.30518	-1.02445
66113448	chr2:66113448:A:T	2.37133e-08	-1.61841	-1.16352
66113467	chr2:66113467:A:G	1.10782e-07	-1.54497e-10	-1.24041
66113615	chr2:66113615:T:G	2.26377e-08	-1.71305	-1.1153
66113734	chr2:66113734:C:G	3.75275e-07	-0.0203092	-2.74514e-10
66114325	chr2:66114325:T:A	4.13225e-08	-1.15338	-1.07318
66114882	chr2:66114882:T:G	7.52602e-08	-0.392449	-1.23457
66115247	chr2:66115247:C:T	3.66168e-08	-1.30043	-1.04703
66115691	chr2:66115691:TAAG:T	4.7822e-07	0.222101	-2.74514e-10
66116169	chr2:66116169:T:G	4.10628e-07	0.0697187	-2.74514e-10
66116636	chr2:66116636:C:T	1.40808e-07	-1.54497e-10	-1.00058
66116644	chr2:66116644:C:T	5.78821e-08	-1.0823	-0.807256
66117409	chr2:66117409:G:A	1.73629e-06	2.03842	-0.526888
66117524	chr2:66117524:A:G	2.32888e-07	-1.54497e-10	-0.497411
66117585	chr2:66117585:C:G	2.01158e-07	-1.54497e-10	-0.643878
66117803	chr2:66117803:G:A	1.46094e-07	-1.54497e-10	-0.963715
66117900	chr2:66117900:G:A	1.17999e-07	-1.54497e-10	-1.17729
66118000	chr2:66118000:A:C	7.14841e-08	-1.67849	-2.74514e-10
66118060	chr2:66118060:A:G	1.8536e-06	-1.20747	2.78438
66118092	chr2:66118092:C:T	6.00711e-07	-1.54497e-10	0.450146
66118107	chr2:66118107:C:T	2.82477e-08	-1.6538	-0.953152
66118200	chr2:66118200:C:T	1.24929e-07	-1.12023	-2.74514e-10
66118305	chr2:66118305:T:C	1.16907e-07	-1.54497e-10	-1.18659
66118507	chr2:66118507:A:G	1.10911e-07	-1.54497e-10	-1.23924
66118727	chr2:66118727:A:T	1.10816e-07	-1.54497e-10	-1.2401
66118835	chr2:66118835:A:G	2.04477e-08	-1.69088	-1.23921
66119056	chr2:66119056:T:C	1.40574e-07	-1.54497e-10	-1.00223
66119274	chr2:66119274:T:C	3.57591e-08	-1.69093	-0.68023
66119335	chr2:66119335:G:A	6.53883e-08	-0.552642	-1.21498
66119496	chr2:66119496:C:T	1.172e-07	-1.54497e-10	-1.18409
66119742	chr2:66119742:C:G	2.09656e-07	-1.54497e-10	-0.6025
66119861	chr2:66119861:A:G	1.418e-07	-1.54497e-10	-0.993553
66120309	chr2:66120309:C:T	7.79055e-08	-0.352691	-1.23978
66120557	chr2:66120557:C:T	3.78299e-08	-1.33565	-0.979217
66120960	chr2:66120960:C:T	1.21199e-07	-1.54497e-10	-1.15054
66121343	chr2:66121343:G:A	7.88828e-08	-0.385828	-1.19418
66121424	chr2:66121424:C:T	2.0814e-07	0.438815	-1.04857
66122054	chr2:66122054:A:G	2.1337e-07	-1.54497e-10	-0.584939
66122062	chr2:66122062:A:G	2.24933e-07	-1.54497e-10	-0.532165
66122156	chr2:66122156:A:G	1.31728e-07	-1.54497e-10	-1.06723
66122469	chr2:66122469:C:T	8.40241e-08	-0.276869	-1.24
66122817	chr2:66122817:T:C	1.97814e-08	-1.72274	-1.24048
66122929	chr2:66122929:T:C	2.74325e-08	-1.46234	-1.1739
66123020	chr2:66123020:C:T	1.19549e-07	-1.54497e-10	-1.16424
66123324	chr2:66123324:A:G	2.08963e-08	-1.6966	-1.2118
66123490	chr2:66123490:C:A	3.31917e-07	-1.54497e-10	-0.143084
66123706	chr2:66123706:A:G	8.23524e-08	-0.473293	-1.06367
66123715	chr2:66123715:G:A	3.60254e-07	-0.0611588	-2.74514e-10
66123901	chr2:66123901:C:T	8.05111e-08	-0.450874	-1.1087
66124102	chr2:66124102:C:T	1.99284e-08	-1.71928	-1.23654
66124245	chr2:66124245:T:C	3.08166e-08	-1.49136	-1.02856
66124358	chr2:66124358:A:G	3.12716e-08	-1.32628	-1.17898
66124593	chr2:66124593:G:A	1.29526e-07	-1.54497e-10	-1.08408
66124656	chr2:66124656:A:G	2.92102e-08	-1.38425	-1.18921
66124933	chr2:66124933:C:T	8.75666e-08	-1.24583	-0.229737
66125362	chr2:66125362:G:A	1.11662e-07	-1.54497e-10	-1.2325
66125466	chr2:66125466:G:A	2.08865e-08	-1.71607	-1.1928
66125827	chr2:66125827:G:A	8.83871e-08	-0.232614	-1.23363
66126027	chr2:66126027:C:T	2.00398e-08	-1.71012	-1.24013
66126036	chr2:66126036:G:A	1.26494e-07	-1.54497e-10	-1.10778
66126433	chr2:66126433:C:A	9.1046e-08	-0.262071	-1.17453
66127308	chr2:66127308:T:C	7.38263e-07	-1.54497e-10	0.656331
66127336	chr2:66127336:A:C	1.15573e-07	-1.54497e-10	-1.19807
66127356	chr2:66127356:G:A	1.24028e-07	0.105898	-1.23336
66128056	chr2:66128056:C:T	2.53656e-08	-1.59411	-1.12047
66128484	chr2:66128484:C:T	1.3309e-07	-1.54497e-10	-1.05695
66128525	chr2:66128525:G:A	6.41608e-07	1.63046	-1.11445
66128556	chr2:66128556:T:TG	1.16454e-07	-1.54497e-10	-1.19048
66128618	chr2:66128618:C:T	4.76817e-07	1.15806	-0.938897
66129038	chr2:66129038:T:C	3.9699e-08	-1.7246	-0.54204
66129064	chr2:66129064:A:G	2.26679e-08	-1.58651	-1.24051
66129411	chr2:66129411:C:T	3.89594e-08	-1.56835	-0.717096
66130270	chr2:66130270:C:T	1.38736e-07	-1.54497e-10	-1.0154
66130271	chr2:66130271:G:A	4.43843e-08	-1.4103	-0.744778
66130281	chr2:66130281:C:G	1.28021e-07	-1.54497e-10	-1.09578
66131105	chr2:66131105:T:C	8.99784e-07	0.884567	-0.0303807
66131531	chr2:66131531:G:A	4.10041e-08	-1.44533	-0.788969
66131894	chr2:66131894:C:G	3.45012e-08	-1.71354	-0.693435
66131978	chr2:66131978:T:C	1.17209e-07	-1.54497e-10	-1.18401
66131995	chr2:66131995:C:G	1.31952e-06	-1.54497e-10	1.23706
66132193	chr2:66132193:G:A	9.07795e-08	-1.61714	0.177603
66132272	chr2:66132272:C:G	2.09695e-08	-1.68412	-1.22078
66132472	chr2:66132472:G:A	1.10798e-07	-1.54497e-10	-1.24026
66132897	chr2:66132897:A:G	9.29926e-08	-1.41545	-2.74514e-10
66133082	chr2:66133082:G:A	5.84987e-07	-1.54497e-10	0.42362
66133174	chr2:66133174:G:C	2.5522e-08	-1.58003	-1.12839
66133318	chr2:66133318:A:C	5.33633e-07	-1.54497e-10	0.331739
66133764	chr2:66133764:G:A	2.67019e-06	1.94194	-2.74514e-10
66134094	chr2:66134094:T:C	2.31518e-08	-1.6494	-1.15649
66134237	chr2:66134237:C:T	6.32088e-08	-1.38445	-0.417076
66134293	chr2:66134293:T:C	2.42612e-08	-1.601	-1.15809
66134471	chr2:66134471:G:A	7.35876e-08	-1.70999	0.0604927
66134793	chr2:66134793:A:G	2.09525e-08	-1.67059	-1.23512
66134989	chr2:66134989:T:C	3.77582e-07	-1.54497e-10	-0.01418
66135170	chr2:66135170:G:T	1.83481e-07	-0.73586	-2.74514e-10
66135185	chr2:66135185:AAG:A	1.25177e-06	-1.54497e-10	1.18434
66135424	chr2:66135424:G:A	9.5591e-08	-1.38789	-2.74514e-10
66135503	chr2:66135503:T:C	2.05903e-08	-1.68273	-1.24042
66135566	chr2:66135566:G:GA	1.1764e-07	-1.54497e-10	-1.18034
66135649	chr2:66135649:C:T	5.35965e-08	-1.70928	-0.257203
66136030	chr2:66136030:G:A	1.10892e-07	-1.54497e-10	-1.23941
66136033	chr2:66136033:T:C	6.60248e-08	-1.67929	-0.0786496
66136091	chr2:66136091:G:A	7.78372e-08	-1.67843	0.0850773
66136098	chr2:66136098:T:C	4.04372e-07	-1.54497e-10	0.0543672
66136265	chr2:66136265:C:A	5.63313e-08	-0.841954	-1.07476
66136398	chr2:66136398:T:TG	1.109e-07	-1.54497e-10	-1.23934
66136399	chr2:66136399:A:AATT	1.10897e-07	-1.54497e-10	-1.23937
66136406	chr2:66136406:A:G	1.73362e-07	-1.54497e-10	-0.79259
66136484	chr2:66136484:G:T	2.94691e-08	-1.51587	-1.04875
66136547	chr2:66136547:G:A	5.5722e-08	-0.900539	-1.02705
66136702	chr2:66136702:G:C	2.49838e-08	-1.48928	-1.24046
66137144	chr2:66137144:T:C	6.47067e-08	-1.70968	-0.0684218
66137512	chr2:66137512:G:A	1.22552e-07	-0.0271525	-1.11228
66137854	chr2:66137854:C:A	9.64075e-08	-1.6639	0.28452
66137907	chr2:66137907:CTCTT:C	1.03775e-07	-1.65586	0.350123
66138071	chr2:66138071:A:G	1.03742e-07	-1.69134	0.385272
66138330	chr2:66138330:T:C	1.1085e-07	-1.54497e-10	-1.23979
66138638	chr2:66138638:A:AAATC	1.1078e-07	-1.54497e-10	-1.24042
66138776	chr2:66138776:T:C	1.194e-07	-1.54497e-10	-1.16549
66139177	chr2:66139177:T:C	3.07333e-07	-1.54497e-10	-0.220037
66139398	chr2:66139398:G:A	1.17668e-07	-1.54497e-10	-1.1801
66139588	chr2:66139588:T:C	1.11308e-07	-1.54497e-10	-1.23567
66139774	chr2:66139774:T:C	3.0011e-08	-1.45815	-1.08825
66139876	chr2:66139876:T:C	1.97615e-07	0.500644	-1.16229
66139905	chr2:66139905:T:C	7.72372e-08	-1.68733	0.0862466
66140085	chr2:66140085:G:A	2.13928e-06	-1.54497e-10	1.72026
66140358	chr2:66140358:T:C	6.86201e-08	-1.70471	-0.0146771
66140426	chr2:66140426:G:A	7.49589e-08	-1.65973	0.0287022
66140555	chr2:66140555:A:G	7.95094e-08	-1.692	0.119909
66140630	chr2:66140630:T:C	2.49729e-08	-1.69907	-1.0311
66140701	chr2:66140701:A:T	5.25665e-08	-1.42387	-0.562023
66140703	chr2:66140703:G:A	6.60943e-08	-1.70347	-0.0534209
66140870	chr2:66140870:A:G	1.36514e-07	-1.54497e-10	-1.03154
66140966	chr2:66140966:C:G	1.13796e-07	-1.54497e-10	-1.21356
66141027	chr2:66141027:CA:C	1.10776e-07	-1.54497e-10	-1.24046
66141135	chr2:66141135:G:C	1.51265e-07	-1.54497e-10	-0.928938
66141175	chr2:66141175:G:A	1.10769e-07	-1.54497e-10	-1.24052
66141251	chr2:66141251:A:T	2.68677e-08	-1.50361	-1.15344
66141257	chr2:66141257:G:A	6.80745e-08	-1.701	-0.0263676
66141294	chr2:66141294:C:T	7.45322e-08	-1.70889	0.0721504
66141388	chr2:66141388:A:G	1.2514e-07	-1.11854	-2.74514e-10
66141698	chr2:66141698:C:G	6.09055e-08	-1.6493	-0.189346
66141900	chr2:66141900:G:T	1.64842e-07	-1.54497e-10	-0.842984
66142334	chr2:66142334:C:T	1.10782e-07	-1.54497e-10	-1.2404
66142699	chr2:66142699:G:A	2.714e-08	-1.71665	-0.930311
66143308	chr2:66143308:A:T	1.8533e-07	-0.597143	-0.128688
66143312	chr2:66143312:G:A	6.85674e-08	-1.72015	-2.74514e-10
66143438	chr2:66143438:G:A	1.36938e-07	-1.54497e-10	-1.02844
66143563	chr2:66143563:G:A	2.99027e-08	-1.49041	-1.05961
66143584	chr2:66143584:C:G	1.86508e-07	-0.541964	-0.177529
66143606	chr2:66143606:A:T	1.71187e-07	-0.669891	-0.135323
66143676	chr2:66143676:A:G	3.30649e-08	-1.21931	-1.23019
66143705	chr2:66143705:A:G	9.87527e-08	-0.249382	-1.10597
66143993	chr2:66143993:C:T	1.60203e-07	-1.54497e-10	-0.871524
66144019	chr2:66144019:C:G	1.67143e-07	-1.54497e-10	-0.829117
66144318	chr2:66144318:G:A	1.4391e-07	-1.54497e-10	-0.978782
66144389	chr2:66144389:T:C	6.74715e-07	-1.54497e-10	0.566322
66144523	chr2:66144523:C:T	2.20812e-07	-0.461902	-0.0887547
66144526	chr2:66144526:G:T	8.67112e-07	1.5207	-0.703504
66144770	chr2:66144770:C:T	1.10789e-07	-1.54497e-10	-1.24034
66144796	chr2:66144796:G:A	1.28447e-07	-1.54497e-10	-1.09245
66144973	chr2:66144973:C:T	5.90627e-08	-1.72248	-0.146892
66145214	chr2:66145214:T:G	2.69024e-08	-1.58778	-1.06797
66145306	chr2:66145306:A:G	1.14315e-07	-1.54497e-10	-1.20901
66145386	chr2:66145386:C:G	3.79884e-07	-0.644615	0.636511
66145413	chr2:66145413:C:T	1.35441e-07	-1.54497e-10	-1.03943
66145883	chr2:66145883:A:G	1.10769e-07	-1.54497e-10	-1.24052
66145940	chr2:66145940:C:G	1.65044e-07	-1.54497e-10	-0.841757
66146127	chr2:66146127:A:G	1.11211e-07	-1.54497e-10	-1.23654
66146759	chr2:66146759:G:A	1.19211e-07	-1.54497e-10	-1.16708
66146789	chr2:66146789:C:T	1.27401e-07	-0.362051	-0.738579
66146929	chr2:66146929:C:T	1.46446e-07	-1.54497e-10	-0.961311
66147123	chr2:66147123:T:C	1.11509e-07	-1.54497e-10	-1.23386
66147325	chr2:66147325:A:G	1.85507e-07	-1.54497e-10	-0.724876
66147557	chr2:66147557:A:G	1.1119e-07	-1.54497e-10	-1.23673
66147671	chr2:66147671:G:T	2.0871e-08	-1.67857	-1.23104
66147884	chr2:66147884:C:T	3.27212e-08	-1.4693	-0.990643
66148217	chr2:66148217:A:G	7.93675e-08	-1.57388	-2.74514e-10
66148709	chr2:66148709:A:G	2.60652e-07	-1.54497e-10	-0.384784
66148814	chr2:66148814:A:G	1.56593e-07	-1.54497e-10	-0.894321
66148932	chr2:66148932:T:C	6.53612e-08	-1.12157	-0.646474
66148992	chr2:66148992:G:C	2.51667e-07	-1.54497e-10	-0.419864
66149447	chr2:66149447:G:A	1.74348e-07	-1.54497e-10	-0.786917
66149618	chr2:66149618:A:G	1.86062e-07	-1.54497e-10	-0.721888
66149683	chr2:66149683:T:A	1.67869e-07	-1.54497e-10	-0.824784
66149821	chr2:66149821:T:C	1.58825e-07	-1.54497e-10	-0.880165
66150515	chr2:66150515:C:T	8.10745e-08	-1.5526	-2.74514e-10
66150517	chr2:66150517:A:G	1.56081e-07	-1.54497e-10	-0.897594
66150835	chr2:66150835:C:T	2.99501e-08	-1.31257	-1.23586
66152314	chr2:66152314:G:A	5.55032e-08	-1.06926	-0.862265
66152361	chr2:66152361:T:C	9.96869e-08	-1.34593	-2.74514e-10
66152651	chr2:66152651:A:G	3.62101e-07	-1.54497e-10	-0.0560447
66152657	chr2:66152657:G:A	1.01018e-07	-0.918911	-0.413755
66152726	chr2:66152726:CAGTGCTG:C	1.99532e-07	-1.54497e-10	-0.651996
66153474	chr2:66153474:G:A	1.20274e-07	-1.54497e-10	-1.15819
66153606	chr2:66153606:T:G	1.12925e-07	-1.54497e-10	-1.22125
66153815	chr2:66153815:A:AG	6.82737e-08	-0.787993	-0.936451
66154138	chr2:66154138:A:T	2.45755e-07	-0.595073	0.151441
66154514	chr2:66154514:T:A	1.47825e-07	-0.963811	0.0118731
66154515	chr2:66154515:T:A	6.20438e-08	-1.03305	-0.787077
66154685	chr2:66154685:A:G	2.33516e-07	-1.54497e-10	-0.494718
66154694	chr2:66154694:G:C	2.12966e-07	-1.54497e-10	-0.586838
66154756	chr2:66154756:A:G	7.12945e-08	-1.2545	-0.426647
66155256	chr2:66155256:A:G	5.69899e-08	-1.00653	-0.898569
66155323	chr2:66155323:T:C	1.55345e-07	-1.54497e-10	-0.902323
66155688	chr2:66155688:T:C	1.21515e-07	-1.54497e-10	-1.14793
66156136	chr2:66156136:C:CAGAAAT	1.89099e-07	-1.54497e-10	-0.705696
66156571	chr2:66156571:A:C	1.25336e-07	-1.54497e-10	-1.11697
66156629	chr2:66156629:C:A	1.85574e-07	-0.916596	0.192081
66156708	chr2:66156708:G:A	1.11134e-07	-1.54497e-10	-1.23723
66156809	chr2:66156809:T:C	1.77517e-07	-1.54497e-10	-0.768905
66156890	chr2:66156890:G:C	1.70178e-07	-1.54497e-10	-0.811126
66157117	chr2:66157117:T:C	9.86207e-08	-1.26084	-0.0958487
66157299	chr2:66157299:G:A	1.6992e-07	-1.54497e-10	-0.812642
66157396	chr2:66157396:A:G	1.26055e-07	-1.54497e-10	-1.11125
66158144	chr2:66158144:A:G	1.16964e-07	-1.06873	-0.11737
66158226	chr2:66158226:A:G	1.13329e-07	-1.54497e-10	-1.21767
66158345	chr2:66158345:A:C	6.95809e-08	-0.965252	-0.740226
66158664	chr2:66158664:A:T	1.46843e-07	-1.54497e-10	-0.958606
66159705	chr2:66159705:C:T	1.10821e-07	-1.54497e-10	-1.24005
66159834	chr2:66159834:AG:A	4.528e-08	-1.00404	-1.13106
66159975	chr2:66159975:A:C	6.35281e-08	-0.899167	-0.897318
66159994	chr2:66159994:T:C	3.23012e-07	-0.489546	0.319268
66160154	chr2:66160154:G:A	3.79524e-07	-1.54497e-10	-0.00905215
66161007	chr2:66161007:A:G	5.21324e-08	-1.14437	-0.849809
66161071	chr2:66161071:T:A	2.56181e-07	-1.54497e-10	-0.402083
66161284	chr2:66161284:T:G	4.31141e-08	-1.27719	-0.906926
66161737	chr2:66161737:C:T	1.44788e-07	-1.54497e-10	-0.972695
66161982	chr2:66161982:C:T	5.02382e-08	-0.997442	-1.03375
66162034	chr2:66162034:C:CAG	1.33521e-07	-1.54497e-10	-1.05371
66162554	chr2:66162554:G:A	2.03617e-07	-1.54497e-10	-0.631729
66162752	chr2:66162752:T:A	1.30704e-07	-1.54497e-10	-1.07503
66162955	chr2:66162955:A:C	1.45344e-07	-0.994837	0.0259704
66163020	chr2:66163020:T:C	1.14609e-07	-1.54497e-10	-1.20645
66163371	chr2:66163371:A:G	1.4317e-07	-1.54497e-10	-0.983933
66163664	chr2:66163664:CA:C	2.94318e-07	-1.54497e-10	-0.26331
66163667	chr2:66163667:TTAACA:T	2.87912e-07	-1.54497e-10	-0.285314
66163674	chr2:66163674:C:T	2.71916e-07	-1.54497e-10	-0.342475
66163758	chr2:66163758:A:C	1.65216e-07	-1.06844	0.227726
66163914	chr2:66163914:A:G	1.63502e-07	-1.09916	0.24802
66163992	chr2:66163992:C:A	1.93652e-07	-1.03534	0.353438
66164051	chr2:66164051:A:G	2.26535e-07	-1.54497e-10	-0.525069
66164310	chr2:66164310:C:A	1.62273e-07	-1.17965	0.320961
66164448	chr2:66164448:G:T	1.34424e-07	-1.54497e-10	-1.04697
66164709	chr2:66164709:A:G	1.87306e-07	-1.04668	0.331458
66164901	chr2:66164901:C:T	1.26121e-07	-1.54497e-10	-1.11073
66165193	chr2:66165193:G:A	1.68997e-07	-1.23006	0.411975
66165315	chr2:66165315:A:G	1.83377e-07	-1.54497e-10	-0.736424
66166148	chr2:66166148:G:A	1.42544e-07	-1.54497e-10	-0.988316
66166233	chr2:66166233:A:C	1.14677e-07	-1.54497e-10	-1.20585
66166409	chr2:66166409:G:T	1.42146e-07	-1.54497e-10	-0.991114
66166518	chr2:66166518:T:C	1.81858e-07	-0.812059	0.0673175
66167025	chr2:66167025:T:G	1.24727e-07	-1.54497e-10	-1.12184
66167042	chr2:66167042:A:T	1.28218e-07	-1.54497e-10	-1.09424
66167721	chr2:66167721:G:C	3.02197e-07	-1.54497e-10	-0.236888
66167929	chr2:66167929:T:C	5.51721e-07	-0.232347	0.597421
66168162	chr2:66168162:C:T	1.19191e-07	-1.54497e-10	-1.16724
66168772	chr2:66168772:AG:A	2.28275e-07	-1.54497e-10	-0.517418
66169644	chr2:66169644:G:A	9.63045e-08	-0.878755	-0.501699
66169655	chr2:66169655:T:C	4.44731e-08	-0.929634	-1.22345
66169659	chr2:66169659:T:C	1.61148e-07	-1.54497e-10	-0.865643
66170149	chr2:66170149:G:GATAC	1.60073e-07	-1.54497e-10	-0.872341
66170277	chr2:66170277:C:T	4.69291e-07	-1.54497e-10	0.203255
66170325	chr2:66170325:G:A	1.97071e-06	-0.833294	2.47147
66170415	chr2:66170415:C:T	1.70046e-06	-0.949671	2.44036
66170553	chr2:66170553:TG:T	1.84523e-07	-0.926233	0.196038
66170668	chr2:66170668:G:A	1.91695e-07	-0.940935	0.248873
66171346	chr2:66171346:C:T	4.41287e-07	-1.54497e-10	0.141727
66171895	chr2:66171895:C:T	2.18869e-07	-1.54497e-10	-0.559494
66171938	chr2:66171938:A:G	1.1576e-07	-1.54497e-10	-1.19645
66172044	chr2:66172044:C:T	2.41643e-07	-0.460509	-2.74514e-10
66172480	chr2:66172480:A:G	1.45772e-06	-0.618952	1.95561
66172760	chr2:66172760:G:A	1.63875e-07	-1.54497e-10	-0.848865
66172814	chr2:66172814:T:C	1.16282e-07	-1.54497e-10	-1.19195
66173702	chr2:66173702:G:T	1.69701e-07	-0.814606	0.000674418
66173757	chr2:66173757:G:A	4.82113e-07	-0.378264	0.608473
66173786	chr2:66173786:C:G	1.36934e-07	-0.804333	-0.224137
66174333	chr2:66174333:G:A	1.11304e-07	-1.54497e-10	-1.23571
66174348	chr2:66174348:G:A	6.84398e-08	-1.72201	-2.74514e-10
66174448	chr2:66174448:C:T	2.13405e-08	-1.69031	-1.19705
66174474	chr2:66174474:A:T	8.25144e-07	-0.409195	1.17678
66174882	chr2:66174882:G:T	1.51451e-07	-0.92771	-2.74514e-10
66175279	chr2:66175279:G:A	1.19936e-07	-1.54497e-10	-1.16101
66175403	chr2:66175403:T:C	1.19559e-07	-1.54497e-10	-1.16416
66175934	chr2:66175934:T:G	1.92226e-07	-1.54497e-10	-0.689295
66176361	chr2:66176361:C:G	1.12036e-07	-1.54497e-10	-1.22915
66177132	chr2:66177132:T:C	1.67509e-07	-1.54497e-10	-0.826931
66177323	chr2:66177323:G:A	8.23637e-08	-1.53682	-2.74514e-10
66177434	chr2:66177434:G:A	2.0208e-07	-1.54497e-10	-0.639305
66177618	chr2:66177618:G:A	7.42048e-07	-0.695125	1.35657
66177820	chr2:66177820:G:C	1.15779e-07	-1.54497e-10	-1.19628
66177880	chr2:66177880:A:G	8.63071e-07	-0.627133	1.43966
66177940	chr2:66177940:C:T	1.22228e-07	-1.54497e-10	-1.14208
66178095	chr2:66178095:G:A	2.38895e-08	-1.66917	-1.10536
66178127	chr2:66178127:G:A	6.73636e-07	0.564721	-2.74514e-10
66178421	chr2:66178421:G:C	7.9069e-07	-0.844872	1.56981
66178482	chr2:66178482:G:C	1.16961e-07	-1.54497e-10	-1.18613
66178489	chr2:66178489:C:A	1.83514e-07	-0.89625	0.160574
66178558	chr2:66178558:C:G	2.96807e-08	-1.56335	-0.99412
66178575	chr2:66178575:G:C	1.12095e-07	-1.54497e-10	-1.22862
66179143	chr2:66179143:A:C	1.60859e-07	-1.54497e-10	-0.867439
66179450	chr2:66179450:C:T	1.38073e-07	-0.798839	-0.221344
66179630	chr2:66179630:G:A	2.2414e-07	-1.54497e-10	-0.5357
66179895	chr2:66179895:C:T	1.28875e-07	-1.54497e-10	-1.08913
66180123	chr2:66180123:A:G	3.08991e-08	-1.27673	-1.24051
66180153	chr2:66180153:T:C	3.17184e-07	-1.54497e-10	-0.188488
66180765	chr2:66180765:A:G	1.19536e-07	-1.54497e-10	-1.16435
66180784	chr2:66180784:T:A	1.29197e-07	-1.54497e-10	-1.08663
66181299	chr2:66181299:C:T	9.11961e-07	-0.644441	1.51207
66181726	chr2:66181726:G:A	2.57837e-07	-1.54497e-10	-0.395641
66181880	chr2:66181880:T:C	4.59782e-07	-0.45565	0.638433
66182328	chr2:66182328:A:C	6.14716e-07	-0.709372	1.18256
66183355	chr2:66183355:A:G	1.82611e-07	-1.2245	0.483887
66184848	chr2:66184848:G:A	1.41266e-07	-1.54497e-10	-0.997327
66184988	chr2:66184988:C:T	1.11325e-07	-1.54497e-10	-1.23552
66185115	chr2:66185115:A:C	1.36309e-07	-1.54497e-10	-1.03305
66185131	chr2:66185131:T:C	1.34467e-07	-0.499144	-0.547504
66186201	chr2:66186201:T:C	1.3623e-07	-1.54497e-10	-1.03362
66186311	chr2:66186311:G:A	1.88132e-07	-1.54497e-10	-0.710823
66186553	chr2:66186553:C:T	8.59397e-07	-1.08948	1.89774
66186784	chr2:66186784:T:C	1.78252e-07	-1.04066	0.275888
66187316	chr2:66187316:CA:C	3.31924e-07	-1.54497e-10	-0.143063
66187438	chr2:66187438:C:T	6.54244e-07	-1.54497e-10	0.535512
66187649	chr2:66187649:A:AGT	3.8997e-08	-1.53289	-0.751596
66187652	chr2:66187652:A:T	3.87484e-08	-1.53	-0.760883
66187687	chr2:66187687:A:G	3.32592e-08	-1.50784	-0.935799
66187764	chr2:66187764:C:A	3.34325e-08	-1.55912	-0.879314
66187765	chr2:66187765:T:C	1.2631e-07	-1.59005	0.480825
66187965	chr2:66187965:T:C	2.66447e-07	-1.54497e-10	-0.362792
66188288	chr2:66188288:G:T	3.64902e-07	-1.54497e-10	-0.0483413
66188415	chr2:66188415:A:G	2.00258e-08	-1.71237	-1.23858
66188470	chr2:66188470:G:T	1.11656e-07	-1.54497e-10	-1.23255
66188625	chr2:66188625:T:C	3.42795e-08	-1.56063	-0.85279
66188818	chr2:66188818:C:T	3.35034e-08	-1.56835	-0.867973
66188852	chr2:66188852:A:G	2.75506e-07	-1.54497e-10	-0.329358
66189286	chr2:66189286:T:A	2.72193e-07	-1.54497e-10	-0.341458
66189343	chr2:66189343:G:A	2.73152e-07	-1.54497e-10	-0.33794
66189495	chr2:66189495:T:C	3.13762e-08	-1.60001	-0.901904
66189614	chr2:66189614:G:A	3.19908e-08	-1.605	-0.877521
66190077	chr2:66190077:C:T	3.35666e-08	-1.59419	-0.840248
66190172	chr2:66190172:G:A	1.75572e-07	-1.65283	0.872917
66190652	chr2:66190652:A:C	3.64961e-08	-1.6358	-0.714965
66190842	chr2:66190842:GC:G	2.08127e-07	-1.64321	1.03339
66190948	chr2:66190948:C:T	1.11707e-07	-1.54497e-10	-1.23209
66191302	chr2:66191302:A:G	1.67379e-07	-1.63536	0.807654
66191818	chr2:66191818:C:T	1.75525e-07	-1.61325	0.833062
66191832	chr2:66191832:G:T	1.22727e-07	-1.54497e-10	-1.13801
66192071	chr2:66192071:T:G	2.682e-07	-1.54497e-10	-0.356235
66192453	chr2:66192453:AAATC:A	1.12574e-07	-1.54497e-10	-1.22436
66192552	chr2:66192552:G:A	3.19995e-08	-1.59707	-0.885179
66192690	chr2:66192690:A:G	1.10882e-07	-1.54497e-10	-1.23951
66192859	chr2:66192859:A:C	6.16771e-08	-1.25945	-0.566604
66193165	chr2:66193165:A:G	2.98893e-07	-1.54497e-10	-0.247884
66193255	chr2:66193255:CA:C	1.81239e-07	-1.65562	0.907468
66193258	chr2:66193258:A:G	1.81104e-07	-1.65443	0.905535
66193345	chr2:66193345:AGGGAGAGT:A	2.76306e-07	-1.54497e-10	-0.326459
66193357	chr2:66193357:A:G	1.72274e-07	-1.65398	0.855097
66193460	chr2:66193460:T:C	1.92292e-07	-1.65155	0.962601
66193637	chr2:66193637:G:A	1.81139e-07	-1.64353	0.894829
66193797	chr2:66193797:G:C	1.2087e-07	-1.54497e-10	-1.15325
66193889	chr2:66193889:C:G	1.11235e-07	-1.54497e-10	-1.23632
66193959	chr2:66193959:T:TCC	1.12882e-07	-1.54497e-10	-1.22162
66194105	chr2:66194105:A:C	3.85739e-08	-1.63623	-0.659159
66194153	chr2:66194153:G:A	1.85917e-07	-1.54497e-10	-0.722671
66194571	chr2:66194571:G:C	2.04287e-07	-1.54261	0.91417
66194585	chr2:66194585:TTA:T	1.93508e-07	-1.54497e-10	-0.682648
66194667	chr2:66194667:T:C	1.60465e-07	-1.54497e-10	-0.869896
66195101	chr2:66195101:A:G	3.29875e-08	-1.57349	-0.878347
66195258	chr2:66195258:A:G	2.94512e-07	-1.54497e-10	-0.26265
66195321	chr2:66195321:G:T	2.03262e-07	-1.54497e-10	-0.633474
66195935	chr2:66195935:T:C	4.36778e-08	-1.6182	-0.55293
66195959	chr2:66195959:G:A	1.07826e-07	-1.62974	0.362291
66196088	chr2:66196088:G:A	1.83387e-07	-1.54497e-10	-0.736373
66196129	chr2:66196129:G:A	1.87532e-07	-1.54497e-10	-0.714022
66196204	chr2:66196204:G:A	2.01016e-07	-1.63023	0.98565
66196230	chr2:66196230:T:C	1.36942e-07	-1.54497e-10	-1.02841
66196631	chr2:66196631:A:G	1.13817e-07	-1.54497e-10	-1.21338
66196667	chr2:66196667:G:T	1.83092e-07	-1.54497e-10	-0.737978
66196859	chr2:66196859:G:A	1.13892e-07	-1.65174	0.439019
66196888	chr2:66196888:A:G	1.91443e-07	-1.62461	0.931231
66196915	chr2:66196915:A:G	3.83794e-08	-1.5842	-0.71625
66197076	chr2:66197076:A:G	1.36926e-07	-1.54497e-10	-1.02853
66197240	chr2:66197240:A:T	1.14622e-07	-1.54497e-10	-1.20633
66197359	chr2:66197359:G:A	5.24491e-08	-1.55745	-0.430675
66197498	chr2:66197498:T:G	3.12243e-07	-1.63384	1.42966
66198189	chr2:66198189:T:C	1.34553e-07	-1.54497e-10	-1.04601
66198597	chr2:66198597:T:C	2.03516e-07	-1.54497e-10	-0.632222
66199128	chr2:66199128:A:G	1.21175e-07	-1.54497e-10	-1.15074
66199634	chr2:66199634:T:C	8.97165e-08	-1.59215	0.140833
66199690	chr2:66199690:T:C	2.13248e-08	-1.66252	-1.22558
66199812	chr2:66199812:A:G	3.52457e-07	-1.67543	1.59239
66199843	chr2:66199843:C:T	3.57994e-07	-1.6907	1.62325
66200289	chr2:66200289:C:T	1.88645e-07	-1.54497e-10	-0.708103
66200387	chr2:66200387:G:T	3.57239e-07	-1.65815	1.58858
66200547	chr2:66200547:G:A	7.26852e-08	-1.56518	-0.0966468
66200590	chr2:66200590:C:CA	3.85486e-07	-1.6549	1.66144
66200685	chr2:66200685:A:C	6.24084e-07	-1.62766	2.11598
66200846	chr2:66200846:A:G	3.98609e-07	-1.63103	1.67104
66201020	chr2:66201020:A:G	1.82911e-07	-1.64176	0.902797
66201365	chr2:66201365:TAAATC:T	2.46881e-07	-1.54497e-10	-0.439064
66201511	chr2:66201511:C:T	1.20948e-07	-1.54497e-10	-1.15261
66201775	chr2:66201775:T:C	6.42197e-08	-1.57397	-0.211691
66201791	chr2:66201791:G:A	4.02876e-08	-1.71374	-0.538184
66201848	chr2:66201848:CCTGCCTCAGCATT:C	3.438e-07	-1.64612	1.53821
66202314	chr2:66202314:T:A	1.50753e-07	-1.54497e-10	-0.932323
66202332	chr2:66202332:T:C	1.20344e-07	-1.54497e-10	-1.15762
66202403	chr2:66202403:G:A	2.49297e-07	-1.54497e-10	-0.429325
66202583	chr2:66202583:G:A	3.05226e-07	-1.54497e-10	-0.226915
66202931	chr2:66202931:A:G	4.66606e-07	-1.63013	1.82765
66203088	chr2:66203088:T:C	1.82963e-07	-1.65649	0.917801
66203141	chr2:66203141:T:C	1.20509e-07	-1.54497e-10	-1.15625
66203528	chr2:66203528:G:A	1.89128e-07	-1.54497e-10	-0.705544
66204097	chr2:66204097:G:A	2.8416e-07	-1.54497e-10	-0.298431
66204104	chr2:66204104:G:A	2.77929e-07	-1.54497e-10	-0.320604
66204268	chr2:66204268:A:G	2.65184e-07	-1.54497e-10	-0.367546
66204681	chr2:66204681:T:C	1.77362e-07	-1.65184	0.882068
66205232	chr2:66205232:T:C	1.37855e-07	-1.54497e-10	-1.02177
66205810	chr2:66205810:C:G	1.1207e-07	-1.54497e-10	-1.22885
66206293	chr2:66206293:G:A	2.55588e-07	-1.54497e-10	-0.404403
66206389	chr2:66206389:C:T	3.50866e-07	-1.54497e-10	-0.087565
66206489	chr2:66206489:T:C	2.32574e-07	-1.54497e-10	-0.498759
66206613	chr2:66206613:A:G	2.75015e-07	-1.54497e-10	-0.331145
66206687	chr2:66206687:A:G	2.18594e-07	-1.54497e-10	-0.560752
66206876	chr2:66206876:A:G	3.26379e-08	-1.6078	-0.854694
66206983	chr2:66206983:G:T	1.12505e-07	-1.54497e-10	-1.22497
66207519	chr2:66207519:G:A	2.35041e-07	-1.54497e-10	-0.48821
66207702	chr2:66207702:G:A	2.32682e-07	-1.54497e-10	-0.498298
66207710	chr2:66207710:G:A	1.44397e-07	-1.54497e-10	-0.975401
66207830	chr2:66207830:A:G	1.11942e-07	-1.54497e-10	-1.22998
66208112	chr2:66208112:C:A	4.17522e-07	-1.54497e-10	0.0863679
66208207	chr2:66208207:C:T	1.35395e-07	-1.54497e-10	-1.03977
66208311	chr2:66208311:G:A	1.11542e-07	-1.54497e-10	-1.23357
66208687	chr2:66208687:G:C	2.55921e-07	-1.54497e-10	-0.4031
66208855	chr2:66208855:C:G	1.1889e-07	-1.54497e-10	-1.16977
66209239	chr2:66209239:C:A	3.63007e-07	-1.68636	1.63282
66209562	chr2:66209562:G:A	8.63784e-08	-1.71789	0.228663
66209618	chr2:66209618:C:T	2.34743e-07	-1.63844	1.14897
66210069	chr2:66210069:G:A	1.43772e-07	-1.54497e-10	-0.979737
66210117	chr2:66210117:C:T	2.18246e-07	-1.54497e-10	-0.562348
66210670	chr2:66210670:C:T	1.50862e-07	-1.54497e-10	-0.931604
66210751	chr2:66210751:A:G	3.73813e-07	-1.54497e-10	-0.0242138
66211065	chr2:66211065:T:C	2.76767e-07	-1.54497e-10	-0.324792
66211555	chr2:66211555:G:A	2.49444e-07	-1.54497e-10	-0.428733
66212049	chr2:66212049:A:C	4.09075e-07	-1.54497e-10	0.0659303
66212367	chr2:66212367:T:TA	3.00388e-07	-1.54497e-10	-0.242893
66212446	chr2:66212446:G:A	2.84677e-07	-1.54497e-10	-0.296615
66212571	chr2:66212571:A:G	3.17953e-07	-1.54497e-10	-0.186065
66212791	chr2:66212791:G:T	3.15094e-07	-1.54497e-10	-0.195099
66212980	chr2:66212980:G:A	1.2159e-07	-1.54497e-10	-1.14732
66213208	chr2:66213208:A:G	1.62907e-07	-1.09939	0.244604
66213834	chr2:66213834:C:G	1.17861e-07	-1.54497e-10	-1.17847
66213948	chr2:66213948:A:G	6.92828e-08	-1.70977	-2.74514e-10
66214269	chr2:66214269:A:C	1.2756e-07	-1.54497e-10	-1.09938
66214923	chr2:66214923:C:T	2.00826e-07	-1.54497e-10	-0.645529
66215189	chr2:66215189:A:G	1.16333e-07	-1.54497e-10	-1.19151
66215400	chr2:66215400:G:A	1.12396e-07	-1.54497e-10	-1.22594
66215682	chr2:66215682:GT:G	1.10995e-07	-1.54497e-10	-1.23848
66216284	chr2:66216284:T:C	1.3622e-07	-1.54497e-10	-1.0337
66216293	chr2:66216293:ATTTTC:A	1.24237e-07	-1.54497e-10	-1.12577
66216352	chr2:66216352:A:T	1.4792e-07	-1.54497e-10	-0.951294
66216412	chr2:66216412:A:G	2.46312e-08	-1.71648	-1.02747
66216692	chr2:66216692:T:C	2.25852e-08	-1.60437	-1.22631
66216833	chr2:66216833:C:G	1.10952e-07	-1.54497e-10	-1.23887
66216837	chr2:66216837:CTGT:C	2.00852e-08	-1.71153	-1.23646
66216957	chr2:66216957:A:AG	1.30129e-07	-1.54497e-10	-1.07944
66217206	chr2:66217206:G:A	1.29878e-07	-1.54497e-10	-1.08138
66217263	chr2:66217263:A:G	1.23677e-07	-1.54497e-10	-1.13029
66217504	chr2:66217504:C:G	1.29898e-07	-1.54497e-10	-1.08122
66218014	chr2:66218014:G:C	1.37475e-07	-1.54497e-10	-1.02453
66218905	chr2:66218905:T:C	2.31376e-08	-1.72483	-1.08168
66219416	chr2:66219416:A:G	8.7091e-08	-1.48102	-2.74514e-10
66219504	chr2:66219504:G:A	2.82643e-07	-1.54497e-10	-0.303785
66219563	chr2:66219563:A:G	1.10769e-07	-1.54497e-10	-1.24052
66219797	chr2:66219797:C:A	1.12749e-07	-1.54497e-10	-1.2228
66220454	chr2:66220454:C:T	2.35331e-08	-1.70855	-1.08101
66220739	chr2:66220739:C:T	2.70128e-08	-1.70843	-0.943227
66220742	chr2:66220742:A:C	1.311e-07	-1.07201	-2.74514e-10
66222054	chr2:66222054:A:G	1.10829e-07	-1.54497e-10	-1.23998
66222055	chr2:66222055:C:T	1.21573e-07	-1.54497e-10	-1.14746
66222072	chr2:66222072:A:G	1.39194e-07	-1.54497e-10	-1.0121
66222238	chr2:66222238:T:A	1.26056e-07	-1.54497e-10	-1.11124
66222567	chr2:66222567:A:G	1.19536e-07	-1.54497e-10	-1.16435
66223191	chr2:66223191:G:A	1.13391e-07	-1.54497e-10	-1.21713
66223423	chr2:66223423:C:T	2.20445e-07	0.663253	-1.21557
66223765	chr2:66223765:TA:T	4.26557e-08	-1.40705	-0.787757
66224282	chr2:66224282:G:T	1.12283e-07	-1.54497e-10	-1.22694
66224420	chr2:66224420:T:G	1.12294e-07	-1.54497e-10	-1.22685
66225398	chr2:66225398:G:A	3.43828e-08	-1.31292	-1.0975
66225414	chr2:66225414:A:G	3.81449e-08	-1.14944	-1.15714
66225471	chr2:66225471:A:C	1.12453e-07	-1.54497e-10	-1.22543
66225472	chr2:66225472:C:T	1.22863e-07	0.0132963	-1.1502
66225494	chr2:66225494:A:C	1.18302e-07	-1.54497e-10	-1.17473
66226335	chr2:66226335:A:C	1.16322e-07	-1.54497e-10	-1.19161
66226359	chr2:66226359:G:A	1.25047e-07	-1.54497e-10	-1.11928
66226700	chr2:66226700:A:C	2.16077e-07	-0.572335	-2.74514e-10
66226911	chr2:66226911:C:G	3.20857e-08	-1.32978	-1.14978
66227038	chr2:66227038:T:C	3.07708e-07	-1.54497e-10	-0.218817
66227332	chr2:66227332:G:A	3.0171e-08	-1.39619	-1.14489
66227511	chr2:66227511:T:C	1.19668e-07	-1.54497e-10	-1.16325
66227694	chr2:66227694:A:T	1.1854e-07	-1.54497e-10	-1.17272
66227709	chr2:66227709:TC:T	2.4527e-08	-1.70428	-1.04392
66228240	chr2:66228240:G:A	3.77435e-08	-1.26954	-1.04761
66228450	chr2:66228450:T:C	4.49251e-07	0.713647	-0.554033
66228534	chr2:66228534:G:C	3.14792e-07	0.835496	-1.03155
66228713	chr2:66228713:AT:A	4.25595e-08	-1.22177	-0.975295
66228934	chr2:66228934:G:A	1.93049e-07	-1.54497e-10	-0.685023
66229048	chr2:66229048:A:G	3.10014e-07	0.839597	-1.05095
66229098	chr2:66229098:T:C	6.95848e-08	-1.70542	-2.74514e-10
66229107	chr2:66229107:C:A	2.64476e-07	0.796461	-1.16668
66229537	chr2:66229537:G:T	1.21937e-07	-1.54497e-10	-1.14447
66229740	chr2:66229740:A:G	3.1139e-07	0.716861	-0.923783
66229926	chr2:66229926:T:C	2.74463e-07	0.707893	-1.04104
66229934	chr2:66229934:T:A	2.7402e-07	0.698779	-1.03355
66229935	chr2:66229935:A:C	2.69118e-07	0.683662	-1.03648
66230634	chr2:66230634:C:T	8.4741e-08	-1.50837	-2.74514e-10
66230656	chr2:66230656:T:C	2.21635e-07	0.512835	-1.05977
66230741	chr2:66230741:C:T	1.15107e-07	0.0314611	-1.23357
66230989	chr2:66230989:A:G	4.4559e-08	-0.942452	-1.2087
66230996	chr2:66230996:C:T	1.78851e-07	0.405436	-1.16685
66231040	chr2:66231040:G:A	1.13087e-07	-1.54497e-10	-1.21981
66231214	chr2:66231214:CT:C	1.69465e-07	0.341761	-1.15709
66231308	chr2:66231308:T:G	1.58448e-07	-1.54497e-10	-0.882543
66231761	chr2:66231761:C:T	1.21078e-07	-1.54497e-10	-1.15154
66231830	chr2:66231830:T:C	1.35561e-07	-1.54497e-10	-1.03855
66231917	chr2:66231917:A:G	2.40129e-07	0.514031	-0.980823
66231922	chr2:66231922:T:C	2.32807e-07	-1.54497e-10	-0.497761
66232116	chr2:66232116:T:C	2.76519e-07	0.594433	-0.920123
66232798	chr2:66232798:G:C	7.25598e-08	-1.66356	-2.74514e-10
66233109	chr2:66233109:A:G	1.6652e-07	-0.832851	-2.74514e-10
66233112	chr2:66233112:T:C	6.93201e-08	-1.70923	-2.74514e-10
66233208	chr2:66233208:C:CTGTA	1.29516e-07	-1.54497e-10	-1.08416
66233300	chr2:66233300:C:T	1.89673e-07	-1.54497e-10	-0.702666
66233577	chr2:66233577:C:T	2.17651e-07	0.357992	-0.92307
66233645	chr2:66233645:C:A	2.22651e-07	-1.54497e-10	-0.542361
66233759	chr2:66233759:G:A	1.34822e-07	-1.54497e-10	-1.04401
66234178	chr2:66234178:C:T	1.1915e-07	-1.54497e-10	-1.16758
66234273	chr2:66234273:G:A	7.24471e-08	-1.66511	-2.74514e-10
66234310	chr2:66234310:T:C	9.48355e-08	-1.14981	-0.246017
66235057	chr2:66235057:G:A	1.13887e-07	-1.54497e-10	-1.21277
66235343	chr2:66235343:T:C	6.45396e-07	0.521895	-2.74514e-10
66236015	chr2:66236015:G:T	1.33692e-07	-1.54497e-10	-1.05243
66236754	chr2:66236754:G:C	2.68672e-07	-1.54497e-10	-0.354478
66236791	chr2:66236791:C:T	1.90659e-07	-1.54497e-10	-0.697482
66237218	chr2:66237218:C:T	3.01086e-08	-1.40031	-1.14285
66237277	chr2:66237277:C:T	1.10819e-07	-1.54497e-10	-1.24007
66237498	chr2:66237498:C:A	3.13562e-08	-1.67035	-0.832204
66237601	chr2:66237601:C:A	4.38516e-08	-1.60652	-0.560633
66238187	chr2:66238187:C:G	1.55746e-07	-1.54497e-10	-0.899744
66238544	chr2:66238544:T:G	1.32333e-07	-1.54497e-10	-1.06265
66238732	chr2:66238732:A:T	1.23942e-07	-1.54497e-10	-1.12815
66238985	chr2:66238985:A:C	3.7214e-07	-1.54497e-10	-0.0287
66239334	chr2:66239334:C:T	1.04117e-07	-1.30245	-2.74514e-10
66239442	chr2:66239442:C:G	1.11794e-07	-1.54497e-10	-1.23131
66239530	chr2:66239530:C:T	1.73492e-07	-1.54497e-10	-0.791836
66239957	chr2:66239957:C:T	1.10896e-07	-1.54497e-10	-1.23938
66240356	chr2:66240356:G:A	1.84656e-07	-1.54497e-10	-0.729476
66242089	chr2:66242089:T:C	1.1434e-07	-1.54497e-10	-1.20879
66243526	chr2:66243526:C:A	1.15033e-07	-1.54497e-10	-1.20275
66243747	chr2:66243747:T:C	1.20958e-07	-1.54497e-10	-1.15253
66243951	chr2:66243951:C:G	2.94121e-08	-1.42127	-1.14529
66244104	chr2:66244104:T:C	1.76156e-07	-1.54497e-10	-0.776601
66244860	chr2:66244860:C:T	9.32928e-08	-1.41223	-2.74514e-10
66245471	chr2:66245471:G:A	1.55181e-07	-1.54497e-10	-0.903377
66245658	chr2:66245658:C:T	1.59389e-07	-1.54497e-10	-0.876622
66245668	chr2:66245668:G:A	3.2965e-08	-1.32632	-1.1262
66245674	chr2:66245674:T:C	3.52386e-08	-1.32467	-1.06116
66245682	chr2:66245682:G:A	2.85533e-08	-1.41481	-1.18139
66245839	chr2:66245839:GCT:G	9.5547e-08	-1.38835	-2.74514e-10
66245940	chr2:66245940:A:G	1.30937e-07	-1.54497e-10	-1.07326
66246054	chr2:66246054:CAAGG:C	3.77134e-07	-1.54497e-10	-0.0153677
66246245	chr2:66246245:T:C	2.38344e-07	-1.54497e-10	-0.474254
66246363	chr2:66246363:TCTGA:T	1.23098e-07	-1.54497e-10	-1.13499
66246738	chr2:66246738:T:C	1.63468e-07	-1.54497e-10	-0.851352
66246926	chr2:66246926:A:G	2.46137e-07	-1.54497e-10	-0.442081
66247260	chr2:66247260:C:T	1.97563e-08	-1.72397	-1.24053
66247277	chr2:66247277:C:T	4.27891e-07	-1.54497e-10	0.110899
66247423	chr2:66247423:A:C	1.14451e-07	-1.54497e-10	-1.20782
66247547	chr2:66247547:T:C	2.53528e-07	-1.54497e-10	-0.412496
66247576	chr2:66247576:T:C	1.11105e-07	-1.54497e-10	-1.23749
66247936	chr2:66247936:T:A	1.97435e-08	-1.72484	-1.24031
66248148	chr2:66248148:C:T	2.09076e-08	-1.72178	-1.18607
66248198	chr2:66248198:T:C	2.76141e-07	-1.54497e-10	-0.327057
66248272	chr2:66248272:C:T	2.33224e-07	-1.54497e-10	-0.49597
66248663	chr2:66248663:A:G	1.37412e-07	-1.02499	-2.74514e-10
66248671	chr2:66248671:T:C	1.11288e-07	-1.54497e-10	-1.23585
66248676	chr2:66248676:T:C	2.33205e-07	-1.54497e-10	-0.496052
66248695	chr2:66248695:T:C	1.37132e-07	-1.54497e-10	-1.02703
66248968	chr2:66248968:A:G	1.11711e-07	-1.54497e-10	-1.23206
66249013	chr2:66249013:A:T	1.74836e-07	-1.54497e-10	-0.784119
66249216	chr2:66249216:G:A	1.99123e-08	-1.72256	-1.23407
66249225	chr2:66249225:C:T	2.12844e-08	-1.72478	-1.16522
66249400	chr2:66249400:C:T	1.0413e-07	-1.30233	-2.74514e-10
66249402	chr2:66249402:A:C	2.39877e-07	-1.54497e-10	-0.467843
66249720	chr2:66249720:C:T	1.15079e-07	-1.54497e-10	-1.20235
66249851	chr2:66249851:C:A	1.53903e-07	-1.54497e-10	-0.911648
66250804	chr2:66250804:G:A	1.28234e-07	-1.54497e-10	-1.09411
66252271	chr2:66252271:A:G	1.62014e-07	-1.54497e-10	-0.860286
66253117	chr2:66253117:AAAT:A	1.57204e-07	-1.54497e-10	-0.890424
66253775	chr2:66253775:A:G	1.56199e-07	-1.54497e-10	-0.896839
66254142	chr2:66254142:G:T	2.51644e-07	-1.54497e-10	-0.419953
66254467	chr2:66254467:G:T	1.45255e-07	-1.54497e-10	-0.969475
66254596	chr2:66254596:T:G	1.84945e-07	-1.54497e-10	-0.727908
66255293	chr2:66255293:C:T	1.13203e-07	-1.54497e-10	-1.21879
66255312	chr2:66255312:TA:T	1.84706e-07	-1.54497e-10	-0.729206
66255667	chr2:66255667:AAATGTCCAAGGTGCATTT:A	2.54047e-07	-0.41045	-2.74514e-10
66255685	chr2:66255685:T:TAATGTCCAAGGTGCATTAAA	1.24147e-07	-1.54497e-10	-1.1265
66255800	chr2:66255800:T:C	1.17405e-07	-1.54497e-10	-1.18234
66255859	chr2:66255859:C:T	1.5674e-07	-1.54497e-10	-0.893381
66255970	chr2:66255970:A:G	1.16784e-07	-1.54497e-10	-1.18764
66256503	chr2:66256503:G:T	2.65977e-08	-1.72202	-0.945122
66256616	chr2:66256616:C:T	1.21318e-07	-1.14955	-2.74514e-10
66257098	chr2:66257098:T:C	1.72932e-07	0.181985	-0.977055
66257271	chr2:66257271:G:T	2.08816e-08	-1.71791	-1.19119
66258118	chr2:66258118:G:A	2.17903e-07	-0.56392	-2.74514e-10
66259046	chr2:66259046:A:AT	2.64861e-07	-1.49891	1.13014
66259110	chr2:66259110:G:A	1.94707e-07	-1.54497e-10	-0.676471
66259171	chr2:66259171:C:G	2.10075e-07	-1.54497e-10	-0.600504
66259359	chr2:66259359:T:C	1.12795e-07	-0.379656	-0.842738
66260228	chr2:66260228:T:C	1.56809e-07	-1.54497e-10	-0.892939
66260775	chr2:66260775:G:A	2.73573e-07	-1.54497e-10	-0.3364
66260959	chr2:66260959:G:A	3.04035e-07	-1.54497e-10	-0.230826
66261807	chr2:66261807:G:C	1.50998e-07	-1.54497e-10	-0.9307
66262283	chr2:66262283:T:C	1.12606e-07	-1.54497e-10	-1.22407
66262542	chr2:66262542:C:G	2.30696e-07	-1.54497e-10	-0.506868
66262633	chr2:66262633:A:G	1.47773e-07	-1.54497e-10	-0.952292
66263425	chr2:66263425:T:C	1.76966e-07	-1.54497e-10	-0.772014
66263990	chr2:66263990:G:A	1.36179e-07	-1.54497e-10	-1.034
66264524	chr2:66264524:G:A	1.11182e-07	-1.54497e-10	-1.2368
66264831	chr2:66264831:T:G	1.97234e-07	-1.54497e-10	-0.663579
66266361	chr2:66266361:C:G	1.41846e-07	-1.54497e-10	-0.993227
66267308	chr2:66267308:T:G	1.25949e-07	-1.11209	-2.74514e-10
66267855	chr2:66267855:C:A	1.12181e-07	-1.54497e-10	-1.22785
66268213	chr2:66268213:T:A	1.84547e-07	-1.54497e-10	-0.730062
66268541	chr2:66268541:G:A	1.13859e-07	-1.54497e-10	-1.21301
66268616	chr2:66268616:T:G	4.06366e-08	-1.08755	-1.15575
66268995	chr2:66268995:G:T	4.34696e-08	-1.07154	-1.10436
66269753	chr2:66269753:T:C	2.06407e-07	-1.54497e-10	-0.61812
66270602	chr2:66270602:CAATT:C	2.14232e-07	-1.54497e-10	-0.580908
66270909	chr2:66270909:C:T	6.82558e-08	-1.72471	-2.74514e-10
66271175	chr2:66271175:T:C	4.90496e-08	-1.15093	-0.90421
66271209	chr2:66271209:A:T	1.9353e-07	-1.54497e-10	-0.682538
66271514	chr2:66271514:T:TG	2.11611e-07	-1.54497e-10	-0.59322
66271556	chr2:66271556:T:C	2.89616e-07	-1.54497e-10	-0.279412
66271643	chr2:66271643:A:G	3.33963e-08	-1.19913	-1.24039
66272606	chr2:66272606:A:G	5.37522e-08	-1.14067	-0.822916
66273078	chr2:66273078:C:T	3.88285e-07	-1.54497e-10	0.0137709
66273444	chr2:66273444:T:A	1.65525e-07	-1.54497e-10	-0.838848
66273577	chr2:66273577:A:G	2.13483e-07	-1.54497e-10	-0.584413
66274670	chr2:66274670:G:A	2.14597e-07	-1.54497e-10	-0.579207
66274679	chr2:66274679:C:T	1.61857e-07	-0.861257	-2.74514e-10
66275052	chr2:66275052:T:C	2.14513e-07	-1.54497e-10	-0.579598
66275210	chr2:66275210:T:A	2.14232e-07	-1.54497e-10	-0.580908
66275549	chr2:66275549:T:C	1.31042e-07	-1.54497e-10	-1.07245
66276371	chr2:66276371:C:T	5.15874e-08	-1.17332	-0.831375
66276528	chr2:66276528:C:T	1.29519e-07	-1.54497e-10	-1.08414
66276873	chr2:66276873:A:G	5.01724e-08	-1.214	-0.818501
66277338	chr2:66277338:T:C	3.76469e-08	-1.21257	-1.10715
66277471	chr2:66277471:T:C	5.27787e-08	-1.17564	-0.80622
66277481	chr2:66277481:A:G	1.56566e-07	-1.54497e-10	-0.894492
66277898	chr2:66277898:A:C	2.11463e-07	-1.54497e-10	-0.593919
66277967	chr2:66277967:A:G	4.23505e-08	-1.10815	-1.09384
66278803	chr2:66278803:G:A	1.27845e-07	-1.54497e-10	-1.09715
66279750	chr2:66279750:A:T	1.68066e-07	-1.54497e-10	-0.823614
66280474	chr2:66280474:T:C	3.20441e-07	-1.54497e-10	-0.178272
66280599	chr2:66280599:G:A	1.1077e-07	-1.54497e-10	-1.24051
66280890	chr2:66280890:T:C	1.27552e-07	-1.54497e-10	-1.09944
66281665	chr2:66281665:G:A	1.27344e-07	-1.54497e-10	-1.10108
66281836	chr2:66281836:C:T	1.15669e-07	-1.54497e-10	-1.19724
66283016	chr2:66283016:C:T	5.25072e-08	-1.14118	-0.845838
66283072	chr2:66283072:T:G	5.15249e-08	-1.15031	-0.855597
66283474	chr2:66283474:G:A	1.81572e-07	-1.54497e-10	-0.746317
66283618	chr2:66283618:G:A	1.27651e-07	-1.54497e-10	-1.09867
66283722	chr2:66283722:G:A	5.38978e-08	-1.11671	-0.84417
66284635	chr2:66284635:A:G	3.81059e-08	-1.08262	-1.22498
66285138	chr2:66285138:T:G	2.64e-07	0.526844	-0.898863
66285207	chr2:66285207:C:G	5.58515e-08	-1.08673	-0.838547
66285417	chr2:66285417:G:C	5.21528e-08	-1.13965	-0.854137
66285494	chr2:66285494:C:T	3.17923e-08	-1.36095	-1.12779
66285821	chr2:66285821:C:T	1.51597e-07	-1.54497e-10	-0.926742
66286155	chr2:66286155:C:G	4.20162e-08	-1.08657	-1.12335
66286357	chr2:66286357:C:T	1.28149e-07	-1.54497e-10	-1.09477
66286524	chr2:66286524:A:G	1.23464e-07	-1.54497e-10	-1.13202
66286901	chr2:66286901:T:C	7.54589e-08	-1.1014	-0.522976
66287283	chr2:66287283:T:C	1.17913e-07	-1.54497e-10	-1.17802
66287368	chr2:66287368:G:C	8.67374e-08	-1.00614	-0.47894
66287441	chr2:66287441:C:T	1.22388e-07	-1.54497e-10	-1.14078
66288455	chr2:66288455:C:A	2.91532e-07	-1.54497e-10	-0.272819
66288568	chr2:66288568:C:T	4.13039e-08	-1.05727	-1.16974
66288846	chr2:66288846:C:G	5.20668e-08	-1.08534	-0.910101
66289152	chr2:66289152:A:G	8.42573e-08	-1.03185	-0.482247
66290205	chr2:66290205:A:G	5.3445e-08	-1.10031	-0.869006
66290735	chr2:66290735:T:C	6.87091e-08	-1.71809	-2.74514e-10
66291241	chr2:66291241:C:T	1.9789e-07	-0.660255	-2.74514e-10
66291324	chr2:66291324:ACAGGCG:A	7.28778e-08	-1.65918	-2.74514e-10
66291332	chr2:66291332:G:A	7.15601e-08	-1.67743	-2.74514e-10
66291333	chr2:66291333:AGCCACCGCACCCAGCC:A	7.30486e-08	-1.65684	-2.74514e-10
66291380	chr2:66291380:A:G	1.26294e-07	-1.54497e-10	-1.10935
66292200	chr2:66292200:G:C	6.64808e-08	-0.821578	-0.929477
66292286	chr2:66292286:G:A	4.78596e-08	-1.54156	-0.538135
66292745	chr2:66292745:A:G	4.36072e-08	-1.02727	-1.14548
66292863	chr2:66292863:G:C	8.40422e-08	-1.51665	-2.74514e-10
66293042	chr2:66293042:G:A	6.91023e-08	-0.711196	-1.00118
66293100	chr2:66293100:G:A	1.11675e-07	-1.54497e-10	-1.23237
66293107	chr2:66293107:CAG:C	1.1082e-07	-1.54497e-10	-1.24006
66293342	chr2:66293342:T:C	6.77039e-08	-0.720294	-1.01253
66293784	chr2:66293784:C:T	1.10781e-07	-1.54497e-10	-1.24042
66294428	chr2:66294428:G:A	1.11082e-07	-1.54497e-10	-1.2377
66294609	chr2:66294609:C:T	2.49737e-08	-1.49951	-1.23064
66294762	chr2:66294762:C:T	4.79915e-08	-0.842221	-1.23472
66294919	chr2:66294919:G:T	3.836e-07	-1.54497e-10	0.00163174
66295162	chr2:66295162:C:T	1.90476e-07	-1.71959	1.02114
66295206	chr2:66295206:T:C	3.32907e-07	-1.54497e-10	-0.140107
66295318	chr2:66295318:G:A	6.14843e-08	-0.907528	-0.921658
66295564	chr2:66295564:C:T	1.04132e-07	-1.30231	-2.74514e-10
66295730	chr2:66295730:T:A	1.26396e-07	-1.54497e-10	-1.10855
66296027	chr2:66296027:T:A	2.02173e-07	-1.54497e-10	-0.638845
66296378	chr2:66296378:G:A	1.15039e-07	-1.54497e-10	-1.2027
66297062	chr2:66297062:T:C	1.51724e-07	-1.54497e-10	-0.925909
66298436	chr2:66298436:A:G	1.45341e-07	-1.54497e-10	-0.968888
66298719	chr2:66298719:G:T	1.89653e-07	-1.54497e-10	-0.702772
66299134	chr2:66299134:A:G	4.53939e-08	-1.04124	-1.09135
66299206	chr2:66299206:G:T	4.70693e-08	-1.07073	-1.02561
66299626	chr2:66299626:A:G	2.23215e-07	-1.54497e-10	-0.539836
66299627	chr2:66299627:A:G	6.58289e-08	-1.14866	-0.612247
66300046	chr2:66300046:T:G	3.07492e-07	-0.937358	0.717837
66300224	chr2:66300224:G:A	1.58423e-07	-1.10034	0.217637
66300466	chr2:66300466:T:A	1.28817e-07	-1.54497e-10	-1.08958
66300544	chr2:66300544:A:G	1.10777e-07	-1.54497e-10	-1.24045
66300624	chr2:66300624:C:T	1.91802e-07	-0.691506	-2.74514e-10
66301164	chr2:66301164:T:A	3.48296e-08	-1.26127	-1.13623
66301399	chr2:66301399:A:G	4.23428e-07	-1.54497e-10	0.100416
66301400	chr2:66301400:A:G	3.20694e-08	-1.30873	-1.17133
66302476	chr2:66302476:A:G	1.10877e-07	-1.54497e-10	-1.23955
66302871	chr2:66302871:G:T	1.80457e-07	-1.54497e-10	-0.752474
66303103	chr2:66303103:G:C	8.16628e-08	-1.54537	-2.74514e-10
66303185	chr2:66303185:C:T	6.09724e-07	-1.54497e-10	0.465037
66303590	chr2:66303590:C:T	2.25754e-07	-1.54497e-10	-0.528524
66303591	chr2:66303591:A:G	4.34469e-08	-1.0516	-1.12483
66304611	chr2:66304611:A:G	3.93538e-08	-1.18393	-1.09144
66305528	chr2:66305528:C:A	1.12359e-07	-1.54497e-10	-1.22627
66306913	chr2:66306913:G:A	3.31456e-08	-1.67126	-0.775804
66307219	chr2:66307219:G:A	1.39109e-07	-1.54497e-10	-1.01271
66307225	chr2:66307225:G:A	1.66274e-07	-1.54497e-10	-0.834331
66307509	chr2:66307509:T:G	1.11066e-07	-1.54497e-10	-1.23784
66307623	chr2:66307623:A:C	9.51466e-08	-0.61298	-0.779571
66307720	chr2:66307720:G:A	1.95317e-07	-1.54497e-10	-0.673343
66307851	chr2:66307851:A:G	2.88653e-08	-1.39958	-1.18574
66307882	chr2:66307882:G:A	3.48292e-07	-1.54497e-10	-0.094928
66308114	chr2:66308114:T:C	1.9704e-07	-1.54497e-10	-0.664564
66309140	chr2:66309140:G:A	2.06758e-08	-1.69549	-1.22352
66309395	chr2:66309395:A:G	3.67213e-08	-1.18168	-1.16293
66309425	chr2:66309425:G:T	2.38171e-08	-1.59313	-1.18444
66309995	chr2:66309995:A:G	1.46849e-07	-1.54497e-10	-0.958561
66310099	chr2:66310099:G:T	8.48951e-08	-1.50655	-2.74514e-10
66310212	chr2:66310212:G:T	4.00926e-08	-1.0463	-1.21048
66310227	chr2:66310227:A:G	3.51304e-08	-1.26539	-1.12351
66310347	chr2:66310347:C:T	2.17208e-07	-1.54497e-10	-0.567113
66310518	chr2:66310518:C:T	1.10778e-07	-1.54497e-10	-1.24044
66310535	chr2:66310535:G:A	2.11732e-07	-1.54497e-10	-0.592647
66310549	chr2:66310549:C:T	4.30211e-07	-1.54497e-10	0.116307
66310564	chr2:66310564:A:G	2.37761e-07	-1.54497e-10	-0.476704
66310567	chr2:66310567:G:A	1.13285e-07	-1.54497e-10	-1.21806
66310701	chr2:66310701:A:G	1.11192e-07	-1.54497e-10	-1.23671
66310811	chr2:66310811:G:T	2.13625e-07	-1.54497e-10	-0.583745
66311118	chr2:66311118:G:A	2.16942e-07	-1.54497e-10	-0.568338
66311512	chr2:66311512:G:A	2.24497e-07	-1.54497e-10	-0.534107
66311659	chr2:66311659:G:A	1.89905e-07	-1.54497e-10	-0.701447
66311797	chr2:66311797:A:G	1.9211e-07	-1.54497e-10	-0.6899
66312390	chr2:66312390:T:C	2.43117e-07	-1.54497e-10	-0.454425
66312766	chr2:66312766:A:AG	1.82558e-07	-1.54497e-10	-0.740901
66313819	chr2:66313819:A:G	2.706e-08	-1.65683	-0.993077
66314134	chr2:66314134:T:C	4.09393e-08	-1.08727	-1.14861
66314369	chr2:66314369:C:T	2.41617e-08	-1.63111	-1.13209
66314579	chr2:66314579:T:C	9.46252e-07	0.90454	-2.74514e-10
66315241	chr2:66315241:T:C	2.29815e-08	-1.63012	-1.18315
66315628	chr2:66315628:T:G	9.34114e-08	-1.41096	-2.74514e-10
66315724	chr2:66315724:G:A	1.12977e-07	-1.54497e-10	-1.22079
66315902	chr2:66315902:C:G	1.11189e-07	-1.54497e-10	-1.23674
66316808	chr2:66316808:T:C	2.58591e-07	-1.54497e-10	-0.392723
66316888	chr2:66316888:A:AT	1.26351e-07	-1.54497e-10	-1.10891
66317239	chr2:66317239:T:C	5.2149e-08	-0.765831	-1.22803
66317399	chr2:66317399:C:T	1.17118e-07	-1.54497e-10	-1.18478
66317462	chr2:66317462:T:C	1.65378e-07	-1.54497e-10	-0.839733
66317847	chr2:66317847:C:A	2.32794e-08	-1.66419	-1.13621
66317848	chr2:66317848:C:A	2.3238e-08	-1.66623	-1.13596
66318188	chr2:66318188:C:T	1.61573e-07	-1.54497e-10	-0.863009
66318301	chr2:66318301:C:T	1.22535e-07	-1.54497e-10	-1.13957
66318457	chr2:66318457:T:C	1.11035e-07	-1.54497e-10	-1.23812
66318730	chr2:66318730:T:A	1.18349e-07	-1.54497e-10	-1.17433
66319012	chr2:66319012:TA:T	2.10596e-08	-1.67013	-1.23048
66319182	chr2:66319182:A:G	4.77914e-08	-1.08043	-1.0007
66319212	chr2:66319212:T:C	1.7011e-07	-1.54497e-10	-0.811526
66319965	chr2:66319965:G:A	1.87042e-07	-1.54497e-10	-0.716636
66320136	chr2:66320136:G:A	2.46967e-08	-1.60946	-1.13184
66320675	chr2:66320675:T:G	1.20813e-07	-1.54497e-10	-1.15372
66320954	chr2:66320954:G:A	2.28162e-07	-1.54497e-10	-0.517911
66321114	chr2:66321114:T:G	7.71545e-08	-1.60216	-2.74514e-10
66321208	chr2:66321208:C:T	3.22322e-08	-1.52418	-0.950822
66322147	chr2:66322147:T:C	2.65049e-08	-1.6568	-1.01384
66322484	chr2:66322484:G:A	2.61811e-08	-1.59617	-1.08676
66322870	chr2:66322870:C:T	2.75153e-08	-1.53875	-1.09447
66322875	chr2:66322875:G:A	1.17744e-07	-1.54497e-10	-1.17946
66323603	chr2:66323603:G:A	2.6348e-08	-1.56959	-1.10699
66324192	chr2:66324192:T:C	2.90541e-08	-1.54869	-1.03012
66324390	chr2:66324390:C:T	2.3421e-08	-1.6145	-1.17984
66324690	chr2:66324690:G:A	1.10822e-07	-1.54497e-10	-1.24005
66324988	chr2:66324988:TG:T	1.43724e-07	-1.54497e-10	-0.980077
66325050	chr2:66325050:A:T	1.14698e-07	-1.54497e-10	-1.20567
66325449	chr2:66325449:G:A	1.10791e-07	-1.54497e-10	-1.24032
66325881	chr2:66325881:G:A	1.65916e-07	-1.54497e-10	-0.83649
66326100	chr2:66326100:C:T	1.49753e-07	-1.54497e-10	-0.938981
66326218	chr2:66326218:G:A	2.68999e-08	-1.57409	-1.08175
66326311	chr2:66326311:A:G	2.64549e-08	-1.59347	-1.07906
66326939	chr2:66326939:T:TTAAGG	1.70138e-07	-1.54497e-10	-0.811358
66327179	chr2:66327179:T:C	1.10953e-07	-1.54497e-10	-1.23886
66327402	chr2:66327402:C:T	1.38111e-07	-1.54497e-10	-1.01991
66327455	chr2:66327455:T:C	2.1005e-08	-1.67769	-1.22552
66327714	chr2:66327714:C:T	2.52042e-08	-1.60485	-1.11611
66327740	chr2:66327740:A:G	1.21658e-07	-1.54497e-10	-1.14675
66328194	chr2:66328194:G:A	1.79369e-07	-1.54497e-10	-0.758522
66328293	chr2:66328293:A:T	1.75099e-07	-1.54497e-10	-0.782615
66328795	chr2:66328795:C:T	1.20467e-07	-1.54497e-10	-1.15659
66328955	chr2:66328955:T:C	1.40523e-07	-1.54497e-10	-1.00259
66329296	chr2:66329296:A:G	1.2457e-07	-1.54497e-10	-1.1231
66329438	chr2:66329438:AG:A	2.93202e-08	-1.60039	-0.969308
66329733	chr2:66329733:C:A	2.13984e-07	-1.54497e-10	-0.58207
66330605	chr2:66330605:A:G	1.80564e-07	-1.54497e-10	-0.751883
66330624	chr2:66330624:C:A	2.65804e-08	-1.55948	-1.10832
66330767	chr2:66330767:G:A	1.50259e-07	-1.54497e-10	-0.93561
66331072	chr2:66331072:G:A	2.23789e-08	-1.60986	-1.22999
66331170	chr2:66331170:A:G	2.46709e-08	-1.50829	-1.23405
66331255	chr2:66331255:C:T	2.1734e-07	-1.54497e-10	-0.566506
66331834	chr2:66331834:G:T	7.33605e-08	-1.65258	-2.74514e-10
66332143	chr2:66332143:C:A	2.58249e-08	-1.62268	-1.07395
66332303	chr2:66332303:G:A	1.62988e-07	-1.54497e-10	-0.854295
66332358	chr2:66332358:A:G	1.21336e-07	-1.54497e-10	-1.14941
66332636	chr2:66332636:T:C	1.70944e-07	-1.54497e-10	-0.806634
66332643	chr2:66332643:C:T	1.6178e-07	-1.54497e-10	-0.861733
66332701	chr2:66332701:A:G	2.36505e-08	-1.70196	-1.08262
66332736	chr2:66332736:A:G	7.13894e-08	-0.49051	-1.18931
66333421	chr2:66333421:A:G	2.16737e-08	-1.63161	-1.24026
66333633	chr2:66333633:A:G	2.37568e-08	-1.5893	-1.19081
66333735	chr2:66333735:A:C	7.15444e-08	-1.49367	-0.183983
66333987	chr2:66333987:A:G	1.21936e-07	-1.54497e-10	-1.14447
66334232	chr2:66334232:T:C	2.23421e-08	-1.61206	-1.22944
66334606	chr2:66334606:C:T	3.34761e-08	-1.59685	-0.840287
66334629	chr2:66334629:C:A	1.70933e-07	-1.54497e-10	-0.806697
66335198	chr2:66335198:A:G	1.67835e-07	-1.54497e-10	-0.824985
66335529	chr2:66335529:G:A	1.29402e-07	-1.54497e-10	-1.08504
66335716	chr2:66335716:C:T	1.26733e-07	-1.54497e-10	-1.10589
66335837	chr2:66335837:C:A	3.04559e-08	-1.39903	-1.13266
66336954	chr2:66336954:C:T	1.14047e-07	-1.54497e-10	-1.21135
66337748	chr2:66337748:G:GT	1.79962e-07	-1.54497e-10	-0.755222
66338094	chr2:66338094:TAG:T	1.11257e-07	-1.54497e-10	-1.23612
66338213	chr2:66338213:GATTAT:G	1.87678e-07	-1.54497e-10	-0.71324
66339558	chr2:66339558:A:G	2.79418e-08	-1.45586	-1.16198
66339708	chr2:66339708:AT:A	1.7218e-07	-1.54497e-10	-0.799429
66339794	chr2:66339794:G:C	2.80779e-08	-1.45529	-1.15769
66339882	chr2:66339882:C:A	2.8236e-08	-1.44573	-1.16164
66339951	chr2:66339951:T:C	2.84869e-08	-1.43532	-1.1632
66340251	chr2:66340251:A:G	1.1247e-07	-1.54497e-10	-1.22528
66340267	chr2:66340267:A:C	2.62579e-08	-1.47505	-1.20495
66340389	chr2:66340389:T:A	1.14123e-07	-1.54497e-10	-1.21069
66340390	chr2:66340390:T:G	1.14123e-07	-1.54497e-10	-1.21069
66340428	chr2:66340428:A:G	1.26327e-07	-1.54497e-10	-1.10909
66340479	chr2:66340479:C:T	1.11215e-07	-1.54497e-10	-1.2365
66340562	chr2:66340562:C:G	1.73037e-07	-1.54497e-10	-0.794464
66340649	chr2:66340649:C:T	1.12036e-07	-1.54497e-10	-1.22915
66340764	chr2:66340764:T:C	2.73299e-08	-1.40292	-1.23707
66340837	chr2:66340837:G:A	1.31367e-07	-1.54497e-10	-1.06997
66340924	chr2:66340924:C:G	1.34333e-07	-1.54497e-10	-1.04765
66341088	chr2:66341088:C:G	1.76116e-07	-1.54497e-10	-0.776829
66341138	chr2:66341138:A:G	2.50108e-08	-1.55812	-1.17055
66341217	chr2:66341217:T:C	1.15665e-07	-1.54497e-10	-1.19727
66341890	chr2:66341890:CT:C	2.66481e-08	-1.45098	-1.21427
66342990	chr2:66342990:T:G	3.24578e-08	-1.57437	-0.893658
66343227	chr2:66343227:G:A	1.59194e-07	-1.54497e-10	-0.877848
66343454	chr2:66343454:G:T	1.22812e-07	-1.54497e-10	-1.13731
66343795	chr2:66343795:A:T	2.35841e-08	-1.55672	-1.23068
66343892	chr2:66343892:G:A	1.7922e-07	-1.54497e-10	-0.759354
66343895	chr2:66343895:GA:G	1.11286e-07	-1.54497e-10	-1.23586
66344335	chr2:66344335:C:G	2.52733e-08	-1.51367	-1.20455
66344450	chr2:66344450:T:C	1.12091e-07	-1.54497e-10	-1.22866
66344451	chr2:66344451:T:A	2.69936e-08	-1.44053	-1.21184
66345041	chr2:66345041:C:T	2.64853e-08	-1.49949	-1.17189
66345297	chr2:66345297:C:A	3.53189e-08	-1.53262	-0.850928
66345323	chr2:66345323:A:G	9.12009e-07	-1.54497e-10	0.867681
66346233	chr2:66346233:A:C	1.39232e-07	-1.54497e-10	-1.01183
66346852	chr2:66346852:G:T	1.97603e-07	-1.54497e-10	-0.661711
66347130	chr2:66347130:C:T	2.1874e-07	-1.54497e-10	-0.560087
66347258	chr2:66347258:C:T	4.45332e-08	-1.42097	-0.73076
66347381	chr2:66347381:G:A	2.5237e-08	-1.72445	-0.995211
66347853	chr2:66347853:A:G	1.74465e-07	-1.54497e-10	-0.786246
66348224	chr2:66348224:C:T	7.83692e-08	-1.19351	-0.393027
66348239	chr2:66348239:G:A	1.85001e-07	-1.54497e-10	-0.727607
66348366	chr2:66348366:C:T	1.13018e-07	-1.54497e-10	-1.22042
66348430	chr2:66348430:C:T	1.73161e-07	-1.54497e-10	-0.793749
66348498	chr2:66348498:T:C	1.11986e-07	-1.54497e-10	-1.2296
66348673	chr2:66348673:T:G	1.98287e-08	-1.72396	-1.23688
66348970	chr2:66348970:AG:A	1.1077e-07	-1.54497e-10	-1.24051
66348977	chr2:66348977:G:C	1.41063e-07	-1.01786	0.0190961
66349183	chr2:66349183:G:A	2.97877e-08	-1.72395	-0.829919
66350677	chr2:66350677:T:C	2.69203e-08	-1.65944	-0.995653
66350714	chr2:66350714:T:C	1.74376e-07	-1.54497e-10	-0.786756
66350892	chr2:66350892:A:G	1.21897e-07	-0.631483	-0.51331
66350976	chr2:66350976:T:C	1.20812e-07	-1.15373	-2.74514e-10
66351462	chr2:66351462:A:G	1.25879e-07	-1.54497e-10	-1.11265
66351507	chr2:66351507:T:C	1.53606e-07	-1.54497e-10	-0.913577
66351587	chr2:66351587:C:T	1.14853e-07	-1.54497e-10	-1.20432
66351864	chr2:66351864:G:A	1.10802e-07	-1.54497e-10	-1.24023
66352285	chr2:66352285:C:T	1.89039e-07	-1.54497e-10	-0.706015
66352601	chr2:66352601:C:T	1.80364e-07	-1.54497e-10	-0.752995
66352721	chr2:66352721:T:C	1.13367e-07	-1.21734	-2.74514e-10
66352733	chr2:66352733:A:G	2.04052e-07	-1.54497e-10	-0.629594
66352861	chr2:66352861:G:A	1.11436e-07	-1.54497e-10	-1.23452
66352973	chr2:66352973:G:A	1.17137e-07	-1.54497e-10	-1.18463
66353121	chr2:66353121:C:G	1.13222e-07	-1.54497e-10	-1.21862
66353257	chr2:66353257:AAT:A	1.18647e-07	-1.54497e-10	-1.17182
66353731	chr2:66353731:A:G	2.16235e-08	-1.6366	-1.23759
66354191	chr2:66354191:T:C	1.20669e-07	-1.54497e-10	-1.15491
66354271	chr2:66354271:A:C	3.99375e-08	-1.38026	-0.880398
66354674	chr2:66354674:C:A	1.57842e-07	-1.54497e-10	-0.886377
66354740	chr2:66354740:C:T	1.10938e-07	-1.54497e-10	-1.23899
66355128	chr2:66355128:G:T	1.42792e-07	-1.54497e-10	-0.986577
66355185	chr2:66355185:T:C	1.5664e-07	-1.54497e-10	-0.89402
66355199	chr2:66355199:T:G	1.14338e-07	-1.54497e-10	-1.20881
66355643	chr2:66355643:C:G	1.42859e-07	-1.54497e-10	-0.986111
66355781	chr2:66355781:T:C	2.76054e-08	-1.43101	-1.19895
66356230	chr2:66356230:C:T	1.7632e-07	-1.54497e-10	-0.775671
66356364	chr2:66356364:T:C	2.87559e-08	-1.47114	-1.11799
66356592	chr2:66356592:T:C	1.10826e-07	-1.54497e-10	-1.24001
66356623	chr2:66356623:T:C	1.11152e-07	-1.54497e-10	-1.23707
66356655	chr2:66356655:C:T	1.11477e-07	-1.54497e-10	-1.23415
66356952	chr2:66356952:C:A	1.12177e-07	-1.54497e-10	-1.22789
66357104	chr2:66357104:G:A	1.11907e-07	-1.54497e-10	-1.2303
66357430	chr2:66357430:A:G	1.11071e-07	-1.54497e-10	-1.2378
66357849	chr2:66357849:A:G	1.11396e-07	-1.54497e-10	-1.23488
66357942	chr2:66357942:G:A	1.31625e-07	-1.54497e-10	-1.06801
66358020	chr2:66358020:T:C	2.22528e-08	-1.60573	-1.23977
66358261	chr2:66358261:C:T	1.12803e-07	-1.54497e-10	-1.22232
66358408	chr2:66358408:A:G	1.11751e-07	-1.54497e-10	-1.2317
66358691	chr2:66358691:G:A	1.14763e-07	-1.54497e-10	-1.2051
66359027	chr2:66359027:G:T	1.70062e-07	-1.54497e-10	-0.811806
66359802	chr2:66359802:C:T	4.37956e-08	-1.62471	-0.543729
66360148	chr2:66360148:C:A	1.22319e-05	4.30663	-0.842801
66360177	chr2:66360177:A:G	1.25625e-07	-1.54497e-10	-1.11467
66360269	chr2:66360269:T:C	6.52056e-07	-1.54497e-10	0.532162
66360623	chr2:66360623:T:G	1.12299e-07	-1.54497e-10	-1.22681
66360731	chr2:66360731:T:C	2.88024e-08	-1.37991	-1.2076
66360802	chr2:66360802:G:A	4.94428e-08	-1.33339	-0.713758
66360854	chr2:66360854:C:T	1.11194e-07	-1.54497e-10	-1.2367
66361180	chr2:66361180:C:A	1.61315e-07	-1.54497e-10	-0.86461
66361455	chr2:66361455:G:A	0.00667541	9.76597	-2.74514e-10
66361847	chr2:66361847:G:T	0.00686046	9.79332	-2.74514e-10
66363660	chr2:66363660:A:G	2.11581e-08	-1.65711	-1.23883
66364836	chr2:66364836:T:A	3.48139e-08	-1.18807	-1.20988
66365055	chr2:66365055:T:C	1.11152e-07	-1.54497e-10	-1.23707
66365218	chr2:66365218:A:G	2.45322e-07	-1.54497e-10	-0.445399
66365279	chr2:66365279:C:T	2.10337e-08	-1.66921	-1.23264
66365610	chr2:66365610:C:T	3.32024e-08	-1.24826	-1.19709
66366114	chr2:66366114:G:A	2.16367e-08	-1.63782	-1.23576
66366141	chr2:66366141:G:C	3.61042e-08	-1.20142	-1.16014
66366219	chr2:66366219:A:G	1.15768e-07	-1.54497e-10	-1.19638
66366364	chr2:66366364:G:T	0.00921097	10.0879	-2.74514e-10
66366484	chr2:66366484:A:AT	0.00963764	10.1332	-2.74514e-10
66366854	chr2:66366854:T:C	0.00775056	9.91531	-2.74514e-10
66366981	chr2:66366981:A:G	2.6532e-07	-1.54497e-10	-0.367031
66367430	chr2:66367430:A:T	1.28753e-07	-1.54497e-10	-1.09008
66367561	chr2:66367561:C:T	1.25535e-07	-1.54497e-10	-1.11538
66368450	chr2:66368450:C:T	1.16971e-07	-1.54497e-10	-1.18604
66368535	chr2:66368535:T:A	0.00909152	10.0749	-2.74514e-10
66368804	chr2:66368804:T:C	1.11084e-07	-1.54497e-10	-1.23768
66369051	chr2:66369051:A:G	0.00916678	10.0831	-2.74514e-10
66369053	chr2:66369053:G:A	2.41627e-07	-1.54497e-10	-0.460573
66370120	chr2:66370120:G:T	8.0293e-08	-1.56229	-2.74514e-10
66370285	chr2:66370285:A:G	0.00746041	9.87715	-2.74514e-10
66370624	chr2:66370624:A:T	2.4389e-08	-1.67345	-1.08039
66371126	chr2:66371126:G:T	3.05453e-07	-1.54497e-10	-0.226174
66371375	chr2:66371375:C:G	0.00807441	9.95624	-2.74514e-10
66371408	chr2:66371408:C:T	1.57878e-07	-1.54497e-10	-0.886149
66371989	chr2:66371989:G:C	1.57917e-07	-1.54497e-10	-0.885898
66372464	chr2:66372464:T:C	1.11023e-07	-1.54497e-10	-1.23823
66372697	chr2:66372697:T:C	1.65439e-07	-1.54497e-10	-0.839366
66372878	chr2:66372878:C:T	1.16664e-07	-1.54497e-10	-1.18867
66373013	chr2:66373013:G:A	1.90143e-07	-1.54497e-10	-0.700191
66373250	chr2:66373250:G:A	0.00736617	9.86444	-2.74514e-10
66373331	chr2:66373331:T:G	0.00851762	10.0097	-2.74514e-10
66374146	chr2:66374146:G:A	1.11197e-07	-1.54497e-10	-1.23666
66374256	chr2:66374256:C:G	0.0083929	9.99493	-2.74514e-10
66374304	chr2:66374304:C:T	2.5002e-08	-1.68978	-1.03924
66374560	chr2:66374560:T:G	0.00967321	10.1369	-2.74514e-10
66375274	chr2:66375274:T:C	0.0105605	10.2247	-2.74514e-10
66375297	chr2:66375297:C:T	0.0128354	10.4197	-2.74514e-10
66375734	chr2:66375734:C:T	0.00861451	10.021	-2.74514e-10
66376095	chr2:66376095:C:A	0.00027003	6.55832	-2.74514e-10
66376298	chr2:66376298:C:T	1.14331e-07	-1.54497e-10	-1.20887
66376458	chr2:66376458:A:C	7.08231e-08	-1.68778	-2.74514e-10
66376574	chr2:66376574:T:C	1.11201e-07	-1.54497e-10	-1.23663
66376579	chr2:66376579:C:T	0.00755633	9.88993	-2.74514e-10
66376647	chr2:66376647:C:T	0.00763547	9.90035	-2.74514e-10
66376828	chr2:66376828:T:C	0.00646053	9.73325	-2.74514e-10
66376929	chr2:66376929:T:C	0.00843771	10.0003	-2.74514e-10
66376930	chr2:66376930:G:A	0.00836164	9.9912	-2.74514e-10
66377021	chr2:66377021:TTTTTA:T	0.00629946	9.70801	-2.74514e-10
66377347	chr2:66377347:T:C	3.74775e-08	-1.1808	-1.14343
66377512	chr2:66377512:C:T	0.00774662	9.9148	-2.74514e-10
66377708	chr2:66377708:T:G	4.74348e-07	-1.54497e-10	0.213972
66377856	chr2:66377856:A:C	0.000950183	8.23813	-0.421688
66378014	chr2:66378014:C:T	1.14152e-07	-1.54497e-10	-1.21044
66378499	chr2:66378499:T:G	2.44695e-08	-1.6067	-1.14385
66378818	chr2:66378818:C:T	3.56583e-07	-1.54497e-10	-0.0714015
66379122	chr2:66379122:T:C	1.3558e-07	-1.54497e-10	-1.03841
66379162	chr2:66379162:C:T	2.74527e-07	-1.54497e-10	-0.33292
66379316	chr2:66379316:T:C	1.47333e-07	-1.63561	0.680338
66379780	chr2:66379780:T:C	3.90751e-07	-1.54497e-10	0.0201019
66379871	chr2:66379871:G:A	3.53689e-08	-1.46555	-0.91659
66380012	chr2:66380012:A:G	1.2339e-07	-1.54497e-10	-1.13262
66380133	chr2:66380133:G:A	1.18567e-07	-1.54497e-10	-1.17249
66380359	chr2:66380359:A:G	4.39933e-08	-1.43895	-0.724983
66380785	chr2:66380785:C:G	3.49143e-07	-1.54497e-10	-0.092486
66380930	chr2:66380930:TCTC:T	7.57783e-07	0.682428	-2.74514e-10
66381354	chr2:66381354:A:C	1.11478e-07	-1.54497e-10	-1.23414
66381437	chr2:66381437:C:T	2.83607e-08	-1.61964	-0.98332
66382015	chr2:66382015:A:G	2.18871e-07	-1.54497e-10	-0.559488
66382598	chr2:66382598:C:G	0.0050918	10.713	-1.21781
66382627	chr2:66382627:C:A	1.28036e-07	-1.54497e-10	-1.09566
66382893	chr2:66382893:C:T	2.61867e-07	-1.54497e-10	-0.380132
66382908	chr2:66382908:A:G	1.55374e-07	-1.54497e-10	-0.902132
66382949	chr2:66382949:A:G	0.00613654	10.893	-1.2112
66383690	chr2:66383690:C:T	2.39919e-07	-1.54497e-10	-0.467669
66383775	chr2:66383775:C:G	2.2676e-07	-1.54497e-10	-0.524075
66383902	chr2:66383902:G:C	1.15192e-07	-1.54497e-10	-1.20137
66384272	chr2:66384272:T:G	3.56783e-07	-1.54497e-10	-0.0708407
66384828	chr2:66384828:A:G	2.23877e-07	-1.54497e-10	-0.53687
66385061	chr2:66385061:ATCATT:A	1.47044e-07	-1.54497e-10	-0.957236
66385598	chr2:66385598:A:C	0.00324181	10.1614	-1.11771
66385871	chr2:66385871:G:A	1.28418e-07	-1.54497e-10	-1.09268
66386142	chr2:66386142:T:C	1.10787e-07	-1.54497e-10	-1.24036
66386193	chr2:66386193:T:A	1.73728e-07	-1.54497e-10	-0.790478
66386632	chr2:66386632:C:A	1.90174e-07	-1.54497e-10	-0.700031
66386648	chr2:66386648:T:C	0.000450072	7.06919	-2.74514e-10
66386840	chr2:66386840:G:A	1.49677e-07	-1.54497e-10	-0.939489
66387015	chr2:66387015:T:C	0.000375036	6.88681	-2.74514e-10
66387221	chr2:66387221:T:C	1.77154e-07	-1.54497e-10	-0.770948
66387653	chr2:66387653:G:A	1.70751e-07	-1.54497e-10	-0.807765
66388070	chr2:66388070:G:A	2.49851e-07	-1.54497e-10	-0.427102
66388163	chr2:66388163:G:A	2.78296e-07	-1.54497e-10	-0.319285
66388218	chr2:66388218:A:G	1.79044e-07	-1.54497e-10	-0.76034
66388222	chr2:66388222:T:G	1.49198e-07	-1.54497e-10	-0.942691
66388269	chr2:66388269:A:T	1.5995e-07	-1.54497e-10	-0.873111
66388277	chr2:66388277:T:C	0.000376365	6.89035	-2.74514e-10
66388301	chr2:66388301:G:T	1.76761e-07	-1.54497e-10	-0.77317
66388372	chr2:66388372:C:T	1.68094e-07	-1.54497e-10	-0.823443
66388399	chr2:66388399:T:C	1.72632e-07	-1.54497e-10	-0.796804
66388451	chr2:66388451:A:G	1.7627e-07	-1.54497e-10	-0.77595
66388712	chr2:66388712:A:G	1.26722e-07	-1.54497e-10	-1.10598
66389247	chr2:66389247:A:C	1.19001e-07	-1.54497e-10	-1.16883
66389394	chr2:66389394:A:G	9.30355e-08	-1.58387	0.168881
66389529	chr2:66389529:A:G	8.0086e-08	-1.56487	-2.74514e-10
66389535	chr2:66389535:C:T	6.58743e-08	-1.5946	-0.165618
66389668	chr2:66389668:G:A	7.00398e-08	-1.58747	-0.111435
66389932	chr2:66389932:T:C	5.3857e-08	-1.50186	-0.459777
66390262	chr2:66390262:G:A	7.63313e-06	4.22827	-1.23599
66390453	chr2:66390453:C:A	1.4909e-07	-1.54497e-10	-0.943421
66390571	chr2:66390571:G:T	1.67711e-07	-1.54497e-10	-0.825724
66390582	chr2:66390582:A:G	1.10954e-07	-1.54497e-10	-1.23885
66390693	chr2:66390693:A:C	1.73604e-07	-1.54497e-10	-0.791194
66390704	chr2:66390704:G:A	1.71897e-07	-1.54497e-10	-0.801072
66390711	chr2:66390711:C:A	2.26818e-08	-1.71663	-1.10977
66390981	chr2:66390981:A:G	0.000460131	7.0913	-2.74514e-10
66391083	chr2:66391083:T:C	3.0851e-07	-0.216214	-2.74514e-10
66391279	chr2:66391279:G:C	1.12241e-07	-1.54497e-10	-1.22732
66391593	chr2:66391593:C:A	4.85284e-08	-1.46015	-0.605674
66391824	chr2:66391824:G:A	1.14691e-07	-1.54497e-10	-1.20573
66391844	chr2:66391844:C:A	1.79981e-07	-1.54497e-10	-0.755116
66391912	chr2:66391912:C:T	6.95611e-08	-1.70576	-2.74514e-10
66392279	chr2:66392279:A:G	1.16065e-07	-1.54497e-10	-1.19382
66392660	chr2:66392660:C:T	0.000219002	6.34887	-2.74514e-10
66392692	chr2:66392692:G:A	1.69024e-07	-1.54497e-10	-0.817928
66392799	chr2:66392799:G:A	1.10785e-07	-1.54497e-10	-1.24038
66393401	chr2:66393401:T:C	1.26463e-07	-1.54497e-10	-1.10802
66393855	chr2:66393855:T:G	1.82476e-07	-1.54497e-10	-0.74135
66393861	chr2:66393861:G:A	1.12375e-07	-1.54497e-10	-1.22613
66393936	chr2:66393936:T:C	1.50681e-07	-1.54497e-10	-0.932802
66394065	chr2:66394065:G:A	3.65475e-08	-1.5462	-0.803158
66394335	chr2:66394335:C:T	1.74644e-07	-1.54497e-10	-0.785217
66394363	chr2:66394363:G:A	5.17866e-05	6.10466	-1.19774
66394420	chr2:66394420:C:G	1.82928e-07	-1.54497e-10	-0.738874
66394936	chr2:66394936:C:A	3.20017e-07	-1.54497e-10	-0.179596
66395409	chr2:66395409:T:C	6.22822e-05	5.09146	-2.74514e-10
66396018	chr2:66396018:G:A	1.14289e-07	-1.54497e-10	-1.20924
66396666	chr2:66396666:T:C	1.15015e-07	-1.54497e-10	-1.2029
66396881	chr2:66396881:G:A	1.72758e-07	-1.54497e-10	-0.796076
66397244	chr2:66397244:G:T	5.16704e-08	-1.27801	-0.725074
66397345	chr2:66397345:G:A	1.77346e-07	-1.54497e-10	-0.769868
66397362	chr2:66397362:G:A	3.97596e-08	-1.43609	-0.829029
66397455	chr2:66397455:A:G	2.07925e-07	-1.54497e-10	-0.610793
66397487	chr2:66397487:T:G	0.000195481	6.23525	-2.74514e-10
66397559	chr2:66397559:C:T	1.74119e-07	-1.54497e-10	-0.788228
66397694	chr2:66397694:G:C	1.74303e-07	-1.54497e-10	-0.787175
66397731	chr2:66397731:A:G	1.87924e-07	-1.54497e-10	-0.711929
66397771	chr2:66397771:A:T	2.34207e-07	-1.54497e-10	-0.491762
66397845	chr2:66397845:G:A	1.60016e-07	-1.54497e-10	-0.872698
66397870	chr2:66397870:G:C	1.47757e-07	-1.54497e-10	-0.952399
66398011	chr2:66398011:C:T	1.71654e-07	-1.54497e-10	-0.802488
66398083	chr2:66398083:C:T	1.5524e-07	-1.54497e-10	-0.902995
66398189	chr2:66398189:G:A	1.75255e-07	-1.54497e-10	-0.781727
66398243	chr2:66398243:A:C	3.89929e-08	-1.40053	-0.884057
66398668	chr2:66398668:T:C	1.11318e-07	-1.54497e-10	-1.23558
66398971	chr2:66398971:C:T	7.50564e-08	-1.62973	-2.74514e-10
66399032	chr2:66399032:A:T	1.73841e-07	-1.54497e-10	-0.789829
66399682	chr2:66399682:G:A	1.73559e-07	-1.54497e-10	-0.791452
66399741	chr2:66399741:A:G	8.00842e-08	-1.56489	-2.74514e-10
66400055	chr2:66400055:T:C	3.98525e-07	-1.54497e-10	0.0398013
66400076	chr2:66400076:A:G	1.68842e-07	-1.54497e-10	-0.819006
66400116	chr2:66400116:C:T	1.14735e-07	-1.54497e-10	-1.20535
66400227	chr2:66400227:G:A	1.73926e-07	-1.54497e-10	-0.789337
66400280	chr2:66400280:G:A	4.32342e-08	-1.33537	-0.84597
66400358	chr2:66400358:C:T	1.4016e-07	-1.54497e-10	-1.00518
66400446	chr2:66400446:T:C	1.76821e-07	-1.54497e-10	-0.772832
66400710	chr2:66400710:G:A	1.73704e-07	-1.54497e-10	-0.790614
66401154	chr2:66401154:G:A	2.3348e-08	-1.55981	-1.23765
66401680	chr2:66401680:C:A	1.78143e-07	-1.54497e-10	-0.76538
66401685	chr2:66401685:A:C	1.7588e-07	-1.54497e-10	-0.778166
66401716	chr2:66401716:AC:A	1.57487e-07	-1.54497e-10	-0.888625
66401786	chr2:66401786:C:A	2.00117e-07	-1.54497e-10	-0.649068
66402196	chr2:66402196:G:A	1.41633e-05	4.2761	-0.665655
66402242	chr2:66402242:A:G	1.35665e-07	-1.54497e-10	-1.03778
66402392	chr2:66402392:C:A	1.49868e-07	-1.54497e-10	-0.938214
66402771	chr2:66402771:A:G	1.16007e-07	-1.54497e-10	-1.19432
66402827	chr2:66402827:A:G	4.26384e-08	-1.28073	-0.914484
66403322	chr2:66403322:G:A	1.46383e-07	-1.54497e-10	-0.961743
66403429	chr2:66403429:G:C	1.10823e-07	-1.54497e-10	-1.24003
66403456	chr2:66403456:C:T	0.000149176	5.96491	-2.74514e-10
66403516	chr2:66403516:A:T	1.39295e-07	-1.54497e-10	-1.01137
66403690	chr2:66403690:TAC:T	1.10796e-07	-1.54497e-10	-1.24028
66403809	chr2:66403809:T:G	1.10773e-07	-1.54497e-10	-1.24049
66403820	chr2:66403820:A:G	1.11152e-07	-1.54497e-10	-1.23707
66403901	chr2:66403901:T:C	1.11143e-07	-1.54497e-10	-1.23715
66404304	chr2:66404304:C:T	2.64502e-07	-1.54497e-10	-0.370122
66404476	chr2:66404476:G:A	1.10789e-07	-1.54497e-10	-1.24034
66404624	chr2:66404624:G:A	1.10781e-07	-1.54497e-10	-1.24042
66404956	chr2:66404956:C:T	1.11738e-07	-1.54497e-10	-1.23181
66405168	chr2:66405168:T:C	1.11485e-07	-1.54497e-10	-1.23408
66405222	chr2:66405222:A:T	1.12866e-07	-1.54497e-10	-1.22177
66405492	chr2:66405492:G:A	1.49435e-07	-1.54497e-10	-0.941105
66405778	chr2:66405778:G:A	1.62286e-07	-1.54497e-10	-0.858608
66405876	chr2:66405876:G:A	1.47675e-07	-1.54497e-10	-0.952952
66406245	chr2:66406245:G:C	1.12379e-07	-1.54497e-10	-1.22609
66406643	chr2:66406643:T:A	1.14019e-07	-1.54497e-10	-1.2116
66406929	chr2:66406929:A:G	9.56424e-08	-1.38735	-2.74514e-10
66407335	chr2:66407335:A:G	1.12428e-07	-1.54497e-10	-1.22566
66407494	chr2:66407494:G:A	4.54511e-07	-1.54497e-10	0.171253
66407604	chr2:66407604:T:C	1.12004e-07	-1.54497e-10	-1.22943
66407646	chr2:66407646:T:C	2.2943e-07	-1.54497e-10	-0.512372
66407673	chr2:66407673:A:G	1.11155e-07	-1.54497e-10	-1.23704
66407947	chr2:66407947:T:C	1.5636e-07	-1.54497e-10	-0.895809
66407974	chr2:66407974:T:C	1.11984e-07	-1.54497e-10	-1.22961
66407978	chr2:66407978:T:C	1.20341e-07	-1.54497e-10	-1.15764
66408006	chr2:66408006:G:A	1.11829e-07	-1.54497e-10	-1.231
66408052	chr2:66408052:C:T	1.11652e-07	-1.54497e-10	-1.23258
66408102	chr2:66408102:T:A	1.11968e-07	-1.54497e-10	-1.22975
66408469	chr2:66408469:C:T	1.12082e-07	-1.54497e-10	-1.22873
66408722	chr2:66408722:T:C	1.11669e-07	-1.54497e-10	-1.23243
66408730	chr2:66408730:T:C	0.000172595	7.34543	-1.2347
66408901	chr2:66408901:CA:C	1.37167e-07	-1.54497e-10	-1.02677
66409160	chr2:66409160:G:A	1.11684e-07	-1.54497e-10	-1.2323
66409251	chr2:66409251:A:C	1.36909e-07	-1.54497e-10	-1.02865
66409398	chr2:66409398:T:C	1.11543e-07	-1.54497e-10	-1.23356
66409457	chr2:66409457:T:A	0.000249528	6.47936	-2.74514e-10
66409463	chr2:66409463:A:T	3.50359e-08	-1.26474	-1.12686
66409471	chr2:66409471:A:G	9.34178e-06	4.42676	-1.23248
66409573	chr2:66409573:G:C	1.45247e-07	-1.54497e-10	-0.969535
66409718	chr2:66409718:C:T	0.000277299	6.58488	-2.74514e-10
66409818	chr2:66409818:T:G	0.000257012	6.50891	-2.74514e-10
66409953	chr2:66409953:T:C	1.18017e-07	-1.54497e-10	-1.17714
66410624	chr2:66410624:T:C	0.0055414	10.8199	-1.24013
66410836	chr2:66410836:A:C	7.45251e-08	-1.63683	-2.74514e-10
66410972	chr2:66410972:A:G	8.60357e-08	-1.49321	-2.74514e-10
66411019	chr2:66411019:A:G	1.66398e-07	-1.54497e-10	-0.833588
66411199	chr2:66411199:T:G	0.0105257	10.2214	-2.74514e-10
66411457	chr2:66411457:T:G	1.91879e-07	-0.691102	-2.74514e-10
66411510	chr2:66411510:C:T	3.43794e-07	0.800408	-0.908333
66411521	chr2:66411521:C:A	4.02993e-08	-1.43437	-0.817262
66411683	chr2:66411683:A:C	0.0149684	10.5735	-2.74514e-10
66411854	chr2:66411854:G:A	1.2955e-07	-1.54497e-10	-1.0839
66411969	chr2:66411969:CTT:C	1.19045e-07	-1.54497e-10	-1.16847
66412013	chr2:66412013:T:C	0.0240035	11.0457	-2.74514e-10
66412051	chr2:66412051:C:T	1.31181e-07	-1.54497e-10	-1.07139
66412058	chr2:66412058:C:T	1.35658e-07	-1.54497e-10	-1.03783
66412177	chr2:66412177:T:G	0.00621176	9.69399	-2.74514e-10
66412561	chr2:66412561:A:G	1.34599e-07	-1.54497e-10	-1.04567
66413206	chr2:66413206:C:A	7.069e-08	-1.68966	-2.74514e-10
66413474	chr2:66413474:A:T	8.11844e-08	-0.387422	-1.16382
66413485	chr2:66413485:T:A	5.39881e-08	-0.722574	-1.23663
66413592	chr2:66413592:T:C	1.56438e-07	-1.54497e-10	-0.895307
66413702	chr2:66413702:G:A	1.11074e-07	-1.54497e-10	-1.23777
66413706	chr2:66413706:G:C	1.34016e-07	-1.54497e-10	-1.05001
66414004	chr2:66414004:G:A	8.10321e-08	-0.347394	-1.20573
66414145	chr2:66414145:G:A	8.9941e-08	-0.283508	-1.16531
66414160	chr2:66414160:T:C	1.10797e-07	-1.54497e-10	-1.24027
66414378	chr2:66414378:A:T	8.13579e-08	-0.392069	-1.15704
66414450	chr2:66414450:C:T	6.07834e-08	-0.604246	-1.23641
66414580	chr2:66414580:A:AT	0.0366827	11.4698	-2.74514e-10
66414627	chr2:66414627:T:A	5.647e-08	-0.677578	-1.23668
66414675	chr2:66414675:C:T	9.50138e-08	-1.39395	-2.74514e-10
66414935	chr2:66414935:C:T	1.10782e-07	-1.54497e-10	-1.24041
66414937	chr2:66414937:G:A	1.29487e-07	-1.54497e-10	-1.08439
66415220	chr2:66415220:T:TA	2.14741e-07	-1.54497e-10	-0.578534
66415251	chr2:66415251:A:G	1.65565e-07	-1.54497e-10	-0.838607
66415370	chr2:66415370:T:C	0.000157499	6.66086	-0.641648
66415601	chr2:66415601:C:CA	0.000115596	6.40807	-0.698186
66415792	chr2:66415792:A:G	0.000166646	6.74043	-0.66477
66415818	chr2:66415818:A:G	0.000130436	6.46216	-0.631489
66416083	chr2:66416083:G:T	0.000140072	6.51414	-0.612202
66416217	chr2:66416217:A:T	1.30843e-05	4.67749	-1.14629
66416297	chr2:66416297:T:A	1.96371e-07	-1.54497e-10	-0.667962
66416480	chr2:66416480:A:G	1.10961e-07	-1.54497e-10	-1.23879
66416611	chr2:66416611:TTTA:T	3.24414e-08	-1.67589	-0.79264
66416641	chr2:66416641:A:G	0.000147347	6.59873	-0.646153
66416656	chr2:66416656:A:G	4.22583e-08	-1.68997	-0.514195
66416929	chr2:66416929:G:T	1.44284e-07	-1.54497e-10	-0.976187
66417281	chr2:66417281:TAATTAAAAAC:T	0.000187001	7.2742	-1.0833
66417575	chr2:66417575:T:C	1.1074e-07	-1.24079	-2.74514e-10
66418601	chr2:66418601:C:A	1.87724e-07	-1.54497e-10	-0.712994
66418773	chr2:66418773:A:G	1.99551e-08	-1.72479	-1.22969
66418832	chr2:66418832:G:A	1.21564e-05	4.69109	-1.23345
66419029	chr2:66419029:C:T	1.94491e-07	-1.54497e-10	-0.677584
66419143	chr2:66419143:C:T	1.10847e-07	-1.54497e-10	-1.23982
66419791	chr2:66419791:C:T	2.65194e-07	-1.54497e-10	-0.367507
66420457	chr2:66420457:G:A	6.04504e-07	0.456439	-2.74514e-10
66420631	chr2:66420631:T:A	2.59083e-07	-0.390819	-2.74514e-10
66420772	chr2:66420772:G:A	1.37449e-07	-1.54497e-10	-1.02472
66420945	chr2:66420945:C:A	8.20151e-08	-0.376831	-1.16423
66421326	chr2:66421326:C:T	5.12464e-08	-0.964978	-1.04635
66421363	chr2:66421363:T:C	1.87747e-07	-1.54497e-10	-0.712875
66421377	chr2:66421377:T:C	1.39294e-07	-1.54497e-10	-1.01138
66421622	chr2:66421622:C:T	1.88648e-07	-1.54497e-10	-0.708087
66422061	chr2:66422061:C:T	1.37246e-07	-1.54497e-10	-1.02619
66422073	chr2:66422073:A:C	1.16722e-07	-1.54497e-10	-1.18817
66422925	chr2:66422925:A:T	2.17778e-08	-1.70637	-1.16071
66423131	chr2:66423131:A:G	1.38416e-07	-1.54497e-10	-1.01771
66423228	chr2:66423228:G:T	1.89588e-07	-1.54497e-10	-0.703115
66423338	chr2:66423338:A:G	1.68633e-07	-1.54497e-10	-0.820241
66423388	chr2:66423388:T:C	1.94281e-07	-1.54497e-10	-0.678663
66423536	chr2:66423536:C:T	1.13171e-07	-1.54497e-10	-1.21907
66423642	chr2:66423642:T:C	0.026673	11.9038	-0.7526
66423758	chr2:66423758:CCAATTTTGTAATACAAAAT:C	1.88133e-07	-1.54497e-10	-0.710822
66423856	chr2:66423856:C:T	1.47108e-07	-1.54497e-10	-0.956802
66423928	chr2:66423928:T:C	1.89323e-07	-1.54497e-10	-0.704514
66424144	chr2:66424144:C:T	1.34291e-07	0.0861503	-1.13411
66424612	chr2:66424612:C:T	2.04577e-08	-1.69103	-1.23858
66424731	chr2:66424731:C:T	8.26456e-08	-0.295075	-1.23833
66424732	chr2:66424732:C:A	8.60445e-08	-0.254784	-1.23832
66424900	chr2:66424900:G:A	1.32825e-07	0.0911573	-1.1501
66425008	chr2:66425008:G:A	2.06723e-08	-1.68068	-1.23849
66425360	chr2:66425360:A:C	3.84009e-07	-1.54497e-10	0.00269668
66425500	chr2:66425500:C:T	2.03221e-08	-1.69574	-1.24052
66425517	chr2:66425517:C:T	1.11885e-07	-1.54497e-10	-1.2305
66425584	chr2:66425584:A:G	6.69667e-08	-0.786987	-0.956786
66425753	chr2:66425753:C:T	0.0609547	11.9777	-2.74514e-10
66425775	chr2:66425775:T:C	1.88426e-07	-1.54497e-10	-0.709266
66425823	chr2:66425823:C:A	1.17851e-05	4.66569	-1.23906
66426031	chr2:66426031:C:A	1.30985e-07	-1.54497e-10	-1.07289
66426749	chr2:66426749:G:A	1.34069e-07	-1.54497e-10	-1.04961
66426802	chr2:66426802:C:T	2.02047e-07	-1.54497e-10	-0.63947
66426834	chr2:66426834:A:C	1.57145e-07	-1.54497e-10	-0.890803
66426965	chr2:66426965:T:A	1.00912e-05	4.49859	-1.22713
66427440	chr2:66427440:A:C	2.02386e-07	-1.54497e-10	-0.637791
66428124	chr2:66428124:A:G	9.06696e-08	-0.245081	-1.19567
66428360	chr2:66428360:A:G	1.232e-05	4.68851	-1.21749
66428427	chr2:66428427:T:A	2.00566e-07	-1.54497e-10	-0.646826
66429278	chr2:66429278:ATCT:A	1.14171e-07	-1.54497e-10	-1.21027
66429392	chr2:66429392:CAT:C	6.8433e-08	-1.72211	-2.74514e-10
66429979	chr2:66429979:C:T	1.28104e-07	-1.54497e-10	-1.09512
66430807	chr2:66430807:T:C	1.26198e-07	0.104779	-1.2149
66431136	chr2:66431136:C:T	6.83222e-08	-1.72373	-2.74514e-10
66432242	chr2:66432242:A:G	1.1345e-07	0.00778886	-1.22439
66432647	chr2:66432647:A:G	1.44003e-05	4.82204	-1.195
66433271	chr2:66433271:G:T	1.64923e-07	0.364041	-1.20653
66433426	chr2:66433426:G:A	1.14491e-07	-1.54497e-10	-1.20747
66433869	chr2:66433869:A:AAT	1.2205e-07	-1.54497e-10	-1.14354
66433892	chr2:66433892:G:A	1.81383e-07	-1.54497e-10	-0.747356
66434577	chr2:66434577:G:A	1.92219e-07	-1.54497e-10	-0.689336
66434636	chr2:66434636:C:CCCT	0.0454166	12.7871	-1.10371
66435179	chr2:66435179:G:A	1.56954e-07	-0.892016	-2.74514e-10
66436009	chr2:66436009:A:T	1.10874e-07	-1.54497e-10	-1.23957
66436060	chr2:66436060:A:G	7.7973e-08	-1.59161	-2.74514e-10
66436765	chr2:66436765:C:T	1.34145e-07	-1.54497e-10	-1.04905
66437619	chr2:66437619:C:T	1.31863e-07	-1.54497e-10	-1.0662
66438014	chr2:66438014:T:C	5.24246e-05	6.15951	-1.24035
66438273	chr2:66438273:C:T	1.53101e-07	-1.54497e-10	-0.916873
66438642	chr2:66438642:T:C	0.0563607	12.967	-1.06773
66438798	chr2:66438798:T:A	0.028517	11.218	-2.74514e-10
66438841	chr2:66438841:AT:A	8.28891e-08	-1.51698	-0.0134883
66438842	chr2:66438842:T:A	2.22597e-07	-1.54497e-10	-0.542607
66439078	chr2:66439078:TTC:T	3.65298e-07	-0.0472548	-2.74514e-10
66440501	chr2:66440501:C:A	2.16955e-07	-1.54497e-10	-0.568278
66440755	chr2:66440755:C:T	1.52968e-07	-1.54497e-10	-0.91774
66440766	chr2:66440766:T:G	3.20479e-07	-1.54497e-10	-0.178154
66440884	chr2:66440884:G:A	2.35974e-07	-1.54497e-10	-0.484248
66441135	chr2:66441135:G:A	2.62139e-07	-1.54497e-10	-0.379095
66441268	chr2:66441268:G:A	2.34876e-07	-1.54497e-10	-0.488913
66441670	chr2:66441670:G:A	8.69454e-08	-1.48269	-2.74514e-10
66441982	chr2:66441982:C:T	1.14328e-07	-1.54497e-10	-1.20889
66442242	chr2:66442242:T:C	1.9265e-07	-1.54497e-10	-0.687091
66442279	chr2:66442279:A:C	3.4785e-07	-1.23602	1.13983
66443844	chr2:66443844:C:A	0.000122769	6.81941	-1.04932
66444702	chr2:66444702:C:T	1.4256e-07	-1.54497e-10	-0.988208
66444720	chr2:66444720:G:A	0.127051	12.7121	-2.74514e-10
66444726	chr2:66444726:C:A	2.83139e-07	0.936135	-1.23817
66445416	chr2:66445416:G:A	1.29792e-07	-1.54497e-10	-1.08203
66445605	chr2:66445605:T:C	1.11079e-07	-1.54497e-10	-1.23773
66445848	chr2:66445848:T:C	1.76713e-07	-1.54497e-10	-0.77344
66445949	chr2:66445949:G:C	1.72466e-07	-1.54497e-10	-0.797767
66446730	chr2:66446730:A:C	0.000136339	6.30292	-0.427986
66446979	chr2:66446979:CT:C	0.0118114	11.49	-1.15343
66447313	chr2:66447313:G:A	1.57949e-07	-1.54497e-10	-0.885697
66447520	chr2:66447520:A:G	0.0615109	11.9868	-2.74514e-10
66447707	chr2:66447707:A:C	1.21505e-07	-1.54497e-10	-1.14801
66448839	chr2:66448839:A:G	1.41548e-07	-1.54497e-10	-0.995328
66448965	chr2:66448965:TATG:T	1.54365e-07	-1.54497e-10	-0.908652
66449098	chr2:66449098:C:T	1.10957e-07	-1.54497e-10	-1.23883
66449235	chr2:66449235:G:C	2.63533e-05	5.24769	-1.01631
66449383	chr2:66449383:A:G	1.52558e-07	-1.54497e-10	-0.920422
66449448	chr2:66449448:T:A	1.11513e-07	-1.54497e-10	-1.23383
66449676	chr2:66449676:G:A	1.13003e-07	-1.54497e-10	-1.22055
66450420	chr2:66450420:A:G	1.11266e-07	-1.54497e-10	-1.23604
66450564	chr2:66450564:A:G	1.41548e-07	-1.54497e-10	-0.995328
66450684	chr2:66450684:G:C	1.75001e-07	0.271293	-1.05447
66450749	chr2:66450749:G:T	2.22322e-05	5.06414	-1.00282
66451023	chr2:66451023:A:G	0.0485465	11.7501	-2.74514e-10
66451033	chr2:66451033:T:A	1.73266e-07	-1.54497e-10	-0.793141
66451212	chr2:66451212:T:G	1.39306e-07	-1.54497e-10	-1.0113
66452127	chr2:66452127:T:C	0.0434443	11.639	-2.74514e-10
66453142	chr2:66453142:T:C	1.34854e-07	-1.54497e-10	-1.04377
66453252	chr2:66453252:C:T	1.1077e-07	-1.54497e-10	-1.24051
66453342	chr2:66453342:T:A	1.54624e-07	-1.54497e-10	-0.90697
66453467	chr2:66453467:G:A	1.85024e-07	-1.54497e-10	-0.727484
66453760	chr2:66453760:G:A	1.62093e-07	0.244409	-1.10421
66453844	chr2:66453844:T:C	1.29296e-07	-1.54497e-10	-1.08587
66454021	chr2:66454021:A:G	1.63203e-07	-1.54497e-10	-0.852974
66454172	chr2:66454172:C:T	0.0688002	12.0987	-2.74514e-10
66454538	chr2:66454538:T:C	1.28936e-07	-1.08865	-2.74514e-10
66454734	chr2:66454734:C:T	1.11204e-07	-1.54497e-10	-1.2366
66454759	chr2:66454759:G:A	1.15815e-07	-1.19597	-2.74514e-10
66454760	chr2:66454760:C:A	1.12927e-07	-1.22123	-2.74514e-10
66454979	chr2:66454979:C:T	1.59548e-07	-1.54497e-10	-0.875626
66455124	chr2:66455124:C:G	6.86433e-08	-1.71904	-2.74514e-10
66455231	chr2:66455231:A:G	1.40437e-07	-1.54497e-10	-1.00321
66455737	chr2:66455737:C:A	1.79851e-07	-1.54497e-10	-0.755842
66456660	chr2:66456660:C:T	1.26906e-07	-1.54497e-10	-1.10452
66456882	chr2:66456882:C:T	1.21357e-07	-1.54497e-10	-1.14924
66457812	chr2:66457812:G:A	1.34344e-06	1.15044	0.104577
66457849	chr2:66457849:T:G	1.1109e-07	-1.54497e-10	-1.23763
66457850	chr2:66457850:C:T	1.11092e-07	-1.54497e-10	-1.23761
66457998	chr2:66457998:G:A	0.0093252	10.1003	-2.74514e-10
66458040	chr2:66458040:A:T	1.20035e-07	-1.54497e-10	-1.16019
66458508	chr2:66458508:T:C	4.44078e-06	-1.54497e-10	2.45062
66458952	chr2:66458952:G:A	1.10842e-07	-1.54497e-10	-1.23986
66459464	chr2:66459464:T:C	3.94826e-07	0.716761	-0.686285
66459968	chr2:66459968:A:G	1.10844e-07	-1.54497e-10	-1.23984
66460021	chr2:66460021:G:A	1.11573e-07	-1.54497e-10	-1.23329
66460205	chr2:66460205:T:C	1.57926e-07	-1.54497e-10	-0.885842
66460371	chr2:66460371:G:A	1.12163e-07	-1.54497e-10	-1.22802
66460834	chr2:66460834:G:C	1.1419e-07	-1.54497e-10	-1.21011
66460850	chr2:66460850:A:G	1.10769e-07	-1.54497e-10	-1.24052
66460982	chr2:66460982:G:T	7.66999e-08	-1.18478	-0.423286
66461228	chr2:66461228:T:A	1.37207e-07	-1.54497e-10	-1.02648
66461681	chr2:66461681:G:A	1.68618e-07	-1.54497e-10	-0.820334
66461882	chr2:66461882:A:G	1.37144e-07	-1.54497e-10	-1.02694
66462128	chr2:66462128:C:T	1.52366e-07	-1.54497e-10	-0.921683
66462152	chr2:66462152:C:G	6.83785e-08	-1.72291	-2.74514e-10
66462521	chr2:66462521:C:T	1.4541e-07	-1.54497e-10	-0.968409
66462659	chr2:66462659:C:T	0.0488602	11.7565	-2.74514e-10
66463190	chr2:66463190:A:G	0.0356011	11.4399	-2.74514e-10
66463338	chr2:66463338:C:T	1.10901e-07	-1.54497e-10	-1.23933
66464820	chr2:66464820:T:C	7.1442e-08	-1.67908	-2.74514e-10
66465376	chr2:66465376:C:T	6.08312e-08	-1.70354	-0.136325
66465592	chr2:66465592:A:T	1.10827e-07	-1.54497e-10	-1.24
66465779	chr2:66465779:G:A	1.10783e-07	-1.54497e-10	-1.24039
66465833	chr2:66465833:C:T	1.17454e-07	-1.54497e-10	-1.18193
66466196	chr2:66466196:T:C	1.58408e-07	-0.511077	-0.371719
66466669	chr2:66466669:C:T	1.10977e-07	-1.54497e-10	-1.23864
66467351	chr2:66467351:G:A	1.6152e-07	-0.571786	-0.291554
66467469	chr2:66467469:C:T	3.66282e-07	-1.54497e-10	-0.0445657
66467527	chr2:66467527:G:A	1.13269e-07	-1.54497e-10	-1.2182
66467534	chr2:66467534:T:C	2.02485e-08	-1.70251	-1.23738
66467931	chr2:66467931:A:G	7.75446e-08	-1.59712	-2.74514e-10
66468023	chr2:66468023:T:A	2.47046e-07	-0.67078	0.232386
66468331	chr2:66468331:C:T	3.81668e-08	-1.70797	-0.598033
66468700	chr2:66468700:G:C	2.39128e-07	-0.660326	0.189358
66469160	chr2:66469160:A:G	2.00032e-07	-0.717347	0.0678539
66469883	chr2:66469883:T:G	2.06847e-07	-1.54497e-10	-0.615991
66470035	chr2:66470035:T:C	2.01625e-07	-1.54497e-10	-0.641562
66470374	chr2:66470374:T:C	2.5076e-07	-0.423473	-2.74514e-10
66470601	chr2:66470601:T:C	5.70483e-07	0.567566	-0.169052
66470869	chr2:66470869:G:C	4.80383e-08	-1.11429	-0.961685
66471030	chr2:66471030:C:T	1.94166e-06	0.538622	1.08471
66471216	chr2:66471216:G:A	1.12142e-07	-1.54497e-10	-1.22821
66471403	chr2:66471403:G:T	1.51679e-07	-1.54497e-10	-0.926201
66471526	chr2:66471526:G:A	7.53869e-08	-1.62534	-2.74514e-10
66471664	chr2:66471664:G:A	1.80586e-06	0.494623	1.0562
66471849	chr2:66471849:G:T	1.11454e-07	-1.54497e-10	-1.23436
66472256	chr2:66472256:T:C	1.9561e-07	-1.54497e-10	-0.671848
66472822	chr2:66472822:G:C	4.25567e-07	0.105454	-2.74514e-10
66472971	chr2:66472971:C:A	1.15275e-07	-1.20065	-2.74514e-10
66473145	chr2:66473145:A:G	1.75285e-07	-0.567007	-0.214549
66473321	chr2:66473321:T:A	1.13429e-07	-1.54497e-10	-1.21679
66473600	chr2:66473600:C:T	1.12837e-07	-1.54497e-10	-1.22202
66473652	chr2:66473652:T:C	1.97665e-07	-1.54497e-10	-0.661395
66473778	chr2:66473778:A:G	5.48668e-07	0.444199	-0.0846741
66473820	chr2:66473820:T:A	6.09781e-08	-1.71037	-0.127086
66473871	chr2:66473871:G:A	5.49265e-08	-0.949109	-0.992863
66473997	chr2:66473997:T:A	1.10785e-07	-1.54497e-10	-1.24037
66474051	chr2:66474051:G:T	1.90348e-07	-1.54497e-10	-0.699114
66474204	chr2:66474204:C:T	9.75569e-08	-1.36753	-2.74514e-10
66474376	chr2:66474376:GT:G	1.31234e-07	-1.54497e-10	-1.07098
66474487	chr2:66474487:A:G	1.10773e-07	-1.54497e-10	-1.24048
66474938	chr2:66474938:C:A	1.767e-07	-0.550984	-0.222529
66474973	chr2:66474973:G:A	8.85395e-08	-1.46452	-2.74514e-10
66475025	chr2:66475025:A:G	1.13917e-07	-1.54497e-10	-1.2125
66475273	chr2:66475273:A:G	7.5272e-08	-1.62686	-2.74514e-10
66475513	chr2:66475513:A:G	1.50841e-06	0.279931	1.09092
66475536	chr2:66475536:T:C	1.34895e-07	-1.54497e-10	-1.04347
66475673	chr2:66475673:A:G	1.13045e-07	-1.54497e-10	-1.22019
66475925	chr2:66475925:T:C	6.42633e-07	0.612787	-0.0951825
66476119	chr2:66476119:A:G	1.7519e-06	0.309573	1.21091
66476462	chr2:66476462:G:A	1.13491e-07	-1.54497e-10	-1.21625
66476477	chr2:66476477:G:A	2.89664e-08	-1.45672	-1.12512
66476756	chr2:66476756:C:T	1.29467e-07	-1.54497e-10	-1.08454
66476782	chr2:66476782:G:A	7.02509e-07	0.602959	0.00373084
66476849	chr2:66476849:G:C	2.14336e-07	-1.54497e-10	-0.580423
66476869	chr2:66476869:C:A	1.11479e-07	-1.54497e-10	-1.23413
66477020	chr2:66477020:G:A	1.10859e-07	-1.54497e-10	-1.23971
66477110	chr2:66477110:G:A	4.60182e-08	-1.10625	-1.01268
66477140	chr2:66477140:G:A	2.73182e-07	-1.54497e-10	-0.33783
66477662	chr2:66477662:C:T	1.17267e-07	-1.54497e-10	-1.18352
66477685	chr2:66477685:G:T	3.05616e-07	-1.54497e-10	-0.22564
66477859	chr2:66477859:C:CA	4.78237e-08	-1.08733	-0.993122
66478305	chr2:66478305:G:C	5.01812e-08	-1.07798	-0.954346
66478831	chr2:66478831:C:A	9.52081e-07	1.10519	-0.194504
66479343	chr2:66479343:A:G	1.16232e-07	-1.54497e-10	-1.19238
66479832	chr2:66479832:T:A	1.75312e-07	-1.54497e-10	-0.781401
66479867	chr2:66479867:T:C	1.20229e-07	-1.15857	-2.74514e-10
66479924	chr2:66479924:GC:G	5.46167e-08	-1.08377	-0.863862
66480310	chr2:66480310:G:T	2.85926e-07	-1.54497e-10	-0.292237
66480430	chr2:66480430:G:A	1.17473e-07	-1.54497e-10	-1.18176
66480465	chr2:66480465:A:G	1.31726e-07	-1.54497e-10	-1.06725
66480629	chr2:66480629:TG:T	6.36893e-07	0.682132	-0.173499
66481209	chr2:66481209:A:G	3.04696e-07	-1.54497e-10	-0.228655
66481903	chr2:66481903:G:A	7.77906e-08	-1.59395	-2.74514e-10
66482005	chr2:66482005:CCACCACA:C	4.16603e-06	1.11897	1.26778
66482088	chr2:66482088:T:A	4.87431e-07	0.44352	-0.202339
66482336	chr2:66482336:G:T	2.06176e-08	-1.72483	-1.197
66482345	chr2:66482345:A:G	5.22407e-08	-1.04697	-0.945136
66482398	chr2:66482398:C:A	5.48078e-08	-1.06389	-0.880245
66482950	chr2:66482950:C:T	6.8652e-08	-1.71892	-2.74514e-10
66482958	chr2:66482958:G:A	4.8575e-07	0.476127	-0.238403
66483218	chr2:66483218:TTTTTTTTTTTTGTC:T	2.5504e-06	1.89604	-2.74514e-10
66483262	chr2:66483262:G:A	1.13597e-07	-1.54497e-10	-1.21531
66483302	chr2:66483302:A:G	3.81205e-06	1.1681	1.12986
66483365	chr2:66483365:C:T	2.80836e-07	-1.54497e-10	-0.310198
66483446	chr2:66483446:A:G	1.23125e-07	-0.557322	-0.577446
66483605	chr2:66483605:G:A	8.36799e-08	-1.52097	-2.74514e-10
66484116	chr2:66484116:T:C	1.28881e-07	-0.615628	-0.473448
66484647	chr2:66484647:C:T	1.10798e-07	-1.54497e-10	-1.24026
66484811	chr2:66484811:T:C	1.3132e-07	-0.607572	-0.462762
66485242	chr2:66485242:A:G	1.47699e-06	0.826572	0.523218
66485735	chr2:66485735:A:G	7.61058e-08	-1.61584	-2.74514e-10
66485882	chr2:66485882:C:G	8.41042e-07	-1.54497e-10	0.786673
66485964	chr2:66485964:T:A	2.72791e-08	-1.72089	-0.920955
66486851	chr2:66486851:T:C	1.33153e-07	-0.600422	-0.456045
66486901	chr2:66486901:A:G	2.76439e-07	-1.54497e-10	-0.325978
66487029	chr2:66487029:G:C	2.2869e-07	-1.54497e-10	-0.5156
66487465	chr2:66487465:A:G	4.41627e-07	0.35071	-0.208214
66487625	chr2:66487625:C:CT	2.41391e-07	-1.54497e-10	-0.461549
66487957	chr2:66487957:G:A	3.88365e-08	-1.05643	-1.23218
66489460	chr2:66489460:C:T	5.12116e-07	0.246648	0.0439335
66489723	chr2:66489723:A:G	6.84306e-08	-1.72215	-2.74514e-10
66489754	chr2:66489754:T:C	1.1077e-07	-1.54497e-10	-1.24052
66489843	chr2:66489843:T:C	2.01561e-07	-0.641879	-2.74514e-10
66490081	chr2:66490081:A:G	1.8803e-07	-0.711367	-2.74514e-10
66490285	chr2:66490285:T:C	1.21801e-07	-1.54497e-10	-1.14558
66490461	chr2:66490461:A:G	1.64844e-07	-1.54497e-10	-0.842971
66490782	chr2:66490782:T:G	0.00764204	9.90121	-2.74514e-10
66491291	chr2:66491291:G:A	1.51666e-07	-1.54497e-10	-0.926286
66491424	chr2:66491424:A:G	1.58589e-07	-1.54497e-10	-0.881654
66492164	chr2:66492164:A:G	1.18923e-07	-1.54497e-10	-1.16949
66492371	chr2:66492371:A:G	9.30097e-07	0.942365	-0.0550448
66492958	chr2:66492958:A:G	1.12064e-07	-1.54497e-10	-1.2289
66493312	chr2:66493312:T:A	0.00790825	9.93545	-2.74514e-10
66493491	chr2:66493491:C:G	1.66391e-07	-1.54497e-10	-0.83363
66493702	chr2:66493702:C:A	8.65487e-07	0.75836	0.0569635
66493947	chr2:66493947:T:C	1.27542e-07	-1.09952	-2.74514e-10
66495679	chr2:66495679:C:T	1.03557e-07	-0.73252	-0.575328
66496002	chr2:66496002:A:G	8.01408e-08	-1.56418	-2.74514e-10
66496468	chr2:66496468:A:G	1.63497e-07	-1.54497e-10	-0.851176
66496546	chr2:66496546:G:A	2.25206e-07	-0.530952	-2.74514e-10
66496813	chr2:66496813:T:G	3.65028e-07	-1.54497e-10	-0.0479961
66496931	chr2:66496931:C:T	2.21158e-08	-1.71814	-1.13353
66497010	chr2:66497010:C:T	2.03253e-08	-1.72423	-1.21187
66497126	chr2:66497126:G:T	1.17781e-07	-1.54497e-10	-1.17914
66497197	chr2:66497197:T:C	1.3751e-07	-1.54497e-10	-1.02427
66497381	chr2:66497381:G:A	2.17578e-08	-1.71567	-1.15233
66497934	chr2:66497934:T:TA	2.86719e-07	-1.54497e-10	-0.289467
66497938	chr2:66497938:C:G	1.66937e-07	-1.54497e-10	-0.830352
66498445	chr2:66498445:T:C	4.13422e-08	-1.12318	-1.10291
66498506	chr2:66498506:T:C	2.93404e-08	-1.39333	-1.17568
66498519	chr2:66498519:G:C	1.36175e-07	-1.54497e-10	-1.03403
66498693	chr2:66498693:T:C	6.9146e-08	-1.71175	-2.74514e-10
66498697	chr2:66498697:C:T	7.52034e-08	-1.62777	-2.74514e-10
66498713	chr2:66498713:G:T	1.22277e-07	-1.54497e-10	-1.14168
66498735	chr2:66498735:G:A	1.99098e-07	-1.63834	0.984166
66498804	chr2:66498804:T:C	1.12813e-07	-1.54497e-10	-1.22224
66498808	chr2:66498808:T:C	1.32075e-07	-1.54589	0.481292
66498884	chr2:66498884:C:G	2.04891e-07	-1.54497e-10	-0.625492
66499321	chr2:66499321:C:T	2.42551e-08	-1.52303	-1.23632
66499378	chr2:66499378:CT:C	1.9855e-07	-1.54497e-10	-0.656927
66499397	chr2:66499397:C:T	1.98905e-06	1.64745	-2.74514e-10
66499436	chr2:66499436:C:T	2.07633e-08	-1.69574	-1.21904
66499508	chr2:66499508:G:C	1.36098e-07	-1.54497e-10	-1.03459
66499770	chr2:66499770:C:T	2.06705e-07	-0.296199	-0.320479
66500691	chr2:66500691:C:T	2.41165e-08	-1.71222	-1.05285
66500715	chr2:66500715:G:A	1.14439e-07	-1.20793	-2.74514e-10
66500801	chr2:66500801:A:G	1.16418e-07	-1.54497e-10	-1.19078
66500846	chr2:66500846:A:G	1.36921e-07	-1.54497e-10	-1.02856
66501427	chr2:66501427:G:A	1.34428e-07	-1.54497e-10	-1.04694
66501588	chr2:66501588:A:G	4.78331e-08	-1.6401	-0.440149
66501661	chr2:66501661:A:G	1.30958e-07	-1.54497e-10	-1.07309
66501976	chr2:66501976:A:G	1.28611e-07	-1.54497e-10	-1.09117
66502195	chr2:66502195:T:C	1.32918e-07	-1.54497e-10	-1.05823
66502288	chr2:66502288:A:G	2.7563e-07	-1.08599	0.75708
66502375	chr2:66502375:C:T	1.46763e-07	-1.54497e-10	-0.959152
66502992	chr2:66502992:A:G	1.42972e-07	-1.54497e-10	-0.985317
66503269	chr2:66503269:C:T	1.24079e-07	-1.54497e-10	-1.12705
66503440	chr2:66503440:T:C	1.14364e-07	-1.54497e-10	-1.20858
66503651	chr2:66503651:A:G	2.62389e-07	-0.37814	-2.74514e-10
66504089	chr2:66504089:G:A	1.54099e-07	-1.54497e-10	-0.910377
66504110	chr2:66504110:T:C	3.79184e-08	-1.52798	-0.784548
66504315	chr2:66504315:C:A	1.37713e-07	-1.54497e-10	-1.0228
66505312	chr2:66505312:C:A	4.19103e-08	-1.34095	-0.871488
66505468	chr2:66505468:C:T	1.11307e-07	-1.54497e-10	-1.23567
66506416	chr2:66506416:C:T	1.30439e-07	-1.54497e-10	-1.07706
66506476	chr2:66506476:C:T	1.88024e-07	-1.54497e-10	-0.711399
66506702	chr2:66506702:A:T	1.25441e-07	-1.54497e-10	-1.11614
66506936	chr2:66506936:G:T	1.13794e-07	-1.54497e-10	-1.21358
66507055	chr2:66507055:C:T	1.16146e-07	-1.54497e-10	-1.19312
66507313	chr2:66507313:T:TA	8.55552e-08	-1.49881	-2.74514e-10
66507328	chr2:66507328:G:A	1.28907e-07	-1.54497e-10	-1.08888
66508336	chr2:66508336:G:A	1.30541e-07	-1.54497e-10	-1.07628
66508367	chr2:66508367:C:G	2.536e-08	-1.5036	-1.21119
66508526	chr2:66508526:G:C	1.11818e-07	-1.54497e-10	-1.2311
66509014	chr2:66509014:C:T	1.13202e-07	-1.54497e-10	-1.21879
66509347	chr2:66509347:A:G	7.3159e-08	-1.65533	-2.74514e-10
66509584	chr2:66509584:T:C	2.1687e-07	-0.56867	-2.74514e-10
66510241	chr2:66510241:T:G	1.12352e-07	-1.54497e-10	-1.22634
66510335	chr2:66510335:G:A	8.58933e-08	-1.49486	-2.74514e-10
66510624	chr2:66510624:T:G	1.13167e-07	-1.54497e-10	-1.21911
66511036	chr2:66511036:G:A	1.61894e-07	-1.54497e-10	-0.86103
66511193	chr2:66511193:A:AT	7.84868e-08	-1.58504	-2.74514e-10
66511235	chr2:66511235:A:T	3.86793e-08	-1.55509	-0.737578
66511500	chr2:66511500:A:G	1.52899e-07	-1.54497e-10	-0.918189
66511829	chr2:66511829:TTACACTTAACCTGTCTC:T	4.63067e-07	1.42843	-1.23853
66511924	chr2:66511924:T:G	1.87723e-07	0.0475489	-0.760548
66511992	chr2:66511992:C:CTT	1.38682e-07	-1.54497e-10	-1.01578
66512030	chr2:66512030:A:G	1.16586e-07	-1.54497e-10	-1.18934
66513408	chr2:66513408:C:T	1.38259e-07	-0.213814	-0.805025
66513819	chr2:66513819:A:C	1.25363e-07	-1.54497e-10	-1.11675
66513879	chr2:66513879:A:G	1.42063e-07	-1.54497e-10	-0.991697
66513980	chr2:66513980:C:G	2.83366e-07	0.286679	-0.58791
66514074	chr2:66514074:T:G	1.42533e-07	-1.54497e-10	-0.988396
66514323	chr2:66514323:T:G	1.30582e-07	-1.54497e-10	-1.07597
66514666	chr2:66514666:T:G	1.50671e-07	-1.54497e-10	-0.932868
66514798	chr2:66514798:A:C	7.31013e-08	-1.65612	-2.74514e-10
66515106	chr2:66515106:T:C	6.59595e-08	-1.32555	-0.433375
66515208	chr2:66515208:C:T	4.2404e-08	-1.34764	-0.853084
66515255	chr2:66515255:T:C	1.27146e-07	-1.54497e-10	-1.10263
66515391	chr2:66515391:C:G	1.13514e-07	-1.54497e-10	-1.21604
66515817	chr2:66515817:A:C	1.62639e-07	-1.54497e-10	-0.856439
66516168	chr2:66516168:A:G	1.29896e-07	-1.54497e-10	-1.08124
66516191	chr2:66516191:C:T	1.13971e-07	-1.54497e-10	-1.21202
66516334	chr2:66516334:G:A	1.2187e-07	-1.54497e-10	-1.14501
66517401	chr2:66517401:A:G	1.69947e-07	-1.54497e-10	-0.812479
66517471	chr2:66517471:C:T	5.11136e-08	-0.89925	-1.11467
66517607	chr2:66517607:A:G	1.7345e-07	-1.54497e-10	-0.792079
66517682	chr2:66517682:G:A	7.79729e-08	-1.59161	-2.74514e-10
66517765	chr2:66517765:T:G	2.43746e-07	-0.451843	-2.74514e-10
66518053	chr2:66518053:C:T	1.23798e-07	-1.54497e-10	-1.12932
66518318	chr2:66518318:C:G	7.0216e-08	-1.22953	-0.466866
66518369	chr2:66518369:G:C	1.13246e-07	-1.54497e-10	-1.2184
66518531	chr2:66518531:A:G	4.18385e-08	-1.16737	-1.04678
66518562	chr2:66518562:A:C	4.48596e-08	-1.18058	-0.963853
66518732	chr2:66518732:G:A	7.75673e-08	-0.650835	-0.945988
66518941	chr2:66518941:G:A	4.68004e-08	-1.28385	-0.818227
66518964	chr2:66518964:G:A	1.41019e-07	-1.54497e-10	-0.999076
66519204	chr2:66519204:C:T	4.63369e-08	-0.915348	-1.19668
66519880	chr2:66519880:G:A	1.49555e-07	-1.54497e-10	-0.940307
66520012	chr2:66520012:G:A	1.24582e-07	-1.54497e-10	-1.123
66520200	chr2:66520200:C:T	4.12422e-08	-1.02783	-1.20067
66520321	chr2:66520321:A:T	1.49794e-07	-1.54497e-10	-0.938707
66520681	chr2:66520681:A:G	4.88458e-08	-0.838595	-1.22071
66520931	chr2:66520931:C:T	1.64276e-07	-0.0216587	-0.824762
66521070	chr2:66521070:T:C	1.29505e-07	-1.54497e-10	-1.08425
66521968	chr2:66521968:C:A	7.36253e-08	-1.64898	-2.74514e-10
66521976	chr2:66521976:G:A	2.07448e-07	-0.516189	-0.096902
66522122	chr2:66522122:A:G	1.44827e-07	-1.54497e-10	-0.972431
66522140	chr2:66522140:A:G	6.96281e-08	-1.7048	-2.74514e-10
66522478	chr2:66522478:A:G	1.8992e-07	-0.655925	-0.0454404
66522561	chr2:66522561:T:A	1.6056e-07	-1.54497e-10	-0.8693
66522696	chr2:66522696:G:A	5.91647e-08	-1.19167	-0.675971
66522906	chr2:66522906:T:G	1.28343e-07	-1.54497e-10	-1.09326
66523020	chr2:66523020:T:C	1.10893e-07	-1.09696	-0.142445
66523133	chr2:66523133:C:T	5.90554e-08	-1.20141	-0.668083
66523171	chr2:66523171:C:T	6.22651e-08	-0.596747	-1.21982
66523472	chr2:66523472:A:G	2.9366e-08	-1.72275	-0.845384
66523491	chr2:66523491:T:C	1.10775e-07	-1.54497e-10	-1.24047
66524714	chr2:66524714:G:A	1.20334e-07	-1.54497e-10	-1.1577
66524765	chr2:66524765:G:C	1.24091e-07	-1.54497e-10	-1.12695
66524978	chr2:66524978:C:T	1.49966e-07	-1.54497e-10	-0.937563
66525118	chr2:66525118:C:T	2.41182e-07	-1.54497e-10	-0.462418
66525665	chr2:66525665:G:C	1.3064e-07	-1.07552	-2.74514e-10
66526745	chr2:66526745:G:A	1.24518e-07	-1.12352	-2.74514e-10
66526823	chr2:66526823:C:T	1.11765e-07	-1.54497e-10	-1.23157
66527189	chr2:66527189:G:A	7.46208e-07	-1.54497e-10	0.667035
66527499	chr2:66527499:G:A	1.13128e-07	-1.54497e-10	-1.21945
66527514	chr2:66527514:G:A	1.6181e-07	-1.54497e-10	-0.861546
66527821	chr2:66527821:A:G	2.56578e-08	-1.46341	-1.23971
66527859	chr2:66527859:A:G	1.54242e-07	-1.54497e-10	-0.909444
66527934	chr2:66527934:A:G	1.3963e-07	-1.54497e-10	-1.00897
66528242	chr2:66528242:T:C	5.85449e-08	-1.29668	-0.581494
66528470	chr2:66528470:C:T	2.48939e-08	-1.72378	-1.00957
66528813	chr2:66528813:A:G	1.10986e-07	-1.54497e-10	-1.23857
66529138	chr2:66529138:G:A	3.03648e-07	-0.651088	0.418987
66529281	chr2:66529281:A:G	4.88568e-07	-0.54704	0.790549
66529418	chr2:66529418:C:T	6.05774e-08	-1.221	-0.623046
66529504	chr2:66529504:T:A	5.9147e-08	-1.1868	-0.681139
66530318	chr2:66530318:C:T	5.83459e-08	-1.25971	-0.621867
66530846	chr2:66530846:T:C	1.62298e-07	-1.54497e-10	-0.858533
66530993	chr2:66530993:A:G	1.1828e-07	-1.54497e-10	-1.17492
66531290	chr2:66531290:A:G	2.74411e-08	-1.41929	-1.21664
66531780	chr2:66531780:C:G	1.80974e-07	-0.608787	-0.140826
66532711	chr2:66532711:G:A	8.18635e-08	-1.15064	-0.392272
66532755	chr2:66532755:T:A	1.11539e-07	-1.54497e-10	-1.23359
66532947	chr2:66532947:T:A	4.83663e-08	-1.21434	-0.854826
66533324	chr2:66533324:AT:A	7.54054e-08	-0.510071	-1.11502
66534168	chr2:66534168:C:CAT	8.79823e-08	-1.13269	-0.338143
66534306	chr2:66534306:C:T	1.26038e-07	-1.54497e-10	-1.11139
66534523	chr2:66534523:G:C	1.98987e-07	-0.365999	-0.288733
66534559	chr2:66534559:GT:G	1.13782e-07	-0.556003	-0.657681
66535016	chr2:66535016:A:T	9.24659e-08	-1.17295	-0.248181
66535244	chr2:66535244:G:C	3.8859e-08	-1.14889	-1.13914
66535348	chr2:66535348:C:T	5.45628e-08	-0.708867	-1.23975
66535478	chr2:66535478:C:T	1.05688e-07	-1.28748	-2.74514e-10
66535663	chr2:66535663:T:C	1.61177e-07	-1.54497e-10	-0.865464
66535938	chr2:66535938:A:T	2.12716e-07	-1.54497e-10	-0.588012
66536300	chr2:66536300:A:G	1.45587e-07	-1.54497e-10	-0.967198
66537176	chr2:66537176:A:G	6.97582e-08	-0.694884	-1.00805
66537512	chr2:66537512:G:A	1.21111e-07	-1.54497e-10	-1.15126
66537536	chr2:66537536:C:T	1.31841e-07	-1.54497e-10	-1.06637
66537546	chr2:66537546:GTCTCTA:G	1.40846e-07	-1.54497e-10	-1.0003
66537568	chr2:66537568:A:G	6.48531e-08	-1.20533	-0.57051
66537809	chr2:66537809:G:C	3.22568e-07	-0.171654	-2.74514e-10
66537865	chr2:66537865:A:G	2.159e-07	-0.297782	-0.275372
66538446	chr2:66538446:A:G	2.13235e-08	-1.70007	-1.18809
66538887	chr2:66538887:T:G	1.58325e-07	-0.883319	-2.74514e-10
66538974	chr2:66538974:G:A	1.51425e-07	-1.54497e-10	-0.927878
66539044	chr2:66539044:C:T	1.67074e-07	-1.54497e-10	-0.829534
66539122	chr2:66539122:T:C	1.93372e-07	-1.54497e-10	-0.683353
66539174	chr2:66539174:A:T	1.14735e-07	-1.54497e-10	-1.20535
66539832	chr2:66539832:C:T	5.82304e-08	-0.814082	-1.06948
66540415	chr2:66540415:T:A	1.68791e-07	0.420957	-1.24026
66541098	chr2:66541098:C:T	2.86054e-07	-1.06141	0.769623
66541099	chr2:66541099:G:A	5.75837e-08	-0.661048	-1.23368
66541130	chr2:66541130:C:T	1.75279e-07	0.0503931	-0.831981
66541451	chr2:66541451:A:G	1.71546e-07	0.0235315	-0.826646
66542022	chr2:66542022:C:T	6.57832e-08	-1.14877	-0.61283
66542474	chr2:66542474:AT:A	4.33578e-08	-0.949941	-1.22854
66542903	chr2:66542903:G:A	9.50296e-08	-1.09204	-0.30174
66543141	chr2:66543141:A:G	8.23213e-07	-1.54497e-10	0.765247
66543421	chr2:66543421:T:A	2.88746e-07	-0.694041	0.411621
66543915	chr2:66543915:G:A	1.46441e-07	-0.0633981	-0.897945
66543957	chr2:66543957:T:A	8.07211e-08	-1.55697	-2.74514e-10
66543961	chr2:66543961:G:T	1.5905e-07	-1.54497e-10	-0.87875
66544454	chr2:66544454:C:CT	1.15444e-07	-1.54497e-10	-1.19918
66544731	chr2:66544731:T:C	1.96795e-07	-0.078751	-0.587056
66544741	chr2:66544741:T:C	3.52788e-07	-1.54497e-10	-0.0821026
66544868	chr2:66544868:T:C	2.06005e-07	-0.0542573	-0.56581
66545633	chr2:66545633:A:T	1.54436e-07	-1.54497e-10	-0.908188
66545749	chr2:66545749:C:A	3.41726e-07	-1.54497e-10	-0.113961
66545830	chr2:66545830:C:T	1.95608e-07	-0.0756477	-0.59621
66546178	chr2:66546178:C:T	1.5544e-07	-1.54497e-10	-0.901706
66546613	chr2:66546613:A:G	2.76554e-07	-1.54497e-10	-0.325561
66546915	chr2:66546915:G:C	1.18921e-07	-1.54497e-10	-1.16951
66548598	chr2:66548598:G:A	1.11205e-07	-1.54497e-10	-1.2366
66549374	chr2:66549374:T:C	6.4068e-08	-0.549945	-1.23808
66549392	chr2:66549392:G:A	3.98568e-07	-0.510247	0.550156
66549597	chr2:66549597:A:G	2.26493e-08	-1.68871	-1.13913
66550389	chr2:66550389:A:G	1.63997e-06	-0.101634	1.5561
66550609	chr2:66550609:G:A	1.41382e-07	-1.54497e-10	-0.996507
66550901	chr2:66550901:A:G	1.33204e-07	-1.54497e-10	-1.05609
66550931	chr2:66550931:C:T	7.99706e-08	-1.02163	-0.544681
66551752	chr2:66551752:C:T	1.38867e-07	-1.54497e-10	-1.01445
66551984	chr2:66551984:A:G	1.35741e-07	-1.54497e-10	-1.03722
66552149	chr2:66552149:T:C	5.48669e-07	1.33967	-0.980142
66552734	chr2:66552734:G:A	2.0883e-07	-0.1886	-0.41785
66553242	chr2:66553242:A:G	4.21844e-08	-0.965668	-1.24025
66553844	chr2:66553844:C:T	1.1275e-07	-1.54497e-10	-1.22279
66553902	chr2:66553902:C:T	1.41602e-07	-1.54497e-10	-0.994948
66554116	chr2:66554116:C:G	1.57989e-07	-1.54497e-10	-0.885445
66554206	chr2:66554206:T:C	1.12315e-07	-1.54497e-10	-1.22666
66554321	chr2:66554321:T:G	8.26881e-08	-0.701303	-0.83159
66554624	chr2:66554624:G:A	1.6563e-07	-1.54497e-10	-0.838212
66555013	chr2:66555013:G:A	8.76092e-08	-1.47508	-2.74514e-10
66555067	chr2:66555067:C:G	1.37637e-07	-1.54497e-10	-1.02335
66555539	chr2:66555539:T:G	2.78732e-07	-0.687934	0.370215
66555996	chr2:66555996:G:A	1.80804e-07	-1.54497e-10	-0.750555
66556173	chr2:66556173:T:TA	3.12619e-07	-1.54497e-10	-0.202984
66556548	chr2:66556548:A:G	2.04424e-07	-0.682101	0.0543302
66556808	chr2:66556808:A:G	3.54459e-08	-1.2225	-1.15746
66557087	chr2:66557087:A:G	9.11407e-07	-1.04169	1.90871
66557811	chr2:66557811:G:A	2.96626e-07	0.267829	-0.523326
66558017	chr2:66558017:C:T	1.33589e-07	-1.54497e-10	-1.0532
66558048	chr2:66558048:G:A	4.33539e-06	2.4266	-2.74514e-10
66558325	chr2:66558325:A:G	1.29589e-07	-1.0836	-2.74514e-10
66558962	chr2:66558962:C:T	1.31467e-07	-1.54497e-10	-1.06922
66559012	chr2:66559012:G:A	7.11721e-08	-0.838275	-0.844593
66559554	chr2:66559554:A:T	1.30151e-07	-1.54497e-10	-1.07927
66559594	chr2:66559594:T:C	1.40376e-07	-1.00364	-2.74514e-10
66559637	chr2:66559637:G:A	1.10999e-07	-1.54497e-10	-1.23845
66559796	chr2:66559796:G:A	2.71529e-07	-0.74591	0.402011
66559853	chr2:66559853:A:G	6.27892e-07	-1.54497e-10	0.494399
66559938	chr2:66559938:A:T	6.9315e-08	-1.70931	-2.74514e-10
66560040	chr2:66560040:C:T	1.21285e-07	-1.54497e-10	-1.14983
66561129	chr2:66561129:A:G	4.67902e-08	-1.68879	-0.413509
66561182	chr2:66561182:C:T	3.47107e-07	0.248132	-0.346466
66561459	chr2:66561459:A:G	4.85351e-08	-1.08051	-0.985176
66561467	chr2:66561467:TATC:T	1.23922e-07	-1.12831	-2.74514e-10
66561640	chr2:66561640:G:A	1.21332e-06	-0.765367	1.91851
66561691	chr2:66561691:T:C	5.93438e-08	-0.975991	-0.88863
66562647	chr2:66562647:A:G	2.04555e-07	-0.647059	0.0199283
66562767	chr2:66562767:T:G	2.56559e-07	-1.54497e-10	-0.400612
66562915	chr2:66562915:T:C	1.51276e-07	-1.54497e-10	-0.928862
66562921	chr2:66562921:A:T	1.14235e-07	-1.54497e-10	-1.20971
66563182	chr2:66563182:A:G	3.45563e-07	-0.715217	0.612421
66563574	chr2:66563574:T:C	1.20032e-07	-1.54497e-10	-1.16021
66563685	chr2:66563685:A:C	1.12665e-07	-1.54497e-10	-1.22355
66564305	chr2:66564305:T:C	1.27014e-07	-1.54497e-10	-1.10367
66564348	chr2:66564348:G:C	8.24218e-08	-0.297022	-1.2391
66564750	chr2:66564750:T:C	2.18055e-08	-1.63685	-1.22895
66564776	chr2:66564776:G:A	5.33122e-07	-1.54497e-10	0.330782
66564918	chr2:66564918:C:T	1.52909e-07	-1.54497e-10	-0.918128
66564977	chr2:66564977:A:G	2.12566e-08	-1.71083	-1.18047
66565159	chr2:66565159:C:T	6.06923e-08	-0.771127	-1.07103
66565528	chr2:66565528:G:A	8.70175e-08	-0.347189	-1.13467
66565551	chr2:66565551:G:A	2.64806e-07	-1.49342	1.12444
66566016	chr2:66566016:G:A	1.50713e-07	-0.15452	-0.778072
66566121	chr2:66566121:A:T	5.483e-07	-1.54497e-10	0.358854
66566680	chr2:66566680:C:A	1.1206e-07	-0.656151	-0.572781
66566963	chr2:66566963:C:T	2.34044e-08	-1.67913	-1.11591
66567048	chr2:66567048:A:G	1.1908e-07	-1.54497e-10	-1.16818
66567287	chr2:66567287:A:T	1.15016e-07	-1.2029	-2.74514e-10
66567702	chr2:66567702:G:A	5.56755e-07	1.48223	-1.10808
66567719	chr2:66567719:A:G	1.4963e-07	-1.54497e-10	-0.939801
66568725	chr2:66568725:C:T	1.13199e-07	-1.54497e-10	-1.21882
66568774	chr2:66568774:T:C	6.99131e-08	-1.70072	-2.74514e-10
66569135	chr2:66569135:G:A	1.31353e-07	-1.54497e-10	-1.07008
66569392	chr2:66569392:G:A	1.16115e-07	-0.406028	-0.787356
66569476	chr2:66569476:G:A	3.45158e-08	-1.50513	-0.901426
66569568	chr2:66569568:T:C	1.27656e-07	-1.54497e-10	-1.09863
66569873	chr2:66569873:A:T	1.4432e-07	-1.54497e-10	-0.975939
66570184	chr2:66570184:T:C	1.73967e-07	-0.789105	-2.74514e-10
66570319	chr2:66570319:T:G	1.6999e-07	-0.0928455	-0.719386
66570907	chr2:66570907:C:T	6.41021e-07	-1.54497e-10	0.515093
66571150	chr2:66571150:G:T	1.49868e-07	-0.346493	-0.59172
66571522	chr2:66571522:C:T	1.11833e-07	-1.54497e-10	-1.23096
66572262	chr2:66572262:A:G	8.85029e-08	-1.46493	-2.74514e-10
66572276	chr2:66572276:ACC:A	1.91197e-07	-1.54497e-10	-0.694667
66572854	chr2:66572854:C:T	7.75069e-06	3.00757	-2.74514e-10
66573709	chr2:66573709:A:G	1.11078e-07	-1.54497e-10	-1.23774
66576058	chr2:66576058:C:A	1.10775e-07	-1.54497e-10	-1.24047
66576227	chr2:66576227:C:T	4.92038e-07	1.05235	-0.801761
66576336	chr2:66576336:GCGGGGGTGGGGGGGCTGCA:G	3.70219e-06	-0.608641	2.87735
66576434	chr2:66576434:G:A	1.16172e-07	-1.54497e-10	-1.1929
66576572	chr2:66576572:C:A	1.97998e-08	-1.72211	-1.24019
66576687	chr2:66576687:C:G	1.97224e-07	-1.54497e-10	-0.663631
66576761	chr2:66576761:T:C	4.17114e-05	5.82056	-1.13
66576983	chr2:66576983:C:A	1.18946e-07	-1.54497e-10	-1.1693
66577014	chr2:66577014:G:A	1.36161e-07	-1.54497e-10	-1.03413
66577054	chr2:66577054:AAGT:A	2.01981e-07	-1.54497e-10	-0.639794
66577205	chr2:66577205:T:C	1.15278e-07	-1.54497e-10	-1.20063
66578598	chr2:66578598:T:C	1.17944e-07	-1.54497e-10	-1.17776
66578892	chr2:66578892:A:G	1.45462e-07	-1.54497e-10	-0.968053
66579087	chr2:66579087:G:C	2.1598e-08	-1.72348	-1.15189
66579146	chr2:66579146:C:T	2.02986e-08	-1.7098	-1.22761
66579189	chr2:66579189:A:G	1.11101e-07	-1.54497e-10	-1.23753
66579471	chr2:66579471:C:T	1.73399e-07	-0.490113	-0.302259
66579482	chr2:66579482:G:A	1.83547e-07	-1.54497e-10	-0.7355
66579711	chr2:66579711:A:G	7.93467e-08	-1.57414	-2.74514e-10
66580167	chr2:66580167:C:T	9.8589e-08	-1.35701	-2.74514e-10
66580407	chr2:66580407:TA:T	2.2358e-07	-1.54497e-10	-0.538198
66580608	chr2:66580608:TTAAAA:T	1.15782e-06	-1.58103	2.68736
66581254	chr2:66581254:A:T	1.11463e-07	-1.54497e-10	-1.23428
66581676	chr2:66581676:T:C	3.76842e-07	-1.54497e-10	-0.0161416
66581935	chr2:66581935:A:T	1.19005e-07	-1.54497e-10	-1.1688
66581968	chr2:66581968:C:G	8.63253e-08	-1.48985	-2.74514e-10
66582998	chr2:66582998:G:A	8.55666e-08	-0.333235	-1.16544
66583002	chr2:66583002:G:A	1.11131e-07	-1.54497e-10	-1.23726
66583494	chr2:66583494:G:T	1.25691e-07	-1.11414	-2.74514e-10
66583730	chr2:66583730:G:A	4.76646e-08	-1.69473	-0.389053
66583890	chr2:66583890:G:A	1.63885e-07	-1.54497e-10	-0.848805
66583976	chr2:66583976:T:C	1.11437e-07	-1.56614	0.331633
66584825	chr2:66584825:T:C	1.46352e-07	-1.54497e-10	-0.961952
66585206	chr2:66585206:A:G	2.29186e-08	-1.68136	-1.13466
66585409	chr2:66585409:T:C	8.08459e-08	-1.58859	0.0331637
66585760	chr2:66585760:G:A	2.25604e-08	-1.72253	-1.10924
66586027	chr2:66586027:T:C	3.47691e-07	-1.54497e-10	-0.0966553
66586058	chr2:66586058:T:C	4.25168e-08	-1.7009	-0.497167
66586182	chr2:66586182:C:T	2.27894e-08	-1.66892	-1.15276
66586868	chr2:66586868:A:G	1.52185e-07	-1.54497e-10	-0.922871
66586986	chr2:66586986:T:C	6.04713e-08	-0.605885	-1.23992
66586989	chr2:66586989:T:C	1.49783e-07	-1.54497e-10	-0.938785
66586992	chr2:66586992:G:A	6.23814e-08	-0.577076	-1.23763
66587105	chr2:66587105:C:T	2.51695e-08	-1.66339	-1.05895
66587210	chr2:66587210:G:A	1.11294e-07	-1.54497e-10	-1.2358
66587330	chr2:66587330:A:G	2.27105e-08	-1.66073	-1.16441
66587491	chr2:66587491:A:G	1.37438e-07	-1.54497e-10	-1.02479
66588008	chr2:66588008:T:G	5.77944e-08	-1.23205	-0.659031
66588143	chr2:66588143:C:A	2.129e-08	-1.72425	-1.16548
66588155	chr2:66588155:C:T	1.17887e-07	-1.54497e-10	-1.17824
66588587	chr2:66588587:T:C	2.02234e-08	-1.72421	-1.21692
66588756	chr2:66588756:T:C	1.65605e-07	-1.54497e-10	-0.838363
66589273	chr2:66589273:T:C	1.15338e-07	-1.54497e-10	-1.2001
66589851	chr2:66589851:G:T	2.72324e-08	-1.72202	-0.921539
66590270	chr2:66590270:C:T	2.09878e-08	-1.67427	-1.22976
66590296	chr2:66590296:G:A	3.75738e-08	-1.09069	-1.23097
66590364	chr2:66590364:C:G	3.98134e-08	-1.32406	-0.939708
66590396	chr2:66590396:A:T	1.5216e-07	-1.54497e-10	-0.923039
66590431	chr2:66590431:T:A	4.3513e-08	-1.08762	-1.08729
66590508	chr2:66590508:A:G	1.91544e-07	-1.54497e-10	-0.69285
66591073	chr2:66591073:G:C	5.60174e-08	-0.708993	-1.21331
66591154	chr2:66591154:G:A	1.06481e-07	-0.367301	-0.912697
66591184	chr2:66591184:C:T	9.68359e-08	-1.37495	-2.74514e-10
66591628	chr2:66591628:A:G	1.22509e-07	-1.54497e-10	-1.13979
66591788	chr2:66591788:A:T	1.20362e-07	-1.54497e-10	-1.15747
66591825	chr2:66591825:G:C	1.45959e-07	-1.54497e-10	-0.964645
66591898	chr2:66591898:A:G	3.91474e-08	-1.14734	-1.13329
66592129	chr2:66592129:A:G	6.01753e-08	-1.20709	-0.64362
66592994	chr2:66592994:C:G	6.24661e-08	-0.594108	-1.21924
66593888	chr2:66593888:G:A	1.46333e-07	0.209012	-1.17109
66593998	chr2:66593998:T:G	4.97098e-08	-1.20371	-0.838054
66594053	chr2:66594053:A:G	1.15731e-07	-1.54497e-10	-1.1967
66594115	chr2:66594115:C:T	3.77825e-08	-1.65292	-0.663198
66594131	chr2:66594131:T:C	1.25963e-07	0.0848952	-1.19688
66594549	chr2:66594549:G:T	1.24775e-07	-1.54497e-10	-1.12146
66594796	chr2:66594796:A:G	1.15137e-07	-1.54497e-10	-1.20184
66595132	chr2:66595132:G:A	3.02537e-08	-1.72022	-0.818131
66595295	chr2:66595295:G:A	4.46973e-08	-0.960535	-1.18752
66595329	chr2:66595329:G:A	1.37857e-07	-1.54497e-10	-1.02175
66596072	chr2:66596072:A:G	2.68016e-08	-1.66297	-0.996542
66596138	chr2:66596138:A:C	7.87456e-08	-0.354061	-1.22769
66596180	chr2:66596180:T:C	5.44527e-08	-1.44912	-0.501519
66596248	chr2:66596248:G:T	7.11643e-08	-1.68298	-2.74514e-10
66596481	chr2:66596481:G:A	7.02462e-08	-1.69596	-2.74514e-10
66596496	chr2:66596496:A:G	4.06208e-08	-1.00323	-1.24046
66597144	chr2:66597144:T:C	1.14519e-07	-1.54497e-10	-1.20723
66597845	chr2:66597845:T:C	1.11406e-07	-1.54497e-10	-1.23479
66597859	chr2:66597859:A:G	1.38972e-07	-1.54497e-10	-1.0137
66598280	chr2:66598280:A:G	6.04133e-08	-0.651146	-1.19561
66598337	chr2:66598337:T:C	1.43807e-07	-1.54497e-10	-0.979496
66598737	chr2:66598737:T:C	2.66212e-08	-1.64684	-1.01942
66598751	chr2:66598751:C:A	1.52118e-07	-1.54497e-10	-0.923311
66598951	chr2:66598951:T:C	1.54381e-07	-1.54497e-10	-0.908545
66599431	chr2:66599431:C:T	1.56793e-07	-1.54497e-10	-0.893044
66599434	chr2:66599434:G:T	1.1134e-07	-1.54497e-10	-1.23538
66599507	chr2:66599507:C:T	4.17491e-08	-1.34551	-0.870783
66599551	chr2:66599551:C:T	1.45496e-07	-1.54497e-10	-0.967822
66599719	chr2:66599719:C:T	3.95101e-08	-1.23166	-1.03975
66599920	chr2:66599920:G:A	2.08724e-08	-1.69565	-1.2139
66601853	chr2:66601853:C:T	2.28282e-08	-1.71253	-1.10744
66601995	chr2:66601995:G:A	2.27041e-08	-1.61997	-1.20545
66602055	chr2:66602055:A:T	9.23269e-08	-1.42263	-2.74514e-10
66602493	chr2:66602493:T:C	4.7564e-08	-0.861329	-1.22456
66602537	chr2:66602537:A:G	1.5066e-07	-1.54497e-10	-0.932944
66602878	chr2:66602878:T:C	3.26827e-08	-1.70089	-0.760235
66603290	chr2:66603290:A:G	1.12026e-07	-1.54497e-10	-1.22923
66603525	chr2:66603525:A:G	2.32084e-07	-1.54497e-10	-0.500869
66603590	chr2:66603590:C:T	1.14266e-07	-1.54497e-10	-1.20944
66603635	chr2:66603635:T:C	3.06408e-08	-1.70741	-0.818227
66604279	chr2:66604279:C:T	1.97678e-08	-1.7235	-1.24042
66605028	chr2:66605028:G:GA	1.06014e-07	-1.2844	-2.74514e-10
66605054	chr2:66605054:G:A	1.28582e-07	-1.54497e-10	-1.0914
66605661	chr2:66605661:T:C	5.84211e-08	-1.26406	-0.616229
66605702	chr2:66605702:T:C	1.11075e-07	-1.54497e-10	-1.23776
66605728	chr2:66605728:CA:C	6.95795e-08	-1.7055	-2.74514e-10
66605789	chr2:66605789:A:T	4.59567e-08	-1.71273	-0.407542
66605854	chr2:66605854:C:T	2.37108e-08	-1.5665	-1.21554
66606174	chr2:66606174:C:G	1.11365e-07	-1.54497e-10	-1.23516
66606201	chr2:66606201:A:T	7.33154e-08	-1.44085	-0.212345
66606230	chr2:66606230:C:T	4.44786e-08	-1.71297	-0.439991
66606232	chr2:66606232:C:T	1.01753e-07	-1.32542	-2.74514e-10
66606549	chr2:66606549:T:C	1.15441e-07	-1.54497e-10	-1.19921
66606852	chr2:66606852:T:C	1.49618e-07	-1.54497e-10	-0.939885
66607083	chr2:66607083:A:G	1.50402e-07	-0.0780685	-0.856591
66607094	chr2:66607094:A:G	2.79629e-07	-1.54497e-10	-0.314505
66607167	chr2:66607167:ATAT:A	6.84664e-08	-1.72163	-2.74514e-10
66607184	chr2:66607184:A:C	1.14548e-07	-1.54497e-10	-1.20697
66607317	chr2:66607317:G:A	1.98835e-08	-1.71831	-1.23977
66607338	chr2:66607338:C:T	3.34479e-08	-1.28337	-1.15461
66607385	chr2:66607385:ACT:A	6.80117e-07	-1.54497e-10	0.574296
66607475	chr2:66607475:A:C	1.18474e-07	-1.54497e-10	-1.17327
66607545	chr2:66607545:A:C	1.113e-07	-1.54497e-10	-1.23574
66607614	chr2:66607614:T:C	6.41577e-08	-1.51872	-0.267905
66607697	chr2:66607697:A:G	1.60917e-07	-1.54497e-10	-0.867079
66607822	chr2:66607822:T:C	1.11396e-07	-1.54497e-10	-1.23488
66608057	chr2:66608057:C:T	1.1425e-07	-1.54497e-10	-1.20958
66608135	chr2:66608135:A:C	7.76153e-08	-1.5962	-2.74514e-10
66608329	chr2:66608329:G:A	8.57199e-08	-1.49688	-2.74514e-10
66608997	chr2:66608997:T:A	3.25101e-08	-1.24291	-1.2235
66609143	chr2:66609143:A:T	5.20707e-08	-0.776451	-1.21891
66609187	chr2:66609187:G:A	2.64931e-08	-1.66222	-1.00886
66609263	chr2:66609263:T:C	1.28926e-07	-1.54497e-10	-1.08873
66609480	chr2:66609480:A:G	1.15627e-07	-1.54497e-10	-1.1976
66609500	chr2:66609500:A:G	2.47833e-08	-1.62172	-1.11608
66609655	chr2:66609655:A:T	2.11873e-07	-0.59198	-2.74514e-10
66609980	chr2:66609980:T:C	2.99038e-08	-1.42673	-1.12325
66610330	chr2:66610330:T:C	1.12032e-07	-1.54497e-10	-1.22918
66610331	chr2:66610331:G:A	1.12736e-07	-1.54497e-10	-1.22292
66610332	chr2:66610332:G:C	1.10997e-07	-1.54497e-10	-1.23847
66610386	chr2:66610386:C:T	1.13115e-07	-1.54497e-10	-1.21956
66610636	chr2:66610636:C:G	7.30189e-08	-1.65725	-2.74514e-10
66610833	chr2:66610833:G:GT	1.5529e-07	-1.54497e-10	-0.902677
66610940	chr2:66610940:T:A	9.8211e-08	-0.183795	-1.17706
66611307	chr2:66611307:T:C	2.72887e-08	-1.68005	-0.961442
66611309	chr2:66611309:T:C	1.38439e-07	-1.54497e-10	-1.01754
66611649	chr2:66611649:G:T	4.05673e-08	-1.0523	-1.1927
66611745	chr2:66611745:C:T	2.54683e-08	-1.62252	-1.08802
66612056	chr2:66612056:G:A	1.16131e-07	-1.54497e-10	-1.19325
66612321	chr2:66612321:A:G	1.11646e-07	-1.54497e-10	-1.23263
66612770	chr2:66612770:A:T	1.25032e-07	-1.54497e-10	-1.1194
66612917	chr2:66612917:T:C	1.16129e-07	-1.54497e-10	-1.19326
66613345	chr2:66613345:G:T	1.14579e-07	-1.54497e-10	-1.2067
66613441	chr2:66613441:G:GC	2.32635e-08	-1.64981	-1.15127
66613517	chr2:66613517:G:A	1.16447e-07	-1.54497e-10	-1.19053
66613753	chr2:66613753:T:C	4.03199e-08	-1.08696	-1.16416
66613754	chr2:66613754:T:C	3.9508e-08	-1.11496	-1.1565
66613761	chr2:66613761:T:C	3.9826e-08	-1.10235	-1.1611
66613944	chr2:66613944:T:C	2.0581e-07	-1.54497e-10	-0.621014
66613952	chr2:66613952:T:C	7.40808e-08	-1.64281	-2.74514e-10
66614239	chr2:66614239:G:A	4.54065e-08	-0.958679	-1.17364
66614903	chr2:66614903:G:A	1.32684e-07	-1.54497e-10	-1.06
66615185	chr2:66615185:C:A	2.02126e-08	-1.71985	-1.22182
66615280	chr2:66615280:C:T	1.5411e-07	-1.54497e-10	-0.910302
66615313	chr2:66615313:T:C	1.00553e-07	-1.33729	-2.74514e-10
66615336	chr2:66615336:A:G	1.51406e-07	-1.54497e-10	-0.928006
66615434	chr2:66615434:G:T	1.30341e-07	-1.54497e-10	-1.07781
66615452	chr2:66615452:C:T	1.00914e-07	-1.3337	-2.74514e-10
66615568	chr2:66615568:C:T	1.16176e-07	-1.54497e-10	-1.19286
66615726	chr2:66615726:C:A	4.15697e-08	-1.03752	-1.18308
66615736	chr2:66615736:C:T	2.60422e-08	-1.55824	-1.13002
66615767	chr2:66615767:G:A	1.11778e-07	-1.54497e-10	-1.23146
66615806	chr2:66615806:A:G	2.65395e-08	-1.44592	-1.22342
66616545	chr2:66616545:G:C	2.19257e-08	-1.64744	-1.21287
66616662	chr2:66616662:C:T	6.14685e-08	-0.865776	-0.963668
66617428	chr2:66617428:A:G	1.21362e-07	-1.54497e-10	-1.14919
66617558	chr2:66617558:CAT:C	8.45889e-08	-0.393246	-1.11692
66617587	chr2:66617587:A:G	2.8977e-08	-1.35159	-1.22988
66617928	chr2:66617928:A:G	1.17949e-07	-1.54497e-10	-1.17772
66617983	chr2:66617983:C:T	9.61174e-08	-1.3824	-2.74514e-10
66618145	chr2:66618145:G:C	1.15651e-07	-1.54497e-10	-1.19739
66618175	chr2:66618175:C:A	1.3237e-07	-1.54497e-10	-1.06237
66618225	chr2:66618225:A:G	3.0462e-08	-1.29109	-1.2404
66618242	chr2:66618242:A:T	2.14815e-08	-1.67955	-1.20122
66618243	chr2:66618243:T:TTAGGA	2.13471e-08	-1.68495	-1.2021
66618347	chr2:66618347:G:A	1.12535e-07	-1.54497e-10	-1.22471
66618472	chr2:66618472:A:T	1.37029e-07	-1.54497e-10	-1.02778
66619184	chr2:66619184:G:A	3.31141e-08	-1.22667	-1.22134
66619352	chr2:66619352:G:A	4.03383e-08	-1.40209	-0.848574
66619481	chr2:66619481:G:T	1.19966e-06	-1.54497e-10	1.14182
66619546	chr2:66619546:G:T	3.53071e-08	-1.1457	-1.23818
66619824	chr2:66619824:A:G	2.05752e-07	-1.54497e-10	-0.621299
66619917	chr2:66619917:A:AC	2.36592e-08	-1.62883	-1.15539
66620036	chr2:66620036:T:A	3.3252e-08	-1.20376	-1.2401
66620059	chr2:66620059:G:C	1.35904e-07	-1.54497e-10	-1.03602
66620073	chr2:66620073:T:C	1.14355e-07	-1.54497e-10	-1.20866
66620264	chr2:66620264:C:T	1.15306e-07	-1.54497e-10	-1.20038
66620532	chr2:66620532:A:G	3.69682e-08	-1.14571	-1.19221
66620535	chr2:66620535:G:T	3.67241e-08	-1.14961	-1.19492
66620536	chr2:66620536:A:T	3.68515e-08	-1.14615	-1.19492
66620537	chr2:66620537:A:T	3.71776e-08	-1.14019	-1.19207
66620711	chr2:66620711:G:A	2.17562e-08	-1.64608	-1.22199
66620720	chr2:66620720:C:G	4.25191e-08	-0.984476	-1.21354
66620900	chr2:66620900:T:A	1.22127e-07	-1.54497e-10	-1.14291
66620920	chr2:66620920:C:T	6.89245e-08	-1.71496	-2.74514e-10
66620981	chr2:66620981:C:A	7.61378e-08	-1.61542	-2.74514e-10
66621236	chr2:66621236:C:G	1.78626e-07	-1.54497e-10	-0.762674
66621330	chr2:66621330:A:G	2.55446e-08	-1.61305	-1.09449
66621523	chr2:66621523:G:A	2.48475e-08	-1.72108	-1.01413
66621647	chr2:66621647:T:C	2.84099e-08	-1.65583	-0.945399
66622134	chr2:66622134:T:C	2.81243e-08	-1.65815	-0.953183
66622395	chr2:66622395:T:A	3.04929e-08	-1.62313	-0.907345
66622481	chr2:66622481:T:A	1.14578e-07	-1.54497e-10	-1.20671
66622558	chr2:66622558:C:T	2.80961e-08	-1.6334	-0.978937
66622614	chr2:66622614:A:G	1.45008e-07	-1.54497e-10	-0.971178
66622741	chr2:66622741:T:G	1.88037e-07	-1.54497e-10	-0.711328
66623065	chr2:66623065:T:C	1.14798e-07	-1.54497e-10	-1.20479
66623220	chr2:66623220:A:G	1.1755e-07	-1.54497e-10	-1.1811
66623433	chr2:66623433:T:G	2.17008e-08	-1.63943	-1.23119
66623510	chr2:66623510:T:C	7.96167e-08	-1.57074	-2.74514e-10
66623516	chr2:66623516:A:G	1.17826e-07	-1.54497e-10	-1.17876
66623702	chr2:66623702:G:C	4.5555e-08	-1.26856	-0.860488
66623726	chr2:66623726:C:A	1.14386e-07	-1.54497e-10	-1.20839
66623727	chr2:66623727:C:T	1.14468e-07	-1.54497e-10	-1.20767
66623765	chr2:66623765:C:T	2.51046e-08	-1.71857	-1.00635
66623793	chr2:66623793:A:T	2.18607e-08	-1.68605	-1.17723
66623818	chr2:66623818:T:G	2.17406e-08	-1.65214	-1.21665
66623944	chr2:66623944:A:G	3.45833e-08	-1.17179	-1.23281
66623949	chr2:66623949:G:A	2.88127e-08	-1.66666	-0.920493
66624267	chr2:66624267:T:A	3.55385e-08	-1.59094	-0.786412
66624543	chr2:66624543:C:G	1.03658e-07	-1.30688	-2.74514e-10
66624626	chr2:66624626:A:G	3.68529e-08	-1.39089	-0.950146
66624833	chr2:66624833:C:A	1.14532e-07	-1.54497e-10	-1.20712
66625123	chr2:66625123:A:G	3.1761e-08	-1.28127	-1.20846
66625329	chr2:66625329:T:A	1.14163e-07	-1.54497e-10	-1.21034
66625338	chr2:66625338:C:T	3.73858e-08	-1.53852	-0.788155
66625375	chr2:66625375:G:C	1.29363e-07	-1.54497e-10	-1.08535
66625452	chr2:66625452:T:C	1.00312e-07	-1.33968	-2.74514e-10
66625584	chr2:66625584:C:T	6.62389e-07	-1.54497e-10	0.547884
66625648	chr2:66625648:G:T	1.72806e-07	-1.54497e-10	-0.795797
66625754	chr2:66625754:A:G	3.14019e-08	-1.31432	-1.18678
66626285	chr2:66626285:G:A	4.40765e-08	-1.29061	-0.871426
66626292	chr2:66626292:C:T	1.14538e-07	-1.54497e-10	-1.20706
66626421	chr2:66626421:C:T	1.1469e-07	-1.54497e-10	-1.20573
66626536	chr2:66626536:T:C	4.22988e-08	-1.5465	-0.65671
66626781	chr2:66626781:C:T	2.62155e-08	-1.66554	-1.01607
66626798	chr2:66626798:A:G	4.63179e-08	-0.901581	-1.21086
66626835	chr2:66626835:C:T	2.58467e-08	-1.65168	-1.0441
66626878	chr2:66626878:G:T	2.11157e-08	-1.68923	-1.20872
66626976	chr2:66626976:A:G	2.5687e-08	-1.72311	-0.978872
66626982	chr2:66626982:A:G	4.30593e-08	-1.05564	-1.12975
66627253	chr2:66627253:C:T	3.55213e-08	-1.15972	-1.21812
66627265	chr2:66627265:T:C	1.13534e-07	-1.54497e-10	-1.21586
66628076	chr2:66628076:A:G	1.14192e-07	-1.54497e-10	-1.21008
66628181	chr2:66628181:G:A	6.8508e-08	-1.72102	-2.74514e-10
66628401	chr2:66628401:T:A	7.42077e-08	-1.6411	-2.74514e-10
66628404	chr2:66628404:G:A	1.21085e-07	-1.54497e-10	-1.15148
66628461	chr2:66628461:A:T	3.85323e-08	-1.14651	-1.14996
66628598	chr2:66628598:A:G	1.13815e-07	-1.54497e-10	-1.21339
66628608	chr2:66628608:T:A	2.67034e-08	-1.68409	-0.979092
66628699	chr2:66628699:A:T	1.13505e-07	-1.54497e-10	-1.21612
66628826	chr2:66628826:A:G	2.48174e-08	-1.68359	-1.05283
66629085	chr2:66629085:C:A	4.57833e-08	-0.916049	-1.208
66629088	chr2:66629088:C:A	2.55976e-08	-1.72406	-0.981408
66629115	chr2:66629115:C:T	1.13805e-07	-1.54497e-10	-1.21348
66629253	chr2:66629253:C:T	1.1136e-07	-1.54497e-10	-1.2352
66629355	chr2:66629355:G:A	2.80683e-08	-1.41765	-1.19568
66629497	chr2:66629497:T:C	2.9455e-08	-1.38206	-1.18305
66629795	chr2:66629795:T:C	9.89725e-08	-1.35313	-2.74514e-10
66629797	chr2:66629797:C:T	9.90476e-08	-1.35237	-2.74514e-10
66629928	chr2:66629928:G:T	2.45217e-08	-1.72274	-1.02567
66629990	chr2:66629990:A:G	3.91118e-08	-1.54898	-0.732569
66630047	chr2:66630047:C:T	2.69923e-08	-1.66801	-0.984412
66630088	chr2:66630088:G:A	1.13812e-07	-1.54497e-10	-1.21342
66630108	chr2:66630108:T:A	2.05421e-07	-1.54497e-10	-0.622906
66630321	chr2:66630321:T:A	7.37501e-08	-0.485615	-1.16167
66630343	chr2:66630343:T:A	2.06472e-08	-1.68633	-1.23406
66630390	chr2:66630390:G:A	1.65834e-07	-1.54497e-10	-0.83698
66630490	chr2:66630490:G:A	4.69845e-06	2.50702	-2.74514e-10
66630768	chr2:66630768:C:T	3.66915e-08	-1.29169	-1.05374
66630910	chr2:66630910:C:T	3.96514e-08	-1.07989	-1.18796
66630951	chr2:66630951:C:T	3.88179e-08	-1.11016	-1.17893
66631291	chr2:66631291:A:C	1.3418e-07	-1.54497e-10	-1.04879
66631453	chr2:66631453:G:C	2.52152e-08	-1.71851	-1.00202
66631491	chr2:66631491:C:T	1.78314e-07	-1.54497e-10	-0.76442
66631634	chr2:66631634:C:T	1.14563e-07	-1.54497e-10	-1.20684
66631704	chr2:66631704:C:T	1.40887e-07	-1.54497e-10	-1.00001
66631736	chr2:66631736:A:G	1.15587e-07	-1.54497e-10	-1.19795
66631979	chr2:66631979:C:G	1.14532e-07	-1.54497e-10	-1.20712
66632023	chr2:66632023:G:A	1.14532e-07	-1.54497e-10	-1.20712
66632113	chr2:66632113:T:C	1.00871e-07	-1.33413	-2.74514e-10
66632148	chr2:66632148:G:C	1.14519e-07	-1.54497e-10	-1.20723
66632312	chr2:66632312:C:T	1.14519e-07	-1.54497e-10	-1.20723
66632403	chr2:66632403:T:C	3.20294e-08	-1.44038	-1.04093
66632410	chr2:66632410:T:C	1.11124e-07	-1.54497e-10	-1.23732
66632458	chr2:66632458:A:G	1.06299e-07	-1.28171	-2.74514e-10
66632655	chr2:66632655:G:A	2.7603e-08	-1.39328	-1.23677
66632726	chr2:66632726:G:T	3.18335e-08	-1.24722	-1.24023
66632794	chr2:66632794:T:C	3.96977e-08	-1.58535	-0.681328
66632803	chr2:66632803:C:T	1.10991e-07	-1.54497e-10	-1.23852
66632812	chr2:66632812:G:A	2.35243e-08	-1.63329	-1.15665
66632859	chr2:66632859:G:A	4.09909e-08	-1.06263	-1.17199
66632931	chr2:66632931:C:T	7.22991e-08	-0.46577	-1.20139
66632966	chr2:66632966:C:T	1.02523e-07	-1.31788	-2.74514e-10
66633259	chr2:66633259:A:T	3.50836e-08	-1.43853	-0.951708
66633287	chr2:66633287:G:A	3.34077e-08	-1.54827	-0.890908
66633336	chr2:66633336:A:C	2.89503e-08	-1.34696	-1.23543
66633379	chr2:66633379:T:A	1.1427e-07	-1.54497e-10	-1.20941
66633407	chr2:66633407:C:A	3.02123e-08	-1.3547	-1.18502
66634172	chr2:66634172:A:G	1.51458e-07	-1.54497e-10	-0.927663
66634429	chr2:66634429:G:A	1.00936e-07	-1.33348	-2.74514e-10
66634431	chr2:66634431:G:A	2.92513e-08	-1.34404	-1.22801
66634470	chr2:66634470:A:AG	3.00523e-08	-1.30573	-1.2393
66634477	chr2:66634477:C:T	2.58389e-08	-1.72143	-0.974658
66634505	chr2:66634505:A:T	2.71009e-08	-1.44011	-1.20829
66634812	chr2:66634812:TA:T	3.30018e-08	-1.21088	-1.24053
66635131	chr2:66635131:T:C	6.85924e-08	-1.71979	-2.74514e-10
66635654	chr2:66635654:A:G	2.19785e-08	-1.6944	-1.16351
66635849	chr2:66635849:G:A	1.58399e-07	-1.54497e-10	-0.882852
66636528	chr2:66636528:G:A	3.38253e-08	-1.20585	-1.22091
66636559	chr2:66636559:A:G	2.69543e-07	-1.54497e-10	-0.351242
66636633	chr2:66636633:A:G	3.52063e-08	-1.14747	-1.23928
66636755	chr2:66636755:T:C	2.62369e-08	-1.72222	-0.958586
66636812	chr2:66636812:G:T	6.83932e-08	-1.7227	-2.74514e-10
66637032	chr2:66637032:CT:C	5.3366e-08	-1.72461	-0.24619
66637102	chr2:66637102:A:T	5.40139e-08	-0.83332	-1.12541
66637212	chr2:66637212:A:G	2.12324e-08	-1.6675	-1.22494
66637301	chr2:66637301:C:G	3.30768e-08	-1.25567	-1.19347
66637511	chr2:66637511:C:T	1.12378e-07	-1.54497e-10	-1.2261
66637763	chr2:66637763:T:G	3.38639e-08	-1.4853	-0.94032
66637799	chr2:66637799:A:G	3.36482e-08	-1.52368	-0.908328
66638156	chr2:66638156:G:A	3.7468e-08	-1.56062	-0.763863
66638164	chr2:66638164:G:A	3.69769e-08	-1.55484	-0.782837
66638173	chr2:66638173:A:G	1.73086e-07	-0.79418	-2.74514e-10
66638485	chr2:66638485:C:T	2.13626e-08	-1.6925	-1.19383
66638558	chr2:66638558:G:T	3.04905e-08	-1.72347	-0.807083
66638760	chr2:66638760:C:CTTTTT	4.64043e-08	-1.59075	-0.519829
66639078	chr2:66639078:C:T	2.71165e-08	-1.41013	-1.2377
66639155	chr2:66639155:C:T	1.30566e-07	-1.54497e-10	-1.07609
66639201	chr2:66639201:T:G	4.51847e-08	-1.59274	-0.544473
66639884	chr2:66639884:A:G	2.05893e-07	-1.54497e-10	-0.620611
66639914	chr2:66639914:T:C	2.91209e-08	-1.72303	-0.853485
66640124	chr2:66640124:G:A	2.77739e-07	-1.54497e-10	-0.321286
66640166	chr2:66640166:G:A	2.80583e-08	-1.42682	-1.18687
66640179	chr2:66640179:T:G	2.22725e-08	-1.61527	-1.22935
66641030	chr2:66641030:A:G	2.33236e-07	-1.54497e-10	-0.495918
66641663	chr2:66641663:C:A	4.40595e-08	-1.60641	-0.556015
66641710	chr2:66641710:C:T	9.45756e-08	-1.39857	-2.74514e-10
66641749	chr2:66641749:C:T	1.17362e-07	-1.54497e-10	-1.18271
66641979	chr2:66641979:T:TA	3.62313e-08	-1.54043	-0.81762
66641998	chr2:66641998:G:T	3.54509e-08	-1.37945	-1.00037
66642122	chr2:66642122:T:C	3.76134e-08	-1.1236	-1.19701
66642156	chr2:66642156:T:A	1.25543e-07	-1.54497e-10	-1.11532
66642670	chr2:66642670:A:C	3.26998e-08	-1.66149	-0.79911
66642736	chr2:66642736:C:T	8.16044e-08	-0.382719	-1.16337
66642825	chr2:66642825:G:A	2.66739e-07	-1.54497e-10	-0.361697
66643471	chr2:66643471:T:C	3.36974e-08	-1.2927	-1.13785
66643548	chr2:66643548:T:C	1.19358e-07	-1.54497e-10	-1.16584
66643777	chr2:66643777:T:C	1.17984e-07	-1.54497e-10	-1.17742
66643912	chr2:66643912:A:G	1.10813e-07	-1.54497e-10	-1.24013
66643974	chr2:66643974:G:A	3.23313e-08	-1.62297	-0.848964
66644131	chr2:66644131:G:A	5.19628e-08	-1.5875	-0.409939
66644359	chr2:66644359:T:C	3.30719e-08	-1.58817	-0.861116
66644786	chr2:66644786:T:C	3.91436e-08	-1.29669	-0.984037
66645326	chr2:66645326:C:T	3.2273e-08	-1.30781	-1.16593
66645369	chr2:66645369:A:G	6.19206e-08	-1.08843	-0.733688
66645371	chr2:66645371:C:G	3.02369e-07	-1.54497e-10	-0.236322
66645390	chr2:66645390:C:T	2.92664e-07	-1.54497e-10	-0.268944
66645530	chr2:66645530:C:T	8.25246e-08	-1.53487	-2.74514e-10
66645665	chr2:66645665:T:C	8.43484e-08	-1.51301	-2.74514e-10
66645798	chr2:66645798:T:G	9.25936e-08	-1.66932	0.249568
66645839	chr2:66645839:C:T	2.38945e-07	-1.54497e-10	-0.471734
66645883	chr2:66645883:T:C	2.88979e-08	-1.35545	-1.22875
66645918	chr2:66645918:T:C	2.56768e-08	-1.66844	-1.03394
66645934	chr2:66645934:C:T	1.10769e-07	-1.54497e-10	-1.24052
66645949	chr2:66645949:T:C	8.67171e-08	-1.48532	-2.74514e-10
66646304	chr2:66646304:A:G	5.35243e-08	-1.56634	-0.401494
66646419	chr2:66646419:G:T	3.1725e-08	-1.33217	-1.1587
66646604	chr2:66646604:C:T	3.28324e-08	-1.22197	-1.23459
66646737	chr2:66646737:C:T	1.27292e-07	-1.54497e-10	-1.10149
66647125	chr2:66647125:C:A	3.46526e-08	-1.54106	-0.861532
66647256	chr2:66647256:C:G	2.13968e-07	-1.54497e-10	-0.582142
66647320	chr2:66647320:A:G	1.10949e-07	-1.54497e-10	-1.2389
66647341	chr2:66647341:C:T	3.00034e-08	-1.71307	-0.833588
66647560	chr2:66647560:C:T	3.11352e-08	-1.37184	-1.13779
66647634	chr2:66647634:G:T	3.1124e-08	-1.27363	-1.23636
66647710	chr2:66647710:T:C	2.72762e-08	-1.46245	-1.1795
66647817	chr2:66647817:C:T	1.322e-07	-1.69739	0.633733
66647954	chr2:66647954:G:T	1.14593e-07	-1.54497e-10	-1.20658
66647985	chr2:66647985:G:T	3.42928e-08	-1.271	-1.14203
66648123	chr2:66648123:T:C	3.35515e-08	-1.5156	-0.919287
66648200	chr2:66648200:T:C	1.9164e-07	-1.54497e-10	-0.692349
66648312	chr2:66648312:A:C	3.37098e-08	-1.54692	-0.883266
66648404	chr2:66648404:T:A	5.21206e-08	-1.55547	-0.438935
66648447	chr2:66648447:C:T	2.93864e-08	-1.72076	-0.846683
66648577	chr2:66648577:C:T	1.16645e-07	-1.54497e-10	-1.18884
66648587	chr2:66648587:G:A	8.43486e-08	-0.890198	-0.622813
66648716	chr2:66648716:C:T	3.3585e-08	-1.53076	-0.903131
66648823	chr2:66648823:T:C	1.10769e-07	-1.54497e-10	-1.24052
66648912	chr2:66648912:C:T	3.39469e-08	-1.37678	-1.04639
66649492	chr2:66649492:T:C	3.32903e-08	-1.54379	-0.898912
66649569	chr2:66649569:C:T	3.35116e-08	-1.2013	-1.23477
66649714	chr2:66649714:A:G	3.44788e-08	-1.35808	-1.04955
66650149	chr2:66650149:C:T	3.27207e-08	-1.28879	-1.17117
66650503	chr2:66650503:A:G	2.79894e-08	-1.45213	-1.16402
66650719	chr2:66650719:G:A	1.10769e-07	-1.54497e-10	-1.24052
66650981	chr2:66650981:C:A	4.6616e-08	-1.56203	-0.543992
66651060	chr2:66651060:G:A	1.26385e-07	-1.54497e-10	-1.10863
66651184	chr2:66651184:A:G	1.11402e-07	-1.54497e-10	-1.23482
66651285	chr2:66651285:C:T	7.06494e-08	-1.69024	-2.74514e-10
66651356	chr2:66651356:A:G	6.32595e-08	-0.597503	-1.20322
66651588	chr2:66651588:TG:T	2.80683e-08	-1.37825	-1.23508
66651597	chr2:66651597:G:C	1.11011e-07	-1.54497e-10	-1.23834
66651737	chr2:66651737:A:C	1.29344e-07	-1.54497e-10	-1.08549
66652313	chr2:66652313:A:C	4.42904e-08	-1.04794	-1.10926
66652532	chr2:66652532:G:T	1.28217e-07	-1.54497e-10	-1.09425
66652660	chr2:66652660:T:C	3.28654e-08	-1.53394	-0.921611
66652677	chr2:66652677:T:C	1.19293e-07	-1.54497e-10	-1.16639
66652690	chr2:66652690:G:C	3.33274e-08	-1.5439	-0.897694
66652695	chr2:66652695:G:A	2.86626e-08	-1.72104	-0.871339
66652734	chr2:66652734:C:T	2.07704e-08	-1.70054	-1.2139
66653036	chr2:66653036:CT:C	3.41457e-08	-1.61237	-0.804961
66653326	chr2:66653326:A:G	1.76305e-07	-0.775752	-2.74514e-10
66653394	chr2:66653394:A:C	3.15645e-08	-1.40251	-1.09343
66653502	chr2:66653502:G:A	2.84331e-08	-1.36937	-1.23104
66653628	chr2:66653628:C:G	1.60769e-07	-1.54497e-10	-0.868002
66654075	chr2:66654075:A:C	1.38498e-07	-1.54497e-10	-1.01711
66654201	chr2:66654201:T:C	2.56976e-08	-1.4923	-1.20927
66654276	chr2:66654276:T:C	3.6085e-08	-1.18901	-1.17308
66654300	chr2:66654300:T:G	1.19617e-07	-1.54497e-10	-1.16368
66654338	chr2:66654338:A:C	2.25936e-08	-1.68856	-1.14174
66654357	chr2:66654357:G:T	1.3698e-07	-1.54497e-10	-1.02814
66654360	chr2:66654360:A:G	6.2247e-08	-1.57104	-0.24582
66654656	chr2:66654656:GAGA:G	1.20408e-07	-1.54497e-10	-1.15708
66654805	chr2:66654805:T:C	6.11817e-08	-0.980783	-0.853338
66654982	chr2:66654982:G:A	1.12401e-07	-1.54497e-10	-1.22589
66655093	chr2:66655093:C:A	1.07704e-07	-1.49346	0.224875
66655144	chr2:66655144:A:G	2.80806e-08	-1.72178	-0.891111
66655156	chr2:66655156:A:G	3.20053e-08	-1.31394	-1.16812
66655322	chr2:66655322:C:A	2.20285e-08	-1.66519	-1.19044
66655472	chr2:66655472:T:C	3.06008e-08	-1.62516	-0.901788
66655642	chr2:66655642:G:A	2.33776e-08	-1.70411	-1.09208
66655873	chr2:66655873:T:G	3.01462e-08	-1.42796	-1.11396
66655927	chr2:66655927:A:G	9.76452e-08	-1.36663	-2.74514e-10
66655958	chr2:66655958:G:A	2.99228e-08	-1.72151	-0.827837
66656001	chr2:66656001:A:G	1.36124e-07	-1.54497e-10	-1.03441
66656028	chr2:66656028:T:C	2.12828e-08	-1.69827	-1.1918
66656029	chr2:66656029:G:A	2.78086e-08	-1.38477	-1.23786
66656353	chr2:66656353:A:G	1.12546e-07	-1.54497e-10	-1.22461
66656997	chr2:66656997:AAGG:A	3.45947e-08	-1.24521	-1.15906
66657431	chr2:66657431:T:C	1.2754e-07	-1.54497e-10	-1.09954
66657453	chr2:66657453:G:A	1.20916e-07	-1.54497e-10	-1.15287
66657563	chr2:66657563:A:G	3.394e-08	-1.54428	-0.879098
66657626	chr2:66657626:T:G	2.90402e-08	-1.41872	-1.16057
66657638	chr2:66657638:A:G	2.49196e-08	-1.54504	-1.18727
66657712	chr2:66657712:T:A	3.08787e-08	-1.60044	-0.917463
66658039	chr2:66658039:G:A	7.32676e-08	-1.65385	-2.74514e-10
66658640	chr2:66658640:T:C	1.32542e-07	-1.54497e-10	-1.06107
66659342	chr2:66659342:A:C	3.41511e-08	-1.25644	-1.16073
66659706	chr2:66659706:C:T	1.34941e-07	-1.54497e-10	-1.04313
66659756	chr2:66659756:T:C	2.28952e-08	-1.61919	-1.19785
66659761	chr2:66659761:C:T	2.04209e-08	-1.72469	-1.20673
66659933	chr2:66659933:C:T	1.30219e-07	-1.54497e-10	-1.07875
66660611	chr2:66660611:A:C	2.48326e-08	-1.6968	-1.03901
66660647	chr2:66660647:G:A	1.20536e-07	-1.54497e-10	-1.15602
66661008	chr2:66661008:T:C	1.19319e-07	-1.54497e-10	-1.16617
66661139	chr2:66661139:A:G	1.18345e-07	-1.54497e-10	-1.17437
66661961	chr2:66661961:G:GCAC	3.67482e-08	-1.16964	-1.17424
66662347	chr2:66662347:GA:G	7.44864e-08	-1.63735	-2.74514e-10
66663184	chr2:66663184:G:A	3.2459e-08	-1.23329	-1.2347
66663398	chr2:66663398:C:G	2.059e-07	-1.54497e-10	-0.620581
66663655	chr2:66663655:G:T	3.40378e-07	-0.117912	-2.74514e-10
66663710	chr2:66663710:G:C	2.27615e-08	-1.66373	-1.15917
66664435	chr2:66664435:A:ATGATGCCATTCATG	1.10851e-07	-1.54497e-10	-1.23979
66664996	chr2:66664996:CT:C	1.10768e-07	-1.54497e-10	-1.24053
66665110	chr2:66665110:G:GA	2.62794e-08	-1.488	-1.19118
66665512	chr2:66665512:C:A	1.34187e-07	-1.54497e-10	-1.04873
66665537	chr2:66665537:G:A	1.95732e-07	-1.54497e-10	-0.671224
66665983	chr2:66665983:A:G	1.1249e-07	-1.54497e-10	-1.2251
66666665	chr2:66666665:A:G	1.10793e-07	-1.54497e-10	-1.24031
66666711	chr2:66666711:C:T	2.77873e-08	-1.40506	-1.21833
66667514	chr2:66667514:G:C	1.19617e-07	-1.54497e-10	-1.16368
66667583	chr2:66667583:C:T	2.88478e-07	-1.54497e-10	-0.283351
66668791	chr2:66668791:G:A	1.10947e-07	-1.54497e-10	-1.23892
66668947	chr2:66668947:T:C	1.01636e-07	-1.32657	-2.74514e-10
66669018	chr2:66669018:G:T	1.10891e-07	-1.54497e-10	-1.23942
66669133	chr2:66669133:A:G	3.50945e-08	-1.72308	-0.666847
66669200	chr2:66669200:T:C	1.71952e-07	-1.54497e-10	-0.800754
66669338	chr2:66669338:C:T	1.10774e-07	-1.54497e-10	-1.24047
66669354	chr2:66669354:C:T	1.1087e-07	-1.54497e-10	-1.23961
66669586	chr2:66669586:G:T	3.32296e-08	-1.70517	-0.739354
66669627	chr2:66669627:A:G	7.3909e-08	-1.64513	-2.74514e-10
66669817	chr2:66669817:T:G	6.40626e-08	-1.01592	-0.772189
66670008	chr2:66670008:T:A	1.10872e-07	-1.54497e-10	-1.23959
66670029	chr2:66670029:T:C	9.89951e-08	-1.3529	-2.74514e-10
66670096	chr2:66670096:A:C	7.18378e-08	-0.471697	-1.20186
66670124	chr2:66670124:C:T	3.17481e-08	-1.71815	-0.771984
66670226	chr2:66670226:A:C	2.86793e-08	-1.41739	-1.1744
66670241	chr2:66670241:C:T	2.03699e-08	-1.69402	-1.23989
66670515	chr2:66670515:G:C	1.1077e-07	-1.54497e-10	-1.24052
66670848	chr2:66670848:A:G	1.21523e-07	-1.54497e-10	-1.14787
66671089	chr2:66671089:G:A	1.22587e-07	-1.54497e-10	-1.13915
66671135	chr2:66671135:G:T	2.86477e-08	-1.40539	-1.18751
66671558	chr2:66671558:T:C	2.96073e-08	-1.34336	-1.21659
66671610	chr2:66671610:T:C	1.17539e-07	-1.53372	0.352518
66671712	chr2:66671712:G:C	1.16963e-07	-1.54497e-10	-1.18611
66671783	chr2:66671783:A:G	2.33794e-07	-1.54497e-10	-0.493528
66671924	chr2:66671924:G:A	1.22319e-07	-1.54497e-10	-1.14133
66672279	chr2:66672279:T:C	5.85005e-08	-1.58397	-0.294968
66673469	chr2:66673469:T:C	2.74724e-07	-1.54497e-10	-0.332201
66673547	chr2:66673547:T:C	1.11927e-07	-1.54497e-10	-1.23013
66673605	chr2:66673605:G:A	3.00119e-08	-1.42242	-1.12396
66673676	chr2:66673676:T:G	3.0003e-08	-1.42743	-1.11924
66673706	chr2:66673706:G:T	1.11607e-07	-1.54497e-10	-1.23298
66673899	chr2:66673899:G:T	2.75307e-08	-1.41766	-1.21501
66674091	chr2:66674091:C:T	1.114e-07	-1.54497e-10	-1.23484
66674135	chr2:66674135:G:T	1.5461e-07	-1.69853	0.791468
66674215	chr2:66674215:A:T	1.41893e-07	-1.54497e-10	-0.992898
66674345	chr2:66674345:C:A	3.19867e-08	-1.27212	-1.21053
66674392	chr2:66674392:T:G	1.15834e-07	-1.54497e-10	-1.19581
66674707	chr2:66674707:T:C	1.10944e-07	-1.54497e-10	-1.23894
66675178	chr2:66675178:A:C	1.23607e-07	-1.54497e-10	-1.13086
66675225	chr2:66675225:C:T	1.12442e-07	-1.54497e-10	-1.22553
66675611	chr2:66675611:C:T	1.58621e-07	-1.54497e-10	-0.881448
66675613	chr2:66675613:G:A	3.52697e-08	-1.17283	-1.21212
66675872	chr2:66675872:T:C	3.93688e-08	-1.08295	-1.19205
66676701	chr2:66676701:T:C	2.03504e-08	-1.7055	-1.22937
66676706	chr2:66676706:C:T	9.05575e-08	-0.229103	-1.21288
66677212	chr2:66677212:A:G	1.26729e-07	-1.54497e-10	-1.10591
66677477	chr2:66677477:A:C	1.51219e-07	-1.54497e-10	-0.92924
66677740	chr2:66677740:A:G	1.30434e-07	-1.54497e-10	-1.0771
66677765	chr2:66677765:A:G	1.45161e-07	-1.54497e-10	-0.970126
66677776	chr2:66677776:G:A	1.30939e-07	-1.54497e-10	-1.07324
66677852	chr2:66677852:AG:A	9.42233e-08	-0.279644	-1.12266
66678411	chr2:66678411:G:A	8.87689e-08	-1.46193	-2.74514e-10
66678525	chr2:66678525:C:T	8.25821e-08	-0.406916	-1.12726
66678787	chr2:66678787:C:T	2.31642e-08	-1.68264	-1.12272
66678908	chr2:66678908:C:A	2.02521e-08	-1.70551	-1.2342
66679001	chr2:66679001:A:G	1.10777e-07	-1.54497e-10	-1.24045
66679228	chr2:66679228:A:G	1.1106e-07	-1.54497e-10	-1.2379
66679521	chr2:66679521:A:G	3.53659e-07	-1.54497e-10	-0.0796351
66679795	chr2:66679795:C:T	2.20401e-08	-1.72483	-1.13027
66680186	chr2:66680186:G:A	1.52533e-07	-1.54497e-10	-0.920589
66680230	chr2:66680230:T:G	1.31596e-07	-1.54497e-10	-1.06823
66680294	chr2:66680294:TTAGA:T	2.80608e-08	-1.64608	-0.96752
66680344	chr2:66680344:C:T	2.30653e-08	-1.56984	-1.2398
66680442	chr2:66680442:T:TA	6.01464e-07	-1.54497e-10	0.451398
66680576	chr2:66680576:T:C	3.48115e-08	-1.16106	-1.23696
66680777	chr2:66680777:A:C	3.56329e-08	-1.13817	-1.23653
66681180	chr2:66681180:A:C	3.63833e-08	-1.11459	-1.23927
66681344	chr2:66681344:T:C	1.61608e-07	-0.862796	-2.74514e-10
66681614	chr2:66681614:G:A	8.31087e-08	-1.52782	-2.74514e-10
66681821	chr2:66681821:A:G	1.11645e-07	-1.54497e-10	-1.23265
66681893	chr2:66681893:C:T	2.31672e-08	-1.72012	-1.08511
66682221	chr2:66682221:G:A	4.02059e-08	-1.62145	-0.632506
66682289	chr2:66682289:G:A	2.28602e-07	-1.54497e-10	-0.515987
66682370	chr2:66682370:T:A	3.58571e-08	-1.64663	-0.721799
66682688	chr2:66682688:A:G	2.2295e-07	-1.54497e-10	-0.541021
66682776	chr2:66682776:C:T	9.98309e-08	-1.34449	-2.74514e-10
66682931	chr2:66682931:C:T	1.1078e-07	-1.54497e-10	-1.24042
66683286	chr2:66683286:T:C	3.16416e-08	-1.25701	-1.23648
66683304	chr2:66683304:T:G	3.3256e-08	-1.24128	-1.20245
66683455	chr2:66683455:A:G	1.32676e-07	-1.54497e-10	-1.06006
66683580	chr2:66683580:A:G	4.18174e-08	-1.10159	-1.11307
66684054	chr2:66684054:A:G	4.27276e-08	-0.962994	-1.23013
66684251	chr2:66684251:A:C	1.10907e-07	-1.54497e-10	-1.23928
66684563	chr2:66684563:G:A	1.2267e-07	-1.54497e-10	-1.13847
66684763	chr2:66684763:G:T	7.1114e-08	-1.52603	-0.157651
66684964	chr2:66684964:T:C	2.14116e-07	-1.54497e-10	-0.581449
66685150	chr2:66685150:C:T	3.87035e-08	-1.45362	-0.838416
66685602	chr2:66685602:A:C	1.3075e-07	-1.54497e-10	-1.07468
66685619	chr2:66685619:G:A	2.27963e-07	-1.54497e-10	-0.518786
66685756	chr2:66685756:TA:T	3.2407e-08	-1.40543	-1.06416
66685777	chr2:66685777:A:G	8.80619e-08	-1.35152	-0.118413
66686120	chr2:66686120:T:C	3.23916e-08	-1.23797	-1.23209
66686148	chr2:66686148:T:C	8.3842e-08	-1.51904	-2.74514e-10
66686486	chr2:66686486:C:T	1.15357e-07	-1.54497e-10	-1.19994
66686578	chr2:66686578:CA:C	4.85968e-07	-1.54497e-10	0.238173
66686808	chr2:66686808:C:T	1.15853e-07	-1.54497e-10	-1.19565
66686892	chr2:66686892:G:A	3.17553e-08	-1.43689	-1.05301
66687117	chr2:66687117:C:T	3.48671e-08	-1.52898	-0.867448
66687288	chr2:66687288:A:G	3.14619e-08	-1.26072	-1.23847
66687541	chr2:66687541:C:T	2.69902e-08	-1.69814	-0.95436
66687559	chr2:66687559:A:G	2.23327e-08	-1.61647	-1.22545
66687638	chr2:66687638:T:A	1.26645e-07	-1.54497e-10	-1.10658
66687785	chr2:66687785:G:A	1.28383e-07	-1.54497e-10	-1.09295
66688194	chr2:66688194:T:C	3.88842e-08	-1.43832	-0.849062
66688321	chr2:66688321:C:T	1.13689e-07	-1.54497e-10	-1.2145
66688325	chr2:66688325:C:T	2.18613e-08	-1.69941	-1.16384
66688434	chr2:66688434:G:A	1.1077e-07	-1.54497e-10	-1.24051
66688562	chr2:66688562:G:A	2.34803e-08	-1.60328	-1.18853
66688941	chr2:66688941:G:A	1.01462e-07	-1.32828	-2.74514e-10
66689050	chr2:66689050:T:C	2.20206e-07	-1.54497e-10	-0.553407
66689059	chr2:66689059:G:A	1.55387e-07	-1.54497e-10	-0.902052
66689605	chr2:66689605:C:T	2.201e-08	-1.71854	-1.13793
66690080	chr2:66690080:C:A	1.23094e-07	-1.54497e-10	-1.13502
66690627	chr2:66690627:C:A	2.41174e-08	-1.59258	-1.17245
66691000	chr2:66691000:G:A	7.23108e-08	-1.667	-2.74514e-10
66691375	chr2:66691375:C:T	3.58765e-08	-1.12751	-1.24038
66691574	chr2:66691574:C:T	4.78573e-08	-1.51	-0.569747
66691858	chr2:66691858:TAAAG:T	2.34814e-08	-1.6017	-1.19006
66691952	chr2:66691952:T:G	2.72785e-08	-1.40142	-1.24045
66692145	chr2:66692145:T:A	1.34874e-07	-1.54497e-10	-1.04363
66692184	chr2:66692184:T:C	4.36165e-08	-0.995752	-1.17678
66692228	chr2:66692228:T:C	7.31509e-08	-0.426513	-1.22893
66692572	chr2:66692572:G:A	1.19934e-07	0.0792546	-1.24028
66693038	chr2:66693038:T:A	1.31069e-07	-1.54497e-10	-1.07224
66693568	chr2:66693568:A:T	5.38991e-08	-1.18539	-0.775467
66693827	chr2:66693827:T:A	7.36487e-08	-1.64866	-2.74514e-10
66694473	chr2:66694473:T:C	7.20086e-08	-1.67118	-2.74514e-10
66694918	chr2:66694918:G:A	7.31025e-08	-1.65611	-2.74514e-10
66694974	chr2:66694974:C:T	1.12726e-07	-1.54497e-10	-1.22301
66695736	chr2:66695736:A:G	4.12846e-08	-1.04212	-1.18536
66697989	chr2:66697989:T:C	2.34648e-07	-1.54497e-10	-0.489882
66698397	chr2:66698397:G:A	1.12578e-07	-1.54497e-10	-1.22432
66699413	chr2:66699413:T:C	1.11904e-07	-1.54497e-10	-1.23033
66700727	chr2:66700727:A:G	3.66115e-08	-1.62224	-0.725367
66700970	chr2:66700970:A:G	1.10822e-07	-1.54497e-10	-1.24004
66701250	chr2:66701250:T:G	1.12339e-07	-1.54497e-10	-1.22645
66701398	chr2:66701398:C:A	2.19885e-08	-1.66873	-1.18871
66701575	chr2:66701575:A:G	1.73275e-07	-1.54497e-10	-0.793091
66701732	chr2:66701732:G:T	2.17238e-08	-1.68084	-1.18871
66702228	chr2:66702228:A:C	7.32166e-08	-1.65455	-2.74514e-10
66702701	chr2:66702701:A:C	2.84856e-08	-1.44974	-1.14883
66702740	chr2:66702740:G:A	1.62361e-07	-1.54497e-10	-0.858144
66703033	chr2:66703033:A:G	1.29007e-07	-1.54497e-10	-1.0881
66703329	chr2:66703329:G:A	2.05106e-08	-1.72012	-1.2069
66703357	chr2:66703357:C:T	3.84538e-08	-1.06315	-1.23537
66703439	chr2:66703439:A:G	1.49725e-07	-1.54497e-10	-0.939165
66703514	chr2:66703514:A:T	7.25928e-08	-1.6631	-2.74514e-10
66703820	chr2:66703820:T:C	1.28901e-07	-1.54497e-10	-1.08892
66704411	chr2:66704411:AT:A	2.23292e-08	-1.63038	-1.2117
66704498	chr2:66704498:CTA:C	1.18447e-07	-1.54497e-10	-1.1735
66705289	chr2:66705289:T:C	2.09466e-08	-1.72267	-1.18332
66705334	chr2:66705334:GA:G	1.68483e-07	-1.54497e-10	-0.821134
66705369	chr2:66705369:G:A	2.18823e-08	-1.72483	-1.13746
66705399	chr2:66705399:G:A	1.11127e-07	-1.54497e-10	-1.23729
66706448	chr2:66706448:G:A	2.10915e-08	-1.66988	-1.22922
66706759	chr2:66706759:A:C	6.86623e-08	-0.597814	-1.12095
66707038	chr2:66707038:T:A	1.18791e-07	-1.54497e-10	-1.1706
66707186	chr2:66707186:T:C	2.93943e-08	-1.61717	-0.95
66707322	chr2:66707322:G:C	1.16784e-07	-1.54497e-10	-1.18764
66707773	chr2:66707773:G:A	5.01687e-07	-1.54497e-10	0.270008
66708125	chr2:66708125:A:G	1.98538e-07	-1.54497e-10	-0.65699
66708425	chr2:66708425:A:G	1.13029e-07	-1.54497e-10	-1.22032
66708438	chr2:66708438:T:C	1.44807e-07	-1.54497e-10	-0.97257
66708468	chr2:66708468:C:T	2.57311e-07	-0.289007	-0.108678
66708915	chr2:66708915:C:T	7.64173e-08	-1.61176	-2.74514e-10
66708979	chr2:66708979:C:T	1.87117e-07	-1.54497e-10	-0.716237
66709019	chr2:66709019:A:G	1.12832e-07	-1.54497e-10	-1.22206
66709362	chr2:66709362:T:C	9.70479e-08	-0.340229	-1.03254
66709785	chr2:66709785:G:A	4.55222e-08	-1.27492	-0.854847
66710197	chr2:66710197:G:A	1.23322e-07	-0.0952138	-1.03796
66710354	chr2:66710354:A:T	5.37418e-07	-0.250094	0.588902
66710691	chr2:66710691:C:T	2.84612e-07	-1.54497e-10	-0.296843
66710709	chr2:66710709:C:T	5.61283e-07	-1.54497e-10	0.382257
66710724	chr2:66710724:A:G	9.91391e-08	-0.331081	-1.02036
66711168	chr2:66711168:G:A	8.18288e-08	-1.54334	-2.74514e-10
66711483	chr2:66711483:A:G	1.22389e-07	-1.54497e-10	-1.14076
66712051	chr2:66712051:A:G	1.18646e-07	-1.54497e-10	-1.17182
66712390	chr2:66712390:C:T	2.17289e-07	-0.461015	-0.105726
66712917	chr2:66712917:ATGAAG:A	1.77554e-07	-1.54497e-10	-0.768694
66713081	chr2:66713081:G:A	1.32741e-07	-1.54497e-10	-1.05957
66713272	chr2:66713272:A:G	2.22591e-07	-1.54497e-10	-0.542634
66713309	chr2:66713309:T:C	1.11977e-07	-1.54497e-10	-1.22968
66713852	chr2:66713852:T:C	1.55382e-07	-1.54497e-10	-0.902084
66714034	chr2:66714034:G:T	1.1252e-07	-1.54497e-10	-1.22484
66714060	chr2:66714060:T:C	3.61541e-08	-1.56538	-0.794795
66714319	chr2:66714319:G:A	1.17055e-07	-1.54497e-10	-1.18533
66715063	chr2:66715063:G:A	1.07929e-07	-1.26649	-2.74514e-10
66715604	chr2:66715604:CTG:C	1.16871e-07	-1.54497e-10	-1.1869
66715768	chr2:66715768:CTG:C	3.2628e-08	-1.70128	-0.761515
66715883	chr2:66715883:C:T	8.89097e-08	-1.46035	-2.74514e-10
66715956	chr2:66715956:C:T	1.61525e-07	-1.54497e-10	-0.863309
66716064	chr2:66716064:G:A	1.73238e-07	-1.54497e-10	-0.793303
66716678	chr2:66716678:C:T	7.27725e-08	-1.66063	-2.74514e-10
66716831	chr2:66716831:A:T	7.27928e-08	-1.66035	-2.74514e-10
66716915	chr2:66716915:A:G	2.63526e-08	-1.65555	-1.02085
66717176	chr2:66717176:C:T	1.18918e-07	-1.16954	-2.74514e-10
66717325	chr2:66717325:T:C	6.78559e-08	-0.871851	-0.858731
66717523	chr2:66717523:T:A	3.4518e-08	-1.61398	-0.792511
66717885	chr2:66717885:A:G	6.8518e-08	-1.72087	-2.74514e-10
66718341	chr2:66718341:A:T	1.45605e-07	-1.54497e-10	-0.967072
66718406	chr2:66718406:T:G	2.26147e-07	-1.54497e-10	-0.526782
66718436	chr2:66718436:T:C	2.08332e-07	-0.107343	-0.501495
66718578	chr2:66718578:G:T	1.34825e-07	0.129555	-1.17355
66719026	chr2:66719026:G:A	2.8665e-08	-1.44516	-1.14713
66719028	chr2:66719028:G:T	1.22092e-07	-1.54497e-10	-1.14319
66719063	chr2:66719063:A:C	1.16341e-07	-1.54497e-10	-1.19144
66719696	chr2:66719696:A:G	2.78267e-08	-1.5234	-1.09857
66719705	chr2:66719705:A:G	2.93694e-07	-1.54497e-10	-0.265431
66720199	chr2:66720199:A:T	2.89891e-08	-1.5491	-1.03195
66720290	chr2:66720290:C:T	1.61822e-07	-1.54497e-10	-0.861474
66720532	chr2:66720532:G:A	1.17272e-07	-1.54497e-10	-1.18347
66720978	chr2:66720978:G:T	2.72352e-07	-0.0689701	-0.271902
66721002	chr2:66721002:A:G	2.66297e-07	-0.0930853	-0.27027
66721293	chr2:66721293:GTT:G	2.0006e-07	0.215026	-0.864375
66721351	chr2:66721351:A:G	1.49488e-07	-1.54497e-10	-0.940752
66721369	chr2:66721369:G:C	1.13181e-07	-1.54497e-10	-1.21898
66721518	chr2:66721518:C:A	1.18845e-07	-1.54497e-10	-1.17015
66721784	chr2:66721784:TC:T	1.15779e-07	-1.54497e-10	-1.19628
66722469	chr2:66722469:C:A	2.1004e-08	-1.6705	-1.23275
66723719	chr2:66723719:T:C	4.26374e-08	-1.05692	-1.13832
66723775	chr2:66723775:T:C	1.94002e-07	-1.54497e-10	-0.680099
66724056	chr2:66724056:C:T	4.20771e-08	-1.03092	-1.17755
66724137	chr2:66724137:A:C	7.00365e-08	-1.57998	-0.118969
66724355	chr2:66724355:G:A	1.99473e-08	-1.71634	-1.23853
66724356	chr2:66724356:C:T	1.54396e-07	-1.54497e-10	-0.908451
66724359	chr2:66724359:C:T	1.16708e-07	-1.54497e-10	-1.1883
66724807	chr2:66724807:G:T	1.12517e-07	-1.54497e-10	-1.22487
66724922	chr2:66724922:G:A	1.88336e-07	-1.54497e-10	-0.709739
66725583	chr2:66725583:A:T	5.43293e-08	-0.734591	-1.21832
66725815	chr2:66725815:C:A	7.49502e-08	-1.63114	-2.74514e-10
66726154	chr2:66726154:G:A	3.8389e-08	-1.4252	-0.874995
66726184	chr2:66726184:A:G	1.10953e-07	-1.54497e-10	-1.23886
66726465	chr2:66726465:G:T	4.92283e-08	-0.858365	-1.19313
66726565	chr2:66726565:C:T	3.0481e-08	-1.3759	-1.15497
66726583	chr2:66726583:G:C	1.29551e-07	-1.54497e-10	-1.08389
66726719	chr2:66726719:TG:T	1.13217e-07	-1.54497e-10	-1.21866
66727089	chr2:66727089:C:T	7.00424e-08	-1.69887	-2.74514e-10
66727148	chr2:66727148:AG:A	2.22738e-08	-1.64094	-1.20362
66727231	chr2:66727231:A:G	1.74639e-07	-1.40523	0.619979
66727501	chr2:66727501:C:T	1.25273e-07	-1.54497e-10	-1.11748
66727760	chr2:66727760:C:G	1.10943e-07	-1.54497e-10	-1.23895
66727822	chr2:66727822:CAAA:C	3.5652e-07	-1.54497e-10	-0.0715786
66727830	chr2:66727830:ACC:A	3.76999e-07	-1.54497e-10	-0.0157254
66728338	chr2:66728338:A:T	2.64341e-08	-1.48164	-1.19168
66728536	chr2:66728536:T:G	1.13224e-07	-1.54497e-10	-1.2186
66728610	chr2:66728610:C:T	6.81477e-08	-0.577304	-1.14899
66728708	chr2:66728708:G:A	3.61564e-08	-1.12181	-1.23831
66729192	chr2:66729192:T:C	1.23492e-07	-1.54497e-10	-1.13179
66729272	chr2:66729272:G:A	4.06306e-08	-1.51897	-0.724475
66729370	chr2:66729370:A:G	2.05069e-08	-1.71596	-1.21125
66729688	chr2:66729688:G:T	2.0198e-08	-1.71917	-1.22321
66729961	chr2:66729961:A:G	3.07773e-08	-1.29957	-1.22162
66730177	chr2:66730177:A:G	1.22972e-07	-1.54497e-10	-1.13601
66730371	chr2:66730371:A:G	4.73957e-07	-1.54497e-10	0.213148
66731060	chr2:66731060:G:A	9.04657e-08	-1.443	-2.74514e-10
66731175	chr2:66731175:A:C	3.15872e-08	-1.62254	-0.872675
66731374	chr2:66731374:G:T	1.22578e-07	-1.54497e-10	-1.13922
66731672	chr2:66731672:C:A	6.57962e-08	-1.4593	-0.302105
66732031	chr2:66732031:G:T	1.47783e-07	-1.54497e-10	-0.952224
66732252	chr2:66732252:C:T	4.25201e-08	-1.591	-0.60699
66732492	chr2:66732492:C:T	1.10857e-07	-1.54497e-10	-1.23973
66732787	chr2:66732787:A:G	2.94925e-08	-1.51849	-1.04535
66733546	chr2:66733546:C:G	1.23077e-07	-1.54497e-10	-1.13516
66733753	chr2:66733753:T:A	1.11937e-07	-1.54497e-10	-1.23003
66734208	chr2:66734208:A:G	2.23314e-07	-1.54497e-10	-0.53939
66734501	chr2:66734501:A:C	1.11134e-07	-1.54497e-10	-1.23723
66734755	chr2:66734755:TAA:T	7.60403e-08	-1.07922	-0.537485
66735135	chr2:66735135:A:G	3.74057e-08	-1.48136	-0.844782
66735433	chr2:66735433:G:C	4.32587e-08	-1.40226	-0.778509
66735947	chr2:66735947:A:G	5.35186e-08	-1.05663	-0.91131
66736269	chr2:66736269:T:G	4.43794e-08	-1.66969	-0.485501
66736643	chr2:66736643:G:A	3.16167e-08	-1.72426	-0.770022
66736790	chr2:66736790:T:C	1.22814e-07	-1.54497e-10	-1.1373
66736913	chr2:66736913:T:C	1.22941e-07	-1.54497e-10	-1.13627
66737073	chr2:66737073:TC:T	1.37135e-07	-1.54497e-10	-1.027
66737251	chr2:66737251:C:T	6.0224e-08	-1.24419	-0.605711
66737307	chr2:66737307:A:T	1.30395e-07	-1.54497e-10	-1.0774
66737500	chr2:66737500:A:C	1.23605e-07	-1.54497e-10	-1.13087
66737690	chr2:66737690:T:G	3.38225e-08	-1.54622	-0.880621
66737775	chr2:66737775:AAGT:A	1.44851e-07	-1.54497e-10	-0.972262
66738019	chr2:66738019:G:T	2.43676e-08	-1.60308	-1.15164
66739139	chr2:66739139:C:T	3.8104e-08	-1.33145	-0.976204
66739783	chr2:66739783:T:C	1.12064e-07	-1.54497e-10	-1.2289
66740100	chr2:66740100:G:A	1.50041e-07	-1.54497e-10	-0.937059
66740194	chr2:66740194:A:G	6.96151e-08	-1.70499	-2.74514e-10
66740304	chr2:66740304:G:C	1.26833e-07	-1.54497e-10	-1.1051
66740395	chr2:66740395:T:C	1.25278e-07	-1.54497e-10	-1.11743
66740631	chr2:66740631:A:G	1.20325e-07	-1.54497e-10	-1.15777
66740848	chr2:66740848:C:A	1.30399e-07	-1.54497e-10	-1.07737
66741174	chr2:66741174:G:A	2.00534e-06	-1.54497e-10	1.6556
66741847	chr2:66741847:T:C	7.30533e-08	-1.65678	-2.74514e-10
66741903	chr2:66741903:A:C	1.41053e-07	-1.54497e-10	-0.998836
66742075	chr2:66742075:C:T	1.18604e-07	-1.54497e-10	-1.17218
66742408	chr2:66742408:A:T	1.13065e-07	-1.54497e-10	-1.22
66742693	chr2:66742693:C:G	6.97899e-08	-1.70248	-2.74514e-10
66742993	chr2:66742993:C:T	1.18127e-07	-1.54497e-10	-1.17621
66743459	chr2:66743459:G:A	6.78994e-07	-1.54497e-10	0.572643
66743489	chr2:66743489:G:A	1.22136e-07	-1.54497e-10	-1.14283
66744904	chr2:66744904:T:C	1.29692e-07	-1.54497e-10	-1.0828
66745711	chr2:66745711:C:T	3.05244e-08	-1.38151	-1.14793
66746190	chr2:66746190:A:G	1.51071e-07	-1.54497e-10	-0.93022
66746207	chr2:66746207:C:T	1.2956e-07	-1.54497e-10	-1.08382
66746278	chr2:66746278:G:A	1.51545e-07	-1.54497e-10	-0.927084
66746432	chr2:66746432:A:G	7.35642e-08	-1.64981	-2.74514e-10
66746776	chr2:66746776:T:C	1.54016e-07	-1.54497e-10	-0.910909
66747791	chr2:66747791:C:G	3.42662e-07	-1.54497e-10	-0.111225
66748199	chr2:66748199:G:A	4.9157e-08	-1.46214	-0.590807
66748368	chr2:66748368:C:G	2.52263e-08	-1.52428	-1.1958
66748515	chr2:66748515:TA:T	7.24979e-08	-1.66441	-2.74514e-10
66749222	chr2:66749222:A:G	4.81045e-08	-1.50694	-0.56765
66749445	chr2:66749445:C:G	1.15909e-07	-1.54497e-10	-1.19516
66749900	chr2:66749900:A:G	2.55157e-08	-1.50045	-1.20822
66750725	chr2:66750725:G:C	9.10038e-08	-1.43707	-2.74514e-10
66750876	chr2:66750876:G:A	1.43978e-07	-1.54497e-10	-0.978311
66750879	chr2:66750879:T:A	5.0407e-08	-1.49325	-0.534588
66751130	chr2:66751130:C:T	2.23119e-08	-1.68165	-1.1612
66751824	chr2:66751824:G:A	6.84822e-08	-1.38437	-0.337024
66752175	chr2:66752175:C:T	2.87758e-08	-1.44922	-1.13922
66752368	chr2:66752368:T:G	2.64402e-08	-1.49264	-1.18044
66752888	chr2:66752888:T:C	1.01066e-07	-1.3322	-2.74514e-10
66753262	chr2:66753262:T:G	1.21143e-07	-1.54497e-10	-1.151
66753265	chr2:66753265:C:T	9.45e-08	-1.39937	-2.74514e-10
66753331	chr2:66753331:TCTAATTGGTGAA:T	6.8471e-08	-1.72156	-2.74514e-10
66754040	chr2:66754040:A:G	4.81428e-07	-1.54497e-10	0.228788
66754289	chr2:66754289:A:G	1.11029e-07	-1.54497e-10	-1.23817
66754689	chr2:66754689:A:G	6.83972e-08	-1.72264	-2.74514e-10
66754880	chr2:66754880:A:G	4.6381e-07	-1.54497e-10	0.191507
66755161	chr2:66755161:G:A	3.9823e-07	-1.54497e-10	0.0390607
66755396	chr2:66755396:CA:C	1.12956e-07	-1.54497e-10	-1.22097
66755625	chr2:66755625:G:A	7.22044e-08	-1.66847	-2.74514e-10
66755791	chr2:66755791:C:T	7.01957e-08	-1.69668	-2.74514e-10
66755896	chr2:66755896:T:C	5.05052e-07	-1.54497e-10	0.276693
66755935	chr2:66755935:CA:C	5.16449e-08	-1.42854	-0.575034
66756098	chr2:66756098:C:G	6.82774e-08	-1.72439	-2.74514e-10
66756189	chr2:66756189:T:C	6.2133e-08	-1.422	-0.396695
66756250	chr2:66756250:A:T	2.76235e-08	-1.70416	-0.925148
66756316	chr2:66756316:G:A	1.47237e-07	-1.54497e-10	-0.955927
66756425	chr2:66756425:C:T	6.9661e-08	-1.70433	-2.74514e-10
66756621	chr2:66756621:G:A	1.18277e-07	-1.54497e-10	-1.17494
66756646	chr2:66756646:A:G	3.88711e-07	-1.54497e-10	0.0148681
66757118	chr2:66757118:A:G	2.54406e-08	-1.59985	-1.11177
66757459	chr2:66757459:A:G	2.20183e-08	-1.71519	-1.1409
66757672	chr2:66757672:A:G	7.26981e-08	-1.66165	-2.74514e-10
66758346	chr2:66758346:T:C	5.03121e-08	-1.52688	-0.502847
66758458	chr2:66758458:A:G	5.61275e-07	-1.54497e-10	0.382243
66758880	chr2:66758880:AT:A	2.18202e-08	-1.6815	-1.18363
66759002	chr2:66759002:T:C	1.80657e-07	-1.54497e-10	-0.751368
66759358	chr2:66759358:C:T	3.57005e-08	-1.57661	-0.796195
66759359	chr2:66759359:A:G	3.88672e-08	-1.53781	-0.750009
66760115	chr2:66760115:C:A	1.938e-07	-1.54497e-10	-0.681144
66760217	chr2:66760217:C:G	1.13742e-07	-1.54497e-10	-1.21404
66760354	chr2:66760354:A:T	3.09107e-08	-1.72131	-0.795554
66760455	chr2:66760455:C:T	1.02062e-07	-1.32239	-2.74514e-10
66760801	chr2:66760801:T:C	1.10871e-07	-1.54497e-10	-1.2396
66760927	chr2:66760927:A:T	2.06778e-08	-1.72406	-1.19485
66760929	chr2:66760929:G:T	2.06732e-08	-1.72394	-1.19519
66760932	chr2:66760932:A:T	2.06905e-08	-1.72449	-1.1938
66762180	chr2:66762180:A:G	1.31801e-07	-1.54497e-10	-1.06668
66762476	chr2:66762476:G:C	1.10777e-07	-1.54497e-10	-1.24045
66762486	chr2:66762486:A:G	5.68733e-07	-1.54497e-10	0.395443
66762836	chr2:66762836:T:C	2.26268e-08	-1.72392	-1.10491
66762906	chr2:66762906:T:C	1.43824e-07	-1.54497e-10	-0.979376
66763399	chr2:66763399:G:A	1.18775e-07	-1.17074	-2.74514e-10
66763409	chr2:66763409:C:T	2.11263e-08	-1.72481	-1.17264
66763434	chr2:66763434:T:C	1.36419e-07	-1.54497e-10	-1.03224
66764043	chr2:66764043:C:T	1.11316e-07	-1.54497e-10	-1.23559
66764435	chr2:66764435:C:G	4.60395e-07	-1.54497e-10	0.184116
66764454	chr2:66764454:C:A	6.8991e-08	-1.71399	-2.74514e-10
66764539	chr2:66764539:A:G	1.14538e-07	-1.54497e-10	-1.20706
66764630	chr2:66764630:T:C	3.48379e-07	-1.54497e-10	-0.0946771
66764779	chr2:66764779:A:C	1.34843e-07	-1.54497e-10	-1.04385
66765262	chr2:66765262:A:G	1.11707e-07	-1.54497e-10	-1.23209
66765344	chr2:66765344:A:T	2.77675e-08	-1.43463	-1.18947
66765363	chr2:66765363:T:A	5.66583e-07	-1.54497e-10	0.391654
66765599	chr2:66765599:T:G	1.49916e-07	-1.54497e-10	-0.937892
66765740	chr2:66765740:G:C	2.50431e-07	-1.54497e-10	-0.424784
66765789	chr2:66765789:AG:A	8.78797e-07	-1.54497e-10	0.830585
66766133	chr2:66766133:C:G	1.22443e-07	-1.54497e-10	-1.14032
66766276	chr2:66766276:A:G	1.56368e-07	-1.54497e-10	-0.895755
66766700	chr2:66766700:A:T	1.35663e-07	-1.54497e-10	-1.0378
66767516	chr2:66767516:G:C	1.33994e-07	-1.54497e-10	-1.05018
66767699	chr2:66767699:A:G	1.28061e-07	-1.54497e-10	-1.09546
66767853	chr2:66767853:A:G	1.4657e-07	-1.54497e-10	-0.960468
66767944	chr2:66767944:C:T	1.34242e-07	-1.54497e-10	-1.04833
66768055	chr2:66768055:T:C	1.28966e-07	-1.54497e-10	-1.08842
66768217	chr2:66768217:C:T	1.06623e-07	-1.47428	0.195613
66768463	chr2:66768463:A:G	2.91772e-08	-1.39681	-1.17777
66769197	chr2:66769197:A:G	2.18432e-08	-1.63095	-1.23313
66769274	chr2:66769274:A:T	1.44476e-07	-1.54497e-10	-0.974856
66769902	chr2:66769902:C:T	1.13964e-07	-1.54497e-10	-1.21208
66770025	chr2:66770025:C:T	5.46975e-07	-1.54497e-10	0.356434
66770465	chr2:66770465:T:C	1.11667e-07	-1.54497e-10	-1.23245
66770631	chr2:66770631:AG:A	1.16391e-07	-1.54497e-10	-1.19102
66770925	chr2:66770925:G:A	1.16499e-07	-1.54497e-10	-1.19009
66771454	chr2:66771454:C:T	1.12851e-07	-1.54497e-10	-1.2219
66771491	chr2:66771491:C:G	2.42899e-08	-1.628	-1.12991
66771616	chr2:66771616:A:G	1.13016e-07	-1.54497e-10	-1.22044
66771652	chr2:66771652:T:TA	1.16792e-07	-1.54497e-10	-1.18757
66772460	chr2:66772460:C:A	1.42497e-07	-1.54497e-10	-0.988644
66772534	chr2:66772534:G:A	3.3807e-08	-1.22786	-1.19944
66772663	chr2:66772663:T:C	1.84702e-07	-1.54497e-10	-0.729226
66772764	chr2:66772764:C:T	2.31004e-08	-1.70299	-1.10513
66772944	chr2:66772944:T:C	2.35037e-08	-1.68739	-1.10342
66772998	chr2:66772998:T:A	2.37095e-08	-1.69476	-1.08733
66773358	chr2:66773358:T:C	1.17647e-07	-1.54497e-10	-1.18028
66773862	chr2:66773862:A:C	1.53612e-07	-1.54497e-10	-0.913536
66774099	chr2:66774099:T:A	1.38844e-07	-1.54497e-10	-1.01461
66774974	chr2:66774974:G:A	1.18543e-07	-1.54497e-10	-1.17269
66775916	chr2:66775916:A:T	1.11129e-07	-1.54497e-10	-1.23728
66776024	chr2:66776024:T:C	6.82477e-08	-1.72482	-2.74514e-10
66776189	chr2:66776189:T:C	1.34612e-07	-1.54497e-10	-1.04557
66776588	chr2:66776588:T:C	1.10916e-07	-1.54497e-10	-1.2392
66776593	chr2:66776593:T:A	4.91283e-07	-1.54497e-10	0.249051
66776791	chr2:66776791:A:G	2.42191e-08	-1.61011	-1.15072
66777358	chr2:66777358:C:T	2.41317e-08	-1.63619	-1.12825
66777732	chr2:66777732:C:T	2.41012e-08	-1.63215	-1.13356
66778290	chr2:66778290:C:T	2.75676e-07	-1.54497e-10	-0.328742
66778299	chr2:66778299:A:G	1.12109e-07	-1.54497e-10	-1.2285
66778341	chr2:66778341:A:AATAT	6.82475e-08	-1.72483	-2.74514e-10
66778454	chr2:66778454:T:C	1.51709e-07	-1.54497e-10	-0.926004
66778662	chr2:66778662:T:A	3.94546e-07	-1.72474	1.7545
66779149	chr2:66779149:T:C	3.60366e-07	-1.54497e-10	-0.0608495
66779449	chr2:66779449:A:G	1.16336e-07	-1.54497e-10	-1.19149
66780360	chr2:66780360:A:T	2.87953e-08	-1.72483	-0.862929
66780522	chr2:66780522:T:G	1.2355e-07	-1.54497e-10	-1.13132
66780978	chr2:66780978:A:G	1.10776e-07	-1.54497e-10	-1.24046
66781179	chr2:66781179:C:T	3.07779e-08	-1.7239	-0.797274
66781203	chr2:66781203:G:T	1.44185e-07	-1.54497e-10	-0.976875
66781389	chr2:66781389:A:G	1.24257e-07	-1.54497e-10	-1.12562
66781497	chr2:66781497:T:C	3.67665e-08	-1.52641	-0.816974
66781609	chr2:66781609:A:C	1.1144e-07	-1.54497e-10	-1.23448
66781764	chr2:66781764:A:G	1.03954e-07	-1.30402	-2.74514e-10
66782004	chr2:66782004:T:A	1.16819e-07	-1.54497e-10	-1.18734
66782136	chr2:66782136:G:T	6.96702e-08	-1.7042	-2.74514e-10
66782328	chr2:66782328:AC:A	1.12396e-07	-1.54497e-10	-1.22594
66782579	chr2:66782579:G:A	8.39731e-08	-1.51747	-2.74514e-10
66782643	chr2:66782643:T:C	7.28561e-08	-1.65948	-2.74514e-10
66783018	chr2:66783018:C:A	9.85201e-06	-1.54497e-10	3.24746
66783050	chr2:66783050:G:A	6.16443e-07	-1.54497e-10	0.475996
66783216	chr2:66783216:G:A	2.77982e-08	-1.55886	-1.06414
66783367	chr2:66783367:G:T	7.14829e-08	-1.67851	-2.74514e-10
66783550	chr2:66783550:T:G	4.5502e-08	-0.894892	-1.23532
66783717	chr2:66783717:C:T	3.55051e-08	-1.7212	-0.657087
66783994	chr2:66783994:G:GT	4.16911e-08	-1.19578	-1.0219
66784606	chr2:66784606:A:C	3.47987e-08	-1.48411	-0.914281
66784738	chr2:66784738:G:A	2.96399e-08	-1.71134	-0.847511
66784744	chr2:66784744:A:G	4.15566e-08	-1.52686	-0.694049
66784911	chr2:66784911:T:C	2.8715e-07	-1.54497e-10	-0.287965
66785412	chr2:66785412:G:A	7.35539e-08	-1.64995	-2.74514e-10
66785547	chr2:66785547:T:C	6.96627e-08	-1.7043	-2.74514e-10
66785551	chr2:66785551:T:C	2.71361e-07	-1.54497e-10	-0.344518
66785798	chr2:66785798:C:T	1.26969e-07	-1.54497e-10	-1.10402
66785823	chr2:66785823:T:A	3.74075e-08	-1.08969	-1.2364
66786870	chr2:66786870:T:C	3.55786e-08	-1.13782	-1.23841
66786894	chr2:66786894:G:A	1.27116e-07	-1.54497e-10	-1.10287
66787579	chr2:66787579:A:G	3.77351e-08	-1.68674	-0.630634
66787629	chr2:66787629:C:T	3.60099e-08	-1.68237	-0.681806
66787701	chr2:66787701:C:CA	1.27191e-07	-1.54497e-10	-1.10228
66788352	chr2:66788352:G:A	1.12167e-07	-1.54497e-10	-1.22798
66788454	chr2:66788454:T:A	1.12855e-07	-1.54497e-10	-1.22187
66789899	chr2:66789899:G:A	1.1253e-07	-1.54497e-10	-1.22474
66790088	chr2:66790088:G:A	1.65554e-07	-0.83867	-2.74514e-10
66790318	chr2:66790318:C:T	2.85155e-08	-1.66136	-0.936159
66790351	chr2:66790351:C:A	1.22648e-07	-1.54497e-10	-1.13865
66790442	chr2:66790442:A:G	2.65544e-08	-1.59089	-1.07788
66790486	chr2:66790486:A:G	2.87119e-08	-1.56978	-1.02087
66790606	chr2:66790606:T:C	3.40483e-08	-1.34019	-1.08
66790639	chr2:66790639:A:G	1.33522e-07	-1.54497e-10	-1.0537
66790951	chr2:66790951:T:C	1.28364e-07	-1.54497e-10	-1.0931
66791181	chr2:66791181:G:A	1.36896e-07	-1.54497e-10	-1.02875
66791522	chr2:66791522:T:C	1.11645e-07	-1.54497e-10	-1.23264
66791880	chr2:66791880:C:T	6.95337e-08	-1.70616	-2.74514e-10
66791929	chr2:66791929:C:T	1.13995e-07	-1.54497e-10	-1.21182
66792155	chr2:66792155:A:G	1.40344e-07	-1.54497e-10	-1.00387
66792236	chr2:66792236:GT:G	3.1063e-08	-1.3374	-1.17455
66792499	chr2:66792499:C:T	1.14069e-07	-1.54497e-10	-1.21117
66793154	chr2:66793154:T:C	1.11083e-07	-1.54497e-10	-1.23769
66793186	chr2:66793186:C:T	1.60885e-07	-1.54497e-10	-0.867278
66794466	chr2:66794466:G:A	6.86449e-08	-1.71902	-2.74514e-10
66794619	chr2:66794619:T:C	1.56687e-07	-1.54497e-10	-0.89372
66794718	chr2:66794718:T:C	5.16804e-08	-1.6163	-0.386595
66794800	chr2:66794800:A:G	7.01329e-08	-1.69758	-2.74514e-10
66795009	chr2:66795009:C:A	1.98053e-07	-1.54497e-10	-0.659435
66795030	chr2:66795030:C:T	5.29724e-08	-1.58899	-0.389204
66795102	chr2:66795102:A:G	4.78618e-08	-1.69712	-0.382532
66795219	chr2:66795219:G:A	3.39588e-08	-1.18389	-1.23893
66795899	chr2:66795899:G:A	2.60913e-08	-1.53105	-1.15531
66796295	chr2:66796295:A:G	3.11368e-08	-1.32816	-1.18141
66796551	chr2:66796551:A:C	2.4145e-07	-1.54497e-10	-0.461307
66796707	chr2:66796707:T:C	1.15918e-07	-1.54497e-10	-1.19508
66797191	chr2:66797191:G:A	2.61865e-08	-1.60793	-1.0748
66797275	chr2:66797275:G:A	3.29124e-08	-1.21377	-1.24035
66797382	chr2:66797382:C:T	1.29215e-07	-1.54497e-10	-1.08649
66797406	chr2:66797406:G:A	1.25728e-07	-1.54497e-10	-1.11385
66797638	chr2:66797638:C:G	1.74151e-07	-1.54497e-10	-0.788044
66797709	chr2:66797709:G:C	1.27642e-07	-1.54497e-10	-1.09874
66798039	chr2:66798039:G:A	6.98368e-08	-1.70181	-2.74514e-10
66798129	chr2:66798129:A:G	1.14502e-07	-1.54497e-10	-1.20738
66798405	chr2:66798405:A:G	2.71111e-08	-1.47723	-1.1708
66798668	chr2:66798668:C:CAT	2.55938e-08	-1.69934	-1.00628
66798695	chr2:66798695:A:G	3.23554e-08	-1.4832	-0.98799
66798747	chr2:66798747:T:C	2.62027e-08	-1.47781	-1.2043
66798750	chr2:66798750:G:A	5.71884e-08	-1.60803	-0.293585
66798771	chr2:66798771:G:A	1.70376e-07	-1.54497e-10	-0.809963
66798940	chr2:66798940:T:C	1.66055e-07	-1.54497e-10	-0.835648
66799010	chr2:66799010:G:A	2.94074e-08	-1.65121	-0.915512
66799064	chr2:66799064:T:A	5.28117e-08	-1.61753	-0.363705
66799213	chr2:66799213:C:G	1.10802e-07	-1.54497e-10	-1.24022
66799337	chr2:66799337:G:C	2.29743e-07	-1.54497e-10	-0.511008
66799494	chr2:66799494:T:C	1.3097e-07	-1.54497e-10	-1.073
66800388	chr2:66800388:G:A	3.01887e-08	-1.64289	-0.897614
66800489	chr2:66800489:G:A	1.10826e-07	-1.54497e-10	-1.24001
66800646	chr2:66800646:T:G	2.18035e-08	-1.7058	-1.16009
66800948	chr2:66800948:A:G	1.16535e-07	-1.54497e-10	-1.18978
66801085	chr2:66801085:C:T	1.20698e-07	-1.54497e-10	-1.15468
66801112	chr2:66801112:G:A	7.08985e-08	-1.68672	-2.74514e-10
66801187	chr2:66801187:G:A	1.10802e-07	-1.54497e-10	-1.24023
66801195	chr2:66801195:A:G	1.16594e-07	-1.54497e-10	-1.18927
66801204	chr2:66801204:A:G	1.20707e-07	-1.54497e-10	-1.15461
66801750	chr2:66801750:A:G	1.30045e-07	-1.54497e-10	-1.08009
66802147	chr2:66802147:T:A	1.10778e-07	-1.54497e-10	-1.24044
66802212	chr2:66802212:C:T	3.83725e-08	-1.06066	-1.23997
66802346	chr2:66802346:G:A	1.66871e-07	-1.54497e-10	-0.830749
66802424	chr2:66802424:C:T	2.53667e-08	-1.49878	-1.21576
66802434	chr2:66802434:G:A	6.83737e-08	-1.72298	-2.74514e-10
66802580	chr2:66802580:C:A	2.2347e-08	-1.62732	-1.21395
66803027	chr2:66803027:G:A	2.67238e-08	-1.66724	-0.995172
66803149	chr2:66803149:T:G	1.10773e-07	-1.54497e-10	-1.24048
66803299	chr2:66803299:A:G	1.11096e-07	-1.54497e-10	-1.23758
66803315	chr2:66803315:C:T	2.28119e-08	-1.58095	-1.23974
66803321	chr2:66803321:T:TA	3.9234e-08	-1.03834	-1.24009
66803458	chr2:66803458:T:C	1.17043e-07	-1.54497e-10	-1.18543
66803547	chr2:66803547:AGCC:A	3.36127e-08	-1.383	-1.05007
66803690	chr2:66803690:A:G	1.19539e-07	-1.54497e-10	-1.16433
66804085	chr2:66804085:A:G	1.28999e-07	-1.54497e-10	-1.08817
66804280	chr2:66804280:C:T	6.8263e-08	-1.7246	-2.74514e-10
66804561	chr2:66804561:A:G	1.43103e-07	-1.54497e-10	-0.984405
66804674	chr2:66804674:A:G	1.10769e-07	-1.54497e-10	-1.24053
66804984	chr2:66804984:A:G	1.11203e-07	-1.54497e-10	-1.23661
66805095	chr2:66805095:T:C	1.16079e-07	-1.54497e-10	-1.1937
66805321	chr2:66805321:G:T	2.43457e-08	-1.71989	-1.03572
66805514	chr2:66805514:A:T	1.25335e-07	-1.54497e-10	-1.11697
66805884	chr2:66805884:T:A	1.18244e-07	-1.54497e-10	-1.17522
66806188	chr2:66806188:C:G	6.32169e-08	-1.15663	-0.644769
66806211	chr2:66806211:C:T	1.35852e-07	-1.54497e-10	-1.0364
66806230	chr2:66806230:T:C	3.21875e-08	-1.25506	-1.22133
66806250	chr2:66806250:A:C	1.59943e-07	-1.54497e-10	-0.873154
66806523	chr2:66806523:C:T	7.16041e-08	-1.67682	-2.74514e-10
66806849	chr2:66806849:T:A	2.25679e-07	-0.528857	-2.74514e-10
66807123	chr2:66807123:T:G	1.60127e-07	-1.54497e-10	-0.872001
66807143	chr2:66807143:A:G	1.3145e-07	-1.54497e-10	-1.06934
66807150	chr2:66807150:AAGAT:A	1.21592e-07	-1.54497e-10	-1.1473
66807219	chr2:66807219:C:T	2.15178e-08	-1.71448	-1.16461
66807284	chr2:66807284:C:T	1.13422e-07	-1.54497e-10	-1.21685
66807454	chr2:66807454:G:T	7.38127e-08	-1.64644	-2.74514e-10
66807727	chr2:66807727:A:C	1.74034e-07	-1.54497e-10	-0.78872
66807785	chr2:66807785:A:G	1.26451e-07	-1.54497e-10	-1.10811
66808005	chr2:66808005:A:G	5.91312e-07	1.06799	-0.633615
66808146	chr2:66808146:T:C	4.99082e-08	-1.10666	-0.931119
66808362	chr2:66808362:G:A	1.22753e-07	-1.54497e-10	-1.13779
66808557	chr2:66808557:A:T	5.23508e-07	-1.54497e-10	0.312583
66808576	chr2:66808576:A:G	7.03531e-08	-1.69444	-2.74514e-10
66809119	chr2:66809119:G:A	7.1653e-08	-1.67613	-2.74514e-10
66809126	chr2:66809126:T:C	2.15598e-08	-1.63663	-1.24051
66809140	chr2:66809140:A:G	2.44659e-08	-1.71925	-1.03144
66809250	chr2:66809250:AT:A	6.72291e-07	-1.54497e-10	0.562722
66809404	chr2:66809404:C:T	7.16364e-08	-1.67637	-2.74514e-10
66809729	chr2:66809729:T:C	5.26806e-07	-1.54497e-10	0.318863
66809914	chr2:66809914:A:G	1.47002e-07	-1.54497e-10	-0.957522
66810474	chr2:66810474:A:G	1.13948e-07	-1.54497e-10	-1.21223
66810703	chr2:66810703:A:G	1.34548e-07	-1.54497e-10	-1.04605
66811207	chr2:66811207:T:C	1.2178e-07	-0.123107	-1.02265
66811985	chr2:66811985:T:C	1.13985e-07	-1.54497e-10	-1.21191
66812216	chr2:66812216:A:G	7.2281e-08	-1.66741	-2.74514e-10
66812265	chr2:66812265:T:C	1.20629e-07	-1.54497e-10	-1.15525
66812665	chr2:66812665:C:T	7.17364e-07	-1.54497e-10	0.627614
66812777	chr2:66812777:A:G	1.10976e-07	-1.54497e-10	-1.23865
66813033	chr2:66813033:A:G	1.33601e-07	0.0275694	-1.08068
66813172	chr2:66813172:A:G	1.16194e-07	-1.54497e-10	-1.19271
66813284	chr2:66813284:T:C	7.33694e-07	-1.54497e-10	0.650123
66813390	chr2:66813390:C:A	1.38403e-07	0.00192915	-1.01972
66813743	chr2:66813743:C:T	2.14608e-08	-1.64225	-1.23949
66813803	chr2:66813803:AG:A	1.42426e-07	0.0156509	-1.0048
66814325	chr2:66814325:G:A	1.40746e-07	0.0763058	-1.07731
66814378	chr2:66814378:T:C	1.16284e-07	-1.54497e-10	-1.19193
66814545	chr2:66814545:G:A	2.13219e-08	-1.69909	-1.18915
66814558	chr2:66814558:AAG:A	7.3638e-08	-1.64881	-2.74514e-10
66814616	chr2:66814616:T:C	2.42713e-07	0.118377	-0.574466
66814767	chr2:66814767:A:C	4.89286e-08	-0.914371	-1.14324
66814909	chr2:66814909:G:A	2.17832e-08	-1.62949	-1.23734
66814939	chr2:66814939:T:C	7.73113e-08	-0.928973	-0.671155
66815635	chr2:66815635:A:G	1.35028e-07	-1.54497e-10	-1.04249
66816412	chr2:66816412:A:G	1.13712e-07	-1.54497e-10	-1.2143
66816509	chr2:66816509:C:T	1.49131e-07	-1.54497e-10	-0.943143
66816602	chr2:66816602:T:C	7.02897e-08	-1.69534	-2.74514e-10
66816991	chr2:66816991:G:C	2.23701e-08	-1.66587	-1.17437
66817308	chr2:66817308:A:T	7.02701e-08	-1.69562	-2.74514e-10
66817405	chr2:66817405:G:C	1.13962e-07	-0.149809	-1.0623
66817460	chr2:66817460:A:G	1.16146e-07	-1.54497e-10	-1.19312
66817826	chr2:66817826:G:A	1.25232e-07	-1.54497e-10	-1.1178
66818010	chr2:66818010:A:G	3.52061e-08	-1.49307	-0.893679
66818880	chr2:66818880:G:A	1.25056e-07	-1.1192	-2.74514e-10
66819733	chr2:66819733:C:T	9.96539e-08	-0.15792	-1.18835
66819776	chr2:66819776:T:C	2.40898e-07	-1.54497e-10	-0.463595
66820022	chr2:66820022:C:T	6.84676e-08	-1.72161	-2.74514e-10
66820143	chr2:66820143:T:G	1.12563e-07	-1.54497e-10	-1.22445
66820508	chr2:66820508:A:G	5.20419e-08	-1.0548	-0.941118
66820585	chr2:66820585:C:T	2.02418e-08	-1.71931	-1.22091
66821029	chr2:66821029:G:A	2.54408e-08	-1.48887	-1.22274
66821389	chr2:66821389:G:A	4.05373e-08	-1.14561	-1.10013
66821463	chr2:66821463:T:C	7.14477e-08	-0.509397	-1.16961
66821508	chr2:66821508:T:G	1.28698e-07	-1.54497e-10	-1.0905
66821602	chr2:66821602:C:T	6.93396e-08	-1.70895	-2.74514e-10
66821710	chr2:66821710:T:C	1.2698e-07	-1.54497e-10	-1.10394
66822075	chr2:66822075:A:T	1.31309e-07	-1.54497e-10	-1.07041
66822249	chr2:66822249:T:C	6.98661e-08	-1.70139	-2.74514e-10
66823186	chr2:66823186:T:C	1.46442e-07	-1.54497e-10	-0.96134
66823454	chr2:66823454:A:C	6.82589e-08	-1.72466	-2.74514e-10
66823518	chr2:66823518:T:C	1.21856e-06	1.64388	-0.486433
66823561	chr2:66823561:A:G	3.79204e-07	-1.54497e-10	-0.00989507
66823568	chr2:66823568:C:A	1.15152e-07	-1.54497e-10	-1.20172
66823620	chr2:66823620:T:C	1.4739e-07	-0.470891	-0.483998
66823707	chr2:66823707:G:A	1.56564e-07	-0.894501	-2.74514e-10
66824879	chr2:66824879:A:G	4.0394e-08	-1.17523	-1.07406
66825108	chr2:66825108:G:A	6.85391e-08	-1.72057	-2.74514e-10
66825322	chr2:66825322:A:G	1.80009e-07	-1.54497e-10	-0.754963
66825380	chr2:66825380:C:T	6.92381e-08	-1.71042	-2.74514e-10
66825663	chr2:66825663:C:T	8.50445e-07	1.2528	-0.455011
66825781	chr2:66825781:C:T	4.5301e-08	-1.0512	-1.08344
66826212	chr2:66826212:A:G	2.0093e-07	-0.0944734	-0.55054
66826351	chr2:66826351:C:T	7.12433e-08	-1.68187	-2.74514e-10
66826465	chr2:66826465:G:A	1.31126e-07	-1.54497e-10	-1.07181
66826496	chr2:66826496:A:G	2.52549e-08	-1.71193	-1.00702
66826522	chr2:66826522:G:A	6.8251e-08	-1.72478	-2.74514e-10
66826893	chr2:66826893:C:T	9.81631e-08	-1.36134	-2.74514e-10
66826941	chr2:66826941:T:A	3.95979e-08	-1.19408	-1.07511
66827243	chr2:66827243:G:A	1.10788e-07	-1.54497e-10	-1.24035
66827716	chr2:66827716:T:C	6.39481e-08	-0.800917	-0.98898
66828787	chr2:66828787:T:C	2.22055e-07	0.0474786	-0.592524
66829508	chr2:66829508:T:C	6.71462e-08	-0.757266	-0.983831
66829911	chr2:66829911:C:T	3.17156e-08	-1.32463	-1.16653
66830845	chr2:66830845:G:A	6.82527e-08	-1.72475	-2.74514e-10
66831733	chr2:66831733:G:A	1.20664e-07	-1.54497e-10	-1.15496
66831913	chr2:66831913:C:A	3.95476e-08	-1.11555	-1.15491
66832022	chr2:66832022:C:T	8.02127e-08	-1.56329	-2.74514e-10
66832125	chr2:66832125:T:G	6.95266e-08	-1.70626	-2.74514e-10
66832283	chr2:66832283:G:C	1.99357e-07	-1.54497e-10	-0.652873
66832396	chr2:66832396:A:G	2.22489e-08	-1.65915	-1.18653
66832584	chr2:66832584:T:C	1.8706e-07	-1.54497e-10	-0.716542
66832771	chr2:66832771:G:A	3.82206e-08	-1.16451	-1.14008
66832772	chr2:66832772:C:T	7.03571e-08	-1.69439	-2.74514e-10
66832994	chr2:66832994:A:C	1.31686e-06	1.70343	-0.468393
66833110	chr2:66833110:G:A	3.61749e-07	-1.54497e-10	-0.0570189
66833202	chr2:66833202:TC:T	7.38061e-08	-0.715394	-0.931134
66833556	chr2:66833556:T:C	1.10828e-07	-1.54497e-10	-1.23999
66833864	chr2:66833864:A:G	3.8878e-08	-1.14003	-1.14751
66833879	chr2:66833879:T:C	8.33083e-08	-1.52542	-2.74514e-10
66834103	chr2:66834103:T:C	1.34851e-06	1.70789	-0.44911
66834699	chr2:66834699:C:T	1.30323e-06	1.63436	-0.409734
66834715	chr2:66834715:G:A	1.8742e-07	-1.54497e-10	-0.714616
66835361	chr2:66835361:A:G	1.27791e-07	-1.54497e-10	-1.09758
66836355	chr2:66836355:A:T	7.31996e-08	-1.65478	-2.74514e-10
66836463	chr2:66836463:G:A	1.21669e-07	-1.54497e-10	-1.14666
66836554	chr2:66836554:G:A	6.83409e-08	-1.72346	-2.74514e-10
66836769	chr2:66836769:GAAGA:G	6.82802e-08	-1.72435	-2.74514e-10
66837040	chr2:66837040:A:G	1.11898e-07	-1.54497e-10	-1.23038
66837062	chr2:66837062:A:G	1.11721e-07	-1.54497e-10	-1.23197
66837260	chr2:66837260:G:A	1.12518e-06	1.42473	-0.347002
66838629	chr2:66838629:C:T	6.83247e-08	-1.7237	-2.74514e-10
66838644	chr2:66838644:C:T	2.93258e-07	0.284275	-0.551193
66839233	chr2:66839233:T:C	1.22322e-07	-1.54497e-10	-1.14131
66839257	chr2:66839257:A:C	1.14333e-07	-1.54497e-10	-1.20885
66839329	chr2:66839329:G:C	1.39401e-07	-1.54497e-10	-1.01062
66839519	chr2:66839519:A:G	2.69379e-07	0.168494	-0.520343
66839892	chr2:66839892:C:G	3.03991e-07	0.312032	-0.543002
66840509	chr2:66840509:T:C	1.97181e-06	1.95048	-0.311744
66840537	chr2:66840537:C:T	3.7305e-08	-1.08851	-1.24034
66840755	chr2:66840755:A:C	2.73997e-08	-1.45137	-1.18606
66841127	chr2:66841127:G:A	1.13798e-07	-1.54497e-10	-1.21354
66841158	chr2:66841158:A:G	1.1222e-07	-1.54497e-10	-1.22751
66841204	chr2:66841204:C:T	2.31235e-07	-1.54497e-10	-0.504536
66841483	chr2:66841483:A:G	7.05076e-08	-1.69225	-2.74514e-10
66841852	chr2:66841852:A:G	1.1211e-07	-1.54497e-10	-1.22849
66841897	chr2:66841897:G:A	6.8247e-08	-1.72484	-2.74514e-10
66841984	chr2:66841984:A:G	7.54841e-08	-1.62405	-2.74514e-10
66842579	chr2:66842579:G:A	1.71144e-07	-1.54497e-10	-0.805466
66842931	chr2:66842931:A:G	1.39053e-07	-1.54497e-10	-1.01312
66843151	chr2:66843151:T:C	5.69139e-08	-0.728553	-1.17788
66843197	chr2:66843197:C:T	8.71355e-08	-1.4805	-2.74514e-10
66843201	chr2:66843201:G:A	2.65388e-07	-0.461131	0.0943547
66843995	chr2:66843995:A:G	1.1649e-07	-1.54497e-10	-1.19016
66844320	chr2:66844320:T:C	2.00189e-07	-1.54497e-10	-0.648709
66844327	chr2:66844327:C:T	1.35569e-05	1.05578	2.5109
66844487	chr2:66844487:G:A	3.868e-07	-0.363388	0.373326
66844788	chr2:66844788:A:G	6.95555e-08	-1.70584	-2.74514e-10
66844927	chr2:66844927:G:A	5.60973e-08	-1.24369	-0.67719
66844950	chr2:66844950:T:C	8.78483e-08	-1.72239	0.250031
66845147	chr2:66845147:A:G	1.11254e-07	-1.54497e-10	-1.23615
66845170	chr2:66845170:A:G	1.19567e-07	-1.54497e-10	-1.16409
66845437	chr2:66845437:C:T	1.98584e-07	-1.54497e-10	-0.656758
66846193	chr2:66846193:G:C	2.19095e-07	-1.54497e-10	-0.558461
66846195	chr2:66846195:A:G	1.28952e-07	-1.54497e-10	-1.08853
66846712	chr2:66846712:A:G	3.86555e-08	-1.17353	-1.11975
66846855	chr2:66846855:G:A	2.85929e-07	-1.54497e-10	-0.292226
66847112	chr2:66847112:T:C	2.44821e-08	-1.63159	-1.11844
66847245	chr2:66847245:G:A	2.43728e-07	-1.54497e-10	-0.451914
66847522	chr2:66847522:A:G	5.58007e-08	-1.72312	-0.203063
66848121	chr2:66848121:A:G	1.13691e-07	-1.54497e-10	-1.21448
66848205	chr2:66848205:T:C	9.51424e-08	-1.24232	-0.150275
66848278	chr2:66848278:GT:G	6.84319e-08	-1.72213	-2.74514e-10
66848414	chr2:66848414:G:A	6.82476e-08	-1.72483	-2.74514e-10
66848634	chr2:66848634:T:G	1.09446e-07	-1.72432	0.471781
66848789	chr2:66848789:A:C	5.14556e-08	-1.65699	-0.350265
66848901	chr2:66848901:C:T	6.83751e-08	-1.72296	-2.74514e-10
66848973	chr2:66848973:A:G	2.02944e-07	-1.54497e-10	-0.63504
66849404	chr2:66849404:G:A	1.11402e-07	-1.54497e-10	-1.23482
66849707	chr2:66849707:G:A	1.21847e-07	-1.54497e-10	-1.1452
66849979	chr2:66849979:T:G	2.72752e-08	-1.50541	-1.13658
66850097	chr2:66850097:T:C	1.17106e-07	-1.54497e-10	-1.18489
66850138	chr2:66850138:C:A	1.61841e-07	-1.54497e-10	-0.861353
66850333	chr2:66850333:C:T	1.37211e-07	-1.54497e-10	-1.02645
66850379	chr2:66850379:G:A	1.05095e-07	-1.14271	-0.150393
66850465	chr2:66850465:T:C	1.9631e-07	-1.70855	1.04028
66850603	chr2:66850603:T:C	1.92764e-07	-1.70545	1.01895
66850682	chr2:66850682:A:T	1.1442e-07	-1.54497e-10	-1.2081
66850871	chr2:66850871:C:T	2.76336e-07	-1.54497e-10	-0.326352
66851066	chr2:66851066:A:C	9.09751e-08	-1.685	0.247615
66851223	chr2:66851223:A:G	1.80628e-07	-1.6874	0.935874
66851487	chr2:66851487:G:T	6.33475e-07	-1.63322	2.13647
66851530	chr2:66851530:C:G	1.44534e-07	-1.54497e-10	-0.974456
66852700	chr2:66852700:G:A	2.61345e-08	-1.55315	-1.13156
66852859	chr2:66852859:T:G	1.18439e-07	-1.54497e-10	-1.17357
66853506	chr2:66853506:G:C	7.34745e-08	-1.65103	-2.74514e-10
66853646	chr2:66853646:G:A	1.34725e-07	-1.18835	0.143614
66853730	chr2:66853730:G:A	1.11249e-07	-1.54497e-10	-1.2362
66853823	chr2:66853823:A:G	4.12217e-07	-1.57627	1.64985
66854295	chr2:66854295:A:G	1.1161e-07	-1.54497e-10	-1.23296
66854375	chr2:66854375:G:A	1.54857e-07	-1.69197	0.786504
66854430	chr2:66854430:G:T	3.73719e-07	-1.53449	1.51002
66854504	chr2:66854504:C:T	3.30881e-07	-1.54497e-10	-0.146211
66854611	chr2:66854611:C:T	1.13447e-07	-1.54497e-10	-1.21663
66854794	chr2:66854794:A:T	1.14239e-07	-1.54497e-10	-1.20968
66854878	chr2:66854878:G:A	3.75392e-07	-1.52012	1.50012
66855224	chr2:66855224:C:T	2.40881e-08	-1.53239	-1.23386
66855244	chr2:66855244:T:C	2.32099e-08	-1.57429	-1.2291
66855521	chr2:66855521:G:T	9.55487e-08	-1.38833	-2.74514e-10
66855729	chr2:66855729:G:T	1.13244e-07	-1.54497e-10	-1.21843
66856611	chr2:66856611:A:G	1.35156e-07	-1.54497e-10	-1.04154
66856639	chr2:66856639:G:A	3.57885e-08	-1.58853	-0.781811
66856716	chr2:66856716:G:A	1.06556e-06	-1.57727	2.60055
66857282	chr2:66857282:T:C	1.27789e-07	-1.54497e-10	-1.09759
66857511	chr2:66857511:C:A	2.21558e-07	-1.54497e-10	-0.547287
66857650	chr2:66857650:G:A	9.85065e-07	-1.56122	2.50595
66857855	chr2:66857855:A:C	1.39458e-07	-1.54497e-10	-1.01021
66857886	chr2:66857886:T:C	5.67895e-08	-1.72452	-0.184097
66858609	chr2:66858609:G:T	1.39742e-07	-1.54497e-10	-1.00817
66858610	chr2:66858610:C:T	1.39731e-07	-1.54497e-10	-1.00825
66858613	chr2:66858613:G:A	1.39559e-07	-1.54497e-10	-1.00948
66858746	chr2:66858746:T:C	1.14915e-07	-1.54497e-10	-1.20378
66859089	chr2:66859089:G:A	1.38951e-07	-1.54497e-10	-1.01385
66859149	chr2:66859149:C:T	1.39478e-07	-1.54497e-10	-1.01006
66859506	chr2:66859506:G:A	7.75178e-08	-1.59746	-2.74514e-10
66859507	chr2:66859507:A:G	2.05582e-07	-1.68355	1.06143
66859578	chr2:66859578:G:A	1.9644e-07	-1.54497e-10	-0.667613
66859598	chr2:66859598:G:A	1.62933e-07	-1.54497e-10	-0.854631
66859622	chr2:66859622:T:A	1.39742e-07	-1.54497e-10	-1.00817
66860520	chr2:66860520:C:T	5.35146e-07	-1.61065	1.94522
66860587	chr2:66860587:T:A	5.17633e-08	-1.72285	-0.278436
66860589	chr2:66860589:G:A	4.38635e-08	-1.54679	-0.6201
66860841	chr2:66860841:G:A	7.0094e-08	-1.69813	-2.74514e-10
66860875	chr2:66860875:G:A	7e-08	-1.69947	-2.74514e-10
66861142	chr2:66861142:G:T	1.11506e-07	-1.54497e-10	-1.23389
66861472	chr2:66861472:ATAGAG:A	7.70199e-08	-1.60391	-2.74514e-10
66861706	chr2:66861706:G:T	1.13366e-06	-1.53943	2.62468
66861934	chr2:66861934:A:G	1.37388e-07	-1.54497e-10	-1.02516
66862098	chr2:66862098:G:C	6.83455e-08	-1.72339	-2.74514e-10
66862543	chr2:66862543:G:GA	2.34663e-08	-1.56184	-1.23056
66862546	chr2:66862546:C:T	1.37029e-07	-1.54497e-10	-1.02778
66862602	chr2:66862602:A:G	1.36725e-07	-1.54497e-10	-1.03
66862662	chr2:66862662:A:T	9.60332e-08	-1.43281	0.0495366
66862978	chr2:66862978:G:A	1.37402e-07	-1.54497e-10	-1.02506
66863117	chr2:66863117:A:G	1.35911e-07	-1.54497e-10	-1.03597
66863169	chr2:66863169:T:C	1.46313e-07	-1.54497e-10	-0.962223
66863235	chr2:66863235:T:C	2.13074e-08	-1.68803	-1.20088
66863375	chr2:66863375:C:T	1.37292e-07	-1.54497e-10	-1.02586
66863662	chr2:66863662:G:T	6.87229e-08	-1.71789	-2.74514e-10
66863701	chr2:66863701:G:A	4.2788e-08	-1.60862	-0.583092
66863987	chr2:66863987:C:T	2.77946e-07	-1.54497e-10	-0.320541
66864125	chr2:66864125:T:C	1.63026e-07	-1.54497e-10	-0.85406
66864140	chr2:66864140:A:G	1.63026e-07	-1.54497e-10	-0.85406
66864664	chr2:66864664:C:A	5.43855e-08	-1.65396	-0.297911
66864679	chr2:66864679:G:A	5.17141e-08	-1.51083	-0.491408
66864726	chr2:66864726:G:A	4.39031e-07	-0.678562	0.815164
66864927	chr2:66864927:A:G	1.3755e-07	-1.54497e-10	-1.02398
66864936	chr2:66864936:C:A	9.68418e-08	-0.407436	-0.967453
66865177	chr2:66865177:T:A	2.32589e-08	-1.68628	-1.115
66865362	chr2:66865362:G:T	7.78922e-08	-1.72473	0.132092
66865595	chr2:66865595:T:C	4.21631e-07	-1.67338	1.76954
66865662	chr2:66865662:A:C	1.37591e-07	-1.54497e-10	-1.02368
66865747	chr2:66865747:T:A	7.42351e-08	-0.403329	-1.2374
66865753	chr2:66865753:A:G	1.37537e-07	-1.54497e-10	-1.02408
66865913	chr2:66865913:T:C	1.52375e-07	-1.54497e-10	-0.921623
66866454	chr2:66866454:T:A	1.11372e-07	-1.54497e-10	-1.2351
66866543	chr2:66866543:G:T	6.85921e-08	-1.71979	-2.74514e-10
66866638	chr2:66866638:C:T	2.66776e-07	-1.6811	1.31954
66866647	chr2:66866647:T:C	4.49959e-07	-1.67106	1.83225
66866784	chr2:66866784:C:T	1.18461e-07	-1.54497e-10	-1.17339
66866982	chr2:66866982:G:A	6.94295e-08	-1.70766	-2.74514e-10
66867078	chr2:66867078:G:C	1.30802e-07	-1.54497e-10	-1.07429
66867154	chr2:66867154:G:C	3.97714e-07	-1.67592	1.71368
66867159	chr2:66867159:C:T	7.44021e-08	-0.441298	-1.19719
66867409	chr2:66867409:T:C	2.85704e-07	-1.6608	1.36779
66867478	chr2:66867478:C:G	1.31699e-07	-1.54497e-10	-1.06745
66867897	chr2:66867897:A:G	1.31778e-07	-1.54497e-10	-1.06685
66867967	chr2:66867967:T:A	1.31413e-07	-1.54497e-10	-1.06962
66867987	chr2:66867987:A:G	6.83535e-08	-1.72328	-2.74514e-10
66868576	chr2:66868576:G:C	1.46395e-07	-1.54497e-10	-0.961661
66869120	chr2:66869120:A:G	3.27432e-07	-1.54497e-10	-0.156689
66869283	chr2:66869283:G:A	1.59337e-07	-1.54497e-10	-0.876945
66869285	chr2:66869285:A:T	2.8257e-07	-1.54497e-10	-0.304043
66869321	chr2:66869321:A:T	3.03662e-07	-1.67954	1.44748
66869997	chr2:66869997:A:C	8.33574e-08	-1.72404	0.199205
66870022	chr2:66870022:A:G	5.6178e-07	-1.66571	2.04885
66870816	chr2:66870816:T:C	1.41011e-07	-1.54497e-10	-0.99913
66870987	chr2:66870987:G:A	2.03286e-06	-1.47747	3.1467
66871689	chr2:66871689:C:T	3.62647e-07	-1.71083	1.65629
66872067	chr2:66872067:C:T	1.35709e-07	-1.54497e-10	-1.03746
66872209	chr2:66872209:A:G	3.15084e-07	-1.69619	1.50106
66873087	chr2:66873087:AG:A	1.47768e-07	-1.54497e-10	-0.952325
66873519	chr2:66873519:A:G	2.38323e-07	-1.54497e-10	-0.474341
66873527	chr2:66873527:T:G	1.21835e-07	-1.54497e-10	-1.1453
66873531	chr2:66873531:T:A	6.68166e-08	-0.563243	-1.18277
66873645	chr2:66873645:C:T	4.91979e-08	-1.71423	-0.337887
66873718	chr2:66873718:T:C	3.47128e-07	-1.47821	1.37994
66874117	chr2:66874117:C:T	7.07465e-08	-1.68887	-2.74514e-10
66874338	chr2:66874338:A:G	3.6997e-08	-1.18524	-1.15189
66874359	chr2:66874359:T:G	3.68412e-08	-1.18851	-1.15284
66875114	chr2:66875114:A:C	2.42827e-07	-1.54497e-10	-0.455619
66875466	chr2:66875466:G:A	9.17426e-08	-1.40234	-0.0266398
66875671	chr2:66875671:G:A	2.07054e-08	-1.68107	-1.2365
66876022	chr2:66876022:G:A	1.14429e-07	-1.54497e-10	-1.20801
66876069	chr2:66876069:T:C	7.64062e-08	-0.488654	-1.12325
66876135	chr2:66876135:CAG:C	1.24928e-07	-1.54497e-10	-1.12023
66876639	chr2:66876639:G:A	2.22965e-07	-1.71997	1.17902
66877737	chr2:66877737:A:G	8.42332e-08	-1.3901	-0.124276
66877817	chr2:66877817:G:A	2.31568e-07	-1.6962	1.1931
66878150	chr2:66878150:A:G	1.62798e-07	-1.54497e-10	-0.855457
66878210	chr2:66878210:A:G	1.12758e-06	-1.60175	2.68161
66878269	chr2:66878269:A:G	7.92985e-08	-1.36226	-0.212485
66878436	chr2:66878436:T:C	9.98492e-07	-1.61251	2.57079
66879016	chr2:66879016:A:G	1.11057e-06	-1.61768	2.68234
66879500	chr2:66879500:T:C	1.11202e-07	-1.54497e-10	-1.23662
66879885	chr2:66879885:C:T	1.03338e-06	-1.58735	2.57997
66880617	chr2:66880617:A:C	8.60807e-08	-1.36601	-0.126675
66880731	chr2:66880731:T:C	2.04238e-07	-1.70016	1.07147
66881327	chr2:66881327:G:A	2.09934e-07	-1.71397	1.11279
66881426	chr2:66881426:A:G	4.73027e-08	-1.51485	-0.576553
66881566	chr2:66881566:G:T	1.08743e-06	-1.5754	2.619
66881655	chr2:66881655:A:C	4.92827e-08	-1.4647	-0.585696
66881763	chr2:66881763:T:C	4.64963e-08	-1.46867	-0.639924
66881868	chr2:66881868:T:G	9.9247e-07	-1.58362	2.53585
66881968	chr2:66881968:AT:A	1.08339e-06	-1.60971	2.64959
66882106	chr2:66882106:A:AT	3.90992e-07	-1.54497e-10	0.0207181
66882448	chr2:66882448:G:A	1.42634e-07	-1.54497e-10	-0.987689
66882742	chr2:66882742:C:T	2.37299e-08	-1.66137	-1.11986
66882753	chr2:66882753:AT:A	6.84644e-08	-1.72165	-2.74514e-10
66883011	chr2:66883011:G:A	1.12485e-07	-1.54497e-10	-1.22515
66883037	chr2:66883037:T:G	7.5157e-08	-1.41074	-0.217652
66883101	chr2:66883101:C:T	2.91241e-08	-1.72483	-0.851567
66883167	chr2:66883167:T:C	1.05608e-06	-1.57951	2.59387
66883333	chr2:66883333:A:G	1.30269e-07	-1.54497e-10	-1.07836
66883561	chr2:66883561:A:T	1.14402e-07	-1.54497e-10	-1.20825
66883671	chr2:66883671:A:G	3.68754e-07	-1.58308	1.54524
66883829	chr2:66883829:A:C	1.5662e-07	-1.54497e-10	-0.894146
66883877	chr2:66883877:T:A	3.95006e-07	-1.58408	1.61501
66884007	chr2:66884007:A:G	8.73005e-08	-1.38795	-0.0906653
66884021	chr2:66884021:C:T	8.29517e-08	-1.40055	-0.129165
66884355	chr2:66884355:G:C	7.92948e-08	-1.5748	-2.74514e-10
66884643	chr2:66884643:T:G	9.05783e-08	-1.71134	0.269581
66884700	chr2:66884700:A:G	6.82547e-08	-1.72472	-2.74514e-10
66885776	chr2:66885776:A:G	5.44729e-08	-1.70581	-0.244458
66886371	chr2:66886371:T:C	7.98969e-08	-1.56723	-2.74514e-10
66886529	chr2:66886529:T:A	6.84395e-08	-1.72202	-2.74514e-10
66886721	chr2:66886721:T:G	1.01339e-06	-1.58094	2.55403
66886867	chr2:66886867:G:A	6.31906e-08	-0.639981	-1.16183
66887358	chr2:66887358:A:G	1.36103e-07	-1.54497e-10	-1.03456
66887373	chr2:66887373:T:C	6.6451e-08	-0.601921	-1.14958
66888305	chr2:66888305:C:A	3.50536e-07	-1.56825	1.47975
66888728	chr2:66888728:C:T	2.80065e-08	-1.62745	-0.988079
66888730	chr2:66888730:A:AAGGAAGG	1.93167e-07	-1.54497e-10	-0.684413
66888803	chr2:66888803:A:G	4.25954e-07	-1.54497e-10	0.106363
66888806	chr2:66888806:T:C	1.13404e-07	-1.7116	0.494585
66889712	chr2:66889712:C:T	6.14945e-08	-0.626399	-1.20262
66889899	chr2:66889899:C:T	5.50939e-08	-1.63986	-0.299073
66890088	chr2:66890088:A:T	1.10914e-07	-1.54497e-10	-1.23921
66890859	chr2:66890859:C:T	7.14053e-08	-1.45253	-0.227066
66890862	chr2:66890862:A:C	3.50361e-08	-1.64806	-0.743532
66891413	chr2:66891413:T:A	6.89556e-08	-1.71451	-2.74514e-10
66891491	chr2:66891491:G:A	1.01181e-07	-1.45183	0.12077
66891518	chr2:66891518:G:A	6.56389e-08	-1.30756	-0.456243
66891993	chr2:66891993:A:G	2.63978e-07	-1.54497e-10	-0.372102
66892250	chr2:66892250:A:C	9.96093e-08	-1.45682	0.11011
66892739	chr2:66892739:C:T	7.72684e-08	-1.42439	-0.176294
66893046	chr2:66893046:G:T	4.68492e-08	-1.28894	-0.81209
66893593	chr2:66893593:G:A	2.11619e-08	-1.68867	-1.20709
66893663	chr2:66893663:C:G	2.05852e-08	-1.68635	-1.23705
66893908	chr2:66893908:A:G	1.73216e-07	-1.46289	0.669454
66894147	chr2:66894147:A:G	1.13013e-07	-1.54497e-10	-1.22047
66894385	chr2:66894385:C:T	2.12866e-08	-1.69114	-1.19875
66894426	chr2:66894426:A:G	1.23914e-07	-1.41884	0.290455
66894497	chr2:66894497:A:G	1.21625e-07	-1.43572	0.28869
66894566	chr2:66894566:T:G	1.85591e-07	-1.44548	0.72105
66894723	chr2:66894723:C:T	7.20855e-08	-1.67012	-2.74514e-10
66894769	chr2:66894769:C:T	1.12952e-07	-1.54497e-10	-1.22101
66895115	chr2:66895115:C:A	9.92908e-08	-1.43714	0.0872249
66896265	chr2:66896265:C:A	6.1484e-08	-1.66104	-0.168153
66896950	chr2:66896950:C:CA	9.17571e-08	-1.44539	0.0165611
66897413	chr2:66897413:T:C	8.19855e-08	-1.50814	-0.0332851
66898251	chr2:66898251:C:T	2.64431e-08	-1.51027	-1.1627
66898717	chr2:66898717:A:T	1.94096e-07	-1.71661	1.037
66899771	chr2:66899771:A:G	6.53259e-08	-1.50487	-0.263708
66899941	chr2:66899941:T:C	1.16473e-07	-1.46138	0.271068
66900197	chr2:66900197:G:A	1.12755e-07	-1.54497e-10	-1.22275
66900717	chr2:66900717:A:C	7.02434e-08	-1.696	-2.74514e-10
66900775	chr2:66900775:G:A	1.01888e-07	-1.71043	0.386327
66900894	chr2:66900894:G:T	1.68699e-07	-1.54497e-10	-0.819853
66901061	chr2:66901061:T:C	1.27306e-07	-1.10137	-2.74514e-10
66901297	chr2:66901297:A:G	1.68716e-07	-1.54497e-10	-0.81975
66902048	chr2:66902048:A:G	1.68716e-07	-1.54497e-10	-0.81975
66902323	chr2:66902323:C:T	1.78273e-07	-1.54497e-10	-0.764654
66902791	chr2:66902791:G:A	6.86132e-08	-1.71948	-2.74514e-10
66902994	chr2:66902994:G:A	1.19611e-07	-1.54497e-10	-1.16372
66903599	chr2:66903599:C:T	5.44384e-08	-1.64105	-0.309847
66903758	chr2:66903758:T:C	5.89243e-08	-1.64222	-0.229494
66903806	chr2:66903806:T:G	1.99979e-08	-1.71435	-1.23799
66904256	chr2:66904256:G:T	8.89547e-08	-1.55163	0.0917877
66904333	chr2:66904333:T:C	3.30491e-08	-1.57055	-0.879426
66904499	chr2:66904499:A:G	2.00559e-08	-1.70909	-1.24036
66904739	chr2:66904739:C:T	1.44182e-07	-1.54497e-10	-0.97689
66905248	chr2:66905248:G:A	6.98076e-08	-1.70223	-2.74514e-10
66905663	chr2:66905663:AAGGCTCCAGCTC:A	1.77123e-07	-1.54497e-10	-0.771125
66906690	chr2:66906690:C:T	7.80001e-08	-1.72285	0.131595
66906943	chr2:66906943:C:G	2.84595e-07	-0.2969	-2.74514e-10
66907294	chr2:66907294:A:G	3.30362e-08	-1.36403	-1.08634
66907415	chr2:66907415:T:TG	6.92684e-08	-1.51811	-0.191871
66907543	chr2:66907543:T:C	6.93462e-08	-1.70886	-2.74514e-10
66907816	chr2:66907816:T:C	1.11457e-07	-1.54497e-10	-1.23433
66907981	chr2:66907981:T:C	2.22649e-07	-1.54497e-10	-0.542373
66909338	chr2:66909338:A:G	3.84269e-07	-1.66464	1.66801
66909651	chr2:66909651:G:T	7.87084e-08	-1.16663	-0.415594
66910369	chr2:66910369:T:G	1.55252e-07	-1.72455	0.82163
66910460	chr2:66910460:A:G	8.51974e-08	-1.46885	-0.03415
66910555	chr2:66910555:C:T	8.70568e-08	-1.72427	0.242861
66910598	chr2:66910598:T:A	1.77301e-07	-1.54497e-10	-0.770119
66910696	chr2:66910696:G:A	2.05357e-07	-1.54497e-10	-0.623221
66910890	chr2:66910890:G:A	6.89971e-08	-1.7139	-2.74514e-10
66911019	chr2:66911019:T:C	6.98161e-08	-1.7021	-2.74514e-10
66911086	chr2:66911086:C:T	6.85391e-08	-1.72056	-2.74514e-10
66911219	chr2:66911219:G:A	6.94271e-08	-1.70769	-2.74514e-10
66911665	chr2:66911665:T:G	7.68206e-08	-1.6065	-2.74514e-10
66912402	chr2:66912402:A:G	1.10986e-07	-1.54497e-10	-1.23857
66913209	chr2:66913209:T:C	2.18753e-07	-1.54497e-10	-0.560026
66913230	chr2:66913230:C:T	6.91385e-08	-1.71186	-2.74514e-10
66913660	chr2:66913660:G:A	7.76313e-08	-1.4606	-0.135397
66913868	chr2:66913868:G:A	4.8048e-08	-1.52605	-0.549715
66914957	chr2:66914957:G:GAACTAAT	8.55494e-08	-1.5268	0.0279226
66915042	chr2:66915042:C:G	1.19611e-07	-1.54497e-10	-1.16372
66915579	chr2:66915579:C:T	1.12173e-07	-1.54497e-10	-1.22792
66915605	chr2:66915605:A:G	3.07498e-08	-1.5959	-0.926186
66915726	chr2:66915726:C:A	1.14467e-07	-1.53588	0.328195
66916037	chr2:66916037:A:T	4.98606e-08	-1.63097	-0.407767
66916357	chr2:66916357:C:G	8.43097e-08	-1.51421	0.000737787
66916521	chr2:66916521:T:G	3.84081e-08	-1.57183	-0.727867
66916654	chr2:66916654:G:T	6.91724e-08	-1.71137	-2.74514e-10
66916732	chr2:66916732:A:T	7.21416e-08	-1.50089	-0.168447
66916897	chr2:66916897:A:G	1.11381e-07	-1.54497e-10	-1.23502
66917416	chr2:66917416:C:T	1.14752e-07	-1.20519	-2.74514e-10
66917666	chr2:66917666:G:T	5.41442e-08	-1.26143	-0.694889
66918082	chr2:66918082:T:TG	2.79052e-08	-1.40553	-1.21362
66918248	chr2:66918248:A:G	6.89803e-08	-1.71415	-2.74514e-10
66918301	chr2:66918301:G:A	6.58116e-08	-1.70931	-0.0518666
66918456	chr2:66918456:G:T	6.82669e-08	-1.72454	-2.74514e-10
66918970	chr2:66918970:A:G	6.91145e-08	-1.7122	-2.74514e-10
66920106	chr2:66920106:A:C	2.05747e-08	-1.71162	-1.21228
66920593	chr2:66920593:A:T	1.11178e-07	-1.54497e-10	-1.23684
66920722	chr2:66920722:A:G	2.0634e-08	-1.68186	-1.23917
66921076	chr2:66921076:AG:A	3.25823e-08	-1.28512	-1.17909
66921386	chr2:66921386:G:A	2.07718e-08	-1.7109	-1.20347
66921509	chr2:66921509:C:G	6.95563e-08	-1.70583	-2.74514e-10
66921582	chr2:66921582:G:A	2.06929e-08	-1.70822	-1.20996
66921629	chr2:66921629:A:G	2.03129e-08	-1.70552	-1.23119
66921714	chr2:66921714:A:G	5.83648e-08	-1.63867	-0.242581
66922119	chr2:66922119:A:G	4.67442e-08	-1.64369	-0.459593
66922427	chr2:66922427:T:G	7.85883e-08	-1.51895	-0.0647995
66922430	chr2:66922430:TGTGG:T	6.89611e-08	-1.71443	-2.74514e-10
66922615	chr2:66922615:T:C	6.91684e-08	-1.71143	-2.74514e-10
66923240	chr2:66923240:G:A	1.34902e-07	-1.54497e-10	-1.04342
66923446	chr2:66923446:A:G	8.05959e-08	-1.51516	-0.0433586
66923749	chr2:66923749:A:C	5.41023e-08	-1.62281	-0.334277
66924287	chr2:66924287:A:G	1.87891e-07	-1.71983	1.00772
66924294	chr2:66924294:G:A	5.78647e-08	-1.60737	-0.282491
66924372	chr2:66924372:A:G	1.11592e-07	-1.54497e-10	-1.23312
66924403	chr2:66924403:T:G	5.63553e-08	-1.63223	-0.284066
66924502	chr2:66924502:T:G	5.57626e-08	-1.63704	-0.289825
66924688	chr2:66924688:C:T	5.07057e-08	-1.24724	-0.774687
66924842	chr2:66924842:A:G	6.84522e-08	-1.72183	-2.74514e-10
66924851	chr2:66924851:G:A	6.85558e-08	-1.72032	-2.74514e-10
66924878	chr2:66924878:A:G	6.83458e-08	-1.72339	-2.74514e-10
66924988	chr2:66924988:G:T	7.07496e-08	-1.52374	-0.16508
66925357	chr2:66925357:T:C	6.86083e-08	-1.71955	-2.74514e-10
66925674	chr2:66925674:C:T	6.84749e-08	-1.7215	-2.74514e-10
66925680	chr2:66925680:T:G	6.84587e-08	-1.72174	-2.74514e-10
66925720	chr2:66925720:T:C	6.8444e-08	-1.72195	-2.74514e-10
66925838	chr2:66925838:A:T	6.86337e-08	-1.71919	-2.74514e-10
66926095	chr2:66926095:T:C	6.87896e-08	-1.71692	-2.74514e-10
66926138	chr2:66926138:C:T	6.86176e-08	-1.71942	-2.74514e-10
66926184	chr2:66926184:G:A	1.83895e-07	-1.54497e-10	-0.733602
66926331	chr2:66926331:A:T	6.90563e-08	-1.71305	-2.74514e-10
66926540	chr2:66926540:T:C	5.82376e-08	-1.62654	-0.256902
66926732	chr2:66926732:G:A	1.19578e-07	-1.54497e-10	-1.164
66926796	chr2:66926796:G:A	6.84148e-08	-1.72238	-2.74514e-10
66926818	chr2:66926818:G:A	7.22927e-08	-1.47698	-0.190264
66926966	chr2:66926966:T:C	6.83719e-08	-1.72301	-2.74514e-10
66926990	chr2:66926990:G:C	8.04692e-08	-1.56009	-2.74514e-10
66927186	chr2:66927186:A:G	6.84976e-08	-1.72117	-2.74514e-10
66927808	chr2:66927808:A:G	6.86558e-08	-1.71886	-2.74514e-10
66927832	chr2:66927832:A:G	2.46298e-07	-1.54497e-10	-0.441428
66928127	chr2:66928127:A:G	2.1415e-08	-1.68775	-1.19613
66928407	chr2:66928407:A:G	6.84664e-08	-1.72163	-2.74514e-10
66928618	chr2:66928618:G:A	7.43674e-08	-1.46545	-0.173501
66928621	chr2:66928621:G:A	7.14372e-08	-1.67915	-2.74514e-10
66928644	chr2:66928644:C:T	6.84933e-08	-1.72123	-2.74514e-10
66928688	chr2:66928688:T:C	6.84367e-08	-1.72206	-2.74514e-10
66928964	chr2:66928964:G:T	2.15125e-08	-1.643	-1.23633
66929284	chr2:66929284:A:G	1.36519e-07	-1.54497e-10	-1.03151
66929583	chr2:66929583:G:A	6.88664e-08	-1.7158	-2.74514e-10
66929632	chr2:66929632:C:T	6.85593e-08	-1.72027	-2.74514e-10
66930023	chr2:66930023:A:G	6.9089e-08	-1.71257	-2.74514e-10
66930191	chr2:66930191:G:A	1.10964e-07	-1.54497e-10	-1.23876
66930268	chr2:66930268:T:C	6.91154e-08	-1.71219	-2.74514e-10
66930406	chr2:66930406:A:G	1.25407e-07	-1.54497e-10	-1.11641
66930568	chr2:66930568:A:C	8.52162e-08	-1.44497	-0.0578059
66930884	chr2:66930884:C:T	1.18394e-07	-1.54497e-10	-1.17395
66931183	chr2:66931183:C:T	6.86229e-08	-1.71934	-2.74514e-10
66931304	chr2:66931304:T:C	6.87073e-08	-1.71811	-2.74514e-10
66931741	chr2:66931741:T:C	1.10981e-07	-1.54497e-10	-1.23861
66932413	chr2:66932413:G:A	2.12289e-08	-1.7247	-1.1679
66932969	chr2:66932969:T:C	2.10223e-08	-1.662	-1.24039
66933117	chr2:66933117:G:A	1.12905e-07	-1.54497e-10	-1.22142
66933442	chr2:66933442:C:T	2.03916e-07	-1.54497e-10	-0.630261
66934339	chr2:66934339:C:T	7.12412e-08	-1.6819	-2.74514e-10
66934715	chr2:66934715:G:A	7.18213e-08	-1.67379	-2.74514e-10
66934779	chr2:66934779:AACTC:A	7.16014e-08	-1.67685	-2.74514e-10
66934919	chr2:66934919:T:C	2.03336e-08	-1.71398	-1.22171
66934989	chr2:66934989:T:C	1.13245e-07	-1.54497e-10	-1.21842
66935172	chr2:66935172:A:C	3.83167e-08	-1.68039	-0.621698
66935374	chr2:66935374:A:G	1.13198e-07	-1.54497e-10	-1.21883
66936360	chr2:66936360:G:A	7.25337e-08	-1.66392	-2.74514e-10
66936510	chr2:66936510:A:G	7.08509e-08	-1.68739	-2.74514e-10
66936551	chr2:66936551:T:C	2.02009e-08	-1.71793	-1.22431
66936929	chr2:66936929:A:T	1.13616e-07	-1.54497e-10	-1.21515
66937073	chr2:66937073:C:T	7.03438e-08	-1.69457	-2.74514e-10
66937968	chr2:66937968:A:G	1.10897e-07	-1.54497e-10	-1.23936
66938054	chr2:66938054:C:T	5.55298e-08	-1.54327	-0.387778
66938483	chr2:66938483:A:G	7.11956e-08	-1.68254	-2.74514e-10
66938493	chr2:66938493:T:C	7.24799e-08	-1.66466	-2.74514e-10
66938658	chr2:66938658:A:G	1.12796e-07	-1.54497e-10	-1.22239
66938780	chr2:66938780:G:C	1.65371e-07	-1.54497e-10	-0.839779
66939117	chr2:66939117:T:C	2.09116e-08	-1.71715	-1.19052
66939464	chr2:66939464:G:T	2.0772e-08	-1.71541	-1.19895
66939639	chr2:66939639:C:T	1.81321e-07	-1.54497e-10	-0.747698
66940158	chr2:66940158:A:T	5.31222e-08	-1.6875	-0.28787
66940299	chr2:66940299:T:C	3.01249e-08	-1.64046	-0.902161
66940661	chr2:66940661:A:C	7.15156e-08	-1.67805	-2.74514e-10
66940755	chr2:66940755:CTA:C	3.02098e-08	-1.41469	-1.12511
66940998	chr2:66940998:C:G	7.13506e-08	-1.68036	-2.74514e-10
66941080	chr2:66941080:A:G	2.14177e-08	-1.71741	-1.16634
66941171	chr2:66941171:G:A	1.21173e-07	-1.54497e-10	-1.15075
```
