## Supplementary material for "Characterization of shared and ancestry-specific signals driving complex traits using multi-ancestry fine-mapping": susiex_nc3.cs80.cs

```
CS_ID	SNP	BP	REF_ALLELE	ALT_ALLELE	REF_FRQ	BETA	SE	-LOG10P	CS_PIP	OVRL_PIP
1	chr2:66444720:G:A	66444720	A,NA	G,NA	1,NA	inf,NA	inf,NA	7.3616,NA	0.126603	0.126829
1	chr2:66454172:C:T	66454172	T,NA	C,NA	1,NA	inf,NA	inf,NA	7.07677,NA	0.0686789	0.0688992
1	chr2:66447520:A:G	66447520	G,NA	A,NA	1,NA	inf,NA	inf,NA	7.02477,NA	0.0614302	0.0616487
1	chr2:66425753:C:T	66425753	T,NA	C,NA	1,NA	inf,NA	inf,NA	7.01786,NA	0.0612525	0.0615587
1	chr2:66438642:T:C	66438642	C,C	T,T	1,1	inf,inf	inf,inf	7.47333,0.262018	0.0564983	0.0566041
1	chr2:66462659:C:T	66462659	T,NA	C,NA	1,NA	inf,NA	inf,NA	6.91732,NA	0.0488472	0.0490632
1	chr2:66451023:A:G	66451023	G,NA	A,NA	1,NA	inf,NA	inf,NA	6.91473,NA	0.0485047	0.0487245
1	chr2:66434636:C:CCCT	66434636	CCCT,CCCT	C,C	1,1	inf,inf	inf,inf	7.39001,0.226839	0.0455522	0.0456524
1	chr2:66452127:T:C	66452127	C,NA	T,NA	1,NA	inf,NA	inf,NA	6.86311,NA	0.043423	0.0436407
1	chr2:66414580:A:AT	66414580	AT,NA	A,NA	1,NA	inf,NA	inf,NA	6.78363,NA	0.0367318	0.0369479
1	chr2:66463190:A:G	66463190	G,NA	A,NA	1,NA	inf,NA	inf,NA	6.77044,NA	0.0356095	0.0358242
1	chr2:66438798:T:A	66438798	A,NA	T,NA	1,NA	inf,NA	inf,NA	6.66698,NA	0.0285638	0.0287733
1	chr2:66423642:T:C	66423642	C,C	T,T	1,1	inf,inf	inf,inf	6.98563,0.517133	0.026454	0.0265586
1	chr2:66412013:T:C	66412013	C,NA	T,NA	1,NA	inf,NA	inf,NA	6.58346,NA	0.0241928	0.0244626
1	chr2:66411683:A:C	66411683	C,NA	A,NA	1,NA	inf,NA	inf,NA	6.36314,NA	0.0151141	0.0153644
1	chr2:66375297:C:T	66375297	T,NA	C,NA	1,NA	inf,NA	inf,NA	6.3001,NA	0.0127876	0.0130754
1	chr2:66446979:CT:C	66446979	C,C	CT,CT	1,1	inf,inf	inf,inf	6.7934,0.179503	0.0117988	0.0118703
1	chr2:66411199:T:G	66411199	G,NA	T,NA	1,NA	inf,NA	inf,NA	6.20126,NA	0.0106077	0.0108114
1	chr2:66375274:T:C	66375274	C,NA	T,NA	1,NA	inf,NA	inf,NA	6.20899,NA	0.0105295	0.0108072
1	chr2:66374560:T:G	66374560	G,NA	T,NA	1,NA	inf,NA	inf,NA	6.16796,NA	0.00964793	0.00992145
1	chr2:66366484:A:AT	66366484	AT,NA	A,NA	1,NA	inf,NA	inf,NA	6.16617,NA	0.00961358	0.00988686
1	chr2:66457998:G:A	66457998	A,NA	G,NA	1,NA	inf,NA	inf,NA	6.14568,NA	0.00937285	0.00956567
2	chr2:66844327:C:T	66844327	T,T	C,C	1,1	-inf,inf	inf,inf	2.10336,2.75012	0.0355311	0.0688779
2	chr2:66576761:T:C	66576761	C,C	T,T	1,1	inf,-inf	inf,inf	4.28148,0.21161	0.0150917	0.0300226
2	chr2:66783018:C:A	66783018	NA,A	NA,C	NA,1	NA,-inf	NA,inf	NA,2.84948	0.0133441	0.0265309
2	chr2:66572854:C:T	66572854	T,NA	C,NA	1,NA	inf,NA	inf,NA	2.92192,NA	0.0127351	0.0253311
2	chr2:66092372:C:T	66092372	NA,T	NA,C	NA,1	NA,-inf	NA,inf	NA,2.96554	0.0116691	0.0232489
2	chr2:66092364:A:T	66092364	NA,T	NA,A	NA,1	NA,-inf	NA,inf	NA,2.95091	0.0113585	0.0226334
2	chr2:66091682:T:C	66091682	NA,C	NA,T	NA,1	NA,-inf	NA,inf	NA,2.89745	0.0103168	0.0205677
2	chr2:66090566:A:G	66090566	NA,G	NA,A	NA,1	NA,-inf	NA,inf	NA,2.81458	0.00912455	0.0182
2	chr2:66064685:G:C	66064685	NA,C	NA,G	NA,1	NA,-inf	NA,inf	NA,2.73813	0.00812281	0.0162098
2	chr2:66080593:A:G	66080593	G,G	A,A	1,1	inf,inf	inf,inf	0.748612,3.0306	0.00798297	0.0159254
2	chr2:66558048:G:A	66558048	A,NA	G,NA	1,NA	inf,NA	inf,NA	2.62275,NA	0.00738592	0.0147308
2	chr2:66080771:A:G	66080771	G,G	A,A	1,1	inf,inf	inf,inf	0.766233,2.93716	0.00690076	0.0137739
2	chr2:66446730:A:C	66446730	C,C	A,A	1,1	-inf,-inf	inf,inf	4.49083,0.726504	0.00682344	0.0137259
2	chr2:66630490:G:A	66630490	A,NA	G,NA	1,NA	-inf,NA	inf,NA	2.54978,NA	0.00640082	0.0127723
2	chr2:66443844:C:A	66443844	A,A	C,C	1,1	-inf,-inf	inf,inf	4.73853,0.273421	0.00614417	0.0123637
2	chr2:66458508:T:C	66458508	NA,C	NA,T	NA,1	NA,-inf	NA,inf	NA,2.40596	0.00582	0.0116199
2	chr2:66026483:A:C	66026483	NA,C	NA,A	NA,1	NA,inf	NA,inf	NA,2.36665	0.00567549	0.0113317
2	chr2:66030544:A:G	66030544	NA,G	NA,A	NA,1	NA,inf	NA,inf	NA,2.34457	0.00544371	0.0108702
2	chr2:66092809:T:G	66092809	NA,G	NA,T	NA,1	NA,-inf	NA,inf	NA,2.50761	0.00511423	0.0102213
2	chr2:66576336:GCGGGGGTGGGGGGGCTGCA:G	66576336	G,G	GCGGGGGTGGGGGGGCTGCA,GCGGGGGTGGGGGGGCTGCA	1,1	-inf,-inf	inf,inf	0.908471,2.61338	0.00454145	0.00907254
2	chr2:66840509:T:C	66840509	C,C	T,T	1,1	-inf,inf	inf,inf	2.58555,0.97764	0.00450732	0.0089044
2	chr2:66092384:G:A	66092384	NA,A	NA,G	NA,1	NA,-inf	NA,inf	NA,2.42573	0.00450275	0.00900138
2	chr2:66100707:T:C	66100707	NA,C	NA,T	NA,1	NA,inf	NA,inf	NA,2.16995	0.00429222	0.00857682
2	chr2:66133764:G:A	66133764	A,NA	G,NA	1,NA	inf,NA	inf,NA	2.26546,NA	0.00395161	0.00789598
2	chr2:66550389:A:G	66550389	G,G	A,A	1,1	-inf,-inf	inf,inf	1.21125,1.90686	0.00332664	0.00664785
2	chr2:66093414:A:G	66093414	G,G	A,A	1,1	inf,inf	inf,inf	0.40408,2.84076	0.00317625	0.00635159
2	chr2:66093767:C:T	66093767	NA,T	NA,C	NA,1	NA,-inf	NA,inf	NA,2.23053	0.0031292	0.00625998
2	chr2:66834103:T:C	66834103	C,C	T,T	1,1	-inf,inf	inf,inf	2.45522,0.880386	0.00299989	0.00593379
2	chr2:66832994:A:C	66832994	C,C	A,A	1,1	-inf,inf	inf,inf	2.45288,0.866561	0.00292988	0.00579572
2	chr2:66834699:C:T	66834699	T,T	C,C	1,1	-inf,inf	inf,inf	2.41555,0.907442	0.00290208	0.00574073
2	chr2:66870987:G:A	66870987	A,A	G,G	1,1	inf,inf	inf,inf	0.260972,2.97878	0.00286594	0.00571768
2	chr2:66098848:C:G	66098848	NA,G	NA,C	NA,1	NA,-inf	NA,inf	NA,2.1604	0.00286005	0.005722
2	chr2:66140085:G:A	66140085	NA,A	NA,G	NA,1	NA,inf	NA,inf	NA,1.97637	0.0028502	0.00569884
2	chr2:66438014:T:C	66438014	C,C	T,T	1,1	-inf,-inf	inf,inf	4.41969,0.000603746	0.00272446	0.00549056
2	chr2:66102086:T:C	66102086	NA,C	NA,T	NA,1	NA,-inf	NA,inf	NA,2.06851	0.00271639	0.0054336
2	chr2:66823518:T:C	66823518	C,C	T,T	1,1	-inf,inf	inf,inf	2.41871,0.853166	0.0026423	0.00522864
2	chr2:66011724:A:G	66011724	G,NA	A,NA	1,NA	-inf,NA	inf,NA	1.94465,NA	0.00261788	0.00523534
2	chr2:66741174:G:A	66741174	NA,A	NA,G	NA,1	NA,inf	NA,inf	NA,1.89332	0.00257454	0.0051506
2	chr2:66837260:G:A	66837260	A,A	G,G	1,1	-inf,inf	inf,inf	2.30162,0.954102	0.00249022	0.00492752
2	chr2:66006857:C:T	66006857	NA,T	NA,C	NA,1	NA,-inf	NA,inf	NA,1.89009	0.00244361	0.00488613
2	chr2:66170325:G:A	66170325	A,A	G,G	1,1	-inf,-inf	inf,inf	0.79575,2.46343	0.00238908	0.00477958
2	chr2:66066311:T:G	66066311	G,G	T,T	1,1	-inf,-inf	inf,inf	1.21282,1.8736	0.00233084	0.0046623
2	chr2:66118060:A:G	66118060	G,G	A,A	1,1	-inf,inf	inf,inf	0.509831,2.66498	0.0023017	0.00460443
2	chr2:66016631:A:G	66016631	NA,G	NA,A	NA,1	NA,inf	NA,inf	NA,1.84413	0.00220325	0.00440658
2	chr2:66170415:C:T	66170415	T,T	C,C	1,1	-inf,-inf	inf,inf	0.723312,2.44677	0.00207554	0.00415294
2	chr2:66499397:C:T	66499397	T,NA	C,NA	1,NA	-inf,NA	inf,NA	2.09887,NA	0.00202025	0.00404061
2	chr2:65972410:T:C	65972410	C,NA	T,NA	1,NA	inf,NA	inf,NA	1.93701,NA	0.00201712	0.00403434
2	chr2:66069040:G:A	66069040	A,A	G,G	1,1	-inf,-inf	inf,inf	1.36115,1.59635	0.00197744	0.00395599
2	chr2:66117409:G:A	66117409	A,A	G,G	1,1	inf,-inf	inf,inf	2.29296,0.690146	0.00197686	0.00395404
2	chr2:66825663:C:T	66825663	T,T	C,C	1,1	-inf,inf	inf,inf	2.20619,0.875652	0.00181006	0.00358463
2	chr2:65960040:T:C	65960040	NA,C	NA,T	NA,1	NA,-inf	NA,inf	NA,1.7267	0.00179468	0.00358979
2	chr2:66449235:G:C	66449235	C,C	G,G	1,1	-inf,-inf	inf,inf	3.98089,0.330207	0.0017712	0.00356472
2	chr2:66144526:G:T	66144526	T,T	G,G	1,1	inf,-inf	inf,inf	2.04411,0.613985	0.00177112	0.00354322
2	chr2:66172480:A:G	66172480	G,G	A,A	1,1	-inf,-inf	inf,inf	0.924468,2.18515	0.00174107	0.00348426
2	chr2:66580608:TTAAAA:T	66580608	T,T	TTAAAA,TTAAAA	1,1	-inf,inf	inf,inf	0.249881,2.6031	0.00172983	0.00345962
2	chr2:66131995:C:G	66131995	NA,G	NA,C	NA,1	NA,-inf	NA,inf	NA,1.70191	0.00172185	0.00344541
2	chr2:66058940:T:G	66058940	G,G	T,T	1,1	-inf,-inf	inf,inf	2.3613,0.537376	0.00171735	0.00343617
2	chr2:66561640:G:A	66561640	A,A	G,G	1,1	-inf,-inf	inf,inf	0.833166,2.0611	0.00164878	0.00330077
2	chr2:66878210:A:G	66878210	G,G	A,A	1,1	inf,inf	inf,inf	0.167734,2.72541	0.0016365	0.00326687
2	chr2:66135185:AAG:A	66135185	NA,A	NA,AAG	NA,1	NA,-inf	NA,inf	NA,1.67298	0.00163347	0.00326871
2	chr2:66879016:A:G	66879016	G,G	A,A	1,1	inf,inf	inf,inf	0.152089,2.72574	0.00161804	0.00322992
2	chr2:66131105:T:C	66131105	C,C	T,T	1,1	inf,inf	inf,inf	1.72363,0.969066	0.00158417	0.00317055
2	chr2:66881968:AT:A	66881968	A,A	AT,AT	1,1	inf,inf	inf,inf	0.159963,2.70773	0.00157468	0.00314355
2	chr2:66861706:G:T	66861706	T,T	G,G	1,1	inf,inf	inf,inf	0.21192,2.66299	0.00157125	0.00313814
2	chr2:66881566:G:T	66881566	T,T	G,G	1,1	inf,inf	inf,inf	0.192131,2.69123	0.00156822	0.00313092
2	chr2:66619481:G:T	66619481	NA,T	NA,G	NA,1	NA,inf	NA,inf	NA,1.63667	0.00156593	0.00313351
2	chr2:66444726:C:A	66444726	A,A	C,C	1,1	-inf,inf	inf,inf	1.81588,0.0229095	0.00154767	0.00309645
2	chr2:66066291:T:C	66066291	C,C	T,T	1,1	-inf,-inf	inf,inf	1.19348,1.65778	0.00153265	0.00306687
2	chr2:66450749:G:T	66450749	T,T	G,G	1,1	-inf,-inf	inf,inf	3.8919,0.341053	0.00153152	0.00308232
2	chr2:66883167:T:C	66883167	C,C	T,T	1,1	inf,inf	inf,inf	0.188492,2.67715	0.00152285	0.00304043
2	chr2:66856716:G:A	66856716	A,A	G,G	1,1	inf,inf	inf,inf	0.179376,2.66435	0.00150754	0.00301014
2	chr2:66879885:C:T	66879885	T,T	C,C	1,1	inf,inf	inf,inf	0.181277,2.66947	0.00149221	0.00297925
2	chr2:66886721:T:G	66886721	G,G	T,T	1,1	inf,inf	inf,inf	0.187181,2.6552	0.00146053	0.00291611
2	chr2:66878436:T:C	66878436	C,C	T,T	1,1	inf,inf	inf,inf	0.157246,2.66474	0.00145039	0.00289564
2	chr2:66881868:T:G	66881868	G,G	T,T	1,1	inf,inf	inf,inf	0.184717,2.64546	0.00143151	0.00285821
2	chr2:65950656:A:G	65950656	G,NA	A,NA	1,NA	inf,NA	inf,NA	1.80713,NA	0.00139451	0.00279086
2	chr2:66857650:G:A	66857650	A,A	G,G	1,1	inf,inf	inf,inf	0.193478,2.61224	0.00138438	0.0027646
2	chr2:66008226:G:A	66008226	A,NA	G,NA	1,NA	-inf,NA	inf,NA	1.63558,NA	0.00135744	0.00271634
2	chr2:66018472:G:A	66018472	A,NA	G,NA	1,NA	inf,NA	inf,NA	1.78165,NA	0.00133413	0.00267012
2	chr2:66006561:C:T	66006561	T,NA	C,NA	1,NA	-inf,NA	inf,NA	1.62211,NA	0.0013237	0.00264886
2	chr2:65957163:C:T	65957163	T,NA	C,NA	1,NA	inf,NA	inf,NA	1.7592,NA	0.00127098	0.00254379
2	chr2:66557087:A:G	66557087	G,G	A,A	1,1	-inf,-inf	inf,inf	0.65845,2.02583	0.00124963	0.00250113
2	chr2:66380930:TCTC:T	66380930	T,NA	TCTC,NA	1,NA	inf,NA	inf,NA	1.57657,NA	0.00122493	0.00245097
2	chr2:66345323:A:G	66345323	NA,G	NA,A	NA,1	NA,inf	NA,inf	NA,1.48894	0.00120896	0.00241933
2	chr2:66044152:T:C	66044152	NA,C	NA,T	NA,1	NA,-inf	NA,inf	NA,1.65222	0.00120118	0.00240479
2	chr2:66128525:G:A	66128525	A,A	G,G	1,1	inf,inf	inf,inf	2.10672,0.241887	0.0011834	0.00236864
2	chr2:66765789:AG:A	66765789	NA,A	NA,AG	NA,1	NA,inf	NA,inf	NA,1.45671	0.00114449	0.00229074
2	chr2:66485882:C:G	66485882	NA,G	NA,C	NA,1	NA,-inf	NA,inf	NA,1.45975	0.00111469	0.00223045
2	chr2:66432647:A:G	66432647	G,G	A,A	1,1	-inf,-inf	inf,inf	3.76969,0.117363	0.00110891	0.00223115
2	chr2:66181299:C:T	66181299	T,T	C,C	1,1	-inf,-inf	inf,inf	0.908761,1.93774	0.00109283	0.00218772
2	chr2:66543141:A:G	66543141	NA,G	NA,A	NA,1	NA,inf	NA,inf	NA,1.4305	0.00108242	0.00216624
2	chr2:66851487:G:T	66851487	T,T	G,G	1,1	-inf,inf	inf,inf	0.225129,2.33981	0.00108088	0.0021565
2	chr2:65947638:C:T	65947638	NA,T	NA,C	NA,1	NA,-inf	NA,inf	NA,1.57322	0.00107455	0.00215135
2	chr2:66186553:C:T	66186553	T,T	C,C	1,1	-inf,-inf	inf,inf	0.632839,2.14407	0.00104545	0.00209291
2	chr2:66177880:A:G	66177880	G,G	A,A	1,1	-inf,-inf	inf,inf	0.91979,1.89769	0.00103235	0.00206664
2	chr2:65991805:T:C	65991805	C,NA	T,NA	1,NA	-inf,NA	inf,NA	1.49982,NA	0.00102528	0.00205201
2	chr2:66420457:G:A	66420457	A,NA	G,NA	1,NA	inf,NA	inf,NA	1.47583,NA	0.00102223	0.00204591
2	chr2:66314579:T:C	66314579	C,NA	T,NA	1,NA	-inf,NA	inf,NA	1.71846,NA	0.00101426	0.00203008
2	chr2:66127308:T:C	66127308	NA,C	NA,T	NA,1	NA,-inf	NA,inf	NA,1.42761	0.000999675	0.00200072
2	chr2:66021590:T:C	66021590	C,NA	T,NA	1,NA	-inf,NA	inf,NA	1.44494,NA	0.000998755	0.00199885
2	chr2:66428360:A:G	66428360	G,G	A,A	1,1	-inf,-inf	inf,inf	3.70267,0.0769796	0.000996989	0.00200559
2	chr2:66813284:T:C	66813284	NA,C	NA,T	NA,1	NA,-inf	NA,inf	NA,1.41787	0.000995617	0.00199182
2	chr2:66040004:T:C	66040004	NA,C	NA,T	NA,1	NA,-inf	NA,inf	NA,1.53974	0.000991255	0.00198468
2	chr2:66527189:G:A	66527189	NA,A	NA,G	NA,1	NA,inf	NA,inf	NA,1.37544	0.000981091	0.00196355
2	chr2:66174474:A:T	66174474	T,T	A,A	1,1	-inf,-inf	inf,inf	1.04585,1.75292	0.000979755	0.00196141
2	chr2:66812665:C:T	66812665	NA,T	NA,C	NA,1	NA,-inf	NA,inf	NA,1.40456	0.000972574	0.00194582
2	chr2:65987531:A:G	65987531	G,NA	A,NA	1,NA	inf,NA	inf,NA	1.60886,NA	0.000959619	0.00192089
2	chr2:66040066:A:G	66040066	NA,G	NA,A	NA,1	NA,-inf	NA,inf	NA,1.51989	0.000958472	0.00191907
2	chr2:66039493:A:G	66039493	NA,G	NA,A	NA,1	NA,-inf	NA,inf	NA,1.5178	0.000955077	0.00191227
2	chr2:66040569:G:A	66040569	NA,A	NA,G	NA,1	NA,-inf	NA,inf	NA,1.5178	0.000955077	0.00191227
2	chr2:66039953:T:C	66039953	NA,C	NA,T	NA,1	NA,-inf	NA,inf	NA,1.51758	0.00095473	0.00191158
2	chr2:66178421:G:C	66178421	C,C	G,G	1,1	-inf,-inf	inf,inf	0.788704,1.96981	0.000954377	0.00191064
2	chr2:66039499:T:G	66039499	NA,G	NA,T	NA,1	NA,-inf	NA,inf	NA,1.51529	0.000951013	0.00190414
2	chr2:66040679:C:G	66040679	NA,G	NA,C	NA,1	NA,-inf	NA,inf	NA,1.51287	0.000947302	0.00189671
2	chr2:66040081:A:C	66040081	NA,C	NA,A	NA,1	NA,-inf	NA,inf	NA,1.51293	0.000947254	0.00189662
2	chr2:66040126:A:AG	66040126	NA,AG	NA,A	NA,1	NA,-inf	NA,inf	NA,1.50914	0.000941161	0.00188442
2	chr2:66743459:G:A	66743459	NA,A	NA,G	NA,1	NA,-inf	NA,inf	NA,1.38261	0.000920199	0.00184081
2	chr2:66860520:C:T	66860520	T,T	C,C	1,1	-inf,inf	inf,inf	0.251141,2.23432	0.00091976	0.00183521
2	chr2:66809250:AT:A	66809250	NA,A	NA,AT	NA,1	NA,-inf	NA,inf	NA,1.38085	0.000919708	0.00183974
2	chr2:66144389:T:C	66144389	NA,C	NA,T	NA,1	NA,-inf	NA,inf	NA,1.35382	0.000909249	0.00181959
2	chr2:66038418:T:G	66038418	NA,G	NA,T	NA,1	NA,-inf	NA,inf	NA,1.48522	0.000904117	0.00181027
2	chr2:66425823:C:A	66425823	A,A	C,C	1,1	-inf,-inf	inf,inf	3.69253,0.0147838	0.00090258	0.00181626
2	chr2:65961843:A:G	65961843	NA,G	NA,A	NA,1	NA,inf	NA,inf	NA,1.34511	0.000899328	0.00179989
2	chr2:66177618:G:A	66177618	A,A	G,G	1,1	-inf,-inf	inf,inf	0.879385,1.85193	0.000889379	0.00178055
2	chr2:66607385:ACT:A	66607385	NA,A	NA,ACT	NA,1	NA,inf	NA,inf	NA,1.32267	0.000888523	0.00177853
2	chr2:65963516:G:A	65963516	A,NA	G,NA	1,NA	inf,NA	inf,NA	1.59449,NA	0.000886413	0.00177443
2	chr2:66187438:C:T	66187438	NA,T	NA,C	NA,1	NA,-inf	NA,inf	NA,1.38362	0.000870259	0.00174175
2	chr2:66625584:C:T	66625584	NA,T	NA,C	NA,1	NA,inf	NA,inf	NA,1.30786	0.000865318	0.0017321
2	chr2:66360269:T:C	66360269	NA,C	NA,T	NA,1	NA,inf	NA,inf	NA,1.30872	0.000864663	0.00173068
2	chr2:66118092:C:T	66118092	NA,T	NA,C	NA,1	NA,-inf	NA,inf	NA,1.40964	0.000861982	0.00172568
2	chr2:66079635:C:T	66079635	T,T	C,C	1,1	inf,inf	inf,inf	0.497118,2.0555	0.0008599	0.00172141
2	chr2:66128618:C:T	66128618	T,T	C,C	1,1	inf,inf	inf,inf	1.86534,0.386257	0.000858079	0.00171775
2	chr2:66426965:T:A	66426965	A,A	T,T	1,1	-inf,-inf	inf,inf	3.61076,0.057957	0.000857436	0.00172456
2	chr2:66570907:C:T	66570907	NA,T	NA,C	NA,1	NA,-inf	NA,inf	NA,1.30563	0.000839567	0.00168078
2	chr2:66783050:G:A	66783050	NA,A	NA,G	NA,1	NA,-inf	NA,inf	NA,1.32611	0.000829156	0.00165898
2	chr2:66040872:C:T	66040872	T,NA	C,NA	1,NA	-inf,NA	inf,NA	1.51441,NA	0.000825326	0.00165202
2	chr2:66559853:A:G	66559853	NA,G	NA,A	NA,1	NA,-inf	NA,inf	NA,1.27805	0.000825049	0.0016514
2	chr2:66303185:C:T	66303185	NA,T	NA,C	NA,1	NA,-inf	NA,inf	NA,1.28234	0.000820293	0.00164166
2	chr2:66178127:G:A	66178127	A,NA	G,NA	1,NA	-inf,NA	inf,NA	1.52741,NA	0.000818452	0.00163812
2	chr2:66680442:T:TA	66680442	NA,TA	NA,T	NA,1	NA,-inf	NA,inf	NA,1.2994	0.000811044	0.0016228
2	chr2:66870022:A:G	66870022	G,G	A,A	1,1	inf,inf	inf,inf	0.107458,2.35521	0.000809568	0.0016172
2	chr2:66450684:G:C	66450684	C,C	G,G	1,1	-inf,-inf	inf,inf	1.45958,0.294678	0.00080073	0.00160258
2	chr2:66115691:TAAG:T	66115691	T,NA	TAAG,NA	1,NA	inf,NA	inf,NA	1.37263,NA	0.000800012	0.00160161
2	chr2:66844487:G:A	66844487	A,A	G,G	1,1	-inf,inf	inf,inf	1.21375,1.44665	0.000789322	0.00156716
2	chr2:66433271:G:T	66433271	T,T	G,G	1,1	-inf,inf	inf,inf	1.50775,0.101201	0.000781559	0.00156424
2	chr2:66133082:G:A	66133082	NA,A	NA,G	NA,1	NA,inf	NA,inf	NA,1.23947	0.000770097	0.00154156
2	chr2:66765363:T:A	66765363	NA,A	NA,T	NA,1	NA,-inf	NA,inf	NA,1.27929	0.000768115	0.00153666
2	chr2:66808005:A:G	66808005	G,G	A,A	1,1	-inf,-inf	inf,inf	1.90729,0.637797	0.000763325	0.00152401
2	chr2:66200685:A:C	66200685	C,C	A,A	1,1	-inf,inf	inf,inf	0.181279,2.21176	0.000761008	0.0015235
2	chr2:66103447:G:C	66103447	C,C	G,G	1,1	inf,-inf	inf,inf	0.378214,2.15803	0.000757951	0.00151733
2	chr2:66710709:C:T	66710709	NA,T	NA,C	NA,1	NA,-inf	NA,inf	NA,1.2597	0.000753456	0.0015078
2	chr2:66182328:A:C	66182328	C,C	A,A	1,1	-inf,-inf	inf,inf	0.870155,1.75415	0.000746146	0.00149357
2	chr2:66762486:A:G	66762486	NA,G	NA,A	NA,1	NA,inf	NA,inf	NA,1.21119	0.000741199	0.00148375
2	chr2:66770025:C:T	66770025	NA,T	NA,C	NA,1	NA,inf	NA,inf	NA,1.22458	0.0007407	0.0014814
2	chr2:66453760:G:A	66453760	A,A	G,G	1,1	-inf,-inf	inf,inf	1.44489,0.245381	0.000736408	0.0014739
2	chr2:66159994:T:C	66159994	C,C	T,T	1,1	-inf,-inf	inf,inf	0.970053,1.24253	0.000721386	0.00144405
2	chr2:66809729:T:C	66809729	NA,C	NA,T	NA,1	NA,-inf	NA,inf	NA,1.2394	0.000719372	0.00143918
2	chr2:66566121:A:T	66566121	NA,T	NA,A	NA,1	NA,-inf	NA,inf	NA,1.21636	0.000718535	0.00143855
2	chr2:66758458:A:G	66758458	NA,G	NA,A	NA,1	NA,inf	NA,inf	NA,1.16961	0.000717672	0.00143721
2	chr2:66015926:A:C	66015926	NA,C	NA,A	NA,1	NA,inf	NA,inf	NA,1.19765	0.00070998	0.00142118
2	chr2:66094782:G:A	66094782	A,NA	G,NA	1,NA	inf,NA	inf,NA	1.36506,NA	0.000707569	0.00141647
2	chr2:66133318:A:C	66133318	NA,C	NA,A	NA,1	NA,inf	NA,inf	NA,1.18758	0.000703989	0.00140919
2	chr2:66808557:A:T	66808557	NA,T	NA,A	NA,1	NA,-inf	NA,inf	NA,1.20547	0.000703644	0.00140798
2	chr2:66564776:G:A	66564776	NA,A	NA,G	NA,1	NA,-inf	NA,inf	NA,1.19903	0.000701834	0.0014051
2	chr2:65957338:T:G	65957338	NA,G	NA,T	NA,1	NA,inf	NA,inf	NA,1.18022	0.000692808	0.00138673
2	chr2:65992111:C:T	65992111	T,NA	C,NA	1,NA	-inf,NA	inf,NA	1.30001,NA	0.000688106	0.0013774
2	chr2:66549392:G:A	66549392	A,A	G,G	1,1	inf,inf	inf,inf	0.946759,1.38415	0.000686975	0.00137493
2	chr2:66755896:T:C	66755896	NA,C	NA,T	NA,1	NA,-inf	NA,inf	NA,1.20689	0.000681952	0.00136448
2	chr2:66864726:G:A	66864726	A,A	G,G	1,1	-inf,inf	inf,inf	0.903592,1.52805	0.000680063	0.00135777
2	chr2:66116169:T:G	66116169	G,NA	T,NA	1,NA	inf,NA	inf,NA	1.29057,NA	0.000678628	0.00135867
2	chr2:66050629:A:G	66050629	NA,G	NA,A	NA,1	NA,-inf	NA,inf	NA,1.31152	0.000677544	0.00135674
2	chr2:66710354:A:T	66710354	T,T	A,A	1,1	inf,inf	inf,inf	1.12845,1.36469	0.000672042	0.00134464
2	chr2:66529281:A:G	66529281	G,G	A,A	1,1	inf,inf	inf,inf	0.963048,1.47977	0.000671821	0.00134461
2	chr2:66707773:G:A	66707773	NA,A	NA,G	NA,1	NA,-inf	NA,inf	NA,1.17314	0.000666966	0.00133507
2	chr2:66552149:T:C	66552149	C,C	T,T	1,1	-inf,inf	inf,inf	1.94404,0.345816	0.000665532	0.001332
2	chr2:66776593:T:A	66776593	NA,A	NA,T	NA,1	NA,inf	NA,inf	NA,1.16348	0.000665084	0.00133024
2	chr2:66167929:T:C	66167929	C,C	T,T	1,1	-inf,-inf	inf,inf	1.14582,1.44247	0.000656496	0.00131445
2	chr2:66686578:CA:C	66686578	NA,C	NA,CA	NA,1	NA,-inf	NA,inf	NA,1.17233	0.000653234	0.00130719
2	chr2:66754040:A:G	66754040	NA,G	NA,A	NA,1	NA,-inf	NA,inf	NA,1.18145	0.000650968	0.00130248
2	chr2:66730371:A:G	66730371	NA,G	NA,A	NA,1	NA,inf	NA,inf	NA,1.17112	0.000649669	0.00129948
2	chr2:66866647:T:C	66866647	C,C	T,T	1,1	inf,inf	inf,inf	0.100566,2.23699	0.000648618	0.0012958
2	chr2:66042196:A:G	66042196	G,NA	A,NA	1,NA	-inf,NA	inf,NA	1.24316,NA	0.000643739	0.00128857
2	chr2:66235343:T:C	66235343	C,NA	T,NA	1,NA	inf,NA	inf,NA	1.50128,NA	0.000638711	0.00127868
2	chr2:66909338:A:G	66909338	G,G	A,A	1,1	-inf,inf	inf,inf	0.18357,2.0792	0.000634341	0.00126627
2	chr2:66094420:C:T	66094420	T,T	C,C	1,1	inf,inf	inf,inf	0.415111,1.95356	0.000629591	0.0012605
2	chr2:66047523:C:T	66047523	NA,T	NA,C	NA,1	NA,-inf	NA,inf	NA,1.26465	0.000627785	0.00125712
2	chr2:66754880:A:G	66754880	NA,G	NA,A	NA,1	NA,-inf	NA,inf	NA,1.15915	0.000626912	0.00125437
2	chr2:66567702:G:A	66567702	A,A	G,G	1,1	-inf,-inf	inf,inf	2.0618,0.221784	0.000626635	0.00125412
2	chr2:66170277:C:T	66170277	NA,T	NA,C	NA,1	NA,-inf	NA,inf	NA,1.18896	0.000624389	0.0012498
2	chr2:66764435:C:G	66764435	NA,G	NA,C	NA,1	NA,inf	NA,inf	NA,1.12349	0.000622214	0.00124457
2	chr2:66086887:C:T	66086887	NA,T	NA,C	NA,1	NA,inf	NA,inf	NA,1.12787	0.000621466	0.00124373
2	chr2:66113734:C:G	66113734	G,NA	C,NA	1,NA	inf,NA	inf,NA	1.24152,NA	0.000619832	0.00124098
2	chr2:66056504:C:G	66056504	NA,G	NA,C	NA,1	NA,-inf	NA,inf	NA,1.25349	0.000616146	0.0012338
2	chr2:66377708:T:G	66377708	NA,G	NA,T	NA,1	NA,inf	NA,inf	NA,1.11593	0.000613269	0.0012278
2	chr2:66046694:T:C	66046694	C,NA	T,NA	1,NA	-inf,NA	inf,NA	1.21193,NA	0.000607499	0.00121605
2	chr2:66051773:A:G	66051773	G,NA	A,NA	1,NA	-inf,NA	inf,NA	1.20867,NA	0.000606862	0.00121477
2	chr2:65997457:A:G	65997457	NA,G	NA,A	NA,1	NA,-inf	NA,inf	NA,1.23979	0.000606751	0.00121498
2	chr2:66865595:T:C	66865595	C,C	T,T	1,1	inf,inf	inf,inf	0.0975635,2.19838	0.000605508	0.00120979
2	chr2:66407494:G:A	66407494	NA,A	NA,G	NA,1	NA,inf	NA,inf	NA,1.09432	0.000601961	0.00120496
2	chr2:66030899:A:C	66030899	NA,C	NA,A	NA,1	NA,-inf	NA,inf	NA,1.23761	0.000600727	0.00120294
2	chr2:66123715:G:A	66123715	A,NA	G,NA	1,NA	inf,NA	inf,NA	1.21917,NA	0.000597086	0.00119545
2	chr2:66029863:G:A	66029863	NA,A	NA,G	NA,1	NA,-inf	NA,inf	NA,1.23217	0.000595599	0.00119268
2	chr2:65945136:G:A	65945136	A,A	G,G	1,1	inf,-inf	inf,inf	0.280943,2.04084	0.000594928	0.001191
2	chr2:66038839:A:G	66038839	NA,G	NA,A	NA,1	NA,-inf	NA,inf	NA,1.23013	0.000593433	0.00118834
2	chr2:66026138:T:C	66026138	NA,C	NA,T	NA,1	NA,-inf	NA,inf	NA,1.22707	0.00059063	0.00118273
2	chr2:66171346:C:T	66171346	NA,T	NA,C	NA,1	NA,-inf	NA,inf	NA,1.15205	0.000587084	0.00117516
2	chr2:66511829:TTACACTTAACCTGTCTC:T	66511829	T,T	TTACACTTAACCTGTCTC,TTACACTTAACCTGTCTC	1,1	-inf,inf	inf,inf	1.98904,0.0323355	0.000583202	0.00116751
2	chr2:66576227:C:T	66576227	T,T	C,C	1,1	-inf,inf	inf,inf	1.8448,0.500014	0.000580632	0.00116206
2	chr2:66045109:A:C	66045109	C,C	A,A	1,1	-inf,-inf	inf,inf	1.63026,0.488666	0.00057767	0.00115643
2	chr2:66173757:G:A	66173757	A,A	G,G	1,1	-inf,-inf	inf,inf	1.06337,1.44557	0.000576898	0.00115512
2	chr2:65989396:GGGACCAATCCCCTAGGGATTCTGAGGGATGACTATTTCAGAGAGAAAACTACATGATTGTACTTTTAAA:G	65989396	G,G	GGGACCAATCCCCTAGGGATTCTGAGGGATGACTATTTCAGAGAGAAAACTACATGATTGTACTTTTAAA,GGGACCAATCCCCTAGGGATTCTGAGGGATGACTATTTCAGAGAGAAAACTACATGATTGTACTTTTAAA	1,1	-inf,-inf	inf,inf	1.78185,0.231944	0.000576795	0.00115463
2	chr2:66033838:T:C	66033838	NA,C	NA,T	NA,1	NA,-inf	NA,inf	NA,1.21182	0.000576227	0.00115389
2	chr2:66888803:A:G	66888803	NA,G	NA,A	NA,1	NA,-inf	NA,inf	NA,1.09337	0.000574488	0.0011496
2	chr2:66247277:C:T	66247277	NA,T	NA,C	NA,1	NA,-inf	NA,inf	NA,1.08777	0.000574294	0.00114948
2	chr2:66052057:G:C	66052057	C,NA	G,NA	1,NA	-inf,NA	inf,NA	1.17869,NA	0.000571534	0.00114407
2	chr2:66853823:A:G	66853823	G,G	A,A	1,1	inf,inf	inf,inf	0.180416,2.12915	0.000571286	0.00114167
2	chr2:66867154:G:C	66867154	C,C	G,G	1,1	inf,inf	inf,inf	0.0941426,2.16661	0.000571057	0.00114099
2	chr2:66202931:A:G	66202931	G,G	A,A	1,1	-inf,inf	inf,inf	0.178545,2.05892	0.00057054	0.00114229
2	chr2:66563182:A:G	66563182	G,G	A,A	1,1	inf,inf	inf,inf	0.822826,1.41148	0.000564736	0.00113042
2	chr2:65971358:C:T	65971358	NA,T	NA,C	NA,1	NA,inf	NA,inf	NA,1.05709	0.000561978	0.00112494
2	chr2:66052066:C:T	66052066	T,NA	C,NA	1,NA	-inf,NA	inf,NA	1.17081,NA	0.000561754	0.0011245
2	chr2:66090560:C:A	66090560	NA,A	NA,C	NA,1	NA,inf	NA,inf	NA,1.0672	0.000561241	0.00112323
2	chr2:66883877:T:A	66883877	A,A	T,T	1,1	inf,inf	inf,inf	0.184304,2.12751	0.000557777	0.00111461
2	chr2:66301399:A:G	66301399	NA,G	NA,A	NA,1	NA,inf	NA,inf	NA,1.05795	0.000555243	0.00111147
2	chr2:66208112:C:A	66208112	NA,A	NA,C	NA,1	NA,-inf	NA,inf	NA,1.11294	0.000554334	0.00110961
2	chr2:66104682:T:C	66104682	C,C	T,T	1,1	inf,-inf	inf,inf	0.277173,2.03808	0.000553852	0.00110884
2	chr2:66181880:T:C	66181880	C,C	T,T	1,1	-inf,-inf	inf,inf	1.01906,1.44478	0.000552865	0.00110681
2	chr2:66310549:C:T	66310549	NA,T	NA,C	NA,1	NA,inf	NA,inf	NA,1.05201	0.000551789	0.00110463
2	chr2:66430807:T:C	66430807	C,C	T,T	1,1	-inf,-inf	inf,inf	1.36557,0.0832476	0.000551165	0.00110327
2	chr2:66871689:C:T	66871689	T,T	C,C	1,1	inf,inf	inf,inf	0.0174953,2.16211	0.000550079	0.00109793
2	chr2:66212049:A:C	66212049	NA,C	NA,A	NA,1	NA,-inf	NA,inf	NA,1.10184	0.000543878	0.00108868
2	chr2:66145386:C:G	66145386	G,G	C,C	1,1	inf,-inf	inf,inf	0.868716,1.40923	0.000542386	0.00108545
2	chr2:66136098:T:C	66136098	NA,C	NA,T	NA,1	NA,inf	NA,inf	NA,1.0291	0.000535223	0.00107145
2	chr2:66882106:A:AT	66882106	NA,AT	NA,A	NA,1	NA,inf	NA,inf	NA,1.03221	0.000530052	0.00106021
2	chr2:66843201:G:A	66843201	A,A	G,G	1,1	-inf,inf	inf,inf	1.15423,1.26273	0.00052674	0.00104658
2	chr2:65943201:G:C	65943201	NA,C	NA,G	NA,1	NA,inf	NA,inf	NA,1.01351	0.000525439	0.00105179
2	chr2:66756646:A:G	66756646	NA,G	NA,A	NA,1	NA,-inf	NA,inf	NA,1.05058	0.000523407	0.00104737
2	chr2:66273078:C:T	66273078	NA,T	NA,C	NA,1	NA,-inf	NA,inf	NA,1.01947	0.000520954	0.00104274
2	chr2:66823561:A:G	66823561	NA,G	NA,A	NA,1	NA,inf	NA,inf	NA,1.04819	0.000520565	0.00104109
2	chr2:66400055:T:C	66400055	NA,C	NA,T	NA,1	NA,inf	NA,inf	NA,0.995103	0.000520286	0.00104133
2	chr2:66883671:A:G	66883671	G,G	A,A	1,1	inf,inf	inf,inf	0.185251,2.08793	0.000519813	0.00103879
2	chr2:66026587:G:A	66026587	A,NA	G,NA	1,NA	-inf,NA	inf,NA	1.13999,NA	0.000519762	0.00104048
2	chr2:65984117:G:A	65984117	NA,A	NA,G	NA,1	NA,-inf	NA,inf	NA,1.1417	0.000517726	0.00103675
2	chr2:66379780:T:C	66379780	NA,C	NA,T	NA,1	NA,-inf	NA,inf	NA,1.03142	0.000513582	0.00102793
2	chr2:66854878:G:A	66854878	A,A	G,G	1,1	inf,inf	inf,inf	0.227794,2.04463	0.000511283	0.001022
2	chr2:66778662:T:A	66778662	A,A	T,T	1,1	-inf,inf	inf,inf	0.00103628,1.96862	0.000511182	0.00102408
2	chr2:66854430:G:T	66854430	T,T	G,G	1,1	inf,inf	inf,inf	0.216065,2.05028	0.000511172	0.00102174
2	chr2:66755161:G:A	66755161	NA,A	NA,G	NA,1	NA,inf	NA,inf	NA,0.980447	0.000510838	0.00102307
2	chr2:66425360:A:C	66425360	NA,C	NA,A	NA,1	NA,-inf	NA,inf	NA,1.03696	0.000506807	0.00101452
2	chr2:66541098:C:T	66541098	T,T	C,C	1,1	inf,inf	inf,inf	0.612301,1.49568	0.000504274	0.00100947
2	chr2:66294919:G:T	66294919	NA,T	NA,G	NA,1	NA,inf	NA,inf	NA,0.998508	0.000503111	0.00100715
2	chr2:66160154:G:A	66160154	NA,A	NA,G	NA,1	NA,-inf	NA,inf	NA,1.05088	0.000500533	0.00100199
2	chr2:66246054:CAAGG:C	66246054	NA,C	NA,CAAGG	NA,1	NA,-inf	NA,inf	NA,0.994422	0.000499976	0.0010009
2	chr2:66134989:T:C	66134989	NA,C	NA,T	NA,1	NA,inf	NA,inf	NA,0.988703	0.000499826	0.00100061
2	chr2:66100411:A:G	66100411	G,NA	A,NA	1,NA	inf,NA	inf,NA	1.18328,NA	0.000498631	0.000998285
2	chr2:66058602:A:G	66058602	NA,G	NA,A	NA,1	NA,inf	NA,inf	NA,0.989822	0.000497448	0.000995849
2	chr2:66050505:A:C	66050505	NA,C	NA,A	NA,1	NA,inf	NA,inf	NA,0.986539	0.000494646	0.000990249
2	chr2:66727830:ACC:A	66727830	NA,A	NA,ACC	NA,1	NA,inf	NA,inf	NA,0.978765	0.00049414	0.00098929
2	chr2:66543421:T:A	66543421	A,A	T,T	1,1	inf,inf	inf,inf	0.84159,1.30389	0.000494006	0.000988799
2	chr2:66888305:C:A	66888305	A,A	C,C	1,1	inf,inf	inf,inf	0.198606,2.05327	0.000493381	0.000985982
2	chr2:66581676:T:C	66581676	NA,C	NA,T	NA,1	NA,inf	NA,inf	NA,0.975427	0.00049256	0.000986107
2	chr2:66104731:G:A	66104731	NA,A	NA,G	NA,1	NA,-inf	NA,inf	NA,1.00264	0.000490299	0.000981543
2	chr2:66058869:G:T	66058869	NA,T	NA,G	NA,1	NA,-inf	NA,inf	NA,1.10714	0.000489767	0.000980754
2	chr2:66432242:A:G	66432242	G,G	A,A	1,1	-inf,inf	inf,inf	1.31166,0.0749772	0.000489486	0.000979813
2	chr2:66210751:A:G	66210751	NA,G	NA,A	NA,1	NA,inf	NA,inf	NA,0.978118	0.000488086	0.000977078
2	chr2:66200846:A:G	66200846	G,G	A,A	1,1	-inf,inf	inf,inf	0.177576,1.97332	0.000487457	0.000975987
2	chr2:66467469:C:T	66467469	NA,T	NA,C	NA,1	NA,inf	NA,inf	NA,0.975565	0.000486102	0.00097312
2	chr2:66833110:G:A	66833110	NA,A	NA,G	NA,1	NA,-inf	NA,inf	NA,1.0059	0.000485857	0.000972281
2	chr2:66188288:G:T	66188288	NA,T	NA,G	NA,1	NA,-inf	NA,inf	NA,1.03494	0.000483767	0.000968409
2	chr2:65945095:C:A	65945095	A,A	C,C	1,1	-inf,-inf	inf,inf	0.300104,1.77918	0.00048334	0.000967495
2	chr2:66779149:T:C	66779149	NA,C	NA,T	NA,1	NA,-inf	NA,inf	NA,1.00679	0.000483234	0.000967082
2	chr2:66472822:G:C	66472822	C,NA	G,NA	1,NA	-inf,NA	inf,NA	1.30023,NA	0.000482601	0.000966179
2	chr2:66238985:A:C	66238985	NA,C	NA,A	NA,1	NA,inf	NA,inf	NA,0.984488	0.000482005	0.000964991
2	chr2:66496813:T:G	66496813	NA,G	NA,T	NA,1	NA,inf	NA,inf	NA,0.965375	0.000480202	0.000961322
2	chr2:66555539:T:G	66555539	G,G	T,T	1,1	inf,inf	inf,inf	0.844764,1.27992	0.000478326	0.000957406
2	chr2:66152651:A:G	66152651	NA,G	NA,A	NA,1	NA,-inf	NA,inf	NA,1.0215	0.000477757	0.000956406
2	chr2:66200590:C:CA	66200590	CA,CA	C,C	1,1	-inf,inf	inf,inf	0.149653,1.96787	0.000477508	0.000956063
2	chr2:66087639:C:A	66087639	NA,A	NA,C	NA,1	NA,inf	NA,inf	NA,0.968459	0.000475338	0.000951363
2	chr2:66679521:A:G	66679521	NA,G	NA,A	NA,1	NA,inf	NA,inf	NA,0.968483	0.000475041	0.000950703
2	chr2:66091580:C:T	66091580	NA,T	NA,C	NA,1	NA,inf	NA,inf	NA,0.965663	0.000473204	0.000947092
2	chr2:66873718:T:C	66873718	C,C	T,T	1,1	inf,inf	inf,inf	0.268439,1.96545	0.000470727	0.000941192
2	chr2:66872209:A:G	66872209	G,G	A,A	1,1	inf,inf	inf,inf	0.0380906,2.0685	0.000469167	0.000936615
2	chr2:66384272:T:G	66384272	NA,G	NA,T	NA,1	NA,-inf	NA,inf	NA,0.977027	0.000469101	0.000938932
2	chr2:66378818:C:T	66378818	NA,T	NA,C	NA,1	NA,-inf	NA,inf	NA,0.976581	0.000468904	0.000938531
2	chr2:66046733:A:G	66046733	G,G	A,A	1,1	-inf,-inf	inf,inf	1.50073,0.527015	0.000468652	0.000938244
2	chr2:66206389:C:T	66206389	NA,T	NA,C	NA,1	NA,-inf	NA,inf	NA,0.975025	0.000467836	0.000936477
2	chr2:66727822:CAAA:C	66727822	NA,C	NA,CAAA	NA,1	NA,inf	NA,inf	NA,0.945624	0.000467482	0.000935927
2	chr2:66544741:T:C	66544741	NA,C	NA,T	NA,1	NA,inf	NA,inf	NA,0.950643	0.00046219	0.000925473
2	chr2:66747791:C:G	66747791	NA,G	NA,C	NA,1	NA,-inf	NA,inf	NA,0.976314	0.00046214	0.000924813
2	chr2:66209239:C:A	66209239	A,A	C,C	1,1	-inf,inf	inf,inf	0.106031,1.95378	0.000459466	0.000919925
2	chr2:66380785:C:G	66380785	NA,G	NA,C	NA,1	NA,-inf	NA,inf	NA,0.963819	0.000459056	0.000918832
2	chr2:66307882:G:A	66307882	NA,A	NA,G	NA,1	NA,inf	NA,inf	NA,0.934144	0.000458828	0.00091854
2	chr2:66228450:T:C	66228450	C,C	T,T	1,1	inf,-inf	inf,inf	1.59995,0.68251	0.000456006	0.000913031
2	chr2:66586027:T:C	66586027	NA,C	NA,T	NA,1	NA,-inf	NA,inf	NA,0.942458	0.000455284	0.000911614
2	chr2:65942604:G:A	65942604	NA,A	NA,G	NA,1	NA,inf	NA,inf	NA,0.936457	0.000454855	0.000910528
2	chr2:66199843:C:T	66199843	T,T	C,C	1,1	-inf,inf	inf,inf	0.0993328,1.94832	0.000454344	0.000909681
2	chr2:66036396:C:T	66036396	T,T	C,C	1,1	-inf,-inf	inf,inf	1.12224,0.937773	0.000453845	0.000908492
2	chr2:66545749:C:A	66545749	NA,A	NA,C	NA,1	NA,inf	NA,inf	NA,0.932123	0.000449667	0.000900114
2	chr2:66764630:T:C	66764630	NA,C	NA,T	NA,1	NA,inf	NA,inf	NA,0.901712	0.000447635	0.000896502
2	chr2:66839892:C:G	66839892	G,G	C,C	1,1	-inf,inf	inf,inf	1.54234,0.718307	0.000445262	0.000887779
2	chr2:66295206:T:C	66295206	NA,C	NA,T	NA,1	NA,-inf	NA,inf	NA,0.935677	0.00044465	0.000889943
2	chr2:66854504:C:T	66854504	NA,T	NA,C	NA,1	NA,-inf	NA,inf	NA,0.933125	0.000444074	0.00088876
2	chr2:66200387:G:T	66200387	T,T	G,G	1,1	-inf,inf	inf,inf	0.14524,1.92805	0.00044355	0.000888082
2	chr2:66123490:C:A	66123490	NA,A	NA,C	NA,1	NA,-inf	NA,inf	NA,0.92599	0.00044318	0.000887077
2	chr2:66199812:A:G	66199812	G,G	A,A	1,1	-inf,inf	inf,inf	0.122527,1.93046	0.000442146	0.00088527
2	chr2:66187316:CA:C	66187316	NA,C	NA,CA	NA,1	NA,-inf	NA,inf	NA,0.975691	0.000441734	0.000884273
2	chr2:66259046:A:AT	66259046	AT,AT	A,A	1,1	inf,inf	inf,inf	0.307531,1.73401	0.000440152	0.000881047
2	chr2:66439078:TTC:T	66439078	T,NA	TTC,NA	1,NA	-inf,NA	inf,NA	1.21684,NA	0.000440065	0.00088089
2	chr2:66055399:C:T	66055399	NA,T	NA,C	NA,1	NA,inf	NA,inf	NA,0.916906	0.000439672	0.000879972
2	chr2:66869120:A:G	66869120	NA,G	NA,A	NA,1	NA,-inf	NA,inf	NA,0.929795	0.000439554	0.000879719
2	chr2:66041670:T:C	66041670	C,C	T,T	1,1	-inf,-inf	inf,inf	1.49464,0.485295	0.000439323	0.000879535
2	chr2:66869321:A:T	66869321	T,T	A,A	1,1	inf,inf	inf,inf	0.089162,2.02926	0.000439102	0.000877329
2	chr2:65999232:G:A	65999232	NA,A	NA,G	NA,1	NA,-inf	NA,inf	NA,1.03618	0.000438008	0.000877123
2	chr2:66457812:G:A	66457812	A,A	G,G	1,1	-inf,-inf	inf,inf	1.89574,1.0913	0.000436432	0.00087483
2	chr2:65985068:A:C	65985068	NA,C	NA,A	NA,1	NA,-inf	NA,inf	NA,1.03096	0.000434768	0.000870635
2	chr2:65958078:C:T	65958078	T,NA	C,NA	1,NA	inf,NA	inf,NA	1.08007,NA	0.000433233	0.000867207
2	chr2:66838644:C:T	66838644	T,T	C,C	1,1	-inf,inf	inf,inf	1.52695,0.712743	0.000430202	0.000857773
2	chr2:66280474:T:C	66280474	NA,C	NA,T	NA,1	NA,-inf	NA,inf	NA,0.913497	0.000429366	0.000859482
2	chr2:65953535:A:G	65953535	G,NA	A,NA	1,NA	-inf,NA	inf,NA	1.17446,NA	0.00042612	0.000853014
2	chr2:66043188:G:A	66043188	A,NA	G,NA	1,NA	inf,NA	inf,NA	1.11066,NA	0.000425519	0.000851765
2	chr2:66440766:T:G	66440766	NA,G	NA,T	NA,1	NA,inf	NA,inf	NA,0.889182	0.000424711	0.000850284
2	chr2:66201848:CCTGCCTCAGCATT:C	66201848	C,C	CCTGCCTCAGCATT,CCTGCCTCAGCATT	1,1	-inf,inf	inf,inf	0.160246,1.90073	0.000423658	0.000848271
2	chr2:65944087:C:T	65944087	NA,T	NA,C	NA,1	NA,inf	NA,inf	NA,0.892282	0.000422971	0.000846715
2	chr2:66212571:A:G	66212571	NA,G	NA,A	NA,1	NA,-inf	NA,inf	NA,0.946456	0.0004225	0.000845772
2	chr2:66529138:G:A	66529138	A,A	G,G	1,1	inf,inf	inf,inf	0.901455,1.27116	0.000421022	0.000842771
2	chr2:66180153:T:C	66180153	NA,C	NA,T	NA,1	NA,-inf	NA,inf	NA,0.948246	0.000420544	0.00084187
2	chr2:66394936:C:A	66394936	NA,A	NA,C	NA,1	NA,inf	NA,inf	NA,0.865112	0.00041834	0.000837339
2	chr2:66556173:T:TA	66556173	NA,TA	NA,T	NA,1	NA,-inf	NA,inf	NA,0.912343	0.000417913	0.000836533
2	chr2:65969344:A:G	65969344	G,NA	A,NA	1,NA	-inf,NA	inf,NA	1.18239,NA	0.000417102	0.000834986
2	chr2:66212791:G:T	66212791	NA,T	NA,G	NA,1	NA,-inf	NA,inf	NA,0.936349	0.000416471	0.000833737
2	chr2:66046715:C:G	66046715	G,G	C,C	1,1	-inf,-inf	inf,inf	1.45894,0.500226	0.000415187	0.000831228
2	chr2:66663655:G:T	66663655	T,NA	G,NA	1,NA	-inf,NA	inf,NA	1.15457,NA	0.000413611	0.000828181
2	chr2:66091578:C:T	66091578	NA,T	NA,C	NA,1	NA,inf	NA,inf	NA,0.881489	0.000412559	0.000825751
2	chr2:66139177:T:C	66139177	NA,C	NA,T	NA,1	NA,-inf	NA,inf	NA,0.891058	0.000411665	0.000824045
2	chr2:66003765:T:G	66003765	NA,G	NA,T	NA,1	NA,-inf	NA,inf	NA,0.99463	0.000410796	0.000822632
2	chr2:66867409:T:C	66867409	C,C	T,T	1,1	inf,inf	inf,inf	0.113599,1.98685	0.000410702	0.000820626
2	chr2:66039592:C:T	66039592	T,NA	C,NA	1,NA	-inf,NA	inf,NA	1.00704,NA	0.000407568	0.000815923
2	chr2:66260959:G:A	66260959	NA,A	NA,G	NA,1	NA,-inf	NA,inf	NA,0.881807	0.000407404	0.000815521
2	chr2:66477685:G:T	66477685	NA,T	NA,G	NA,1	NA,inf	NA,inf	NA,0.867584	0.000405959	0.000812704
2	chr2:66227038:T:C	66227038	NA,C	NA,T	NA,1	NA,inf	NA,inf	NA,0.854178	0.000405672	0.000812101
2	chr2:66202583:G:A	66202583	NA,A	NA,G	NA,1	NA,-inf	NA,inf	NA,0.9171	0.000404853	0.000810471
2	chr2:66481209:A:G	66481209	NA,G	NA,A	NA,1	NA,inf	NA,inf	NA,0.865715	0.00040483	0.000810439
2	chr2:66645371:C:G	66645371	NA,G	NA,C	NA,1	NA,-inf	NA,inf	NA,0.881479	0.000402852	0.000806416
2	chr2:66013954:G:A	66013954	NA,A	NA,G	NA,1	NA,-inf	NA,inf	NA,0.980791	0.000401982	0.000804983
2	chr2:66167721:G:C	66167721	NA,C	NA,G	NA,1	NA,inf	NA,inf	NA,0.855102	0.00039958	0.000799969
2	chr2:66100838:T:A	66100838	A,A	T,T	1,1	inf,-inf	inf,inf	2.41016,0.0113522	0.000399218	0.00080006
2	chr2:66212367:T:TA	66212367	NA,TA	NA,T	NA,1	NA,-inf	NA,inf	NA,0.910459	0.00039914	0.000799018
2	chr2:66846855:G:A	66846855	NA,A	NA,G	NA,1	NA,-inf	NA,inf	NA,0.91321	0.000397435	0.000794944
2	chr2:66193165:A:G	66193165	NA,G	NA,A	NA,1	NA,-inf	NA,inf	NA,0.90732	0.000396165	0.000793015
2	chr2:66371126:G:T	66371126	NA,T	NA,G	NA,1	NA,inf	NA,inf	NA,0.856481	0.000396068	0.000793001
2	chr2:66839519:A:G	66839519	G,G	A,A	1,1	-inf,inf	inf,inf	1.46212,0.733549	0.000394061	0.000785785
2	chr2:66719705:A:G	66719705	NA,G	NA,A	NA,1	NA,inf	NA,inf	NA,0.851336	0.000390506	0.00078171
2	chr2:66195258:A:G	66195258	NA,G	NA,A	NA,1	NA,-inf	NA,inf	NA,0.89788	0.000390352	0.000781381
2	chr2:66645390:C:T	66645390	NA,T	NA,C	NA,1	NA,-inf	NA,inf	NA,0.86102	0.000389874	0.000780443
2	chr2:66163664:CA:C	66163664	NA,C	NA,CA	NA,1	NA,-inf	NA,inf	NA,0.888985	0.000387881	0.000776532
2	chr2:66906943:C:G	66906943	G,NA	C,NA	1,NA	inf,NA	inf,NA	1.08531,NA	0.00038661	0.0007737
2	chr2:66094933:G:A	66094933	NA,A	NA,G	NA,1	NA,inf	NA,inf	NA,0.842359	0.000386482	0.000773565
2	chr2:66866638:C:T	66866638	T,T	C,C	1,1	inf,inf	inf,inf	0.0869477,1.95614	0.000385004	0.000769296
2	chr2:66667583:C:T	66667583	NA,T	NA,C	NA,1	NA,-inf	NA,inf	NA,0.852031	0.000384271	0.00076923
2	chr2:66497934:T:TA	66497934	NA,TA	NA,T	NA,1	NA,-inf	NA,inf	NA,0.837814	0.000384245	0.000769107
2	chr2:66271556:T:C	66271556	NA,C	NA,T	NA,1	NA,-inf	NA,inf	NA,0.834954	0.000383711	0.000768066
2	chr2:66197498:T:G	66197498	G,G	T,T	1,1	-inf,inf	inf,inf	0.174112,1.84278	0.000381622	0.000764114
2	chr2:66442279:A:C	66442279	C,C	A,A	1,1	-inf,inf	inf,inf	0.520592,1.68392	0.00038136	0.000763438
2	chr2:66710691:C:T	66710691	NA,T	NA,C	NA,1	NA,-inf	NA,inf	NA,0.844469	0.000380461	0.000761452
2	chr2:66480310:G:T	66480310	NA,T	NA,G	NA,1	NA,inf	NA,inf	NA,0.826331	0.000379843	0.000760426
2	chr2:66163667:TTAACA:T	66163667	NA,T	NA,TTAACA	NA,1	NA,-inf	NA,inf	NA,0.875024	0.000379474	0.000759702
2	chr2:66513980:C:G	66513980	G,G	C,C	1,1	-inf,-inf	inf,inf	1.39932,0.646882	0.000378862	0.000758421
2	chr2:66565551:G:A	66565551	A,A	G,G	1,1	inf,inf	inf,inf	0.303693,1.67996	0.000378558	0.000757742
2	chr2:66212446:G:A	66212446	NA,A	NA,G	NA,1	NA,-inf	NA,inf	NA,0.876094	0.000378206	0.000757118
2	chr2:66204097:G:A	66204097	NA,A	NA,G	NA,1	NA,-inf	NA,inf	NA,0.874808	0.000377483	0.000755672
2	chr2:66219504:G:A	66219504	NA,A	NA,G	NA,1	NA,inf	NA,inf	NA,0.824418	0.000376772	0.000754237
2	chr2:66607094:A:G	66607094	NA,G	NA,A	NA,1	NA,inf	NA,inf	NA,0.822529	0.000374616	0.000749791
2	chr2:66288455:C:A	66288455	NA,A	NA,C	NA,1	NA,inf	NA,inf	NA,0.829212	0.000374389	0.00074955
2	chr2:65990862:T:G	65990862	G,NA	T,NA	1,NA	-inf,NA	inf,NA	1.13363,NA	0.000374127	0.000748976
2	chr2:66784911:T:C	66784911	NA,C	NA,T	NA,1	NA,inf	NA,inf	NA,0.804993	0.000373894	0.000748688
2	chr2:66084764:T:C	66084764	NA,C	NA,T	NA,1	NA,-inf	NA,inf	NA,0.836909	0.000373448	0.000747648
2	chr2:66483365:C:T	66483365	NA,T	NA,C	NA,1	NA,inf	NA,inf	NA,0.814964	0.000373036	0.000746798
2	chr2:66110281:T:C	66110281	NA,C	NA,T	NA,1	NA,-inf	NA,inf	NA,0.834534	0.000372636	0.000746108
2	chr2:66778290:C:T	66778290	NA,T	NA,C	NA,1	NA,-inf	NA,inf	NA,0.828079	0.000372272	0.000745017
2	chr2:66869285:A:T	66869285	NA,T	NA,A	NA,1	NA,inf	NA,inf	NA,0.809806	0.000372149	0.000745062
2	chr2:66640124:G:A	66640124	NA,A	NA,G	NA,1	NA,inf	NA,inf	NA,0.818219	0.000372049	0.000744658
2	chr2:66863987:C:T	66863987	NA,T	NA,C	NA,1	NA,-inf	NA,inf	NA,0.823343	0.000371319	0.000743245
2	chr2:66546613:A:G	66546613	NA,G	NA,A	NA,1	NA,-inf	NA,inf	NA,0.829217	0.000369545	0.000739653
2	chr2:66204104:G:A	66204104	NA,A	NA,G	NA,1	NA,-inf	NA,inf	NA,0.860575	0.000369201	0.000739095
2	chr2:66850871:C:T	66850871	NA,T	NA,C	NA,1	NA,-inf	NA,inf	NA,0.814224	0.000369035	0.000738668
2	chr2:66211065:T:C	66211065	NA,C	NA,T	NA,1	NA,-inf	NA,inf	NA,0.858088	0.000367709	0.000736107
2	chr2:66673469:T:C	66673469	NA,C	NA,T	NA,1	NA,-inf	NA,inf	NA,0.805417	0.00036711	0.000734863
2	chr2:66193345:AGGGAGAGT:A	66193345	NA,A	NA,AGGGAGAGT	NA,1	NA,-inf	NA,inf	NA,0.857019	0.000366244	0.000733133
2	chr2:66206613:A:G	66206613	NA,G	NA,A	NA,1	NA,-inf	NA,inf	NA,0.853638	0.000365303	0.000731293
2	chr2:66188852:A:G	66188852	NA,G	NA,A	NA,1	NA,-inf	NA,inf	NA,0.854986	0.000365157	0.000730959
2	chr2:66502288:A:G	66502288	G,G	A,A	1,1	inf,inf	inf,inf	0.634736,1.42753	0.000364082	0.00072883
2	chr2:66388163:G:A	66388163	NA,A	NA,G	NA,1	NA,-inf	NA,inf	NA,0.814739	0.000363883	0.000728616
2	chr2:65961005:A:G	65961005	NA,G	NA,A	NA,1	NA,inf	NA,inf	NA,0.80328	0.000363422	0.000727539
2	chr2:66486901:A:G	66486901	NA,G	NA,A	NA,1	NA,-inf	NA,inf	NA,0.815742	0.000363259	0.00072727
2	chr2:66477140:G:A	66477140	NA,A	NA,G	NA,1	NA,inf	NA,inf	NA,0.797926	0.000362915	0.000726545
2	chr2:66496546:G:A	66496546	A,NA	G,NA	1,NA	inf,NA	inf,NA	0.929629,NA	0.000362296	0.000725116
2	chr2:66189343:G:A	66189343	NA,A	NA,G	NA,1	NA,-inf	NA,inf	NA,0.849543	0.00036203	0.0007247
2	chr2:66236754:G:C	66236754	NA,C	NA,G	NA,1	NA,-inf	NA,inf	NA,0.799839	0.000361852	0.000724357
2	chr2:66082849:A:G	66082849	NA,G	NA,A	NA,1	NA,-inf	NA,inf	NA,0.815478	0.000361135	0.000722998
2	chr2:66070643:G:A	66070643	A,NA	G,NA	1,NA	-inf,NA	inf,NA	1.07291,NA	0.000360828	0.000722382
2	chr2:66189286:T:A	66189286	NA,A	NA,T	NA,1	NA,-inf	NA,inf	NA,0.847259	0.000360784	0.000722206
2	chr2:66260775:G:A	66260775	NA,A	NA,G	NA,1	NA,inf	NA,inf	NA,0.793858	0.000360039	0.000720818
2	chr2:66561182:C:T	66561182	T,T	C,C	1,1	-inf,-inf	inf,inf	1.41423,0.78752	0.000360012	0.000720944
2	chr2:66636559:A:G	66636559	NA,G	NA,A	NA,1	NA,-inf	NA,inf	NA,0.808578	0.000358845	0.000718348
2	chr2:66248198:T:C	66248198	NA,C	NA,T	NA,1	NA,inf	NA,inf	NA,0.802382	0.000358743	0.000718246
2	chr2:66163674:C:T	66163674	NA,T	NA,C	NA,1	NA,-inf	NA,inf	NA,0.838356	0.000358433	0.000717587
2	chr2:66642825:G:A	66642825	NA,A	NA,G	NA,1	NA,inf	NA,inf	NA,0.800533	0.00035774	0.000715938
2	chr2:66192071:T:G	66192071	NA,G	NA,T	NA,1	NA,-inf	NA,inf	NA,0.837931	0.000355459	0.000711548
2	chr2:66255667:AAATGTCCAAGGTGCATTT:A	66255667	A,NA	AAATGTCCAAGGTGCATTT,NA	1,NA	inf,NA	inf,NA	0.998397,NA	0.000354501	0.000709696
2	chr2:66814616:T:C	66814616	C,C	T,T	1,1	-inf,inf	inf,inf	1.43222,0.705699	0.000354469	0.00070684
2	chr2:66391083:T:C	66391083	C,NA	T,NA	1,NA	-inf,NA	inf,NA	1.12355,NA	0.000353793	0.000708293
2	chr2:66785551:T:C	66785551	NA,C	NA,T	NA,1	NA,inf	NA,inf	NA,0.770038	0.000353524	0.000707901
2	chr2:66428124:A:G	66428124	G,G	A,A	1,1	-inf,inf	inf,inf	1.16931,0.127881	0.000353301	0.000707242
2	chr2:66187965:T:C	66187965	NA,C	NA,T	NA,1	NA,-inf	NA,inf	NA,0.833415	0.000353161	0.000706948
2	chr2:66204268:A:G	66204268	NA,G	NA,A	NA,1	NA,-inf	NA,inf	NA,0.830245	0.000352264	0.000705194
2	chr2:66404304:C:T	66404304	NA,T	NA,C	NA,1	NA,inf	NA,inf	NA,0.775307	0.000351281	0.000703259
2	chr2:66139876:T:C	66139876	C,C	T,T	1,1	inf,-inf	inf,inf	1.52197,0.151187	0.000349833	0.000700466
2	chr2:66379162:C:T	66379162	NA,T	NA,C	NA,1	NA,inf	NA,inf	NA,0.787514	0.000348097	0.000696905
2	chr2:66877817:G:A	66877817	A,A	G,G	1,1	inf,inf	inf,inf	0.0423804,1.91071	0.000346598	0.000691963
2	chr2:66382893:C:T	66382893	NA,T	NA,C	NA,1	NA,-inf	NA,inf	NA,0.784728	0.000345396	0.000691344
2	chr2:66148709:A:G	66148709	NA,G	NA,A	NA,1	NA,-inf	NA,inf	NA,0.808267	0.000344855	0.000690374
2	chr2:66366981:A:G	66366981	NA,G	NA,A	NA,1	NA,inf	NA,inf	NA,0.769195	0.000344592	0.000689947
2	chr2:66891993:A:G	66891993	NA,G	NA,A	NA,1	NA,-inf	NA,inf	NA,0.76513	0.000344581	0.000690224
2	chr2:66503651:A:G	66503651	G,NA	A,NA	1,NA	inf,NA	inf,NA	1.09881,NA	0.000344325	0.000689254
2	chr2:66181726:G:A	66181726	NA,A	NA,G	NA,1	NA,-inf	NA,inf	NA,0.769525	0.000343786	0.000688217
2	chr2:66316808:T:C	66316808	NA,C	NA,T	NA,1	NA,inf	NA,inf	NA,0.758648	0.000342966	0.000686596
2	chr2:66063606:A:G	66063606	NA,G	NA,A	NA,1	NA,inf	NA,inf	NA,0.765549	0.000342482	0.000685604
2	chr2:66562767:T:G	66562767	NA,G	NA,T	NA,1	NA,-inf	NA,inf	NA,0.78098	0.000342478	0.000685494
2	chr2:66208687:G:C	66208687	NA,C	NA,G	NA,1	NA,-inf	NA,inf	NA,0.806235	0.000339725	0.000680098
2	chr2:66206293:G:A	66206293	NA,A	NA,G	NA,1	NA,-inf	NA,inf	NA,0.805343	0.000339306	0.000679261
2	chr2:65984360:A:C	65984360	C,C	A,A	1,1	-inf,-inf	inf,inf	1.54759,0.105252	0.000338796	0.000678292
2	chr2:66161071:T:A	66161071	NA,A	NA,T	NA,1	NA,inf	NA,inf	NA,0.751789	0.000338555	0.000677759
2	chr2:66103175:G:C	66103175	NA,C	NA,G	NA,1	NA,inf	NA,inf	NA,0.759352	0.000338407	0.000677481
2	chr2:66876639:G:A	66876639	A,A	G,G	1,1	-inf,inf	inf,inf	0.00354177,1.8964	0.000337772	0.000674361
2	chr2:66247547:T:C	66247547	NA,C	NA,T	NA,1	NA,-inf	NA,inf	NA,0.786873	0.000337618	0.000675927
2	chr2:66254142:G:T	66254142	NA,T	NA,G	NA,1	NA,-inf	NA,inf	NA,0.775875	0.000336772	0.000674107
2	chr2:66050766:TC:T	66050766	NA,T	NA,TC	NA,1	NA,inf	NA,inf	NA,0.751387	0.000335755	0.000672153
2	chr2:66482005:CCACCACA:C	66482005	C,C	CCACCACA,CCACCACA	1,1	inf,-inf	inf,inf	1.80987,1.77998	0.000335682	0.000675893
2	chr2:66765740:G:C	66765740	NA,C	NA,G	NA,1	NA,-inf	NA,inf	NA,0.7411	0.000332556	0.000665773
2	chr2:66148992:G:C	66148992	NA,C	NA,G	NA,1	NA,-inf	NA,inf	NA,0.792047	0.000332553	0.000665759
2	chr2:66441135:G:A	66441135	NA,A	NA,G	NA,1	NA,inf	NA,inf	NA,0.759442	0.000331302	0.000663332
2	chr2:66211555:G:A	66211555	NA,A	NA,G	NA,1	NA,-inf	NA,inf	NA,0.789318	0.000331108	0.000662853
2	chr2:66202403:G:A	66202403	NA,A	NA,G	NA,1	NA,-inf	NA,inf	NA,0.788916	0.000330909	0.000662454
2	chr2:65997334:C:T	65997334	T,T	C,C	1,1	-inf,-inf	inf,inf	1.55506,0.0062939	0.000330134	0.000660959
2	chr2:66796551:A:C	66796551	NA,C	NA,A	NA,1	NA,inf	NA,inf	NA,0.765002	0.000328623	0.000657428
2	chr2:66476119:A:G	66476119	G,G	A,A	1,1	inf,-inf	inf,inf	1.39232,1.75353	0.00032853	0.000659223
2	chr2:66246926:A:G	66246926	NA,G	NA,A	NA,1	NA,-inf	NA,inf	NA,0.767406	0.000327825	0.000656321
2	chr2:66819776:T:C	66819776	NA,C	NA,T	NA,1	NA,-inf	NA,inf	NA,0.759835	0.000326955	0.000654216
2	chr2:66388070:G:A	66388070	NA,A	NA,G	NA,1	NA,-inf	NA,inf	NA,0.746099	0.000326929	0.000654625
2	chr2:66927832:A:G	66927832	NA,G	NA,A	NA,1	NA,inf	NA,inf	NA,0.736438	0.0003268	0.000654237
2	chr2:66201365:TAAATC:T	66201365	NA,T	NA,TAAATC	NA,1	NA,inf	NA,inf	NA,0.72846	0.000326482	0.000653645
2	chr2:66419791:C:T	66419791	NA,T	NA,C	NA,1	NA,inf	NA,inf	NA,0.767429	0.000326368	0.00065346
2	chr2:66847245:G:A	66847245	NA,A	NA,G	NA,1	NA,-inf	NA,inf	NA,0.740506	0.000325915	0.000652365
2	chr2:66875114:A:C	66875114	NA,C	NA,A	NA,1	NA,-inf	NA,inf	NA,0.743405	0.000325731	0.000651964
2	chr2:66312390:T:C	66312390	NA,C	NA,T	NA,1	NA,inf	NA,inf	NA,0.74352	0.000325684	0.000651955
2	chr2:65993523:A:G	65993523	G,NA	A,NA	1,NA	-inf,NA	inf,NA	0.90255,NA	0.000324958	0.000650511
2	chr2:66172044:C:T	66172044	T,NA	C,NA	1,NA	inf,NA	inf,NA	0.965198,NA	0.000323432	0.00064746
2	chr2:66117524:A:G	66117524	NA,G	NA,A	NA,1	NA,-inf	NA,inf	NA,0.795326	0.00032324	0.000647242
2	chr2:66300046:T:G	66300046	G,G	T,T	1,1	-inf,-inf	inf,inf	0.708624,1.41759	0.000322396	0.000645415
2	chr2:66828787:T:C	66828787	C,C	T,T	1,1	-inf,inf	inf,inf	1.39345,0.680362	0.000321949	0.00064214
2	chr2:66720978:G:T	66720978	T,T	G,G	1,1	inf,inf	inf,inf	1.23092,0.850456	0.000321522	0.000643399
2	chr2:65961220:C:T	65961220	T,NA	C,NA	1,NA	-inf,NA	inf,NA	0.994204,NA	0.000321488	0.000643591
2	chr2:66365218:A:G	66365218	NA,G	NA,A	NA,1	NA,-inf	NA,inf	NA,0.734113	0.000321148	0.000643051
2	chr2:66487625:C:CT	66487625	NA,CT	NA,C	NA,1	NA,inf	NA,inf	NA,0.71921	0.000320799	0.000642234
2	chr2:66102398:A:G	66102398	G,G	A,A	1,1	inf,-inf	inf,inf	0.388194,1.66828	0.000320699	0.000642018
2	chr2:66708468:C:T	66708468	T,T	C,C	1,1	inf,inf	inf,inf	1.10606,0.945497	0.000320663	0.000641784
2	chr2:66873519:A:G	66873519	NA,G	NA,A	NA,1	NA,-inf	NA,inf	NA,0.731374	0.000319636	0.000639766
2	chr2:66645839:C:T	66645839	NA,T	NA,C	NA,1	NA,-inf	NA,inf	NA,0.732345	0.000319265	0.000639015
2	chr2:66310564:A:G	66310564	NA,G	NA,A	NA,1	NA,-inf	NA,inf	NA,0.729532	0.00031888	0.000638333
2	chr2:66369053:G:A	66369053	NA,A	NA,G	NA,1	NA,-inf	NA,inf	NA,0.731262	0.000318649	0.000637834
2	chr2:66144523:C:T	66144523	T,T	C,C	1,1	inf,-inf	inf,inf	0.974243,0.991454	0.000318176	0.000636795
2	chr2:66525118:C:T	66525118	NA,T	NA,C	NA,1	NA,inf	NA,inf	NA,0.700671	0.000317313	0.000635258
2	chr2:66420631:T:A	66420631	A,NA	T,NA	1,NA	-inf,NA	inf,NA	1.0214,NA	0.00031663	0.000633907
2	chr2:66183355:A:G	66183355	G,G	A,A	1,1	inf,inf	inf,inf	0.522381,1.33249	0.000316586	0.000633756
2	chr2:66383690:C:T	66383690	NA,T	NA,C	NA,1	NA,-inf	NA,inf	NA,0.728082	0.000316277	0.000633078
2	chr2:66249402:A:C	66249402	NA,C	NA,A	NA,1	NA,inf	NA,inf	NA,0.708923	0.000315836	0.000632331
2	chr2:66881327:G:A	66881327	A,A	G,G	1,1	inf,inf	inf,inf	0.0138539,1.85782	0.00031567	0.000630308
2	chr2:66721002:A:G	66721002	G,G	A,A	1,1	inf,inf	inf,inf	1.21771,0.851916	0.000314386	0.000629122
2	chr2:66228534:G:C	66228534	C,C	G,G	1,1	inf,-inf	inf,inf	1.66303,0.313204	0.000314273	0.000629295
2	chr2:66841204:C:T	66841204	NA,T	NA,C	NA,1	NA,-inf	NA,inf	NA,0.733181	0.000313745	0.000627789
2	chr2:66226700:A:C	66226700	C,NA	A,NA	1,NA	-inf,NA	inf,NA	0.907265,NA	0.000313391	0.00062743
2	chr2:66246245:T:C	66246245	NA,C	NA,T	NA,1	NA,inf	NA,inf	NA,0.703555	0.000312697	0.000626059
2	chr2:66671783:A:G	66671783	NA,G	NA,A	NA,1	NA,-inf	NA,inf	NA,0.718028	0.000312362	0.000625201
2	chr2:66207519:G:A	66207519	NA,A	NA,G	NA,1	NA,-inf	NA,inf	NA,0.750722	0.000312204	0.000625009
2	chr2:66229740:A:G	66229740	G,G	A,A	1,1	inf,-inf	inf,inf	1.60272,0.40556	0.000312142	0.000625029
2	chr2:66440884:G:A	66440884	NA,A	NA,G	NA,1	NA,inf	NA,inf	NA,0.69891	0.000312117	0.000624867
2	chr2:66122062:A:G	66122062	NA,G	NA,A	NA,1	NA,-inf	NA,inf	NA,0.771078	0.000311872	0.000624478
2	chr2:66641030:A:G	66641030	NA,G	NA,A	NA,1	NA,-inf	NA,inf	NA,0.716117	0.000311418	0.000623311
2	chr2:66603525:A:G	66603525	NA,G	NA,A	NA,1	NA,-inf	NA,inf	NA,0.718345	0.000310837	0.000622118
2	chr2:66531780:C:G	66531780	G,G	C,C	1,1	inf,inf	inf,inf	0.894165,0.971743	0.000310674	0.000621879
2	chr2:66258118:G:A	66258118	A,NA	G,NA	1,NA	inf,NA	inf,NA	0.924337,NA	0.00031001	0.00062057
2	chr2:66206489:T:C	66206489	NA,C	NA,T	NA,1	NA,-inf	NA,inf	NA,0.742252	0.000309497	0.0006196
2	chr2:66229048:A:G	66229048	G,G	A,A	1,1	inf,-inf	inf,inf	1.66517,0.295441	0.000309426	0.00061959
2	chr2:66697989:T:C	66697989	NA,C	NA,T	NA,1	NA,inf	NA,inf	NA,0.692408	0.000308976	0.000618573
2	chr2:66397771:A:T	66397771	NA,T	NA,A	NA,1	NA,-inf	NA,inf	NA,0.712261	0.000308811	0.000618138
2	chr2:66207702:G:A	66207702	NA,A	NA,G	NA,1	NA,-inf	NA,inf	NA,0.742214	0.000308738	0.000618078
2	chr2:66557811:G:A	66557811	A,A	G,G	1,1	-inf,-inf	inf,inf	1.42467,0.668599	0.000307585	0.000615961
2	chr2:66154685:A:G	66154685	NA,G	NA,A	NA,1	NA,-inf	NA,inf	NA,0.708764	0.000307503	0.000615732
2	chr2:66248272:C:T	66248272	NA,T	NA,C	NA,1	NA,inf	NA,inf	NA,0.692146	0.000307188	0.000615016
2	chr2:66262542:C:G	66262542	NA,G	NA,C	NA,1	NA,inf	NA,inf	NA,0.683427	0.000306368	0.000613321
2	chr2:66320954:G:A	66320954	NA,A	NA,G	NA,1	NA,-inf	NA,inf	NA,0.702845	0.000306039	0.000612633
2	chr2:66799337:G:C	66799337	NA,C	NA,G	NA,1	NA,-inf	NA,inf	NA,0.69124	0.000305899	0.000612347
2	chr2:66880731:T:C	66880731	C,C	T,T	1,1	inf,inf	inf,inf	0.035824,1.83968	0.000305296	0.000609548
2	chr2:66682289:G:A	66682289	NA,A	NA,G	NA,1	NA,-inf	NA,inf	NA,0.703141	0.00030525	0.000610967
2	chr2:65950147:G:A	65950147	A,NA	G,NA	1,NA	inf,NA	inf,NA	0.890335,NA	0.000304712	0.000609988
2	chr2:66487029:G:C	66487029	NA,C	NA,G	NA,1	NA,inf	NA,inf	NA,0.684055	0.000303898	0.000608404
2	chr2:66407646:T:C	66407646	NA,C	NA,T	NA,1	NA,-inf	NA,inf	NA,0.698653	0.000302544	0.000605597
2	chr2:65971285:T:C	65971285	NA,C	NA,T	NA,1	NA,inf	NA,inf	NA,0.679785	0.000302488	0.000605593
2	chr2:66168772:AG:A	66168772	NA,A	NA,AG	NA,1	NA,inf	NA,inf	NA,0.680916	0.000302267	0.000605129
2	chr2:66898717:A:T	66898717	T,T	A,A	1,1	-inf,inf	inf,inf	0.0902939,1.80857	0.000301516	0.00060182
2	chr2:66559796:G:A	66559796	A,A	G,G	1,1	-inf,-inf	inf,inf	0.855674,1.25226	0.000301076	0.000602853
2	chr2:66248676:T:C	66248676	NA,C	NA,T	NA,1	NA,inf	NA,inf	NA,0.688138	0.000300863	0.000602347
2	chr2:66907981:T:C	66907981	NA,C	NA,T	NA,1	NA,-inf	NA,inf	NA,0.697045	0.000300649	0.000601662
2	chr2:66311512:G:A	66311512	NA,A	NA,G	NA,1	NA,inf	NA,inf	NA,0.691134	0.000300601	0.000601751
2	chr2:66718406:T:G	66718406	NA,G	NA,T	NA,1	NA,inf	NA,inf	NA,0.685887	0.000300507	0.000601567
2	chr2:66231922:T:C	66231922	NA,C	NA,T	NA,1	NA,inf	NA,inf	NA,0.662437	0.00030014	0.000600852
2	chr2:66580407:TA:T	66580407	NA,T	NA,TA	NA,1	NA,inf	NA,inf	NA,0.678057	0.000299687	0.000599714
2	chr2:66685619:G:A	66685619	NA,A	NA,G	NA,1	NA,inf	NA,inf	NA,0.673353	0.00029968	0.00059997
2	chr2:66609655:A:T	66609655	T,NA	A,NA	1,NA	inf,NA	inf,NA	0.907918,NA	0.000299582	0.000599612
2	chr2:65960749:A:G	65960749	NA,G	NA,A	NA,1	NA,inf	NA,inf	NA,0.678293	0.000299544	0.000599673
2	chr2:66164051:A:G	66164051	NA,G	NA,A	NA,1	NA,-inf	NA,inf	NA,0.723367	0.00029951	0.000599611
2	chr2:66383775:C:G	66383775	NA,G	NA,C	NA,1	NA,-inf	NA,inf	NA,0.691182	0.000299122	0.000598745
2	chr2:66734208:A:G	66734208	NA,G	NA,A	NA,1	NA,-inf	NA,inf	NA,0.681228	0.00029892	0.000598344
2	chr2:66713272:A:G	66713272	NA,G	NA,A	NA,1	NA,-inf	NA,inf	NA,0.698406	0.000298529	0.000597547
2	chr2:66537865:A:G	66537865	G,G	A,A	1,1	inf,inf	inf,inf	1.10533,0.84306	0.000298466	0.000597545
2	chr2:66483302:A:G	66483302	G,G	A,A	1,1	inf,-inf	inf,inf	1.83438,1.71998	0.00029799	0.000600121
2	chr2:66806849:T:A	66806849	A,NA	T,NA	1,NA	inf,NA	inf,NA	0.953678,NA	0.000297923	0.000596254
2	chr2:66857511:C:A	66857511	NA,A	NA,C	NA,1	NA,-inf	NA,inf	NA,0.680823	0.000297042	0.000594552
2	chr2:65991391:GAGAC:G	65991391	G,G	GAGAC,GAGAC	1,1	-inf,-inf	inf,inf	1.4898,0.0704509	0.000296724	0.000594076
2	chr2:65961048:C:A	65961048	NA,A	NA,C	NA,1	NA,-inf	NA,inf	NA,0.653749	0.000296599	0.0005938
2	chr2:66179630:G:A	66179630	NA,A	NA,G	NA,1	NA,inf	NA,inf	NA,0.662802	0.000295939	0.000592486
2	chr2:66122054:A:G	66122054	NA,G	NA,A	NA,1	NA,-inf	NA,inf	NA,0.733944	0.000295352	0.000591399
2	chr2:66384828:A:G	66384828	NA,G	NA,A	NA,1	NA,-inf	NA,inf	NA,0.681916	0.000295235	0.000590971
2	chr2:66913209:T:C	66913209	NA,C	NA,T	NA,1	NA,-inf	NA,inf	NA,0.673653	0.00029358	0.000587576
2	chr2:66562647:A:G	66562647	G,G	A,A	1,1	-inf,-inf	inf,inf	0.893772,0.995914	0.000293211	0.000587152
2	chr2:66438842:T:A	66438842	NA,A	NA,T	NA,1	NA,-inf	NA,inf	NA,0.67127	0.000293135	0.00058687
2	chr2:66682688:A:G	66682688	NA,G	NA,A	NA,1	NA,inf	NA,inf	NA,0.658701	0.000293124	0.000586846
2	chr2:66859507:A:G	66859507	G,G	A,A	1,1	inf,inf	inf,inf	0.0836242,1.79468	0.000293055	0.000585738
2	chr2:66552734:G:A	66552734	A,A	G,G	1,1	-inf,-inf	inf,inf	1.16666,0.754314	0.000292638	0.000585794
2	chr2:66475513:A:G	66475513	G,G	A,A	1,1	inf,-inf	inf,inf	1.37658,1.68692	0.000292633	0.000587151
2	chr2:66846193:G:C	66846193	NA,C	NA,G	NA,1	NA,-inf	NA,inf	NA,0.667769	0.000292322	0.000585149
2	chr2:66331255:C:T	66331255	NA,T	NA,C	NA,1	NA,-inf	NA,inf	NA,0.669053	0.000291307	0.000583151
2	chr2:66924287:A:G	66924287	G,G	A,A	1,1	-inf,inf	inf,inf	0.0797535,1.79233	0.000291218	0.000581284
2	chr2:66310347:C:T	66310347	NA,T	NA,C	NA,1	NA,-inf	NA,inf	NA,0.669731	0.000291169	0.00058287
2	chr2:66303590:C:T	66303590	NA,T	NA,C	NA,1	NA,inf	NA,inf	NA,0.657811	0.000291075	0.000582784
2	chr2:66441268:G:A	66441268	NA,A	NA,G	NA,1	NA,inf	NA,inf	NA,0.690777	0.000290881	0.000582412
2	chr2:66311118:G:A	66311118	NA,A	NA,G	NA,1	NA,-inf	NA,inf	NA,0.668874	0.000290808	0.000582149
2	chr2:66213208:A:G	66213208	G,G	A,A	1,1	inf,inf	inf,inf	0.605218,1.17679	0.000290692	0.000581993
2	chr2:66206687:A:G	66206687	NA,G	NA,A	NA,1	NA,-inf	NA,inf	NA,0.701231	0.000290309	0.000581185
2	chr2:66194571:G:C	66194571	C,C	G,G	1,1	inf,inf	inf,inf	0.267219,1.56901	0.00029022	0.000580962
2	chr2:66689050:T:C	66689050	NA,C	NA,T	NA,1	NA,inf	NA,inf	NA,0.652863	0.000290017	0.000580606
2	chr2:66171895:C:T	66171895	NA,T	NA,C	NA,1	NA,-inf	NA,inf	NA,0.701747	0.000289891	0.000580352
2	chr2:66210117:C:T	66210117	NA,T	NA,C	NA,1	NA,-inf	NA,inf	NA,0.700709	0.000289852	0.000580272
2	chr2:66347130:C:T	66347130	NA,T	NA,C	NA,1	NA,-inf	NA,inf	NA,0.654627	0.000289363	0.000579313
2	chr2:66209618:C:T	66209618	T,T	C,C	1,1	-inf,inf	inf,inf	0.168809,1.68296	0.000289211	0.000579157
2	chr2:66299626:A:G	66299626	NA,G	NA,A	NA,1	NA,inf	NA,inf	NA,0.663732	0.000288998	0.000578599
2	chr2:66382015:A:G	66382015	NA,G	NA,A	NA,1	NA,-inf	NA,inf	NA,0.667556	0.000288734	0.000577958
2	chr2:66544868:T:C	66544868	C,C	T,T	1,1	-inf,-inf	inf,inf	1.24074,0.656806	0.000287732	0.000575992
2	chr2:66233645:C:A	66233645	NA,A	NA,C	NA,1	NA,inf	NA,inf	NA,0.659593	0.000287718	0.000576032
2	chr2:66274670:G:A	66274670	NA,A	NA,G	NA,1	NA,-inf	NA,inf	NA,0.648072	0.000287131	0.000574794
2	chr2:66275052:T:C	66275052	NA,C	NA,T	NA,1	NA,-inf	NA,inf	NA,0.647801	0.000287017	0.000574565
2	chr2:66509584:T:C	66509584	C,NA	T,NA	1,NA	-inf,NA	inf,NA	0.912791,NA	0.00028695	0.000574443
2	chr2:66329733:C:A	66329733	NA,A	NA,C	NA,1	NA,-inf	NA,inf	NA,0.658486	0.00028674	0.000574013
2	chr2:66275210:T:A	66275210	NA,A	NA,T	NA,1	NA,-inf	NA,inf	NA,0.646925	0.000286639	0.000573809
2	chr2:66270602:CAATT:C	66270602	NA,C	NA,CAATT	NA,1	NA,-inf	NA,inf	NA,0.646925	0.000286639	0.000573809
2	chr2:66470374:T:C	66470374	C,NA	T,NA	1,NA	-inf,NA	inf,NA	0.997456,NA	0.000286118	0.000572815
2	chr2:66310811:G:T	66310811	NA,T	NA,G	NA,1	NA,inf	NA,inf	NA,0.657635	0.000285938	0.000572406
2	chr2:66026962:A:AT	66026962	AT,AT	A,A	1,1	-inf,-inf	inf,inf	1.46855,0.101067	0.000285855	0.000572301
2	chr2:66291241:C:T	66291241	T,NA	C,NA	1,NA	inf,NA	inf,NA	0.876095,NA	0.000285852	0.000572334
2	chr2:66826212:A:G	66826212	G,G	A,A	1,1	-inf,inf	inf,inf	1.3118,0.709051	0.000285823	0.000570164
2	chr2:66273577:A:G	66273577	NA,G	NA,A	NA,1	NA,-inf	NA,inf	NA,0.644574	0.00028563	0.000571789
2	chr2:66647256:C:G	66647256	NA,G	NA,C	NA,1	NA,-inf	NA,inf	NA,0.64149	0.000285157	0.000570857
2	chr2:66476849:G:C	66476849	NA,C	NA,G	NA,1	NA,-inf	NA,inf	NA,0.665973	0.000285131	0.000570887
2	chr2:66271514:T:TG	66271514	NA,TG	NA,T	NA,1	NA,-inf	NA,inf	NA,0.647891	0.000282996	0.000566526
2	chr2:66415220:T:TA	66415220	NA,TA	NA,T	NA,1	NA,-inf	NA,inf	NA,0.647298	0.000281997	0.000564604
2	chr2:66535938:A:T	66535938	NA,T	NA,A	NA,1	NA,inf	NA,inf	NA,0.644274	0.00028191	0.000564491
2	chr2:66684964:T:C	66684964	NA,C	NA,T	NA,1	NA,inf	NA,inf	NA,0.632117	0.000281597	0.000563771
2	chr2:66471030:C:T	66471030	T,T	C,C	1,1	inf,-inf	inf,inf	1.51262,1.68265	0.000281417	0.000565144
2	chr2:66232116:T:C	66232116	C,C	T,T	1,1	inf,-inf	inf,inf	1.53881,0.41047	0.000281346	0.000563363
2	chr2:66850465:T:C	66850465	C,C	T,T	1,1	inf,inf	inf,inf	0.0395547,1.76126	0.000280997	0.000561631
2	chr2:66154694:G:C	66154694	NA,C	NA,G	NA,1	NA,inf	NA,inf	NA,0.633902	0.000280993	0.000562544
2	chr2:66823620:T:C	66823620	C,C	T,T	1,1	-inf,inf	inf,inf	1.14641,0.86698	0.000280607	0.000558167
2	chr2:65959034:C:T	65959034	T,T	C,C	1,1	-inf,-inf	inf,inf	0.591848,1.18144	0.000278601	0.000557771
2	chr2:66521976:G:A	66521976	A,A	G,G	1,1	inf,inf	inf,inf	0.980495,0.968532	0.000278132	0.000556832
2	chr2:66259171:C:G	66259171	NA,G	NA,C	NA,1	NA,inf	NA,inf	NA,0.623699	0.000277784	0.000556111
2	chr2:66397455:A:G	66397455	NA,G	NA,A	NA,1	NA,-inf	NA,inf	NA,0.619593	0.000277579	0.000555657
2	chr2:66499770:C:T	66499770	T,T	C,C	1,1	-inf,inf	inf,inf	1.0717,0.781449	0.000277173	0.000554938
2	chr2:65950672:A:G	65950672	NA,G	NA,A	NA,1	NA,inf	NA,inf	NA,0.625534	0.000276508	0.000553568
2	chr2:66119742:C:G	66119742	NA,G	NA,C	NA,1	NA,inf	NA,inf	NA,0.620015	0.000276062	0.000552702
2	chr2:66300624:C:T	66300624	T,NA	C,NA	1,NA	inf,NA	inf,NA	0.857842,NA	0.000275817	0.000552243
2	chr2:66639884:A:G	66639884	NA,G	NA,A	NA,1	NA,-inf	NA,inf	NA,0.626428	0.000275309	0.000551093
2	chr2:66850603:T:C	66850603	C,C	T,T	1,1	inf,inf	inf,inf	0.0459072,1.74899	0.000275267	0.000550193
2	chr2:66534523:G:C	66534523	C,C	G,G	1,1	inf,inf	inf,inf	1.06639,0.835324	0.000275248	0.000551063
2	chr2:66229926:T:C	66229926	C,C	T,T	1,1	inf,-inf	inf,inf	1.59808,0.30522	0.000275205	0.000551072
2	chr2:66613944:T:C	66613944	NA,C	NA,T	NA,1	NA,-inf	NA,inf	NA,0.626115	0.000275177	0.000550829
2	chr2:66619824:A:G	66619824	NA,G	NA,A	NA,1	NA,-inf	NA,inf	NA,0.625916	0.000275097	0.00055067
2	chr2:66469883:T:G	66469883	NA,G	NA,T	NA,1	NA,-inf	NA,inf	NA,0.641507	0.000275089	0.000550781
2	chr2:66229934:T:A	66229934	A,A	T,T	1,1	inf,-inf	inf,inf	1.59341,0.312084	0.000275049	0.000550759
2	chr2:66545830:C:T	66545830	T,T	C,C	1,1	-inf,-inf	inf,inf	1.22937,0.636444	0.000275014	0.000550534
2	chr2:66663398:C:G	66663398	NA,G	NA,C	NA,1	NA,-inf	NA,inf	NA,0.632636	0.000274809	0.000550055
2	chr2:66712390:C:T	66712390	T,T	C,C	1,1	inf,inf	inf,inf	1.00862,0.956251	0.000274743	0.000549848
2	chr2:66471664:G:A	66471664	A,A	G,G	1,1	inf,-inf	inf,inf	1.48964,1.66672	0.000274693	0.000551553
2	chr2:66295162:C:T	66295162	T,T	C,C	1,1	-inf,inf	inf,inf	0.0390225,1.67467	0.000274668	0.000549839
2	chr2:66544731:T:C	66544731	C,C	T,T	1,1	-inf,-inf	inf,inf	1.22722,0.642718	0.000274368	0.000549245
2	chr2:66277898:A:C	66277898	NA,C	NA,A	NA,1	NA,inf	NA,inf	NA,0.625121	0.000273446	0.000547462
2	chr2:66310535:G:A	66310535	NA,A	NA,G	NA,1	NA,inf	NA,inf	NA,0.618496	0.000273326	0.000547238
2	chr2:66498884:C:G	66498884	NA,G	NA,C	NA,1	NA,inf	NA,inf	NA,0.611073	0.000272935	0.000546341
2	chr2:66832283:G:C	66832283	NA,C	NA,G	NA,1	NA,-inf	NA,inf	NA,0.647978	0.000272539	0.000545307
2	chr2:66630108:T:A	66630108	NA,A	NA,T	NA,1	NA,-inf	NA,inf	NA,0.624054	0.000272301	0.000545171
2	chr2:66848973:A:G	66848973	NA,G	NA,A	NA,1	NA,-inf	NA,inf	NA,0.623245	0.000271926	0.00054429
2	chr2:66229935:A:C	66229935	C,C	A,A	1,1	inf,-inf	inf,inf	1.58558,0.309416	0.00027037	0.000541391
2	chr2:66195321:G:T	66195321	NA,T	NA,G	NA,1	NA,-inf	NA,inf	NA,0.649678	0.00027028	0.000541054
2	chr2:66910696:G:A	66910696	NA,A	NA,G	NA,1	NA,inf	NA,inf	NA,0.599518	0.000269975	0.000540552
2	chr2:66352733:A:G	66352733	NA,G	NA,A	NA,1	NA,-inf	NA,inf	NA,0.635878	0.000269743	0.000540031
2	chr2:66440501:C:A	66440501	NA,A	NA,C	NA,1	NA,inf	NA,inf	NA,0.638871	0.000269559	0.00053972
2	chr2:66162554:G:A	66162554	NA,A	NA,G	NA,1	NA,inf	NA,inf	NA,0.605506	0.000269287	0.000539104
2	chr2:66177434:G:A	66177434	NA,A	NA,G	NA,1	NA,-inf	NA,inf	NA,0.608749	0.000269214	0.000538953
2	chr2:66296027:T:A	66296027	NA,A	NA,T	NA,1	NA,-inf	NA,inf	NA,0.609934	0.0002692	0.000538864
2	chr2:66795009:C:A	66795009	NA,A	NA,C	NA,1	NA,inf	NA,inf	NA,0.624495	0.000269064	0.000538366
2	chr2:66844320:T:C	66844320	NA,C	NA,T	NA,1	NA,-inf	NA,inf	NA,0.611589	0.000268463	0.000537319
2	chr2:66470035:T:C	66470035	NA,C	NA,T	NA,1	NA,-inf	NA,inf	NA,0.623878	0.000268134	0.000536855
2	chr2:66577054:AAGT:A	66577054	NA,A	NA,AAGT	NA,1	NA,inf	NA,inf	NA,0.59878	0.000268076	0.000536621
2	chr2:66143584:C:G	66143584	G,G	C,C	1,1	inf,-inf	inf,inf	0.928502,0.936234	0.000267948	0.000536289
2	chr2:66933442:C:T	66933442	NA,T	NA,C	NA,1	NA,-inf	NA,inf	NA,0.599	0.000267726	0.000536217
2	chr2:66427440:A:C	66427440	NA,C	NA,A	NA,1	NA,-inf	NA,inf	NA,0.614366	0.000267049	0.000534561
2	chr2:66269753:T:C	66269753	NA,C	NA,T	NA,1	NA,inf	NA,inf	NA,0.608844	0.000267036	0.00053463
2	chr2:66198597:T:C	66198597	NA,C	NA,T	NA,1	NA,inf	NA,inf	NA,0.597162	0.000267024	0.000534586
2	chr2:66214923:C:T	66214923	NA,T	NA,C	NA,1	NA,-inf	NA,inf	NA,0.632877	0.000266841	0.000534219
2	chr2:66426802:C:T	66426802	NA,T	NA,C	NA,1	NA,-inf	NA,inf	NA,0.6132	0.000266601	0.000533666
2	chr2:66154138:A:T	66154138	T,T	A,A	1,1	-inf,-inf	inf,inf	0.931612,1.13225	0.000266487	0.000533674
2	chr2:66143308:A:T	66143308	T,T	A,A	1,1	inf,-inf	inf,inf	0.896956,0.966976	0.000266066	0.000532521
2	chr2:66499378:CT:C	66499378	NA,C	NA,CT	NA,1	NA,-inf	NA,inf	NA,0.608511	0.000265681	0.000531831
2	chr2:65956617:T:A	65956617	NA,A	NA,T	NA,1	NA,inf	NA,inf	NA,0.597838	0.00026546	0.000531453
2	chr2:66117585:C:G	66117585	NA,G	NA,C	NA,1	NA,inf	NA,inf	NA,0.592542	0.000265184	0.000530926
2	chr2:66845437:C:T	66845437	NA,T	NA,C	NA,1	NA,-inf	NA,inf	NA,0.599304	0.000264572	0.000529624
2	chr2:66308114:T:C	66308114	NA,C	NA,T	NA,1	NA,-inf	NA,inf	NA,0.60293	0.000263921	0.000528335
2	chr2:66152726:CAGTGCTG:C	66152726	NA,C	NA,CAGTGCTG	NA,1	NA,inf	NA,inf	NA,0.589105	0.00026389	0.000528315
2	chr2:66556548:A:G	66556548	G,G	A,A	1,1	-inf,inf	inf,inf	0.842436,1.03779	0.000263524	0.000527762
2	chr2:66401786:C:A	66401786	NA,A	NA,C	NA,1	NA,inf	NA,inf	NA,0.571166	0.000263171	0.000526831
2	chr2:66473652:T:C	66473652	NA,C	NA,T	NA,1	NA,-inf	NA,inf	NA,0.610199	0.000262861	0.0005263
2	chr2:66859578:G:A	66859578	NA,A	NA,G	NA,1	NA,-inf	NA,inf	NA,0.594171	0.000262055	0.000524579
2	chr2:66708125:A:G	66708125	NA,G	NA,A	NA,1	NA,inf	NA,inf	NA,0.581088	0.000261672	0.000523879
2	chr2:66665537:G:A	66665537	NA,A	NA,G	NA,1	NA,-inf	NA,inf	NA,0.586143	0.000261557	0.000523595
2	chr2:66264831:T:G	66264831	NA,G	NA,T	NA,1	NA,inf	NA,inf	NA,0.581531	0.000261432	0.000523398
2	chr2:66346852:G:T	66346852	NA,T	NA,G	NA,1	NA,-inf	NA,inf	NA,0.613585	0.000261246	0.000523021
2	chr2:66576687:C:G	66576687	NA,G	NA,C	NA,1	NA,inf	NA,inf	NA,0.578033	0.000260833	0.000522124
2	chr2:65951067:C:G	65951067	NA,G	NA,C	NA,1	NA,inf	NA,inf	NA,0.585518	0.00026078	0.000522085
2	chr2:66472256:T:C	66472256	NA,C	NA,T	NA,1	NA,-inf	NA,inf	NA,0.602852	0.000260138	0.000520847
2	chr2:66228934:G:A	66228934	NA,A	NA,G	NA,1	NA,-inf	NA,inf	NA,0.590397	0.000259383	0.000519251
2	chr2:66271209:A:T	66271209	NA,T	NA,A	NA,1	NA,-inf	NA,inf	NA,0.577764	0.000259135	0.000518758
2	chr2:66723775:T:C	66723775	NA,C	NA,T	NA,1	NA,inf	NA,inf	NA,0.57483	0.000258574	0.000517517
2	chr2:66005038:A:G	66005038	G,NA	A,NA	1,NA	-inf,NA	inf,NA	0.918076,NA	0.000258507	0.000517541
2	chr2:66760115:C:A	66760115	NA,A	NA,C	NA,1	NA,inf	NA,inf	NA,0.574495	0.000257934	0.000516271
2	chr2:66307720:G:A	66307720	NA,A	NA,G	NA,1	NA,inf	NA,inf	NA,0.566398	0.000257587	0.000515699
2	chr2:66017245:C:G	66017245	NA,G	NA,C	NA,1	NA,-inf	NA,inf	NA,0.573833	0.000257529	0.00051557
2	chr2:66259110:G:A	66259110	NA,A	NA,G	NA,1	NA,inf	NA,inf	NA,0.572179	0.000257521	0.000515549
2	chr2:66194585:TTA:T	66194585	NA,T	NA,TTA	NA,1	NA,-inf	NA,inf	NA,0.614606	0.000257229	0.000514934
2	chr2:66190842:GC:G	66190842	G,G	GC,GC	1,1	-inf,inf	inf,inf	0.16337,1.62808	0.000256476	0.000513552
2	chr2:66648200:T:C	66648200	NA,C	NA,T	NA,1	NA,-inf	NA,inf	NA,0.576498	0.000256086	0.000512621
2	chr2:66175934:T:G	66175934	NA,G	NA,T	NA,1	NA,-inf	NA,inf	NA,0.572072	0.000255641	0.000511799
2	chr2:66851223:A:G	66851223	G,G	A,A	1,1	inf,inf	inf,inf	0.0766134,1.70152	0.000255315	0.000510372
2	chr2:66539122:T:C	66539122	NA,C	NA,T	NA,1	NA,inf	NA,inf	NA,0.568874	0.000255244	0.000511098
2	chr2:66522478:A:G	66522478	G,G	A,A	1,1	inf,inf	inf,inf	0.898564,0.999892	0.000255185	0.000510894
2	chr2:66229107:C:A	66229107	A,A	C,C	1,1	inf,-inf	inf,inf	1.64279,0.165789	0.00025433	0.000509272
2	chr2:66442242:T:C	66442242	NA,C	NA,T	NA,1	NA,-inf	NA,inf	NA,0.580334	0.000254218	0.00050888
2	chr2:66888730:A:AAGGAAGG	66888730	NA,AAGGAAGG	NA,A	NA,1	NA,inf	NA,inf	NA,0.557912	0.000254011	0.000508592
2	chr2:66311797:A:G	66311797	NA,G	NA,A	NA,1	NA,inf	NA,inf	NA,0.555251	0.000253431	0.000507377
2	chr2:66590508:A:G	66590508	NA,G	NA,A	NA,1	NA,inf	NA,inf	NA,0.55857	0.000253108	0.000506637
2	chr2:66474051:G:T	66474051	NA,T	NA,G	NA,1	NA,-inf	NA,inf	NA,0.583498	0.000253088	0.000506732
2	chr2:66373013:G:A	66373013	NA,A	NA,G	NA,1	NA,inf	NA,inf	NA,0.558189	0.000252659	0.000505825
2	chr2:66236791:C:T	66236791	NA,T	NA,C	NA,1	NA,inf	NA,inf	NA,0.557925	0.000252264	0.000505029
2	chr2:66233300:C:T	66233300	NA,T	NA,C	NA,1	NA,inf	NA,inf	NA,0.560994	0.000252237	0.000504979
2	chr2:66834715:G:A	66834715	NA,A	NA,G	NA,1	NA,-inf	NA,inf	NA,0.566519	0.000251886	0.000504162
2	chr2:66724922:G:A	66724922	NA,A	NA,G	NA,1	NA,-inf	NA,inf	NA,0.560816	0.000251749	0.000503955
2	chr2:66298719:G:T	66298719	NA,T	NA,G	NA,1	NA,-inf	NA,inf	NA,0.56262	0.000251738	0.000503943
2	chr2:66019739:C:T	66019739	T,T	C,C	1,1	-inf,-inf	inf,inf	1.32989,0.246449	0.000251383	0.000503282
2	chr2:66200289:C:T	66200289	NA,T	NA,C	NA,1	NA,inf	NA,inf	NA,0.55987	0.000250861	0.000502239
2	chr2:66352285:C:T	66352285	NA,T	NA,C	NA,1	NA,inf	NA,inf	NA,0.554134	0.000250756	0.000502009
2	chr2:66186311:G:A	66186311	NA,A	NA,G	NA,1	NA,-inf	NA,inf	NA,0.559274	0.000250568	0.00050163
2	chr2:66311659:G:A	66311659	NA,A	NA,G	NA,1	NA,inf	NA,inf	NA,0.546747	0.000250394	0.000501299
2	chr2:66506476:C:T	66506476	NA,T	NA,C	NA,1	NA,-inf	NA,inf	NA,0.555353	0.000250378	0.000501194
2	chr2:66511924:T:G	66511924	G,G	T,T	1,1	-inf,-inf	inf,inf	1.27052,0.527207	0.000250321	0.000501139
2	chr2:66428427:T:A	66428427	NA,A	NA,T	NA,1	NA,inf	NA,inf	NA,0.587077	0.000250248	0.000501057
2	chr2:65968480:C:G	65968480	NA,G	NA,C	NA,1	NA,inf	NA,inf	NA,0.548559	0.00025023	0.000500957
2	chr2:66156136:C:CAGAAAT	66156136	NA,CAGAAAT	NA,C	NA,1	NA,-inf	NA,inf	NA,0.561477	0.000250202	0.000500841
2	chr2:66708979:C:T	66708979	NA,T	NA,C	NA,1	NA,-inf	NA,inf	NA,0.558028	0.000250186	0.000500805
2	chr2:66386632:C:A	66386632	NA,A	NA,C	NA,1	NA,inf	NA,inf	NA,0.535601	0.000250051	0.000500574
2	chr2:66622741:T:G	66622741	NA,G	NA,T	NA,1	NA,-inf	NA,inf	NA,0.565641	0.000249662	0.000499789
2	chr2:66572276:ACC:A	66572276	NA,A	NA,ACC	NA,1	NA,-inf	NA,inf	NA,0.544082	0.000249399	0.000499454
2	chr2:66196129:G:A	66196129	NA,A	NA,G	NA,1	NA,-inf	NA,inf	NA,0.592043	0.000249264	0.000498992
2	chr2:66046852:T:A	66046852	A,A	T,T	1,1	-inf,-inf	inf,inf	1.4038,0.0353386	0.000248707	0.000497931
2	chr2:66203528:G:A	66203528	NA,A	NA,G	NA,1	NA,inf	NA,inf	NA,0.547385	0.000248489	0.00049748
2	chr2:66338213:GATTAT:G	66338213	NA,G	NA,GATTAT	NA,1	NA,-inf	NA,inf	NA,0.577092	0.000248146	0.000496798
2	chr2:66037052:A:G	66037052	G,NA	A,NA	1,NA	inf,NA	inf,NA	0.817361,NA	0.000247843	0.000496155
2	chr2:66397731:A:G	66397731	NA,G	NA,A	NA,1	NA,inf	NA,inf	NA,0.529452	0.000247504	0.000495481
2	chr2:66194153:G:A	66194153	NA,A	NA,G	NA,1	NA,-inf	NA,inf	NA,0.585811	0.000247131	0.000494722
2	chr2:66416297:T:A	66416297	NA,A	NA,T	NA,1	NA,inf	NA,inf	NA,0.570702	0.000246912	0.000494363
2	chr2:66418601:C:A	66418601	NA,A	NA,C	NA,1	NA,inf	NA,inf	NA,0.527186	0.000246547	0.000493542
2	chr2:66056938:G:A	66056938	NA,A	NA,G	NA,1	NA,inf	NA,inf	NA,0.544571	0.000246217	0.000492923
2	chr2:66196204:G:A	66196204	A,A	G,G	1,1	-inf,inf	inf,inf	0.178166,1.60129	0.000246138	0.000492858
2	chr2:66319965:G:A	66319965	NA,A	NA,G	NA,1	NA,-inf	NA,inf	NA,0.55223	0.000246028	0.000492622
2	chr2:66653326:A:G	66653326	G,NA	A,NA	1,NA	inf,NA	inf,NA	0.796995,NA	0.000245593	0.000491539
2	chr2:66926184:G:A	66926184	NA,A	NA,G	NA,1	NA,-inf	NA,inf	NA,0.548716	0.00024553	0.0004915
2	chr2:66149618:A:G	66149618	NA,G	NA,A	NA,1	NA,inf	NA,inf	NA,0.539459	0.000245474	0.000491448
2	chr2:66231917:A:G	66231917	G,G	A,A	1,1	inf,-inf	inf,inf	1.4969,0.360281	0.00024542	0.000491432
2	chr2:66143606:A:T	66143606	T,T	A,A	1,1	inf,-inf	inf,inf	0.854728,0.96282	0.000245361	0.000491088
2	chr2:66147325:A:G	66147325	NA,G	NA,A	NA,1	NA,inf	NA,inf	NA,0.536677	0.000245356	0.0004912
2	chr2:66579482:G:A	66579482	NA,A	NA,G	NA,1	NA,-inf	NA,inf	NA,0.541573	0.000245295	0.000491057
2	chr2:66013413:TATTCGTGTCTCACATATGG:T	66013413	NA,T	NA,TATTCGTGTCTCACATATGG	NA,1	NA,inf	NA,inf	NA,0.540794	0.000245268	0.000491047
2	chr2:66832584:T:C	66832584	NA,C	NA,T	NA,1	NA,inf	NA,inf	NA,0.528444	0.00024509	0.000490766
2	chr2:66094595:T:TA	66094595	NA,TA	NA,T	NA,1	NA,-inf	NA,inf	NA,0.568813	0.000244591	0.000489724
2	chr2:66453467:G:A	66453467	NA,A	NA,G	NA,1	NA,inf	NA,inf	NA,0.534596	0.000244532	0.000489579
2	chr2:65960264:A:G	65960264	NA,G	NA,A	NA,1	NA,-inf	NA,inf	NA,0.55784	0.000244262	0.000488985
2	chr2:66240356:G:A	66240356	NA,A	NA,G	NA,1	NA,inf	NA,inf	NA,0.535127	0.000244055	0.000488601
2	chr2:66165315:A:G	66165315	NA,G	NA,A	NA,1	NA,-inf	NA,inf	NA,0.539374	0.00024402	0.000488534
2	chr2:66772663:T:C	66772663	NA,C	NA,T	NA,1	NA,inf	NA,inf	NA,0.53217	0.000243776	0.000488074
2	chr2:66196088:G:A	66196088	NA,A	NA,G	NA,1	NA,-inf	NA,inf	NA,0.575913	0.00024375	0.000487955
2	chr2:66254596:T:G	66254596	NA,G	NA,T	NA,1	NA,-inf	NA,inf	NA,0.538326	0.000243327	0.000487217
2	chr2:66541130:C:T	66541130	T,T	C,C	1,1	-inf,-inf	inf,inf	1.29957,0.454326	0.000243312	0.000487095
2	chr2:66419029:C:T	66419029	NA,T	NA,C	NA,1	NA,inf	NA,inf	NA,0.565269	0.000243017	0.000486577
2	chr2:66423388:T:C	66423388	NA,C	NA,T	NA,1	NA,inf	NA,inf	NA,0.564609	0.000242779	0.0004861
2	chr2:66076353:G:GC	66076353	NA,GC	NA,G	NA,1	NA,inf	NA,inf	NA,0.529623	0.000242775	0.000486035
2	chr2:66283474:G:A	66283474	NA,A	NA,G	NA,1	NA,-inf	NA,inf	NA,0.540995	0.000242741	0.000485949
2	chr2:66196667:G:T	66196667	NA,T	NA,G	NA,1	NA,inf	NA,inf	NA,0.52756	0.000242632	0.000485743
2	chr2:66718436:T:C	66718436	C,C	T,T	1,1	inf,inf	inf,inf	1.21067,0.705063	0.000242182	0.00048479
2	chr2:66135170:G:T	66135170	T,NA	G,NA	1,NA	inf,NA	inf,NA	0.832431,NA	0.000241924	0.000484319
2	chr2:66330605:A:G	66330605	NA,G	NA,A	NA,1	NA,-inf	NA,inf	NA,0.542044	0.000241862	0.000484182
2	chr2:66759002:T:C	66759002	NA,C	NA,T	NA,1	NA,-inf	NA,inf	NA,0.536024	0.000241205	0.000482814
2	chr2:66638173:A:G	66638173	G,NA	A,NA	1,NA	inf,NA	inf,NA	0.785989,NA	0.000240976	0.0004823
2	chr2:66394420:C:G	66394420	NA,G	NA,C	NA,1	NA,inf	NA,inf	NA,0.510456	0.000240871	0.000482205
2	chr2:66111917:C:T	66111917	NA,T	NA,C	NA,1	NA,-inf	NA,inf	NA,0.546498	0.000240811	0.000482123
2	chr2:66121424:C:T	66121424	T,T	C,C	1,1	-inf,-inf	inf,inf	1.47005,0.280352	0.000240638	0.000481783
2	chr2:66555996:G:A	66555996	NA,A	NA,G	NA,1	NA,-inf	NA,inf	NA,0.539393	0.000240546	0.000481598
2	chr2:66393855:T:G	66393855	NA,G	NA,T	NA,1	NA,inf	NA,inf	NA,0.509247	0.000240398	0.000481258
2	chr2:66434577:G:A	66434577	NA,A	NA,G	NA,1	NA,inf	NA,inf	NA,0.557166	0.000240315	0.000481167
2	chr2:66727231:A:G	66727231	G,G	A,A	1,1	-inf,inf	inf,inf	0.388323,1.38239	0.00023994	0.000480075
2	chr2:65966134:C:T	65966134	NA,T	NA,C	NA,1	NA,inf	NA,inf	NA,0.518376	0.000239745	0.00047997
2	chr2:66029443:A:G	66029443	G,G	A,A	1,1	-inf,-inf	inf,inf	1.36891,0.102633	0.000239397	0.00047929
2	chr2:66579471:C:T	66579471	T,T	C,C	1,1	inf,-inf	inf,inf	0.969158,0.821773	0.000239328	0.000479319
2	chr2:66268213:T:A	66268213	NA,A	NA,T	NA,1	NA,inf	NA,inf	NA,0.531984	0.000239328	0.000479158
2	chr2:66255312:TA:T	66255312	NA,T	NA,TA	NA,1	NA,inf	NA,inf	NA,0.533732	0.00023924	0.00047898
2	chr2:66498735:G:A	66498735	A,A	G,G	1,1	-inf,inf	inf,inf	0.178529,1.5185	0.000238956	0.00047856
2	chr2:66621236:C:G	66621236	NA,G	NA,C	NA,1	NA,-inf	NA,inf	NA,0.531513	0.000238689	0.000477797
2	chr2:66348239:G:A	66348239	NA,A	NA,G	NA,1	NA,inf	NA,inf	NA,0.531692	0.000238368	0.00047726
2	chr2:66352601:C:T	66352601	NA,T	NA,C	NA,1	NA,inf	NA,inf	NA,0.511143	0.000238343	0.000477176
2	chr2:66939639:C:T	66939639	NA,T	NA,C	NA,1	NA,-inf	NA,inf	NA,0.517613	0.000238291	0.000477248
2	chr2:66193460:T:C	66193460	C,C	T,T	1,1	-inf,inf	inf,inf	0.15339,1.58837	0.000237894	0.000476352
2	chr2:66455737:C:A	66455737	NA,A	NA,C	NA,1	NA,inf	NA,inf	NA,0.514652	0.000237794	0.000476089
2	chr2:66631491:C:T	66631491	NA,T	NA,C	NA,1	NA,-inf	NA,inf	NA,0.530953	0.000237785	0.000475967
2	chr2:66541451:A:G	66541451	G,G	A,A	1,1	-inf,-inf	inf,inf	1.28477,0.458432	0.000237746	0.000475954
2	chr2:66712917:ATGAAG:A	66712917	NA,A	NA,ATGAAG	NA,1	NA,-inf	NA,inf	NA,0.520871	0.000237559	0.000475526
2	chr2:66489843:T:C	66489843	C,NA	T,NA	1,NA	-inf,NA	inf,NA	0.878413,NA	0.000237493	0.000475485
2	chr2:65962066:C:A	65962066	NA,A	NA,C	NA,1	NA,inf	NA,inf	NA,0.500731	0.000237448	0.000475387
2	chr2:66328194:G:A	66328194	NA,A	NA,G	NA,1	NA,-inf	NA,inf	NA,0.515247	0.000237433	0.000475349
2	chr2:66002345:T:C	66002345	C,NA	T,NA	1,NA	-inf,NA	inf,NA	0.866053,NA	0.000237349	0.000475187
2	chr2:66343892:G:A	66343892	NA,A	NA,G	NA,1	NA,-inf	NA,inf	NA,0.514504	0.000237244	0.000474971
2	chr2:66423228:G:T	66423228	NA,T	NA,G	NA,1	NA,inf	NA,inf	NA,0.547717	0.000237229	0.000474988
2	chr2:65959666:G:C	65959666	NA,C	NA,G	NA,1	NA,inf	NA,inf	NA,0.521264	0.000236953	0.00047437
2	chr2:66423928:T:C	66423928	NA,C	NA,T	NA,1	NA,inf	NA,inf	NA,0.546735	0.000236909	0.000474348
2	chr2:66910369:T:G	66910369	G,G	T,T	1,1	-inf,inf	inf,inf	0.0492791,1.68223	0.000236645	0.000472473
2	chr2:66421622:C:T	66421622	NA,T	NA,C	NA,1	NA,inf	NA,inf	NA,0.54426	0.000236112	0.000472752
2	chr2:66825322:A:G	66825322	NA,G	NA,A	NA,1	NA,inf	NA,inf	NA,0.495327	0.000236102	0.000472771
2	chr2:66479832:T:A	66479832	NA,A	NA,T	NA,1	NA,-inf	NA,inf	NA,0.509429	0.000235915	0.000472272
2	chr2:66425775:T:C	66425775	NA,C	NA,T	NA,1	NA,inf	NA,inf	NA,0.54344	0.00023585	0.000472227
2	chr2:66388218:A:G	66388218	NA,G	NA,A	NA,1	NA,inf	NA,inf	NA,0.494956	0.000235766	0.000471987
2	chr2:66312766:A:AG	66312766	NA,AG	NA,A	NA,1	NA,inf	NA,inf	NA,0.52655	0.000235639	0.000471756
2	chr2:66302871:G:T	66302871	NA,T	NA,G	NA,1	NA,inf	NA,inf	NA,0.49371	0.000235508	0.000471463
2	chr2:66423758:CCAATTTTGTAATACAAAAT:C	66423758	NA,C	NA,CCAATTTTGTAATACAAAAT	NA,1	NA,inf	NA,inf	NA,0.542361	0.000235504	0.000471534
2	chr2:66233109:A:G	66233109	G,NA	A,NA	1,NA	inf,NA	inf,NA	0.743796,NA	0.000235315	0.000471158
2	chr2:66807727:A:C	66807727	NA,C	NA,A	NA,1	NA,inf	NA,inf	NA,0.53429	0.000235309	0.000470848
2	chr2:66721293:GTT:G	66721293	G,G	GTT,GTT	1,1	inf,inf	inf,inf	1.38494,0.418542	0.000235271	0.000470914
2	chr2:66421363:T:C	66421363	NA,C	NA,T	NA,1	NA,inf	NA,inf	NA,0.540934	0.000235047	0.00047062
2	chr2:66337748:G:GT	66337748	NA,GT	NA,G	NA,1	NA,inf	NA,inf	NA,0.515752	0.000234975	0.000470455
2	chr2:66066536:C:T	66066536	T,T	C,C	1,1	-inf,-inf	inf,inf	1.07932,0.509194	0.000234909	0.000470229
2	chr2:66401680:C:A	66401680	NA,A	NA,C	NA,1	NA,inf	NA,inf	NA,0.491278	0.000234504	0.000469453
2	chr2:66328293:A:T	66328293	NA,T	NA,A	NA,1	NA,-inf	NA,inf	NA,0.519587	0.000234457	0.000469361
2	chr2:66156809:T:C	66156809	NA,C	NA,T	NA,1	NA,inf	NA,inf	NA,0.509466	0.000234336	0.000469141
2	chr2:66170668:G:A	66170668	A,A	G,G	1,1	-inf,-inf	inf,inf	0.728854,1.17197	0.000234295	0.000469199
2	chr2:66244104:T:C	66244104	NA,C	NA,T	NA,1	NA,-inf	NA,inf	NA,0.531048	0.000234231	0.000468956
2	chr2:66397345:G:A	66397345	NA,A	NA,G	NA,1	NA,inf	NA,inf	NA,0.489111	0.000233684	0.00046782
2	chr2:66445848:T:C	66445848	NA,C	NA,T	NA,1	NA,inf	NA,inf	NA,0.502096	0.000233662	0.000467819
2	chr2:66196888:A:G	66196888	G,G	A,A	1,1	-inf,inf	inf,inf	0.184419,1.56822	0.000233344	0.000467242
2	chr2:66910598:T:A	66910598	NA,A	NA,T	NA,1	NA,inf	NA,inf	NA,0.497926	0.000233332	0.000467185
2	chr2:66387221:T:C	66387221	NA,C	NA,T	NA,1	NA,inf	NA,inf	NA,0.487549	0.000233304	0.000467059
2	chr2:66905663:AAGGCTCCAGCTC:A	66905663	NA,A	NA,AAGGCTCCAGCTC	NA,1	NA,inf	NA,inf	NA,0.497213	0.0002331	0.00046672
2	chr2:66077108:G:A	66077108	NA,A	NA,G	NA,1	NA,inf	NA,inf	NA,0.50462	0.000233041	0.000466564
2	chr2:66388301:G:T	66388301	NA,T	NA,G	NA,1	NA,inf	NA,inf	NA,0.485883	0.000232781	0.000466012
2	chr2:66400446:T:C	66400446	NA,C	NA,T	NA,1	NA,inf	NA,inf	NA,0.485942	0.000232779	0.000466001
2	chr2:66797638:C:G	66797638	NA,G	NA,C	NA,1	NA,-inf	NA,inf	NA,0.513899	0.000232628	0.000465645
2	chr2:66894566:T:G	66894566	G,G	T,T	1,1	-inf,-inf	inf,inf	0.317683,1.42852	0.000232247	0.000464955
2	chr2:66388451:A:G	66388451	NA,G	NA,A	NA,1	NA,inf	NA,inf	NA,0.483913	0.00023214	0.00046473
2	chr2:66043341:C:G	66043341	G,G	C,C	1,1	-inf,-inf	inf,inf	1.37758,0.0310855	0.000232052	0.000464598
2	chr2:66433892:G:A	66433892	NA,A	NA,G	NA,1	NA,inf	NA,inf	NA,0.516702	0.000231997	0.00046451
2	chr2:66341088:C:G	66341088	NA,G	NA,C	NA,1	NA,inf	NA,inf	NA,0.493987	0.000231894	0.000464268
2	chr2:66716064:G:A	66716064	NA,A	NA,G	NA,1	NA,-inf	NA,inf	NA,0.515517	0.000231643	0.000463667
2	chr2:66401685:A:C	66401685	NA,C	NA,A	NA,1	NA,inf	NA,inf	NA,0.482314	0.000231556	0.000463554
2	chr2:66239530:C:T	66239530	NA,T	NA,C	NA,1	NA,-inf	NA,inf	NA,0.512734	0.000231487	0.000463396
2	chr2:66136406:A:G	66136406	NA,G	NA,A	NA,1	NA,-inf	NA,inf	NA,0.504158	0.000231465	0.000463383
2	chr2:66067675:C:T	66067675	NA,T	NA,C	NA,1	NA,-inf	NA,inf	NA,0.493598	0.000231328	0.000463099
2	chr2:66701575:A:G	66701575	NA,G	NA,A	NA,1	NA,-inf	NA,inf	NA,0.509554	0.000231062	0.000462515
2	chr2:66340562:C:G	66340562	NA,G	NA,C	NA,1	NA,-inf	NA,inf	NA,0.510249	0.000230964	0.000462357
2	chr2:66249013:A:T	66249013	NA,T	NA,A	NA,1	NA,inf	NA,inf	NA,0.497865	0.000230931	0.000462335
2	chr2:66625648:G:T	66625648	NA,T	NA,G	NA,1	NA,-inf	NA,inf	NA,0.506007	0.000230918	0.000462234
2	chr2:66350714:T:C	66350714	NA,C	NA,T	NA,1	NA,-inf	NA,inf	NA,0.498023	0.000230777	0.000462032
2	chr2:66398189:G:A	66398189	NA,A	NA,G	NA,1	NA,inf	NA,inf	NA,0.479627	0.000230734	0.000461908
2	chr2:66902323:C:T	66902323	NA,T	NA,C	NA,1	NA,-inf	NA,inf	NA,0.484261	0.000230668	0.000462125
2	chr2:66669200:T:C	66669200	NA,C	NA,T	NA,1	NA,inf	NA,inf	NA,0.506551	0.00023051	0.000461363
2	chr2:66394335:C:T	66394335	NA,T	NA,C	NA,1	NA,inf	NA,inf	NA,0.47829	0.00023015	0.000460745
2	chr2:66081267:T:C	66081267	NA,C	NA,T	NA,1	NA,-inf	NA,inf	NA,0.487306	0.000229931	0.000460303
2	chr2:66339708:AT:A	66339708	NA,A	NA,AT	NA,1	NA,-inf	NA,inf	NA,0.506457	0.000229787	0.000460003
2	chr2:66397694:G:C	66397694	NA,C	NA,G	NA,1	NA,inf	NA,inf	NA,0.476813	0.000229704	0.000459852
2	chr2:66397559:C:T	66397559	NA,T	NA,C	NA,1	NA,inf	NA,inf	NA,0.47606	0.000229463	0.000459371
2	chr2:66263425:T:C	66263425	NA,C	NA,T	NA,1	NA,inf	NA,inf	NA,0.503315	0.000229441	0.000459365
2	chr2:66451033:T:A	66451033	NA,A	NA,T	NA,1	NA,inf	NA,inf	NA,0.488027	0.000229115	0.000458715
2	chr2:66399032:A:T	66399032	NA,T	NA,A	NA,1	NA,inf	NA,inf	NA,0.47493	0.0002291	0.000458644
2	chr2:66400227:G:A	66400227	NA,A	NA,G	NA,1	NA,inf	NA,inf	NA,0.474277	0.000228997	0.000458431
2	chr2:66842579:G:A	66842579	NA,A	NA,G	NA,1	NA,-inf	NA,inf	NA,0.498861	0.000228927	0.00045825
2	chr2:66517607:A:G	66517607	NA,G	NA,A	NA,1	NA,-inf	NA,inf	NA,0.493508	0.000228923	0.000458354
2	chr2:66348430:C:T	66348430	NA,T	NA,C	NA,1	NA,inf	NA,inf	NA,0.481868	0.000228853	0.000458179
2	chr2:66332636:T:C	66332636	NA,C	NA,T	NA,1	NA,-inf	NA,inf	NA,0.501709	0.000228796	0.000458031
2	chr2:66386193:T:A	66386193	NA,A	NA,T	NA,1	NA,inf	NA,inf	NA,0.473169	0.00022874	0.000457925
2	chr2:66390693:A:C	66390693	NA,C	NA,A	NA,1	NA,inf	NA,inf	NA,0.473544	0.000228721	0.000457885
2	chr2:66400710:G:A	66400710	NA,A	NA,G	NA,1	NA,inf	NA,inf	NA,0.473355	0.000228703	0.000457844
2	chr2:66399682:G:A	66399682	NA,A	NA,G	NA,1	NA,inf	NA,inf	NA,0.472685	0.000228505	0.000457448
2	chr2:66203088:T:C	66203088	C,C	T,T	1,1	-inf,inf	inf,inf	0.147749,1.56275	0.000228164	0.000456861
2	chr2:66445949:G:C	66445949	NA,C	NA,G	NA,1	NA,inf	NA,inf	NA,0.484824	0.000228072	0.000456627
2	chr2:66326939:T:TTAAGG	66326939	NA,TTAAGG	NA,T	NA,1	NA,-inf	NA,inf	NA,0.498893	0.000227785	0.000456005
2	chr2:66149447:G:A	66149447	NA,A	NA,G	NA,1	NA,inf	NA,inf	NA,0.475423	0.000227781	0.000456016
2	chr2:66356230:C:T	66356230	NA,T	NA,C	NA,1	NA,inf	NA,inf	NA,0.500071	0.000227731	0.000455925
2	chr2:66798771:G:A	66798771	NA,A	NA,G	NA,1	NA,-inf	NA,inf	NA,0.499282	0.000227667	0.000455714
2	chr2:66388399:T:C	66388399	NA,C	NA,T	NA,1	NA,inf	NA,inf	NA,0.469049	0.000227387	0.000455216
2	chr2:66285138:T:G	66285138	G,G	T,T	1,1	-inf,-inf	inf,inf	1.5075,0.381245	0.000226954	0.000454477
2	chr2:66396881:G:A	66396881	NA,A	NA,G	NA,1	NA,-inf	NA,inf	NA,0.494983	0.000226946	0.000454421
2	chr2:65993208:A:G	65993208	NA,G	NA,A	NA,1	NA,-inf	NA,inf	NA,0.574516	0.000226732	0.000454022
2	chr2:65963437:T:C	65963437	NA,C	NA,T	NA,1	NA,inf	NA,inf	NA,0.477924	0.000226699	0.000453854
2	chr2:66497938:C:G	66497938	NA,G	NA,C	NA,1	NA,inf	NA,inf	NA,0.5316	0.000226632	0.000453721
2	chr2:66390704:G:A	66390704	NA,A	NA,G	NA,1	NA,inf	NA,inf	NA,0.466477	0.000226492	0.000453423
2	chr2:66387653:G:A	66387653	NA,A	NA,G	NA,1	NA,inf	NA,inf	NA,0.481258	0.000226429	0.000453342
2	chr2:66398011:C:T	66398011	NA,T	NA,C	NA,1	NA,inf	NA,inf	NA,0.465835	0.000226244	0.000452926
2	chr2:66391844:C:A	66391844	NA,A	NA,C	NA,1	NA,inf	NA,inf	NA,0.510809	0.000226201	0.000452906
2	chr2:66201020:A:G	66201020	G,G	A,A	1,1	-inf,inf	inf,inf	0.165455,1.55327	0.000226177	0.000452884
2	chr2:66854375:G:A	66854375	A,A	G,G	1,1	inf,inf	inf,inf	0.0447936,1.65281	0.000226138	0.000451692
2	chr2:66230656:T:C	66230656	C,C	T,T	1,1	inf,-inf	inf,inf	1.49651,0.290956	0.000226049	0.00045264
2	chr2:66334629:C:A	66334629	NA,A	NA,C	NA,1	NA,-inf	NA,inf	NA,0.508299	0.000226037	0.000452538
2	chr2:66204681:T:C	66204681	C,C	T,T	1,1	-inf,inf	inf,inf	0.153363,1.57137	0.000225999	0.000452553
2	chr2:66517401:A:G	66517401	NA,G	NA,A	NA,1	NA,-inf	NA,inf	NA,0.493729	0.000225997	0.000452416
2	chr2:66392692:G:A	66392692	NA,A	NA,G	NA,1	NA,-inf	NA,inf	NA,0.476188	0.000225929	0.000452306
2	chr2:66157299:G:A	66157299	NA,A	NA,G	NA,1	NA,inf	NA,inf	NA,0.484985	0.000225888	0.000452243
2	chr2:66347853:A:G	66347853	NA,G	NA,A	NA,1	NA,inf	NA,inf	NA,0.492478	0.000225478	0.000451415
2	chr2:66170553:TG:T	66170553	T,T	TG,TG	1,1	-inf,-inf	inf,inf	0.738086,1.14103	0.00022536	0.000451305
2	chr2:65961468:A:G	65961468	NA,G	NA,A	NA,1	NA,-inf	NA,inf	NA,0.49858	0.0002253	0.000451032
2	chr2:66359027:G:T	66359027	NA,T	NA,G	NA,1	NA,-inf	NA,inf	NA,0.479898	0.000225133	0.000450732
2	chr2:66705334:GA:G	66705334	NA,G	NA,GA	NA,1	NA,-inf	NA,inf	NA,0.493175	0.000225122	0.000450624
2	chr2:66411457:T:G	66411457	G,NA	T,NA	1,NA	-inf,NA	inf,NA	0.840817,NA	0.000224819	0.000450119
2	chr2:66193255:CA:C	66193255	C,C	CA,CA	1,1	-inf,inf	inf,inf	0.148385,1.55758	0.000224779	0.000450092
2	chr2:66335198:A:G	66335198	NA,G	NA,A	NA,1	NA,-inf	NA,inf	NA,0.489372	0.000224655	0.000449741
2	chr2:66681344:T:C	66681344	C,NA	T,NA	1,NA	inf,NA	inf,NA	0.74497,NA	0.000224492	0.000449316
2	chr2:66193258:A:G	66193258	G,G	A,A	1,1	-inf,inf	inf,inf	0.149851,1.55653	0.000224471	0.000449475
2	chr2:66319212:T:C	66319212	NA,C	NA,T	NA,1	NA,inf	NA,inf	NA,0.46865	0.00022443	0.000449322
2	chr2:66938780:G:C	66938780	NA,C	NA,G	NA,1	NA,inf	NA,inf	NA,0.499109	0.000223594	0.000447422
2	chr2:66178489:C:A	66178489	A,A	C,C	1,1	-inf,-inf	inf,inf	0.756782,1.1266	0.000223579	0.000447733
2	chr2:66193637:G:A	66193637	A,A	G,G	1,1	-inf,inf	inf,inf	0.16294,1.55065	0.000223278	0.000447088
2	chr2:66100059:T:C	66100059	NA,C	NA,T	NA,1	NA,-inf	NA,inf	NA,0.48697	0.000223198	0.000446852
2	chr2:66539044:C:T	66539044	NA,T	NA,C	NA,1	NA,-inf	NA,inf	NA,0.471648	0.000223151	0.000446779
2	chr2:66802346:G:A	66802346	NA,A	NA,G	NA,1	NA,-inf	NA,inf	NA,0.475016	0.000222833	0.00044606
2	chr2:66307225:G:A	66307225	NA,A	NA,G	NA,1	NA,-inf	NA,inf	NA,0.479265	0.00022255	0.000445529
2	chr2:66156890:G:C	66156890	NA,C	NA,G	NA,1	NA,inf	NA,inf	NA,0.457999	0.000222364	0.000445173
2	chr2:66400076:A:G	66400076	NA,G	NA,A	NA,1	NA,inf	NA,inf	NA,0.452891	0.000222356	0.000445139
2	chr2:66051376:C:T	66051376	NA,T	NA,C	NA,1	NA,-inf	NA,inf	NA,0.465029	0.000222277	0.000444984
2	chr2:66084526:A:G	66084526	NA,G	NA,A	NA,1	NA,inf	NA,inf	NA,0.468859	0.000222229	0.000444924
2	chr2:66902048:A:G	66902048	NA,G	NA,A	NA,1	NA,inf	NA,inf	NA,0.462191	0.000222132	0.000444758
2	chr2:66901297:A:G	66901297	NA,G	NA,A	NA,1	NA,inf	NA,inf	NA,0.462191	0.000222132	0.000444758
2	chr2:66900894:G:T	66900894	NA,T	NA,G	NA,1	NA,inf	NA,inf	NA,0.462118	0.000222109	0.000444713
2	chr2:66325881:G:A	66325881	NA,A	NA,G	NA,1	NA,-inf	NA,inf	NA,0.479935	0.000222068	0.000444563
2	chr2:66063700:TC:T	66063700	NA,T	NA,TC	NA,1	NA,-inf	NA,inf	NA,0.498501	0.000221932	0.000444354
2	chr2:66279750:A:T	66279750	NA,T	NA,A	NA,1	NA,inf	NA,inf	NA,0.467064	0.000221922	0.000444309
2	chr2:66461681:G:A	66461681	NA,A	NA,G	NA,1	NA,inf	NA,inf	NA,0.453853	0.000221918	0.000444248
2	chr2:66790088:G:A	66790088	A,NA	G,NA	1,NA	inf,NA	inf,NA	0.766759,NA	0.000221899	0.000444153
2	chr2:66798940:T:C	66798940	NA,C	NA,T	NA,1	NA,-inf	NA,inf	NA,0.479128	0.000221891	0.000444153
2	chr2:66388372:C:T	66388372	NA,T	NA,C	NA,1	NA,inf	NA,inf	NA,0.449691	0.000221416	0.000443264
2	chr2:65961539:T:C	65961539	NA,C	NA,T	NA,1	NA,-inf	NA,inf	NA,0.485241	0.000221345	0.000443115
2	chr2:66177132:T:C	66177132	NA,C	NA,T	NA,1	NA,inf	NA,inf	NA,0.465673	0.000221278	0.00044301
2	chr2:66390571:G:T	66390571	NA,T	NA,G	NA,1	NA,inf	NA,inf	NA,0.448484	0.000221001	0.000442433
2	chr2:66144019:C:G	66144019	NA,G	NA,C	NA,1	NA,inf	NA,inf	NA,0.454484	0.00022094	0.000442343
2	chr2:66630390:G:A	66630390	NA,A	NA,G	NA,1	NA,-inf	NA,inf	NA,0.463336	0.000220791	0.000442017
2	chr2:66588756:T:C	66588756	NA,C	NA,T	NA,1	NA,-inf	NA,inf	NA,0.465892	0.000220663	0.000441732
2	chr2:66859598:G:A	66859598	NA,A	NA,G	NA,1	NA,-inf	NA,inf	NA,0.490313	0.000220645	0.00044155
2	chr2:66317462:T:C	66317462	NA,C	NA,T	NA,1	NA,-inf	NA,inf	NA,0.476131	0.000220572	0.00044157
2	chr2:65946861:A:G	65946861	NA,G	NA,A	NA,1	NA,-inf	NA,inf	NA,0.469728	0.000220316	0.000441066
2	chr2:66004089:CCTTT:C	66004089	NA,C	NA,CCTTT	NA,1	NA,-inf	NA,inf	NA,0.551275	0.000220228	0.000440996
2	chr2:66554624:G:A	66554624	NA,A	NA,G	NA,1	NA,inf	NA,inf	NA,0.452698	0.000219898	0.000440225
2	chr2:66149683:T:A	66149683	NA,A	NA,T	NA,1	NA,inf	NA,inf	NA,0.44648	0.000219719	0.000439876
2	chr2:66273444:T:A	66273444	NA,A	NA,T	NA,1	NA,-inf	NA,inf	NA,0.456198	0.000219658	0.000439751
2	chr2:66415251:A:G	66415251	NA,G	NA,A	NA,1	NA,inf	NA,inf	NA,0.453561	0.000219577	0.00043963
2	chr2:66145940:C:G	66145940	NA,G	NA,C	NA,1	NA,-inf	NA,inf	NA,0.465384	0.000219437	0.000439314
2	chr2:66163992:C:A	66163992	A,A	C,C	1,1	-inf,-inf	inf,inf	0.662414,1.26166	0.000219409	0.000439397
2	chr2:66411019:A:G	66411019	NA,G	NA,A	NA,1	NA,inf	NA,inf	NA,0.443396	0.000219352	0.00043914
2	chr2:66490461:A:G	66490461	NA,G	NA,A	NA,1	NA,-inf	NA,inf	NA,0.476117	0.000218947	0.000438365
2	chr2:66186784:T:C	66186784	C,C	T,T	1,1	-inf,-inf	inf,inf	0.664657,1.18637	0.000218318	0.000437211
2	chr2:66022719:C:G	66022719	NA,G	NA,C	NA,1	NA,-inf	NA,inf	NA,0.455046	0.000218241	0.000436924
2	chr2:66091784:C:A	66091784	NA,A	NA,C	NA,1	NA,-inf	NA,inf	NA,0.471767	0.000218192	0.000436848
2	chr2:66878150:A:G	66878150	NA,G	NA,A	NA,1	NA,-inf	NA,inf	NA,0.46462	0.000218188	0.000436744
2	chr2:66172760:G:A	66172760	NA,A	NA,G	NA,1	NA,-inf	NA,inf	NA,0.458218	0.00021811	0.000436657
2	chr2:66190172:G:A	66190172	A,A	G,G	1,1	-inf,inf	inf,inf	0.151825,1.53861	0.000217517	0.000435551
2	chr2:66141900:G:T	66141900	NA,T	NA,G	NA,1	NA,inf	NA,inf	NA,0.442433	0.000217514	0.000435493
2	chr2:66540415:T:A	66540415	A,A	T,T	1,1	-inf,inf	inf,inf	1.47093,0.00627151	0.000217341	0.000435165
2	chr2:66246738:T:C	66246738	NA,C	NA,T	NA,1	NA,-inf	NA,inf	NA,0.474319	0.000217288	0.000435036
2	chr2:66361180:C:A	66361180	NA,A	NA,C	NA,1	NA,-inf	NA,inf	NA,0.449314	0.000217241	0.000434882
2	chr2:66893908:A:G	66893908	G,G	A,A	1,1	-inf,-inf	inf,inf	0.304256,1.39956	0.00021724	0.00043491
2	chr2:66372697:T:C	66372697	NA,C	NA,T	NA,1	NA,inf	NA,inf	NA,0.437115	0.000217161	0.000434718
2	chr2:65964233:A:G	65964233	NA,G	NA,A	NA,1	NA,inf	NA,inf	NA,0.445757	0.000217058	0.000434556
2	chr2:66702740:G:A	66702740	NA,A	NA,G	NA,1	NA,-inf	NA,inf	NA,0.465045	0.000216871	0.000434112
2	chr2:66522561:T:A	66522561	NA,A	NA,T	NA,1	NA,-inf	NA,inf	NA,0.442708	0.000216691	0.000433785
2	chr2:66194667:T:C	66194667	NA,C	NA,T	NA,1	NA,-inf	NA,inf	NA,0.4423	0.000216586	0.000433596
2	chr2:66583890:G:A	66583890	NA,A	NA,G	NA,1	NA,inf	NA,inf	NA,0.4471	0.000216474	0.00043341
2	chr2:65953824:G:A	65953824	NA,A	NA,G	NA,1	NA,-inf	NA,inf	NA,0.457144	0.000216437	0.000433299
2	chr2:66720290:C:T	66720290	NA,T	NA,C	NA,1	NA,-inf	NA,inf	NA,0.451255	0.000216113	0.000432616
2	chr2:66252271:A:G	66252271	NA,G	NA,A	NA,1	NA,-inf	NA,inf	NA,0.458731	0.00021606	0.000432547
2	chr2:66332303:G:A	66332303	NA,A	NA,G	NA,1	NA,-inf	NA,inf	NA,0.448951	0.000216045	0.000432491
2	chr2:66515817:A:C	66515817	NA,C	NA,A	NA,1	NA,inf	NA,inf	NA,0.438828	0.000216043	0.000432504
2	chr2:66423338:A:G	66423338	NA,G	NA,A	NA,1	NA,inf	NA,inf	NA,0.462892	0.000216015	0.000432511
2	chr2:66454021:A:G	66454021	NA,G	NA,A	NA,1	NA,inf	NA,inf	NA,0.4431	0.000215746	0.000431953
2	chr2:66715956:C:T	66715956	NA,T	NA,C	NA,1	NA,-inf	NA,inf	NA,0.449856	0.000215714	0.000431816
2	chr2:66332643:C:T	66332643	NA,T	NA,C	NA,1	NA,-inf	NA,inf	NA,0.457581	0.000215713	0.000431845
2	chr2:66496468:A:G	66496468	NA,G	NA,A	NA,1	NA,inf	NA,inf	NA,0.441573	0.000215566	0.000431587
2	chr2:66493491:C:G	66493491	NA,G	NA,C	NA,1	NA,inf	NA,inf	NA,0.446528	0.00021549	0.000431457
2	chr2:65966519:A:T	65966519	NA,T	NA,A	NA,1	NA,-inf	NA,inf	NA,0.502462	0.000215449	0.000431351
2	chr2:66527514:G:A	66527514	NA,A	NA,G	NA,1	NA,inf	NA,inf	NA,0.457738	0.000215211	0.000430905
2	chr2:66807123:T:G	66807123	NA,G	NA,T	NA,1	NA,-inf	NA,inf	NA,0.460039	0.000215086	0.000430506
2	chr2:66864125:T:C	66864125	NA,C	NA,T	NA,1	NA,inf	NA,inf	NA,0.439162	0.000214966	0.000430391
2	chr2:66864140:A:G	66864140	NA,G	NA,A	NA,1	NA,inf	NA,inf	NA,0.439162	0.000214966	0.000430391
2	chr2:65951748:T:A	65951748	NA,A	NA,T	NA,1	NA,-inf	NA,inf	NA,0.441653	0.000214947	0.000430306
2	chr2:66405778:G:A	66405778	NA,A	NA,G	NA,1	NA,inf	NA,inf	NA,0.438409	0.00021489	0.000430211
2	chr2:66653628:C:G	66653628	NA,G	NA,C	NA,1	NA,-inf	NA,inf	NA,0.455993	0.000214822	0.000430015
2	chr2:66233577:C:T	66233577	T,T	C,C	1,1	inf,-inf	inf,inf	1.41557,0.397094	0.000214764	0.000430047
2	chr2:66793186:C:T	66793186	NA,T	NA,C	NA,1	NA,-inf	NA,inf	NA,0.459669	0.000214557	0.000429493
2	chr2:66169659:T:C	66169659	NA,C	NA,T	NA,1	NA,-inf	NA,inf	NA,0.445341	0.000214478	0.000429387
2	chr2:66530846:T:C	66530846	NA,C	NA,T	NA,1	NA,inf	NA,inf	NA,0.436127	0.000214335	0.000429088
2	chr2:66022638:C:T	66022638	NA,T	NA,C	NA,1	NA,-inf	NA,inf	NA,0.436246	0.000214314	0.000429045
2	chr2:66850138:C:A	66850138	NA,A	NA,C	NA,1	NA,-inf	NA,inf	NA,0.442452	0.000214243	0.000428954
2	chr2:66607697:A:G	66607697	NA,G	NA,A	NA,1	NA,-inf	NA,inf	NA,0.451198	0.000214202	0.000428791
2	chr2:66806250:A:C	66806250	NA,C	NA,A	NA,1	NA,-inf	NA,inf	NA,0.443967	0.000213562	0.000427508
2	chr2:66193357:A:G	66193357	G,G	A,A	1,1	-inf,inf	inf,inf	0.150432,1.52834	0.000213512	0.000427534
2	chr2:66511036:G:A	66511036	NA,A	NA,G	NA,1	NA,inf	NA,inf	NA,0.425075	0.000213506	0.000427478
2	chr2:66191818:C:T	66191818	T,T	C,C	1,1	-inf,inf	inf,inf	0.196464,1.51617	0.00021339	0.000427291
2	chr2:66883829:A:C	66883829	NA,C	NA,A	NA,1	NA,-inf	NA,inf	NA,0.480558	0.000213365	0.000426957
2	chr2:66179143:A:C	66179143	NA,C	NA,A	NA,1	NA,-inf	NA,inf	NA,0.477873	0.000213191	0.000426816
2	chr2:66170149:G:GATAC	66170149	NA,GATAC	NA,G	NA,1	NA,-inf	NA,inf	NA,0.440342	0.000213027	0.000426484
2	chr2:66535663:T:C	66535663	NA,C	NA,T	NA,1	NA,inf	NA,inf	NA,0.437117	0.000212924	0.00042635
2	chr2:66537809:G:C	66537809	C,NA	G,NA	1,NA	inf,NA	inf,NA	1.14717,NA	0.000212577	0.00042576
2	chr2:66371989:G:C	66371989	NA,C	NA,G	NA,1	NA,-inf	NA,inf	NA,0.432743	0.000212561	0.000425517
2	chr2:66371408:C:T	66371408	NA,T	NA,C	NA,1	NA,-inf	NA,inf	NA,0.432549	0.000212507	0.000425408
2	chr2:66164709:A:G	66164709	G,G	A,A	1,1	-inf,-inf	inf,inf	0.655196,1.24465	0.000212404	0.00042537
2	chr2:66397845:G:A	66397845	NA,A	NA,G	NA,1	NA,-inf	NA,inf	NA,0.435046	0.000212033	0.000424471
2	chr2:66245658:C:T	66245658	NA,T	NA,C	NA,1	NA,-inf	NA,inf	NA,0.455146	0.000211879	0.000424208
2	chr2:65961067:A:G	65961067	NA,G	NA,A	NA,1	NA,-inf	NA,inf	NA,0.450416	0.000211533	0.000423476
2	chr2:66520931:C:T	66520931	T,T	C,C	1,1	-inf,inf	inf,inf	1.23031,0.468246	0.000211178	0.000422761
2	chr2:66635849:G:A	66635849	NA,A	NA,G	NA,1	NA,-inf	NA,inf	NA,0.43798	0.00021103	0.000422469
2	chr2:66454979:C:T	66454979	NA,T	NA,C	NA,1	NA,inf	NA,inf	NA,0.426053	0.000210949	0.000422346
2	chr2:66490081:A:G	66490081	G,NA	A,NA	1,NA	-inf,NA	inf,NA	0.833184,NA	0.000210898	0.000422266
2	chr2:66388269:A:T	66388269	NA,T	NA,A	NA,1	NA,inf	NA,inf	NA,0.413194	0.000210828	0.000422072
2	chr2:66096462:G:A	66096462	NA,A	NA,G	NA,1	NA,-inf	NA,inf	NA,0.459713	0.000210574	0.000421613
2	chr2:66491424:A:G	66491424	NA,G	NA,A	NA,1	NA,-inf	NA,inf	NA,0.447291	0.000210503	0.000421443
2	chr2:66260228:T:C	66260228	NA,C	NA,T	NA,1	NA,-inf	NA,inf	NA,0.442603	0.00021027	0.000420919
2	chr2:66869283:G:A	66869283	NA,A	NA,G	NA,1	NA,inf	NA,inf	NA,0.422667	0.000210252	0.000420951
2	chr2:66149821:T:C	66149821	NA,C	NA,T	NA,1	NA,inf	NA,inf	NA,0.425441	0.00021023	0.000420893
2	chr2:66814325:G:A	66814325	A,A	G,G	1,1	-inf,inf	inf,inf	1.3666,0.235733	0.000209777	0.000419158
2	chr2:66343227:G:A	66343227	NA,A	NA,G	NA,1	NA,inf	NA,inf	NA,0.409789	0.000209588	0.000419546
2	chr2:66231308:T:G	66231308	NA,G	NA,T	NA,1	NA,inf	NA,inf	NA,0.419444	0.000209497	0.000419416
2	chr2:66318188:C:T	66318188	NA,T	NA,C	NA,1	NA,inf	NA,inf	NA,0.437233	0.000209283	0.000418994
2	chr2:66543961:G:T	66543961	NA,T	NA,G	NA,1	NA,inf	NA,inf	NA,0.42448	0.000209166	0.00041883
2	chr2:66794619:T:C	66794619	NA,C	NA,T	NA,1	NA,-inf	NA,inf	NA,0.434286	0.000209149	0.000418658
2	chr2:66675611:C:T	66675611	NA,T	NA,C	NA,1	NA,inf	NA,inf	NA,0.416284	0.000208993	0.000418455
2	chr2:66072381:T:A	66072381	NA,A	NA,T	NA,1	NA,-inf	NA,inf	NA,0.417004	0.000208801	0.000418007
2	chr2:66554116:C:G	66554116	NA,G	NA,C	NA,1	NA,inf	NA,inf	NA,0.416605	0.000208792	0.00041799
2	chr2:66354674:C:A	66354674	NA,A	NA,C	NA,1	NA,inf	NA,inf	NA,0.413166	0.000208729	0.000417893
2	chr2:66538887:T:G	66538887	G,NA	T,NA	1,NA	-inf,NA	inf,NA	0.733332,NA	0.000208492	0.000417443
2	chr2:66426834:A:C	66426834	NA,C	NA,A	NA,1	NA,inf	NA,inf	NA,0.411867	0.000208391	0.000417218
2	chr2:66253775:A:G	66253775	NA,G	NA,A	NA,1	NA,-inf	NA,inf	NA,0.430751	0.000208325	0.000417062
2	chr2:66143993:C:T	66143993	NA,T	NA,C	NA,1	NA,inf	NA,inf	NA,0.388799	0.000208269	0.000416922
2	chr2:66156629:C:A	66156629	A,A	C,C	1,1	-inf,-inf	inf,inf	0.737592,1.15597	0.00020799	0.000416531
2	chr2:66766276:A:G	66766276	NA,G	NA,A	NA,1	NA,inf	NA,inf	NA,0.421692	0.000207887	0.000416134
2	chr2:66413592:T:C	66413592	NA,C	NA,T	NA,1	NA,-inf	NA,inf	NA,0.418161	0.000207634	0.000415667
2	chr2:66045446:A:G	66045446	NA,G	NA,A	NA,1	NA,-inf	NA,inf	NA,0.412583	0.000207409	0.000415224
2	chr2:66689059:G:A	66689059	NA,A	NA,G	NA,1	NA,-inf	NA,inf	NA,0.427506	0.000207284	0.000414944
2	chr2:66127356:G:A	66127356	A,A	G,G	1,1	inf,-inf	inf,inf	1.3098,0.0428449	0.000207171	0.00041487
2	chr2:66255859:C:T	66255859	NA,T	NA,C	NA,1	NA,inf	NA,inf	NA,0.41591	0.000207113	0.000414655
2	chr2:66401716:AC:A	66401716	NA,A	NA,AC	NA,1	NA,-inf	NA,inf	NA,0.425408	0.000207104	0.000414686
2	chr2:66382908:A:G	66382908	NA,G	NA,A	NA,1	NA,-inf	NA,inf	NA,0.415266	0.00020701	0.000414425
2	chr2:66148814:A:G	66148814	NA,G	NA,A	NA,1	NA,inf	NA,inf	NA,0.4166	0.000206995	0.000414414
2	chr2:66599431:C:T	66599431	NA,T	NA,C	NA,1	NA,inf	NA,inf	NA,0.408965	0.000206859	0.000414176
2	chr2:66610833:G:GT	66610833	NA,GT	NA,G	NA,1	NA,-inf	NA,inf	NA,0.42333	0.000206667	0.000413712
2	chr2:66355185:T:C	66355185	NA,C	NA,T	NA,1	NA,inf	NA,inf	NA,0.407249	0.000206493	0.000413417
2	chr2:66724356:C:T	66724356	NA,T	NA,C	NA,1	NA,-inf	NA,inf	NA,0.42728	0.000206454	0.000413284
2	chr2:66034811:A:G	66034811	NA,G	NA,A	NA,1	NA,inf	NA,inf	NA,0.4008	0.000206372	0.000413169
2	chr2:66245471:G:A	66245471	NA,A	NA,G	NA,1	NA,-inf	NA,inf	NA,0.434079	0.000206267	0.000412972
2	chr2:66155323:T:C	66155323	NA,C	NA,T	NA,1	NA,inf	NA,inf	NA,0.406286	0.000206093	0.000412587
2	chr2:66865913:T:C	66865913	NA,C	NA,T	NA,1	NA,-inf	NA,inf	NA,0.436459	0.000205966	0.000412192
2	chr2:66713852:T:C	66713852	NA,C	NA,T	NA,1	NA,inf	NA,inf	NA,0.408231	0.000205955	0.000412332
2	chr2:66173702:G:T	66173702	T,T	G,G	1,1	-inf,-inf	inf,inf	0.80707,1.02941	0.000205825	0.000412181
2	chr2:66150517:A:G	66150517	NA,G	NA,A	NA,1	NA,inf	NA,inf	NA,0.410042	0.000205807	0.000412038
2	chr2:66238187:C:G	66238187	NA,G	NA,C	NA,1	NA,inf	NA,inf	NA,0.400088	0.000205569	0.00041156
2	chr2:66813803:AG:A	66813803	A,A	AG,AG	1,1	-inf,inf	inf,inf	1.30989,0.299849	0.00020555	0.00041095
2	chr2:66191302:A:G	66191302	G,G	A,A	1,1	-inf,inf	inf,inf	0.172403,1.50187	0.000205543	0.000411577
2	chr2:66546178:C:T	66546178	NA,T	NA,C	NA,1	NA,inf	NA,inf	NA,0.404354	0.000205453	0.000411307
2	chr2:65958384:A:G	65958384	NA,G	NA,A	NA,1	NA,inf	NA,inf	NA,0.408502	0.00020543	0.000411272
2	chr2:66249851:C:A	66249851	NA,A	NA,C	NA,1	NA,-inf	NA,inf	NA,0.418358	0.000205131	0.000410671
2	chr2:66615280:C:T	66615280	NA,T	NA,C	NA,1	NA,-inf	NA,inf	NA,0.417275	0.000205088	0.000410552
2	chr2:66277481:A:G	66277481	NA,G	NA,A	NA,1	NA,inf	NA,inf	NA,0.410053	0.000204828	0.0004101
2	chr2:66407947:T:C	66407947	NA,C	NA,T	NA,1	NA,inf	NA,inf	NA,0.410317	0.000204635	0.000409703
2	chr2:66253117:AAAT:A	66253117	NA,A	NA,AAAT	NA,1	NA,inf	NA,inf	NA,0.415403	0.00020446	0.000409352
2	chr2:66746776:T:C	66746776	NA,C	NA,T	NA,1	NA,inf	NA,inf	NA,0.404638	0.000204297	0.000408986
2	chr2:66545633:A:T	66545633	NA,T	NA,A	NA,1	NA,inf	NA,inf	NA,0.399138	0.000204131	0.000408661
2	chr2:66527859:A:G	66527859	NA,G	NA,A	NA,1	NA,inf	NA,inf	NA,0.397906	0.000204053	0.000408516
2	chr2:66773862:A:C	66773862	NA,C	NA,A	NA,1	NA,inf	NA,inf	NA,0.402709	0.000203773	0.000407935
2	chr2:66511500:A:G	66511500	NA,G	NA,A	NA,1	NA,-inf	NA,inf	NA,0.409345	0.000203483	0.000407373
2	chr2:66598951:T:C	66598951	NA,C	NA,T	NA,1	NA,inf	NA,inf	NA,0.395239	0.000203461	0.000407374
2	chr2:66680186:G:A	66680186	NA,A	NA,G	NA,1	NA,-inf	NA,inf	NA,0.401676	0.000203456	0.000407303
2	chr2:66504089:G:A	66504089	NA,A	NA,G	NA,1	NA,inf	NA,inf	NA,0.387243	0.000203239	0.000406923
2	chr2:66438273:C:T	66438273	NA,T	NA,C	NA,1	NA,-inf	NA,inf	NA,0.402548	0.000203037	0.000406465
2	chr2:66440755:C:T	66440755	NA,T	NA,C	NA,1	NA,-inf	NA,inf	NA,0.401859	0.000202859	0.00040611
2	chr2:65959113:A:G	65959113	NA,G	NA,A	NA,1	NA,-inf	NA,inf	NA,0.452201	0.000202615	0.000405655
2	chr2:66746278:G:A	66746278	NA,A	NA,G	NA,1	NA,-inf	NA,inf	NA,0.406898	0.000202085	0.000404543
2	chr2:66285821:C:T	66285821	NA,T	NA,C	NA,1	NA,-inf	NA,inf	NA,0.406006	0.000202053	0.000404511
2	chr2:66166518:T:C	66166518	C,C	T,T	1,1	-inf,-inf	inf,inf	0.802282,1.08189	0.00020172	0.000403976
2	chr2:66543915:G:A	66543915	A,A	G,G	1,1	-inf,-inf	inf,inf	1.23639,0.417375	0.000201648	0.000403705
2	chr2:66615336:A:G	66615336	NA,G	NA,A	NA,1	NA,-inf	NA,inf	NA,0.392909	0.000201476	0.000403355
2	chr2:66778454:T:C	66778454	NA,C	NA,T	NA,1	NA,inf	NA,inf	NA,0.394109	0.000201453	0.000403282
2	chr2:66564918:C:T	66564918	NA,T	NA,C	NA,1	NA,-inf	NA,inf	NA,0.388564	0.000201404	0.000403312
2	chr2:66491291:G:A	66491291	NA,A	NA,G	NA,1	NA,-inf	NA,inf	NA,0.411748	0.000201264	0.000402946
2	chr2:66765599:T:G	66765599	NA,G	NA,T	NA,1	NA,-inf	NA,inf	NA,0.405614	0.000201201	0.000402728
2	chr2:66562915:T:C	66562915	NA,C	NA,T	NA,1	NA,-inf	NA,inf	NA,0.400961	0.000201115	0.000402618
2	chr2:66586868:A:G	66586868	NA,G	NA,A	NA,1	NA,inf	NA,inf	NA,0.390102	0.000201111	0.000402654
2	chr2:66598751:C:A	66598751	NA,A	NA,C	NA,1	NA,inf	NA,inf	NA,0.388228	0.000201049	0.000402537
2	chr2:66449383:A:G	66449383	NA,G	NA,A	NA,1	NA,-inf	NA,inf	NA,0.395048	0.000200875	0.000402211
2	chr2:66297062:T:C	66297062	NA,C	NA,T	NA,1	NA,inf	NA,inf	NA,0.382538	0.000200842	0.000402091
2	chr2:66015300:A:G	66015300	NA,G	NA,A	NA,1	NA,-inf	NA,inf	NA,0.387686	0.000200839	0.000402073
2	chr2:66514666:T:G	66514666	NA,G	NA,T	NA,1	NA,-inf	NA,inf	NA,0.396784	0.000200731	0.000401869
2	chr2:66447313:G:A	66447313	NA,A	NA,G	NA,1	NA,inf	NA,inf	NA,0.414975	0.000200636	0.000401724
2	chr2:66471403:G:T	66471403	NA,T	NA,G	NA,1	NA,inf	NA,inf	NA,0.382843	0.000200618	0.000401617
2	chr2:66538974:G:A	66538974	NA,A	NA,G	NA,1	NA,inf	NA,inf	NA,0.383626	0.000200352	0.000401107
2	chr2:66590396:A:T	66590396	NA,T	NA,A	NA,1	NA,-inf	NA,inf	NA,0.375727	0.00020026	0.000400957
2	chr2:66261807:G:C	66261807	NA,C	NA,G	NA,1	NA,-inf	NA,inf	NA,0.394742	0.000199965	0.000400309
2	chr2:66141135:G:C	66141135	NA,C	NA,G	NA,1	NA,inf	NA,inf	NA,0.378075	0.00019991	0.000400242
2	chr2:66634172:A:G	66634172	NA,G	NA,A	NA,1	NA,inf	NA,inf	NA,0.382185	0.000199828	0.000400099
2	chr2:66823707:G:A	66823707	A,NA	G,NA	1,NA	inf,NA	inf,NA	0.683002,NA	0.000199678	0.000400041
2	chr2:66326100:C:T	66326100	NA,T	NA,C	NA,1	NA,-inf	NA,inf	NA,0.397218	0.000199621	0.000399634
2	chr2:66813390:C:A	66813390	A,A	C,C	1,1	-inf,inf	inf,inf	1.30231,0.287239	0.000199592	0.000399039
2	chr2:66460205:T:C	66460205	NA,C	NA,T	NA,1	NA,inf	NA,inf	NA,0.408166	0.000199562	0.00039956
2	chr2:66721351:A:G	66721351	NA,G	NA,A	NA,1	NA,-inf	NA,inf	NA,0.388822	0.000199488	0.000399343
2	chr2:66398083:C:T	66398083	NA,T	NA,C	NA,1	NA,inf	NA,inf	NA,0.405517	0.000199464	0.000399351
2	chr2:66873087:AG:A	66873087	NA,A	NA,AG	NA,1	NA,-inf	NA,inf	NA,0.407367	0.000199182	0.000398635
2	chr2:66393936:T:C	66393936	NA,C	NA,T	NA,1	NA,inf	NA,inf	NA,0.368155	0.000198809	0.000398012
2	chr2:66674135:G:T	66674135	T,T	G,G	1,1	-inf,inf	inf,inf	0.0898575,1.45076	0.000198792	0.000398017
2	chr2:66351507:T:C	66351507	NA,C	NA,T	NA,1	NA,inf	NA,inf	NA,0.396524	0.000198706	0.000397821
2	chr2:66602537:A:G	66602537	NA,G	NA,A	NA,1	NA,inf	NA,inf	NA,0.376985	0.000198668	0.000397778
2	chr2:66210670:C:T	66210670	NA,T	NA,C	NA,1	NA,inf	NA,inf	NA,0.380896	0.000198654	0.000397717
2	chr2:66520321:A:T	66520321	NA,T	NA,A	NA,1	NA,inf	NA,inf	NA,0.374463	0.00019857	0.00039752
2	chr2:66386840:G:A	66386840	NA,A	NA,G	NA,1	NA,inf	NA,inf	NA,0.377687	0.00019848	0.000397377
2	chr2:66524978:C:T	66524978	NA,T	NA,C	NA,1	NA,inf	NA,inf	NA,0.374674	0.000198171	0.000396734
2	chr2:66677477:A:C	66677477	NA,C	NA,A	NA,1	NA,inf	NA,inf	NA,0.373858	0.000198146	0.000396751
2	chr2:66567719:A:G	66567719	NA,G	NA,A	NA,1	NA,inf	NA,inf	NA,0.380954	0.000198111	0.000396627
2	chr2:66746190:A:G	66746190	NA,G	NA,A	NA,1	NA,inf	NA,inf	NA,0.35927	0.000198005	0.000396486
2	chr2:66405492:G:A	66405492	NA,A	NA,G	NA,1	NA,-inf	NA,inf	NA,0.400835	0.000197675	0.000395748
2	chr2:66519880:G:A	66519880	NA,A	NA,G	NA,1	NA,inf	NA,inf	NA,0.381502	0.000197625	0.000395705
2	chr2:66703439:A:G	66703439	NA,G	NA,A	NA,1	NA,inf	NA,inf	NA,0.370942	0.000197359	0.000395151
2	chr2:66606852:T:C	66606852	NA,C	NA,T	NA,1	NA,inf	NA,inf	NA,0.371224	0.000197292	0.000395021
2	chr2:66868576:G:C	66868576	NA,C	NA,G	NA,1	NA,-inf	NA,inf	NA,0.3995	0.000197284	0.00039484
2	chr2:66053782:A:G	66053782	NA,G	NA,A	NA,1	NA,-inf	NA,inf	NA,0.376228	0.000197214	0.000394831
2	chr2:66096969:A:G	66096969	G,G	A,A	1,1	-inf,-inf	inf,inf	0.835642,0.861758	0.00019713	0.00039474
2	chr2:66586989:T:C	66586989	NA,C	NA,T	NA,1	NA,inf	NA,inf	NA,0.366646	0.000196791	0.000394028
2	chr2:66453342:T:A	66453342	NA,A	NA,T	NA,1	NA,inf	NA,inf	NA,0.398453	0.000196684	0.000393811
2	chr2:66423856:C:T	66423856	NA,T	NA,C	NA,1	NA,-inf	NA,inf	NA,0.360678	0.000196666	0.000393738
2	chr2:66740100:G:A	66740100	NA,A	NA,G	NA,1	NA,inf	NA,inf	NA,0.352645	0.000196537	0.000393554
2	chr2:66202314:T:A	66202314	NA,A	NA,T	NA,1	NA,inf	NA,inf	NA,0.354703	0.000196501	0.000393383
2	chr2:66165193:G:A	66165193	A,A	G,G	1,1	-inf,-inf	inf,inf	0.532559,1.29181	0.000196449	0.000393418
2	chr2:66448965:TATG:T	66448965	NA,T	NA,TATG	NA,1	NA,inf	NA,inf	NA,0.397109	0.000196376	0.000393195
2	chr2:66397870:G:C	66397870	NA,C	NA,G	NA,1	NA,-inf	NA,inf	NA,0.371942	0.000195792	0.000391964
2	chr2:66379316:T:C	66379316	C,C	T,T	1,1	-inf,inf	inf,inf	0.174201,1.39298	0.000195792	0.00039209
2	chr2:66216352:A:T	66216352	NA,T	NA,A	NA,1	NA,inf	NA,inf	NA,0.370357	0.000195717	0.000391839
2	chr2:66405876:G:A	66405876	NA,A	NA,G	NA,1	NA,-inf	NA,inf	NA,0.371492	0.000195685	0.000391748
2	chr2:66591825:G:C	66591825	NA,C	NA,G	NA,1	NA,-inf	NA,inf	NA,0.370545	0.000195551	0.000391458
2	chr2:66117803:G:A	66117803	NA,A	NA,G	NA,1	NA,-inf	NA,inf	NA,0.370288	0.000195522	0.000391431
2	chr2:66262633:A:G	66262633	NA,G	NA,A	NA,1	NA,inf	NA,inf	NA,0.368881	0.000195312	0.000391032
2	chr2:66816509:C:T	66816509	NA,T	NA,C	NA,1	NA,inf	NA,inf	NA,0.35215	0.00019528	0.000391031
2	chr2:66502375:C:T	66502375	NA,T	NA,C	NA,1	NA,-inf	NA,inf	NA,0.375967	0.000195269	0.00039093
2	chr2:66248663:A:G	66248663	G,NA	A,NA	1,NA	inf,NA	inf,NA	0.626852,NA	0.000195242	0.000390918
2	chr2:66756316:G:A	66756316	NA,A	NA,G	NA,1	NA,inf	NA,inf	NA,0.36766	0.000195192	0.000390763
2	chr2:66021213:AG:A	66021213	A,A	AG,AG	1,1	-inf,inf	inf,inf	1.26601,0.0126608	0.000195053	0.000390527
2	chr2:66065514:C:A	66065514	NA,A	NA,C	NA,1	NA,-inf	NA,inf	NA,0.366821	0.000194988	0.000390351
2	chr2:66809914:A:G	66809914	NA,G	NA,A	NA,1	NA,-inf	NA,inf	NA,0.364854	0.000194882	0.000390182
2	chr2:66330767:G:A	66330767	NA,A	NA,G	NA,1	NA,inf	NA,inf	NA,0.378218	0.000194855	0.000390112
2	chr2:66584825:T:C	66584825	NA,C	NA,T	NA,1	NA,-inf	NA,inf	NA,0.36868	0.000194853	0.000390075
2	chr2:66309995:A:G	66309995	NA,G	NA,A	NA,1	NA,inf	NA,inf	NA,0.356909	0.000194442	0.000389279
2	chr2:66158664:A:T	66158664	NA,T	NA,A	NA,1	NA,inf	NA,inf	NA,0.359082	0.000194167	0.000388736
2	chr2:66767853:A:G	66767853	NA,G	NA,A	NA,1	NA,inf	NA,inf	NA,0.357479	0.000194157	0.00038867
2	chr2:66718341:A:T	66718341	NA,T	NA,A	NA,1	NA,-inf	NA,inf	NA,0.374526	0.000193963	0.000388271
2	chr2:66732031:G:T	66732031	NA,T	NA,G	NA,1	NA,inf	NA,inf	NA,0.341639	0.000193886	0.000388237
2	chr2:66385061:ATCATT:A	66385061	NA,A	NA,ATCATT	NA,1	NA,inf	NA,inf	NA,0.357805	0.000193635	0.000387673
2	chr2:66536300:A:G	66536300	NA,G	NA,A	NA,1	NA,-inf	NA,inf	NA,0.361315	0.000193187	0.000386746
2	chr2:66298436:A:G	66298436	NA,G	NA,A	NA,1	NA,-inf	NA,inf	NA,0.362925	0.00019305	0.000386467
2	chr2:66161737:C:T	66161737	NA,T	NA,C	NA,1	NA,-inf	NA,inf	NA,0.366889	0.000193049	0.00038649
2	chr2:66462128:C:T	66462128	NA,T	NA,C	NA,1	NA,inf	NA,inf	NA,0.380659	0.000193044	0.000386509
2	chr2:66708438:T:C	66708438	NA,C	NA,T	NA,1	NA,-inf	NA,inf	NA,0.370004	0.000192934	0.000386214
2	chr2:66622614:A:G	66622614	NA,G	NA,A	NA,1	NA,-inf	NA,inf	NA,0.367421	0.000192909	0.000386176
2	chr2:66254467:G:T	66254467	NA,T	NA,G	NA,1	NA,inf	NA,inf	NA,0.360905	0.000192905	0.000386203
2	chr2:66402392:C:A	66402392	NA,A	NA,C	NA,1	NA,inf	NA,inf	NA,0.377639	0.000192891	0.000386192
2	chr2:66403322:G:A	66403322	NA,A	NA,G	NA,1	NA,-inf	NA,inf	NA,0.369231	0.000192799	0.000386044
2	chr2:66388222:T:G	66388222	NA,G	NA,T	NA,1	NA,inf	NA,inf	NA,0.371412	0.000192778	0.000385978
2	chr2:66031168:C:T	66031168	NA,T	NA,C	NA,1	NA,inf	NA,inf	NA,0.355265	0.000192706	0.000385828
2	chr2:66042161:T:C	66042161	C,C	T,T	1,1	-inf,inf	inf,inf	1.26043,0.022066	0.000192638	0.000385693
2	chr2:66390453:C:A	66390453	NA,A	NA,C	NA,1	NA,inf	NA,inf	NA,0.370845	0.000192595	0.000385614
2	chr2:66823186:T:C	66823186	NA,C	NA,T	NA,1	NA,inf	NA,inf	NA,0.347089	0.000192537	0.000385523
2	chr2:66096902:G:T	66096902	NA,T	NA,G	NA,1	NA,-inf	NA,inf	NA,0.351436	0.000192517	0.000385407
2	chr2:66223423:C:T	66223423	T,T	C,C	1,1	inf,inf	inf,inf	1.57829,0.0745854	0.000192516	0.000385519
2	chr2:66324988:TG:T	66324988	NA,T	NA,TG	NA,1	NA,-inf	NA,inf	NA,0.349563	0.00019249	0.000385364
2	chr2:66804561:A:G	66804561	NA,G	NA,A	NA,1	NA,-inf	NA,inf	NA,0.379798	0.000192298	0.000384889
2	chr2:66462521:C:T	66462521	NA,T	NA,C	NA,1	NA,inf	NA,inf	NA,0.352939	0.000192298	0.000385004
2	chr2:66599551:C:T	66599551	NA,T	NA,C	NA,1	NA,inf	NA,inf	NA,0.345303	0.000192243	0.000384897
2	chr2:66882448:G:A	66882448	NA,A	NA,G	NA,1	NA,inf	NA,inf	NA,0.374682	0.000192229	0.000384707
2	chr2:66781203:G:T	66781203	NA,T	NA,G	NA,1	NA,-inf	NA,inf	NA,0.35533	0.000192085	0.000384534
2	chr2:66578892:A:G	66578892	NA,G	NA,A	NA,1	NA,-inf	NA,inf	NA,0.358161	0.00019205	0.000384534
2	chr2:66677765:A:G	66677765	NA,G	NA,A	NA,1	NA,inf	NA,inf	NA,0.34597	0.000192026	0.000384474
2	chr2:66065513:T:A	66065513	NA,A	NA,T	NA,1	NA,-inf	NA,inf	NA,0.354199	0.000192021	0.000384413
2	chr2:66146929:C:T	66146929	NA,T	NA,C	NA,1	NA,inf	NA,inf	NA,0.330285	0.000191922	0.000384243
2	chr2:66207710:G:A	66207710	NA,A	NA,G	NA,1	NA,inf	NA,inf	NA,0.357465	0.000191863	0.000384126
2	chr2:66750876:G:A	66750876	NA,A	NA,G	NA,1	NA,-inf	NA,inf	NA,0.359366	0.00019175	0.000383853
2	chr2:66762906:T:C	66762906	NA,C	NA,T	NA,1	NA,-inf	NA,inf	NA,0.360242	0.00019174	0.000383825
2	chr2:66409573:G:C	66409573	NA,C	NA,G	NA,1	NA,inf	NA,inf	NA,0.33904	0.000191721	0.000383826
2	chr2:66769274:A:T	66769274	NA,T	NA,A	NA,1	NA,inf	NA,inf	NA,0.352933	0.000191642	0.000383655
2	chr2:66057066:A:G	66057066	NA,G	NA,A	NA,1	NA,-inf	NA,inf	NA,0.348537	0.000191494	0.000383371
2	chr2:65954206:G:T	65954206	T,NA	G,NA	1,NA	inf,NA	inf,NA	0.637105,NA	0.000191437	0.000383248
2	chr2:66522122:A:G	66522122	NA,G	NA,A	NA,1	NA,inf	NA,inf	NA,0.355105	0.000191413	0.000383266
2	chr2:66095790:A:G	66095790	NA,G	NA,A	NA,1	NA,-inf	NA,inf	NA,0.344732	0.000191407	0.000383186
2	chr2:66851530:C:G	66851530	NA,G	NA,C	NA,1	NA,-inf	NA,inf	NA,0.352505	0.000191368	0.000383153
2	chr2:66737775:AAGT:A	66737775	NA,A	NA,AAGT	NA,1	NA,inf	NA,inf	NA,0.342196	0.000191266	0.00038291
2	chr2:66029409:G:A	66029409	A,A	G,G	1,1	-inf,-inf	inf,inf	1.26917,0.084408	0.000191262	0.000382933
2	chr2:66416929:G:T	66416929	NA,T	NA,G	NA,1	NA,inf	NA,inf	NA,0.345734	0.000191047	0.000382492
2	chr2:66163371:A:G	66163371	NA,G	NA,A	NA,1	NA,-inf	NA,inf	NA,0.35715	0.000190848	0.000382083
2	chr2:66210069:G:A	66210069	NA,A	NA,G	NA,1	NA,-inf	NA,inf	NA,0.384971	0.000190822	0.000382035
2	chr2:66598337:T:C	66598337	NA,C	NA,T	NA,1	NA,inf	NA,inf	NA,0.344544	0.000190815	0.000381986
2	chr2:66166148:G:A	66166148	NA,A	NA,G	NA,1	NA,-inf	NA,inf	NA,0.384721	0.000190389	0.00038118
2	chr2:66570319:T:G	66570319	G,G	T,T	1,1	inf,inf	inf,inf	1.20062,0.565464	0.000190356	0.000381109
2	chr2:66569873:A:T	66569873	NA,T	NA,A	NA,1	NA,-inf	NA,inf	NA,0.340062	0.00019032	0.000381055
2	chr2:66870816:T:C	66870816	NA,C	NA,T	NA,1	NA,-inf	NA,inf	NA,0.375062	0.000190279	0.00038083
2	chr2:66502992:A:G	66502992	NA,G	NA,A	NA,1	NA,-inf	NA,inf	NA,0.354121	0.000190201	0.000380764
2	chr2:66901061:T:C	66901061	C,NA	T,NA	1,NA	-inf,NA	inf,NA	0.642972,NA	0.000190083	0.00038016
2	chr2:65984281:A:G	65984281	NA,G	NA,A	NA,1	NA,-inf	NA,inf	NA,0.344227	0.000190078	0.000380543
2	chr2:66863169:T:C	66863169	NA,C	NA,T	NA,1	NA,-inf	NA,inf	NA,0.333706	0.000189989	0.000380588
2	chr2:66350976:T:C	66350976	C,NA	T,NA	1,NA	inf,NA	inf,NA	0.544164,NA	0.000189866	0.000380082
2	chr2:66514074:T:G	66514074	NA,G	NA,T	NA,1	NA,-inf	NA,inf	NA,0.351361	0.000189844	0.000380073
2	chr2:65963325:T:G	65963325	NA,G	NA,T	NA,1	NA,-inf	NA,inf	NA,0.343178	0.00018962	0.000379641
2	chr2:66355643:C:G	66355643	NA,G	NA,C	NA,1	NA,-inf	NA,inf	NA,0.347671	0.000189441	0.000379254
2	chr2:66097185:T:C	66097185	C,C	T,T	1,1	-inf,-inf	inf,inf	0.837818,0.832512	0.000189389	0.000379236
2	chr2:66108524:A:G	66108524	NA,G	NA,A	NA,1	NA,-inf	NA,inf	NA,0.35157	0.000189363	0.000379131
2	chr2:66355128:G:T	66355128	NA,T	NA,G	NA,1	NA,-inf	NA,inf	NA,0.347266	0.000189352	0.000379077
2	chr2:66513879:A:G	66513879	NA,G	NA,A	NA,1	NA,-inf	NA,inf	NA,0.34853	0.000189212	0.000378809
2	chr2:66674215:A:T	66674215	NA,T	NA,A	NA,1	NA,-inf	NA,inf	NA,0.348281	0.000188847	0.000378049
2	chr2:66772460:C:A	66772460	NA,A	NA,C	NA,1	NA,inf	NA,inf	NA,0.337169	0.00018865	0.000377673
2	chr2:66098282:A:G	66098282	G,G	A,A	1,1	-inf,-inf	inf,inf	0.802941,0.87222	0.000188596	0.000377652
2	chr2:66166409:G:T	66166409	NA,T	NA,G	NA,1	NA,inf	NA,inf	NA,0.334194	0.000188579	0.000377533
2	chr2:66553902:C:T	66553902	NA,T	NA,C	NA,1	NA,-inf	NA,inf	NA,0.341636	0.000188213	0.000376805
2	chr2:66328955:T:C	66328955	NA,C	NA,T	NA,1	NA,-inf	NA,inf	NA,0.330465	0.000188119	0.000376614
2	chr2:66119861:A:G	66119861	NA,G	NA,A	NA,1	NA,inf	NA,inf	NA,0.33367	0.000188087	0.000376579
2	chr2:66839329:G:C	66839329	NA,C	NA,G	NA,1	NA,-inf	NA,inf	NA,0.360565	0.000188035	0.000376341
2	chr2:66057805:A:T	66057805	NA,T	NA,A	NA,1	NA,-inf	NA,inf	NA,0.332474	0.000187985	0.000376346
2	chr2:66550609:G:A	66550609	NA,A	NA,G	NA,1	NA,-inf	NA,inf	NA,0.344983	0.000187765	0.000375931
2	chr2:66163758:A:C	66163758	C,C	A,A	1,1	-inf,-inf	inf,inf	0.641002,1.18732	0.000187709	0.000375914
2	chr2:66116636:C:T	66116636	NA,T	NA,C	NA,1	NA,-inf	NA,inf	NA,0.337031	0.0001877	0.000375774
2	chr2:66266361:C:G	66266361	NA,G	NA,C	NA,1	NA,inf	NA,inf	NA,0.335137	0.000187542	0.000375476
2	chr2:66403516:A:T	66403516	NA,T	NA,A	NA,1	NA,-inf	NA,inf	NA,0.332477	0.000187448	0.000375282
2	chr2:66098493:G:A	66098493	NA,A	NA,G	NA,1	NA,-inf	NA,inf	NA,0.333376	0.000187431	0.000375244
2	chr2:66518964:G:A	66518964	NA,A	NA,G	NA,1	NA,-inf	NA,inf	NA,0.339327	0.000187393	0.000375146
2	chr2:66144318:G:A	66144318	NA,A	NA,G	NA,1	NA,inf	NA,inf	NA,0.304339	0.000187364	0.000375082
2	chr2:66904739:C:T	66904739	NA,T	NA,C	NA,1	NA,-inf	NA,inf	NA,0.322061	0.000187346	0.000375288
2	chr2:66537546:GTCTCTA:G	66537546	NA,G	NA,GTCTCTA	NA,1	NA,-inf	NA,inf	NA,0.34133	0.000187175	0.000374706
2	chr2:65968545:G:A	65968545	NA,A	NA,G	NA,1	NA,inf	NA,inf	NA,0.310186	0.000187123	0.000374612
2	chr2:66741903:A:C	66741903	NA,C	NA,A	NA,1	NA,inf	NA,inf	NA,0.332643	0.000187099	0.000374564
2	chr2:66792155:A:G	66792155	NA,G	NA,A	NA,1	NA,-inf	NA,inf	NA,0.342403	0.000187049	0.000374436
2	chr2:66164310:C:A	66164310	A,A	C,C	1,1	-inf,-inf	inf,inf	0.567074,1.2418	0.000186957	0.000374409
2	chr2:66184848:G:A	66184848	NA,A	NA,G	NA,1	NA,inf	NA,inf	NA,0.329427	0.000186677	0.000373744
2	chr2:66119056:T:C	66119056	NA,C	NA,T	NA,1	NA,inf	NA,inf	NA,0.32828	0.000186623	0.000373629
2	chr2:66163914:A:G	66163914	G,G	A,A	1,1	-inf,-inf	inf,inf	0.620855,1.19941	0.000186585	0.000373664
2	chr2:66307219:G:A	66307219	NA,A	NA,G	NA,1	NA,-inf	NA,inf	NA,0.321232	0.000186474	0.000373319
2	chr2:66631704:C:T	66631704	NA,T	NA,C	NA,1	NA,inf	NA,inf	NA,0.318217	0.000186191	0.000372782
2	chr2:66818880:G:A	66818880	A,NA	G,NA	1,NA	-inf,NA	inf,NA	0.633247,NA	0.000186022	0.000372028
2	chr2:66095470:G:A	66095470	NA,A	NA,G	NA,1	NA,-inf	NA,inf	NA,0.321291	0.000185896	0.000372153
2	chr2:66400358:C:T	66400358	NA,T	NA,C	NA,1	NA,-inf	NA,inf	NA,0.335053	0.000185765	0.000371901
2	chr2:66842931:A:G	66842931	NA,G	NA,A	NA,1	NA,-inf	NA,inf	NA,0.333623	0.000185597	0.000371545
2	chr2:66527934:A:G	66527934	NA,G	NA,A	NA,1	NA,inf	NA,inf	NA,0.316757	0.000185139	0.000370637
2	chr2:66005646:A:G	66005646	NA,G	NA,A	NA,1	NA,-inf	NA,inf	NA,0.322485	0.000185005	0.000370381
2	chr2:66451212:T:G	66451212	NA,G	NA,T	NA,1	NA,inf	NA,inf	NA,0.318962	0.000184924	0.000370233
2	chr2:66327402:C:T	66327402	NA,T	NA,C	NA,1	NA,-inf	NA,inf	NA,0.315336	0.000184831	0.000370033
2	chr2:66455231:A:G	66455231	NA,G	NA,A	NA,1	NA,inf	NA,inf	NA,0.328175	0.000184684	0.000369736
2	chr2:66511992:C:CTT	66511992	NA,CTT	NA,C	NA,1	NA,-inf	NA,inf	NA,0.327471	0.000184672	0.000369719
2	chr2:66813033:A:G	66813033	G,G	A,A	1,1	-inf,inf	inf,inf	1.37714,0.25484	0.000184531	0.000368416
2	chr2:66408901:CA:C	66408901	NA,C	NA,CA	NA,1	NA,-inf	NA,inf	NA,0.318507	0.000184505	0.00036939
2	chr2:66774099:T:A	66774099	NA,A	NA,T	NA,1	NA,-inf	NA,inf	NA,0.322692	0.000184452	0.000369272
2	chr2:66421377:T:C	66421377	NA,C	NA,T	NA,1	NA,inf	NA,inf	NA,0.315948	0.000184448	0.000369281
2	chr2:66551752:C:T	66551752	NA,T	NA,C	NA,1	NA,-inf	NA,inf	NA,0.329159	0.000184404	0.000369202
2	chr2:66859622:T:A	66859622	NA,A	NA,T	NA,1	NA,inf	NA,inf	NA,0.314824	0.000184325	0.000369053
2	chr2:66858609:G:T	66858609	NA,T	NA,G	NA,1	NA,inf	NA,inf	NA,0.314824	0.000184325	0.000369053
2	chr2:66858610:C:T	66858610	NA,T	NA,C	NA,1	NA,inf	NA,inf	NA,0.314755	0.00018431	0.000369023
2	chr2:66222072:A:G	66222072	NA,G	NA,A	NA,1	NA,inf	NA,inf	NA,0.320532	0.000184239	0.000368861
2	chr2:66409251:A:C	66409251	NA,C	NA,A	NA,1	NA,-inf	NA,inf	NA,0.316786	0.000184143	0.000368666
2	chr2:66858613:G:A	66858613	NA,A	NA,G	NA,1	NA,inf	NA,inf	NA,0.313697	0.000184086	0.000368574
2	chr2:66859149:C:T	66859149	NA,T	NA,C	NA,1	NA,inf	NA,inf	NA,0.313194	0.00018398	0.000368363
2	chr2:66857855:A:C	66857855	NA,C	NA,A	NA,1	NA,inf	NA,inf	NA,0.313068	0.000183954	0.00036831
2	chr2:66058172:A:T	66058172	NA,T	NA,A	NA,1	NA,-inf	NA,inf	NA,0.325412	0.000183788	0.000367959
2	chr2:65980555:G:T	65980555	NA,T	NA,G	NA,1	NA,-inf	NA,inf	NA,0.316808	0.000183742	0.000367847
2	chr2:66597859:A:G	66597859	NA,G	NA,A	NA,1	NA,inf	NA,inf	NA,0.306901	0.000183725	0.000367842
2	chr2:66423131:A:G	66423131	NA,G	NA,A	NA,1	NA,inf	NA,inf	NA,0.309886	0.00018354	0.000367478
2	chr2:66346233:A:C	66346233	NA,C	NA,A	NA,1	NA,-inf	NA,inf	NA,0.324504	0.000183499	0.000367413
2	chr2:66791181:G:A	66791181	NA,A	NA,G	NA,1	NA,-inf	NA,inf	NA,0.336825	0.000183488	0.000367273
2	chr2:66448839:A:G	66448839	NA,G	NA,A	NA,1	NA,inf	NA,inf	NA,0.326337	0.000183302	0.000367005
2	chr2:66450564:A:G	66450564	NA,G	NA,A	NA,1	NA,inf	NA,inf	NA,0.326337	0.000183302	0.000367005
2	chr2:66859089:G:A	66859089	NA,A	NA,G	NA,1	NA,inf	NA,inf	NA,0.309972	0.000183298	0.000366996
2	chr2:66422061:C:T	66422061	NA,T	NA,C	NA,1	NA,-inf	NA,inf	NA,0.30201	0.000183291	0.000366962
2	chr2:66850333:C:T	66850333	NA,T	NA,C	NA,1	NA,-inf	NA,inf	NA,0.318693	0.000183289	0.000366913
2	chr2:66504315:C:A	66504315	NA,A	NA,C	NA,1	NA,-inf	NA,inf	NA,0.321303	0.000183155	0.000366682
2	chr2:66587491:A:G	66587491	NA,G	NA,A	NA,1	NA,inf	NA,inf	NA,0.318602	0.000183051	0.000366435
2	chr2:66130270:C:T	66130270	NA,T	NA,C	NA,1	NA,inf	NA,inf	NA,0.298911	0.000182856	0.000366093
2	chr2:66654075:A:C	66654075	NA,C	NA,A	NA,1	NA,inf	NA,inf	NA,0.307659	0.00018282	0.000366043
2	chr2:66555067:C:G	66555067	NA,G	NA,C	NA,1	NA,-inf	NA,inf	NA,0.32139	0.000182781	0.000365952
2	chr2:66205232:T:C	66205232	NA,C	NA,T	NA,1	NA,-inf	NA,inf	NA,0.318533	0.000182741	0.000365837
2	chr2:66654357:G:T	66654357	NA,T	NA,G	NA,1	NA,inf	NA,inf	NA,0.315631	0.000182739	0.000365779
2	chr2:66497197:T:C	66497197	NA,C	NA,T	NA,1	NA,-inf	NA,inf	NA,0.313102	0.000182716	0.000365793
2	chr2:66611309:T:C	66611309	NA,C	NA,T	NA,1	NA,inf	NA,inf	NA,0.307505	0.000182662	0.00036571
2	chr2:66618472:A:T	66618472	NA,T	NA,A	NA,1	NA,-inf	NA,inf	NA,0.318496	0.000182552	0.000365445
2	chr2:65960785:T:C	65960785	NA,C	NA,T	NA,1	NA,inf	NA,inf	NA,0.310805	0.000182547	0.000365468
2	chr2:66500846:A:G	66500846	NA,G	NA,A	NA,1	NA,-inf	NA,inf	NA,0.315448	0.000182267	0.000364906
2	chr2:66025359:TAAATC:T	66025359	NA,T	NA,TAAATC	NA,1	NA,-inf	NA,inf	NA,0.33343	0.000182254	0.000364905
2	chr2:66498519:G:C	66498519	NA,C	NA,G	NA,1	NA,-inf	NA,inf	NA,0.308182	0.000182248	0.000364855
2	chr2:66146789:C:T	66146789	T,T	C,C	1,1	inf,-inf	inf,inf	1.03057,0.561544	0.000182223	0.000364736
2	chr2:66218014:G:C	66218014	NA,C	NA,G	NA,1	NA,inf	NA,inf	NA,0.304708	0.000182176	0.000364718
2	chr2:66444702:C:T	66444702	NA,T	NA,C	NA,1	NA,inf	NA,inf	NA,0.333403	0.000182089	0.000364584
2	chr2:66737073:TC:T	66737073	NA,T	NA,TC	NA,1	NA,inf	NA,inf	NA,0.307756	0.00018187	0.000364097
2	chr2:65976895:G:T	65976895	NA,T	NA,G	NA,1	NA,-inf	NA,inf	NA,0.306817	0.0001815	0.000363366
2	chr2:65951666:T:C	65951666	C,C	T,T	1,1	inf,inf	inf,inf	0.153116,1.37347	0.000181466	0.000363288
2	chr2:66865662:A:C	66865662	NA,C	NA,A	NA,1	NA,inf	NA,inf	NA,0.300483	0.000181452	0.000363302
2	chr2:66864927:A:G	66864927	NA,G	NA,A	NA,1	NA,inf	NA,inf	NA,0.300217	0.000181397	0.000363193
2	chr2:66865753:A:G	66865753	NA,G	NA,A	NA,1	NA,inf	NA,inf	NA,0.300133	0.000181381	0.000363159
2	chr2:66461882:A:G	66461882	NA,G	NA,A	NA,1	NA,inf	NA,inf	NA,0.302438	0.000181373	0.000363134
2	chr2:65947512:A:G	65947512	NA,G	NA,A	NA,1	NA,-inf	NA,inf	NA,0.300575	0.000181318	0.000363008
2	chr2:66420772:G:A	66420772	NA,A	NA,G	NA,1	NA,-inf	NA,inf	NA,0.300701	0.000181289	0.000362966
2	chr2:66196230:T:C	66196230	NA,C	NA,T	NA,1	NA,-inf	NA,inf	NA,0.311058	0.000181276	0.000362897
2	chr2:66862978:G:A	66862978	NA,A	NA,G	NA,1	NA,inf	NA,inf	NA,0.299275	0.000181205	0.000362808
2	chr2:66861934:A:G	66861934	NA,G	NA,A	NA,1	NA,inf	NA,inf	NA,0.299187	0.000181188	0.000362773
2	chr2:66656001:A:G	66656001	NA,G	NA,A	NA,1	NA,-inf	NA,inf	NA,0.311554	0.000181116	0.000362576
2	chr2:66863375:C:T	66863375	NA,T	NA,C	NA,1	NA,inf	NA,inf	NA,0.298577	0.000181063	0.000362523
2	chr2:66499508:G:C	66499508	NA,C	NA,G	NA,1	NA,-inf	NA,inf	NA,0.313	0.000181036	0.000362418
2	chr2:66595329:G:A	66595329	NA,A	NA,G	NA,1	NA,-inf	NA,inf	NA,0.295791	0.000180977	0.000362427
2	chr2:66763434:T:C	66763434	NA,C	NA,T	NA,1	NA,inf	NA,inf	NA,0.303413	0.000180951	0.000362256
2	chr2:65976640:G:A	65976640	NA,A	NA,G	NA,1	NA,-inf	NA,inf	NA,0.301166	0.000180911	0.000362179
2	chr2:66412058:C:T	66412058	NA,T	NA,C	NA,1	NA,-inf	NA,inf	NA,0.324458	0.000180907	0.00036219
2	chr2:66216284:T:C	66216284	NA,C	NA,T	NA,1	NA,inf	NA,inf	NA,0.295392	0.000180786	0.000361963
2	chr2:66862546:C:T	66862546	NA,T	NA,C	NA,1	NA,inf	NA,inf	NA,0.296883	0.000180719	0.000361836
2	chr2:66186201:T:C	66186201	NA,C	NA,T	NA,1	NA,inf	NA,inf	NA,0.298788	0.000180675	0.000361713
2	chr2:66513408:C:T	66513408	T,T	C,C	1,1	-inf,inf	inf,inf	1.12039,0.471527	0.000180621	0.000361601
2	chr2:66197076:A:G	66197076	NA,G	NA,A	NA,1	NA,inf	NA,inf	NA,0.299786	0.000180516	0.000361404
2	chr2:66208207:C:T	66208207	NA,T	NA,C	NA,1	NA,-inf	NA,inf	NA,0.304035	0.000180374	0.000361123
2	chr2:65963728:G:T	65963728	NA,T	NA,G	NA,1	NA,inf	NA,inf	NA,0.301627	0.000180368	0.000361101
2	chr2:66862602:A:G	66862602	NA,G	NA,A	NA,1	NA,inf	NA,inf	NA,0.294923	0.000180324	0.000361043
2	chr2:66551984:A:G	66551984	NA,G	NA,A	NA,1	NA,-inf	NA,inf	NA,0.309177	0.000180272	0.000360928
2	chr2:66185115:A:C	66185115	NA,C	NA,A	NA,1	NA,inf	NA,inf	NA,0.29834	0.000180178	0.000360733
2	chr2:66231830:T:C	66231830	NA,C	NA,T	NA,1	NA,-inf	NA,inf	NA,0.311591	0.000180043	0.000360454
2	chr2:66815635:A:G	66815635	NA,G	NA,A	NA,1	NA,-inf	NA,inf	NA,0.30488	0.000179962	0.000360268
2	chr2:66766700:A:T	66766700	NA,T	NA,A	NA,1	NA,inf	NA,inf	NA,0.298481	0.000179957	0.000360268
2	chr2:66887358:A:G	66887358	NA,G	NA,A	NA,1	NA,inf	NA,inf	NA,0.294537	0.000179841	0.000360069
2	chr2:66806211:C:T	66806211	NA,T	NA,C	NA,1	NA,-inf	NA,inf	NA,0.301798	0.000179813	0.00036001
2	chr2:66620059:G:C	66620059	NA,C	NA,G	NA,1	NA,inf	NA,inf	NA,0.29231	0.000179795	0.000359969
2	chr2:66776189:T:C	66776189	NA,C	NA,T	NA,1	NA,inf	NA,inf	NA,0.297894	0.000179664	0.000359637
2	chr2:66659706:C:T	66659706	NA,T	NA,C	NA,1	NA,-inf	NA,inf	NA,0.30358	0.00017953	0.000359403
2	chr2:66412561:A:G	66412561	NA,G	NA,A	NA,1	NA,-inf	NA,inf	NA,0.317077	0.00017947	0.000359313
2	chr2:66872067:C:T	66872067	NA,T	NA,C	NA,1	NA,inf	NA,inf	NA,0.291737	0.00017936	0.000359102
2	chr2:66810703:A:G	66810703	NA,G	NA,A	NA,1	NA,-inf	NA,inf	NA,0.298753	0.000179347	0.000359033
2	chr2:66435179:G:A	66435179	A,NA	G,NA	1,NA	-inf,NA	inf,NA	0.717702,NA	0.000179326	0.000358999
2	chr2:66577014:G:A	66577014	NA,A	NA,G	NA,1	NA,inf	NA,inf	NA,0.293417	0.000179271	0.000358915
2	chr2:66863117:A:G	66863117	NA,G	NA,A	NA,1	NA,inf	NA,inf	NA,0.289631	0.000179265	0.000358923
2	chr2:66248695:T:C	66248695	NA,C	NA,T	NA,1	NA,inf	NA,inf	NA,0.297495	0.00017926	0.000358906
2	chr2:66109347:T:G	66109347	NA,G	NA,T	NA,1	NA,inf	NA,inf	NA,0.295267	0.000179126	0.000358637
2	chr2:66143438:G:A	66143438	NA,A	NA,G	NA,1	NA,inf	NA,inf	NA,0.26491	0.000178978	0.000358299
2	chr2:66340924:C:G	66340924	NA,G	NA,C	NA,1	NA,-inf	NA,inf	NA,0.305402	0.000178975	0.000358307
2	chr2:66013949:A:G	66013949	NA,G	NA,A	NA,1	NA,-inf	NA,inf	NA,0.287897	0.000178946	0.000358249
2	chr2:66790639:A:G	66790639	NA,G	NA,A	NA,1	NA,-inf	NA,inf	NA,0.313467	0.000178861	0.000358017
2	chr2:66764779:A:C	66764779	NA,C	NA,A	NA,1	NA,inf	NA,inf	NA,0.292868	0.000178858	0.000358067
2	chr2:66233759:G:A	66233759	NA,A	NA,G	NA,1	NA,-inf	NA,inf	NA,0.298299	0.000178807	0.00035796
2	chr2:66767944:C:T	66767944	NA,T	NA,C	NA,1	NA,-inf	NA,inf	NA,0.298061	0.00017873	0.000357794
2	chr2:66461228:T:A	66461228	NA,A	NA,T	NA,1	NA,inf	NA,inf	NA,0.300338	0.000178709	0.000357784
2	chr2:66061950:G:A	66061950	NA,A	NA,G	NA,1	NA,-inf	NA,inf	NA,0.287337	0.000178696	0.000357756
2	chr2:66692145:T:A	66692145	NA,A	NA,T	NA,1	NA,inf	NA,inf	NA,0.284427	0.000178505	0.000357372
2	chr2:66475536:T:C	66475536	NA,C	NA,T	NA,1	NA,inf	NA,inf	NA,0.284079	0.000178466	0.000357278
2	chr2:66140870:A:G	66140870	NA,G	NA,A	NA,1	NA,inf	NA,inf	NA,0.262248	0.000178459	0.000357258
2	chr2:66198189:T:C	66198189	NA,C	NA,T	NA,1	NA,-inf	NA,inf	NA,0.296582	0.000178367	0.000357081
2	chr2:66057359:G:A	66057359	NA,A	NA,G	NA,1	NA,-inf	NA,inf	NA,0.290269	0.000178354	0.00035706
2	chr2:66856611:A:G	66856611	NA,G	NA,A	NA,1	NA,inf	NA,inf	NA,0.284623	0.000178282	0.000356956
2	chr2:66402242:A:G	66402242	NA,G	NA,A	NA,1	NA,inf	NA,inf	NA,0.292978	0.000178128	0.000356633
2	chr2:66164448:G:T	66164448	NA,T	NA,G	NA,1	NA,-inf	NA,inf	NA,0.294047	0.000177958	0.000356258
2	chr2:66220742:A:C	66220742	C,NA	A,NA	1,NA	inf,NA	inf,NA	0.608495,NA	0.000177947	0.000356241
2	chr2:66263990:G:A	66263990	NA,A	NA,G	NA,1	NA,inf	NA,inf	NA,0.297732	0.000177904	0.000356186
2	chr2:66162034:C:CAG	66162034	NA,CAG	NA,C	NA,1	NA,-inf	NA,inf	NA,0.29508	0.000177867	0.000356098
2	chr2:66274679:C:T	66274679	T,NA	C,NA	1,NA	inf,NA	inf,NA	0.733504,NA	0.000177826	0.000356065
2	chr2:66501427:G:A	66501427	NA,A	NA,G	NA,1	NA,inf	NA,inf	NA,0.282868	0.00017781	0.000355976
2	chr2:66929284:A:G	66929284	NA,G	NA,A	NA,1	NA,-inf	NA,inf	NA,0.275986	0.000177783	0.000356111
2	chr2:66631291:A:C	66631291	NA,C	NA,A	NA,1	NA,inf	NA,inf	NA,0.285978	0.00017775	0.000355846
2	chr2:66413706:G:C	66413706	NA,C	NA,G	NA,1	NA,-inf	NA,inf	NA,0.28969	0.000177708	0.000355767
2	chr2:66713081:G:A	66713081	NA,A	NA,G	NA,1	NA,-inf	NA,inf	NA,0.299256	0.000177665	0.00035565
2	chr2:66110125:C:T	66110125	NA,T	NA,C	NA,1	NA,-inf	NA,inf	NA,0.300944	0.000177614	0.000355594
2	chr2:66767516:G:C	66767516	NA,C	NA,G	NA,1	NA,inf	NA,inf	NA,0.280489	0.000177539	0.000355413
2	chr2:66550901:A:G	66550901	NA,G	NA,A	NA,1	NA,-inf	NA,inf	NA,0.282839	0.000177428	0.000355242
2	chr2:66236015:G:T	66236015	NA,T	NA,G	NA,1	NA,-inf	NA,inf	NA,0.2906	0.000177313	0.000354969
2	chr2:66665512:C:A	66665512	NA,A	NA,C	NA,1	NA,inf	NA,inf	NA,0.279299	0.000177182	0.000354754
2	chr2:66056923:C:T	66056923	NA,T	NA,C	NA,1	NA,-inf	NA,inf	NA,0.279651	0.000177126	0.000354625
2	chr2:66614903:G:A	66614903	NA,A	NA,G	NA,1	NA,-inf	NA,inf	NA,0.295864	0.000177004	0.000354339
2	chr2:66145413:C:T	66145413	NA,T	NA,C	NA,1	NA,inf	NA,inf	NA,0.255698	0.000177001	0.000354341
2	chr2:66558017:C:T	66558017	NA,T	NA,C	NA,1	NA,inf	NA,inf	NA,0.276764	0.000176996	0.000354363
2	chr2:66502195:T:C	66502195	NA,C	NA,T	NA,1	NA,-inf	NA,inf	NA,0.28844	0.000176976	0.000354293
2	chr2:65961709:G:A	65961709	A,NA	G,NA	1,NA	inf,NA	inf,NA	0.61618,NA	0.000176953	0.000354272
2	chr2:66230996:C:T	66230996	T,T	C,C	1,1	inf,-inf	inf,inf	1.44027,0.169432	0.000176865	0.000354158
2	chr2:66426749:G:A	66426749	NA,A	NA,G	NA,1	NA,inf	NA,inf	NA,0.269245	0.000176798	0.00035394
2	chr2:66683455:A:G	66683455	NA,G	NA,A	NA,1	NA,-inf	NA,inf	NA,0.289678	0.000176795	0.000353946
2	chr2:66822075:A:T	66822075	NA,T	NA,A	NA,1	NA,-inf	NA,inf	NA,0.304571	0.000176751	0.000353772
2	chr2:66045342:A:G	66045342	NA,G	NA,A	NA,1	NA,-inf	NA,inf	NA,0.27624	0.000176635	0.000353627
2	chr2:66436765:C:T	66436765	NA,T	NA,C	NA,1	NA,-inf	NA,inf	NA,0.288606	0.00017662	0.000353645
2	chr2:66128484:C:T	66128484	NA,T	NA,C	NA,1	NA,-inf	NA,inf	NA,0.281415	0.000176539	0.000353445
2	chr2:66618175:C:A	66618175	NA,A	NA,C	NA,1	NA,-inf	NA,inf	NA,0.285869	0.000176116	0.000352568
2	chr2:65951468:A:G	65951468	NA,G	NA,A	NA,1	NA,-inf	NA,inf	NA,0.274279	0.000176029	0.000352411
2	chr2:66453142:T:C	66453142	NA,C	NA,T	NA,1	NA,inf	NA,inf	NA,0.283432	0.00017591	0.000352184
2	chr2:66379122:T:C	66379122	NA,C	NA,T	NA,1	NA,inf	NA,inf	NA,0.29261	0.000175861	0.000352091
2	chr2:66923240:G:A	66923240	NA,A	NA,G	NA,1	NA,-inf	NA,inf	NA,0.266015	0.000175803	0.000352138
2	chr2:66762180:A:G	66762180	NA,G	NA,A	NA,1	NA,-inf	NA,inf	NA,0.281047	0.000175458	0.000351245
2	chr2:66122156:A:G	66122156	NA,G	NA,A	NA,1	NA,-inf	NA,inf	NA,0.288207	0.000175434	0.000351228
2	chr2:66826465:G:A	66826465	NA,A	NA,G	NA,1	NA,-inf	NA,inf	NA,0.283273	0.000175361	0.000351033
2	chr2:66097741:A:G	66097741	NA,G	NA,A	NA,1	NA,inf	NA,inf	NA,0.276452	0.000175353	0.00035107
2	chr2:66537536:C:T	66537536	NA,T	NA,C	NA,1	NA,-inf	NA,inf	NA,0.281167	0.000175188	0.000350745
2	chr2:66238544:T:G	66238544	NA,G	NA,T	NA,1	NA,inf	NA,inf	NA,0.273645	0.000175128	0.000350623
2	chr2:66027234:C:G	66027234	NA,G	NA,C	NA,1	NA,-inf	NA,inf	NA,0.265792	0.000174697	0.000349749
2	chr2:66569135:G:A	66569135	NA,A	NA,G	NA,1	NA,-inf	NA,inf	NA,0.27054	0.000174624	0.000349581
2	chr2:66799494:T:C	66799494	NA,C	NA,T	NA,1	NA,-inf	NA,inf	NA,0.277032	0.000174588	0.00034951
2	chr2:66558962:C:T	66558962	NA,T	NA,C	NA,1	NA,-inf	NA,inf	NA,0.277833	0.000174566	0.000349486
2	chr2:66680230:T:G	66680230	NA,G	NA,T	NA,1	NA,-inf	NA,inf	NA,0.269279	0.000174434	0.00034924
2	chr2:66110384:T:C	66110384	NA,C	NA,T	NA,1	NA,-inf	NA,inf	NA,0.274107	0.000174305	0.000348957
2	chr2:66480465:A:G	66480465	NA,G	NA,A	NA,1	NA,inf	NA,inf	NA,0.262572	0.000174184	0.000348708
2	chr2:66437619:C:T	66437619	NA,T	NA,C	NA,1	NA,-inf	NA,inf	NA,0.284191	0.000174175	0.000348708
2	chr2:66658640:T:C	66658640	NA,C	NA,T	NA,1	NA,inf	NA,inf	NA,0.261895	0.000174145	0.000348685
2	chr2:66685602:A:C	66685602	NA,C	NA,A	NA,1	NA,-inf	NA,inf	NA,0.275448	0.000174112	0.000348576
2	chr2:66867897:A:G	66867897	NA,G	NA,A	NA,1	NA,inf	NA,inf	NA,0.261157	0.000173882	0.000348145
2	chr2:66357942:G:A	66357942	NA,A	NA,G	NA,1	NA,-inf	NA,inf	NA,0.274959	0.000173789	0.000347967
2	chr2:66867478:C:G	66867478	NA,G	NA,C	NA,1	NA,inf	NA,inf	NA,0.260606	0.00017378	0.00034794
2	chr2:66426031:C:A	66426031	NA,A	NA,C	NA,1	NA,inf	NA,inf	NA,0.26008	0.00017372	0.000347815
2	chr2:66041443:G:A	66041443	NA,A	NA,G	NA,1	NA,-inf	NA,inf	NA,0.288894	0.000173715	0.000347806
2	chr2:66514323:T:G	66514323	NA,G	NA,T	NA,1	NA,-inf	NA,inf	NA,0.27018	0.00017371	0.000347776
2	chr2:66474376:GT:G	66474376	NA,G	NA,GT	NA,1	NA,inf	NA,inf	NA,0.258823	0.000173654	0.000347648
2	chr2:66508336:G:A	66508336	NA,A	NA,G	NA,1	NA,-inf	NA,inf	NA,0.273736	0.000173595	0.000347524
2	chr2:66807143:A:G	66807143	NA,G	NA,A	NA,1	NA,inf	NA,inf	NA,0.258056	0.000173524	0.00034743
2	chr2:66506416:C:T	66506416	NA,T	NA,C	NA,1	NA,-inf	NA,inf	NA,0.269206	0.000173523	0.000347401
2	chr2:66740848:C:A	66740848	NA,A	NA,C	NA,1	NA,-inf	NA,inf	NA,0.270143	0.000173517	0.000347362
2	chr2:66693038:T:A	66693038	NA,A	NA,T	NA,1	NA,inf	NA,inf	NA,0.257978	0.000173514	0.000347378
2	chr2:66106551:G:T	66106551	NA,T	NA,G	NA,1	NA,inf	NA,inf	NA,0.259395	0.000173434	0.000347239
2	chr2:66867967:T:A	66867967	NA,A	NA,T	NA,1	NA,inf	NA,inf	NA,0.258563	0.000173408	0.000347196
2	chr2:66162752:T:A	66162752	NA,A	NA,T	NA,1	NA,inf	NA,inf	NA,0.25911	0.000173396	0.00034714
2	chr2:65945918:C:T	65945918	NA,T	NA,C	NA,1	NA,-inf	NA,inf	NA,0.25906	0.000173382	0.000347122
2	chr2:66853646:G:A	66853646	A,A	G,G	1,1	-inf,-inf	inf,inf	0.493645,1.10087	0.000173299	0.000347039
2	chr2:66340837:G:A	66340837	NA,A	NA,G	NA,1	NA,-inf	NA,inf	NA,0.271514	0.000173295	0.000346979
2	chr2:66412051:C:T	66412051	NA,T	NA,C	NA,1	NA,inf	NA,inf	NA,0.250464	0.000173292	0.000346935
2	chr2:66501661:A:G	66501661	NA,G	NA,A	NA,1	NA,inf	NA,inf	NA,0.259754	0.000173218	0.000346783
2	chr2:66275549:T:C	66275549	NA,C	NA,T	NA,1	NA,-inf	NA,inf	NA,0.26032	0.000173129	0.000346624
2	chr2:66801750:A:G	66801750	NA,G	NA,A	NA,1	NA,-inf	NA,inf	NA,0.275088	0.000173111	0.000346549
2	chr2:66124593:G:A	66124593	NA,A	NA,G	NA,1	NA,-inf	NA,inf	NA,0.261829	0.000173067	0.000346482
2	chr2:66677776:G:A	66677776	NA,A	NA,G	NA,1	NA,inf	NA,inf	NA,0.260519	0.000173064	0.00034649
2	chr2:66516168:A:G	66516168	NA,G	NA,A	NA,1	NA,-inf	NA,inf	NA,0.26626	0.000172872	0.00034608
2	chr2:66559554:A:T	66559554	NA,T	NA,A	NA,1	NA,-inf	NA,inf	NA,0.268086	0.000172813	0.000345977
2	chr2:65965498:T:C	65965498	NA,C	NA,T	NA,1	NA,-inf	NA,inf	NA,0.28095	0.000172619	0.000345609
2	chr2:66867078:G:C	66867078	NA,C	NA,G	NA,1	NA,inf	NA,inf	NA,0.254159	0.000172613	0.000345604
2	chr2:66044490:C:T	66044490	NA,T	NA,C	NA,1	NA,inf	NA,inf	NA,0.257289	0.000172568	0.000345508
2	chr2:66233208:C:CTGTA	66233208	NA,CTGTA	NA,C	NA,1	NA,-inf	NA,inf	NA,0.266608	0.000172463	0.000345272
2	chr2:66216957:A:AG	66216957	NA,AG	NA,A	NA,1	NA,inf	NA,inf	NA,0.25427	0.000172462	0.000345273
2	chr2:66525665:G:C	66525665	C,NA	G,NA	1,NA	-inf,NA	inf,NA	0.611838,NA	0.000172419	0.000345208
2	chr2:66677740:A:G	66677740	NA,G	NA,A	NA,1	NA,inf	NA,inf	NA,0.25683	0.000172405	0.000345171
2	chr2:66746207:C:T	66746207	NA,T	NA,C	NA,1	NA,-inf	NA,inf	NA,0.26378	0.000172404	0.000345135
2	chr2:66639155:C:T	66639155	NA,T	NA,C	NA,1	NA,inf	NA,inf	NA,0.252973	0.000172379	0.000345136
2	chr2:66335529:G:A	66335529	NA,A	NA,G	NA,1	NA,inf	NA,inf	NA,0.245245	0.000172341	0.000345014
2	chr2:66089010:T:C	66089010	NA,C	NA,T	NA,1	NA,-inf	NA,inf	NA,0.285539	0.000172277	0.000344926
2	chr2:66012678:T:A	66012678	NA,A	NA,T	NA,1	NA,-inf	NA,inf	NA,0.253563	0.000172268	0.000344889
2	chr2:66517765:T:G	66517765	G,NA	T,NA	1,NA	inf,NA	inf,NA	0.990618,NA	0.000172237	0.00034495
2	chr2:66883333:A:G	66883333	NA,G	NA,A	NA,1	NA,inf	NA,inf	NA,0.253951	0.000172193	0.000344756
2	chr2:66217504:C:G	66217504	NA,G	NA,C	NA,1	NA,inf	NA,inf	NA,0.252479	0.000172151	0.000344651
2	chr2:66737307:A:T	66737307	NA,T	NA,A	NA,1	NA,inf	NA,inf	NA,0.248336	0.000172127	0.000344606
2	chr2:66217206:G:A	66217206	NA,A	NA,G	NA,1	NA,inf	NA,inf	NA,0.252326	0.000172124	0.000344596
2	chr2:66615434:G:T	66615434	NA,T	NA,G	NA,1	NA,inf	NA,inf	NA,0.253461	0.000172108	0.000344579
2	chr2:66797382:C:T	66797382	NA,T	NA,C	NA,1	NA,-inf	NA,inf	NA,0.259374	0.000171946	0.000344219
2	chr2:66659933:C:T	66659933	NA,T	NA,C	NA,1	NA,inf	NA,inf	NA,0.25037	0.000171928	0.000344233
2	chr2:66445416:G:A	66445416	NA,A	NA,G	NA,1	NA,inf	NA,inf	NA,0.251381	0.000171926	0.00034422
2	chr2:65955639:C:T	65955639	NA,T	NA,C	NA,1	NA,-inf	NA,inf	NA,0.275501	0.000171825	0.00034402
2	chr2:66414937:G:A	66414937	NA,A	NA,G	NA,1	NA,inf	NA,inf	NA,0.246071	0.000171796	0.000343964
2	chr2:66804085:A:G	66804085	NA,G	NA,A	NA,1	NA,-inf	NA,inf	NA,0.262867	0.000171752	0.000343827
2	chr2:66846195:A:G	66846195	NA,G	NA,A	NA,1	NA,-inf	NA,inf	NA,0.257282	0.000171683	0.000343685
2	chr2:66768055:T:C	66768055	NA,C	NA,T	NA,1	NA,-inf	NA,inf	NA,0.259697	0.000171646	0.000343617
2	chr2:66835361:A:G	66835361	NA,G	NA,A	NA,1	NA,-inf	NA,inf	NA,0.265186	0.000171533	0.00034334
2	chr2:66521070:T:C	66521070	NA,C	NA,T	NA,1	NA,inf	NA,inf	NA,0.246949	0.000171464	0.000343283
2	chr2:66651737:A:C	66651737	NA,C	NA,A	NA,1	NA,-inf	NA,inf	NA,0.252571	0.00017144	0.000343246
2	chr2:66245940:A:G	66245940	NA,G	NA,A	NA,1	NA,inf	NA,inf	NA,0.259561	0.000171427	0.000343219
2	chr2:66476756:C:T	66476756	NA,T	NA,C	NA,1	NA,inf	NA,inf	NA,0.245644	0.000171381	0.000343098
2	chr2:65963023:C:G	65963023	NA,G	NA,C	NA,1	NA,-inf	NA,inf	NA,0.27342	0.000171361	0.000343091
2	chr2:66500715:G:A	66500715	A,NA	G,NA	1,NA	inf,NA	inf,NA	0.527243,NA	0.000171319	0.000343014
2	chr2:66703820:T:C	66703820	NA,C	NA,T	NA,1	NA,-inf	NA,inf	NA,0.257695	0.000171302	0.000342957
2	chr2:66180784:T:A	66180784	NA,A	NA,T	NA,1	NA,-inf	NA,inf	NA,0.256308	0.000171276	0.000342883
2	chr2:66141388:A:G	66141388	G,NA	A,NA	1,NA	inf,NA	inf,NA	0.584408,NA	0.000171268	0.000342875
2	chr2:66625375:G:C	66625375	NA,C	NA,G	NA,1	NA,inf	NA,inf	NA,0.246432	0.0001712	0.000342759
2	chr2:66726583:G:C	66726583	NA,C	NA,G	NA,1	NA,inf	NA,inf	NA,0.243416	0.000171186	0.00034272
2	chr2:66821508:T:G	66821508	NA,G	NA,T	NA,1	NA,-inf	NA,inf	NA,0.252748	0.000171176	0.000342687
2	chr2:66030969:GA:G	66030969	G,G	GA,GA	1,1	-inf,-inf	inf,inf	1.16861,0.160685	0.000171175	0.000342715
2	chr2:66501976:A:G	66501976	NA,G	NA,A	NA,1	NA,-inf	NA,inf	NA,0.256598	0.000171119	0.000342589
2	chr2:65974113:G:A	65974113	NA,A	NA,G	NA,1	NA,inf	NA,inf	NA,0.250845	0.000171096	0.000342543
2	chr2:66744904:T:C	66744904	NA,C	NA,T	NA,1	NA,inf	NA,inf	NA,0.239512	0.000170958	0.000342294
2	chr2:66144796:G:A	66144796	NA,A	NA,G	NA,1	NA,-inf	NA,inf	NA,0.251796	0.000170863	0.000342068
2	chr2:66797709:G:C	66797709	NA,C	NA,G	NA,1	NA,-inf	NA,inf	NA,0.269393	0.000170812	0.000341915
2	chr2:66609263:T:C	66609263	NA,C	NA,T	NA,1	NA,inf	NA,inf	NA,0.248001	0.000170791	0.00034192
2	chr2:66367430:A:T	66367430	NA,T	NA,A	NA,1	NA,-inf	NA,inf	NA,0.249329	0.000170775	0.000341891
2	chr2:66300466:T:A	66300466	NA,A	NA,T	NA,1	NA,-inf	NA,inf	NA,0.260148	0.000170756	0.000341887
2	chr2:66411854:G:A	66411854	NA,A	NA,G	NA,1	NA,-inf	NA,inf	NA,0.256979	0.000170719	0.000341825
2	chr2:66703033:A:G	66703033	NA,G	NA,A	NA,1	NA,inf	NA,inf	NA,0.241431	0.000170655	0.000341657
2	chr2:65949275:C:T	65949275	NA,T	NA,C	NA,1	NA,inf	NA,inf	NA,0.2453	0.000170639	0.000341616
2	chr2:66179895:C:T	66179895	NA,T	NA,C	NA,1	NA,inf	NA,inf	NA,0.246422	0.000170567	0.000341491
2	chr2:66507328:G:A	66507328	NA,A	NA,G	NA,1	NA,inf	NA,inf	NA,0.243223	0.000170559	0.000341462
2	chr2:66571150:G:T	66571150	T,T	G,G	1,1	inf,inf	inf,inf	1.06,0.652192	0.000170559	0.000341468
2	chr2:66250804:G:A	66250804	NA,A	NA,G	NA,1	NA,-inf	NA,inf	NA,0.24885	0.000170503	0.000341355
2	chr2:66767699:A:G	66767699	NA,G	NA,A	NA,1	NA,-inf	NA,inf	NA,0.250308	0.000170324	0.00034099
2	chr2:66092002:A:G	66092002	NA,G	NA,A	NA,1	NA,-inf	NA,inf	NA,0.241636	0.000170268	0.000340878
2	chr2:66300224:G:A	66300224	A,A	G,G	1,1	-inf,-inf	inf,inf	0.605122,1.12159	0.000170253	0.000340897
2	chr2:66687785:G:A	66687785	NA,A	NA,G	NA,1	NA,-inf	NA,inf	NA,0.245183	0.00017018	0.000340724
2	chr2:66605054:G:A	66605054	NA,A	NA,G	NA,1	NA,inf	NA,inf	NA,0.240516	0.000170173	0.000340703
2	chr2:66821710:T:C	66821710	NA,C	NA,T	NA,1	NA,inf	NA,inf	NA,0.248971	0.0001701	0.000340451
2	chr2:66647817:C:T	66647817	T,T	C,C	1,1	-inf,inf	inf,inf	0.0919767,1.36279	0.000169996	0.000340366
2	chr2:66522906:T:G	66522906	NA,G	NA,T	NA,1	NA,inf	NA,inf	NA,0.238713	0.000169798	0.000339938
2	chr2:66276528:C:T	66276528	NA,T	NA,C	NA,1	NA,inf	NA,inf	NA,0.24433	0.000169699	0.00033976
2	chr2:66790951:T:C	66790951	NA,C	NA,T	NA,1	NA,inf	NA,inf	NA,0.241011	0.000169636	0.000339642
2	chr2:66278803:G:A	66278803	NA,A	NA,G	NA,1	NA,inf	NA,inf	NA,0.24478	0.000169567	0.000339478
2	chr2:66100805:C:T	66100805	T,T	C,C	1,1	-inf,-inf	inf,inf	1.29827,0.248045	0.00016953	0.000339422
2	chr2:65987395:A:G	65987395	NA,G	NA,A	NA,1	NA,inf	NA,inf	NA,0.237778	0.000169437	0.000339228
2	chr2:66088905:ATCTC:A	66088905	NA,A	NA,ATCTC	NA,1	NA,-inf	NA,inf	NA,0.267426	0.000169268	0.000338901
2	chr2:66286357:C:T	66286357	NA,T	NA,C	NA,1	NA,-inf	NA,inf	NA,0.243289	0.000169226	0.000338821
2	chr2:66515255:T:C	66515255	NA,C	NA,T	NA,1	NA,-inf	NA,inf	NA,0.244669	0.000169192	0.000338713
2	chr2:66088878:G:T	66088878	NA,T	NA,G	NA,1	NA,-inf	NA,inf	NA,0.266728	0.000169154	0.000338674
2	chr2:66429979:C:T	66429979	NA,T	NA,C	NA,1	NA,inf	NA,inf	NA,0.226366	0.000169056	0.000338445
2	chr2:66039614:A:C	66039614	NA,C	NA,A	NA,1	NA,-inf	NA,inf	NA,0.241563	0.00016904	0.000338423
2	chr2:66130281:C:G	66130281	NA,G	NA,C	NA,1	NA,inf	NA,inf	NA,0.224995	0.000168915	0.000338183
2	chr2:66283618:G:A	66283618	NA,A	NA,G	NA,1	NA,inf	NA,inf	NA,0.23797	0.000168882	0.000338119
2	chr2:66214269:A:C	66214269	NA,C	NA,A	NA,1	NA,-inf	NA,inf	NA,0.247356	0.000168873	0.000338099
2	chr2:66569568:T:C	66569568	NA,C	NA,T	NA,1	NA,inf	NA,inf	NA,0.229336	0.000168814	0.000337986
2	chr2:66857282:T:C	66857282	NA,C	NA,T	NA,1	NA,inf	NA,inf	NA,0.233101	0.000168802	0.000337971
2	chr2:66280890:T:C	66280890	NA,C	NA,T	NA,1	NA,inf	NA,inf	NA,0.237196	0.000168754	0.000337861
2	chr2:66787701:C:CA	66787701	NA,CA	NA,C	NA,1	NA,-inf	NA,inf	NA,0.231797	0.000168747	0.000337839
2	chr2:66566016:G:A	66566016	A,A	G,G	1,1	inf,inf	inf,inf	1.16853,0.52179	0.00016867	0.000337693
2	chr2:66657431:T:C	66657431	NA,C	NA,T	NA,1	NA,inf	NA,inf	NA,0.225579	0.00016867	0.000337712
2	chr2:66786894:G:A	66786894	NA,A	NA,G	NA,1	NA,-inf	NA,inf	NA,0.231118	0.000168643	0.000337632
2	chr2:66652532:G:T	66652532	NA,T	NA,G	NA,1	NA,-inf	NA,inf	NA,0.229579	0.000168576	0.00033758
2	chr2:66335716:C:T	66335716	NA,T	NA,C	NA,1	NA,-inf	NA,inf	NA,0.233719	0.00016849	0.000337314
2	chr2:66167042:A:T	66167042	NA,T	NA,A	NA,1	NA,inf	NA,inf	NA,0.22025	0.000168466	0.000337275
2	chr2:66174882:G:T	66174882	T,NA	G,NA	1,NA	-inf,NA	inf,NA	0.710324,NA	0.000168463	0.000337263
2	chr2:66281665:G:A	66281665	NA,A	NA,G	NA,1	NA,inf	NA,inf	NA,0.235253	0.000168435	0.000337224
2	chr2:66453844:T:C	66453844	NA,C	NA,T	NA,1	NA,inf	NA,inf	NA,0.241779	0.000168375	0.000337105
2	chr2:66231214:CT:C	66231214	C,C	CT,CT	1,1	inf,-inf	inf,inf	1.40674,0.181605	0.000168338	0.000337084
2	chr2:66084162:A:G	66084162	NA,G	NA,A	NA,1	NA,inf	NA,inf	NA,0.232258	0.000168227	0.000336813
2	chr2:66807785:A:G	66807785	NA,G	NA,A	NA,1	NA,-inf	NA,inf	NA,0.234815	0.000168172	0.000336678
2	chr2:66797406:G:A	66797406	NA,A	NA,G	NA,1	NA,-inf	NA,inf	NA,0.253319	0.000168165	0.00033662
2	chr2:66646737:C:T	66646737	NA,T	NA,C	NA,1	NA,inf	NA,inf	NA,0.228117	0.000168118	0.000336605
2	chr2:66340428:A:G	66340428	NA,G	NA,A	NA,1	NA,-inf	NA,inf	NA,0.230431	0.000167959	0.000336252
2	chr2:66564305:T:C	66564305	NA,C	NA,T	NA,1	NA,inf	NA,inf	NA,0.224562	0.00016794	0.000336241
2	chr2:66126036:G:A	66126036	NA,A	NA,G	NA,1	NA,-inf	NA,inf	NA,0.232047	0.000167832	0.000336006
2	chr2:66316888:A:AT	66316888	NA,AT	NA,A	NA,1	NA,inf	NA,inf	NA,0.229371	0.000167711	0.000335777
2	chr2:66811207:T:C	66811207	C,C	T,T	1,1	-inf,inf	inf,inf	1.29112,0.307756	0.000167687	0.000334826
2	chr2:66785798:C:T	66785798	NA,T	NA,C	NA,1	NA,inf	NA,inf	NA,0.222714	0.000167672	0.000335713
2	chr2:66179450:C:T	66179450	T,T	C,C	1,1	-inf,-inf	inf,inf	0.816732,0.893362	0.000167654	0.000335738
2	chr2:66651060:G:A	66651060	NA,A	NA,G	NA,1	NA,-inf	NA,inf	NA,0.229652	0.000167572	0.000335502
2	chr2:66677212:A:G	66677212	NA,G	NA,A	NA,1	NA,inf	NA,inf	NA,0.228329	0.000167559	0.000335468
2	chr2:66291380:A:G	66291380	NA,G	NA,A	NA,1	NA,-inf	NA,inf	NA,0.228107	0.000167528	0.000335399
2	chr2:66351462:A:G	66351462	NA,G	NA,A	NA,1	NA,-inf	NA,inf	NA,0.222154	0.00016736	0.000335067
2	chr2:66060164:G:A	66060164	NA,A	NA,G	NA,1	NA,inf	NA,inf	NA,0.229391	0.000167307	0.000334959
2	chr2:65968116:G:A	65968116	NA,A	NA,G	NA,1	NA,inf	NA,inf	NA,0.227539	0.000167215	0.000334774
2	chr2:66393401:T:C	66393401	NA,C	NA,T	NA,1	NA,inf	NA,inf	NA,0.214639	0.000167137	0.000334612
2	chr2:66534306:C:T	66534306	NA,T	NA,C	NA,1	NA,-inf	NA,inf	NA,0.229698	0.000167066	0.000334475
2	chr2:66385871:G:A	66385871	NA,A	NA,G	NA,1	NA,inf	NA,inf	NA,0.236025	0.000167053	0.000334471
2	chr2:66110202:T:G	66110202	NA,G	NA,T	NA,1	NA,-inf	NA,inf	NA,0.23653	0.00016704	0.000334418
2	chr2:66817826:G:A	66817826	NA,A	NA,G	NA,1	NA,-inf	NA,inf	NA,0.234867	0.000167025	0.000334357
2	chr2:66222238:T:A	66222238	NA,A	NA,T	NA,1	NA,inf	NA,inf	NA,0.225486	0.000166879	0.000334106
2	chr2:66154514:T:A	66154514	A,A	T,T	1,1	-inf,-inf	inf,inf	0.708082,1.04778	0.000166854	0.000334158
2	chr2:66506702:A:T	66506702	NA,T	NA,A	NA,1	NA,-inf	NA,inf	NA,0.229439	0.000166803	0.00033395
2	chr2:66876135:CAG:C	66876135	NA,C	NA,CAG	NA,1	NA,-inf	NA,inf	NA,0.231771	0.000166614	0.000333537
2	chr2:66727501:C:T	66727501	NA,T	NA,C	NA,1	NA,-inf	NA,inf	NA,0.23582	0.000166578	0.000333486
2	chr2:66382627:C:A	66382627	NA,A	NA,C	NA,1	NA,inf	NA,inf	NA,0.232875	0.00016657	0.000333504
2	chr2:66687638:T:A	66687638	NA,A	NA,T	NA,1	NA,-inf	NA,inf	NA,0.217251	0.000166566	0.000333552
2	chr2:66740304:G:C	66740304	NA,C	NA,G	NA,1	NA,-inf	NA,inf	NA,0.214905	0.000166508	0.000333454
2	chr2:66367561:C:T	66367561	NA,T	NA,C	NA,1	NA,inf	NA,inf	NA,0.21979	0.000166492	0.000333343
2	chr2:66740395:T:C	66740395	NA,C	NA,T	NA,1	NA,-inf	NA,inf	NA,0.223552	0.000166452	0.000333236
2	chr2:66411510:C:T	66411510	T,T	C,C	1,1	-inf,inf	inf,inf	1.69588,0.419047	0.000166384	0.000333392
2	chr2:66173786:C:G	66173786	G,G	C,C	1,1	-inf,-inf	inf,inf	0.813367,0.89202	0.000166204	0.000332834
2	chr2:66226359:G:A	66226359	NA,A	NA,G	NA,1	NA,-inf	NA,inf	NA,0.231637	0.000166176	0.000332681
2	chr2:66020125:CAGTGCATTT:C	66020125	NA,C	NA,CAGTGCATTT	NA,1	NA,inf	NA,inf	NA,0.216357	0.000166126	0.000332592
2	chr2:66642156:T:A	66642156	NA,A	NA,T	NA,1	NA,inf	NA,inf	NA,0.2096	0.000166045	0.000332454
2	chr2:66513819:A:C	66513819	NA,C	NA,A	NA,1	NA,-inf	NA,inf	NA,0.223988	0.000166005	0.000332373
2	chr2:66593888:G:A	66593888	A,A	G,G	1,1	inf,-inf	inf,inf	1.3609,0.120526	0.000165889	0.000332112
2	chr2:66594549:G:T	66594549	NA,T	NA,G	NA,1	NA,-inf	NA,inf	NA,0.220845	0.000165846	0.000332024
2	chr2:66526745:G:A	66526745	A,NA	G,NA	1,NA	inf,NA	inf,NA	0.571266,NA	0.000165766	0.00033187
2	chr2:66360177:A:G	66360177	NA,G	NA,A	NA,1	NA,inf	NA,inf	NA,0.216879	0.00016571	0.00033177
2	chr2:66295730:T:A	66295730	NA,A	NA,T	NA,1	NA,inf	NA,inf	NA,0.227572	0.000165693	0.000331736
2	chr2:66164901:C:T	66164901	NA,T	NA,C	NA,1	NA,inf	NA,inf	NA,0.204961	0.000165676	0.000331691
2	chr2:66157396:A:G	66157396	NA,G	NA,A	NA,1	NA,inf	NA,inf	NA,0.204464	0.000165587	0.000331513
2	chr2:66848634:T:G	66848634	G,G	T,T	1,1	-inf,inf	inf,inf	0.0639219,1.46267	0.000165583	0.000330635
2	chr2:65951373:G:T	65951373	T,T	G,G	1,1	inf,inf	inf,inf	0.205562,1.29555	0.000165491	0.000331307
2	chr2:66456660:C:T	66456660	NA,T	NA,C	NA,1	NA,inf	NA,inf	NA,0.224294	0.000165378	0.0003311
2	chr2:66805514:A:T	66805514	NA,T	NA,A	NA,1	NA,inf	NA,inf	NA,0.196453	0.000165213	0.000330804
2	chr2:66612770:A:T	66612770	NA,T	NA,A	NA,1	NA,inf	NA,inf	NA,0.211902	0.000165207	0.000330762
2	chr2:66817405:G:C	66817405	C,C	G,G	1,1	-inf,inf	inf,inf	1.21725,0.249741	0.000165184	0.000330271
2	chr2:66524765:G:C	66524765	NA,C	NA,G	NA,1	NA,-inf	NA,inf	NA,0.211229	0.000165091	0.000330539
2	chr2:66388712:A:G	66388712	NA,G	NA,A	NA,1	NA,inf	NA,inf	NA,0.222731	0.000164987	0.000330333
2	chr2:66329296:A:G	66329296	NA,G	NA,A	NA,1	NA,inf	NA,inf	NA,0.19939	0.000164962	0.000330241
2	chr2:65965704:T:C	65965704	NA,C	NA,T	NA,1	NA,inf	NA,inf	NA,0.209759	0.000164923	0.000330192
2	chr2:66520012:G:A	66520012	NA,A	NA,G	NA,1	NA,inf	NA,inf	NA,0.20814	0.000164859	0.000330053
2	chr2:66781389:A:G	66781389	NA,G	NA,A	NA,1	NA,-inf	NA,inf	NA,0.207462	0.000164848	0.000330034
2	chr2:66156571:A:C	66156571	NA,C	NA,A	NA,1	NA,inf	NA,inf	NA,0.197479	0.000164803	0.000329941
2	chr2:66348977:G:C	66348977	C,C	G,G	1,1	-inf,-inf	inf,inf	0.653407,1.05273	0.000164799	0.000329987
2	chr2:66167025:T:G	66167025	NA,G	NA,T	NA,1	NA,-inf	NA,inf	NA,0.214768	0.000164751	0.000329861
2	chr2:66216293:ATTTTC:A	66216293	NA,A	NA,ATTTTC	NA,1	NA,-inf	NA,inf	NA,0.216888	0.000164643	0.000329646
2	chr2:66015680:T:C	66015680	NA,C	NA,T	NA,1	NA,inf	NA,inf	NA,0.210227	0.000164511	0.000329361
2	chr2:66162955:A:C	66162955	C,C	A,A	1,1	-inf,-inf	inf,inf	0.688393,1.06602	0.000164458	0.000329351
2	chr2:66737500:A:C	66737500	NA,C	NA,A	NA,1	NA,-inf	NA,inf	NA,0.214637	0.000164394	0.000329106
2	chr2:66503269:C:T	66503269	NA,T	NA,C	NA,1	NA,-inf	NA,inf	NA,0.212788	0.000164305	0.000328969
2	chr2:66729192:T:C	66729192	NA,C	NA,T	NA,1	NA,-inf	NA,inf	NA,0.218415	0.000164286	0.000328882
2	chr2:66238732:A:T	66238732	NA,T	NA,A	NA,1	NA,-inf	NA,inf	NA,0.220988	0.000164286	0.000328934
2	chr2:66780522:T:G	66780522	NA,G	NA,T	NA,1	NA,-inf	NA,inf	NA,0.208911	0.00016428	0.000328887
2	chr2:66518053:C:T	66518053	NA,T	NA,C	NA,1	NA,-inf	NA,inf	NA,0.210288	0.000164117	0.00032857
2	chr2:65955362:G:A	65955362	NA,A	NA,G	NA,1	NA,inf	NA,inf	NA,0.20716	0.000164094	0.000328527
2	chr2:66112613:C:T	66112613	NA,T	NA,C	NA,1	NA,-inf	NA,inf	NA,0.243377	0.000164066	0.00032849
2	chr2:66118200:C:T	66118200	T,NA	C,NA	1,NA	inf,NA	inf,NA	0.593165,NA	0.000164019	0.000328376
2	chr2:66930406:A:G	66930406	NA,G	NA,A	NA,1	NA,-inf	NA,inf	NA,0.196587	0.000164013	0.000328492
2	chr2:66217263:A:G	66217263	NA,G	NA,A	NA,1	NA,inf	NA,inf	NA,0.208171	0.000163974	0.00032829
2	chr2:66690080:C:A	66690080	NA,A	NA,C	NA,1	NA,-inf	NA,inf	NA,0.215548	0.000163776	0.000327872
2	chr2:65966512:T:G	65966512	NA,G	NA,T	NA,1	NA,-inf	NA,inf	NA,0.224665	0.000163677	0.000327706
2	chr2:66733546:C:G	66733546	NA,G	NA,C	NA,1	NA,-inf	NA,inf	NA,0.209844	0.00016367	0.000327657
2	chr2:66255685:T:TAATGTCCAAGGTGCATTAAA	66255685	NA,TAATGTCCAAGGTGCATTAAA	NA,T	NA,1	NA,inf	NA,inf	NA,0.203135	0.000163648	0.000327649
2	chr2:66085553:G:T	66085553	NA,T	NA,G	NA,1	NA,inf	NA,inf	NA,0.203823	0.000163637	0.000327622
2	chr2:66246363:TCTGA:T	66246363	NA,T	NA,TCTGA	NA,1	NA,-inf	NA,inf	NA,0.213727	0.000163598	0.00032753
2	chr2:66736913:T:C	66736913	NA,C	NA,T	NA,1	NA,-inf	NA,inf	NA,0.208578	0.000163498	0.000327313
2	chr2:66675178:A:C	66675178	NA,C	NA,A	NA,1	NA,inf	NA,inf	NA,0.202132	0.000163483	0.000327309
2	chr2:66012303:G:C	66012303	NA,C	NA,G	NA,1	NA,-inf	NA,inf	NA,0.203402	0.000163424	0.000327179
2	chr2:66087565:G:A	66087565	NA,A	NA,G	NA,1	NA,-inf	NA,inf	NA,0.199046	0.000163403	0.000327136
2	chr2:66286524:A:G	66286524	NA,G	NA,A	NA,1	NA,inf	NA,inf	NA,0.202855	0.000163391	0.000327124
2	chr2:66380012:A:G	66380012	NA,G	NA,A	NA,1	NA,-inf	NA,inf	NA,0.219093	0.00016336	0.000327057
2	chr2:66839233:T:C	66839233	NA,C	NA,T	NA,1	NA,-inf	NA,inf	NA,0.207632	0.000163328	0.000326953
2	chr2:66736790:T:C	66736790	NA,C	NA,T	NA,1	NA,-inf	NA,inf	NA,0.207403	0.000163327	0.000326971
2	chr2:66790351:C:A	66790351	NA,A	NA,C	NA,1	NA,-inf	NA,inf	NA,0.207104	0.000163322	0.000326957
2	chr2:66819733:C:T	66819733	T,T	C,C	1,1	inf,-inf	inf,inf	1.28414,0.190696	0.000163072	0.000325302
2	chr2:66425753:C:T	66425753	T,NA	C,NA	1,NA	inf,NA	inf,NA	7.01786,NA	0.000162995	0.0615587
2	chr2:66498713:G:T	66498713	NA,T	NA,G	NA,1	NA,-inf	NA,inf	NA,0.205121	0.000162954	0.000326224
2	chr2:66719028:G:T	66719028	NA,T	NA,G	NA,1	NA,-inf	NA,inf	NA,0.210339	0.000162915	0.000326139
2	chr2:66836463:G:A	66836463	NA,A	NA,G	NA,1	NA,-inf	NA,inf	NA,0.210396	0.000162914	0.000326105
2	chr2:65984502:T:C	65984502	NA,C	NA,T	NA,1	NA,-inf	NA,inf	NA,0.196281	0.000162871	0.000326074
2	chr2:65972825:A:G	65972825	NA,G	NA,A	NA,1	NA,-inf	NA,inf	NA,0.193681	0.000162797	0.000325924
2	chr2:66343454:G:T	66343454	NA,T	NA,G	NA,1	NA,-inf	NA,inf	NA,0.19744	0.000162715	0.00032576
2	chr2:66191832:G:T	66191832	NA,T	NA,G	NA,1	NA,inf	NA,inf	NA,0.193538	0.000162615	0.000325566
2	chr2:66730177:A:G	66730177	NA,G	NA,A	NA,1	NA,inf	NA,inf	NA,0.186959	0.000162548	0.000325457
2	chr2:66807150:AAGAT:A	66807150	NA,A	NA,AAGAT	NA,1	NA,-inf	NA,inf	NA,0.206826	0.000162352	0.000324995
2	chr2:66054992:C:A	66054992	A,NA	C,NA	1,NA	-inf,NA	inf,NA	0.601744,NA	0.000162333	0.000325017
2	chr2:66766133:C:G	66766133	NA,G	NA,C	NA,1	NA,inf	NA,inf	NA,0.190482	0.000162293	0.000324901
2	chr2:66711483:A:G	66711483	NA,G	NA,A	NA,1	NA,-inf	NA,inf	NA,0.191536	0.000162199	0.000324737
2	chr2:66808362:G:A	66808362	NA,A	NA,G	NA,1	NA,inf	NA,inf	NA,0.184182	0.000162164	0.00032469
2	chr2:66671089:G:A	66671089	NA,A	NA,G	NA,1	NA,inf	NA,inf	NA,0.192897	0.000162149	0.000324639
2	chr2:66743489:G:A	66743489	NA,A	NA,G	NA,1	NA,inf	NA,inf	NA,0.193102	0.000162132	0.000324595
2	chr2:66287441:C:T	66287441	NA,T	NA,C	NA,1	NA,-inf	NA,inf	NA,0.194689	0.000162066	0.000324463
2	chr2:66591628:A:G	66591628	NA,G	NA,A	NA,1	NA,inf	NA,inf	NA,0.192522	0.000162051	0.000324437
2	chr2:66318301:C:T	66318301	NA,T	NA,C	NA,1	NA,-inf	NA,inf	NA,0.196818	0.000161934	0.00032422
2	chr2:66433869:A:AAT	66433869	NA,AAT	NA,A	NA,1	NA,-inf	NA,inf	NA,0.196493	0.000161884	0.000324102
2	chr2:66620900:T:A	66620900	NA,A	NA,T	NA,1	NA,inf	NA,inf	NA,0.185475	0.000161812	0.000323965
2	chr2:66684563:G:A	66684563	NA,A	NA,G	NA,1	NA,inf	NA,inf	NA,0.187427	0.000161803	0.000323957
2	chr2:66671924:G:A	66671924	NA,A	NA,G	NA,1	NA,inf	NA,inf	NA,0.190401	0.0001618	0.000323938
2	chr2:66256616:C:T	66256616	T,NA	C,NA	1,NA	inf,NA	inf,NA	0.578616,NA	0.000161738	0.000323803
2	chr2:66229537:G:T	66229537	NA,T	NA,G	NA,1	NA,-inf	NA,inf	NA,0.196044	0.000161722	0.000323765
2	chr2:66155688:T:C	66155688	NA,C	NA,T	NA,1	NA,-inf	NA,inf	NA,0.197084	0.000161658	0.00032365
2	chr2:65947832:AATTCATCTTTAGCCACT:A	65947832	NA,A	NA,AATTCATCTTTAGCCACT	NA,1	NA,inf	NA,inf	NA,0.187382	0.000161598	0.00032352
2	chr2:66177940:C:T	66177940	NA,T	NA,C	NA,1	NA,-inf	NA,inf	NA,0.191642	0.00016156	0.00032347
2	chr2:66333987:A:G	66333987	NA,G	NA,A	NA,1	NA,inf	NA,inf	NA,0.176038	0.000161496	0.000323306
2	chr2:66490285:T:C	66490285	NA,C	NA,T	NA,1	NA,inf	NA,inf	NA,0.183403	0.000161426	0.000323179
2	chr2:66516334:G:A	66516334	NA,A	NA,G	NA,1	NA,-inf	NA,inf	NA,0.192838	0.000161415	0.000323181
2	chr2:66212980:G:A	66212980	NA,A	NA,G	NA,1	NA,-inf	NA,inf	NA,0.192377	0.000161216	0.000322748
2	chr2:66731374:G:T	66731374	NA,T	NA,G	NA,1	NA,-inf	NA,inf	NA,0.179054	0.000161147	0.000322705
2	chr2:66222055:C:T	66222055	NA,T	NA,C	NA,1	NA,inf	NA,inf	NA,0.187381	0.000161107	0.000322551
2	chr2:66537512:G:A	66537512	NA,A	NA,G	NA,1	NA,-inf	NA,inf	NA,0.181194	0.000161038	0.00032241
2	chr2:66849707:G:A	66849707	NA,A	NA,G	NA,1	NA,inf	NA,inf	NA,0.181469	0.000161028	0.000322405
2	chr2:66231761:C:T	66231761	NA,T	NA,C	NA,1	NA,-inf	NA,inf	NA,0.19129	0.00016099	0.000322307
2	chr2:66670848:A:G	66670848	NA,G	NA,A	NA,1	NA,inf	NA,inf	NA,0.181451	0.000160902	0.000322142
2	chr2:66199128:A:G	66199128	NA,G	NA,A	NA,1	NA,-inf	NA,inf	NA,0.177186	0.000160861	0.000322057
2	chr2:66456882:C:T	66456882	NA,T	NA,C	NA,1	NA,inf	NA,inf	NA,0.181377	0.000160843	0.00032201
2	chr2:66718578:G:T	66718578	T,T	G,G	1,1	inf,inf	inf,inf	1.33879,0.127363	0.000160819	0.000321879
2	chr2:66812265:T:C	66812265	NA,C	NA,T	NA,1	NA,-inf	NA,inf	NA,0.192926	0.000160809	0.000321915
2	chr2:66617428:A:G	66617428	NA,G	NA,A	NA,1	NA,inf	NA,inf	NA,0.17561	0.000160768	0.000321876
2	chr2:66831733:G:A	66831733	NA,A	NA,G	NA,1	NA,-inf	NA,inf	NA,0.192083	0.000160748	0.000321795
2	chr2:66941171:G:A	66941171	NA,A	NA,G	NA,1	NA,inf	NA,inf	NA,0.179914	0.000160737	0.0003218
2	chr2:66560040:C:T	66560040	NA,T	NA,C	NA,1	NA,inf	NA,inf	NA,0.178654	0.000160714	0.000321773
2	chr2:66332358:A:G	66332358	NA,G	NA,A	NA,1	NA,inf	NA,inf	NA,0.170534	0.00016071	0.000321732
2	chr2:66873527:T:G	66873527	NA,G	NA,T	NA,1	NA,inf	NA,inf	NA,0.176053	0.000160688	0.000321734
2	chr2:66120960:C:T	66120960	NA,T	NA,C	NA,1	NA,-inf	NA,inf	NA,0.186057	0.000160686	0.000321718
2	chr2:66083184:T:C	66083184	NA,C	NA,T	NA,1	NA,-inf	NA,inf	NA,0.223633	0.000160616	0.000321595
2	chr2:66801204:A:G	66801204	NA,G	NA,A	NA,1	NA,-inf	NA,inf	NA,0.187154	0.000160541	0.000321398
2	chr2:66801085:C:T	66801085	NA,T	NA,C	NA,1	NA,-inf	NA,inf	NA,0.187065	0.00016053	0.000321375
2	chr2:66888806:T:C	66888806	C,C	T,T	1,1	inf,inf	inf,inf	0.0371435,1.44388	0.000160368	0.00032067
2	chr2:66201511:C:T	66201511	NA,T	NA,C	NA,1	NA,-inf	NA,inf	NA,0.186007	0.000160361	0.000321036
2	chr2:66753262:T:G	66753262	NA,G	NA,T	NA,1	NA,inf	NA,inf	NA,0.172909	0.000160258	0.000320843
2	chr2:66243747:T:C	66243747	NA,C	NA,T	NA,1	NA,inf	NA,inf	NA,0.170758	0.000160235	0.000320811
2	chr2:65964606:G:C	65964606	NA,C	NA,G	NA,1	NA,-inf	NA,inf	NA,0.174996	0.000160194	0.000320713
2	chr2:66591788:A:T	66591788	NA,T	NA,A	NA,1	NA,-inf	NA,inf	NA,0.188195	0.000160145	0.000320603
2	chr2:66628404:G:A	66628404	NA,A	NA,G	NA,1	NA,inf	NA,inf	NA,0.16745	0.000160112	0.000320551
2	chr2:66267308:T:G	66267308	G,NA	T,NA	1,NA	-inf,NA	inf,NA	0.578874,NA	0.000160083	0.000320513
2	chr2:66328795:C:T	66328795	NA,T	NA,C	NA,1	NA,-inf	NA,inf	NA,0.188512	0.000160032	0.000320416
2	chr2:66411969:CTT:C	66411969	NA,C	NA,CTT	NA,1	NA,-inf	NA,inf	NA,0.172313	0.000160031	0.000320391
2	chr2:66203141:T:C	66203141	NA,C	NA,T	NA,1	NA,-inf	NA,inf	NA,0.173833	0.000159951	0.000320226
2	chr2:66193797:G:C	66193797	NA,C	NA,G	NA,1	NA,inf	NA,inf	NA,0.176538	0.000159936	0.00032021
2	chr2:66740631:A:G	66740631	NA,G	NA,A	NA,1	NA,inf	NA,inf	NA,0.177158	0.000159913	0.000320127
2	chr2:66185131:T:C	66185131	C,C	T,T	1,1	-inf,-inf	inf,inf	0.99308,0.724941	0.000159802	0.000319998
2	chr2:66202332:T:C	66202332	NA,C	NA,T	NA,1	NA,-inf	NA,inf	NA,0.175037	0.000159791	0.000319914
2	chr2:66180765:A:G	66180765	NA,G	NA,A	NA,1	NA,-inf	NA,inf	NA,0.181153	0.000159689	0.000319711
2	chr2:66327740:A:G	66327740	NA,G	NA,A	NA,1	NA,inf	NA,inf	NA,0.172008	0.000159614	0.000319548
2	chr2:65961614:C:T	65961614	NA,T	NA,C	NA,1	NA,-inf	NA,inf	NA,0.171476	0.000159578	0.00031948
2	chr2:65992559:G:C	65992559	NA,C	NA,G	NA,1	NA,-inf	NA,inf	NA,0.170787	0.000159556	0.00031944
2	chr2:66153474:G:A	66153474	NA,A	NA,G	NA,1	NA,-inf	NA,inf	NA,0.179174	0.000159504	0.000319322
2	chr2:66563574:T:C	66563574	NA,C	NA,T	NA,1	NA,-inf	NA,inf	NA,0.180138	0.00015942	0.000319161
2	chr2:66805884:T:A	66805884	NA,A	NA,T	NA,1	NA,inf	NA,inf	NA,0.192499	0.000159401	0.00031899
2	chr2:66657453:G:A	66657453	NA,A	NA,G	NA,1	NA,inf	NA,inf	NA,0.168069	0.000159345	0.000319044
2	chr2:66524714:G:A	66524714	NA,A	NA,G	NA,1	NA,inf	NA,inf	NA,0.175934	0.000159337	0.000319029
2	chr2:66407978:T:C	66407978	NA,C	NA,T	NA,1	NA,inf	NA,inf	NA,0.160802	0.000159309	0.000318942
2	chr2:66654656:GAGA:G	66654656	NA,G	NA,GAGA	NA,1	NA,inf	NA,inf	NA,0.17153	0.000159281	0.000318896
2	chr2:66227511:T:C	66227511	NA,C	NA,T	NA,1	NA,-inf	NA,inf	NA,0.179133	0.000159149	0.000318623
2	chr2:66320675:T:G	66320675	NA,G	NA,T	NA,1	NA,inf	NA,inf	NA,0.178041	0.000159098	0.000318536
2	chr2:65979091:T:C	65979091	NA,C	NA,T	NA,1	NA,inf	NA,inf	NA,0.17286	0.000159034	0.000318397
2	chr2:66926732:G:A	66926732	NA,A	NA,G	NA,1	NA,-inf	NA,inf	NA,0.174959	0.000159033	0.000318371
2	chr2:66845170:A:G	66845170	NA,G	NA,A	NA,1	NA,-inf	NA,inf	NA,0.173208	0.000158963	0.000318234
2	chr2:66123020:C:T	66123020	NA,T	NA,C	NA,1	NA,-inf	NA,inf	NA,0.182239	0.000158906	0.000318138
2	chr2:66660647:G:A	66660647	NA,A	NA,G	NA,1	NA,inf	NA,inf	NA,0.164343	0.000158862	0.000318076
2	chr2:66803690:A:G	66803690	NA,G	NA,A	NA,1	NA,-inf	NA,inf	NA,0.172603	0.000158855	0.000318034
2	chr2:66717176:C:T	66717176	T,NA	C,NA	1,NA	-inf,NA	inf,NA	0.536228,NA	0.000158741	0.00031784
2	chr2:66138776:T:C	66138776	NA,C	NA,T	NA,1	NA,-inf	NA,inf	NA,0.176577	0.00015863	0.000317582
2	chr2:66447707:A:C	66447707	NA,C	NA,A	NA,1	NA,inf	NA,inf	NA,0.183062	0.000158584	0.000317507
2	chr2:66054031:C:T	66054031	T,NA	C,NA	1,NA	-inf,NA	inf,NA	0.586174,NA	0.000158578	0.000317501
2	chr2:66485242:A:G	66485242	G,G	A,A	1,1	inf,-inf	inf,inf	1.66009,1.36074	0.000158461	0.000318611
2	chr2:66458040:A:T	66458040	NA,T	NA,A	NA,1	NA,-inf	NA,inf	NA,0.172146	0.000158437	0.000317227
2	chr2:65976382:G:T	65976382	NA,T	NA,G	NA,1	NA,-inf	NA,inf	NA,0.163517	0.000158428	0.000317179
2	chr2:66354191:T:C	66354191	NA,C	NA,T	NA,1	NA,inf	NA,inf	NA,0.162655	0.000158424	0.000317167
2	chr2:66222567:A:G	66222567	NA,G	NA,A	NA,1	NA,-inf	NA,inf	NA,0.167574	0.000158423	0.000317176
2	chr2:66654300:T:G	66654300	NA,G	NA,T	NA,1	NA,inf	NA,inf	NA,0.162678	0.000158404	0.00031714
2	chr2:66667514:G:C	66667514	NA,C	NA,G	NA,1	NA,inf	NA,inf	NA,0.162678	0.000158404	0.00031714
2	chr2:66567048:A:G	66567048	NA,G	NA,A	NA,1	NA,inf	NA,inf	NA,0.166778	0.000158322	0.000316942
2	chr2:66083379:A:C	66083379	NA,C	NA,A	NA,1	NA,-inf	NA,inf	NA,0.203644	0.000158112	0.00031658
2	chr2:66915042:C:G	66915042	NA,G	NA,C	NA,1	NA,inf	NA,inf	NA,0.154958	0.000158053	0.000316455
2	chr2:66902994:G:A	66902994	NA,A	NA,G	NA,1	NA,inf	NA,inf	NA,0.154958	0.000158053	0.000316455
2	chr2:66707038:T:A	66707038	NA,A	NA,T	NA,1	NA,-inf	NA,inf	NA,0.167194	0.000158034	0.000316383
2	chr2:66661008:T:C	66661008	NA,C	NA,T	NA,1	NA,inf	NA,inf	NA,0.159543	0.000158011	0.000316354
2	chr2:66175279:G:A	66175279	NA,A	NA,G	NA,1	NA,inf	NA,inf	NA,0.153112	0.000157989	0.000316302
2	chr2:66234178:C:T	66234178	NA,T	NA,C	NA,1	NA,-inf	NA,inf	NA,0.16755	0.000157896	0.000316108
2	chr2:66643548:T:C	66643548	NA,C	NA,T	NA,1	NA,inf	NA,inf	NA,0.160724	0.000157877	0.000316086
2	chr2:66652677:T:C	66652677	NA,C	NA,T	NA,1	NA,inf	NA,inf	NA,0.16019	0.000157799	0.000315929
2	chr2:65965406:A:T	65965406	NA,T	NA,A	NA,1	NA,-inf	NA,inf	NA,0.174875	0.000157797	0.000315926
2	chr2:66090166:G:A	66090166	NA,A	NA,G	NA,1	NA,-inf	NA,inf	NA,0.185804	0.00015777	0.000315879
2	chr2:66866784:C:T	66866784	NA,T	NA,C	NA,1	NA,-inf	NA,inf	NA,0.16766	0.000157766	0.000315835
2	chr2:66389247:A:C	66389247	NA,C	NA,A	NA,1	NA,-inf	NA,inf	NA,0.161787	0.000157736	0.000315792
2	chr2:66146759:G:A	66146759	NA,A	NA,G	NA,1	NA,inf	NA,inf	NA,0.151191	0.000157667	0.000315671
2	chr2:66208855:C:G	66208855	NA,G	NA,C	NA,1	NA,inf	NA,inf	NA,0.157179	0.00015763	0.000315587
2	chr2:66704498:CTA:C	66704498	NA,C	NA,CTA	NA,1	NA,-inf	NA,inf	NA,0.163499	0.00015756	0.000315434
2	chr2:66175403:T:C	66175403	NA,C	NA,T	NA,1	NA,inf	NA,inf	NA,0.149308	0.000157514	0.000315352
2	chr2:65968102:G:A	65968102	NA,A	NA,G	NA,1	NA,-inf	NA,inf	NA,0.156771	0.000157469	0.000315259
2	chr2:66353257:AAT:A	66353257	NA,A	NA,AAT	NA,1	NA,-inf	NA,inf	NA,0.158227	0.000157385	0.000315088
2	chr2:65976786:C:T	65976786	T,NA	C,NA	1,NA	inf,NA	inf,NA	1.17748,NA	0.000157369	0.00031531
2	chr2:66763399:G:A	66763399	A,NA	G,NA	1,NA	inf,NA	inf,NA	0.554868,NA	0.000157368	0.000315012
2	chr2:66111985:C:T	66111985	NA,T	NA,C	NA,1	NA,-inf	NA,inf	NA,0.157111	0.00015732	0.000314959
2	chr2:66492164:A:G	66492164	NA,G	NA,A	NA,1	NA,inf	NA,inf	NA,0.15385	0.000157287	0.000314907
2	chr2:66257098:T:C	66257098	C,C	T,T	1,1	-inf,-inf	inf,inf	1.32579,0.322211	0.000157285	0.000314968
2	chr2:66546915:G:C	66546915	NA,C	NA,G	NA,1	NA,inf	NA,inf	NA,0.151582	0.000157269	0.000314873
2	chr2:66712051:A:G	66712051	NA,G	NA,A	NA,1	NA,-inf	NA,inf	NA,0.15404	0.000157258	0.000314844
2	chr2:66322875:G:A	66322875	NA,A	NA,G	NA,1	NA,-inf	NA,inf	NA,0.148365	0.000157159	0.000314636
2	chr2:66721518:C:A	66721518	NA,A	NA,C	NA,1	NA,inf	NA,inf	NA,0.143833	0.000157147	0.000314633
2	chr2:66225494:A:C	66225494	NA,C	NA,A	NA,1	NA,-inf	NA,inf	NA,0.165447	0.000157132	0.00031458
2	chr2:66227694:A:T	66227694	NA,T	NA,A	NA,1	NA,-inf	NA,inf	NA,0.159138	0.000157072	0.000314468
2	chr2:66168162:C:T	66168162	NA,T	NA,C	NA,1	NA,inf	NA,inf	NA,0.145365	0.000157061	0.000314444
2	chr2:66576983:C:A	66576983	NA,A	NA,C	NA,1	NA,inf	NA,inf	NA,0.149238	0.000157049	0.000314428
2	chr2:66534559:GT:G	66534559	G,G	GT,GT	1,1	inf,inf	inf,inf	0.956969,0.596097	0.000157024	0.000314393
2	chr2:65969736:C:T	65969736	NA,T	NA,C	NA,1	NA,-inf	NA,inf	NA,0.17333	0.000157007	0.00031435
2	chr2:66742993:C:T	66742993	NA,T	NA,C	NA,1	NA,inf	NA,inf	NA,0.153176	0.000156935	0.000314171
2	chr2:66607475:A:C	66607475	NA,C	NA,A	NA,1	NA,inf	NA,inf	NA,0.151889	0.000156927	0.000314173
2	chr2:66581935:A:T	66581935	NA,T	NA,A	NA,1	NA,-inf	NA,inf	NA,0.148981	0.000156927	0.000314227
2	chr2:66742075:C:T	66742075	NA,T	NA,C	NA,1	NA,inf	NA,inf	NA,0.147142	0.000156911	0.000314142
2	chr2:66530993:A:G	66530993	NA,G	NA,A	NA,1	NA,-inf	NA,inf	NA,0.155831	0.00015682	0.000313963
2	chr2:66380133:G:A	66380133	NA,A	NA,G	NA,1	NA,inf	NA,inf	NA,0.149264	0.000156702	0.000313731
2	chr2:66287283:T:C	66287283	NA,C	NA,T	NA,1	NA,inf	NA,inf	NA,0.139494	0.000156627	0.000313562
2	chr2:66661139:A:G	66661139	NA,G	NA,A	NA,1	NA,inf	NA,inf	NA,0.15015	0.000156614	0.000313556
2	chr2:66774974:G:A	66774974	NA,A	NA,G	NA,1	NA,inf	NA,inf	NA,0.140978	0.000156593	0.000313527
2	chr2:66459464:T:C	66459464	C,C	T,T	1,1	-inf,-inf	inf,inf	1.66927,0.602678	0.000156571	0.00031378
2	chr2:66409953:T:C	66409953	NA,C	NA,T	NA,1	NA,-inf	NA,inf	NA,0.154236	0.000156552	0.000313429
2	chr2:66117900:G:A	66117900	NA,A	NA,G	NA,1	NA,-inf	NA,inf	NA,0.152454	0.000156538	0.000313405
2	chr2:66318730:T:A	66318730	NA,A	NA,T	NA,1	NA,-inf	NA,inf	NA,0.158731	0.000156536	0.000313412
2	chr2:66852859:T:G	66852859	NA,G	NA,T	NA,1	NA,inf	NA,inf	NA,0.145824	0.000156528	0.000313396
2	chr2:66756621:G:A	66756621	NA,A	NA,G	NA,1	NA,inf	NA,inf	NA,0.143343	0.000156506	0.000313333
2	chr2:66578598:T:C	66578598	NA,C	NA,T	NA,1	NA,-inf	NA,inf	NA,0.149698	0.000156488	0.000313305
2	chr2:66714319:G:A	66714319	NA,A	NA,G	NA,1	NA,inf	NA,inf	NA,0.160089	0.000156476	0.000313222
2	chr2:66139398:G:A	66139398	NA,A	NA,G	NA,1	NA,-inf	NA,inf	NA,0.155895	0.00015646	0.000313236
2	chr2:66617928:A:G	66617928	NA,G	NA,A	NA,1	NA,inf	NA,inf	NA,0.146933	0.000156457	0.000313222
2	chr2:66109293:G:A	66109293	NA,A	NA,G	NA,1	NA,inf	NA,inf	NA,0.147719	0.000156393	0.000313096
2	chr2:65987216:A:G	65987216	NA,G	NA,A	NA,1	NA,inf	NA,inf	NA,0.147122	0.000156282	0.000312892
2	chr2:66213834:C:G	66213834	NA,G	NA,C	NA,1	NA,inf	NA,inf	NA,0.145775	0.000156251	0.000312827
2	chr2:66720532:G:A	66720532	NA,A	NA,G	NA,1	NA,-inf	NA,inf	NA,0.15822	0.000156241	0.000312785
2	chr2:66623516:A:G	66623516	NA,G	NA,A	NA,1	NA,inf	NA,inf	NA,0.14711	0.000156218	0.00031275
2	chr2:66497126:G:T	66497126	NA,T	NA,G	NA,1	NA,-inf	NA,inf	NA,0.152513	0.000156186	0.000312696
2	chr2:66930884:C:T	66930884	NA,T	NA,C	NA,1	NA,inf	NA,inf	NA,0.136135	0.000156179	0.000312707
2	chr2:66477662:C:T	66477662	NA,T	NA,C	NA,1	NA,-inf	NA,inf	NA,0.150947	0.000156109	0.000312532
2	chr2:66643777:T:C	66643777	NA,C	NA,T	NA,1	NA,inf	NA,inf	NA,0.145765	0.000156093	0.000312512
2	chr2:66230741:C:T	66230741	T,T	C,C	1,1	inf,inf	inf,inf	1.23857,0.0504999	0.000156059	0.000312443
2	chr2:66480430:G:A	66480430	NA,A	NA,G	NA,1	NA,-inf	NA,inf	NA,0.14871	0.000155948	0.00031221
2	chr2:66102119:C:T	66102119	NA,T	NA,C	NA,1	NA,-inf	NA,inf	NA,0.138211	0.000155879	0.000312079
2	chr2:66771652:T:TA	66771652	NA,TA	NA,T	NA,1	NA,inf	NA,inf	NA,0.14872	0.000155864	0.000311984
2	chr2:65986322:T:C	65986322	NA,C	NA,T	NA,1	NA,-inf	NA,inf	NA,0.163107	0.000155861	0.000312055
2	chr2:66607083:A:G	66607083	G,G	A,A	1,1	inf,-inf	inf,inf	1.20553,0.413975	0.000155819	0.000311972
2	chr2:66773358:T:C	66773358	NA,C	NA,T	NA,1	NA,-inf	NA,inf	NA,0.142756	0.000155788	0.000311909
2	chr2:66623220:A:G	66623220	NA,G	NA,A	NA,1	NA,-inf	NA,inf	NA,0.146904	0.000155737	0.000311808
2	chr2:66782004:T:A	66782004	NA,A	NA,T	NA,1	NA,-inf	NA,inf	NA,0.153859	0.000155715	0.000311733
2	chr2:66917416:C:T	66917416	T,NA	C,NA	1,NA	inf,NA	inf,NA	0.539591,NA	0.000155708	0.000311628
2	chr2:66803458:T:C	66803458	NA,C	NA,T	NA,1	NA,inf	NA,inf	NA,0.146916	0.000155701	0.000311702
2	chr2:66715604:CTG:C	66715604	NA,C	NA,CTG	NA,1	NA,-inf	NA,inf	NA,0.153456	0.000155689	0.000311682
2	chr2:66255800:T:C	66255800	NA,C	NA,T	NA,1	NA,inf	NA,inf	NA,0.131105	0.000155688	0.000311684
2	chr2:66465833:C:T	66465833	NA,T	NA,C	NA,1	NA,-inf	NA,inf	NA,0.156582	0.000155619	0.000311561
2	chr2:66135566:G:GA	66135566	NA,GA	NA,G	NA,1	NA,inf	NA,inf	NA,0.133471	0.000155609	0.000311549
3	chr2:66844327:C:T	66844327	T,T	C,C	1,1	-inf,inf	inf,inf	2.10336,2.75012	0.0345634	0.0688779
3	chr2:66576761:T:C	66576761	C,C	T,T	1,1	inf,-inf	inf,inf	4.28148,0.21161	0.0151257	0.0300226
3	chr2:66783018:C:A	66783018	NA,A	NA,C	NA,1	NA,-inf	NA,inf	NA,2.84948	0.0133559	0.0265309
3	chr2:66572854:C:T	66572854	T,NA	C,NA	1,NA	inf,NA	inf,NA	2.92192,NA	0.0127518	0.0253311
3	chr2:66092372:C:T	66092372	NA,T	NA,C	NA,1	NA,-inf	NA,inf	NA,2.96554	0.0117108	0.0232489
3	chr2:66092364:A:T	66092364	NA,T	NA,A	NA,1	NA,-inf	NA,inf	NA,2.95091	0.0113989	0.0226334
3	chr2:66091682:T:C	66091682	NA,C	NA,T	NA,1	NA,-inf	NA,inf	NA,2.89745	0.0103527	0.0205677
3	chr2:66090566:A:G	66090566	NA,G	NA,A	NA,1	NA,-inf	NA,inf	NA,2.81458	0.00915426	0.0182
3	chr2:66064685:G:C	66064685	NA,C	NA,G	NA,1	NA,-inf	NA,inf	NA,2.73813	0.00814884	0.0162098
3	chr2:66080593:A:G	66080593	G,G	A,A	1,1	inf,inf	inf,inf	0.748612,3.0306	0.00800281	0.0159254
3	chr2:66558048:G:A	66558048	A,NA	G,NA	1,NA	inf,NA	inf,NA	2.62275,NA	0.00739574	0.0147308
3	chr2:66080771:A:G	66080771	G,G	A,A	1,1	inf,inf	inf,inf	0.766233,2.93716	0.00691781	0.0137739
3	chr2:66446730:A:C	66446730	C,C	A,A	1,1	-inf,-inf	inf,inf	4.49083,0.726504	0.00683987	0.0137259
3	chr2:66630490:G:A	66630490	A,NA	G,NA	1,NA	-inf,NA	inf,NA	2.54978,NA	0.00640777	0.0127723
3	chr2:66443844:C:A	66443844	A,A	C,C	1,1	-inf,-inf	inf,inf	4.73853,0.273421	0.00615923	0.0123637
3	chr2:66458508:T:C	66458508	NA,C	NA,T	NA,1	NA,-inf	NA,inf	NA,2.40596	0.00582956	0.0116199
3	chr2:66026483:A:C	66026483	NA,C	NA,A	NA,1	NA,inf	NA,inf	NA,2.36665	0.0056842	0.0113317
3	chr2:66030544:A:G	66030544	NA,G	NA,A	NA,1	NA,inf	NA,inf	NA,2.34457	0.00545204	0.0108702
3	chr2:66092809:T:G	66092809	NA,G	NA,T	NA,1	NA,-inf	NA,inf	NA,2.50761	0.00513062	0.0102213
3	chr2:66576336:GCGGGGGTGGGGGGGCTGCA:G	66576336	G,G	GCGGGGGTGGGGGGGCTGCA,GCGGGGGTGGGGGGGCTGCA	1,1	-inf,-inf	inf,inf	0.908471,2.61338	0.00454817	0.00907254
3	chr2:66092384:G:A	66092384	NA,A	NA,G	NA,1	NA,-inf	NA,inf	NA,2.42573	0.00451653	0.00900138
3	chr2:66840509:T:C	66840509	C,C	T,T	1,1	-inf,inf	inf,inf	2.58555,0.97764	0.00441513	0.0089044
3	chr2:66100707:T:C	66100707	NA,C	NA,T	NA,1	NA,inf	NA,inf	NA,2.16995	0.00429949	0.00857682
3	chr2:66133764:G:A	66133764	A,NA	G,NA	1,NA	inf,NA	inf,NA	2.26546,NA	0.0039573	0.00789598
3	chr2:66550389:A:G	66550389	G,G	A,A	1,1	-inf,-inf	inf,inf	1.21125,1.90686	0.0033307	0.00664785
3	chr2:66093414:A:G	66093414	G,G	A,A	1,1	inf,inf	inf,inf	0.40408,2.84076	0.00318385	0.00635159
3	chr2:66093767:C:T	66093767	NA,T	NA,C	NA,1	NA,-inf	NA,inf	NA,2.23053	0.00313889	0.00625998
3	chr2:66834103:T:C	66834103	C,C	T,T	1,1	-inf,inf	inf,inf	2.45522,0.880386	0.00294145	0.00593379
3	chr2:66832994:A:C	66832994	C,C	A,A	1,1	-inf,inf	inf,inf	2.45288,0.866561	0.002873	0.00579572
3	chr2:66098848:C:G	66098848	NA,G	NA,C	NA,1	NA,-inf	NA,inf	NA,2.1604	0.00286852	0.005722
3	chr2:66870987:G:A	66870987	A,A	G,G	1,1	inf,inf	inf,inf	0.260972,2.97878	0.00285817	0.00571768
3	chr2:66140085:G:A	66140085	NA,A	NA,G	NA,1	NA,inf	NA,inf	NA,1.97637	0.00285453	0.00569884
3	chr2:66834699:C:T	66834699	T,T	C,C	1,1	-inf,inf	inf,inf	2.41555,0.907442	0.00284566	0.00574073
3	chr2:66438014:T:C	66438014	C,C	T,T	1,1	-inf,-inf	inf,inf	4.41969,0.000603746	0.00273071	0.00549056
3	chr2:66102086:T:C	66102086	NA,C	NA,T	NA,1	NA,-inf	NA,inf	NA,2.06851	0.00272289	0.0054336
3	chr2:66011724:A:G	66011724	G,NA	A,NA	1,NA	-inf,NA	inf,NA	1.94465,NA	0.00262294	0.00523534
3	chr2:66823518:T:C	66823518	C,C	T,T	1,1	-inf,inf	inf,inf	2.41871,0.853166	0.00259203	0.00522864
3	chr2:66741174:G:A	66741174	NA,A	NA,G	NA,1	NA,inf	NA,inf	NA,1.89332	0.00258054	0.0051506
3	chr2:66006857:C:T	66006857	NA,T	NA,C	NA,1	NA,-inf	NA,inf	NA,1.89009	0.00244656	0.00488613
3	chr2:66837260:G:A	66837260	A,A	G,G	1,1	-inf,inf	inf,inf	2.30162,0.954102	0.00244231	0.00492752
3	chr2:66170325:G:A	66170325	A,A	G,G	1,1	-inf,-inf	inf,inf	0.79575,2.46343	0.00239453	0.00477958
3	chr2:66066311:T:G	66066311	G,G	T,T	1,1	-inf,-inf	inf,inf	1.21282,1.8736	0.00233588	0.0046623
3	chr2:66118060:A:G	66118060	G,G	A,A	1,1	-inf,inf	inf,inf	0.509831,2.66498	0.00230634	0.00460443
3	chr2:66016631:A:G	66016631	NA,G	NA,A	NA,1	NA,inf	NA,inf	NA,1.84413	0.00220646	0.00440658
3	chr2:66170415:C:T	66170415	T,T	C,C	1,1	-inf,-inf	inf,inf	0.723312,2.44677	0.00208026	0.00415294
3	chr2:66499397:C:T	66499397	T,NA	C,NA	1,NA	-inf,NA	inf,NA	2.09887,NA	0.00202234	0.00404061
3	chr2:65972410:T:C	65972410	C,NA	T,NA	1,NA	inf,NA	inf,NA	1.93701,NA	0.00201976	0.00403434
3	chr2:66069040:G:A	66069040	A,A	G,G	1,1	-inf,-inf	inf,inf	1.36115,1.59635	0.00198163	0.00395599
3	chr2:66117409:G:A	66117409	A,A	G,G	1,1	inf,-inf	inf,inf	2.29296,0.690146	0.0019793	0.00395404
3	chr2:65960040:T:C	65960040	NA,C	NA,T	NA,1	NA,-inf	NA,inf	NA,1.7267	0.00179692	0.00358979
3	chr2:66825663:C:T	66825663	T,T	C,C	1,1	-inf,inf	inf,inf	2.20619,0.875652	0.00177697	0.00358463
3	chr2:66449235:G:C	66449235	C,C	G,G	1,1	-inf,-inf	inf,inf	3.98089,0.330207	0.00177501	0.00356472
3	chr2:66144526:G:T	66144526	T,T	G,G	1,1	inf,-inf	inf,inf	2.04411,0.613985	0.0017744	0.00354322
3	chr2:66172480:A:G	66172480	G,G	A,A	1,1	-inf,-inf	inf,inf	0.924468,2.18515	0.00174497	0.00348426
3	chr2:66580608:TTAAAA:T	66580608	T,T	TTAAAA,TTAAAA	1,1	-inf,inf	inf,inf	0.249881,2.6031	0.00173171	0.00345962
3	chr2:66131995:C:G	66131995	NA,G	NA,C	NA,1	NA,-inf	NA,inf	NA,1.70191	0.00172514	0.00344541
3	chr2:66058940:T:G	66058940	G,G	T,T	1,1	-inf,-inf	inf,inf	2.3613,0.537376	0.00172031	0.00343617
3	chr2:66561640:G:A	66561640	A,A	G,G	1,1	-inf,-inf	inf,inf	0.833166,2.0611	0.00165353	0.00330077
3	chr2:66135185:AAG:A	66135185	NA,A	NA,AAG	NA,1	NA,-inf	NA,inf	NA,1.67298	0.00163659	0.00326871
3	chr2:66878210:A:G	66878210	G,G	A,A	1,1	inf,inf	inf,inf	0.167734,2.72541	0.00163206	0.00326687
3	chr2:66879016:A:G	66879016	G,G	A,A	1,1	inf,inf	inf,inf	0.152089,2.72574	0.00161352	0.00322992
3	chr2:66131105:T:C	66131105	C,C	T,T	1,1	inf,inf	inf,inf	1.72363,0.969066	0.00158799	0.00317055
3	chr2:66881968:AT:A	66881968	A,A	AT,AT	1,1	inf,inf	inf,inf	0.159963,2.70773	0.00157039	0.00314355
3	chr2:66619481:G:T	66619481	NA,T	NA,G	NA,1	NA,inf	NA,inf	NA,1.63667	0.00156875	0.00313351
3	chr2:66861706:G:T	66861706	T,T	G,G	1,1	inf,inf	inf,inf	0.21192,2.66299	0.00156834	0.00313814
3	chr2:66881566:G:T	66881566	T,T	G,G	1,1	inf,inf	inf,inf	0.192131,2.69123	0.00156421	0.00313092
3	chr2:66444726:C:A	66444726	A,A	C,C	1,1	-inf,inf	inf,inf	1.81588,0.0229095	0.00155091	0.00309645
3	chr2:66066291:T:C	66066291	C,C	T,T	1,1	-inf,-inf	inf,inf	1.19348,1.65778	0.00153589	0.00306687
3	chr2:66450749:G:T	66450749	T,T	G,G	1,1	-inf,-inf	inf,inf	3.8919,0.341053	0.00153482	0.00308232
3	chr2:66883167:T:C	66883167	C,C	T,T	1,1	inf,inf	inf,inf	0.188492,2.67715	0.00151896	0.00304043
3	chr2:66856716:G:A	66856716	A,A	G,G	1,1	inf,inf	inf,inf	0.179376,2.66435	0.00150392	0.00301014
3	chr2:66879885:C:T	66879885	T,T	C,C	1,1	inf,inf	inf,inf	0.181277,2.66947	0.00148836	0.00297925
3	chr2:66886721:T:G	66886721	G,G	T,T	1,1	inf,inf	inf,inf	0.187181,2.6552	0.00145682	0.00291611
3	chr2:66878436:T:C	66878436	C,C	T,T	1,1	inf,inf	inf,inf	0.157246,2.66474	0.00144647	0.00289564
3	chr2:66881868:T:G	66881868	G,G	T,T	1,1	inf,inf	inf,inf	0.184717,2.64546	0.00142787	0.00285821
3	chr2:65950656:A:G	65950656	G,NA	A,NA	1,NA	inf,NA	inf,NA	1.80713,NA	0.00139717	0.00279086
3	chr2:66857650:G:A	66857650	A,A	G,G	1,1	inf,inf	inf,inf	0.193478,2.61224	0.00138125	0.0027646
3	chr2:66008226:G:A	66008226	A,NA	G,NA	1,NA	-inf,NA	inf,NA	1.63558,NA	0.00135999	0.00271634
3	chr2:66018472:G:A	66018472	A,NA	G,NA	1,NA	inf,NA	inf,NA	1.78165,NA	0.0013367	0.00267012
3	chr2:66006561:C:T	66006561	T,NA	C,NA	1,NA	-inf,NA	inf,NA	1.62211,NA	0.00132618	0.00264886
3	chr2:65957163:C:T	65957163	T,NA	C,NA	1,NA	inf,NA	inf,NA	1.7592,NA	0.0012734	0.00254379
3	chr2:66557087:A:G	66557087	G,G	A,A	1,1	-inf,-inf	inf,inf	0.65845,2.02583	0.0012521	0.00250113
3	chr2:66380930:TCTC:T	66380930	T,NA	TCTC,NA	1,NA	inf,NA	inf,NA	1.57657,NA	0.00122671	0.00245097
3	chr2:66345323:A:G	66345323	NA,G	NA,A	NA,1	NA,inf	NA,inf	NA,1.48894	0.00121085	0.00241933
3	chr2:66044152:T:C	66044152	NA,C	NA,T	NA,1	NA,-inf	NA,inf	NA,1.65222	0.00120432	0.00240479
3	chr2:66128525:G:A	66128525	A,A	G,G	1,1	inf,inf	inf,inf	2.10672,0.241887	0.00118602	0.00236864
3	chr2:66765789:AG:A	66765789	NA,A	NA,AG	NA,1	NA,inf	NA,inf	NA,1.45671	0.00114661	0.00229074
3	chr2:66485882:C:G	66485882	NA,G	NA,C	NA,1	NA,-inf	NA,inf	NA,1.45975	0.0011161	0.00223045
3	chr2:66432647:A:G	66432647	G,G	A,A	1,1	-inf,-inf	inf,inf	3.76969,0.117363	0.00111135	0.00223115
3	chr2:66181299:C:T	66181299	T,T	C,C	1,1	-inf,-inf	inf,inf	0.908761,1.93774	0.00109527	0.00218772
3	chr2:66543141:A:G	66543141	NA,G	NA,A	NA,1	NA,inf	NA,inf	NA,1.4305	0.00108411	0.00216624
3	chr2:65947638:C:T	65947638	NA,T	NA,C	NA,1	NA,-inf	NA,inf	NA,1.57322	0.00107728	0.00215135
3	chr2:66851487:G:T	66851487	T,T	G,G	1,1	-inf,inf	inf,inf	0.225129,2.33981	0.00107616	0.0021565
3	chr2:66186553:C:T	66186553	T,T	C,C	1,1	-inf,-inf	inf,inf	0.632839,2.14407	0.0010478	0.00209291
3	chr2:66177880:A:G	66177880	G,G	A,A	1,1	-inf,-inf	inf,inf	0.91979,1.89769	0.00103459	0.00206664
3	chr2:65991805:T:C	65991805	C,NA	T,NA	1,NA	-inf,NA	inf,NA	1.49982,NA	0.00102719	0.00205201
3	chr2:66420457:G:A	66420457	A,NA	G,NA	1,NA	inf,NA	inf,NA	1.47583,NA	0.00102408	0.00204591
3	chr2:66314579:T:C	66314579	C,NA	T,NA	1,NA	-inf,NA	inf,NA	1.71846,NA	0.00101585	0.00203008
3	chr2:66127308:T:C	66127308	NA,C	NA,T	NA,1	NA,-inf	NA,inf	NA,1.42761	0.00100128	0.00200072
3	chr2:66021590:T:C	66021590	C,NA	T,NA	1,NA	-inf,NA	inf,NA	1.44494,NA	0.00100055	0.00199885
3	chr2:66428360:A:G	66428360	G,G	A,A	1,1	-inf,-inf	inf,inf	3.70267,0.0769796	0.000999146	0.00200559
3	chr2:66813284:T:C	66813284	NA,C	NA,T	NA,1	NA,-inf	NA,inf	NA,1.41787	0.000996427	0.00199182
3	chr2:66040004:T:C	66040004	NA,C	NA,T	NA,1	NA,-inf	NA,inf	NA,1.53974	0.000993792	0.00198468
3	chr2:66527189:G:A	66527189	NA,A	NA,G	NA,1	NA,inf	NA,inf	NA,1.37544	0.000982623	0.00196355
3	chr2:66174474:A:T	66174474	T,T	A,A	1,1	-inf,-inf	inf,inf	1.04585,1.75292	0.000981889	0.00196141
3	chr2:66812665:C:T	66812665	NA,T	NA,C	NA,1	NA,-inf	NA,inf	NA,1.40456	0.000973438	0.00194582
3	chr2:65987531:A:G	65987531	G,NA	A,NA	1,NA	inf,NA	inf,NA	1.60886,NA	0.000961428	0.00192089
3	chr2:66040066:A:G	66040066	NA,G	NA,A	NA,1	NA,-inf	NA,inf	NA,1.51989	0.000960915	0.00191907
3	chr2:66039493:A:G	66039493	NA,G	NA,A	NA,1	NA,-inf	NA,inf	NA,1.5178	0.000957511	0.00191227
3	chr2:66040569:G:A	66040569	NA,A	NA,G	NA,1	NA,-inf	NA,inf	NA,1.5178	0.000957511	0.00191227
3	chr2:66039953:T:C	66039953	NA,C	NA,T	NA,1	NA,-inf	NA,inf	NA,1.51758	0.000957163	0.00191158
3	chr2:66178421:G:C	66178421	C,C	G,G	1,1	-inf,-inf	inf,inf	0.788704,1.96981	0.00095648	0.00191064
3	chr2:66039499:T:G	66039499	NA,G	NA,T	NA,1	NA,-inf	NA,inf	NA,1.51529	0.000953435	0.00190414
3	chr2:66040679:C:G	66040679	NA,G	NA,C	NA,1	NA,-inf	NA,inf	NA,1.51287	0.000949715	0.00189671
3	chr2:66040081:A:C	66040081	NA,C	NA,A	NA,1	NA,-inf	NA,inf	NA,1.51293	0.000949665	0.00189662
3	chr2:66040126:A:AG	66040126	NA,AG	NA,A	NA,1	NA,-inf	NA,inf	NA,1.50914	0.000943555	0.00188442
3	chr2:66743459:G:A	66743459	NA,A	NA,G	NA,1	NA,-inf	NA,inf	NA,1.38261	0.000920752	0.00184081
3	chr2:66809250:AT:A	66809250	NA,A	NA,AT	NA,1	NA,-inf	NA,inf	NA,1.38085	0.00092018	0.00183974
3	chr2:66860520:C:T	66860520	T,T	C,C	1,1	-inf,inf	inf,inf	0.251141,2.23432	0.000915768	0.00183521
3	chr2:66144389:T:C	66144389	NA,C	NA,T	NA,1	NA,-inf	NA,inf	NA,1.35382	0.000910458	0.00181959
3	chr2:66038418:T:G	66038418	NA,G	NA,T	NA,1	NA,-inf	NA,inf	NA,1.48522	0.000906406	0.00181027
3	chr2:66425823:C:A	66425823	A,A	C,C	1,1	-inf,-inf	inf,inf	3.69253,0.0147838	0.000904503	0.00181626
3	chr2:65961843:A:G	65961843	NA,G	NA,A	NA,1	NA,inf	NA,inf	NA,1.34511	0.000900655	0.00179989
3	chr2:66177618:G:A	66177618	A,A	G,G	1,1	-inf,-inf	inf,inf	0.879385,1.85193	0.000891306	0.00178055
3	chr2:66607385:ACT:A	66607385	NA,A	NA,ACT	NA,1	NA,inf	NA,inf	NA,1.32267	0.000890069	0.00177853
3	chr2:65963516:G:A	65963516	A,NA	G,NA	1,NA	inf,NA	inf,NA	1.59449,NA	0.000888056	0.00177443
3	chr2:66187438:C:T	66187438	NA,T	NA,C	NA,1	NA,-inf	NA,inf	NA,1.38362	0.000871619	0.00174175
3	chr2:66625584:C:T	66625584	NA,T	NA,C	NA,1	NA,inf	NA,inf	NA,1.30786	0.000866821	0.0017321
3	chr2:66360269:T:C	66360269	NA,C	NA,T	NA,1	NA,inf	NA,inf	NA,1.30872	0.000866064	0.00173068
3	chr2:66118092:C:T	66118092	NA,T	NA,C	NA,1	NA,-inf	NA,inf	NA,1.40964	0.000863856	0.00172568
3	chr2:66079635:C:T	66079635	T,T	C,C	1,1	inf,inf	inf,inf	0.497118,2.0555	0.000861809	0.00172141
3	chr2:66128618:C:T	66128618	T,T	C,C	1,1	inf,inf	inf,inf	1.86534,0.386257	0.000859936	0.00171775
3	chr2:66426965:T:A	66426965	A,A	T,T	1,1	-inf,-inf	inf,inf	3.61076,0.057957	0.000859279	0.00172456
3	chr2:66570907:C:T	66570907	NA,T	NA,C	NA,1	NA,-inf	NA,inf	NA,1.30563	0.000841246	0.00168078
3	chr2:66783050:G:A	66783050	NA,A	NA,G	NA,1	NA,-inf	NA,inf	NA,1.32611	0.000829881	0.00165898
3	chr2:66040872:C:T	66040872	T,NA	C,NA	1,NA	-inf,NA	inf,NA	1.51441,NA	0.000826732	0.00165202
3	chr2:66559853:A:G	66559853	NA,G	NA,A	NA,1	NA,-inf	NA,inf	NA,1.27805	0.000826353	0.0016514
3	chr2:66303185:C:T	66303185	NA,T	NA,C	NA,1	NA,-inf	NA,inf	NA,1.28234	0.000821387	0.00164166
3	chr2:66178127:G:A	66178127	A,NA	G,NA	1,NA	-inf,NA	inf,NA	1.52741,NA	0.000819609	0.00163812
3	chr2:66680442:T:TA	66680442	NA,TA	NA,T	NA,1	NA,-inf	NA,inf	NA,1.2994	0.000811782	0.0016228
3	chr2:66870022:A:G	66870022	G,G	A,A	1,1	inf,inf	inf,inf	0.107458,2.35521	0.000807782	0.0016172
3	chr2:66450684:G:C	66450684	C,C	G,G	1,1	-inf,-inf	inf,inf	1.45958,0.294678	0.000802326	0.00160258
3	chr2:66115691:TAAG:T	66115691	T,NA	TAAG,NA	1,NA	inf,NA	inf,NA	1.37263,NA	0.000801757	0.00160161
3	chr2:66433271:G:T	66433271	T,T	G,G	1,1	-inf,inf	inf,inf	1.50775,0.101201	0.00078314	0.00156424
3	chr2:66844487:G:A	66844487	A,A	G,G	1,1	-inf,inf	inf,inf	1.21375,1.44665	0.000778078	0.00156716
3	chr2:66133082:G:A	66133082	NA,A	NA,G	NA,1	NA,inf	NA,inf	NA,1.23947	0.000771425	0.00154156
3	chr2:66765363:T:A	66765363	NA,A	NA,T	NA,1	NA,-inf	NA,inf	NA,1.27929	0.00076855	0.00153666
3	chr2:66200685:A:C	66200685	C,C	A,A	1,1	-inf,inf	inf,inf	0.181279,2.21176	0.000762462	0.0015235
3	chr2:66808005:A:G	66808005	G,G	A,A	1,1	-inf,-inf	inf,inf	1.90729,0.637797	0.000760675	0.00152401
3	chr2:66103447:G:C	66103447	C,C	G,G	1,1	inf,-inf	inf,inf	0.378214,2.15803	0.00075937	0.00151733
3	chr2:66710709:C:T	66710709	NA,T	NA,C	NA,1	NA,-inf	NA,inf	NA,1.2597	0.000754327	0.0015078
3	chr2:66182328:A:C	66182328	C,C	A,A	1,1	-inf,-inf	inf,inf	0.870155,1.75415	0.00074743	0.00149357
3	chr2:66762486:A:G	66762486	NA,G	NA,A	NA,1	NA,inf	NA,inf	NA,1.21119	0.000742484	0.00148375
3	chr2:66770025:C:T	66770025	NA,T	NA,C	NA,1	NA,inf	NA,inf	NA,1.22458	0.00074065	0.0014814
3	chr2:66453760:G:A	66453760	A,A	G,G	1,1	-inf,-inf	inf,inf	1.44489,0.245381	0.000737882	0.0014739
3	chr2:66159994:T:C	66159994	C,C	T,T	1,1	-inf,-inf	inf,inf	0.970053,1.24253	0.000722868	0.00144405
3	chr2:66566121:A:T	66566121	NA,T	NA,A	NA,1	NA,-inf	NA,inf	NA,1.21636	0.000719952	0.00143855
3	chr2:66809729:T:C	66809729	NA,C	NA,T	NA,1	NA,-inf	NA,inf	NA,1.2394	0.000719777	0.00143918
3	chr2:66758458:A:G	66758458	NA,G	NA,A	NA,1	NA,inf	NA,inf	NA,1.16961	0.00071943	0.00143721
3	chr2:66015926:A:C	66015926	NA,C	NA,A	NA,1	NA,inf	NA,inf	NA,1.19765	0.000711128	0.00142118
3	chr2:66094782:G:A	66094782	A,NA	G,NA	1,NA	inf,NA	inf,NA	1.36506,NA	0.00070891	0.00141647
3	chr2:66133318:A:C	66133318	NA,C	NA,A	NA,1	NA,inf	NA,inf	NA,1.18758	0.000705115	0.00140919
3	chr2:66808557:A:T	66808557	NA,T	NA,A	NA,1	NA,-inf	NA,inf	NA,1.20547	0.000704276	0.00140798
3	chr2:66564776:G:A	66564776	NA,A	NA,G	NA,1	NA,-inf	NA,inf	NA,1.19903	0.000703199	0.0014051
3	chr2:65957338:T:G	65957338	NA,G	NA,T	NA,1	NA,inf	NA,inf	NA,1.18022	0.000693829	0.00138673
3	chr2:65992111:C:T	65992111	T,NA	C,NA	1,NA	-inf,NA	inf,NA	1.30001,NA	0.000689357	0.0013774
3	chr2:66549392:G:A	66549392	A,A	G,G	1,1	inf,inf	inf,inf	0.946759,1.38415	0.000688027	0.00137493
3	chr2:66755896:T:C	66755896	NA,C	NA,T	NA,1	NA,-inf	NA,inf	NA,1.20689	0.000682463	0.00136448
3	chr2:66116169:T:G	66116169	G,NA	T,NA	1,NA	inf,NA	inf,NA	1.29057,NA	0.000680087	0.00135867
3	chr2:66050629:A:G	66050629	NA,G	NA,A	NA,1	NA,-inf	NA,inf	NA,1.31152	0.000679214	0.00135674
3	chr2:66864726:G:A	66864726	A,A	G,G	1,1	-inf,inf	inf,inf	0.903592,1.52805	0.000677705	0.00135777
3	chr2:66529281:A:G	66529281	G,G	A,A	1,1	inf,inf	inf,inf	0.963048,1.47977	0.000672761	0.00134461
3	chr2:66710354:A:T	66710354	T,T	A,A	1,1	inf,inf	inf,inf	1.12845,1.36469	0.000672507	0.00134464
3	chr2:66707773:G:A	66707773	NA,A	NA,G	NA,1	NA,-inf	NA,inf	NA,1.17314	0.000668019	0.00133507
3	chr2:66552149:T:C	66552149	C,C	T,T	1,1	-inf,inf	inf,inf	1.94404,0.345816	0.000666327	0.001332
3	chr2:66776593:T:A	66776593	NA,A	NA,T	NA,1	NA,inf	NA,inf	NA,1.16348	0.000665059	0.00133024
3	chr2:66167929:T:C	66167929	C,C	T,T	1,1	-inf,-inf	inf,inf	1.14582,1.44247	0.000657883	0.00131445
3	chr2:66686578:CA:C	66686578	NA,C	NA,CA	NA,1	NA,-inf	NA,inf	NA,1.17233	0.000653876	0.00130719
3	chr2:66754040:A:G	66754040	NA,G	NA,A	NA,1	NA,-inf	NA,inf	NA,1.18145	0.000651435	0.00130248
3	chr2:66730371:A:G	66730371	NA,G	NA,A	NA,1	NA,inf	NA,inf	NA,1.17112	0.000649726	0.00129948
3	chr2:66866647:T:C	66866647	C,C	T,T	1,1	inf,inf	inf,inf	0.100566,2.23699	0.000647199	0.0012958
3	chr2:66042196:A:G	66042196	G,NA	A,NA	1,NA	-inf,NA	inf,NA	1.24316,NA	0.000644876	0.00128857
3	chr2:66235343:T:C	66235343	C,NA	T,NA	1,NA	inf,NA	inf,NA	1.50128,NA	0.000639686	0.00127868
3	chr2:66909338:A:G	66909338	G,G	A,A	1,1	-inf,inf	inf,inf	0.18357,2.0792	0.000631955	0.00126627
3	chr2:66094420:C:T	66094420	T,T	C,C	1,1	inf,inf	inf,inf	0.415111,1.95356	0.000630967	0.0012605
3	chr2:66047523:C:T	66047523	NA,T	NA,C	NA,1	NA,-inf	NA,inf	NA,1.26465	0.000629319	0.00125712
3	chr2:66754880:A:G	66754880	NA,G	NA,A	NA,1	NA,-inf	NA,inf	NA,1.15915	0.000627368	0.00125437
3	chr2:66567702:G:A	66567702	A,A	G,G	1,1	-inf,-inf	inf,inf	2.0618,0.221784	0.000627321	0.00125412
3	chr2:66170277:C:T	66170277	NA,T	NA,C	NA,1	NA,-inf	NA,inf	NA,1.18896	0.000625346	0.0012498
3	chr2:66764435:C:G	66764435	NA,G	NA,C	NA,1	NA,inf	NA,inf	NA,1.12349	0.000622237	0.00124457
3	chr2:66086887:C:T	66086887	NA,T	NA,C	NA,1	NA,inf	NA,inf	NA,1.12787	0.000622146	0.00124373
3	chr2:66113734:C:G	66113734	G,NA	C,NA	1,NA	inf,NA	inf,NA	1.24152,NA	0.000621156	0.00124098
3	chr2:66056504:C:G	66056504	NA,G	NA,C	NA,1	NA,-inf	NA,inf	NA,1.25349	0.000617636	0.0012338
3	chr2:66377708:T:G	66377708	NA,G	NA,T	NA,1	NA,inf	NA,inf	NA,1.11593	0.0006144	0.0012278
3	chr2:66046694:T:C	66046694	C,NA	T,NA	1,NA	-inf,NA	inf,NA	1.21193,NA	0.00060857	0.00121605
3	chr2:65997457:A:G	65997457	NA,G	NA,A	NA,1	NA,-inf	NA,inf	NA,1.23979	0.000608204	0.00121498
3	chr2:66051773:A:G	66051773	G,NA	A,NA	1,NA	-inf,NA	inf,NA	1.20867,NA	0.000607929	0.00121477
3	chr2:66865595:T:C	66865595	C,C	T,T	1,1	inf,inf	inf,inf	0.0975635,2.19838	0.000604261	0.00120979
3	chr2:66407494:G:A	66407494	NA,A	NA,G	NA,1	NA,inf	NA,inf	NA,1.09432	0.000602864	0.00120496
3	chr2:66030899:A:C	66030899	NA,C	NA,A	NA,1	NA,-inf	NA,inf	NA,1.23761	0.000602185	0.00120294
3	chr2:66123715:G:A	66123715	A,NA	G,NA	1,NA	inf,NA	inf,NA	1.21917,NA	0.000598356	0.00119545
3	chr2:66029863:G:A	66029863	NA,A	NA,G	NA,1	NA,-inf	NA,inf	NA,1.23217	0.000597044	0.00119268
3	chr2:65945136:G:A	65945136	A,A	G,G	1,1	inf,-inf	inf,inf	0.280943,2.04084	0.000595996	0.001191
3	chr2:66038839:A:G	66038839	NA,G	NA,A	NA,1	NA,-inf	NA,inf	NA,1.23013	0.00059487	0.00118834
3	chr2:66026138:T:C	66026138	NA,C	NA,T	NA,1	NA,-inf	NA,inf	NA,1.22707	0.000592061	0.00118273
3	chr2:66171346:C:T	66171346	NA,T	NA,C	NA,1	NA,-inf	NA,inf	NA,1.15205	0.000587983	0.00117516
3	chr2:66511829:TTACACTTAACCTGTCTC:T	66511829	T,T	TTACACTTAACCTGTCTC,TTACACTTAACCTGTCTC	1,1	-inf,inf	inf,inf	1.98904,0.0323355	0.000584169	0.00116751
3	chr2:66576227:C:T	66576227	T,T	C,C	1,1	-inf,inf	inf,inf	1.8448,0.500014	0.000581285	0.00116206
3	chr2:66045109:A:C	66045109	C,C	A,A	1,1	-inf,-inf	inf,inf	1.63026,0.488666	0.000578786	0.00115643
3	chr2:66173757:G:A	66173757	A,A	G,G	1,1	-inf,-inf	inf,inf	1.06337,1.44557	0.000578115	0.00115512
3	chr2:65989396:GGGACCAATCCCCTAGGGATTCTGAGGGATGACTATTTCAGAGAGAAAACTACATGATTGTACTTTTAAA:G	65989396	G,G	GGGACCAATCCCCTAGGGATTCTGAGGGATGACTATTTCAGAGAGAAAACTACATGATTGTACTTTTAAA,GGGACCAATCCCCTAGGGATTCTGAGGGATGACTATTTCAGAGAGAAAACTACATGATTGTACTTTTAAA	1,1	-inf,-inf	inf,inf	1.78185,0.231944	0.000577837	0.00115463
3	chr2:66033838:T:C	66033838	NA,C	NA,T	NA,1	NA,-inf	NA,inf	NA,1.21182	0.000577618	0.00115389
3	chr2:66247277:C:T	66247277	NA,T	NA,C	NA,1	NA,-inf	NA,inf	NA,1.08777	0.000575064	0.00114948
3	chr2:66888803:A:G	66888803	NA,G	NA,A	NA,1	NA,-inf	NA,inf	NA,1.09337	0.000574992	0.0011496
3	chr2:66052057:G:C	66052057	C,NA	G,NA	1,NA	-inf,NA	inf,NA	1.17869,NA	0.000572535	0.00114407
3	chr2:66202931:A:G	66202931	G,G	A,A	1,1	-inf,inf	inf,inf	0.178545,2.05892	0.00057162	0.00114229
3	chr2:66853823:A:G	66853823	G,G	A,A	1,1	inf,inf	inf,inf	0.180416,2.12915	0.000570328	0.00114167
3	chr2:66867154:G:C	66867154	C,C	G,G	1,1	inf,inf	inf,inf	0.0941426,2.16661	0.000569896	0.00114099
3	chr2:66563182:A:G	66563182	G,G	A,A	1,1	inf,inf	inf,inf	0.822826,1.41148	0.000565652	0.00113042
3	chr2:65971358:C:T	65971358	NA,T	NA,C	NA,1	NA,inf	NA,inf	NA,1.05709	0.000562819	0.00112494
3	chr2:66052066:C:T	66052066	T,NA	C,NA	1,NA	-inf,NA	inf,NA	1.17081,NA	0.000562739	0.0011245
3	chr2:66090560:C:A	66090560	NA,A	NA,C	NA,1	NA,inf	NA,inf	NA,1.0672	0.000561856	0.00112323
3	chr2:66883877:T:A	66883877	A,A	T,T	1,1	inf,inf	inf,inf	0.184304,2.12751	0.000556784	0.00111461
3	chr2:66301399:A:G	66301399	NA,G	NA,A	NA,1	NA,inf	NA,inf	NA,1.05795	0.000556083	0.00111147
3	chr2:66208112:C:A	66208112	NA,A	NA,C	NA,1	NA,-inf	NA,inf	NA,1.11294	0.000555176	0.00110961
3	chr2:66104682:T:C	66104682	C,C	T,T	1,1	inf,-inf	inf,inf	0.277173,2.03808	0.000554872	0.00110884
3	chr2:66181880:T:C	66181880	C,C	T,T	1,1	-inf,-inf	inf,inf	1.01906,1.44478	0.000553834	0.00110681
3	chr2:66310549:C:T	66310549	NA,T	NA,C	NA,1	NA,inf	NA,inf	NA,1.05201	0.000552675	0.00110463
3	chr2:66430807:T:C	66430807	C,C	T,T	1,1	-inf,-inf	inf,inf	1.36557,0.0832476	0.000552289	0.00110327
3	chr2:66871689:C:T	66871689	T,T	C,C	1,1	inf,inf	inf,inf	0.0174953,2.16211	0.000547817	0.00109793
3	chr2:66212049:A:C	66212049	NA,C	NA,A	NA,1	NA,-inf	NA,inf	NA,1.10184	0.000544693	0.00108868
3	chr2:66145386:C:G	66145386	G,G	C,C	1,1	inf,-inf	inf,inf	0.868716,1.40923	0.000542969	0.00108545
3	chr2:66136098:T:C	66136098	NA,C	NA,T	NA,1	NA,inf	NA,inf	NA,1.0291	0.000536076	0.00107145
3	chr2:66882106:A:AT	66882106	NA,AT	NA,A	NA,1	NA,inf	NA,inf	NA,1.03221	0.00053001	0.00106021
3	chr2:65943201:G:C	65943201	NA,C	NA,G	NA,1	NA,inf	NA,inf	NA,1.01351	0.000526188	0.00105179
3	chr2:66756646:A:G	66756646	NA,G	NA,A	NA,1	NA,-inf	NA,inf	NA,1.05058	0.000523833	0.00104737
3	chr2:66273078:C:T	66273078	NA,T	NA,C	NA,1	NA,-inf	NA,inf	NA,1.01947	0.000521636	0.00104274
3	chr2:66400055:T:C	66400055	NA,C	NA,T	NA,1	NA,inf	NA,inf	NA,0.995103	0.000520876	0.00104133
3	chr2:66026587:G:A	66026587	A,NA	G,NA	1,NA	-inf,NA	inf,NA	1.13999,NA	0.000520682	0.00104048
3	chr2:66823561:A:G	66823561	NA,G	NA,A	NA,1	NA,inf	NA,inf	NA,1.04819	0.000520394	0.00104109
3	chr2:66843201:G:A	66843201	A,A	G,G	1,1	-inf,inf	inf,inf	1.15423,1.26273	0.000519856	0.00104658
3	chr2:65984117:G:A	65984117	NA,A	NA,G	NA,1	NA,-inf	NA,inf	NA,1.1417	0.000518948	0.00103675
3	chr2:66883671:A:G	66883671	G,G	A,A	1,1	inf,inf	inf,inf	0.185251,2.08793	0.000518915	0.00103879
3	chr2:66379780:T:C	66379780	NA,C	NA,T	NA,1	NA,-inf	NA,inf	NA,1.03142	0.000514195	0.00102793
3	chr2:66778662:T:A	66778662	A,A	T,T	1,1	-inf,inf	inf,inf	0.00103628,1.96862	0.000512747	0.00102408
3	chr2:66755161:G:A	66755161	NA,A	NA,G	NA,1	NA,inf	NA,inf	NA,0.980447	0.000512057	0.00102307
3	chr2:66854878:G:A	66854878	A,A	G,G	1,1	inf,inf	inf,inf	0.227794,2.04463	0.000510632	0.001022
3	chr2:66854430:G:T	66854430	T,T	G,G	1,1	inf,inf	inf,inf	0.216065,2.05028	0.000510483	0.00102174
3	chr2:66425360:A:C	66425360	NA,C	NA,A	NA,1	NA,-inf	NA,inf	NA,1.03696	0.000507574	0.00101452
3	chr2:66541098:C:T	66541098	T,T	C,C	1,1	inf,inf	inf,inf	0.612301,1.49568	0.00050516	0.00100947
3	chr2:66294919:G:T	66294919	NA,T	NA,G	NA,1	NA,inf	NA,inf	NA,0.998508	0.000503878	0.00100715
3	chr2:66160154:G:A	66160154	NA,A	NA,G	NA,1	NA,-inf	NA,inf	NA,1.05088	0.000501329	0.00100199
3	chr2:66246054:CAAGG:C	66246054	NA,C	NA,CAAGG	NA,1	NA,-inf	NA,inf	NA,0.994422	0.000500764	0.0010009
3	chr2:66134989:T:C	66134989	NA,C	NA,T	NA,1	NA,inf	NA,inf	NA,0.988703	0.000500621	0.00100061
3	chr2:66100411:A:G	66100411	G,NA	A,NA	1,NA	inf,NA	inf,NA	1.18328,NA	0.000499552	0.000998285
3	chr2:66058602:A:G	66058602	NA,G	NA,A	NA,1	NA,inf	NA,inf	NA,0.989822	0.000498246	0.000995849
3	chr2:66050505:A:C	66050505	NA,C	NA,A	NA,1	NA,inf	NA,inf	NA,0.986539	0.000495447	0.000990249
3	chr2:66727830:ACC:A	66727830	NA,A	NA,ACC	NA,1	NA,inf	NA,inf	NA,0.978765	0.000494986	0.00098929
3	chr2:66543421:T:A	66543421	A,A	T,T	1,1	inf,inf	inf,inf	0.84159,1.30389	0.000494749	0.000988799
3	chr2:66581676:T:C	66581676	NA,C	NA,T	NA,1	NA,inf	NA,inf	NA,0.975427	0.00049338	0.000986107
3	chr2:66888305:C:A	66888305	A,A	C,C	1,1	inf,inf	inf,inf	0.198606,2.05327	0.000492525	0.000985982
3	chr2:66104731:G:A	66104731	NA,A	NA,G	NA,1	NA,-inf	NA,inf	NA,1.00264	0.000491099	0.000981543
3	chr2:66058869:G:T	66058869	NA,T	NA,G	NA,1	NA,-inf	NA,inf	NA,1.10714	0.0004909	0.000980754
3	chr2:66432242:A:G	66432242	G,G	A,A	1,1	-inf,inf	inf,inf	1.31166,0.0749772	0.000490458	0.000979813
3	chr2:66210751:A:G	66210751	NA,G	NA,A	NA,1	NA,inf	NA,inf	NA,0.978118	0.000488826	0.000977078
3	chr2:66200846:A:G	66200846	G,G	A,A	1,1	-inf,inf	inf,inf	0.177576,1.97332	0.000488377	0.000975987
3	chr2:66467469:C:T	66467469	NA,T	NA,C	NA,1	NA,inf	NA,inf	NA,0.975565	0.000486861	0.00097312
3	chr2:66833110:G:A	66833110	NA,A	NA,G	NA,1	NA,-inf	NA,inf	NA,1.0059	0.000486282	0.000972281
3	chr2:66188288:G:T	66188288	NA,T	NA,G	NA,1	NA,-inf	NA,inf	NA,1.03494	0.000484515	0.000968409
3	chr2:65945095:C:A	65945095	A,A	C,C	1,1	-inf,-inf	inf,inf	0.300104,1.77918	0.000484065	0.000967495
3	chr2:66779149:T:C	66779149	NA,C	NA,T	NA,1	NA,-inf	NA,inf	NA,1.00679	0.000483709	0.000967082
3	chr2:66472822:G:C	66472822	C,NA	G,NA	1,NA	-inf,NA	inf,NA	1.30023,NA	0.000483363	0.000966179
3	chr2:66238985:A:C	66238985	NA,C	NA,A	NA,1	NA,inf	NA,inf	NA,0.984488	0.000482822	0.000964991
3	chr2:66496813:T:G	66496813	NA,G	NA,T	NA,1	NA,inf	NA,inf	NA,0.965375	0.000480954	0.000961322
3	chr2:66555539:T:G	66555539	G,G	T,T	1,1	inf,inf	inf,inf	0.844764,1.27992	0.000479031	0.000957406
3	chr2:66152651:A:G	66152651	NA,G	NA,A	NA,1	NA,-inf	NA,inf	NA,1.0215	0.000478516	0.000956406
3	chr2:66200590:C:CA	66200590	CA,CA	C,C	1,1	-inf,inf	inf,inf	0.149653,1.96787	0.000478405	0.000956063
3	chr2:66087639:C:A	66087639	NA,A	NA,C	NA,1	NA,inf	NA,inf	NA,0.968459	0.000475868	0.000951363
3	chr2:66679521:A:G	66679521	NA,G	NA,A	NA,1	NA,inf	NA,inf	NA,0.968483	0.000475507	0.000950703
3	chr2:66091580:C:T	66091580	NA,T	NA,C	NA,1	NA,inf	NA,inf	NA,0.965663	0.00047373	0.000947092
3	chr2:66873718:T:C	66873718	C,C	T,T	1,1	inf,inf	inf,inf	0.268439,1.96545	0.000470362	0.000941192
3	chr2:66384272:T:G	66384272	NA,G	NA,T	NA,1	NA,-inf	NA,inf	NA,0.977027	0.000469673	0.000938932
3	chr2:66046733:A:G	66046733	G,G	A,A	1,1	-inf,-inf	inf,inf	1.50073,0.527015	0.000469559	0.000938244
3	chr2:66378818:C:T	66378818	NA,T	NA,C	NA,1	NA,-inf	NA,inf	NA,0.976581	0.000469469	0.000938531
3	chr2:66206389:C:T	66206389	NA,T	NA,C	NA,1	NA,-inf	NA,inf	NA,0.975025	0.000468494	0.000936477
3	chr2:66727822:CAAA:C	66727822	NA,C	NA,CAAA	NA,1	NA,inf	NA,inf	NA,0.945624	0.000468278	0.000935927
3	chr2:66872209:A:G	66872209	G,G	A,A	1,1	inf,inf	inf,inf	0.0380906,2.0685	0.000467371	0.000936615
3	chr2:66544741:T:C	66544741	NA,C	NA,T	NA,1	NA,inf	NA,inf	NA,0.950643	0.000463121	0.000925473
3	chr2:66747791:C:G	66747791	NA,G	NA,C	NA,1	NA,-inf	NA,inf	NA,0.976314	0.000462528	0.000924813
3	chr2:66209239:C:A	66209239	A,A	C,C	1,1	-inf,inf	inf,inf	0.106031,1.95378	0.000460314	0.000919925
3	chr2:66380785:C:G	66380785	NA,G	NA,C	NA,1	NA,-inf	NA,inf	NA,0.963819	0.000459617	0.000918832
3	chr2:66307882:G:A	66307882	NA,A	NA,G	NA,1	NA,inf	NA,inf	NA,0.934144	0.000459545	0.00091854
3	chr2:66228450:T:C	66228450	C,C	T,T	1,1	inf,-inf	inf,inf	1.59995,0.68251	0.000456765	0.000913031
3	chr2:66586027:T:C	66586027	NA,C	NA,T	NA,1	NA,-inf	NA,inf	NA,0.942458	0.000456167	0.000911614
3	chr2:65942604:G:A	65942604	NA,A	NA,G	NA,1	NA,inf	NA,inf	NA,0.936457	0.000455501	0.000910528
3	chr2:66199843:C:T	66199843	T,T	C,C	1,1	-inf,inf	inf,inf	0.0993328,1.94832	0.000455193	0.000909681
3	chr2:66036396:C:T	66036396	T,T	C,C	1,1	-inf,-inf	inf,inf	1.12224,0.937773	0.000454579	0.000908492
3	chr2:66545749:C:A	66545749	NA,A	NA,C	NA,1	NA,inf	NA,inf	NA,0.932123	0.00045028	0.000900114
3	chr2:66764630:T:C	66764630	NA,C	NA,T	NA,1	NA,inf	NA,inf	NA,0.901712	0.000448683	0.000896502
3	chr2:66295206:T:C	66295206	NA,C	NA,T	NA,1	NA,-inf	NA,inf	NA,0.935677	0.000445136	0.000889943
3	chr2:66854504:C:T	66854504	NA,T	NA,C	NA,1	NA,-inf	NA,inf	NA,0.933125	0.000444529	0.00088876
3	chr2:66200387:G:T	66200387	T,T	G,G	1,1	-inf,inf	inf,inf	0.14524,1.92805	0.000444377	0.000888082
3	chr2:66123490:C:A	66123490	NA,A	NA,C	NA,1	NA,-inf	NA,inf	NA,0.92599	0.000443737	0.000887077
3	chr2:66199812:A:G	66199812	G,G	A,A	1,1	-inf,inf	inf,inf	0.122527,1.93046	0.000442974	0.00088527
3	chr2:66187316:CA:C	66187316	NA,C	NA,CA	NA,1	NA,-inf	NA,inf	NA,0.975691	0.000442404	0.000884273
3	chr2:66839892:C:G	66839892	G,G	C,C	1,1	-inf,inf	inf,inf	1.54234,0.718307	0.000442403	0.000887779
3	chr2:66259046:A:AT	66259046	AT,AT	A,A	1,1	inf,inf	inf,inf	0.307531,1.73401	0.000440829	0.000881047
3	chr2:66439078:TTC:T	66439078	T,NA	TTC,NA	1,NA	-inf,NA	inf,NA	1.21684,NA	0.000440629	0.00088089
3	chr2:66041670:T:C	66041670	C,C	T,T	1,1	-inf,-inf	inf,inf	1.49464,0.485295	0.000440166	0.000879535
3	chr2:66055399:C:T	66055399	NA,T	NA,C	NA,1	NA,inf	NA,inf	NA,0.916906	0.000440137	0.000879972
3	chr2:66869120:A:G	66869120	NA,G	NA,A	NA,1	NA,-inf	NA,inf	NA,0.929795	0.000440008	0.000879719
3	chr2:65999232:G:A	65999232	NA,A	NA,G	NA,1	NA,-inf	NA,inf	NA,1.03618	0.000439012	0.000877123
3	chr2:66869321:A:T	66869321	T,T	A,A	1,1	inf,inf	inf,inf	0.089162,2.02926	0.000438142	0.000877329
3	chr2:66457812:G:A	66457812	A,A	G,G	1,1	-inf,-inf	inf,inf	1.89574,1.0913	0.000437347	0.00087483
3	chr2:65985068:A:C	65985068	NA,C	NA,A	NA,1	NA,-inf	NA,inf	NA,1.03096	0.000435763	0.000870635
3	chr2:65958078:C:T	65958078	T,NA	C,NA	1,NA	inf,NA	inf,NA	1.08007,NA	0.000433845	0.000867207
3	chr2:66280474:T:C	66280474	NA,C	NA,T	NA,1	NA,-inf	NA,inf	NA,0.913497	0.000429958	0.000859482
3	chr2:66838644:C:T	66838644	T,T	C,C	1,1	-inf,inf	inf,inf	1.52695,0.712743	0.000427455	0.000857773
3	chr2:65953535:A:G	65953535	G,NA	A,NA	1,NA	-inf,NA	inf,NA	1.17446,NA	0.000426699	0.000853014
3	chr2:66043188:G:A	66043188	A,NA	G,NA	1,NA	inf,NA	inf,NA	1.11066,NA	0.000426103	0.000851765
3	chr2:66440766:T:G	66440766	NA,G	NA,T	NA,1	NA,inf	NA,inf	NA,0.889182	0.000425407	0.000850284
3	chr2:66201848:CCTGCCTCAGCATT:C	66201848	C,C	CCTGCCTCAGCATT,CCTGCCTCAGCATT	1,1	-inf,inf	inf,inf	0.160246,1.90073	0.000424455	0.000848271
3	chr2:65944087:C:T	65944087	NA,T	NA,C	NA,1	NA,inf	NA,inf	NA,0.892282	0.000423571	0.000846715
3	chr2:66212571:A:G	66212571	NA,G	NA,A	NA,1	NA,-inf	NA,inf	NA,0.946456	0.000423134	0.000845772
3	chr2:66529138:G:A	66529138	A,A	G,G	1,1	inf,inf	inf,inf	0.901455,1.27116	0.000421624	0.000842771
3	chr2:66180153:T:C	66180153	NA,C	NA,T	NA,1	NA,-inf	NA,inf	NA,0.948246	0.000421187	0.00084187
3	chr2:66394936:C:A	66394936	NA,A	NA,C	NA,1	NA,inf	NA,inf	NA,0.865112	0.000418826	0.000837339
3	chr2:66556173:T:TA	66556173	NA,TA	NA,T	NA,1	NA,-inf	NA,inf	NA,0.912343	0.000418469	0.000836533
3	chr2:65969344:A:G	65969344	G,NA	A,NA	1,NA	-inf,NA	inf,NA	1.18239,NA	0.000417688	0.000834986
3	chr2:66212791:G:T	66212791	NA,T	NA,G	NA,1	NA,-inf	NA,inf	NA,0.936349	0.000417123	0.000833737
3	chr2:66046715:C:G	66046715	G,G	C,C	1,1	-inf,-inf	inf,inf	1.45894,0.500226	0.000415987	0.000831228
3	chr2:66663655:G:T	66663655	T,NA	G,NA	1,NA	-inf,NA	inf,NA	1.15457,NA	0.000414371	0.000828181
3	chr2:66091578:C:T	66091578	NA,T	NA,C	NA,1	NA,inf	NA,inf	NA,0.881489	0.000413028	0.000825751
3	chr2:66139177:T:C	66139177	NA,C	NA,T	NA,1	NA,-inf	NA,inf	NA,0.891058	0.000412226	0.000824045
3	chr2:66003765:T:G	66003765	NA,G	NA,T	NA,1	NA,-inf	NA,inf	NA,0.99463	0.000411727	0.000822632
3	chr2:66867409:T:C	66867409	C,C	T,T	1,1	inf,inf	inf,inf	0.113599,1.98685	0.000409832	0.000820626
3	chr2:66039592:C:T	66039592	T,NA	C,NA	1,NA	-inf,NA	inf,NA	1.00704,NA	0.000408275	0.000815923
3	chr2:66260959:G:A	66260959	NA,A	NA,G	NA,1	NA,-inf	NA,inf	NA,0.881807	0.000407958	0.000815521
3	chr2:66477685:G:T	66477685	NA,T	NA,G	NA,1	NA,inf	NA,inf	NA,0.867584	0.000406581	0.000812704
3	chr2:66227038:T:C	66227038	NA,C	NA,T	NA,1	NA,inf	NA,inf	NA,0.854178	0.000406256	0.000812101
3	chr2:66202583:G:A	66202583	NA,A	NA,G	NA,1	NA,-inf	NA,inf	NA,0.9171	0.000405476	0.000810471
3	chr2:66481209:A:G	66481209	NA,G	NA,A	NA,1	NA,inf	NA,inf	NA,0.865715	0.000405446	0.000810439
3	chr2:66645371:C:G	66645371	NA,G	NA,C	NA,1	NA,-inf	NA,inf	NA,0.881479	0.000403409	0.000806416
3	chr2:66013954:G:A	66013954	NA,A	NA,G	NA,1	NA,-inf	NA,inf	NA,0.980791	0.00040289	0.000804983
3	chr2:66167721:G:C	66167721	NA,C	NA,G	NA,1	NA,inf	NA,inf	NA,0.855102	0.000400223	0.000799969
3	chr2:66100838:T:A	66100838	A,A	T,T	1,1	inf,-inf	inf,inf	2.41016,0.0113522	0.000399896	0.00080006
3	chr2:66212367:T:TA	66212367	NA,TA	NA,T	NA,1	NA,-inf	NA,inf	NA,0.910459	0.000399738	0.000799018
3	chr2:66846855:G:A	66846855	NA,A	NA,G	NA,1	NA,-inf	NA,inf	NA,0.91321	0.000397373	0.000794944
3	chr2:66371126:G:T	66371126	NA,T	NA,G	NA,1	NA,inf	NA,inf	NA,0.856481	0.000396761	0.000793001
3	chr2:66193165:A:G	66193165	NA,G	NA,A	NA,1	NA,-inf	NA,inf	NA,0.90732	0.000396707	0.000793015
3	chr2:66839519:A:G	66839519	G,G	A,A	1,1	-inf,inf	inf,inf	1.46212,0.733549	0.000391603	0.000785785
3	chr2:66719705:A:G	66719705	NA,G	NA,A	NA,1	NA,inf	NA,inf	NA,0.851336	0.000391042	0.00078171
3	chr2:66195258:A:G	66195258	NA,G	NA,A	NA,1	NA,-inf	NA,inf	NA,0.89788	0.000390886	0.000781381
3	chr2:66645390:C:T	66645390	NA,T	NA,C	NA,1	NA,-inf	NA,inf	NA,0.86102	0.000390413	0.000780443
3	chr2:66163664:CA:C	66163664	NA,C	NA,CA	NA,1	NA,-inf	NA,inf	NA,0.888985	0.000388505	0.000776532
3	chr2:66906943:C:G	66906943	G,NA	C,NA	1,NA	inf,NA	inf,NA	1.08531,NA	0.000386935	0.0007737
3	chr2:66094933:G:A	66094933	NA,A	NA,G	NA,1	NA,inf	NA,inf	NA,0.842359	0.000386921	0.000773565
3	chr2:66667583:C:T	66667583	NA,T	NA,C	NA,1	NA,-inf	NA,inf	NA,0.852031	0.000384803	0.00076923
3	chr2:66497934:T:TA	66497934	NA,TA	NA,T	NA,1	NA,-inf	NA,inf	NA,0.837814	0.000384701	0.000769107
3	chr2:66866638:C:T	66866638	T,T	C,C	1,1	inf,inf	inf,inf	0.0869477,1.95614	0.000384195	0.000769296
3	chr2:66271556:T:C	66271556	NA,C	NA,T	NA,1	NA,-inf	NA,inf	NA,0.834954	0.000384189	0.000768066
3	chr2:66197498:T:G	66197498	G,G	T,T	1,1	-inf,inf	inf,inf	0.174112,1.84278	0.00038233	0.000764114
3	chr2:66442279:A:C	66442279	C,C	A,A	1,1	-inf,inf	inf,inf	0.520592,1.68392	0.000381868	0.000763438
3	chr2:66710691:C:T	66710691	NA,T	NA,C	NA,1	NA,-inf	NA,inf	NA,0.844469	0.000380834	0.000761452
3	chr2:66480310:G:T	66480310	NA,T	NA,G	NA,1	NA,inf	NA,inf	NA,0.826331	0.00038042	0.000760426
3	chr2:66163667:TTAACA:T	66163667	NA,T	NA,TTAACA	NA,1	NA,-inf	NA,inf	NA,0.875024	0.000380082	0.000759702
3	chr2:66513980:C:G	66513980	G,G	C,C	1,1	-inf,-inf	inf,inf	1.39932,0.646882	0.000379409	0.000758421
3	chr2:66565551:G:A	66565551	A,A	G,G	1,1	inf,inf	inf,inf	0.303693,1.67996	0.000379052	0.000757742
3	chr2:66212446:G:A	66212446	NA,A	NA,G	NA,1	NA,-inf	NA,inf	NA,0.876094	0.000378769	0.000757118
3	chr2:66204097:G:A	66204097	NA,A	NA,G	NA,1	NA,-inf	NA,inf	NA,0.874808	0.000378046	0.000755672
3	chr2:66219504:G:A	66219504	NA,A	NA,G	NA,1	NA,inf	NA,inf	NA,0.824418	0.000377304	0.000754237
3	chr2:66607094:A:G	66607094	NA,G	NA,A	NA,1	NA,inf	NA,inf	NA,0.822529	0.000375015	0.000749791
3	chr2:66288455:C:A	66288455	NA,A	NA,C	NA,1	NA,inf	NA,inf	NA,0.829212	0.000374988	0.00074955
3	chr2:65990862:T:G	65990862	G,NA	T,NA	1,NA	-inf,NA	inf,NA	1.13363,NA	0.000374651	0.000748976
3	chr2:66784911:T:C	66784911	NA,C	NA,T	NA,1	NA,inf	NA,inf	NA,0.804993	0.000374622	0.000748688
3	chr2:66084764:T:C	66084764	NA,C	NA,T	NA,1	NA,-inf	NA,inf	NA,0.836909	0.000374045	0.000747648
3	chr2:66483365:C:T	66483365	NA,T	NA,C	NA,1	NA,inf	NA,inf	NA,0.814964	0.0003736	0.000746798
3	chr2:66110281:T:C	66110281	NA,C	NA,T	NA,1	NA,-inf	NA,inf	NA,0.834534	0.000373317	0.000746108
3	chr2:66869285:A:T	66869285	NA,T	NA,A	NA,1	NA,inf	NA,inf	NA,0.809806	0.000372746	0.000745062
3	chr2:66778290:C:T	66778290	NA,T	NA,C	NA,1	NA,-inf	NA,inf	NA,0.828079	0.00037259	0.000745017
3	chr2:66640124:G:A	66640124	NA,A	NA,G	NA,1	NA,inf	NA,inf	NA,0.818219	0.000372449	0.000744658
3	chr2:66863987:C:T	66863987	NA,T	NA,C	NA,1	NA,-inf	NA,inf	NA,0.823343	0.000371766	0.000743245
3	chr2:66546613:A:G	66546613	NA,G	NA,A	NA,1	NA,-inf	NA,inf	NA,0.829217	0.000369953	0.000739653
3	chr2:66204104:G:A	66204104	NA,A	NA,G	NA,1	NA,-inf	NA,inf	NA,0.860575	0.000369751	0.000739095
3	chr2:66850871:C:T	66850871	NA,T	NA,C	NA,1	NA,-inf	NA,inf	NA,0.814224	0.000369472	0.000738668
3	chr2:66211065:T:C	66211065	NA,C	NA,T	NA,1	NA,-inf	NA,inf	NA,0.858088	0.000368255	0.000736107
3	chr2:66673469:T:C	66673469	NA,C	NA,T	NA,1	NA,-inf	NA,inf	NA,0.805417	0.000367591	0.000734863
3	chr2:66193345:AGGGAGAGT:A	66193345	NA,A	NA,AGGGAGAGT	NA,1	NA,-inf	NA,inf	NA,0.857019	0.000366745	0.000733133
3	chr2:66206613:A:G	66206613	NA,G	NA,A	NA,1	NA,-inf	NA,inf	NA,0.853638	0.000365847	0.000731293
3	chr2:66188852:A:G	66188852	NA,G	NA,A	NA,1	NA,-inf	NA,inf	NA,0.854986	0.000365657	0.000730959
3	chr2:66502288:A:G	66502288	G,G	A,A	1,1	inf,inf	inf,inf	0.634736,1.42753	0.000364594	0.00072883
3	chr2:66388163:G:A	66388163	NA,A	NA,G	NA,1	NA,-inf	NA,inf	NA,0.814739	0.000364571	0.000728616
3	chr2:65961005:A:G	65961005	NA,G	NA,A	NA,1	NA,inf	NA,inf	NA,0.80328	0.000363955	0.000727539
3	chr2:66486901:A:G	66486901	NA,G	NA,A	NA,1	NA,-inf	NA,inf	NA,0.815742	0.00036385	0.00072727
3	chr2:66477140:G:A	66477140	NA,A	NA,G	NA,1	NA,inf	NA,inf	NA,0.797926	0.000363468	0.000726545
3	chr2:66496546:G:A	66496546	A,NA	G,NA	1,NA	inf,NA	inf,NA	0.929629,NA	0.000362704	0.000725116
3	chr2:66189343:G:A	66189343	NA,A	NA,G	NA,1	NA,-inf	NA,inf	NA,0.849543	0.000362526	0.0007247
3	chr2:66236754:G:C	66236754	NA,C	NA,G	NA,1	NA,-inf	NA,inf	NA,0.799839	0.000362348	0.000724357
3	chr2:66082849:A:G	66082849	NA,G	NA,A	NA,1	NA,-inf	NA,inf	NA,0.815478	0.000361708	0.000722998
3	chr2:66070643:G:A	66070643	A,NA	G,NA	1,NA	-inf,NA	inf,NA	1.07291,NA	0.000361371	0.000722382
3	chr2:66189286:T:A	66189286	NA,A	NA,T	NA,1	NA,-inf	NA,inf	NA,0.847259	0.000361278	0.000722206
3	chr2:66561182:C:T	66561182	T,T	C,C	1,1	-inf,-inf	inf,inf	1.41423,0.78752	0.000360719	0.000720944
3	chr2:66260775:G:A	66260775	NA,A	NA,G	NA,1	NA,inf	NA,inf	NA,0.793858	0.000360614	0.000720818
3	chr2:66636559:A:G	66636559	NA,G	NA,A	NA,1	NA,-inf	NA,inf	NA,0.808578	0.000359348	0.000718348
3	chr2:66248198:T:C	66248198	NA,C	NA,T	NA,1	NA,inf	NA,inf	NA,0.802382	0.000359337	0.000718246
3	chr2:66163674:C:T	66163674	NA,T	NA,C	NA,1	NA,-inf	NA,inf	NA,0.838356	0.000359007	0.000717587
3	chr2:66642825:G:A	66642825	NA,A	NA,G	NA,1	NA,inf	NA,inf	NA,0.800533	0.00035804	0.000715938
3	chr2:66192071:T:G	66192071	NA,G	NA,T	NA,1	NA,-inf	NA,inf	NA,0.837931	0.000355945	0.000711548
3	chr2:66255667:AAATGTCCAAGGTGCATTT:A	66255667	A,NA	AAATGTCCAAGGTGCATTT,NA	1,NA	inf,NA	inf,NA	0.998397,NA	0.000355046	0.000709696
3	chr2:66391083:T:C	66391083	C,NA	T,NA	1,NA	-inf,NA	inf,NA	1.12355,NA	0.000354297	0.000708293
3	chr2:66785551:T:C	66785551	NA,C	NA,T	NA,1	NA,inf	NA,inf	NA,0.770038	0.000354207	0.000707901
3	chr2:66428124:A:G	66428124	G,G	A,A	1,1	-inf,inf	inf,inf	1.16931,0.127881	0.000353978	0.000707242
3	chr2:66187965:T:C	66187965	NA,C	NA,T	NA,1	NA,-inf	NA,inf	NA,0.833415	0.000353644	0.000706948
3	chr2:66204268:A:G	66204268	NA,G	NA,A	NA,1	NA,-inf	NA,inf	NA,0.830245	0.000352788	0.000705194
3	chr2:66814616:T:C	66814616	C,C	T,T	1,1	-inf,inf	inf,inf	1.43222,0.705699	0.000352247	0.00070684
3	chr2:66404304:C:T	66404304	NA,T	NA,C	NA,1	NA,inf	NA,inf	NA,0.775307	0.000351816	0.000703259
3	chr2:66139876:T:C	66139876	C,C	T,T	1,1	inf,-inf	inf,inf	1.52197,0.151187	0.000350554	0.000700466
3	chr2:66379162:C:T	66379162	NA,T	NA,C	NA,1	NA,inf	NA,inf	NA,0.787514	0.000348632	0.000696905
3	chr2:66382893:C:T	66382893	NA,T	NA,C	NA,1	NA,-inf	NA,inf	NA,0.784728	0.000345788	0.000691344
3	chr2:66891993:A:G	66891993	NA,G	NA,A	NA,1	NA,-inf	NA,inf	NA,0.76513	0.000345482	0.000690224
3	chr2:66148709:A:G	66148709	NA,G	NA,A	NA,1	NA,-inf	NA,inf	NA,0.808267	0.000345372	0.000690374
3	chr2:66877817:G:A	66877817	A,A	G,G	1,1	inf,inf	inf,inf	0.0423804,1.91071	0.000345268	0.000691963
3	chr2:66366981:A:G	66366981	NA,G	NA,A	NA,1	NA,inf	NA,inf	NA,0.769195	0.000345187	0.000689947
3	chr2:66503651:A:G	66503651	G,NA	A,NA	1,NA	inf,NA	inf,NA	1.09881,NA	0.000344788	0.000689254
3	chr2:66181726:G:A	66181726	NA,A	NA,G	NA,1	NA,-inf	NA,inf	NA,0.769525	0.000344274	0.000688217
3	chr2:66316808:T:C	66316808	NA,C	NA,T	NA,1	NA,inf	NA,inf	NA,0.758648	0.000343468	0.000686596
3	chr2:66063606:A:G	66063606	NA,G	NA,A	NA,1	NA,inf	NA,inf	NA,0.765549	0.000342958	0.000685604
3	chr2:66562767:T:G	66562767	NA,G	NA,T	NA,1	NA,-inf	NA,inf	NA,0.78098	0.000342861	0.000685494
3	chr2:66208687:G:C	66208687	NA,C	NA,G	NA,1	NA,-inf	NA,inf	NA,0.806235	0.000340231	0.000680098
3	chr2:66206293:G:A	66206293	NA,A	NA,G	NA,1	NA,-inf	NA,inf	NA,0.805343	0.000339812	0.000679261
3	chr2:65984360:A:C	65984360	C,C	A,A	1,1	-inf,-inf	inf,inf	1.54759,0.105252	0.000339418	0.000678292
3	chr2:66161071:T:A	66161071	NA,A	NA,T	NA,1	NA,inf	NA,inf	NA,0.751789	0.00033904	0.000677759
3	chr2:66103175:G:C	66103175	NA,C	NA,G	NA,1	NA,inf	NA,inf	NA,0.759352	0.000338912	0.000677481
3	chr2:66247547:T:C	66247547	NA,C	NA,T	NA,1	NA,-inf	NA,inf	NA,0.786873	0.00033816	0.000675927
3	chr2:66254142:G:T	66254142	NA,T	NA,G	NA,1	NA,-inf	NA,inf	NA,0.775875	0.000337184	0.000674107
3	chr2:66876639:G:A	66876639	A,A	G,G	1,1	-inf,inf	inf,inf	0.00354177,1.8964	0.000336495	0.000674361
3	chr2:66050766:TC:T	66050766	NA,T	NA,TC	NA,1	NA,inf	NA,inf	NA,0.751387	0.000336237	0.000672153
3	chr2:66482005:CCACCACA:C	66482005	C,C	CCACCACA,CCACCACA	1,1	inf,-inf	inf,inf	1.80987,1.77998	0.000336186	0.000675893
3	chr2:66148992:G:C	66148992	NA,C	NA,G	NA,1	NA,-inf	NA,inf	NA,0.792047	0.000333062	0.000665759
3	chr2:66765740:G:C	66765740	NA,C	NA,G	NA,1	NA,-inf	NA,inf	NA,0.7411	0.000333057	0.000665773
3	chr2:66441135:G:A	66441135	NA,A	NA,G	NA,1	NA,inf	NA,inf	NA,0.759442	0.000331856	0.000663332
3	chr2:66211555:G:A	66211555	NA,A	NA,G	NA,1	NA,-inf	NA,inf	NA,0.789318	0.000331603	0.000662853
3	chr2:66202403:G:A	66202403	NA,A	NA,G	NA,1	NA,-inf	NA,inf	NA,0.788916	0.000331403	0.000662454
3	chr2:65997334:C:T	65997334	T,T	C,C	1,1	-inf,-inf	inf,inf	1.55506,0.0062939	0.000330745	0.000660959
3	chr2:66476119:A:G	66476119	G,G	A,A	1,1	inf,-inf	inf,inf	1.39232,1.75353	0.000329068	0.000659223
3	chr2:66796551:A:C	66796551	NA,C	NA,A	NA,1	NA,inf	NA,inf	NA,0.765002	0.000328657	0.000657428
3	chr2:66246926:A:G	66246926	NA,G	NA,A	NA,1	NA,-inf	NA,inf	NA,0.767406	0.000328348	0.000656321
3	chr2:66388070:G:A	66388070	NA,A	NA,G	NA,1	NA,-inf	NA,inf	NA,0.746099	0.000327538	0.000654625
3	chr2:66927832:A:G	66927832	NA,G	NA,A	NA,1	NA,inf	NA,inf	NA,0.736438	0.00032728	0.000654237
3	chr2:66819776:T:C	66819776	NA,C	NA,T	NA,1	NA,-inf	NA,inf	NA,0.759835	0.000327113	0.000654216
3	chr2:66201365:TAAATC:T	66201365	NA,T	NA,TAAATC	NA,1	NA,inf	NA,inf	NA,0.72846	0.000327003	0.000653645
3	chr2:66419791:C:T	66419791	NA,T	NA,C	NA,1	NA,inf	NA,inf	NA,0.767429	0.000326913	0.00065346
3	chr2:66847245:G:A	66847245	NA,A	NA,G	NA,1	NA,-inf	NA,inf	NA,0.740506	0.000326295	0.000652365
3	chr2:66312390:T:C	66312390	NA,C	NA,T	NA,1	NA,inf	NA,inf	NA,0.74352	0.00032612	0.000651955
3	chr2:66875114:A:C	66875114	NA,C	NA,A	NA,1	NA,-inf	NA,inf	NA,0.743405	0.000326079	0.000651964
3	chr2:65993523:A:G	65993523	G,NA	A,NA	1,NA	-inf,NA	inf,NA	0.90255,NA	0.000325425	0.000650511
3	chr2:66117524:A:G	66117524	NA,G	NA,A	NA,1	NA,-inf	NA,inf	NA,0.795326	0.000323869	0.000647242
3	chr2:66172044:C:T	66172044	T,NA	C,NA	1,NA	inf,NA	inf,NA	0.965198,NA	0.000323867	0.00064746
3	chr2:66300046:T:G	66300046	G,G	T,T	1,1	-inf,-inf	inf,inf	0.708624,1.41759	0.0003228	0.000645415
3	chr2:65961220:C:T	65961220	T,NA	C,NA	1,NA	-inf,NA	inf,NA	0.994204,NA	0.000321933	0.000643591
3	chr2:66365218:A:G	66365218	NA,G	NA,A	NA,1	NA,-inf	NA,inf	NA,0.734113	0.000321746	0.000643051
3	chr2:66720978:G:T	66720978	T,T	G,G	1,1	inf,inf	inf,inf	1.23092,0.850456	0.000321702	0.000643399
3	chr2:66487625:C:CT	66487625	NA,CT	NA,C	NA,1	NA,inf	NA,inf	NA,0.71921	0.000321278	0.000642234
3	chr2:66102398:A:G	66102398	G,G	A,A	1,1	inf,-inf	inf,inf	0.388194,1.66828	0.00032116	0.000642018
3	chr2:66708468:C:T	66708468	T,T	C,C	1,1	inf,inf	inf,inf	1.10606,0.945497	0.000320959	0.000641784
3	chr2:66828787:T:C	66828787	C,C	T,T	1,1	-inf,inf	inf,inf	1.39345,0.680362	0.000320066	0.00064214
3	chr2:66873519:A:G	66873519	NA,G	NA,A	NA,1	NA,-inf	NA,inf	NA,0.731374	0.000319977	0.000639766
3	chr2:66645839:C:T	66645839	NA,T	NA,C	NA,1	NA,-inf	NA,inf	NA,0.732345	0.000319598	0.000639015
3	chr2:66310564:A:G	66310564	NA,G	NA,A	NA,1	NA,-inf	NA,inf	NA,0.729532	0.000319303	0.000638333
3	chr2:66369053:G:A	66369053	NA,A	NA,G	NA,1	NA,-inf	NA,inf	NA,0.731262	0.000319028	0.000637834
3	chr2:66144523:C:T	66144523	T,T	C,C	1,1	inf,-inf	inf,inf	0.974243,0.991454	0.000318492	0.000636795
3	chr2:66525118:C:T	66525118	NA,T	NA,C	NA,1	NA,inf	NA,inf	NA,0.700671	0.000317781	0.000635258
3	chr2:66420631:T:A	66420631	A,NA	T,NA	1,NA	-inf,NA	inf,NA	1.0214,NA	0.000317099	0.000633907
3	chr2:66183355:A:G	66183355	G,G	A,A	1,1	inf,inf	inf,inf	0.522381,1.33249	0.000317086	0.000633756
3	chr2:66383690:C:T	66383690	NA,T	NA,C	NA,1	NA,-inf	NA,inf	NA,0.728082	0.000316645	0.000633078
3	chr2:66249402:A:C	66249402	NA,C	NA,A	NA,1	NA,inf	NA,inf	NA,0.708923	0.000316335	0.000632331
3	chr2:66228534:G:C	66228534	C,C	G,G	1,1	inf,-inf	inf,inf	1.66303,0.313204	0.000314787	0.000629295
3	chr2:66721002:A:G	66721002	G,G	A,A	1,1	inf,inf	inf,inf	1.21771,0.851916	0.000314562	0.000629122
3	chr2:66881327:G:A	66881327	A,A	G,G	1,1	inf,inf	inf,inf	0.0138539,1.85782	0.00031454	0.000630308
3	chr2:66226700:A:C	66226700	C,NA	A,NA	1,NA	-inf,NA	inf,NA	0.907265,NA	0.000313904	0.00062743
3	chr2:66841204:C:T	66841204	NA,T	NA,C	NA,1	NA,-inf	NA,inf	NA,0.733181	0.000313897	0.000627789
3	chr2:66246245:T:C	66246245	NA,C	NA,T	NA,1	NA,inf	NA,inf	NA,0.703555	0.000313203	0.000626059
3	chr2:66671783:A:G	66671783	NA,G	NA,A	NA,1	NA,-inf	NA,inf	NA,0.718028	0.000312688	0.000625201
3	chr2:66207519:G:A	66207519	NA,A	NA,G	NA,1	NA,-inf	NA,inf	NA,0.750722	0.000312665	0.000625009
3	chr2:66229740:A:G	66229740	G,G	A,A	1,1	inf,-inf	inf,inf	1.60272,0.40556	0.000312655	0.000625029
3	chr2:66440884:G:A	66440884	NA,A	NA,G	NA,1	NA,inf	NA,inf	NA,0.69891	0.000312593	0.000624867
3	chr2:66122062:A:G	66122062	NA,G	NA,A	NA,1	NA,-inf	NA,inf	NA,0.771078	0.000312474	0.000624478
3	chr2:66641030:A:G	66641030	NA,G	NA,A	NA,1	NA,-inf	NA,inf	NA,0.716117	0.000311742	0.000623311
3	chr2:66603525:A:G	66603525	NA,G	NA,A	NA,1	NA,-inf	NA,inf	NA,0.718345	0.000311131	0.000622118
3	chr2:66531780:C:G	66531780	G,G	C,C	1,1	inf,inf	inf,inf	0.894165,0.971743	0.000311119	0.000621879
3	chr2:66258118:G:A	66258118	A,NA	G,NA	1,NA	inf,NA	inf,NA	0.924337,NA	0.000310422	0.00062057
3	chr2:66206489:T:C	66206489	NA,C	NA,T	NA,1	NA,-inf	NA,inf	NA,0.742252	0.000309963	0.0006196
3	chr2:66229048:A:G	66229048	G,G	A,A	1,1	inf,-inf	inf,inf	1.66517,0.295441	0.00030993	0.00061959
3	chr2:66697989:T:C	66697989	NA,C	NA,T	NA,1	NA,inf	NA,inf	NA,0.692408	0.000309438	0.000618573
3	chr2:66207702:G:A	66207702	NA,A	NA,G	NA,1	NA,-inf	NA,inf	NA,0.742214	0.0003092	0.000618078
3	chr2:66397771:A:T	66397771	NA,T	NA,A	NA,1	NA,-inf	NA,inf	NA,0.712261	0.000309173	0.000618138
3	chr2:66557811:G:A	66557811	A,A	G,G	1,1	-inf,-inf	inf,inf	1.42467,0.668599	0.000308176	0.000615961
3	chr2:66154685:A:G	66154685	NA,G	NA,A	NA,1	NA,-inf	NA,inf	NA,0.708764	0.000308077	0.000615732
3	chr2:66248272:C:T	66248272	NA,T	NA,C	NA,1	NA,inf	NA,inf	NA,0.692146	0.000307671	0.000615016
3	chr2:66262542:C:G	66262542	NA,G	NA,C	NA,1	NA,inf	NA,inf	NA,0.683427	0.000306795	0.000613321
3	chr2:66320954:G:A	66320954	NA,A	NA,G	NA,1	NA,-inf	NA,inf	NA,0.702845	0.000306446	0.000612633
3	chr2:66799337:G:C	66799337	NA,C	NA,G	NA,1	NA,-inf	NA,inf	NA,0.69124	0.000306293	0.000612347
3	chr2:66682289:G:A	66682289	NA,A	NA,G	NA,1	NA,-inf	NA,inf	NA,0.703141	0.000305567	0.000610967
3	chr2:65950147:G:A	65950147	A,NA	G,NA	1,NA	inf,NA	inf,NA	0.890335,NA	0.000305143	0.000609988
3	chr2:66487029:G:C	66487029	NA,C	NA,G	NA,1	NA,inf	NA,inf	NA,0.684055	0.000304352	0.000608404
3	chr2:66880731:T:C	66880731	C,C	T,T	1,1	inf,inf	inf,inf	0.035824,1.83968	0.000304152	0.000609548
3	chr2:65971285:T:C	65971285	NA,C	NA,T	NA,1	NA,inf	NA,inf	NA,0.679785	0.000302951	0.000605593
3	chr2:66407646:T:C	66407646	NA,C	NA,T	NA,1	NA,-inf	NA,inf	NA,0.698653	0.0003029	0.000605597
3	chr2:66168772:AG:A	66168772	NA,A	NA,AG	NA,1	NA,inf	NA,inf	NA,0.680916	0.000302706	0.000605129
3	chr2:66559796:G:A	66559796	A,A	G,G	1,1	-inf,-inf	inf,inf	0.855674,1.25226	0.000301599	0.000602853
3	chr2:66248676:T:C	66248676	NA,C	NA,T	NA,1	NA,inf	NA,inf	NA,0.688138	0.000301323	0.000602347
3	chr2:66311512:G:A	66311512	NA,A	NA,G	NA,1	NA,inf	NA,inf	NA,0.691134	0.000301003	0.000601751
3	chr2:66718406:T:G	66718406	NA,G	NA,T	NA,1	NA,inf	NA,inf	NA,0.685887	0.000300908	0.000601567
3	chr2:66907981:T:C	66907981	NA,C	NA,T	NA,1	NA,-inf	NA,inf	NA,0.697045	0.000300866	0.000601662
3	chr2:66231922:T:C	66231922	NA,C	NA,T	NA,1	NA,inf	NA,inf	NA,0.662437	0.000300549	0.000600852
3	chr2:66898717:A:T	66898717	T,T	A,A	1,1	-inf,inf	inf,inf	0.0902939,1.80857	0.000300211	0.00060182
3	chr2:66685619:G:A	66685619	NA,A	NA,G	NA,1	NA,inf	NA,inf	NA,0.673353	0.000300133	0.00059997
3	chr2:65960749:A:G	65960749	NA,G	NA,A	NA,1	NA,inf	NA,inf	NA,0.678293	0.000299976	0.000599673
3	chr2:66164051:A:G	66164051	NA,G	NA,A	NA,1	NA,-inf	NA,inf	NA,0.723367	0.000299961	0.000599611
3	chr2:66609655:A:T	66609655	T,NA	A,NA	1,NA	inf,NA	inf,NA	0.907918,NA	0.000299891	0.000599612
3	chr2:66580407:TA:T	66580407	NA,T	NA,TA	NA,1	NA,inf	NA,inf	NA,0.678057	0.000299873	0.000599714
3	chr2:66383775:C:G	66383775	NA,G	NA,C	NA,1	NA,-inf	NA,inf	NA,0.691182	0.000299471	0.000598745
3	chr2:66734208:A:G	66734208	NA,G	NA,A	NA,1	NA,-inf	NA,inf	NA,0.681228	0.000299273	0.000598344
3	chr2:66537865:A:G	66537865	G,G	A,A	1,1	inf,inf	inf,inf	1.10533,0.84306	0.000298951	0.000597545
3	chr2:66713272:A:G	66713272	NA,G	NA,A	NA,1	NA,-inf	NA,inf	NA,0.698406	0.000298873	0.000597547
3	chr2:66483302:A:G	66483302	G,G	A,A	1,1	inf,-inf	inf,inf	1.83438,1.71998	0.000298437	0.000600121
3	chr2:66806849:T:A	66806849	A,NA	T,NA	1,NA	inf,NA	inf,NA	0.953678,NA	0.000298177	0.000596254
3	chr2:66857511:C:A	66857511	NA,A	NA,C	NA,1	NA,-inf	NA,inf	NA,0.680823	0.000297361	0.000594552
3	chr2:65991391:GAGAC:G	65991391	G,G	GAGAC,GAGAC	1,1	-inf,-inf	inf,inf	1.4898,0.0704509	0.00029727	0.000594076
3	chr2:65961048:C:A	65961048	NA,A	NA,C	NA,1	NA,-inf	NA,inf	NA,0.653749	0.00029704	0.0005938
3	chr2:66179630:G:A	66179630	NA,A	NA,G	NA,1	NA,inf	NA,inf	NA,0.662802	0.000296391	0.000592486
3	chr2:66122054:A:G	66122054	NA,G	NA,A	NA,1	NA,-inf	NA,inf	NA,0.733944	0.000295917	0.000591399
3	chr2:66384828:A:G	66384828	NA,G	NA,A	NA,1	NA,-inf	NA,inf	NA,0.681916	0.000295584	0.000590971
3	chr2:66913209:T:C	66913209	NA,C	NA,T	NA,1	NA,-inf	NA,inf	NA,0.673653	0.000293847	0.000587576
3	chr2:66562647:A:G	66562647	G,G	A,A	1,1	-inf,-inf	inf,inf	0.893772,0.995914	0.000293815	0.000587152
3	chr2:66438842:T:A	66438842	NA,A	NA,T	NA,1	NA,-inf	NA,inf	NA,0.67127	0.000293583	0.00058687
3	chr2:66682688:A:G	66682688	NA,G	NA,A	NA,1	NA,inf	NA,inf	NA,0.658701	0.000293567	0.000586846
3	chr2:66475513:A:G	66475513	G,G	A,A	1,1	inf,-inf	inf,inf	1.37658,1.68692	0.000293108	0.000587151
3	chr2:66552734:G:A	66552734	A,A	G,G	1,1	-inf,-inf	inf,inf	1.16666,0.754314	0.000293031	0.000585794
3	chr2:66846193:G:C	66846193	NA,C	NA,G	NA,1	NA,-inf	NA,inf	NA,0.667769	0.000292678	0.000585149
3	chr2:66859507:A:G	66859507	G,G	A,A	1,1	inf,inf	inf,inf	0.0836242,1.79468	0.000292577	0.000585738
3	chr2:66331255:C:T	66331255	NA,T	NA,C	NA,1	NA,-inf	NA,inf	NA,0.669053	0.000291699	0.000583151
3	chr2:66310347:C:T	66310347	NA,T	NA,C	NA,1	NA,-inf	NA,inf	NA,0.669731	0.000291556	0.00058287
3	chr2:66303590:C:T	66303590	NA,T	NA,C	NA,1	NA,inf	NA,inf	NA,0.657811	0.000291549	0.000582784
3	chr2:66441268:G:A	66441268	NA,A	NA,G	NA,1	NA,inf	NA,inf	NA,0.690777	0.000291362	0.000582412
3	chr2:66213208:A:G	66213208	G,G	A,A	1,1	inf,inf	inf,inf	0.605218,1.17679	0.000291222	0.000581993
3	chr2:66311118:G:A	66311118	NA,A	NA,G	NA,1	NA,-inf	NA,inf	NA,0.668874	0.000291196	0.000582149
3	chr2:66206687:A:G	66206687	NA,G	NA,A	NA,1	NA,-inf	NA,inf	NA,0.701231	0.000290739	0.000581185
3	chr2:66194571:G:C	66194571	C,C	G,G	1,1	inf,inf	inf,inf	0.267219,1.56901	0.000290615	0.000580962
3	chr2:66689050:T:C	66689050	NA,C	NA,T	NA,1	NA,inf	NA,inf	NA,0.652863	0.000290435	0.000580606
3	chr2:66171895:C:T	66171895	NA,T	NA,C	NA,1	NA,-inf	NA,inf	NA,0.701747	0.000290323	0.000580352
3	chr2:66210117:C:T	66210117	NA,T	NA,C	NA,1	NA,-inf	NA,inf	NA,0.700709	0.000290282	0.000580272
3	chr2:66924287:A:G	66924287	G,G	A,A	1,1	-inf,inf	inf,inf	0.0797535,1.79233	0.000289974	0.000581284
3	chr2:66347130:C:T	66347130	NA,T	NA,C	NA,1	NA,-inf	NA,inf	NA,0.654627	0.000289798	0.000579313
3	chr2:66209618:C:T	66209618	T,T	C,C	1,1	-inf,inf	inf,inf	0.168809,1.68296	0.000289795	0.000579157
3	chr2:66299626:A:G	66299626	NA,G	NA,A	NA,1	NA,inf	NA,inf	NA,0.663732	0.000289444	0.000578599
3	chr2:66382015:A:G	66382015	NA,G	NA,A	NA,1	NA,-inf	NA,inf	NA,0.667556	0.000289074	0.000577958
3	chr2:66233645:C:A	66233645	NA,A	NA,C	NA,1	NA,inf	NA,inf	NA,0.659593	0.000288157	0.000576032
3	chr2:66544868:T:C	66544868	C,C	T,T	1,1	-inf,-inf	inf,inf	1.24074,0.656806	0.000288136	0.000575992
3	chr2:66274670:G:A	66274670	NA,A	NA,G	NA,1	NA,-inf	NA,inf	NA,0.648072	0.000287515	0.000574794
3	chr2:66275052:T:C	66275052	NA,C	NA,T	NA,1	NA,-inf	NA,inf	NA,0.647801	0.0002874	0.000574565
3	chr2:66509584:T:C	66509584	C,NA	T,NA	1,NA	-inf,NA	inf,NA	0.912791,NA	0.000287339	0.000574443
3	chr2:66329733:C:A	66329733	NA,A	NA,C	NA,1	NA,-inf	NA,inf	NA,0.658486	0.000287128	0.000574013
3	chr2:66275210:T:A	66275210	NA,A	NA,T	NA,1	NA,-inf	NA,inf	NA,0.646925	0.000287022	0.000573809
3	chr2:66270602:CAATT:C	66270602	NA,C	NA,CAATT	NA,1	NA,-inf	NA,inf	NA,0.646925	0.000287022	0.000573809
3	chr2:66470374:T:C	66470374	C,NA	T,NA	1,NA	-inf,NA	inf,NA	0.997456,NA	0.000286508	0.000572815
3	chr2:66026962:A:AT	66026962	AT,AT	A,A	1,1	-inf,-inf	inf,inf	1.46855,0.101067	0.000286362	0.000572301
3	chr2:66291241:C:T	66291241	T,NA	C,NA	1,NA	inf,NA	inf,NA	0.876095,NA	0.000286357	0.000572334
3	chr2:66310811:G:T	66310811	NA,T	NA,G	NA,1	NA,inf	NA,inf	NA,0.657635	0.000286323	0.000572406
3	chr2:66273577:A:G	66273577	NA,G	NA,A	NA,1	NA,-inf	NA,inf	NA,0.644574	0.000286011	0.000571789
3	chr2:66476849:G:C	66476849	NA,C	NA,G	NA,1	NA,-inf	NA,inf	NA,0.665973	0.000285612	0.000570887
3	chr2:66647256:C:G	66647256	NA,G	NA,C	NA,1	NA,-inf	NA,inf	NA,0.64149	0.00028555	0.000570857
3	chr2:66826212:A:G	66826212	G,G	A,A	1,1	-inf,inf	inf,inf	1.3118,0.709051	0.000284216	0.000570164
3	chr2:66271514:T:TG	66271514	NA,TG	NA,T	NA,1	NA,-inf	NA,inf	NA,0.647891	0.000283383	0.000566526
3	chr2:66415220:T:TA	66415220	NA,TA	NA,T	NA,1	NA,-inf	NA,inf	NA,0.647298	0.000282458	0.000564604
3	chr2:66535938:A:T	66535938	NA,T	NA,A	NA,1	NA,inf	NA,inf	NA,0.644274	0.000282435	0.000564491
3	chr2:66684964:T:C	66684964	NA,C	NA,T	NA,1	NA,inf	NA,inf	NA,0.632117	0.000282021	0.000563771
3	chr2:66471030:C:T	66471030	T,T	C,C	1,1	inf,-inf	inf,inf	1.51262,1.68265	0.000281881	0.000565144
3	chr2:66232116:T:C	66232116	C,C	T,T	1,1	inf,-inf	inf,inf	1.53881,0.41047	0.000281804	0.000563363
3	chr2:66154694:G:C	66154694	NA,C	NA,G	NA,1	NA,inf	NA,inf	NA,0.633902	0.0002814	0.000562544
3	chr2:66850465:T:C	66850465	C,C	T,T	1,1	inf,inf	inf,inf	0.0395547,1.76126	0.000280526	0.000561631
3	chr2:65959034:C:T	65959034	T,T	C,C	1,1	-inf,-inf	inf,inf	0.591848,1.18144	0.000279082	0.000557771
3	chr2:66521976:G:A	66521976	A,A	G,G	1,1	inf,inf	inf,inf	0.980495,0.968532	0.000278571	0.000556832
3	chr2:66259171:C:G	66259171	NA,G	NA,C	NA,1	NA,inf	NA,inf	NA,0.623699	0.000278177	0.000556111
3	chr2:66397455:A:G	66397455	NA,G	NA,A	NA,1	NA,-inf	NA,inf	NA,0.619593	0.000277929	0.000555657
3	chr2:66499770:C:T	66499770	T,T	C,C	1,1	-inf,inf	inf,inf	1.0717,0.781449	0.000277616	0.000554938
3	chr2:66823620:T:C	66823620	C,C	T,T	1,1	-inf,inf	inf,inf	1.14641,0.86698	0.000277491	0.000558167
3	chr2:65950672:A:G	65950672	NA,G	NA,A	NA,1	NA,inf	NA,inf	NA,0.625534	0.000276911	0.000553568
3	chr2:66119742:C:G	66119742	NA,G	NA,C	NA,1	NA,inf	NA,inf	NA,0.620015	0.000276491	0.000552702
3	chr2:66300624:C:T	66300624	T,NA	C,NA	1,NA	inf,NA	inf,NA	0.857842,NA	0.000276302	0.000552243
3	chr2:66534523:G:C	66534523	C,C	G,G	1,1	inf,inf	inf,inf	1.06639,0.835324	0.00027569	0.000551063
3	chr2:66229926:T:C	66229926	C,C	T,T	1,1	inf,-inf	inf,inf	1.59808,0.30522	0.000275652	0.000551072
3	chr2:66639884:A:G	66639884	NA,G	NA,A	NA,1	NA,-inf	NA,inf	NA,0.626428	0.000275638	0.000551093
3	chr2:66469883:T:G	66469883	NA,G	NA,T	NA,1	NA,-inf	NA,inf	NA,0.641507	0.00027555	0.000550781
3	chr2:66613944:T:C	66613944	NA,C	NA,T	NA,1	NA,-inf	NA,inf	NA,0.626115	0.000275507	0.000550829
3	chr2:66229934:T:A	66229934	A,A	T,T	1,1	inf,-inf	inf,inf	1.59341,0.312084	0.000275495	0.000550759
3	chr2:66619824:A:G	66619824	NA,G	NA,A	NA,1	NA,-inf	NA,inf	NA,0.625916	0.000275427	0.00055067
3	chr2:66545830:C:T	66545830	T,T	C,C	1,1	-inf,-inf	inf,inf	1.22937,0.636444	0.000275398	0.000550534
3	chr2:66471664:G:A	66471664	A,A	G,G	1,1	inf,-inf	inf,inf	1.48964,1.66672	0.000275144	0.000551553
3	chr2:66663398:C:G	66663398	NA,G	NA,C	NA,1	NA,-inf	NA,inf	NA,0.632636	0.000275102	0.000550055
3	chr2:66295162:C:T	66295162	T,T	C,C	1,1	-inf,inf	inf,inf	0.0390225,1.67467	0.000275059	0.000549839
3	chr2:66712390:C:T	66712390	T,T	C,C	1,1	inf,inf	inf,inf	1.00862,0.956251	0.000274959	0.000549848
3	chr2:66850603:T:C	66850603	C,C	T,T	1,1	inf,inf	inf,inf	0.0459072,1.74899	0.000274818	0.000550193
3	chr2:66544731:T:C	66544731	C,C	T,T	1,1	-inf,-inf	inf,inf	1.22722,0.642718	0.000274754	0.000549245
3	chr2:66277898:A:C	66277898	NA,C	NA,A	NA,1	NA,inf	NA,inf	NA,0.625121	0.000273863	0.000547462
3	chr2:66310535:G:A	66310535	NA,A	NA,G	NA,1	NA,inf	NA,inf	NA,0.618496	0.000273757	0.000547238
3	chr2:66498884:C:G	66498884	NA,G	NA,C	NA,1	NA,inf	NA,inf	NA,0.611073	0.000273257	0.000546341
3	chr2:66630108:T:A	66630108	NA,A	NA,T	NA,1	NA,-inf	NA,inf	NA,0.624054	0.000272726	0.000545171
3	chr2:66832283:G:C	66832283	NA,C	NA,G	NA,1	NA,-inf	NA,inf	NA,0.647978	0.000272632	0.000545307
3	chr2:66848973:A:G	66848973	NA,G	NA,A	NA,1	NA,-inf	NA,inf	NA,0.623245	0.000272221	0.00054429
3	chr2:66229935:A:C	66229935	C,C	A,A	1,1	inf,-inf	inf,inf	1.58558,0.309416	0.000270809	0.000541391
3	chr2:66195321:G:T	66195321	NA,T	NA,G	NA,1	NA,-inf	NA,inf	NA,0.649678	0.000270638	0.000541054
3	chr2:66910696:G:A	66910696	NA,A	NA,G	NA,1	NA,inf	NA,inf	NA,0.599518	0.000270428	0.000540552
3	chr2:66352733:A:G	66352733	NA,G	NA,A	NA,1	NA,-inf	NA,inf	NA,0.635878	0.000270148	0.000540031
3	chr2:66440501:C:A	66440501	NA,A	NA,C	NA,1	NA,inf	NA,inf	NA,0.638871	0.00027	0.00053972
3	chr2:66162554:G:A	66162554	NA,A	NA,G	NA,1	NA,inf	NA,inf	NA,0.605506	0.00026967	0.000539104
3	chr2:66177434:G:A	66177434	NA,A	NA,G	NA,1	NA,-inf	NA,inf	NA,0.608749	0.000269596	0.000538953
3	chr2:66296027:T:A	66296027	NA,A	NA,T	NA,1	NA,-inf	NA,inf	NA,0.609934	0.00026952	0.000538864
3	chr2:66795009:C:A	66795009	NA,A	NA,C	NA,1	NA,inf	NA,inf	NA,0.624495	0.000269162	0.000538366
3	chr2:66844320:T:C	66844320	NA,C	NA,T	NA,1	NA,-inf	NA,inf	NA,0.611589	0.000268712	0.000537319
3	chr2:66470035:T:C	66470035	NA,C	NA,T	NA,1	NA,-inf	NA,inf	NA,0.623878	0.000268581	0.000536855
3	chr2:66577054:AAGT:A	66577054	NA,A	NA,AAGT	NA,1	NA,inf	NA,inf	NA,0.59878	0.000268398	0.000536621
3	chr2:66933442:C:T	66933442	NA,T	NA,C	NA,1	NA,-inf	NA,inf	NA,0.599	0.000268344	0.000536217
3	chr2:66143584:C:G	66143584	G,G	C,C	1,1	inf,-inf	inf,inf	0.928502,0.936234	0.000268219	0.000536289
3	chr2:66269753:T:C	66269753	NA,C	NA,T	NA,1	NA,inf	NA,inf	NA,0.608844	0.000267443	0.00053463
3	chr2:66198597:T:C	66198597	NA,C	NA,T	NA,1	NA,inf	NA,inf	NA,0.597162	0.000267413	0.000534586
3	chr2:66427440:A:C	66427440	NA,C	NA,A	NA,1	NA,-inf	NA,inf	NA,0.614366	0.000267367	0.000534561
3	chr2:66214923:C:T	66214923	NA,T	NA,C	NA,1	NA,-inf	NA,inf	NA,0.632877	0.000267242	0.000534219
3	chr2:66154138:A:T	66154138	T,T	A,A	1,1	-inf,-inf	inf,inf	0.931612,1.13225	0.000267021	0.000533674
3	chr2:66426802:C:T	66426802	NA,T	NA,C	NA,1	NA,-inf	NA,inf	NA,0.6132	0.000266919	0.000533666
3	chr2:66143308:A:T	66143308	T,T	A,A	1,1	inf,-inf	inf,inf	0.896956,0.966976	0.000266333	0.000532521
3	chr2:66499378:CT:C	66499378	NA,C	NA,CT	NA,1	NA,-inf	NA,inf	NA,0.608511	0.000266009	0.000531831
3	chr2:65956617:T:A	65956617	NA,A	NA,T	NA,1	NA,inf	NA,inf	NA,0.597838	0.000265848	0.000531453
3	chr2:66117585:C:G	66117585	NA,G	NA,C	NA,1	NA,inf	NA,inf	NA,0.592542	0.000265595	0.000530926
3	chr2:66845437:C:T	66845437	NA,T	NA,C	NA,1	NA,-inf	NA,inf	NA,0.599304	0.000264909	0.000529624
3	chr2:66152726:CAGTGCTG:C	66152726	NA,C	NA,CAGTGCTG	NA,1	NA,inf	NA,inf	NA,0.589105	0.000264278	0.000528315
3	chr2:66308114:T:C	66308114	NA,C	NA,T	NA,1	NA,-inf	NA,inf	NA,0.60293	0.000264274	0.000528335
3	chr2:66556548:A:G	66556548	G,G	A,A	1,1	-inf,inf	inf,inf	0.842436,1.03779	0.000264093	0.000527762
3	chr2:66401786:C:A	66401786	NA,A	NA,C	NA,1	NA,inf	NA,inf	NA,0.571166	0.000263512	0.000526831
3	chr2:66473652:T:C	66473652	NA,C	NA,T	NA,1	NA,-inf	NA,inf	NA,0.610199	0.000263299	0.0005263
3	chr2:66859578:G:A	66859578	NA,A	NA,G	NA,1	NA,-inf	NA,inf	NA,0.594171	0.000262381	0.000524579
3	chr2:66708125:A:G	66708125	NA,G	NA,A	NA,1	NA,inf	NA,inf	NA,0.581088	0.00026206	0.000523879
3	chr2:66665537:G:A	66665537	NA,A	NA,G	NA,1	NA,-inf	NA,inf	NA,0.586143	0.000261895	0.000523595
3	chr2:66264831:T:G	66264831	NA,G	NA,T	NA,1	NA,inf	NA,inf	NA,0.581531	0.000261822	0.000523398
3	chr2:66346852:G:T	66346852	NA,T	NA,G	NA,1	NA,-inf	NA,inf	NA,0.613585	0.000261637	0.000523021
3	chr2:65951067:C:G	65951067	NA,G	NA,C	NA,1	NA,inf	NA,inf	NA,0.585518	0.00026116	0.000522085
3	chr2:66576687:C:G	66576687	NA,G	NA,C	NA,1	NA,inf	NA,inf	NA,0.578033	0.000261146	0.000522124
3	chr2:66472256:T:C	66472256	NA,C	NA,T	NA,1	NA,-inf	NA,inf	NA,0.602852	0.000260571	0.000520847
3	chr2:66228934:G:A	66228934	NA,A	NA,G	NA,1	NA,-inf	NA,inf	NA,0.590397	0.00025973	0.000519251
3	chr2:66271209:A:T	66271209	NA,T	NA,A	NA,1	NA,-inf	NA,inf	NA,0.577764	0.000259482	0.000518758
3	chr2:66005038:A:G	66005038	G,NA	A,NA	1,NA	-inf,NA	inf,NA	0.918076,NA	0.00025887	0.000517541
3	chr2:66723775:T:C	66723775	NA,C	NA,T	NA,1	NA,inf	NA,inf	NA,0.57483	0.000258798	0.000517517
3	chr2:66760115:C:A	66760115	NA,A	NA,C	NA,1	NA,inf	NA,inf	NA,0.574495	0.000258193	0.000516271
3	chr2:66307720:G:A	66307720	NA,A	NA,G	NA,1	NA,inf	NA,inf	NA,0.566398	0.000257966	0.000515699
3	chr2:66017245:C:G	66017245	NA,G	NA,C	NA,1	NA,-inf	NA,inf	NA,0.573833	0.000257897	0.00051557
3	chr2:66259110:G:A	66259110	NA,A	NA,G	NA,1	NA,inf	NA,inf	NA,0.572179	0.000257884	0.000515549
3	chr2:66194585:TTA:T	66194585	NA,T	NA,TTA	NA,1	NA,-inf	NA,inf	NA,0.614606	0.000257571	0.000514934
3	chr2:66190842:GC:G	66190842	G,G	GC,GC	1,1	-inf,inf	inf,inf	0.16337,1.62808	0.000256936	0.000513552
3	chr2:66648200:T:C	66648200	NA,C	NA,T	NA,1	NA,-inf	NA,inf	NA,0.576498	0.000256394	0.000512621
3	chr2:66175934:T:G	66175934	NA,G	NA,T	NA,1	NA,-inf	NA,inf	NA,0.572072	0.000256017	0.000511799
3	chr2:66539122:T:C	66539122	NA,C	NA,T	NA,1	NA,inf	NA,inf	NA,0.568874	0.000255712	0.000511098
3	chr2:66522478:A:G	66522478	G,G	A,A	1,1	inf,inf	inf,inf	0.898564,0.999892	0.000255585	0.000510894
3	chr2:66851223:A:G	66851223	G,G	A,A	1,1	inf,inf	inf,inf	0.0766134,1.70152	0.00025495	0.000510372
3	chr2:66229107:C:A	66229107	A,A	C,C	1,1	inf,-inf	inf,inf	1.64279,0.165789	0.000254724	0.000509272
3	chr2:66442242:T:C	66442242	NA,C	NA,T	NA,1	NA,-inf	NA,inf	NA,0.580334	0.000254521	0.00050888
3	chr2:66888730:A:AAGGAAGG	66888730	NA,AAGGAAGG	NA,A	NA,1	NA,inf	NA,inf	NA,0.557912	0.000254436	0.000508592
3	chr2:66311797:A:G	66311797	NA,G	NA,A	NA,1	NA,inf	NA,inf	NA,0.555251	0.000253802	0.000507377
3	chr2:66474051:G:T	66474051	NA,T	NA,G	NA,1	NA,-inf	NA,inf	NA,0.583498	0.000253507	0.000506732
3	chr2:66590508:A:G	66590508	NA,G	NA,A	NA,1	NA,inf	NA,inf	NA,0.55857	0.000253384	0.000506637
3	chr2:66373013:G:A	66373013	NA,A	NA,G	NA,1	NA,inf	NA,inf	NA,0.558189	0.000253024	0.000505825
3	chr2:66236791:C:T	66236791	NA,T	NA,C	NA,1	NA,inf	NA,inf	NA,0.557925	0.000252622	0.000505029
3	chr2:66233300:C:T	66233300	NA,T	NA,C	NA,1	NA,inf	NA,inf	NA,0.560994	0.000252602	0.000504979
3	chr2:66834715:G:A	66834715	NA,A	NA,G	NA,1	NA,-inf	NA,inf	NA,0.566519	0.000252136	0.000504162
3	chr2:66724922:G:A	66724922	NA,A	NA,G	NA,1	NA,-inf	NA,inf	NA,0.560816	0.000252066	0.000503955
3	chr2:66298719:G:T	66298719	NA,T	NA,G	NA,1	NA,-inf	NA,inf	NA,0.56262	0.000252065	0.000503943
3	chr2:66019739:C:T	66019739	T,T	C,C	1,1	-inf,-inf	inf,inf	1.32989,0.246449	0.000251815	0.000503282
3	chr2:66200289:C:T	66200289	NA,T	NA,C	NA,1	NA,inf	NA,inf	NA,0.55987	0.000251238	0.000502239
3	chr2:66352285:C:T	66352285	NA,T	NA,C	NA,1	NA,inf	NA,inf	NA,0.554134	0.000251111	0.000502009
3	chr2:66186311:G:A	66186311	NA,A	NA,G	NA,1	NA,-inf	NA,inf	NA,0.559274	0.000250923	0.00050163
3	chr2:66311659:G:A	66311659	NA,A	NA,G	NA,1	NA,inf	NA,inf	NA,0.546747	0.000250761	0.000501299
3	chr2:66511924:T:G	66511924	G,G	T,T	1,1	-inf,-inf	inf,inf	1.27052,0.527207	0.000250686	0.000501139
3	chr2:66506476:C:T	66506476	NA,T	NA,C	NA,1	NA,-inf	NA,inf	NA,0.555353	0.000250674	0.000501194
3	chr2:66428427:T:A	66428427	NA,A	NA,T	NA,1	NA,inf	NA,inf	NA,0.587077	0.000250655	0.000501057
3	chr2:65968480:C:G	65968480	NA,G	NA,C	NA,1	NA,inf	NA,inf	NA,0.548559	0.000250583	0.000500957
3	chr2:66156136:C:CAGAAAT	66156136	NA,CAGAAAT	NA,C	NA,1	NA,-inf	NA,inf	NA,0.561477	0.000250497	0.000500841
3	chr2:66708979:C:T	66708979	NA,T	NA,C	NA,1	NA,-inf	NA,inf	NA,0.558028	0.00025048	0.000500805
3	chr2:66386632:C:A	66386632	NA,A	NA,C	NA,1	NA,inf	NA,inf	NA,0.535601	0.000250378	0.000500574
3	chr2:66622741:T:G	66622741	NA,G	NA,T	NA,1	NA,-inf	NA,inf	NA,0.565641	0.000249989	0.000499789
3	chr2:66572276:ACC:A	66572276	NA,A	NA,ACC	NA,1	NA,-inf	NA,inf	NA,0.544082	0.000249911	0.000499454
3	chr2:66196129:G:A	66196129	NA,A	NA,G	NA,1	NA,-inf	NA,inf	NA,0.592043	0.000249597	0.000498992
3	chr2:66046852:T:A	66046852	A,A	T,T	1,1	-inf,-inf	inf,inf	1.4038,0.0353386	0.000249142	0.000497931
3	chr2:66203528:G:A	66203528	NA,A	NA,G	NA,1	NA,inf	NA,inf	NA,0.547385	0.000248847	0.00049748
3	chr2:66338213:GATTAT:G	66338213	NA,G	NA,GATTAT	NA,1	NA,-inf	NA,inf	NA,0.577092	0.000248517	0.000496798
3	chr2:66037052:A:G	66037052	G,NA	A,NA	1,NA	inf,NA	inf,NA	0.817361,NA	0.000248175	0.000496155
3	chr2:66397731:A:G	66397731	NA,G	NA,A	NA,1	NA,inf	NA,inf	NA,0.529452	0.000247834	0.000495481
3	chr2:66194153:G:A	66194153	NA,A	NA,G	NA,1	NA,-inf	NA,inf	NA,0.585811	0.00024746	0.000494722
3	chr2:66416297:T:A	66416297	NA,A	NA,T	NA,1	NA,inf	NA,inf	NA,0.570702	0.0002473	0.000494363
3	chr2:66418601:C:A	66418601	NA,A	NA,C	NA,1	NA,inf	NA,inf	NA,0.527186	0.000246852	0.000493542
3	chr2:66196204:G:A	66196204	A,A	G,G	1,1	-inf,inf	inf,inf	0.178166,1.60129	0.000246582	0.000492858
3	chr2:66056938:G:A	66056938	NA,A	NA,G	NA,1	NA,inf	NA,inf	NA,0.544571	0.000246564	0.000492923
3	chr2:66319965:G:A	66319965	NA,A	NA,G	NA,1	NA,-inf	NA,inf	NA,0.55223	0.000246455	0.000492622
3	chr2:66149618:A:G	66149618	NA,G	NA,A	NA,1	NA,inf	NA,inf	NA,0.539459	0.000245833	0.000491448
3	chr2:66926184:G:A	66926184	NA,A	NA,G	NA,1	NA,-inf	NA,inf	NA,0.548716	0.000245833	0.0004915
3	chr2:66231917:A:G	66231917	G,G	A,A	1,1	inf,-inf	inf,inf	1.4969,0.360281	0.000245818	0.000491432
3	chr2:66653326:A:G	66653326	G,NA	A,NA	1,NA	inf,NA	inf,NA	0.796995,NA	0.000245814	0.000491539
3	chr2:66147325:A:G	66147325	NA,G	NA,A	NA,1	NA,inf	NA,inf	NA,0.536677	0.000245703	0.0004912
3	chr2:66013413:TATTCGTGTCTCACATATGG:T	66013413	NA,T	NA,TATTCGTGTCTCACATATGG	NA,1	NA,inf	NA,inf	NA,0.540794	0.000245638	0.000491047
3	chr2:66579482:G:A	66579482	NA,A	NA,G	NA,1	NA,-inf	NA,inf	NA,0.541573	0.000245624	0.000491057
3	chr2:66143606:A:T	66143606	T,T	A,A	1,1	inf,-inf	inf,inf	0.854728,0.96282	0.00024561	0.000491088
3	chr2:66832584:T:C	66832584	NA,C	NA,T	NA,1	NA,inf	NA,inf	NA,0.528444	0.000245533	0.000490766
3	chr2:66094595:T:TA	66094595	NA,TA	NA,T	NA,1	NA,-inf	NA,inf	NA,0.568813	0.000245001	0.000489724
3	chr2:66453467:G:A	66453467	NA,A	NA,G	NA,1	NA,inf	NA,inf	NA,0.534596	0.000244907	0.000489579
3	chr2:65960264:A:G	65960264	NA,G	NA,A	NA,1	NA,-inf	NA,inf	NA,0.55784	0.00024459	0.000488985
3	chr2:66240356:G:A	66240356	NA,A	NA,G	NA,1	NA,inf	NA,inf	NA,0.535127	0.000244405	0.000488601
3	chr2:66165315:A:G	66165315	NA,G	NA,A	NA,1	NA,-inf	NA,inf	NA,0.539374	0.000244376	0.000488534
3	chr2:66772663:T:C	66772663	NA,C	NA,T	NA,1	NA,inf	NA,inf	NA,0.53217	0.000244157	0.000488074
3	chr2:66196088:G:A	66196088	NA,A	NA,G	NA,1	NA,-inf	NA,inf	NA,0.575913	0.000244075	0.000487955
3	chr2:66254596:T:G	66254596	NA,G	NA,T	NA,1	NA,-inf	NA,inf	NA,0.538326	0.000243751	0.000487217
3	chr2:66541130:C:T	66541130	T,T	C,C	1,1	-inf,-inf	inf,inf	1.29957,0.454326	0.000243664	0.000487095
3	chr2:66419029:C:T	66419029	NA,T	NA,C	NA,1	NA,inf	NA,inf	NA,0.565269	0.00024341	0.000486577
3	chr2:66423388:T:C	66423388	NA,C	NA,T	NA,1	NA,inf	NA,inf	NA,0.564609	0.000243171	0.0004861
3	chr2:66076353:G:GC	66076353	NA,GC	NA,G	NA,1	NA,inf	NA,inf	NA,0.529623	0.000243121	0.000486035
3	chr2:66283474:G:A	66283474	NA,A	NA,G	NA,1	NA,-inf	NA,inf	NA,0.540995	0.000243072	0.000485949
3	chr2:66196667:G:T	66196667	NA,T	NA,G	NA,1	NA,inf	NA,inf	NA,0.52756	0.000242971	0.000485743
3	chr2:66718436:T:C	66718436	C,C	T,T	1,1	inf,inf	inf,inf	1.21067,0.705063	0.000242456	0.00048479
3	chr2:66135170:G:T	66135170	T,NA	G,NA	1,NA	inf,NA	inf,NA	0.832431,NA	0.000242258	0.000484319
3	chr2:66330605:A:G	66330605	NA,G	NA,A	NA,1	NA,-inf	NA,inf	NA,0.542044	0.000242187	0.000484182
3	chr2:66759002:T:C	66759002	NA,C	NA,T	NA,1	NA,-inf	NA,inf	NA,0.536024	0.000241472	0.000482814
3	chr2:66394420:C:G	66394420	NA,G	NA,C	NA,1	NA,inf	NA,inf	NA,0.510456	0.000241194	0.000482205
3	chr2:66638173:A:G	66638173	G,NA	A,NA	1,NA	inf,NA	inf,NA	0.785989,NA	0.000241193	0.0004823
3	chr2:66111917:C:T	66111917	NA,T	NA,C	NA,1	NA,-inf	NA,inf	NA,0.546498	0.000241178	0.000482123
3	chr2:66121424:C:T	66121424	T,T	C,C	1,1	-inf,-inf	inf,inf	1.47005,0.280352	0.00024098	0.000481783
3	chr2:66555996:G:A	66555996	NA,A	NA,G	NA,1	NA,-inf	NA,inf	NA,0.539393	0.000240918	0.000481598
3	chr2:66393855:T:G	66393855	NA,G	NA,T	NA,1	NA,inf	NA,inf	NA,0.509247	0.00024072	0.000481258
3	chr2:66434577:G:A	66434577	NA,A	NA,G	NA,1	NA,inf	NA,inf	NA,0.557166	0.000240703	0.000481167
3	chr2:65966134:C:T	65966134	NA,T	NA,C	NA,1	NA,inf	NA,inf	NA,0.518376	0.000240084	0.00047997
3	chr2:66727231:A:G	66727231	G,G	A,A	1,1	-inf,inf	inf,inf	0.388323,1.38239	0.000240007	0.000480075
3	chr2:66579471:C:T	66579471	T,T	C,C	1,1	inf,-inf	inf,inf	0.969158,0.821773	0.000239867	0.000479319
3	chr2:66029443:A:G	66029443	G,G	A,A	1,1	-inf,-inf	inf,inf	1.36891,0.102633	0.000239812	0.00047929
3	chr2:66268213:T:A	66268213	NA,A	NA,T	NA,1	NA,inf	NA,inf	NA,0.531984	0.000239689	0.000479158
3	chr2:66255312:TA:T	66255312	NA,T	NA,TA	NA,1	NA,inf	NA,inf	NA,0.533732	0.000239598	0.00047898
3	chr2:66498735:G:A	66498735	A,A	G,G	1,1	-inf,inf	inf,inf	0.178529,1.5185	0.000239441	0.00047856
3	chr2:66621236:C:G	66621236	NA,G	NA,C	NA,1	NA,-inf	NA,inf	NA,0.531513	0.000238974	0.000477797
3	chr2:66939639:C:T	66939639	NA,T	NA,C	NA,1	NA,-inf	NA,inf	NA,0.517613	0.00023882	0.000477248
3	chr2:66348239:G:A	66348239	NA,A	NA,G	NA,1	NA,inf	NA,inf	NA,0.531692	0.000238748	0.00047726
3	chr2:66352601:C:T	66352601	NA,T	NA,C	NA,1	NA,inf	NA,inf	NA,0.511143	0.000238695	0.000477176
3	chr2:66193460:T:C	66193460	C,C	T,T	1,1	-inf,inf	inf,inf	0.15339,1.58837	0.000238323	0.000476352
3	chr2:66455737:C:A	66455737	NA,A	NA,C	NA,1	NA,inf	NA,inf	NA,0.514652	0.000238157	0.000476089
3	chr2:66541451:A:G	66541451	G,G	A,A	1,1	-inf,-inf	inf,inf	1.28477,0.458432	0.000238089	0.000475954
3	chr2:66631491:C:T	66631491	NA,T	NA,C	NA,1	NA,-inf	NA,inf	NA,0.530953	0.000238049	0.000475967
3	chr2:66489843:T:C	66489843	C,NA	T,NA	1,NA	-inf,NA	inf,NA	0.878413,NA	0.000237832	0.000475485
3	chr2:66712917:ATGAAG:A	66712917	NA,A	NA,ATGAAG	NA,1	NA,-inf	NA,inf	NA,0.520871	0.000237832	0.000475526
3	chr2:65962066:C:A	65962066	NA,A	NA,C	NA,1	NA,inf	NA,inf	NA,0.500731	0.000237797	0.000475387
3	chr2:66328194:G:A	66328194	NA,A	NA,G	NA,1	NA,-inf	NA,inf	NA,0.515247	0.000237778	0.000475349
3	chr2:66002345:T:C	66002345	C,NA	T,NA	1,NA	-inf,NA	inf,NA	0.866053,NA	0.000237682	0.000475187
3	chr2:66423228:G:T	66423228	NA,T	NA,G	NA,1	NA,inf	NA,inf	NA,0.547717	0.000237611	0.000474988
3	chr2:66343892:G:A	66343892	NA,A	NA,G	NA,1	NA,-inf	NA,inf	NA,0.514504	0.000237589	0.000474971
3	chr2:66423928:T:C	66423928	NA,C	NA,T	NA,1	NA,inf	NA,inf	NA,0.546735	0.000237291	0.000474348
3	chr2:65959666:G:C	65959666	NA,C	NA,G	NA,1	NA,inf	NA,inf	NA,0.521264	0.000237283	0.00047437
3	chr2:66825322:A:G	66825322	NA,G	NA,A	NA,1	NA,inf	NA,inf	NA,0.495327	0.000236527	0.000472771
3	chr2:66421622:C:T	66421622	NA,T	NA,C	NA,1	NA,inf	NA,inf	NA,0.54426	0.000236492	0.000472752
3	chr2:66425775:T:C	66425775	NA,C	NA,T	NA,1	NA,inf	NA,inf	NA,0.54344	0.000236229	0.000472227
3	chr2:66479832:T:A	66479832	NA,A	NA,T	NA,1	NA,-inf	NA,inf	NA,0.509429	0.000236222	0.000472272
3	chr2:66388218:A:G	66388218	NA,G	NA,A	NA,1	NA,inf	NA,inf	NA,0.494956	0.000236082	0.000471987
3	chr2:66312766:A:AG	66312766	NA,AG	NA,A	NA,1	NA,inf	NA,inf	NA,0.52655	0.000235975	0.000471756
3	chr2:66423758:CCAATTTTGTAATACAAAAT:C	66423758	NA,C	NA,CCAATTTTGTAATACAAAAT	NA,1	NA,inf	NA,inf	NA,0.542361	0.000235883	0.000471534
3	chr2:66302871:G:T	66302871	NA,T	NA,G	NA,1	NA,inf	NA,inf	NA,0.49371	0.000235813	0.000471463
3	chr2:66910369:T:G	66910369	G,G	T,T	1,1	-inf,inf	inf,inf	0.0492791,1.68223	0.000235736	0.000472473
3	chr2:66233109:A:G	66233109	G,NA	A,NA	1,NA	inf,NA	inf,NA	0.743796,NA	0.000235716	0.000471158
3	chr2:66721293:GTT:G	66721293	G,G	GTT,GTT	1,1	inf,inf	inf,inf	1.38494,0.418542	0.000235489	0.000470914
3	chr2:66421363:T:C	66421363	NA,C	NA,T	NA,1	NA,inf	NA,inf	NA,0.540934	0.000235426	0.00047062
3	chr2:66807727:A:C	66807727	NA,C	NA,A	NA,1	NA,inf	NA,inf	NA,0.53429	0.000235409	0.000470848
3	chr2:66337748:G:GT	66337748	NA,GT	NA,G	NA,1	NA,inf	NA,inf	NA,0.515752	0.000235341	0.000470455
3	chr2:66066536:C:T	66066536	T,T	C,C	1,1	-inf,-inf	inf,inf	1.07932,0.509194	0.000235247	0.000470229
3	chr2:66401680:C:A	66401680	NA,A	NA,C	NA,1	NA,inf	NA,inf	NA,0.491278	0.000234811	0.000469453
3	chr2:66328293:A:T	66328293	NA,T	NA,A	NA,1	NA,-inf	NA,inf	NA,0.519587	0.000234773	0.000469361
3	chr2:66170668:G:A	66170668	A,A	G,G	1,1	-inf,-inf	inf,inf	0.728854,1.17197	0.000234769	0.000469199
3	chr2:66156809:T:C	66156809	NA,C	NA,T	NA,1	NA,inf	NA,inf	NA,0.509466	0.000234669	0.000469141
3	chr2:66244104:T:C	66244104	NA,C	NA,T	NA,1	NA,-inf	NA,inf	NA,0.531048	0.000234595	0.000468956
3	chr2:66445848:T:C	66445848	NA,C	NA,T	NA,1	NA,inf	NA,inf	NA,0.502096	0.00023402	0.000467819
3	chr2:66397345:G:A	66397345	NA,A	NA,G	NA,1	NA,inf	NA,inf	NA,0.489111	0.000233998	0.00046782
3	chr2:66196888:A:G	66196888	G,G	A,A	1,1	-inf,inf	inf,inf	0.184419,1.56822	0.000233762	0.000467242
3	chr2:66910598:T:A	66910598	NA,A	NA,T	NA,1	NA,inf	NA,inf	NA,0.497926	0.000233715	0.000467185
3	chr2:66387221:T:C	66387221	NA,C	NA,T	NA,1	NA,inf	NA,inf	NA,0.487549	0.000233617	0.000467059
3	chr2:66905663:AAGGCTCCAGCTC:A	66905663	NA,A	NA,AAGGCTCCAGCTC	NA,1	NA,inf	NA,inf	NA,0.497213	0.000233482	0.00046672
3	chr2:66077108:G:A	66077108	NA,A	NA,G	NA,1	NA,inf	NA,inf	NA,0.50462	0.000233387	0.000466564
3	chr2:66388301:G:T	66388301	NA,T	NA,G	NA,1	NA,inf	NA,inf	NA,0.485883	0.000233094	0.000466012
3	chr2:66400446:T:C	66400446	NA,C	NA,T	NA,1	NA,inf	NA,inf	NA,0.485942	0.000233084	0.000466001
3	chr2:66797638:C:G	66797638	NA,G	NA,C	NA,1	NA,-inf	NA,inf	NA,0.513899	0.000232884	0.000465645
3	chr2:66894566:T:G	66894566	G,G	T,T	1,1	-inf,-inf	inf,inf	0.317683,1.42852	0.00023256	0.000464955
3	chr2:66043341:C:G	66043341	G,G	C,C	1,1	-inf,-inf	inf,inf	1.37758,0.0310855	0.000232463	0.000464598
3	chr2:66388451:A:G	66388451	NA,G	NA,A	NA,1	NA,inf	NA,inf	NA,0.483913	0.000232452	0.00046473
3	chr2:66433892:G:A	66433892	NA,A	NA,G	NA,1	NA,inf	NA,inf	NA,0.516702	0.000232371	0.00046451
3	chr2:66341088:C:G	66341088	NA,G	NA,C	NA,1	NA,inf	NA,inf	NA,0.493987	0.000232236	0.000464268
3	chr2:66716064:G:A	66716064	NA,A	NA,G	NA,1	NA,-inf	NA,inf	NA,0.515517	0.000231893	0.000463667
3	chr2:66401685:A:C	66401685	NA,C	NA,A	NA,1	NA,inf	NA,inf	NA,0.482314	0.00023186	0.000463554
3	chr2:66136406:A:G	66136406	NA,G	NA,A	NA,1	NA,-inf	NA,inf	NA,0.504158	0.000231787	0.000463383
3	chr2:66239530:C:T	66239530	NA,T	NA,C	NA,1	NA,-inf	NA,inf	NA,0.512734	0.000231778	0.000463396
3	chr2:66067675:C:T	66067675	NA,T	NA,C	NA,1	NA,-inf	NA,inf	NA,0.493598	0.000231634	0.000463099
3	chr2:66701575:A:G	66701575	NA,G	NA,A	NA,1	NA,-inf	NA,inf	NA,0.509554	0.000231322	0.000462515
3	chr2:66902323:C:T	66902323	NA,T	NA,C	NA,1	NA,-inf	NA,inf	NA,0.484261	0.000231319	0.000462125
3	chr2:66249013:A:T	66249013	NA,T	NA,A	NA,1	NA,inf	NA,inf	NA,0.497865	0.000231269	0.000462335
3	chr2:66340562:C:G	66340562	NA,G	NA,C	NA,1	NA,-inf	NA,inf	NA,0.510249	0.000231262	0.000462357
3	chr2:66625648:G:T	66625648	NA,T	NA,G	NA,1	NA,-inf	NA,inf	NA,0.506007	0.000231183	0.000462234
3	chr2:66350714:T:C	66350714	NA,C	NA,T	NA,1	NA,-inf	NA,inf	NA,0.498023	0.00023112	0.000462032
3	chr2:66398189:G:A	66398189	NA,A	NA,G	NA,1	NA,inf	NA,inf	NA,0.479627	0.000231037	0.000461908
3	chr2:66669200:T:C	66669200	NA,C	NA,T	NA,1	NA,inf	NA,inf	NA,0.506551	0.000230722	0.000461363
3	chr2:66394335:C:T	66394335	NA,T	NA,C	NA,1	NA,inf	NA,inf	NA,0.47829	0.000230459	0.000460745
3	chr2:66081267:T:C	66081267	NA,C	NA,T	NA,1	NA,-inf	NA,inf	NA,0.487306	0.000230236	0.000460303
3	chr2:66339708:AT:A	66339708	NA,A	NA,AT	NA,1	NA,-inf	NA,inf	NA,0.506457	0.000230085	0.000460003
3	chr2:66397694:G:C	66397694	NA,C	NA,G	NA,1	NA,inf	NA,inf	NA,0.476813	0.000230012	0.000459852
3	chr2:66263425:T:C	66263425	NA,C	NA,T	NA,1	NA,inf	NA,inf	NA,0.503315	0.000229785	0.000459365
3	chr2:66397559:C:T	66397559	NA,T	NA,C	NA,1	NA,inf	NA,inf	NA,0.47606	0.000229771	0.000459371
3	chr2:66451033:T:A	66451033	NA,A	NA,T	NA,1	NA,inf	NA,inf	NA,0.488027	0.000229465	0.000458715
3	chr2:66399032:A:T	66399032	NA,T	NA,A	NA,1	NA,inf	NA,inf	NA,0.47493	0.000229407	0.000458644
3	chr2:66400227:G:A	66400227	NA,A	NA,G	NA,1	NA,inf	NA,inf	NA,0.474277	0.000229298	0.000458431
3	chr2:66517607:A:G	66517607	NA,G	NA,A	NA,1	NA,-inf	NA,inf	NA,0.493508	0.000229297	0.000458354
3	chr2:66842579:G:A	66842579	NA,A	NA,G	NA,1	NA,-inf	NA,inf	NA,0.498861	0.000229191	0.00045825
3	chr2:66348430:C:T	66348430	NA,T	NA,C	NA,1	NA,inf	NA,inf	NA,0.481868	0.00022919	0.000458179
3	chr2:66332636:T:C	66332636	NA,C	NA,T	NA,1	NA,-inf	NA,inf	NA,0.501709	0.000229105	0.000458031
3	chr2:66386193:T:A	66386193	NA,A	NA,T	NA,1	NA,inf	NA,inf	NA,0.473169	0.000229048	0.000457925
3	chr2:66390693:A:C	66390693	NA,C	NA,A	NA,1	NA,inf	NA,inf	NA,0.473544	0.000229028	0.000457885
3	chr2:66400710:G:A	66400710	NA,A	NA,G	NA,1	NA,inf	NA,inf	NA,0.473355	0.000229004	0.000457844
3	chr2:66399682:G:A	66399682	NA,A	NA,G	NA,1	NA,inf	NA,inf	NA,0.472685	0.000228806	0.000457448
3	chr2:66203088:T:C	66203088	C,C	T,T	1,1	-inf,inf	inf,inf	0.147749,1.56275	0.000228567	0.000456861
3	chr2:66445949:G:C	66445949	NA,C	NA,G	NA,1	NA,inf	NA,inf	NA,0.484824	0.000228421	0.000456627
3	chr2:66149447:G:A	66149447	NA,A	NA,G	NA,1	NA,inf	NA,inf	NA,0.475423	0.000228097	0.000456016
3	chr2:66326939:T:TTAAGG	66326939	NA,TTAAGG	NA,T	NA,1	NA,-inf	NA,inf	NA,0.498893	0.000228091	0.000456005
3	chr2:66356230:C:T	66356230	NA,T	NA,C	NA,1	NA,inf	NA,inf	NA,0.500071	0.000228054	0.000455925
3	chr2:66798771:G:A	66798771	NA,A	NA,G	NA,1	NA,-inf	NA,inf	NA,0.499282	0.000227915	0.000455714
3	chr2:66388399:T:C	66388399	NA,C	NA,T	NA,1	NA,inf	NA,inf	NA,0.469049	0.000227693	0.000455216
3	chr2:66396881:G:A	66396881	NA,A	NA,G	NA,1	NA,-inf	NA,inf	NA,0.494983	0.000227342	0.000454421
3	chr2:66285138:T:G	66285138	G,G	T,T	1,1	-inf,-inf	inf,inf	1.5075,0.381245	0.000227284	0.000454477
3	chr2:65993208:A:G	65993208	NA,G	NA,A	NA,1	NA,-inf	NA,inf	NA,0.574516	0.000227176	0.000454022
3	chr2:65963437:T:C	65963437	NA,C	NA,T	NA,1	NA,inf	NA,inf	NA,0.477924	0.000227019	0.000453854
3	chr2:66497938:C:G	66497938	NA,G	NA,C	NA,1	NA,inf	NA,inf	NA,0.5316	0.000226968	0.000453721
3	chr2:66390704:G:A	66390704	NA,A	NA,G	NA,1	NA,inf	NA,inf	NA,0.466477	0.000226796	0.000453423
3	chr2:66387653:G:A	66387653	NA,A	NA,G	NA,1	NA,inf	NA,inf	NA,0.481258	0.000226781	0.000453342
3	chr2:66201020:A:G	66201020	G,G	A,A	1,1	-inf,inf	inf,inf	0.165455,1.55327	0.000226577	0.000452884
3	chr2:66391844:C:A	66391844	NA,A	NA,C	NA,1	NA,inf	NA,inf	NA,0.510809	0.000226562	0.000452906
3	chr2:66398011:C:T	66398011	NA,T	NA,C	NA,1	NA,inf	NA,inf	NA,0.465835	0.000226547	0.000452926
3	chr2:66204681:T:C	66204681	C,C	T,T	1,1	-inf,inf	inf,inf	0.153363,1.57137	0.000226431	0.000452553
3	chr2:66230656:T:C	66230656	C,C	T,T	1,1	inf,-inf	inf,inf	1.49651,0.290956	0.000226407	0.00045264
3	chr2:66334629:C:A	66334629	NA,A	NA,C	NA,1	NA,-inf	NA,inf	NA,0.508299	0.000226373	0.000452538
3	chr2:66517401:A:G	66517401	NA,G	NA,A	NA,1	NA,-inf	NA,inf	NA,0.493729	0.000226289	0.000452416
3	chr2:66392692:G:A	66392692	NA,A	NA,G	NA,1	NA,-inf	NA,inf	NA,0.476188	0.000226245	0.000452306
3	chr2:66157299:G:A	66157299	NA,A	NA,G	NA,1	NA,inf	NA,inf	NA,0.484985	0.000226224	0.000452243
3	chr2:66170553:TG:T	66170553	T,T	TG,TG	1,1	-inf,-inf	inf,inf	0.738086,1.14103	0.000225813	0.000451305
3	chr2:66347853:A:G	66347853	NA,G	NA,A	NA,1	NA,inf	NA,inf	NA,0.492478	0.000225798	0.000451415
3	chr2:65961468:A:G	65961468	NA,G	NA,A	NA,1	NA,-inf	NA,inf	NA,0.49858	0.000225604	0.000451032
3	chr2:66359027:G:T	66359027	NA,T	NA,G	NA,1	NA,-inf	NA,inf	NA,0.479898	0.000225466	0.000450732
3	chr2:66854375:G:A	66854375	A,A	G,G	1,1	inf,inf	inf,inf	0.0447936,1.65281	0.000225455	0.000451692
3	chr2:66705334:GA:G	66705334	NA,G	NA,GA	NA,1	NA,-inf	NA,inf	NA,0.493175	0.000225373	0.000450624
3	chr2:66193255:CA:C	66193255	C,C	CA,CA	1,1	-inf,inf	inf,inf	0.148385,1.55758	0.000225184	0.000450092
3	chr2:66411457:T:G	66411457	G,NA	T,NA	1,NA	-inf,NA	inf,NA	0.840817,NA	0.000225142	0.000450119
3	chr2:66335198:A:G	66335198	NA,G	NA,A	NA,1	NA,-inf	NA,inf	NA,0.489372	0.000224959	0.000449741
3	chr2:66193258:A:G	66193258	G,G	A,A	1,1	-inf,inf	inf,inf	0.149851,1.55653	0.000224875	0.000449475
3	chr2:66319212:T:C	66319212	NA,C	NA,T	NA,1	NA,inf	NA,inf	NA,0.46865	0.000224758	0.000449322
3	chr2:66681344:T:C	66681344	C,NA	T,NA	1,NA	inf,NA	inf,NA	0.74497,NA	0.000224698	0.000449316
3	chr2:66178489:C:A	66178489	A,A	C,C	1,1	-inf,-inf	inf,inf	0.756782,1.1266	0.000224023	0.000447733
3	chr2:66938780:G:C	66938780	NA,C	NA,G	NA,1	NA,inf	NA,inf	NA,0.499109	0.000223702	0.000447422
3	chr2:66193637:G:A	66193637	A,A	G,G	1,1	-inf,inf	inf,inf	0.16294,1.55065	0.00022368	0.000447088
3	chr2:66100059:T:C	66100059	NA,C	NA,T	NA,1	NA,-inf	NA,inf	NA,0.48697	0.000223526	0.000446852
3	chr2:66539044:C:T	66539044	NA,T	NA,C	NA,1	NA,-inf	NA,inf	NA,0.471648	0.000223499	0.000446779
3	chr2:66802346:G:A	66802346	NA,A	NA,G	NA,1	NA,-inf	NA,inf	NA,0.475016	0.000223096	0.00044606
3	chr2:66307225:G:A	66307225	NA,A	NA,G	NA,1	NA,-inf	NA,inf	NA,0.479265	0.000222852	0.000445529
3	chr2:66156890:G:C	66156890	NA,C	NA,G	NA,1	NA,inf	NA,inf	NA,0.457999	0.000222673	0.000445173
3	chr2:66400076:A:G	66400076	NA,G	NA,A	NA,1	NA,inf	NA,inf	NA,0.452891	0.000222649	0.000445139
3	chr2:66051376:C:T	66051376	NA,T	NA,C	NA,1	NA,-inf	NA,inf	NA,0.465029	0.000222575	0.000444984
3	chr2:66084526:A:G	66084526	NA,G	NA,A	NA,1	NA,inf	NA,inf	NA,0.468859	0.000222563	0.000444924
3	chr2:66902048:A:G	66902048	NA,G	NA,A	NA,1	NA,inf	NA,inf	NA,0.462191	0.000222493	0.000444758
3	chr2:66901297:A:G	66901297	NA,G	NA,A	NA,1	NA,inf	NA,inf	NA,0.462191	0.000222493	0.000444758
3	chr2:66900894:G:T	66900894	NA,T	NA,G	NA,1	NA,inf	NA,inf	NA,0.462118	0.000222471	0.000444713
3	chr2:66325881:G:A	66325881	NA,A	NA,G	NA,1	NA,-inf	NA,inf	NA,0.479935	0.000222368	0.000444563
3	chr2:66063700:TC:T	66063700	NA,T	NA,TC	NA,1	NA,-inf	NA,inf	NA,0.498501	0.000222298	0.000444354
3	chr2:66279750:A:T	66279750	NA,T	NA,A	NA,1	NA,inf	NA,inf	NA,0.467064	0.000222254	0.000444309
3	chr2:66461681:G:A	66461681	NA,A	NA,G	NA,1	NA,inf	NA,inf	NA,0.453853	0.000222196	0.000444248
3	chr2:66798940:T:C	66798940	NA,C	NA,T	NA,1	NA,-inf	NA,inf	NA,0.479128	0.000222133	0.000444153
3	chr2:66790088:G:A	66790088	A,NA	G,NA	1,NA	inf,NA	inf,NA	0.766759,NA	0.000222124	0.000444153
3	chr2:66388372:C:T	66388372	NA,T	NA,C	NA,1	NA,inf	NA,inf	NA,0.449691	0.000221714	0.000443264
3	chr2:65961539:T:C	65961539	NA,C	NA,T	NA,1	NA,-inf	NA,inf	NA,0.485241	0.000221644	0.000443115
3	chr2:66177132:T:C	66177132	NA,C	NA,T	NA,1	NA,inf	NA,inf	NA,0.465673	0.0002216	0.00044301
3	chr2:66390571:G:T	66390571	NA,T	NA,G	NA,1	NA,inf	NA,inf	NA,0.448484	0.000221298	0.000442433
3	chr2:66144019:C:G	66144019	NA,G	NA,C	NA,1	NA,inf	NA,inf	NA,0.454484	0.00022127	0.000442343
3	chr2:66630390:G:A	66630390	NA,A	NA,G	NA,1	NA,-inf	NA,inf	NA,0.463336	0.000221096	0.000442017
3	chr2:66588756:T:C	66588756	NA,C	NA,T	NA,1	NA,-inf	NA,inf	NA,0.465892	0.000220938	0.000441732
3	chr2:66317462:T:C	66317462	NA,C	NA,T	NA,1	NA,-inf	NA,inf	NA,0.476131	0.000220871	0.00044157
3	chr2:66859598:G:A	66859598	NA,A	NA,G	NA,1	NA,-inf	NA,inf	NA,0.490313	0.00022078	0.00044155
3	chr2:66004089:CCTTT:C	66004089	NA,C	NA,CCTTT	NA,1	NA,-inf	NA,inf	NA,0.551275	0.000220655	0.000440996
3	chr2:65946861:A:G	65946861	NA,G	NA,A	NA,1	NA,-inf	NA,inf	NA,0.469728	0.00022062	0.000441066
3	chr2:66554624:G:A	66554624	NA,A	NA,G	NA,1	NA,inf	NA,inf	NA,0.452698	0.000220194	0.000440225
3	chr2:66149683:T:A	66149683	NA,A	NA,T	NA,1	NA,inf	NA,inf	NA,0.44648	0.000220022	0.000439876
3	chr2:66273444:T:A	66273444	NA,A	NA,T	NA,1	NA,-inf	NA,inf	NA,0.456198	0.000219961	0.000439751
3	chr2:66415251:A:G	66415251	NA,G	NA,A	NA,1	NA,inf	NA,inf	NA,0.453561	0.000219923	0.00043963
3	chr2:66163992:C:A	66163992	A,A	C,C	1,1	-inf,-inf	inf,inf	0.662414,1.26166	0.000219852	0.000439397
3	chr2:66145940:C:G	66145940	NA,G	NA,C	NA,1	NA,-inf	NA,inf	NA,0.465384	0.000219747	0.000439314
3	chr2:66411019:A:G	66411019	NA,G	NA,A	NA,1	NA,inf	NA,inf	NA,0.443396	0.000219656	0.00043914
3	chr2:66490461:A:G	66490461	NA,G	NA,A	NA,1	NA,-inf	NA,inf	NA,0.476117	0.000219292	0.000438365
3	chr2:66186784:T:C	66186784	C,C	T,T	1,1	-inf,-inf	inf,inf	0.664657,1.18637	0.000218764	0.000437211
3	chr2:66022719:C:G	66022719	NA,G	NA,C	NA,1	NA,-inf	NA,inf	NA,0.455046	0.000218553	0.000436924
3	chr2:66091784:C:A	66091784	NA,A	NA,C	NA,1	NA,-inf	NA,inf	NA,0.471767	0.00021853	0.000436848
3	chr2:66878150:A:G	66878150	NA,G	NA,A	NA,1	NA,-inf	NA,inf	NA,0.46462	0.000218428	0.000436744
3	chr2:66172760:G:A	66172760	NA,A	NA,G	NA,1	NA,-inf	NA,inf	NA,0.458218	0.000218419	0.000436657
3	chr2:66190172:G:A	66190172	A,A	G,G	1,1	-inf,inf	inf,inf	0.151825,1.53861	0.000217906	0.000435551
3	chr2:66141900:G:T	66141900	NA,T	NA,G	NA,1	NA,inf	NA,inf	NA,0.442433	0.000217847	0.000435493
3	chr2:66540415:T:A	66540415	A,A	T,T	1,1	-inf,inf	inf,inf	1.47093,0.00627151	0.000217695	0.000435165
3	chr2:66246738:T:C	66246738	NA,C	NA,T	NA,1	NA,-inf	NA,inf	NA,0.474319	0.000217623	0.000435036
3	chr2:66893908:A:G	66893908	G,G	A,A	1,1	-inf,-inf	inf,inf	0.304256,1.39956	0.000217528	0.00043491
3	chr2:66361180:C:A	66361180	NA,A	NA,C	NA,1	NA,-inf	NA,inf	NA,0.449314	0.000217514	0.000434882
3	chr2:66372697:T:C	66372697	NA,C	NA,T	NA,1	NA,inf	NA,inf	NA,0.437115	0.000217424	0.000434718
3	chr2:65964233:A:G	65964233	NA,G	NA,A	NA,1	NA,inf	NA,inf	NA,0.445757	0.000217365	0.000434556
3	chr2:66702740:G:A	66702740	NA,A	NA,G	NA,1	NA,-inf	NA,inf	NA,0.465045	0.000217115	0.000434112
3	chr2:66522561:T:A	66522561	NA,A	NA,T	NA,1	NA,-inf	NA,inf	NA,0.442708	0.000216967	0.000433785
3	chr2:66194667:T:C	66194667	NA,C	NA,T	NA,1	NA,-inf	NA,inf	NA,0.4423	0.000216884	0.000433596
3	chr2:66583890:G:A	66583890	NA,A	NA,G	NA,1	NA,inf	NA,inf	NA,0.4471	0.000216806	0.00043341
3	chr2:65953824:G:A	65953824	NA,A	NA,G	NA,1	NA,-inf	NA,inf	NA,0.457144	0.000216734	0.000433299
3	chr2:66720290:C:T	66720290	NA,T	NA,C	NA,1	NA,-inf	NA,inf	NA,0.451255	0.000216374	0.000432616
3	chr2:66252271:A:G	66252271	NA,G	NA,A	NA,1	NA,-inf	NA,inf	NA,0.458731	0.000216361	0.000432547
3	chr2:66423338:A:G	66423338	NA,G	NA,A	NA,1	NA,inf	NA,inf	NA,0.462892	0.000216361	0.000432511
3	chr2:66515817:A:C	66515817	NA,C	NA,A	NA,1	NA,inf	NA,inf	NA,0.438828	0.000216331	0.000432504
3	chr2:66332303:G:A	66332303	NA,A	NA,G	NA,1	NA,-inf	NA,inf	NA,0.448951	0.000216317	0.000432491
3	chr2:66454021:A:G	66454021	NA,G	NA,A	NA,1	NA,inf	NA,inf	NA,0.4431	0.000216077	0.000431953
3	chr2:66332643:C:T	66332643	NA,T	NA,C	NA,1	NA,-inf	NA,inf	NA,0.457581	0.000216006	0.000431845
3	chr2:66715956:C:T	66715956	NA,T	NA,C	NA,1	NA,-inf	NA,inf	NA,0.449856	0.000215974	0.000431816
3	chr2:66496468:A:G	66496468	NA,G	NA,A	NA,1	NA,inf	NA,inf	NA,0.441573	0.000215889	0.000431587
3	chr2:66493491:C:G	66493491	NA,G	NA,C	NA,1	NA,inf	NA,inf	NA,0.446528	0.000215832	0.000431457
3	chr2:65966519:A:T	65966519	NA,T	NA,A	NA,1	NA,-inf	NA,inf	NA,0.502462	0.000215786	0.000431351
3	chr2:66527514:G:A	66527514	NA,A	NA,G	NA,1	NA,inf	NA,inf	NA,0.457738	0.000215568	0.000430905
3	chr2:66864125:T:C	66864125	NA,C	NA,T	NA,1	NA,inf	NA,inf	NA,0.439162	0.000215295	0.000430391
3	chr2:66864140:A:G	66864140	NA,G	NA,A	NA,1	NA,inf	NA,inf	NA,0.439162	0.000215295	0.000430391
3	chr2:66807123:T:G	66807123	NA,G	NA,T	NA,1	NA,-inf	NA,inf	NA,0.460039	0.000215294	0.000430506
3	chr2:65951748:T:A	65951748	NA,A	NA,T	NA,1	NA,-inf	NA,inf	NA,0.441653	0.00021523	0.000430306
3	chr2:66405778:G:A	66405778	NA,A	NA,G	NA,1	NA,inf	NA,inf	NA,0.438409	0.000215191	0.000430211
3	chr2:66233577:C:T	66233577	T,T	C,C	1,1	inf,-inf	inf,inf	1.41557,0.397094	0.000215097	0.000430047
3	chr2:66653628:C:G	66653628	NA,G	NA,C	NA,1	NA,-inf	NA,inf	NA,0.455993	0.000215066	0.000430015
3	chr2:66793186:C:T	66793186	NA,T	NA,C	NA,1	NA,-inf	NA,inf	NA,0.459669	0.000214811	0.000429493
3	chr2:66169659:T:C	66169659	NA,C	NA,T	NA,1	NA,-inf	NA,inf	NA,0.445341	0.000214782	0.000429387
3	chr2:66530846:T:C	66530846	NA,C	NA,T	NA,1	NA,inf	NA,inf	NA,0.436127	0.000214623	0.000429088
3	chr2:66022638:C:T	66022638	NA,T	NA,C	NA,1	NA,-inf	NA,inf	NA,0.436246	0.000214602	0.000429045
3	chr2:66850138:C:A	66850138	NA,A	NA,C	NA,1	NA,-inf	NA,inf	NA,0.442452	0.000214582	0.000428954
3	chr2:66607697:A:G	66607697	NA,G	NA,A	NA,1	NA,-inf	NA,inf	NA,0.451198	0.000214463	0.000428791
3	chr2:66193357:A:G	66193357	G,G	A,A	1,1	-inf,inf	inf,inf	0.150432,1.52834	0.000213896	0.000427534
3	chr2:66511036:G:A	66511036	NA,A	NA,G	NA,1	NA,inf	NA,inf	NA,0.425075	0.000213841	0.000427478
3	chr2:66806250:A:C	66806250	NA,C	NA,A	NA,1	NA,-inf	NA,inf	NA,0.443967	0.000213818	0.000427508
3	chr2:66191818:C:T	66191818	T,T	C,C	1,1	-inf,inf	inf,inf	0.196464,1.51617	0.000213771	0.000427291
3	chr2:66179143:A:C	66179143	NA,C	NA,A	NA,1	NA,-inf	NA,inf	NA,0.477873	0.000213504	0.000426816
3	chr2:66883829:A:C	66883829	NA,C	NA,A	NA,1	NA,-inf	NA,inf	NA,0.480558	0.000213473	0.000426957
3	chr2:66170149:G:GATAC	66170149	NA,GATAC	NA,G	NA,1	NA,-inf	NA,inf	NA,0.440342	0.000213329	0.000426484
3	chr2:66535663:T:C	66535663	NA,C	NA,T	NA,1	NA,inf	NA,inf	NA,0.437117	0.000213297	0.00042635
3	chr2:66537809:G:C	66537809	C,NA	G,NA	1,NA	inf,NA	inf,NA	1.14717,NA	0.000212883	0.00042576
3	chr2:66164709:A:G	66164709	G,G	A,A	1,1	-inf,-inf	inf,inf	0.655196,1.24465	0.000212831	0.00042537
3	chr2:66371989:G:C	66371989	NA,C	NA,G	NA,1	NA,-inf	NA,inf	NA,0.432743	0.00021283	0.000425517
3	chr2:66371408:C:T	66371408	NA,T	NA,C	NA,1	NA,-inf	NA,inf	NA,0.432549	0.000212776	0.000425408
3	chr2:66397845:G:A	66397845	NA,A	NA,G	NA,1	NA,-inf	NA,inf	NA,0.435046	0.000212309	0.000424471
3	chr2:66245658:C:T	66245658	NA,T	NA,C	NA,1	NA,-inf	NA,inf	NA,0.455146	0.000212205	0.000424208
3	chr2:65961067:A:G	65961067	NA,G	NA,A	NA,1	NA,-inf	NA,inf	NA,0.450416	0.00021182	0.000423476
3	chr2:66520931:C:T	66520931	T,T	C,C	1,1	-inf,inf	inf,inf	1.23031,0.468246	0.000211452	0.000422761
3	chr2:66635849:G:A	66635849	NA,A	NA,G	NA,1	NA,-inf	NA,inf	NA,0.43798	0.000211313	0.000422469
3	chr2:66454979:C:T	66454979	NA,T	NA,C	NA,1	NA,inf	NA,inf	NA,0.426053	0.000211269	0.000422346
3	chr2:66490081:A:G	66490081	G,NA	A,NA	1,NA	-inf,NA	inf,NA	0.833184,NA	0.000211209	0.000422266
3	chr2:66388269:A:T	66388269	NA,T	NA,A	NA,1	NA,inf	NA,inf	NA,0.413194	0.000211114	0.000422072
3	chr2:66096462:G:A	66096462	NA,A	NA,G	NA,1	NA,-inf	NA,inf	NA,0.459713	0.000210919	0.000421613
3	chr2:66491424:A:G	66491424	NA,G	NA,A	NA,1	NA,-inf	NA,inf	NA,0.447291	0.000210816	0.000421443
3	chr2:66869283:G:A	66869283	NA,A	NA,G	NA,1	NA,inf	NA,inf	NA,0.422667	0.00021057	0.000420951
3	chr2:66149821:T:C	66149821	NA,C	NA,T	NA,1	NA,inf	NA,inf	NA,0.425441	0.000210536	0.000420893
3	chr2:66260228:T:C	66260228	NA,C	NA,T	NA,1	NA,-inf	NA,inf	NA,0.442603	0.000210526	0.000420919
3	chr2:66343227:G:A	66343227	NA,A	NA,G	NA,1	NA,inf	NA,inf	NA,0.409789	0.000209827	0.000419546
3	chr2:66231308:T:G	66231308	NA,G	NA,T	NA,1	NA,inf	NA,inf	NA,0.419444	0.000209792	0.000419416
3	chr2:66318188:C:T	66318188	NA,T	NA,C	NA,1	NA,inf	NA,inf	NA,0.437233	0.000209581	0.000418994
3	chr2:66543961:G:T	66543961	NA,T	NA,G	NA,1	NA,inf	NA,inf	NA,0.42448	0.000209537	0.00041883
3	chr2:66794619:T:C	66794619	NA,C	NA,T	NA,1	NA,-inf	NA,inf	NA,0.434286	0.000209384	0.000418658
3	chr2:66675611:C:T	66675611	NA,T	NA,C	NA,1	NA,inf	NA,inf	NA,0.416284	0.000209334	0.000418455
3	chr2:66814325:G:A	66814325	A,A	G,G	1,1	-inf,inf	inf,inf	1.3666,0.235733	0.000209276	0.000419158
3	chr2:66072381:T:A	66072381	NA,A	NA,T	NA,1	NA,-inf	NA,inf	NA,0.417004	0.000209079	0.000418007
3	chr2:66554116:C:G	66554116	NA,G	NA,C	NA,1	NA,inf	NA,inf	NA,0.416605	0.00020907	0.00041799
3	chr2:66354674:C:A	66354674	NA,A	NA,C	NA,1	NA,inf	NA,inf	NA,0.413166	0.000209035	0.000417893
3	chr2:66538887:T:G	66538887	G,NA	T,NA	1,NA	-inf,NA	inf,NA	0.733332,NA	0.000208825	0.000417443
3	chr2:66426834:A:C	66426834	NA,C	NA,A	NA,1	NA,inf	NA,inf	NA,0.411867	0.0002087	0.000417218
3	chr2:66253775:A:G	66253775	NA,G	NA,A	NA,1	NA,-inf	NA,inf	NA,0.430751	0.000208614	0.000417062
3	chr2:66143993:C:T	66143993	NA,T	NA,C	NA,1	NA,inf	NA,inf	NA,0.388799	0.000208519	0.000416922
3	chr2:66156629:C:A	66156629	A,A	C,C	1,1	-inf,-inf	inf,inf	0.737592,1.15597	0.000208405	0.000416531
3	chr2:66766276:A:G	66766276	NA,G	NA,A	NA,1	NA,inf	NA,inf	NA,0.421692	0.000208122	0.000416134
3	chr2:66413592:T:C	66413592	NA,C	NA,T	NA,1	NA,-inf	NA,inf	NA,0.418161	0.000207906	0.000415667
3	chr2:66045446:A:G	66045446	NA,G	NA,A	NA,1	NA,-inf	NA,inf	NA,0.412583	0.000207689	0.000415224
3	chr2:66127356:G:A	66127356	A,A	G,G	1,1	inf,-inf	inf,inf	1.3098,0.0428449	0.000207616	0.00041487
3	chr2:66689059:G:A	66689059	NA,A	NA,G	NA,1	NA,-inf	NA,inf	NA,0.427506	0.000207536	0.000414944
3	chr2:66401716:AC:A	66401716	NA,A	NA,AC	NA,1	NA,-inf	NA,inf	NA,0.425408	0.000207457	0.000414686
3	chr2:66255859:C:T	66255859	NA,T	NA,C	NA,1	NA,inf	NA,inf	NA,0.41591	0.000207416	0.000414655
3	chr2:66148814:A:G	66148814	NA,G	NA,A	NA,1	NA,inf	NA,inf	NA,0.4166	0.000207293	0.000414414
3	chr2:66382908:A:G	66382908	NA,G	NA,A	NA,1	NA,-inf	NA,inf	NA,0.415266	0.000207289	0.000414425
3	chr2:66599431:C:T	66599431	NA,T	NA,C	NA,1	NA,inf	NA,inf	NA,0.408965	0.00020719	0.000414176
3	chr2:66610833:G:GT	66610833	NA,GT	NA,G	NA,1	NA,-inf	NA,inf	NA,0.42333	0.000206921	0.000413712
3	chr2:66355185:T:C	66355185	NA,C	NA,T	NA,1	NA,inf	NA,inf	NA,0.407249	0.000206796	0.000413417
3	chr2:66724356:C:T	66724356	NA,T	NA,C	NA,1	NA,-inf	NA,inf	NA,0.42728	0.000206708	0.000413284
3	chr2:66034811:A:G	66034811	NA,G	NA,A	NA,1	NA,inf	NA,inf	NA,0.4008	0.00020667	0.000413169
3	chr2:66245471:G:A	66245471	NA,A	NA,G	NA,1	NA,-inf	NA,inf	NA,0.434079	0.000206583	0.000412972
3	chr2:66155323:T:C	66155323	NA,C	NA,T	NA,1	NA,inf	NA,inf	NA,0.406286	0.000206368	0.000412587
3	chr2:66713852:T:C	66713852	NA,C	NA,T	NA,1	NA,inf	NA,inf	NA,0.408231	0.000206252	0.000412332
3	chr2:66173702:G:T	66173702	T,T	G,G	1,1	-inf,-inf	inf,inf	0.80707,1.02941	0.00020623	0.000412181
3	chr2:66865913:T:C	66865913	NA,C	NA,T	NA,1	NA,-inf	NA,inf	NA,0.436459	0.000206107	0.000412192
3	chr2:66150517:A:G	66150517	NA,G	NA,A	NA,1	NA,inf	NA,inf	NA,0.410042	0.000206104	0.000412038
3	chr2:66191302:A:G	66191302	G,G	A,A	1,1	-inf,inf	inf,inf	0.172403,1.50187	0.00020591	0.000411577
3	chr2:66238187:C:G	66238187	NA,G	NA,C	NA,1	NA,inf	NA,inf	NA,0.400088	0.000205864	0.00041156
3	chr2:66546178:C:T	66546178	NA,T	NA,C	NA,1	NA,inf	NA,inf	NA,0.404354	0.000205728	0.000411307
3	chr2:65958384:A:G	65958384	NA,G	NA,A	NA,1	NA,inf	NA,inf	NA,0.408502	0.000205717	0.000411272
3	chr2:66249851:C:A	66249851	NA,A	NA,C	NA,1	NA,-inf	NA,inf	NA,0.418358	0.000205418	0.000410671
3	chr2:66615280:C:T	66615280	NA,T	NA,C	NA,1	NA,-inf	NA,inf	NA,0.417275	0.00020534	0.000410552
3	chr2:66813803:AG:A	66813803	A,A	AG,AG	1,1	-inf,inf	inf,inf	1.30989,0.299849	0.00020529	0.00041095
3	chr2:66277481:A:G	66277481	NA,G	NA,A	NA,1	NA,inf	NA,inf	NA,0.410053	0.000205145	0.0004101
3	chr2:66407947:T:C	66407947	NA,C	NA,T	NA,1	NA,inf	NA,inf	NA,0.410317	0.000204941	0.000409703
3	chr2:66253117:AAAT:A	66253117	NA,A	NA,AAAT	NA,1	NA,inf	NA,inf	NA,0.415403	0.000204764	0.000409352
3	chr2:66746776:T:C	66746776	NA,C	NA,T	NA,1	NA,inf	NA,inf	NA,0.404638	0.000204564	0.000408986
3	chr2:66545633:A:T	66545633	NA,T	NA,A	NA,1	NA,inf	NA,inf	NA,0.399138	0.000204404	0.000408661
3	chr2:66527859:A:G	66527859	NA,G	NA,A	NA,1	NA,inf	NA,inf	NA,0.397906	0.000204337	0.000408516
3	chr2:66773862:A:C	66773862	NA,C	NA,A	NA,1	NA,inf	NA,inf	NA,0.402709	0.000204037	0.000407935
3	chr2:66598951:T:C	66598951	NA,C	NA,T	NA,1	NA,inf	NA,inf	NA,0.395239	0.000203787	0.000407374
3	chr2:66511500:A:G	66511500	NA,G	NA,A	NA,1	NA,-inf	NA,inf	NA,0.409345	0.000203767	0.000407373
3	chr2:66680186:G:A	66680186	NA,A	NA,G	NA,1	NA,-inf	NA,inf	NA,0.401676	0.000203723	0.000407303
3	chr2:66504089:G:A	66504089	NA,A	NA,G	NA,1	NA,inf	NA,inf	NA,0.387243	0.000203557	0.000406923
3	chr2:66438273:C:T	66438273	NA,T	NA,C	NA,1	NA,-inf	NA,inf	NA,0.402548	0.000203304	0.000406465
3	chr2:66440755:C:T	66440755	NA,T	NA,C	NA,1	NA,-inf	NA,inf	NA,0.401859	0.000203126	0.00040611
3	chr2:65959113:A:G	65959113	NA,G	NA,A	NA,1	NA,-inf	NA,inf	NA,0.452201	0.000202927	0.000405655
3	chr2:66746278:G:A	66746278	NA,A	NA,G	NA,1	NA,-inf	NA,inf	NA,0.406898	0.000202337	0.000404543
3	chr2:66285821:C:T	66285821	NA,T	NA,C	NA,1	NA,-inf	NA,inf	NA,0.406006	0.000202337	0.000404511
3	chr2:66166518:T:C	66166518	C,C	T,T	1,1	-inf,-inf	inf,inf	0.802282,1.08189	0.00020212	0.000403976
3	chr2:66543915:G:A	66543915	A,A	G,G	1,1	-inf,-inf	inf,inf	1.23639,0.417375	0.00020195	0.000403705
3	chr2:66564918:C:T	66564918	NA,T	NA,C	NA,1	NA,-inf	NA,inf	NA,0.388564	0.000201783	0.000403312
3	chr2:66615336:A:G	66615336	NA,G	NA,A	NA,1	NA,-inf	NA,inf	NA,0.392909	0.000201756	0.000403355
3	chr2:66778454:T:C	66778454	NA,C	NA,T	NA,1	NA,inf	NA,inf	NA,0.394109	0.000201705	0.000403282
3	chr2:66491291:G:A	66491291	NA,A	NA,G	NA,1	NA,-inf	NA,inf	NA,0.411748	0.000201562	0.000402946
3	chr2:66586868:A:G	66586868	NA,G	NA,A	NA,1	NA,inf	NA,inf	NA,0.390102	0.000201419	0.000402654
3	chr2:66765599:T:G	66765599	NA,G	NA,T	NA,1	NA,-inf	NA,inf	NA,0.405614	0.000201406	0.000402728
3	chr2:66562915:T:C	66562915	NA,C	NA,T	NA,1	NA,-inf	NA,inf	NA,0.400961	0.000201381	0.000402618
3	chr2:66598751:C:A	66598751	NA,A	NA,C	NA,1	NA,inf	NA,inf	NA,0.388228	0.000201364	0.000402537
3	chr2:66449383:A:G	66449383	NA,G	NA,A	NA,1	NA,-inf	NA,inf	NA,0.395048	0.000201213	0.000402211
3	chr2:66297062:T:C	66297062	NA,C	NA,T	NA,1	NA,inf	NA,inf	NA,0.382538	0.000201124	0.000402091
3	chr2:66015300:A:G	66015300	NA,G	NA,A	NA,1	NA,-inf	NA,inf	NA,0.387686	0.00020111	0.000402073
3	chr2:66514666:T:G	66514666	NA,G	NA,T	NA,1	NA,-inf	NA,inf	NA,0.396784	0.000201015	0.000401869
3	chr2:66447313:G:A	66447313	NA,A	NA,G	NA,1	NA,inf	NA,inf	NA,0.414975	0.000200958	0.000401724
3	chr2:66471403:G:T	66471403	NA,T	NA,G	NA,1	NA,inf	NA,inf	NA,0.382843	0.000200875	0.000401617
3	chr2:66538974:G:A	66538974	NA,A	NA,G	NA,1	NA,inf	NA,inf	NA,0.383626	0.000200631	0.000401107
3	chr2:66590396:A:T	66590396	NA,T	NA,A	NA,1	NA,-inf	NA,inf	NA,0.375727	0.000200572	0.000400957
3	chr2:66823707:G:A	66823707	A,NA	G,NA	1,NA	inf,NA	inf,NA	0.683002,NA	0.000200231	0.000400041
3	chr2:66261807:G:C	66261807	NA,C	NA,G	NA,1	NA,-inf	NA,inf	NA,0.394742	0.00020022	0.000400309
3	chr2:66141135:G:C	66141135	NA,C	NA,G	NA,1	NA,inf	NA,inf	NA,0.378075	0.000200207	0.000400242
3	chr2:66634172:A:G	66634172	NA,G	NA,A	NA,1	NA,inf	NA,inf	NA,0.382185	0.000200147	0.000400099
3	chr2:66326100:C:T	66326100	NA,T	NA,C	NA,1	NA,-inf	NA,inf	NA,0.397218	0.000199892	0.000399634
3	chr2:66460205:T:C	66460205	NA,C	NA,T	NA,1	NA,inf	NA,inf	NA,0.408166	0.000199866	0.00039956
3	chr2:66398083:C:T	66398083	NA,T	NA,C	NA,1	NA,inf	NA,inf	NA,0.405517	0.000199759	0.000399351
3	chr2:66721351:A:G	66721351	NA,G	NA,A	NA,1	NA,-inf	NA,inf	NA,0.388822	0.000199733	0.000399343
3	chr2:66813390:C:A	66813390	A,A	C,C	1,1	-inf,inf	inf,inf	1.30231,0.287239	0.00019934	0.000399039
3	chr2:66873087:AG:A	66873087	NA,A	NA,AG	NA,1	NA,-inf	NA,inf	NA,0.407367	0.000199335	0.000398635
3	chr2:66674135:G:T	66674135	T,T	G,G	1,1	-inf,inf	inf,inf	0.0898575,1.45076	0.000199099	0.000398017
3	chr2:66393936:T:C	66393936	NA,C	NA,T	NA,1	NA,inf	NA,inf	NA,0.368155	0.000199078	0.000398012
3	chr2:66351507:T:C	66351507	NA,C	NA,T	NA,1	NA,inf	NA,inf	NA,0.396524	0.000198988	0.000397821
3	chr2:66602537:A:G	66602537	NA,G	NA,A	NA,1	NA,inf	NA,inf	NA,0.376985	0.000198985	0.000397778
3	chr2:66210670:C:T	66210670	NA,T	NA,C	NA,1	NA,inf	NA,inf	NA,0.380896	0.000198939	0.000397717
3	chr2:66520321:A:T	66520321	NA,T	NA,A	NA,1	NA,inf	NA,inf	NA,0.374463	0.000198827	0.00039752
3	chr2:66386840:G:A	66386840	NA,A	NA,G	NA,1	NA,inf	NA,inf	NA,0.377687	0.000198773	0.000397377
3	chr2:66677477:A:C	66677477	NA,C	NA,A	NA,1	NA,inf	NA,inf	NA,0.373858	0.000198479	0.000396751
3	chr2:66524978:C:T	66524978	NA,T	NA,C	NA,1	NA,inf	NA,inf	NA,0.374674	0.000198439	0.000396734
3	chr2:66567719:A:G	66567719	NA,G	NA,A	NA,1	NA,inf	NA,inf	NA,0.380954	0.000198393	0.000396627
3	chr2:66746190:A:G	66746190	NA,G	NA,A	NA,1	NA,inf	NA,inf	NA,0.35927	0.000198354	0.000396486
3	chr2:66519880:G:A	66519880	NA,A	NA,G	NA,1	NA,inf	NA,inf	NA,0.381502	0.000197958	0.000395705
3	chr2:66405492:G:A	66405492	NA,A	NA,G	NA,1	NA,-inf	NA,inf	NA,0.400835	0.000197954	0.000395748
3	chr2:66703439:A:G	66703439	NA,G	NA,A	NA,1	NA,inf	NA,inf	NA,0.370942	0.000197668	0.000395151
3	chr2:66606852:T:C	66606852	NA,C	NA,T	NA,1	NA,inf	NA,inf	NA,0.371224	0.000197605	0.000395021
3	chr2:66096969:A:G	66096969	G,G	A,A	1,1	-inf,-inf	inf,inf	0.835642,0.861758	0.000197535	0.00039474
3	chr2:66053782:A:G	66053782	NA,G	NA,A	NA,1	NA,-inf	NA,inf	NA,0.376228	0.000197495	0.000394831
3	chr2:66868576:G:C	66868576	NA,C	NA,G	NA,1	NA,-inf	NA,inf	NA,0.3995	0.000197438	0.00039484
3	chr2:66586989:T:C	66586989	NA,C	NA,T	NA,1	NA,inf	NA,inf	NA,0.366646	0.000197113	0.000394028
3	chr2:66453342:T:A	66453342	NA,A	NA,T	NA,1	NA,inf	NA,inf	NA,0.398453	0.000196998	0.000393811
3	chr2:66423856:C:T	66423856	NA,T	NA,C	NA,1	NA,-inf	NA,inf	NA,0.360678	0.000196951	0.000393738
3	chr2:66740100:G:A	66740100	NA,A	NA,G	NA,1	NA,inf	NA,inf	NA,0.352645	0.00019689	0.000393554
3	chr2:66165193:G:A	66165193	A,A	G,G	1,1	-inf,-inf	inf,inf	0.532559,1.29181	0.000196844	0.000393418
3	chr2:66202314:T:A	66202314	NA,A	NA,T	NA,1	NA,inf	NA,inf	NA,0.354703	0.000196755	0.000393383
3	chr2:66448965:TATG:T	66448965	NA,T	NA,TATG	NA,1	NA,inf	NA,inf	NA,0.397109	0.00019669	0.000393195
3	chr2:66379316:T:C	66379316	C,C	T,T	1,1	-inf,inf	inf,inf	0.174201,1.39298	0.00019618	0.00039209
3	chr2:66397870:G:C	66397870	NA,C	NA,G	NA,1	NA,-inf	NA,inf	NA,0.371942	0.00019605	0.000391964
3	chr2:66216352:A:T	66216352	NA,T	NA,A	NA,1	NA,inf	NA,inf	NA,0.370357	0.000196	0.000391839
3	chr2:66405876:G:A	66405876	NA,A	NA,G	NA,1	NA,-inf	NA,inf	NA,0.371492	0.000195942	0.000391748
3	chr2:66117803:G:A	66117803	NA,A	NA,G	NA,1	NA,-inf	NA,inf	NA,0.370288	0.000195789	0.000391431
3	chr2:66591825:G:C	66591825	NA,C	NA,G	NA,1	NA,-inf	NA,inf	NA,0.370545	0.000195788	0.000391458
3	chr2:66816509:C:T	66816509	NA,T	NA,C	NA,1	NA,inf	NA,inf	NA,0.35215	0.000195625	0.000391031
3	chr2:66262633:A:G	66262633	NA,G	NA,A	NA,1	NA,inf	NA,inf	NA,0.368881	0.000195598	0.000391032
3	chr2:66248663:A:G	66248663	G,NA	A,NA	1,NA	inf,NA	inf,NA	0.626852,NA	0.000195564	0.000390918
3	chr2:66502375:C:T	66502375	NA,T	NA,C	NA,1	NA,-inf	NA,inf	NA,0.375967	0.000195542	0.00039093
3	chr2:66756316:G:A	66756316	NA,A	NA,G	NA,1	NA,inf	NA,inf	NA,0.36766	0.00019545	0.000390763
3	chr2:66021213:AG:A	66021213	A,A	AG,AG	1,1	-inf,inf	inf,inf	1.26601,0.0126608	0.0001954	0.000390527
3	chr2:66065514:C:A	66065514	NA,A	NA,C	NA,1	NA,-inf	NA,inf	NA,0.366821	0.000195242	0.000390351
3	chr2:66809914:A:G	66809914	NA,G	NA,A	NA,1	NA,-inf	NA,inf	NA,0.364854	0.000195179	0.000390182
3	chr2:66330767:G:A	66330767	NA,A	NA,G	NA,1	NA,inf	NA,inf	NA,0.378218	0.000195132	0.000390112
3	chr2:66584825:T:C	66584825	NA,C	NA,T	NA,1	NA,-inf	NA,inf	NA,0.36868	0.000195101	0.000390075
3	chr2:66309995:A:G	66309995	NA,G	NA,A	NA,1	NA,inf	NA,inf	NA,0.356909	0.000194715	0.000389279
3	chr2:66158664:A:T	66158664	NA,T	NA,A	NA,1	NA,inf	NA,inf	NA,0.359082	0.000194447	0.000388736
3	chr2:66767853:A:G	66767853	NA,G	NA,A	NA,1	NA,inf	NA,inf	NA,0.357479	0.000194391	0.00038867
3	chr2:66732031:G:T	66732031	NA,T	NA,G	NA,1	NA,inf	NA,inf	NA,0.341639	0.000194227	0.000388237
3	chr2:66718341:A:T	66718341	NA,T	NA,A	NA,1	NA,-inf	NA,inf	NA,0.374526	0.000194189	0.000388271
3	chr2:66385061:ATCATT:A	66385061	NA,A	NA,ATCATT	NA,1	NA,inf	NA,inf	NA,0.357805	0.000193916	0.000387673
3	chr2:66536300:A:G	66536300	NA,G	NA,A	NA,1	NA,-inf	NA,inf	NA,0.361315	0.000193439	0.000386746
3	chr2:66462128:C:T	66462128	NA,T	NA,C	NA,1	NA,inf	NA,inf	NA,0.380659	0.000193337	0.000386509
3	chr2:66161737:C:T	66161737	NA,T	NA,C	NA,1	NA,-inf	NA,inf	NA,0.366889	0.000193322	0.00038649
3	chr2:66298436:A:G	66298436	NA,G	NA,A	NA,1	NA,-inf	NA,inf	NA,0.362925	0.000193296	0.000386467
3	chr2:66254467:G:T	66254467	NA,T	NA,G	NA,1	NA,inf	NA,inf	NA,0.360905	0.000193179	0.000386203
3	chr2:66402392:C:A	66402392	NA,A	NA,C	NA,1	NA,inf	NA,inf	NA,0.377639	0.000193175	0.000386192
3	chr2:66708438:T:C	66708438	NA,C	NA,T	NA,1	NA,-inf	NA,inf	NA,0.370004	0.000193161	0.000386214
3	chr2:66622614:A:G	66622614	NA,G	NA,A	NA,1	NA,-inf	NA,inf	NA,0.367421	0.000193149	0.000386176
3	chr2:66403322:G:A	66403322	NA,A	NA,G	NA,1	NA,-inf	NA,inf	NA,0.369231	0.000193126	0.000386044
3	chr2:66388222:T:G	66388222	NA,G	NA,T	NA,1	NA,inf	NA,inf	NA,0.371412	0.000193076	0.000385978
3	chr2:66031168:C:T	66031168	NA,T	NA,C	NA,1	NA,inf	NA,inf	NA,0.355265	0.000193001	0.000385828
3	chr2:66042161:T:C	66042161	C,C	T,T	1,1	-inf,inf	inf,inf	1.26043,0.022066	0.000192981	0.000385693
3	chr2:66390453:C:A	66390453	NA,A	NA,C	NA,1	NA,inf	NA,inf	NA,0.370845	0.000192895	0.000385614
3	chr2:66823186:T:C	66823186	NA,C	NA,T	NA,1	NA,inf	NA,inf	NA,0.347089	0.000192864	0.000385523
3	chr2:66223423:C:T	66223423	T,T	C,C	1,1	inf,inf	inf,inf	1.57829,0.0745854	0.000192802	0.000385519
3	chr2:66096902:G:T	66096902	NA,T	NA,G	NA,1	NA,-inf	NA,inf	NA,0.351436	0.00019277	0.000385407
3	chr2:66324988:TG:T	66324988	NA,T	NA,TG	NA,1	NA,-inf	NA,inf	NA,0.349563	0.000192755	0.000385364
3	chr2:66462521:C:T	66462521	NA,T	NA,C	NA,1	NA,inf	NA,inf	NA,0.352939	0.000192587	0.000385004
3	chr2:66599551:C:T	66599551	NA,T	NA,C	NA,1	NA,inf	NA,inf	NA,0.345303	0.000192533	0.000384897
3	chr2:66804561:A:G	66804561	NA,G	NA,A	NA,1	NA,-inf	NA,inf	NA,0.379798	0.000192475	0.000384889
3	chr2:66578892:A:G	66578892	NA,G	NA,A	NA,1	NA,-inf	NA,inf	NA,0.358161	0.000192364	0.000384534
3	chr2:66882448:G:A	66882448	NA,A	NA,G	NA,1	NA,inf	NA,inf	NA,0.374682	0.000192362	0.000384707
3	chr2:66781203:G:T	66781203	NA,T	NA,G	NA,1	NA,-inf	NA,inf	NA,0.35533	0.000192329	0.000384534
3	chr2:66677765:A:G	66677765	NA,G	NA,A	NA,1	NA,inf	NA,inf	NA,0.34597	0.000192326	0.000384474
3	chr2:66065513:T:A	66065513	NA,A	NA,T	NA,1	NA,-inf	NA,inf	NA,0.354199	0.000192272	0.000384413
3	chr2:66146929:C:T	66146929	NA,T	NA,C	NA,1	NA,inf	NA,inf	NA,0.330285	0.000192197	0.000384243
3	chr2:66207710:G:A	66207710	NA,A	NA,G	NA,1	NA,inf	NA,inf	NA,0.357465	0.000192145	0.000384126
3	chr2:66750876:G:A	66750876	NA,A	NA,G	NA,1	NA,-inf	NA,inf	NA,0.359366	0.000191984	0.000383853
3	chr2:66409573:G:C	66409573	NA,C	NA,G	NA,1	NA,inf	NA,inf	NA,0.33904	0.000191984	0.000383826
3	chr2:66762906:T:C	66762906	NA,C	NA,T	NA,1	NA,-inf	NA,inf	NA,0.360242	0.000191967	0.000383825
3	chr2:66769274:A:T	66769274	NA,T	NA,A	NA,1	NA,inf	NA,inf	NA,0.352933	0.000191893	0.000383655
3	chr2:66057066:A:G	66057066	NA,G	NA,A	NA,1	NA,-inf	NA,inf	NA,0.348537	0.000191757	0.000383371
3	chr2:66522122:A:G	66522122	NA,G	NA,A	NA,1	NA,inf	NA,inf	NA,0.355105	0.000191733	0.000383266
3	chr2:65954206:G:T	65954206	T,NA	G,NA	1,NA	inf,NA	inf,NA	0.637105,NA	0.000191697	0.000383248
3	chr2:66851530:C:G	66851530	NA,G	NA,C	NA,1	NA,-inf	NA,inf	NA,0.352505	0.000191666	0.000383153
3	chr2:66095790:A:G	66095790	NA,G	NA,A	NA,1	NA,-inf	NA,inf	NA,0.344732	0.000191658	0.000383186
3	chr2:66029409:G:A	66029409	A,A	G,G	1,1	-inf,-inf	inf,inf	1.26917,0.084408	0.000191593	0.000382933
3	chr2:66737775:AAGT:A	66737775	NA,A	NA,AAGT	NA,1	NA,inf	NA,inf	NA,0.342196	0.000191523	0.00038291
3	chr2:66416929:G:T	66416929	NA,T	NA,G	NA,1	NA,inf	NA,inf	NA,0.345734	0.000191326	0.000382492
3	chr2:66163371:A:G	66163371	NA,G	NA,A	NA,1	NA,-inf	NA,inf	NA,0.35715	0.000191118	0.000382083
3	chr2:66210069:G:A	66210069	NA,A	NA,G	NA,1	NA,-inf	NA,inf	NA,0.384971	0.000191099	0.000382035
3	chr2:66598337:T:C	66598337	NA,C	NA,T	NA,1	NA,inf	NA,inf	NA,0.344544	0.00019105	0.000381986
3	chr2:66166148:G:A	66166148	NA,A	NA,G	NA,1	NA,-inf	NA,inf	NA,0.384721	0.000190677	0.00038118
3	chr2:66570319:T:G	66570319	G,G	T,T	1,1	inf,inf	inf,inf	1.20062,0.565464	0.000190614	0.000381109
3	chr2:66569873:A:T	66569873	NA,T	NA,A	NA,1	NA,-inf	NA,inf	NA,0.340062	0.000190614	0.000381055
3	chr2:66863169:T:C	66863169	NA,C	NA,T	NA,1	NA,-inf	NA,inf	NA,0.333706	0.000190478	0.000380588
3	chr2:66502992:A:G	66502992	NA,G	NA,A	NA,1	NA,-inf	NA,inf	NA,0.354121	0.000190446	0.000380764
3	chr2:66870816:T:C	66870816	NA,C	NA,T	NA,1	NA,-inf	NA,inf	NA,0.375062	0.000190437	0.00038083
3	chr2:65984281:A:G	65984281	NA,G	NA,A	NA,1	NA,-inf	NA,inf	NA,0.344227	0.000190346	0.000380543
3	chr2:66350976:T:C	66350976	C,NA	T,NA	1,NA	inf,NA	inf,NA	0.544164,NA	0.00019012	0.000380082
3	chr2:66514074:T:G	66514074	NA,G	NA,T	NA,1	NA,-inf	NA,inf	NA,0.351361	0.000190112	0.000380073
3	chr2:66901061:T:C	66901061	C,NA	T,NA	1,NA	-inf,NA	inf,NA	0.642972,NA	0.000189976	0.00038016
3	chr2:65963325:T:G	65963325	NA,G	NA,T	NA,1	NA,-inf	NA,inf	NA,0.343178	0.000189902	0.000379641
3	chr2:66097185:T:C	66097185	C,C	T,T	1,1	-inf,-inf	inf,inf	0.837818,0.832512	0.000189773	0.000379236
3	chr2:66355643:C:G	66355643	NA,G	NA,C	NA,1	NA,-inf	NA,inf	NA,0.347671	0.000189695	0.000379254
3	chr2:66108524:A:G	66108524	NA,G	NA,A	NA,1	NA,-inf	NA,inf	NA,0.35157	0.000189651	0.000379131
3	chr2:66355128:G:T	66355128	NA,T	NA,G	NA,1	NA,-inf	NA,inf	NA,0.347266	0.000189606	0.000379077
3	chr2:66513879:A:G	66513879	NA,G	NA,A	NA,1	NA,-inf	NA,inf	NA,0.34853	0.000189479	0.000378809
3	chr2:66674215:A:T	66674215	NA,T	NA,A	NA,1	NA,-inf	NA,inf	NA,0.348281	0.000189085	0.000378049
3	chr2:66098282:A:G	66098282	G,G	A,A	1,1	-inf,-inf	inf,inf	0.802941,0.87222	0.000188982	0.000377652
3	chr2:66772460:C:A	66772460	NA,A	NA,C	NA,1	NA,inf	NA,inf	NA,0.337169	0.000188904	0.000377673
3	chr2:66166409:G:T	66166409	NA,T	NA,G	NA,1	NA,inf	NA,inf	NA,0.334194	0.000188834	0.000377533
3	chr2:66553902:C:T	66553902	NA,T	NA,C	NA,1	NA,-inf	NA,inf	NA,0.341636	0.000188475	0.000376805
3	chr2:66328955:T:C	66328955	NA,C	NA,T	NA,1	NA,-inf	NA,inf	NA,0.330465	0.000188378	0.000376614
3	chr2:66119861:A:G	66119861	NA,G	NA,A	NA,1	NA,inf	NA,inf	NA,0.33367	0.000188373	0.000376579
3	chr2:66057805:A:T	66057805	NA,T	NA,A	NA,1	NA,-inf	NA,inf	NA,0.332474	0.000188243	0.000376346
3	chr2:66839329:G:C	66839329	NA,C	NA,G	NA,1	NA,-inf	NA,inf	NA,0.360565	0.000188193	0.000376341
3	chr2:66163758:A:C	66163758	C,C	A,A	1,1	-inf,-inf	inf,inf	0.641002,1.18732	0.000188082	0.000375914
3	chr2:66550609:G:A	66550609	NA,A	NA,G	NA,1	NA,-inf	NA,inf	NA,0.344983	0.00018805	0.000375931
3	chr2:66116636:C:T	66116636	NA,T	NA,C	NA,1	NA,-inf	NA,inf	NA,0.337031	0.000187958	0.000375774
3	chr2:66904739:C:T	66904739	NA,T	NA,C	NA,1	NA,-inf	NA,inf	NA,0.322061	0.000187821	0.000375288
3	chr2:66266361:C:G	66266361	NA,G	NA,C	NA,1	NA,inf	NA,inf	NA,0.335137	0.000187815	0.000375476
3	chr2:66403516:A:T	66403516	NA,T	NA,A	NA,1	NA,-inf	NA,inf	NA,0.332477	0.000187719	0.000375282
3	chr2:66098493:G:A	66098493	NA,A	NA,G	NA,1	NA,-inf	NA,inf	NA,0.333376	0.000187695	0.000375244
3	chr2:66518964:G:A	66518964	NA,A	NA,G	NA,1	NA,-inf	NA,inf	NA,0.339327	0.000187635	0.000375146
3	chr2:66144318:G:A	66144318	NA,A	NA,G	NA,1	NA,inf	NA,inf	NA,0.304339	0.000187594	0.000375082
3	chr2:66537546:GTCTCTA:G	66537546	NA,G	NA,GTCTCTA	NA,1	NA,-inf	NA,inf	NA,0.34133	0.000187415	0.000374706
3	chr2:65968545:G:A	65968545	NA,A	NA,G	NA,1	NA,inf	NA,inf	NA,0.310186	0.000187367	0.000374612
3	chr2:66741903:A:C	66741903	NA,C	NA,A	NA,1	NA,inf	NA,inf	NA,0.332643	0.000187347	0.000374564
3	chr2:66164310:C:A	66164310	A,A	C,C	1,1	-inf,-inf	inf,inf	0.567074,1.2418	0.000187331	0.000374409
3	chr2:66792155:A:G	66792155	NA,G	NA,A	NA,1	NA,-inf	NA,inf	NA,0.342403	0.000187272	0.000374436
3	chr2:66163914:A:G	66163914	G,G	A,A	1,1	-inf,-inf	inf,inf	0.620855,1.19941	0.000186957	0.000373664
3	chr2:66184848:G:A	66184848	NA,A	NA,G	NA,1	NA,inf	NA,inf	NA,0.329427	0.000186949	0.000373744
3	chr2:66119056:T:C	66119056	NA,C	NA,T	NA,1	NA,inf	NA,inf	NA,0.32828	0.000186889	0.000373629
3	chr2:66307219:G:A	66307219	NA,A	NA,G	NA,1	NA,-inf	NA,inf	NA,0.321232	0.000186729	0.000373319
3	chr2:66631704:C:T	66631704	NA,T	NA,C	NA,1	NA,inf	NA,inf	NA,0.318217	0.000186472	0.000372782
3	chr2:66095470:G:A	66095470	NA,A	NA,G	NA,1	NA,-inf	NA,inf	NA,0.321291	0.000186139	0.000372153
3	chr2:66400358:C:T	66400358	NA,T	NA,C	NA,1	NA,-inf	NA,inf	NA,0.335053	0.00018602	0.000371901
3	chr2:66818880:G:A	66818880	A,NA	G,NA	1,NA	-inf,NA	inf,NA	0.633247,NA	0.000185906	0.000372028
3	chr2:66842931:A:G	66842931	NA,G	NA,A	NA,1	NA,-inf	NA,inf	NA,0.333623	0.000185832	0.000371545
3	chr2:66527934:A:G	66527934	NA,G	NA,A	NA,1	NA,inf	NA,inf	NA,0.316757	0.00018538	0.000370637
3	chr2:66005646:A:G	66005646	NA,G	NA,A	NA,1	NA,-inf	NA,inf	NA,0.322485	0.00018526	0.000370381
3	chr2:66451212:T:G	66451212	NA,G	NA,T	NA,1	NA,inf	NA,inf	NA,0.318962	0.000185192	0.000370233
3	chr2:66327402:C:T	66327402	NA,T	NA,C	NA,1	NA,-inf	NA,inf	NA,0.315336	0.000185086	0.000370033
3	chr2:66455231:A:G	66455231	NA,G	NA,A	NA,1	NA,inf	NA,inf	NA,0.328175	0.000184933	0.000369736
3	chr2:66511992:C:CTT	66511992	NA,CTT	NA,C	NA,1	NA,-inf	NA,inf	NA,0.327471	0.000184932	0.000369719
3	chr2:66408901:CA:C	66408901	NA,C	NA,CA	NA,1	NA,-inf	NA,inf	NA,0.318507	0.000184772	0.00036939
3	chr2:66421377:T:C	66421377	NA,C	NA,T	NA,1	NA,inf	NA,inf	NA,0.315948	0.000184716	0.000369281
3	chr2:66774099:T:A	66774099	NA,A	NA,T	NA,1	NA,-inf	NA,inf	NA,0.322692	0.000184704	0.000369272
3	chr2:66551752:C:T	66551752	NA,T	NA,C	NA,1	NA,-inf	NA,inf	NA,0.329159	0.000184683	0.000369202
3	chr2:66858609:G:T	66858609	NA,T	NA,G	NA,1	NA,inf	NA,inf	NA,0.314824	0.000184611	0.000369053
3	chr2:66859622:T:A	66859622	NA,A	NA,T	NA,1	NA,inf	NA,inf	NA,0.314824	0.000184611	0.000369053
3	chr2:66858610:C:T	66858610	NA,T	NA,C	NA,1	NA,inf	NA,inf	NA,0.314755	0.000184596	0.000369023
3	chr2:66222072:A:G	66222072	NA,G	NA,A	NA,1	NA,inf	NA,inf	NA,0.320532	0.000184506	0.000368861
3	chr2:66409251:A:C	66409251	NA,C	NA,A	NA,1	NA,-inf	NA,inf	NA,0.316786	0.00018441	0.000368666
3	chr2:66858613:G:A	66858613	NA,A	NA,G	NA,1	NA,inf	NA,inf	NA,0.313697	0.000184371	0.000368574
3	chr2:66859149:C:T	66859149	NA,T	NA,C	NA,1	NA,inf	NA,inf	NA,0.313194	0.000184265	0.000368363
3	chr2:66857855:A:C	66857855	NA,C	NA,A	NA,1	NA,inf	NA,inf	NA,0.313068	0.000184239	0.00036831
3	chr2:66058172:A:T	66058172	NA,T	NA,A	NA,1	NA,-inf	NA,inf	NA,0.325412	0.000184056	0.000367959
3	chr2:66597859:A:G	66597859	NA,G	NA,A	NA,1	NA,inf	NA,inf	NA,0.306901	0.000184	0.000367842
3	chr2:65980555:G:T	65980555	NA,T	NA,G	NA,1	NA,-inf	NA,inf	NA,0.316808	0.000183989	0.000367847
3	chr2:66423131:A:G	66423131	NA,G	NA,A	NA,1	NA,inf	NA,inf	NA,0.309886	0.000183822	0.000367478
3	chr2:66346233:A:C	66346233	NA,C	NA,A	NA,1	NA,-inf	NA,inf	NA,0.324504	0.000183799	0.000367413
3	chr2:66813033:A:G	66813033	G,G	A,A	1,1	-inf,inf	inf,inf	1.37714,0.25484	0.00018378	0.000368416
3	chr2:66791181:G:A	66791181	NA,A	NA,G	NA,1	NA,-inf	NA,inf	NA,0.336825	0.000183672	0.000367273
3	chr2:66448839:A:G	66448839	NA,G	NA,A	NA,1	NA,inf	NA,inf	NA,0.326337	0.000183584	0.000367005
3	chr2:66450564:A:G	66450564	NA,G	NA,A	NA,1	NA,inf	NA,inf	NA,0.326337	0.000183584	0.000367005
3	chr2:66859089:G:A	66859089	NA,A	NA,G	NA,1	NA,inf	NA,inf	NA,0.309972	0.000183581	0.000366996
3	chr2:66422061:C:T	66422061	NA,T	NA,C	NA,1	NA,-inf	NA,inf	NA,0.30201	0.000183556	0.000366962
3	chr2:66850333:C:T	66850333	NA,T	NA,C	NA,1	NA,-inf	NA,inf	NA,0.318693	0.000183509	0.000366913
3	chr2:66504315:C:A	66504315	NA,A	NA,C	NA,1	NA,-inf	NA,inf	NA,0.321303	0.000183412	0.000366682
3	chr2:66587491:A:G	66587491	NA,G	NA,A	NA,1	NA,inf	NA,inf	NA,0.318602	0.000183269	0.000366435
3	chr2:66130270:C:T	66130270	NA,T	NA,C	NA,1	NA,inf	NA,inf	NA,0.298911	0.000183118	0.000366093
3	chr2:66654075:A:C	66654075	NA,C	NA,A	NA,1	NA,inf	NA,inf	NA,0.307659	0.000183107	0.000366043
3	chr2:66555067:C:G	66555067	NA,G	NA,C	NA,1	NA,-inf	NA,inf	NA,0.32139	0.000183057	0.000365952
3	chr2:66205232:T:C	66205232	NA,C	NA,T	NA,1	NA,-inf	NA,inf	NA,0.318533	0.00018298	0.000365837
3	chr2:66497197:T:C	66497197	NA,C	NA,T	NA,1	NA,-inf	NA,inf	NA,0.313102	0.000182961	0.000365793
3	chr2:66611309:T:C	66611309	NA,C	NA,T	NA,1	NA,inf	NA,inf	NA,0.307505	0.000182931	0.00036571
3	chr2:66654357:G:T	66654357	NA,T	NA,G	NA,1	NA,inf	NA,inf	NA,0.315631	0.000182925	0.000365779
3	chr2:65960785:T:C	65960785	NA,C	NA,T	NA,1	NA,inf	NA,inf	NA,0.310805	0.000182805	0.000365468
3	chr2:66618472:A:T	66618472	NA,T	NA,A	NA,1	NA,-inf	NA,inf	NA,0.318496	0.000182779	0.000365445
3	chr2:66025359:TAAATC:T	66025359	NA,T	NA,TAAATC	NA,1	NA,-inf	NA,inf	NA,0.33343	0.000182539	0.000364905
3	chr2:66500846:A:G	66500846	NA,G	NA,A	NA,1	NA,-inf	NA,inf	NA,0.315448	0.000182525	0.000364906
3	chr2:66498519:G:C	66498519	NA,C	NA,G	NA,1	NA,-inf	NA,inf	NA,0.308182	0.000182493	0.000364855
3	chr2:66218014:G:C	66218014	NA,C	NA,G	NA,1	NA,inf	NA,inf	NA,0.304708	0.000182425	0.000364718
3	chr2:66146789:C:T	66146789	T,T	C,C	1,1	inf,-inf	inf,inf	1.03057,0.561544	0.000182412	0.000364736
3	chr2:66444702:C:T	66444702	NA,T	NA,C	NA,1	NA,inf	NA,inf	NA,0.333403	0.000182374	0.000364584
3	chr2:66737073:TC:T	66737073	NA,T	NA,TC	NA,1	NA,inf	NA,inf	NA,0.307756	0.000182112	0.000364097
3	chr2:65976895:G:T	65976895	NA,T	NA,G	NA,1	NA,-inf	NA,inf	NA,0.306817	0.000181751	0.000363366
3	chr2:66865662:A:C	66865662	NA,C	NA,A	NA,1	NA,inf	NA,inf	NA,0.300483	0.000181734	0.000363302
3	chr2:65951666:T:C	65951666	C,C	T,T	1,1	inf,inf	inf,inf	0.153116,1.37347	0.000181711	0.000363288
3	chr2:66864927:A:G	66864927	NA,G	NA,A	NA,1	NA,inf	NA,inf	NA,0.300217	0.000181679	0.000363193
3	chr2:66865753:A:G	66865753	NA,G	NA,A	NA,1	NA,inf	NA,inf	NA,0.300133	0.000181663	0.000363159
3	chr2:66461882:A:G	66461882	NA,G	NA,A	NA,1	NA,inf	NA,inf	NA,0.302438	0.000181645	0.000363134
3	chr2:65947512:A:G	65947512	NA,G	NA,A	NA,1	NA,-inf	NA,inf	NA,0.300575	0.000181574	0.000363008
3	chr2:66420772:G:A	66420772	NA,A	NA,G	NA,1	NA,-inf	NA,inf	NA,0.300701	0.00018156	0.000362966
3	chr2:66196230:T:C	66196230	NA,C	NA,T	NA,1	NA,-inf	NA,inf	NA,0.311058	0.000181506	0.000362897
3	chr2:66862978:G:A	66862978	NA,A	NA,G	NA,1	NA,inf	NA,inf	NA,0.299275	0.000181486	0.000362808
3	chr2:66861934:A:G	66861934	NA,G	NA,A	NA,1	NA,inf	NA,inf	NA,0.299187	0.000181469	0.000362773
3	chr2:66656001:A:G	66656001	NA,G	NA,A	NA,1	NA,-inf	NA,inf	NA,0.311554	0.000181346	0.000362576
3	chr2:66863375:C:T	66863375	NA,T	NA,C	NA,1	NA,inf	NA,inf	NA,0.298577	0.000181344	0.000362523
3	chr2:66595329:G:A	66595329	NA,A	NA,G	NA,1	NA,-inf	NA,inf	NA,0.295791	0.000181333	0.000362427
3	chr2:66499508:G:C	66499508	NA,C	NA,G	NA,1	NA,-inf	NA,inf	NA,0.313	0.000181268	0.000362418
3	chr2:66763434:T:C	66763434	NA,C	NA,T	NA,1	NA,inf	NA,inf	NA,0.303413	0.00018119	0.000362256
3	chr2:66412058:C:T	66412058	NA,T	NA,C	NA,1	NA,-inf	NA,inf	NA,0.324458	0.000181171	0.00036219
3	chr2:65976640:G:A	65976640	NA,A	NA,G	NA,1	NA,-inf	NA,inf	NA,0.301166	0.000181153	0.000362179
3	chr2:66216284:T:C	66216284	NA,C	NA,T	NA,1	NA,inf	NA,inf	NA,0.295392	0.000181062	0.000361963
3	chr2:66862546:C:T	66862546	NA,T	NA,C	NA,1	NA,inf	NA,inf	NA,0.296883	0.000181	0.000361836
3	chr2:66186201:T:C	66186201	NA,C	NA,T	NA,1	NA,inf	NA,inf	NA,0.298788	0.000180924	0.000361713
3	chr2:66513408:C:T	66513408	T,T	C,C	1,1	-inf,inf	inf,inf	1.12039,0.471527	0.000180864	0.000361601
3	chr2:66197076:A:G	66197076	NA,G	NA,A	NA,1	NA,inf	NA,inf	NA,0.299786	0.000180772	0.000361404
3	chr2:66208207:C:T	66208207	NA,T	NA,C	NA,1	NA,-inf	NA,inf	NA,0.304035	0.000180636	0.000361123
3	chr2:65963728:G:T	65963728	NA,T	NA,G	NA,1	NA,inf	NA,inf	NA,0.301627	0.000180619	0.000361101
3	chr2:66862602:A:G	66862602	NA,G	NA,A	NA,1	NA,inf	NA,inf	NA,0.294923	0.000180604	0.000361043
3	chr2:66551984:A:G	66551984	NA,G	NA,A	NA,1	NA,-inf	NA,inf	NA,0.309177	0.000180543	0.000360928
3	chr2:66185115:A:C	66185115	NA,C	NA,A	NA,1	NA,inf	NA,inf	NA,0.29834	0.00018044	0.000360733
3	chr2:66231830:T:C	66231830	NA,C	NA,T	NA,1	NA,-inf	NA,inf	NA,0.311591	0.000180298	0.000360454
3	chr2:66766700:A:T	66766700	NA,T	NA,A	NA,1	NA,inf	NA,inf	NA,0.298481	0.000180196	0.000360268
3	chr2:66815635:A:G	66815635	NA,G	NA,A	NA,1	NA,-inf	NA,inf	NA,0.30488	0.000180192	0.000360268
3	chr2:66887358:A:G	66887358	NA,G	NA,A	NA,1	NA,inf	NA,inf	NA,0.294537	0.000180113	0.000360069
3	chr2:66806211:C:T	66806211	NA,T	NA,C	NA,1	NA,-inf	NA,inf	NA,0.301798	0.000180083	0.00036001
3	chr2:66620059:G:C	66620059	NA,C	NA,G	NA,1	NA,inf	NA,inf	NA,0.29231	0.000180058	0.000359969
3	chr2:66776189:T:C	66776189	NA,C	NA,T	NA,1	NA,inf	NA,inf	NA,0.297894	0.000179859	0.000359637
3	chr2:66659706:C:T	66659706	NA,T	NA,C	NA,1	NA,-inf	NA,inf	NA,0.30358	0.000179759	0.000359403
3	chr2:66412561:A:G	66412561	NA,G	NA,A	NA,1	NA,-inf	NA,inf	NA,0.317077	0.000179732	0.000359313
3	chr2:66872067:C:T	66872067	NA,T	NA,C	NA,1	NA,inf	NA,inf	NA,0.291737	0.000179627	0.000359102
3	chr2:66810703:A:G	66810703	NA,G	NA,A	NA,1	NA,-inf	NA,inf	NA,0.298753	0.000179572	0.000359033
3	chr2:66863117:A:G	66863117	NA,G	NA,A	NA,1	NA,inf	NA,inf	NA,0.289631	0.000179543	0.000358923
3	chr2:66435179:G:A	66435179	A,NA	G,NA	1,NA	-inf,NA	inf,NA	0.717702,NA	0.000179532	0.000358999
3	chr2:66248695:T:C	66248695	NA,C	NA,T	NA,1	NA,inf	NA,inf	NA,0.297495	0.000179529	0.000358906
3	chr2:66577014:G:A	66577014	NA,A	NA,G	NA,1	NA,inf	NA,inf	NA,0.293417	0.000179527	0.000358915
3	chr2:66109347:T:G	66109347	NA,G	NA,T	NA,1	NA,inf	NA,inf	NA,0.295267	0.000179397	0.000358637
3	chr2:66340924:C:G	66340924	NA,G	NA,C	NA,1	NA,-inf	NA,inf	NA,0.305402	0.000179219	0.000358307
3	chr2:66143438:G:A	66143438	NA,A	NA,G	NA,1	NA,inf	NA,inf	NA,0.26491	0.000179201	0.000358299
3	chr2:66013949:A:G	66013949	NA,G	NA,A	NA,1	NA,-inf	NA,inf	NA,0.287897	0.000179188	0.000358249
3	chr2:66764779:A:C	66764779	NA,C	NA,A	NA,1	NA,inf	NA,inf	NA,0.292868	0.000179095	0.000358067
3	chr2:66790639:A:G	66790639	NA,G	NA,A	NA,1	NA,-inf	NA,inf	NA,0.313467	0.000179045	0.000358017
3	chr2:66233759:G:A	66233759	NA,A	NA,G	NA,1	NA,-inf	NA,inf	NA,0.298299	0.000179039	0.00035796
3	chr2:66461228:T:A	66461228	NA,A	NA,T	NA,1	NA,inf	NA,inf	NA,0.300338	0.000178958	0.000357784
3	chr2:66767944:C:T	66767944	NA,T	NA,C	NA,1	NA,-inf	NA,inf	NA,0.298061	0.000178951	0.000357794
3	chr2:66061950:G:A	66061950	NA,A	NA,G	NA,1	NA,-inf	NA,inf	NA,0.287337	0.000178945	0.000357756
3	chr2:66692145:T:A	66692145	NA,A	NA,T	NA,1	NA,inf	NA,inf	NA,0.284427	0.000178751	0.000357372
3	chr2:66475536:T:C	66475536	NA,C	NA,T	NA,1	NA,inf	NA,inf	NA,0.284079	0.000178698	0.000357278
3	chr2:66140870:A:G	66140870	NA,G	NA,A	NA,1	NA,inf	NA,inf	NA,0.262248	0.000178681	0.000357258
3	chr2:66198189:T:C	66198189	NA,C	NA,T	NA,1	NA,-inf	NA,inf	NA,0.296582	0.000178601	0.000357081
3	chr2:66057359:G:A	66057359	NA,A	NA,G	NA,1	NA,-inf	NA,inf	NA,0.290269	0.000178593	0.00035706
3	chr2:66856611:A:G	66856611	NA,G	NA,A	NA,1	NA,inf	NA,inf	NA,0.284623	0.000178559	0.000356956
3	chr2:66402242:A:G	66402242	NA,G	NA,A	NA,1	NA,inf	NA,inf	NA,0.292978	0.00017839	0.000356633
3	chr2:66929284:A:G	66929284	NA,G	NA,A	NA,1	NA,-inf	NA,inf	NA,0.275986	0.000178213	0.000356111
3	chr2:66164448:G:T	66164448	NA,T	NA,G	NA,1	NA,-inf	NA,inf	NA,0.294047	0.000178187	0.000356258
3	chr2:66220742:A:C	66220742	C,NA	A,NA	1,NA	inf,NA	inf,NA	0.608495,NA	0.000178183	0.000356241
3	chr2:66263990:G:A	66263990	NA,A	NA,G	NA,1	NA,inf	NA,inf	NA,0.297732	0.000178166	0.000356186
3	chr2:66162034:C:CAG	66162034	NA,CAG	NA,C	NA,1	NA,-inf	NA,inf	NA,0.29508	0.000178119	0.000356098
3	chr2:66274679:C:T	66274679	T,NA	C,NA	1,NA	inf,NA	inf,NA	0.733504,NA	0.000178094	0.000356065
3	chr2:66501427:G:A	66501427	NA,A	NA,G	NA,1	NA,inf	NA,inf	NA,0.282868	0.000178052	0.000355976
3	chr2:66631291:A:C	66631291	NA,C	NA,A	NA,1	NA,inf	NA,inf	NA,0.285978	0.000177982	0.000355846
3	chr2:66413706:G:C	66413706	NA,C	NA,G	NA,1	NA,-inf	NA,inf	NA,0.28969	0.000177945	0.000355767
3	chr2:66713081:G:A	66713081	NA,A	NA,G	NA,1	NA,-inf	NA,inf	NA,0.299256	0.000177874	0.00035565
3	chr2:66110125:C:T	66110125	NA,T	NA,C	NA,1	NA,-inf	NA,inf	NA,0.300944	0.000177868	0.000355594
3	chr2:66767516:G:C	66767516	NA,C	NA,G	NA,1	NA,inf	NA,inf	NA,0.280489	0.000177759	0.000355413
3	chr2:66550901:A:G	66550901	NA,G	NA,A	NA,1	NA,-inf	NA,inf	NA,0.282839	0.000177702	0.000355242
3	chr2:66236015:G:T	66236015	NA,T	NA,G	NA,1	NA,-inf	NA,inf	NA,0.2906	0.000177543	0.000354969
3	chr2:66665512:C:A	66665512	NA,A	NA,C	NA,1	NA,inf	NA,inf	NA,0.279299	0.000177458	0.000354754
3	chr2:66056923:C:T	66056923	NA,T	NA,C	NA,1	NA,-inf	NA,inf	NA,0.279651	0.000177385	0.000354625
3	chr2:66558017:C:T	66558017	NA,T	NA,C	NA,1	NA,inf	NA,inf	NA,0.276764	0.000177253	0.000354363
3	chr2:66614903:G:A	66614903	NA,A	NA,G	NA,1	NA,-inf	NA,inf	NA,0.295864	0.000177224	0.000354339
3	chr2:66145413:C:T	66145413	NA,T	NA,C	NA,1	NA,inf	NA,inf	NA,0.255698	0.000177222	0.000354341
3	chr2:65961709:G:A	65961709	A,NA	G,NA	1,NA	inf,NA	inf,NA	0.61618,NA	0.000177205	0.000354272
3	chr2:66502195:T:C	66502195	NA,C	NA,T	NA,1	NA,-inf	NA,inf	NA,0.28844	0.000177205	0.000354293
3	chr2:66230996:C:T	66230996	T,T	C,C	1,1	inf,-inf	inf,inf	1.44027,0.169432	0.000177132	0.000354158
3	chr2:66683455:A:G	66683455	NA,G	NA,A	NA,1	NA,-inf	NA,inf	NA,0.289678	0.00017704	0.000353946
3	chr2:66426749:G:A	66426749	NA,A	NA,G	NA,1	NA,inf	NA,inf	NA,0.269245	0.000177027	0.00035394
3	chr2:66822075:A:T	66822075	NA,T	NA,A	NA,1	NA,-inf	NA,inf	NA,0.304571	0.000176912	0.000353772
3	chr2:66436765:C:T	66436765	NA,T	NA,C	NA,1	NA,-inf	NA,inf	NA,0.288606	0.000176912	0.000353645
3	chr2:66045342:A:G	66045342	NA,G	NA,A	NA,1	NA,-inf	NA,inf	NA,0.27624	0.000176878	0.000353627
3	chr2:66128484:C:T	66128484	NA,T	NA,C	NA,1	NA,-inf	NA,inf	NA,0.281415	0.000176793	0.000353445
3	chr2:66618175:C:A	66618175	NA,A	NA,C	NA,1	NA,-inf	NA,inf	NA,0.285869	0.00017634	0.000352568
3	chr2:65951468:A:G	65951468	NA,G	NA,A	NA,1	NA,-inf	NA,inf	NA,0.274279	0.000176269	0.000352411
3	chr2:66923240:G:A	66923240	NA,A	NA,G	NA,1	NA,-inf	NA,inf	NA,0.266015	0.000176221	0.000352138
3	chr2:66453142:T:C	66453142	NA,C	NA,T	NA,1	NA,inf	NA,inf	NA,0.283432	0.000176158	0.000352184
3	chr2:66379122:T:C	66379122	NA,C	NA,T	NA,1	NA,inf	NA,inf	NA,0.29261	0.000176114	0.000352091
3	chr2:66122156:A:G	66122156	NA,G	NA,A	NA,1	NA,-inf	NA,inf	NA,0.288207	0.000175684	0.000351228
3	chr2:66762180:A:G	66762180	NA,G	NA,A	NA,1	NA,-inf	NA,inf	NA,0.281047	0.000175676	0.000351245
3	chr2:66097741:A:G	66097741	NA,G	NA,A	NA,1	NA,inf	NA,inf	NA,0.276452	0.000175604	0.00035107
3	chr2:66826465:G:A	66826465	NA,A	NA,G	NA,1	NA,-inf	NA,inf	NA,0.283273	0.000175562	0.000351033
3	chr2:66537536:C:T	66537536	NA,T	NA,C	NA,1	NA,-inf	NA,inf	NA,0.281167	0.000175446	0.000350745
3	chr2:66238544:T:G	66238544	NA,G	NA,T	NA,1	NA,inf	NA,inf	NA,0.273645	0.000175382	0.000350623
3	chr2:66027234:C:G	66027234	NA,G	NA,C	NA,1	NA,-inf	NA,inf	NA,0.265792	0.000174939	0.000349749
3	chr2:66569135:G:A	66569135	NA,A	NA,G	NA,1	NA,-inf	NA,inf	NA,0.27054	0.000174845	0.000349581
3	chr2:66799494:T:C	66799494	NA,C	NA,T	NA,1	NA,-inf	NA,inf	NA,0.277032	0.000174811	0.00034951
3	chr2:66558962:C:T	66558962	NA,T	NA,C	NA,1	NA,-inf	NA,inf	NA,0.277833	0.000174809	0.000349486
3	chr2:66680230:T:G	66680230	NA,G	NA,T	NA,1	NA,-inf	NA,inf	NA,0.269279	0.000174695	0.00034924
3	chr2:66110384:T:C	66110384	NA,C	NA,T	NA,1	NA,-inf	NA,inf	NA,0.274107	0.000174541	0.000348957
3	chr2:66658640:T:C	66658640	NA,C	NA,T	NA,1	NA,inf	NA,inf	NA,0.261895	0.000174427	0.000348685
3	chr2:66437619:C:T	66437619	NA,T	NA,C	NA,1	NA,-inf	NA,inf	NA,0.284191	0.000174422	0.000348708
3	chr2:66480465:A:G	66480465	NA,G	NA,A	NA,1	NA,inf	NA,inf	NA,0.262572	0.000174411	0.000348708
3	chr2:66685602:A:C	66685602	NA,C	NA,A	NA,1	NA,-inf	NA,inf	NA,0.275448	0.000174354	0.000348576
3	chr2:66867897:A:G	66867897	NA,G	NA,A	NA,1	NA,inf	NA,inf	NA,0.261157	0.00017415	0.000348145
3	chr2:66357942:G:A	66357942	NA,A	NA,G	NA,1	NA,-inf	NA,inf	NA,0.274959	0.000174066	0.000347967
3	chr2:66867478:C:G	66867478	NA,G	NA,C	NA,1	NA,inf	NA,inf	NA,0.260606	0.000174048	0.00034794
3	chr2:66426031:C:A	66426031	NA,A	NA,C	NA,1	NA,inf	NA,inf	NA,0.26008	0.000173983	0.000347815
3	chr2:66041443:G:A	66041443	NA,A	NA,G	NA,1	NA,-inf	NA,inf	NA,0.288894	0.000173982	0.000347806
3	chr2:66514323:T:G	66514323	NA,G	NA,T	NA,1	NA,-inf	NA,inf	NA,0.27018	0.000173956	0.000347776
3	chr2:66474376:GT:G	66474376	NA,G	NA,GT	NA,1	NA,inf	NA,inf	NA,0.258823	0.000173881	0.000347648
3	chr2:66508336:G:A	66508336	NA,A	NA,G	NA,1	NA,-inf	NA,inf	NA,0.273736	0.000173819	0.000347524
3	chr2:66807143:A:G	66807143	NA,G	NA,A	NA,1	NA,inf	NA,inf	NA,0.258056	0.000173793	0.00034743
3	chr2:66506416:C:T	66506416	NA,T	NA,C	NA,1	NA,-inf	NA,inf	NA,0.269206	0.000173768	0.000347401
3	chr2:66693038:T:A	66693038	NA,A	NA,T	NA,1	NA,inf	NA,inf	NA,0.257978	0.000173752	0.000347378
3	chr2:66740848:C:A	66740848	NA,A	NA,C	NA,1	NA,-inf	NA,inf	NA,0.270143	0.000173735	0.000347362
3	chr2:66106551:G:T	66106551	NA,T	NA,G	NA,1	NA,inf	NA,inf	NA,0.259395	0.000173692	0.000347239
3	chr2:66867967:T:A	66867967	NA,A	NA,T	NA,1	NA,inf	NA,inf	NA,0.258563	0.000173675	0.000347196
3	chr2:66162752:T:A	66162752	NA,A	NA,T	NA,1	NA,inf	NA,inf	NA,0.25911	0.000173632	0.00034714
3	chr2:65945918:C:T	65945918	NA,T	NA,C	NA,1	NA,-inf	NA,inf	NA,0.25906	0.000173628	0.000347122
3	chr2:66853646:G:A	66853646	A,A	G,G	1,1	-inf,-inf	inf,inf	0.493645,1.10087	0.000173623	0.000347039
3	chr2:66340837:G:A	66340837	NA,A	NA,G	NA,1	NA,-inf	NA,inf	NA,0.271514	0.000173573	0.000346979
3	chr2:66412051:C:T	66412051	NA,T	NA,C	NA,1	NA,inf	NA,inf	NA,0.250464	0.00017353	0.000346935
3	chr2:66501661:A:G	66501661	NA,G	NA,A	NA,1	NA,inf	NA,inf	NA,0.259754	0.000173453	0.000346783
3	chr2:66275549:T:C	66275549	NA,C	NA,T	NA,1	NA,-inf	NA,inf	NA,0.26032	0.000173383	0.000346624
3	chr2:66801750:A:G	66801750	NA,G	NA,A	NA,1	NA,-inf	NA,inf	NA,0.275088	0.000173328	0.000346549
3	chr2:66677776:G:A	66677776	NA,A	NA,G	NA,1	NA,inf	NA,inf	NA,0.260519	0.000173314	0.00034649
3	chr2:66124593:G:A	66124593	NA,A	NA,G	NA,1	NA,-inf	NA,inf	NA,0.261829	0.000173305	0.000346482
3	chr2:66516168:A:G	66516168	NA,G	NA,A	NA,1	NA,-inf	NA,inf	NA,0.26626	0.000173098	0.00034608
3	chr2:66559554:A:T	66559554	NA,T	NA,A	NA,1	NA,-inf	NA,inf	NA,0.268086	0.000173054	0.000345977
3	chr2:65965498:T:C	65965498	NA,C	NA,T	NA,1	NA,-inf	NA,inf	NA,0.28095	0.000172882	0.000345609
3	chr2:66867078:G:C	66867078	NA,C	NA,G	NA,1	NA,inf	NA,inf	NA,0.254159	0.000172879	0.000345604
3	chr2:66044490:C:T	66044490	NA,T	NA,C	NA,1	NA,inf	NA,inf	NA,0.257289	0.000172828	0.000345508
3	chr2:66233208:C:CTGTA	66233208	NA,CTGTA	NA,C	NA,1	NA,-inf	NA,inf	NA,0.266608	0.0001727	0.000345272
3	chr2:66216957:A:AG	66216957	NA,AG	NA,A	NA,1	NA,inf	NA,inf	NA,0.25427	0.000172699	0.000345273
3	chr2:66525665:G:C	66525665	C,NA	G,NA	1,NA	-inf,NA	inf,NA	0.611838,NA	0.000172678	0.000345208
3	chr2:66677740:A:G	66677740	NA,G	NA,A	NA,1	NA,inf	NA,inf	NA,0.25683	0.000172654	0.000345171
3	chr2:66639155:C:T	66639155	NA,T	NA,C	NA,1	NA,inf	NA,inf	NA,0.252973	0.000172646	0.000345136
3	chr2:66746207:C:T	66746207	NA,T	NA,C	NA,1	NA,-inf	NA,inf	NA,0.26378	0.000172621	0.000345135
3	chr2:66335529:G:A	66335529	NA,A	NA,G	NA,1	NA,inf	NA,inf	NA,0.245245	0.000172561	0.000345014
3	chr2:66089010:T:C	66089010	NA,C	NA,T	NA,1	NA,-inf	NA,inf	NA,0.285539	0.000172543	0.000344926
3	chr2:66012678:T:A	66012678	NA,A	NA,T	NA,1	NA,-inf	NA,inf	NA,0.253563	0.000172511	0.000344889
3	chr2:66517765:T:G	66517765	G,NA	T,NA	1,NA	inf,NA	inf,NA	0.990618,NA	0.000172481	0.00034495
3	chr2:66883333:A:G	66883333	NA,G	NA,A	NA,1	NA,inf	NA,inf	NA,0.253951	0.000172452	0.000344756
3	chr2:66217504:C:G	66217504	NA,G	NA,C	NA,1	NA,inf	NA,inf	NA,0.252479	0.000172388	0.000344651
3	chr2:66737307:A:T	66737307	NA,T	NA,A	NA,1	NA,inf	NA,inf	NA,0.248336	0.000172367	0.000344606
3	chr2:66217206:G:A	66217206	NA,A	NA,G	NA,1	NA,inf	NA,inf	NA,0.252326	0.000172361	0.000344596
3	chr2:66615434:G:T	66615434	NA,T	NA,G	NA,1	NA,inf	NA,inf	NA,0.253461	0.000172359	0.000344579
3	chr2:66659933:C:T	66659933	NA,T	NA,C	NA,1	NA,inf	NA,inf	NA,0.25037	0.000172193	0.000344233
3	chr2:66445416:G:A	66445416	NA,A	NA,G	NA,1	NA,inf	NA,inf	NA,0.251381	0.000172182	0.00034422
3	chr2:66797382:C:T	66797382	NA,T	NA,C	NA,1	NA,-inf	NA,inf	NA,0.259374	0.000172163	0.000344219
3	chr2:65955639:C:T	65955639	NA,T	NA,C	NA,1	NA,-inf	NA,inf	NA,0.275501	0.000172088	0.00034402
3	chr2:66414937:G:A	66414937	NA,A	NA,G	NA,1	NA,inf	NA,inf	NA,0.246071	0.000172056	0.000343964
3	chr2:66804085:A:G	66804085	NA,G	NA,A	NA,1	NA,-inf	NA,inf	NA,0.262867	0.000171965	0.000343827
3	chr2:66846195:A:G	66846195	NA,G	NA,A	NA,1	NA,-inf	NA,inf	NA,0.257282	0.000171892	0.000343685
3	chr2:66768055:T:C	66768055	NA,C	NA,T	NA,1	NA,-inf	NA,inf	NA,0.259697	0.000171861	0.000343617
3	chr2:66521070:T:C	66521070	NA,C	NA,T	NA,1	NA,inf	NA,inf	NA,0.246949	0.000171707	0.000343283
3	chr2:66835361:A:G	66835361	NA,G	NA,A	NA,1	NA,-inf	NA,inf	NA,0.265186	0.000171699	0.00034334
3	chr2:66651737:A:C	66651737	NA,C	NA,A	NA,1	NA,-inf	NA,inf	NA,0.252571	0.000171696	0.000343246
3	chr2:66245940:A:G	66245940	NA,G	NA,A	NA,1	NA,inf	NA,inf	NA,0.259561	0.000171679	0.000343219
3	chr2:65963023:C:G	65963023	NA,G	NA,C	NA,1	NA,-inf	NA,inf	NA,0.27342	0.000171622	0.000343091
3	chr2:66476756:C:T	66476756	NA,T	NA,C	NA,1	NA,inf	NA,inf	NA,0.245644	0.000171605	0.000343098
3	chr2:66500715:G:A	66500715	A,NA	G,NA	1,NA	inf,NA	inf,NA	0.527243,NA	0.000171602	0.000343014
3	chr2:66703820:T:C	66703820	NA,C	NA,T	NA,1	NA,-inf	NA,inf	NA,0.257695	0.000171546	0.000342957
3	chr2:66141388:A:G	66141388	G,NA	A,NA	1,NA	inf,NA	inf,NA	0.584408,NA	0.000171501	0.000342875
3	chr2:66180784:T:A	66180784	NA,A	NA,T	NA,1	NA,-inf	NA,inf	NA,0.256308	0.000171496	0.000342883
3	chr2:66030969:GA:G	66030969	G,G	GA,GA	1,1	-inf,-inf	inf,inf	1.16861,0.160685	0.000171469	0.000342715
3	chr2:66625375:G:C	66625375	NA,C	NA,G	NA,1	NA,inf	NA,inf	NA,0.246432	0.000171448	0.000342759
3	chr2:66726583:G:C	66726583	NA,C	NA,G	NA,1	NA,inf	NA,inf	NA,0.243416	0.000171423	0.00034272
3	chr2:66821508:T:G	66821508	NA,G	NA,T	NA,1	NA,-inf	NA,inf	NA,0.252748	0.0001714	0.000342687
3	chr2:66501976:A:G	66501976	NA,G	NA,A	NA,1	NA,-inf	NA,inf	NA,0.256598	0.000171361	0.000342589
3	chr2:65974113:G:A	65974113	NA,A	NA,G	NA,1	NA,inf	NA,inf	NA,0.250845	0.000171337	0.000342543
3	chr2:66744904:T:C	66744904	NA,C	NA,T	NA,1	NA,inf	NA,inf	NA,0.239512	0.000171223	0.000342294
3	chr2:66144796:G:A	66144796	NA,A	NA,G	NA,1	NA,-inf	NA,inf	NA,0.251796	0.000171095	0.000342068
3	chr2:66300466:T:A	66300466	NA,A	NA,T	NA,1	NA,-inf	NA,inf	NA,0.260148	0.000171022	0.000341887
3	chr2:66609263:T:C	66609263	NA,C	NA,T	NA,1	NA,inf	NA,inf	NA,0.248001	0.000171017	0.00034192
3	chr2:66367430:A:T	66367430	NA,T	NA,A	NA,1	NA,-inf	NA,inf	NA,0.249329	0.000171005	0.000341891
3	chr2:66411854:G:A	66411854	NA,A	NA,G	NA,1	NA,-inf	NA,inf	NA,0.256979	0.000170996	0.000341825
3	chr2:66797709:G:C	66797709	NA,C	NA,G	NA,1	NA,-inf	NA,inf	NA,0.269393	0.000170995	0.000341915
3	chr2:66703033:A:G	66703033	NA,G	NA,A	NA,1	NA,inf	NA,inf	NA,0.241431	0.000170891	0.000341657
3	chr2:65949275:C:T	65949275	NA,T	NA,C	NA,1	NA,inf	NA,inf	NA,0.2453	0.000170867	0.000341616
3	chr2:66179895:C:T	66179895	NA,T	NA,C	NA,1	NA,inf	NA,inf	NA,0.246422	0.000170813	0.000341491
3	chr2:66507328:G:A	66507328	NA,A	NA,G	NA,1	NA,inf	NA,inf	NA,0.243223	0.000170792	0.000341462
3	chr2:66571150:G:T	66571150	T,T	G,G	1,1	inf,inf	inf,inf	1.06,0.652192	0.000170783	0.000341468
3	chr2:66250804:G:A	66250804	NA,A	NA,G	NA,1	NA,-inf	NA,inf	NA,0.24885	0.000170742	0.000341355
3	chr2:66767699:A:G	66767699	NA,G	NA,A	NA,1	NA,-inf	NA,inf	NA,0.250308	0.000170557	0.00034099
3	chr2:66300224:G:A	66300224	A,A	G,G	1,1	-inf,-inf	inf,inf	0.605122,1.12159	0.000170504	0.000340897
3	chr2:66092002:A:G	66092002	NA,G	NA,A	NA,1	NA,-inf	NA,inf	NA,0.241636	0.000170499	0.000340878
3	chr2:66687785:G:A	66687785	NA,A	NA,G	NA,1	NA,-inf	NA,inf	NA,0.245183	0.000170434	0.000340724
3	chr2:66605054:G:A	66605054	NA,A	NA,G	NA,1	NA,inf	NA,inf	NA,0.240516	0.00017042	0.000340703
3	chr2:66647817:C:T	66647817	T,T	C,C	1,1	-inf,inf	inf,inf	0.0919767,1.36279	0.000170257	0.000340366
3	chr2:66821710:T:C	66821710	NA,C	NA,T	NA,1	NA,inf	NA,inf	NA,0.248971	0.000170242	0.000340451
3	chr2:66522906:T:G	66522906	NA,G	NA,T	NA,1	NA,inf	NA,inf	NA,0.238713	0.00017003	0.000339938
3	chr2:66276528:C:T	66276528	NA,T	NA,C	NA,1	NA,inf	NA,inf	NA,0.24433	0.000169949	0.00033976
3	chr2:66790951:T:C	66790951	NA,C	NA,T	NA,1	NA,inf	NA,inf	NA,0.241011	0.000169895	0.000339642
3	chr2:66278803:G:A	66278803	NA,A	NA,G	NA,1	NA,inf	NA,inf	NA,0.24478	0.000169802	0.000339478
3	chr2:66100805:C:T	66100805	T,T	C,C	1,1	-inf,-inf	inf,inf	1.29827,0.248045	0.000169765	0.000339422
3	chr2:65987395:A:G	65987395	NA,G	NA,A	NA,1	NA,inf	NA,inf	NA,0.237778	0.000169681	0.000339228
3	chr2:66088905:ATCTC:A	66088905	NA,A	NA,ATCTC	NA,1	NA,-inf	NA,inf	NA,0.267426	0.000169527	0.000338901
3	chr2:66286357:C:T	66286357	NA,T	NA,C	NA,1	NA,-inf	NA,inf	NA,0.243289	0.000169486	0.000338821
3	chr2:66088878:G:T	66088878	NA,T	NA,G	NA,1	NA,-inf	NA,inf	NA,0.266728	0.000169414	0.000338674
3	chr2:66515255:T:C	66515255	NA,C	NA,T	NA,1	NA,-inf	NA,inf	NA,0.244669	0.000169413	0.000338713
3	chr2:66429979:C:T	66429979	NA,T	NA,C	NA,1	NA,inf	NA,inf	NA,0.226366	0.000169278	0.000338445
3	chr2:66039614:A:C	66039614	NA,C	NA,A	NA,1	NA,-inf	NA,inf	NA,0.241563	0.000169274	0.000338423
3	chr2:66130281:C:G	66130281	NA,G	NA,C	NA,1	NA,inf	NA,inf	NA,0.224995	0.000169157	0.000338183
3	chr2:66283618:G:A	66283618	NA,A	NA,G	NA,1	NA,inf	NA,inf	NA,0.23797	0.000169127	0.000338119
3	chr2:66214269:A:C	66214269	NA,C	NA,A	NA,1	NA,-inf	NA,inf	NA,0.247356	0.000169117	0.000338099
3	chr2:66569568:T:C	66569568	NA,C	NA,T	NA,1	NA,inf	NA,inf	NA,0.229336	0.000169062	0.000337986
3	chr2:66857282:T:C	66857282	NA,C	NA,T	NA,1	NA,inf	NA,inf	NA,0.233101	0.000169059	0.000337971
3	chr2:66280890:T:C	66280890	NA,C	NA,T	NA,1	NA,inf	NA,inf	NA,0.237196	0.000168998	0.000337861
3	chr2:66787701:C:CA	66787701	NA,CA	NA,C	NA,1	NA,-inf	NA,inf	NA,0.231797	0.000168982	0.000337839
3	chr2:66657431:T:C	66657431	NA,C	NA,T	NA,1	NA,inf	NA,inf	NA,0.225579	0.000168931	0.000337712
3	chr2:66566016:G:A	66566016	A,A	G,G	1,1	inf,inf	inf,inf	1.16853,0.52179	0.000168895	0.000337693
3	chr2:66652532:G:T	66652532	NA,T	NA,G	NA,1	NA,-inf	NA,inf	NA,0.229579	0.000168894	0.00033758
3	chr2:66786894:G:A	66786894	NA,A	NA,G	NA,1	NA,-inf	NA,inf	NA,0.231118	0.000168878	0.000337632
3	chr2:66335716:C:T	66335716	NA,T	NA,C	NA,1	NA,-inf	NA,inf	NA,0.233719	0.000168715	0.000337314
3	chr2:66167042:A:T	66167042	NA,T	NA,A	NA,1	NA,inf	NA,inf	NA,0.22025	0.000168697	0.000337275
3	chr2:66281665:G:A	66281665	NA,A	NA,G	NA,1	NA,inf	NA,inf	NA,0.235253	0.000168679	0.000337224
3	chr2:66174882:G:T	66174882	T,NA	G,NA	1,NA	-inf,NA	inf,NA	0.710324,NA	0.000168665	0.000337263
3	chr2:66453844:T:C	66453844	NA,C	NA,T	NA,1	NA,inf	NA,inf	NA,0.241779	0.000168617	0.000337105
3	chr2:66231214:CT:C	66231214	C,C	CT,CT	1,1	inf,-inf	inf,inf	1.40674,0.181605	0.000168592	0.000337084
3	chr2:66084162:A:G	66084162	NA,G	NA,A	NA,1	NA,inf	NA,inf	NA,0.232258	0.000168476	0.000336813
3	chr2:66807785:A:G	66807785	NA,G	NA,A	NA,1	NA,-inf	NA,inf	NA,0.234815	0.000168397	0.000336678
3	chr2:66646737:C:T	66646737	NA,T	NA,C	NA,1	NA,inf	NA,inf	NA,0.228117	0.000168377	0.000336605
3	chr2:66797406:G:A	66797406	NA,A	NA,G	NA,1	NA,-inf	NA,inf	NA,0.253319	0.000168348	0.00033662
3	chr2:66564305:T:C	66564305	NA,C	NA,T	NA,1	NA,inf	NA,inf	NA,0.224562	0.000168191	0.000336241
3	chr2:66340428:A:G	66340428	NA,G	NA,A	NA,1	NA,-inf	NA,inf	NA,0.230431	0.000168184	0.000336252
3	chr2:66126036:G:A	66126036	NA,A	NA,G	NA,1	NA,-inf	NA,inf	NA,0.232047	0.000168064	0.000336006
3	chr2:66179450:C:T	66179450	T,T	C,C	1,1	-inf,-inf	inf,inf	0.816732,0.893362	0.000167975	0.000335738
3	chr2:66316888:A:AT	66316888	NA,AT	NA,A	NA,1	NA,inf	NA,inf	NA,0.229371	0.000167957	0.000335777
3	chr2:66785798:C:T	66785798	NA,T	NA,C	NA,1	NA,inf	NA,inf	NA,0.222714	0.000167931	0.000335713
3	chr2:66651060:G:A	66651060	NA,A	NA,G	NA,1	NA,-inf	NA,inf	NA,0.229652	0.00016782	0.000335502
3	chr2:66677212:A:G	66677212	NA,G	NA,A	NA,1	NA,inf	NA,inf	NA,0.228329	0.0001678	0.000335468
3	chr2:66291380:A:G	66291380	NA,G	NA,A	NA,1	NA,-inf	NA,inf	NA,0.228107	0.000167762	0.000335399
3	chr2:66351462:A:G	66351462	NA,G	NA,A	NA,1	NA,-inf	NA,inf	NA,0.222154	0.000167598	0.000335067
3	chr2:66060164:G:A	66060164	NA,A	NA,G	NA,1	NA,inf	NA,inf	NA,0.229391	0.000167543	0.000334959
3	chr2:65968116:G:A	65968116	NA,A	NA,G	NA,1	NA,inf	NA,inf	NA,0.227539	0.00016745	0.000334774
3	chr2:66393401:T:C	66393401	NA,C	NA,T	NA,1	NA,inf	NA,inf	NA,0.214639	0.000167366	0.000334612
3	chr2:66385871:G:A	66385871	NA,A	NA,G	NA,1	NA,inf	NA,inf	NA,0.236025	0.000167307	0.000334471
3	chr2:66534306:C:T	66534306	NA,T	NA,C	NA,1	NA,-inf	NA,inf	NA,0.229698	0.0001673	0.000334475
3	chr2:66110202:T:G	66110202	NA,G	NA,T	NA,1	NA,-inf	NA,inf	NA,0.23653	0.000167272	0.000334418
3	chr2:66817826:G:A	66817826	NA,A	NA,G	NA,1	NA,-inf	NA,inf	NA,0.234867	0.000167225	0.000334357
3	chr2:66154514:T:A	66154514	A,A	T,T	1,1	-inf,-inf	inf,inf	0.708082,1.04778	0.000167187	0.000334158
3	chr2:66222238:T:A	66222238	NA,A	NA,T	NA,1	NA,inf	NA,inf	NA,0.225486	0.000167119	0.000334106
3	chr2:66506702:A:T	66506702	NA,T	NA,A	NA,1	NA,-inf	NA,inf	NA,0.229439	0.000167039	0.00033395
3	chr2:66811207:T:C	66811207	C,C	T,T	1,1	-inf,inf	inf,inf	1.29112,0.307756	0.000167039	0.000334826
3	chr2:66687638:T:A	66687638	NA,A	NA,T	NA,1	NA,-inf	NA,inf	NA,0.217251	0.000166877	0.000333552
3	chr2:66740304:G:C	66740304	NA,C	NA,G	NA,1	NA,-inf	NA,inf	NA,0.214905	0.000166837	0.000333454
3	chr2:66382627:C:A	66382627	NA,A	NA,C	NA,1	NA,inf	NA,inf	NA,0.232875	0.000166824	0.000333504
3	chr2:66876135:CAG:C	66876135	NA,C	NA,CAG	NA,1	NA,-inf	NA,inf	NA,0.231771	0.000166815	0.000333537
3	chr2:66727501:C:T	66727501	NA,T	NA,C	NA,1	NA,-inf	NA,inf	NA,0.23582	0.000166802	0.000333486
3	chr2:66367561:C:T	66367561	NA,T	NA,C	NA,1	NA,inf	NA,inf	NA,0.21979	0.000166743	0.000333343
3	chr2:66411510:C:T	66411510	T,T	C,C	1,1	-inf,inf	inf,inf	1.69588,0.419047	0.000166695	0.000333392
3	chr2:66740395:T:C	66740395	NA,C	NA,T	NA,1	NA,-inf	NA,inf	NA,0.223552	0.000166675	0.000333236
3	chr2:66173786:C:G	66173786	G,G	C,C	1,1	-inf,-inf	inf,inf	0.813367,0.89202	0.000166522	0.000332834
3	chr2:66226359:G:A	66226359	NA,A	NA,G	NA,1	NA,-inf	NA,inf	NA,0.231637	0.000166398	0.000332681
3	chr2:66020125:CAGTGCATTT:C	66020125	NA,C	NA,CAGTGCATTT	NA,1	NA,inf	NA,inf	NA,0.216357	0.000166358	0.000332592
3	chr2:66642156:T:A	66642156	NA,A	NA,T	NA,1	NA,inf	NA,inf	NA,0.2096	0.0001663	0.000332454
3	chr2:66513819:A:C	66513819	NA,C	NA,A	NA,1	NA,-inf	NA,inf	NA,0.223988	0.00016626	0.000332373
3	chr2:66593888:G:A	66593888	A,A	G,G	1,1	inf,-inf	inf,inf	1.3609,0.120526	0.000166094	0.000332112
3	chr2:66594549:G:T	66594549	NA,T	NA,G	NA,1	NA,-inf	NA,inf	NA,0.220845	0.00016607	0.000332024
3	chr2:66526745:G:A	66526745	A,NA	G,NA	1,NA	inf,NA	inf,NA	0.571266,NA	0.000165995	0.00033187
3	chr2:66360177:A:G	66360177	NA,G	NA,A	NA,1	NA,inf	NA,inf	NA,0.216879	0.000165951	0.00033177
3	chr2:66295730:T:A	66295730	NA,A	NA,T	NA,1	NA,inf	NA,inf	NA,0.227572	0.000165934	0.000331736
3	chr2:66164901:C:T	66164901	NA,T	NA,C	NA,1	NA,inf	NA,inf	NA,0.204961	0.000165905	0.000331691
3	chr2:66157396:A:G	66157396	NA,G	NA,A	NA,1	NA,inf	NA,inf	NA,0.204464	0.000165816	0.000331513
3	chr2:65951373:G:T	65951373	T,T	G,G	1,1	inf,inf	inf,inf	0.205562,1.29555	0.000165712	0.000331307
3	chr2:66456660:C:T	66456660	NA,T	NA,C	NA,1	NA,inf	NA,inf	NA,0.224294	0.000165611	0.0003311
3	chr2:66805514:A:T	66805514	NA,T	NA,A	NA,1	NA,inf	NA,inf	NA,0.196453	0.000165481	0.000330804
3	chr2:66612770:A:T	66612770	NA,T	NA,A	NA,1	NA,inf	NA,inf	NA,0.211902	0.000165446	0.000330762
3	chr2:66524765:G:C	66524765	NA,C	NA,G	NA,1	NA,-inf	NA,inf	NA,0.211229	0.000165342	0.000330539
3	chr2:66388712:A:G	66388712	NA,G	NA,A	NA,1	NA,inf	NA,inf	NA,0.222731	0.000165237	0.000330333
3	chr2:66329296:A:G	66329296	NA,G	NA,A	NA,1	NA,inf	NA,inf	NA,0.19939	0.000165171	0.000330241
3	chr2:65965704:T:C	65965704	NA,C	NA,T	NA,1	NA,inf	NA,inf	NA,0.209759	0.000165161	0.000330192
3	chr2:66520012:G:A	66520012	NA,A	NA,G	NA,1	NA,inf	NA,inf	NA,0.20814	0.000165085	0.000330053
3	chr2:66781389:A:G	66781389	NA,G	NA,A	NA,1	NA,-inf	NA,inf	NA,0.207462	0.000165078	0.000330034
3	chr2:66348977:G:C	66348977	C,C	G,G	1,1	-inf,-inf	inf,inf	0.653407,1.05273	0.000165072	0.000329987
3	chr2:66156571:A:C	66156571	NA,C	NA,A	NA,1	NA,inf	NA,inf	NA,0.197479	0.000165029	0.000329941
3	chr2:66167025:T:G	66167025	NA,G	NA,T	NA,1	NA,-inf	NA,inf	NA,0.214768	0.000165002	0.000329861
3	chr2:66817405:G:C	66817405	C,C	G,G	1,1	-inf,inf	inf,inf	1.21725,0.249741	0.000164993	0.000330271
3	chr2:66848634:T:G	66848634	G,G	T,T	1,1	-inf,inf	inf,inf	0.0639219,1.46267	0.000164973	0.000330635
3	chr2:66216293:ATTTTC:A	66216293	NA,A	NA,ATTTTC	NA,1	NA,-inf	NA,inf	NA,0.216888	0.000164897	0.000329646
3	chr2:66162955:A:C	66162955	C,C	A,A	1,1	-inf,-inf	inf,inf	0.688393,1.06602	0.00016478	0.000329351
3	chr2:66015680:T:C	66015680	NA,C	NA,T	NA,1	NA,inf	NA,inf	NA,0.210227	0.000164743	0.000329361
3	chr2:66737500:A:C	66737500	NA,C	NA,A	NA,1	NA,-inf	NA,inf	NA,0.214637	0.000164605	0.000329106
3	chr2:66503269:C:T	66503269	NA,T	NA,C	NA,1	NA,-inf	NA,inf	NA,0.212788	0.000164557	0.000328969
3	chr2:66238732:A:T	66238732	NA,T	NA,A	NA,1	NA,-inf	NA,inf	NA,0.220988	0.000164542	0.000328934
3	chr2:66780522:T:G	66780522	NA,G	NA,T	NA,1	NA,-inf	NA,inf	NA,0.208911	0.0001645	0.000328887
3	chr2:66729192:T:C	66729192	NA,C	NA,T	NA,1	NA,-inf	NA,inf	NA,0.218415	0.00016449	0.000328882
3	chr2:66930406:A:G	66930406	NA,G	NA,A	NA,1	NA,-inf	NA,inf	NA,0.196587	0.00016437	0.000328492
3	chr2:66518053:C:T	66518053	NA,T	NA,C	NA,1	NA,-inf	NA,inf	NA,0.210288	0.000164346	0.00032857
3	chr2:65955362:G:A	65955362	NA,A	NA,G	NA,1	NA,inf	NA,inf	NA,0.20716	0.000164326	0.000328527
3	chr2:66112613:C:T	66112613	NA,T	NA,C	NA,1	NA,-inf	NA,inf	NA,0.243377	0.000164321	0.00032849
3	chr2:66118200:C:T	66118200	T,NA	C,NA	1,NA	inf,NA	inf,NA	0.593165,NA	0.00016425	0.000328376
3	chr2:66217263:A:G	66217263	NA,G	NA,A	NA,1	NA,inf	NA,inf	NA,0.208171	0.000164209	0.00032829
3	chr2:66690080:C:A	66690080	NA,A	NA,C	NA,1	NA,-inf	NA,inf	NA,0.215548	0.00016399	0.000327872
3	chr2:65966512:T:G	65966512	NA,G	NA,T	NA,1	NA,-inf	NA,inf	NA,0.224665	0.000163923	0.000327706
3	chr2:66255685:T:TAATGTCCAAGGTGCATTAAA	66255685	NA,TAATGTCCAAGGTGCATTAAA	NA,T	NA,1	NA,inf	NA,inf	NA,0.203135	0.000163893	0.000327649
3	chr2:66733546:C:G	66733546	NA,G	NA,C	NA,1	NA,-inf	NA,inf	NA,0.209844	0.00016388	0.000327657
3	chr2:66085553:G:T	66085553	NA,T	NA,G	NA,1	NA,inf	NA,inf	NA,0.203823	0.000163878	0.000327622
3	chr2:66246363:TCTGA:T	66246363	NA,T	NA,TCTGA	NA,1	NA,-inf	NA,inf	NA,0.213727	0.000163826	0.00032753
3	chr2:66675178:A:C	66675178	NA,C	NA,A	NA,1	NA,inf	NA,inf	NA,0.202132	0.000163718	0.000327309
3	chr2:66736913:T:C	66736913	NA,C	NA,T	NA,1	NA,-inf	NA,inf	NA,0.208578	0.000163708	0.000327313
3	chr2:66012303:G:C	66012303	NA,C	NA,G	NA,1	NA,-inf	NA,inf	NA,0.203402	0.000163648	0.000327179
3	chr2:66286524:A:G	66286524	NA,G	NA,A	NA,1	NA,inf	NA,inf	NA,0.202855	0.000163626	0.000327124
3	chr2:66087565:G:A	66087565	NA,A	NA,G	NA,1	NA,-inf	NA,inf	NA,0.199046	0.000163626	0.000327136
3	chr2:66380012:A:G	66380012	NA,G	NA,A	NA,1	NA,-inf	NA,inf	NA,0.219093	0.000163591	0.000327057
3	chr2:66736790:T:C	66736790	NA,C	NA,T	NA,1	NA,-inf	NA,inf	NA,0.207403	0.000163537	0.000326971
3	chr2:66790351:C:A	66790351	NA,A	NA,C	NA,1	NA,-inf	NA,inf	NA,0.207104	0.000163529	0.000326957
3	chr2:66839233:T:C	66839233	NA,C	NA,T	NA,1	NA,-inf	NA,inf	NA,0.207632	0.00016352	0.000326953
3	chr2:66425753:C:T	66425753	T,NA	C,NA	1,NA	inf,NA	inf,NA	7.01786,NA	0.000163243	0.0615587
3	chr2:66498713:G:T	66498713	NA,T	NA,G	NA,1	NA,-inf	NA,inf	NA,0.205121	0.000163164	0.000326224
3	chr2:66719028:G:T	66719028	NA,T	NA,G	NA,1	NA,-inf	NA,inf	NA,0.210339	0.000163119	0.000326139
3	chr2:65984502:T:C	65984502	NA,C	NA,T	NA,1	NA,-inf	NA,inf	NA,0.196281	0.000163097	0.000326074
3	chr2:66836463:G:A	66836463	NA,A	NA,G	NA,1	NA,-inf	NA,inf	NA,0.210396	0.000163087	0.000326105
3	chr2:65972825:A:G	65972825	NA,G	NA,A	NA,1	NA,-inf	NA,inf	NA,0.193681	0.00016302	0.000325924
3	chr2:66343454:G:T	66343454	NA,T	NA,G	NA,1	NA,-inf	NA,inf	NA,0.19744	0.000162938	0.00032576
3	chr2:66191832:G:T	66191832	NA,T	NA,G	NA,1	NA,inf	NA,inf	NA,0.193538	0.000162844	0.000325566
3	chr2:66730177:A:G	66730177	NA,G	NA,A	NA,1	NA,inf	NA,inf	NA,0.186959	0.000162801	0.000325457
3	chr2:66054992:C:A	66054992	A,NA	C,NA	1,NA	-inf,NA	inf,NA	0.601744,NA	0.000162571	0.000325017
3	chr2:66807150:AAGAT:A	66807150	NA,A	NA,AAGAT	NA,1	NA,-inf	NA,inf	NA,0.206826	0.000162538	0.000324995
3	chr2:66766133:C:G	66766133	NA,G	NA,C	NA,1	NA,inf	NA,inf	NA,0.190482	0.0001625	0.000324901
3	chr2:66711483:A:G	66711483	NA,G	NA,A	NA,1	NA,-inf	NA,inf	NA,0.191536	0.000162431	0.000324737
3	chr2:66808362:G:A	66808362	NA,A	NA,G	NA,1	NA,inf	NA,inf	NA,0.184182	0.000162419	0.00032469
3	chr2:66671089:G:A	66671089	NA,A	NA,G	NA,1	NA,inf	NA,inf	NA,0.192897	0.000162383	0.000324639
3	chr2:66743489:G:A	66743489	NA,A	NA,G	NA,1	NA,inf	NA,inf	NA,0.193102	0.000162357	0.000324595
3	chr2:66287441:C:T	66287441	NA,T	NA,C	NA,1	NA,-inf	NA,inf	NA,0.194689	0.000162291	0.000324463
3	chr2:66591628:A:G	66591628	NA,G	NA,A	NA,1	NA,inf	NA,inf	NA,0.192522	0.000162279	0.000324437
3	chr2:66318301:C:T	66318301	NA,T	NA,C	NA,1	NA,-inf	NA,inf	NA,0.196818	0.00016218	0.00032422
3	chr2:66819733:C:T	66819733	T,T	C,C	1,1	inf,-inf	inf,inf	1.28414,0.190696	0.000162153	0.000325302
3	chr2:66433869:A:AAT	66433869	NA,AAT	NA,A	NA,1	NA,-inf	NA,inf	NA,0.196493	0.000162112	0.000324102
3	chr2:66684563:G:A	66684563	NA,A	NA,G	NA,1	NA,inf	NA,inf	NA,0.187427	0.000162047	0.000323957
3	chr2:66620900:T:A	66620900	NA,A	NA,T	NA,1	NA,inf	NA,inf	NA,0.185475	0.000162046	0.000323965
3	chr2:66671924:G:A	66671924	NA,A	NA,G	NA,1	NA,inf	NA,inf	NA,0.190401	0.000162032	0.000323938
3	chr2:66256616:C:T	66256616	T,NA	C,NA	1,NA	inf,NA	inf,NA	0.578616,NA	0.000161963	0.000323803
3	chr2:66229537:G:T	66229537	NA,T	NA,G	NA,1	NA,-inf	NA,inf	NA,0.196044	0.000161938	0.000323765
3	chr2:66155688:T:C	66155688	NA,C	NA,T	NA,1	NA,-inf	NA,inf	NA,0.197084	0.000161887	0.00032365
3	chr2:65947832:AATTCATCTTTAGCCACT:A	65947832	NA,A	NA,AATTCATCTTTAGCCACT	NA,1	NA,inf	NA,inf	NA,0.187382	0.000161817	0.00032352
3	chr2:66177940:C:T	66177940	NA,T	NA,C	NA,1	NA,-inf	NA,inf	NA,0.191642	0.000161804	0.00032347
3	chr2:66333987:A:G	66333987	NA,G	NA,A	NA,1	NA,inf	NA,inf	NA,0.176038	0.000161703	0.000323306
3	chr2:66516334:G:A	66516334	NA,A	NA,G	NA,1	NA,-inf	NA,inf	NA,0.192838	0.000161661	0.000323181
3	chr2:66490285:T:C	66490285	NA,C	NA,T	NA,1	NA,inf	NA,inf	NA,0.183403	0.000161646	0.000323179
3	chr2:66731374:G:T	66731374	NA,T	NA,G	NA,1	NA,-inf	NA,inf	NA,0.179054	0.000161452	0.000322705
3	chr2:66212980:G:A	66212980	NA,A	NA,G	NA,1	NA,-inf	NA,inf	NA,0.192377	0.000161426	0.000322748
3	chr2:66222055:C:T	66222055	NA,T	NA,C	NA,1	NA,inf	NA,inf	NA,0.187381	0.000161339	0.000322551
3	chr2:66849707:G:A	66849707	NA,A	NA,G	NA,1	NA,inf	NA,inf	NA,0.181469	0.000161271	0.000322405
3	chr2:66537512:G:A	66537512	NA,A	NA,G	NA,1	NA,-inf	NA,inf	NA,0.181194	0.000161266	0.00032241
3	chr2:66231761:C:T	66231761	NA,T	NA,C	NA,1	NA,-inf	NA,inf	NA,0.19129	0.000161212	0.000322307
3	chr2:66670848:A:G	66670848	NA,G	NA,A	NA,1	NA,inf	NA,inf	NA,0.181451	0.000161133	0.000322142
3	chr2:66199128:A:G	66199128	NA,G	NA,A	NA,1	NA,-inf	NA,inf	NA,0.177186	0.00016109	0.000322057
3	chr2:66456882:C:T	66456882	NA,T	NA,C	NA,1	NA,inf	NA,inf	NA,0.181377	0.000161061	0.00032201
3	chr2:66812265:T:C	66812265	NA,C	NA,T	NA,1	NA,-inf	NA,inf	NA,0.192926	0.000161002	0.000321915
3	chr2:66617428:A:G	66617428	NA,G	NA,A	NA,1	NA,inf	NA,inf	NA,0.17561	0.000161001	0.000321876
3	chr2:66941171:G:A	66941171	NA,A	NA,G	NA,1	NA,inf	NA,inf	NA,0.179914	0.000160957	0.0003218
3	chr2:66560040:C:T	66560040	NA,T	NA,C	NA,1	NA,inf	NA,inf	NA,0.178654	0.000160953	0.000321773
3	chr2:66718578:G:T	66718578	T,T	G,G	1,1	inf,inf	inf,inf	1.33879,0.127363	0.000160944	0.000321879
3	chr2:66831733:G:A	66831733	NA,A	NA,G	NA,1	NA,-inf	NA,inf	NA,0.192083	0.000160943	0.000321795
3	chr2:66873527:T:G	66873527	NA,G	NA,T	NA,1	NA,inf	NA,inf	NA,0.176053	0.000160939	0.000321734
3	chr2:66120960:C:T	66120960	NA,T	NA,C	NA,1	NA,-inf	NA,inf	NA,0.186057	0.000160927	0.000321718
3	chr2:66332358:A:G	66332358	NA,G	NA,A	NA,1	NA,inf	NA,inf	NA,0.170534	0.000160916	0.000321732
3	chr2:66083184:T:C	66083184	NA,C	NA,T	NA,1	NA,-inf	NA,inf	NA,0.223633	0.000160878	0.000321595
3	chr2:66801204:A:G	66801204	NA,G	NA,A	NA,1	NA,-inf	NA,inf	NA,0.187154	0.000160752	0.000321398
3	chr2:66801085:C:T	66801085	NA,T	NA,C	NA,1	NA,-inf	NA,inf	NA,0.187065	0.00016074	0.000321375
3	chr2:66201511:C:T	66201511	NA,T	NA,C	NA,1	NA,-inf	NA,inf	NA,0.186007	0.00016057	0.000321036
3	chr2:66753262:T:G	66753262	NA,G	NA,T	NA,1	NA,inf	NA,inf	NA,0.172909	0.000160479	0.000320843
3	chr2:66243747:T:C	66243747	NA,C	NA,T	NA,1	NA,inf	NA,inf	NA,0.170758	0.000160469	0.000320811
3	chr2:65964606:G:C	65964606	NA,C	NA,G	NA,1	NA,-inf	NA,inf	NA,0.174996	0.000160413	0.000320713
3	chr2:66591788:A:T	66591788	NA,T	NA,A	NA,1	NA,-inf	NA,inf	NA,0.188195	0.000160354	0.000320603
3	chr2:66628404:G:A	66628404	NA,A	NA,G	NA,1	NA,inf	NA,inf	NA,0.16745	0.000160333	0.000320551
3	chr2:66267308:T:G	66267308	G,NA	T,NA	1,NA	-inf,NA	inf,NA	0.578874,NA	0.000160318	0.000320513
3	chr2:66328795:C:T	66328795	NA,T	NA,C	NA,1	NA,-inf	NA,inf	NA,0.188512	0.00016028	0.000320416
3	chr2:66411969:CTT:C	66411969	NA,C	NA,CTT	NA,1	NA,-inf	NA,inf	NA,0.172313	0.000160257	0.000320391
3	chr2:66888806:T:C	66888806	C,C	T,T	1,1	inf,inf	inf,inf	0.0371435,1.44388	0.00016022	0.00032067
3	chr2:66203141:T:C	66203141	NA,C	NA,T	NA,1	NA,-inf	NA,inf	NA,0.173833	0.000160169	0.000320226
3	chr2:66193797:G:C	66193797	NA,C	NA,G	NA,1	NA,inf	NA,inf	NA,0.176538	0.000160168	0.00032021
3	chr2:66740631:A:G	66740631	NA,G	NA,A	NA,1	NA,inf	NA,inf	NA,0.177158	0.000160109	0.000320127
3	chr2:66185131:T:C	66185131	C,C	T,T	1,1	-inf,-inf	inf,inf	0.99308,0.724941	0.000160092	0.000319998
3	chr2:66202332:T:C	66202332	NA,C	NA,T	NA,1	NA,-inf	NA,inf	NA,0.175037	0.000160018	0.000319914
3	chr2:66180765:A:G	66180765	NA,G	NA,A	NA,1	NA,-inf	NA,inf	NA,0.181153	0.000159918	0.000319711
3	chr2:66327740:A:G	66327740	NA,G	NA,A	NA,1	NA,inf	NA,inf	NA,0.172008	0.000159827	0.000319548
3	chr2:65961614:C:T	65961614	NA,T	NA,C	NA,1	NA,-inf	NA,inf	NA,0.171476	0.000159796	0.00031948
3	chr2:65992559:G:C	65992559	NA,C	NA,G	NA,1	NA,-inf	NA,inf	NA,0.170787	0.000159779	0.00031944
3	chr2:66153474:G:A	66153474	NA,A	NA,G	NA,1	NA,-inf	NA,inf	NA,0.179174	0.000159713	0.000319322
3	chr2:66563574:T:C	66563574	NA,C	NA,T	NA,1	NA,-inf	NA,inf	NA,0.180138	0.000159637	0.000319161
3	chr2:66657453:G:A	66657453	NA,A	NA,G	NA,1	NA,inf	NA,inf	NA,0.168069	0.000159593	0.000319044
3	chr2:66524714:G:A	66524714	NA,A	NA,G	NA,1	NA,inf	NA,inf	NA,0.175934	0.000159588	0.000319029
3	chr2:66407978:T:C	66407978	NA,C	NA,T	NA,1	NA,inf	NA,inf	NA,0.160802	0.000159527	0.000318942
3	chr2:66654656:GAGA:G	66654656	NA,G	NA,GAGA	NA,1	NA,inf	NA,inf	NA,0.17153	0.00015951	0.000318896
3	chr2:66805884:T:A	66805884	NA,A	NA,T	NA,1	NA,inf	NA,inf	NA,0.192499	0.000159486	0.00031899
3	chr2:66227511:T:C	66227511	NA,C	NA,T	NA,1	NA,-inf	NA,inf	NA,0.179133	0.00015937	0.000318623
3	chr2:66320675:T:G	66320675	NA,G	NA,T	NA,1	NA,inf	NA,inf	NA,0.178041	0.000159333	0.000318536
3	chr2:65979091:T:C	65979091	NA,C	NA,T	NA,1	NA,inf	NA,inf	NA,0.17286	0.000159259	0.000318397
3	chr2:66926732:G:A	66926732	NA,A	NA,G	NA,1	NA,-inf	NA,inf	NA,0.174959	0.000159234	0.000318371
3	chr2:66845170:A:G	66845170	NA,G	NA,A	NA,1	NA,-inf	NA,inf	NA,0.173208	0.000159167	0.000318234
3	chr2:66123020:C:T	66123020	NA,T	NA,C	NA,1	NA,-inf	NA,inf	NA,0.182239	0.000159128	0.000318138
3	chr2:66660647:G:A	66660647	NA,A	NA,G	NA,1	NA,inf	NA,inf	NA,0.164343	0.000159108	0.000318076
3	chr2:66803690:A:G	66803690	NA,G	NA,A	NA,1	NA,-inf	NA,inf	NA,0.172603	0.000159074	0.000318034
3	chr2:66717176:C:T	66717176	T,NA	C,NA	1,NA	-inf,NA	inf,NA	0.536228,NA	0.000158994	0.00031784
3	chr2:66138776:T:C	66138776	NA,C	NA,T	NA,1	NA,-inf	NA,inf	NA,0.176577	0.000158849	0.000317582
3	chr2:66447707:A:C	66447707	NA,C	NA,A	NA,1	NA,inf	NA,inf	NA,0.183062	0.000158817	0.000317507
3	chr2:66054031:C:T	66054031	T,NA	C,NA	1,NA	-inf,NA	inf,NA	0.586174,NA	0.00015881	0.000317501
3	chr2:66458040:A:T	66458040	NA,T	NA,A	NA,1	NA,-inf	NA,inf	NA,0.172146	0.000158686	0.000317227
3	chr2:66485242:A:G	66485242	G,G	A,A	1,1	inf,-inf	inf,inf	1.66009,1.36074	0.000158681	0.000318611
3	chr2:66222567:A:G	66222567	NA,G	NA,A	NA,1	NA,-inf	NA,inf	NA,0.167574	0.000158648	0.000317176
3	chr2:65976382:G:T	65976382	NA,T	NA,G	NA,1	NA,-inf	NA,inf	NA,0.163517	0.000158647	0.000317179
3	chr2:66354191:T:C	66354191	NA,C	NA,T	NA,1	NA,inf	NA,inf	NA,0.162655	0.000158636	0.000317167
3	chr2:66654300:T:G	66654300	NA,G	NA,T	NA,1	NA,inf	NA,inf	NA,0.162678	0.000158631	0.00031714
3	chr2:66667514:G:C	66667514	NA,C	NA,G	NA,1	NA,inf	NA,inf	NA,0.162678	0.000158631	0.00031714
3	chr2:66567048:A:G	66567048	NA,G	NA,A	NA,1	NA,inf	NA,inf	NA,0.166778	0.000158516	0.000316942
3	chr2:66083379:A:C	66083379	NA,C	NA,A	NA,1	NA,-inf	NA,inf	NA,0.203644	0.000158367	0.00031658
3	chr2:66915042:C:G	66915042	NA,G	NA,C	NA,1	NA,inf	NA,inf	NA,0.154958	0.000158297	0.000316455
3	chr2:66902994:G:A	66902994	NA,A	NA,G	NA,1	NA,inf	NA,inf	NA,0.154958	0.000158297	0.000316455
3	chr2:66707038:T:A	66707038	NA,A	NA,T	NA,1	NA,-inf	NA,inf	NA,0.167194	0.000158245	0.000316383
3	chr2:66661008:T:C	66661008	NA,C	NA,T	NA,1	NA,inf	NA,inf	NA,0.159543	0.000158238	0.000316354
3	chr2:66175279:G:A	66175279	NA,A	NA,G	NA,1	NA,inf	NA,inf	NA,0.153112	0.000158208	0.000316302
3	chr2:66234178:C:T	66234178	NA,T	NA,C	NA,1	NA,-inf	NA,inf	NA,0.16755	0.000158108	0.000316108
3	chr2:66643548:T:C	66643548	NA,C	NA,T	NA,1	NA,inf	NA,inf	NA,0.160724	0.000158104	0.000316086
3	chr2:65965406:A:T	65965406	NA,T	NA,A	NA,1	NA,-inf	NA,inf	NA,0.174875	0.000158026	0.000315926
3	chr2:66652677:T:C	66652677	NA,C	NA,T	NA,1	NA,inf	NA,inf	NA,0.16019	0.000158025	0.000315929
3	chr2:66090166:G:A	66090166	NA,A	NA,G	NA,1	NA,-inf	NA,inf	NA,0.185804	0.000158007	0.000315879
3	chr2:66866784:C:T	66866784	NA,T	NA,C	NA,1	NA,-inf	NA,inf	NA,0.16766	0.000157966	0.000315835
3	chr2:66389247:A:C	66389247	NA,C	NA,A	NA,1	NA,-inf	NA,inf	NA,0.161787	0.000157952	0.000315792
3	chr2:66146759:G:A	66146759	NA,A	NA,G	NA,1	NA,inf	NA,inf	NA,0.151191	0.000157899	0.000315671
3	chr2:66208855:C:G	66208855	NA,G	NA,C	NA,1	NA,inf	NA,inf	NA,0.157179	0.000157853	0.000315587
3	chr2:66704498:CTA:C	66704498	NA,C	NA,CTA	NA,1	NA,-inf	NA,inf	NA,0.163499	0.00015777	0.000315434
3	chr2:66175403:T:C	66175403	NA,C	NA,T	NA,1	NA,inf	NA,inf	NA,0.149308	0.000157733	0.000315352
3	chr2:65968102:G:A	65968102	NA,A	NA,G	NA,1	NA,-inf	NA,inf	NA,0.156771	0.000157686	0.000315259
3	chr2:66353257:AAT:A	66353257	NA,A	NA,AAT	NA,1	NA,-inf	NA,inf	NA,0.158227	0.000157599	0.000315088
3	chr2:65976786:C:T	65976786	T,NA	C,NA	1,NA	inf,NA	inf,NA	1.17748,NA	0.000157597	0.00031531
3	chr2:66763399:G:A	66763399	A,NA	G,NA	1,NA	inf,NA	inf,NA	0.554868,NA	0.000157541	0.000315012
3	chr2:66111985:C:T	66111985	NA,T	NA,C	NA,1	NA,-inf	NA,inf	NA,0.157111	0.000157536	0.000314959
3	chr2:66257098:T:C	66257098	C,C	T,T	1,1	-inf,-inf	inf,inf	1.32579,0.322211	0.000157518	0.000314968
3	chr2:66492164:A:G	66492164	NA,G	NA,A	NA,1	NA,inf	NA,inf	NA,0.15385	0.000157515	0.000314907
3	chr2:66546915:G:C	66546915	NA,C	NA,G	NA,1	NA,inf	NA,inf	NA,0.151582	0.0001575	0.000314873
3	chr2:66712051:A:G	66712051	NA,G	NA,A	NA,1	NA,-inf	NA,inf	NA,0.15404	0.000157482	0.000314844
3	chr2:66721518:C:A	66721518	NA,A	NA,C	NA,1	NA,inf	NA,inf	NA,0.143833	0.000157381	0.000314633
3	chr2:66322875:G:A	66322875	NA,A	NA,G	NA,1	NA,-inf	NA,inf	NA,0.148365	0.000157374	0.000314636
3	chr2:66225494:A:C	66225494	NA,C	NA,A	NA,1	NA,-inf	NA,inf	NA,0.165447	0.000157345	0.00031458
3	chr2:66227694:A:T	66227694	NA,T	NA,A	NA,1	NA,-inf	NA,inf	NA,0.159138	0.000157292	0.000314468
3	chr2:66168162:C:T	66168162	NA,T	NA,C	NA,1	NA,inf	NA,inf	NA,0.145365	0.000157278	0.000314444
3	chr2:66534559:GT:G	66534559	G,G	GT,GT	1,1	inf,inf	inf,inf	0.956969,0.596097	0.000157277	0.000314393
3	chr2:66576983:C:A	66576983	NA,A	NA,C	NA,1	NA,inf	NA,inf	NA,0.149238	0.000157274	0.000314428
3	chr2:65969736:C:T	65969736	NA,T	NA,C	NA,1	NA,-inf	NA,inf	NA,0.17333	0.000157241	0.00031435
3	chr2:66581935:A:T	66581935	NA,T	NA,A	NA,1	NA,-inf	NA,inf	NA,0.148981	0.000157197	0.000314227
3	chr2:66607475:A:C	66607475	NA,C	NA,A	NA,1	NA,inf	NA,inf	NA,0.151889	0.000157141	0.000314173
3	chr2:66742993:C:T	66742993	NA,T	NA,C	NA,1	NA,inf	NA,inf	NA,0.153176	0.000157132	0.000314171
3	chr2:66742075:C:T	66742075	NA,T	NA,C	NA,1	NA,inf	NA,inf	NA,0.147142	0.000157127	0.000314142
3	chr2:66530993:A:G	66530993	NA,G	NA,A	NA,1	NA,-inf	NA,inf	NA,0.155831	0.000157039	0.000313963
3	chr2:66380133:G:A	66380133	NA,A	NA,G	NA,1	NA,inf	NA,inf	NA,0.149264	0.000156925	0.000313731
3	chr2:66459464:T:C	66459464	C,C	T,T	1,1	-inf,-inf	inf,inf	1.66927,0.602678	0.00015686	0.00031378
3	chr2:66661139:A:G	66661139	NA,G	NA,A	NA,1	NA,inf	NA,inf	NA,0.15015	0.000156838	0.000313556
3	chr2:66287283:T:C	66287283	NA,C	NA,T	NA,1	NA,inf	NA,inf	NA,0.139494	0.000156831	0.000313562
3	chr2:66774974:G:A	66774974	NA,A	NA,G	NA,1	NA,inf	NA,inf	NA,0.140978	0.000156829	0.000313527
3	chr2:66409953:T:C	66409953	NA,C	NA,T	NA,1	NA,-inf	NA,inf	NA,0.154236	0.000156774	0.000313429
3	chr2:66318730:T:A	66318730	NA,A	NA,T	NA,1	NA,-inf	NA,inf	NA,0.158731	0.000156774	0.000313412
3	chr2:66117900:G:A	66117900	NA,A	NA,G	NA,1	NA,-inf	NA,inf	NA,0.152454	0.000156764	0.000313405
3	chr2:66852859:T:G	66852859	NA,G	NA,T	NA,1	NA,inf	NA,inf	NA,0.145824	0.000156764	0.000313396
3	chr2:66756621:G:A	66756621	NA,A	NA,G	NA,1	NA,inf	NA,inf	NA,0.143343	0.000156722	0.000313333
3	chr2:66578598:T:C	66578598	NA,C	NA,T	NA,1	NA,-inf	NA,inf	NA,0.149698	0.000156715	0.000313305
3	chr2:66139398:G:A	66139398	NA,A	NA,G	NA,1	NA,-inf	NA,inf	NA,0.155895	0.000156674	0.000313236
3	chr2:66617928:A:G	66617928	NA,G	NA,A	NA,1	NA,inf	NA,inf	NA,0.146933	0.000156662	0.000313222
3	chr2:66714319:G:A	66714319	NA,A	NA,G	NA,1	NA,inf	NA,inf	NA,0.160089	0.000156644	0.000313222
3	chr2:66109293:G:A	66109293	NA,A	NA,G	NA,1	NA,inf	NA,inf	NA,0.147719	0.000156599	0.000313096
3	chr2:65987216:A:G	65987216	NA,G	NA,A	NA,1	NA,inf	NA,inf	NA,0.147122	0.000156507	0.000312892
3	chr2:66213834:C:G	66213834	NA,G	NA,C	NA,1	NA,inf	NA,inf	NA,0.145775	0.000156473	0.000312827
3	chr2:66720532:G:A	66720532	NA,A	NA,G	NA,1	NA,-inf	NA,inf	NA,0.15822	0.000156442	0.000312785
3	chr2:66623516:A:G	66623516	NA,G	NA,A	NA,1	NA,inf	NA,inf	NA,0.14711	0.000156428	0.00031275
3	chr2:66930884:C:T	66930884	NA,T	NA,C	NA,1	NA,inf	NA,inf	NA,0.136135	0.000156423	0.000312707
3	chr2:66497126:G:T	66497126	NA,T	NA,G	NA,1	NA,-inf	NA,inf	NA,0.152513	0.000156406	0.000312696
3	chr2:66477662:C:T	66477662	NA,T	NA,C	NA,1	NA,-inf	NA,inf	NA,0.150947	0.000156321	0.000312532
3	chr2:66643777:T:C	66643777	NA,C	NA,T	NA,1	NA,inf	NA,inf	NA,0.145765	0.000156316	0.000312512
3	chr2:66230741:C:T	66230741	T,T	C,C	1,1	inf,inf	inf,inf	1.23857,0.0504999	0.000156284	0.000312443
3	chr2:66480430:G:A	66480430	NA,A	NA,G	NA,1	NA,-inf	NA,inf	NA,0.14871	0.000156159	0.00031221
3	chr2:66102119:C:T	66102119	NA,T	NA,C	NA,1	NA,-inf	NA,inf	NA,0.138211	0.000156097	0.000312079
3	chr2:65986322:T:C	65986322	NA,C	NA,T	NA,1	NA,-inf	NA,inf	NA,0.163107	0.000156092	0.000312055
3	chr2:66773358:T:C	66773358	NA,C	NA,T	NA,1	NA,-inf	NA,inf	NA,0.142756	0.000156018	0.000311909
3	chr2:66771652:T:TA	66771652	NA,TA	NA,T	NA,1	NA,inf	NA,inf	NA,0.14872	0.000156017	0.000311984
3	chr2:66607083:A:G	66607083	G,G	A,A	1,1	inf,-inf	inf,inf	1.20553,0.413975	0.000156014	0.000311972
3	chr2:66623220:A:G	66623220	NA,G	NA,A	NA,1	NA,-inf	NA,inf	NA,0.146904	0.000155968	0.000311808
3	chr2:66782004:T:A	66782004	NA,A	NA,T	NA,1	NA,-inf	NA,inf	NA,0.153859	0.000155916	0.000311733
3	chr2:66803458:T:C	66803458	NA,C	NA,T	NA,1	NA,inf	NA,inf	NA,0.146916	0.000155898	0.000311702
3	chr2:66255800:T:C	66255800	NA,C	NA,T	NA,1	NA,inf	NA,inf	NA,0.131105	0.000155893	0.000311684
3	chr2:66715604:CTG:C	66715604	NA,C	NA,CTG	NA,1	NA,-inf	NA,inf	NA,0.153456	0.00015589	0.000311682
3	chr2:66465833:C:T	66465833	NA,T	NA,C	NA,1	NA,-inf	NA,inf	NA,0.156582	0.00015584	0.000311561
3	chr2:66135566:G:GA	66135566	NA,GA	NA,G	NA,1	NA,inf	NA,inf	NA,0.133471	0.000155835	0.000311549
3	chr2:66917416:C:T	66917416	T,NA	C,NA	1,NA	inf,NA	inf,NA	0.539591,NA	0.00015582	0.000311628
3	chr2:66588155:C:T	66588155	NA,T	NA,C	NA,1	NA,-inf	NA,inf	NA,0.136595	0.000155772	0.000311382
3	chr2:66119496:C:T	66119496	NA,T	NA,C	NA,1	NA,-inf	NA,inf	NA,0.14311	0.000155699	0.000311276
```
