## Supplementary material for "Characterization of shared and ancestry-specific signals driving complex traits using multi-ancestry fine-mapping": susiex_nc3.cs80.snp

```
BP	SNP	PIP(CS1)	LogBF(CS1,Pop1)	LogBF(CS1,Pop2)	PIP(CS2)	LogBF(CS2,Pop1)	LogBF(CS2,Pop2)	PIP(CS3)	LogBF(CS3,Pop1)	LogBF(CS3,Pop2)
65942209	chr2:65942209:A:C	2.39843e-08	-1.72435	-1.12843	2.98056e-05	-1.70059	-1.13499	2.98474e-05	-1.7006	-1.13499
65942604	chr2:65942604:G:A	3.79526e-07	-1.54497e-10	-0.0912583	0.000454855	-1.54497e-10	-0.110301	0.000455501	-1.54497e-10	-0.11029
65943201	chr2:65943201:G:C	4.40169e-07	-1.54497e-10	0.0569777	0.000525439	-1.54497e-10	0.0339543	0.000526188	-1.54497e-10	0.0339689
65943214	chr2:65943214:G:A	1.20757e-07	-1.54497e-10	-1.2364	0.000147549	-1.54497e-10	-1.23612	0.000147757	-1.54497e-10	-1.23612
65943446	chr2:65943446:A:G	1.21156e-07	-1.63951	0.406405	0.00015249	-1.64273	0.439552	0.000152695	-1.64273	0.439479
65944048	chr2:65944048:A:G	3.17424e-08	-1.72465	-0.847881	3.94116e-05	-1.6977	-0.858515	3.94671e-05	-1.69771	-0.858508
65944087	chr2:65944087:C:T	3.52712e-07	-1.54497e-10	-0.164529	0.000422971	-1.54497e-10	-0.182976	0.000423571	-1.54497e-10	-0.182968
65944658	chr2:65944658:G:T	6.98817e-08	-0.545062	-1.23832	7.62425e-05	-0.657639	-1.23872	7.63463e-05	-0.65769	-1.23872
65944964	chr2:65944964:G:A	6.83859e-08	-1.25262	-0.55239	7.94953e-05	-1.30373	-0.550852	7.96035e-05	-1.30376	-0.550867
65945065	chr2:65945065:G:A	2.60873e-07	0.254528	-0.720676	0.000104748	-0.883606	-0.695116	0.000104896	-0.883593	-0.695129
65945095	chr2:65945095:C:A	3.24291e-07	-1.52951	1.28097	0.00048334	-1.38247	1.33291	0.000484065	-1.38242	1.33294
65945136	chr2:65945136:G:A	4.35161e-07	-1.51238	1.55791	0.000594928	-1.56525	1.72341	0.000595996	-1.56518	1.72372
65945216	chr2:65945216:A:T	1.06978e-07	-1.5941	0.236537	0.000134849	-1.59783	0.271701	0.00013503	-1.59782	0.271627
65945918	chr2:65945918:C:T	1.42125e-07	-1.54497e-10	-1.07348	0.000173382	-1.54497e-10	-1.07478	0.000173628	-1.54497e-10	-1.07477
65946077	chr2:65946077:T:C	3.01913e-08	-1.72456	-0.898066	3.783e-05	-1.68913	-0.908045	3.78833e-05	-1.68914	-0.908036
65946092	chr2:65946092:T:C	8.91047e-08	-0.711666	-0.828703	6.89402e-05	-1.16544	-0.831599	6.90386e-05	-1.16542	-0.831601
65946116	chr2:65946116:C:T	3.11107e-08	-1.35749	-1.23514	4.21643e-05	-1.25079	-1.23792	4.22306e-05	-1.25062	-1.23792
65946770	chr2:65946770:A:G	2.93963e-08	-1.72165	-0.927662	3.73388e-05	-1.67309	-0.937158	3.73914e-05	-1.6731	-0.93715
65946861	chr2:65946861:A:G	1.77603e-07	-1.54497e-10	-0.850632	0.000220316	-1.54497e-10	-0.835215	0.00022062	-1.54497e-10	-0.835246
65947512	chr2:65947512:A:G	1.48566e-07	-1.54497e-10	-1.02915	0.000181318	-1.54497e-10	-1.03003	0.000181574	-1.54497e-10	-1.03002
65947526	chr2:65947526:T:C	7.62937e-08	-0.670577	-1.02501	5.83979e-05	-1.13586	-1.02714	5.84806e-05	-1.13584	-1.02715
65947529	chr2:65947529:G:T	2.42763e-08	-1.72176	-1.11892	3.10451e-05	-1.67196	-1.12288	3.10886e-05	-1.67197	-1.12288
65947638	chr2:65947638:C:T	6.87912e-07	-1.54497e-10	0.50348	0.00107455	-1.54497e-10	0.749376	0.00107728	-1.54497e-10	0.750501
65947733	chr2:65947733:T:A	2.9827e-08	-1.72398	-0.910781	3.75676e-05	-1.68375	-0.920386	3.76205e-05	-1.68376	-0.920377
65947832	chr2:65947832:AATTCATCTTTAGCCACT:A	1.32323e-07	-1.54497e-10	-1.14494	0.000161598	-1.54497e-10	-1.14517	0.000161817	-1.54497e-10	-1.14523
65948402	chr2:65948402:T:C	1.79469e-07	0.38316	-1.22334	6.8072e-05	-0.791699	-1.21801	6.81687e-05	-0.791683	-1.21802
65948658	chr2:65948658:A:G	7.55738e-08	-1.70507	-2.74514e-10	9.14708e-05	-1.71426	-2.74514e-10	9.16005e-05	-1.71425	-2.74514e-10
65949275	chr2:65949275:C:T	1.39754e-07	-1.54497e-10	-1.0903	0.000170639	-1.54497e-10	-1.09073	0.000170867	-1.54497e-10	-1.0908
65949727	chr2:65949727:A:G	3.40051e-07	-0.201085	-2.74514e-10	0.000154453	-1.19039	-2.74514e-10	0.000154673	-1.19037	-2.74514e-10
65949821	chr2:65949821:C:A	1.25472e-07	-1.54497e-10	-1.1981	0.000154286	-1.54497e-10	-1.19147	0.000154503	-1.54497e-10	-1.19148
65949931	chr2:65949931:T:G	3.10792e-08	-1.72315	-0.870488	3.93027e-05	-1.67834	-0.880644	3.9358e-05	-1.67835	-0.880637
65949969	chr2:65949969:G:A	2.20151e-07	0.598199	-1.23407	7.74662e-05	-0.6498	-1.23064	7.75762e-05	-0.649787	-1.23064
65950147	chr2:65950147:G:A	2.26475e-07	-0.607546	-2.74514e-10	0.000304712	-0.510914	-2.74514e-10	0.000305143	-0.510909	-2.74514e-10
65950656	chr2:65950656:A:G	1.12747e-06	0.99755	-2.74514e-10	0.00139451	1.01002	-2.74514e-10	0.00139717	1.01051	-2.74514e-10
65950672	chr2:65950672:A:G	2.25205e-07	-1.54497e-10	-0.613172	0.000276508	-1.54497e-10	-0.608039	0.000276911	-1.54497e-10	-0.607992
65951067	chr2:65951067:C:G	2.12458e-07	-1.54497e-10	-0.671437	0.00026078	-1.54497e-10	-0.666602	0.00026116	-1.54497e-10	-0.666554
65951132	chr2:65951132:G:A	3.12344e-08	-1.71408	-0.874576	4.02145e-05	-1.6511	-0.884956	4.02711e-05	-1.65111	-0.884945
65951233	chr2:65951233:C:T	8.27512e-08	-0.38832	-1.22602	8.83752e-05	-0.519091	-1.2296	8.84966e-05	-0.519133	-1.22959
65951373	chr2:65951373:G:T	1.30987e-07	-1.59604	0.440957	0.000165491	-1.59955	0.478188	0.000165712	-1.59955	0.478111
65951468	chr2:65951468:A:G	1.44311e-07	-1.54497e-10	-1.05821	0.000176029	-1.54497e-10	-1.05963	0.000176269	-1.54497e-10	-1.05968
65951552	chr2:65951552:C:G	1.22045e-07	-1.54497e-10	-1.22579	0.000149626	-1.54497e-10	-1.22214	0.000149835	-1.54497e-10	-1.22215
65951666	chr2:65951666:T:C	1.43839e-07	-1.64523	0.583743	0.000181466	-1.64818	0.618975	0.000181711	-1.64818	0.618906
65951748	chr2:65951748:T:A	1.75451e-07	-1.54497e-10	-0.862822	0.000214947	-1.54497e-10	-0.859886	0.00021523	-1.54497e-10	-0.859984
65951997	chr2:65951997:T:G	1.57704e-07	0.255731	-1.22519	6.23943e-05	-0.87663	-1.22018	6.24829e-05	-0.876614	-1.22018
65952648	chr2:65952648:C:T	1.2058e-07	-1.54497e-10	-1.23787	0.000147245	-1.54497e-10	-1.23818	0.000147452	-1.54497e-10	-1.23818
65952901	chr2:65952901:G:A	2.58516e-08	-1.71569	-1.06211	3.15553e-05	-1.71583	-1.06271	3.15999e-05	-1.71583	-1.06271
65953161	chr2:65953161:G:C	1.24716e-07	-1.54497e-10	-1.20414	0.000154157	-1.54497e-10	-1.19231	0.000154383	-1.54497e-10	-1.19225
65953187	chr2:65953187:A:G	4.23092e-08	-1.05764	-1.22754	3.6554e-05	-1.40652	-1.22497	3.66061e-05	-1.4065	-1.22497
65953535	chr2:65953535:A:G	3.77329e-07	-0.0970633	-2.74514e-10	0.00042612	-0.175558	-2.74514e-10	0.000426699	-0.175611	-2.74514e-10
65953824	chr2:65953824:G:A	1.74391e-07	-1.54497e-10	-0.868881	0.000216437	-1.54497e-10	-0.85298	0.000216734	-1.54497e-10	-0.853017
65953889	chr2:65953889:G:A	2.6179e-08	-1.58792	-1.1773	3.32079e-05	-1.5557	-1.17179	3.32524e-05	-1.55575	-1.17181
65954206	chr2:65954206:G:T	1.50637e-07	-1.01531	-2.74514e-10	0.000191437	-0.975719	-2.74514e-10	0.000191697	-0.975774	-2.74514e-10
65954445	chr2:65954445:A:G	1.25221e-07	-1.54497e-10	-1.2001	0.00015311	-1.54497e-10	-1.19912	0.000153331	-1.54497e-10	-1.19909
65954472	chr2:65954472:T:C	9.43265e-08	-1.48342	-2.74514e-10	0.000109124	-1.53779	-2.74514e-10	0.000109281	-1.53777	-2.74514e-10
65955153	chr2:65955153:A:G	4.5221e-08	-0.98485	-1.23377	3.82438e-05	-1.35442	-1.23187	3.82983e-05	-1.35441	-1.23188
65955362	chr2:65955362:G:A	1.34066e-07	-1.54497e-10	-1.13185	0.000164094	-1.54497e-10	-1.12984	0.000164326	-1.54497e-10	-1.12984
65955399	chr2:65955399:T:A	1.29159e-07	-1.54497e-10	-1.16914	0.000155184	-1.54497e-10	-1.18567	0.000155395	-1.54497e-10	-1.18572
65955639	chr2:65955639:C:T	1.3767e-07	-1.54497e-10	-1.10532	0.000171825	-1.54497e-10	-1.08381	0.000172088	-1.54497e-10	-1.08369
65955797	chr2:65955797:G:C	4.02327e-08	-1.0974	-1.2381	3.51695e-05	-1.4332	-1.2369	3.52195e-05	-1.43318	-1.23691
65956617	chr2:65956617:T:A	2.16244e-07	-1.54497e-10	-0.653772	0.00026546	-1.54497e-10	-0.648817	0.000265848	-1.54497e-10	-0.648764
65957007	chr2:65957007:C:T	6.03331e-08	-0.710691	-1.21961	6.66133e-05	-0.807372	-1.224	6.67045e-05	-0.807418	-1.224
65957163	chr2:65957163:C:T	1.02842e-06	0.905599	-2.74514e-10	0.00127098	0.917266	-2.74514e-10	0.0012734	0.917757	-2.74514e-10
65957338	chr2:65957338:T:G	5.76992e-07	-1.54497e-10	0.327648	0.000692808	-1.54497e-10	0.310473	0.000693829	-1.54497e-10	0.310537
65958078	chr2:65958078:C:T	3.16712e-07	-0.272189	-2.74514e-10	0.000433233	-0.159004	-2.74514e-10	0.000433845	-0.159002	-2.74514e-10
65958384	chr2:65958384:A:G	1.67417e-07	-1.54497e-10	-0.909694	0.00020543	-1.54497e-10	-0.905175	0.000205717	-1.54497e-10	-0.905189
65958489	chr2:65958489:A:AGGGAACCAACCCAT	3.30137e-07	-0.230672	-2.74514e-10	0.000152149	-1.20542	-2.74514e-10	0.000152366	-1.2054	-2.74514e-10
65958987	chr2:65958987:T:C	1.23016e-07	-1.54497e-10	-1.21787	0.000149568	-1.54497e-10	-1.22253	0.00014978	-1.54497e-10	-1.22252
65959034	chr2:65959034:C:T	1.65898e-07	-1.14385	0.225047	0.000278601	-0.868931	0.268432	0.000279082	-0.868817	0.268635
65959113	chr2:65959113:A:G	1.53895e-07	-1.54497e-10	-0.993909	0.000202615	-1.54497e-10	-0.918971	0.000202927	-1.54497e-10	-0.918845
65959666	chr2:65959666:G:C	1.91058e-07	-1.54497e-10	-0.777604	0.000236953	-1.54497e-10	-0.762418	0.000237283	-1.54497e-10	-0.762437
65960040	chr2:65960040:T:C	1.42679e-06	-1.54497e-10	1.233	0.00179468	-1.54497e-10	1.2623	0.00179692	-1.54497e-10	1.26214
65960264	chr2:65960264:A:G	1.92667e-07	-1.54497e-10	-0.769218	0.000244262	-1.54497e-10	-0.732036	0.00024459	-1.54497e-10	-0.732106
65960749	chr2:65960749:A:G	2.43858e-07	-1.54497e-10	-0.533595	0.000299544	-1.54497e-10	-0.52802	0.000299976	-1.54497e-10	-0.527988
65960785	chr2:65960785:T:C	1.48983e-07	-1.54497e-10	-1.02635	0.000182547	-1.54497e-10	-1.02327	0.000182805	-1.54497e-10	-1.02327
65960934	chr2:65960934:G:C	1.22323e-07	-1.54497e-10	-1.22352	0.000149323	-1.54497e-10	-1.22417	0.000149533	-1.54497e-10	-1.22417
65961005	chr2:65961005:A:G	2.95362e-07	-1.54497e-10	-0.341981	0.000363422	-1.54497e-10	-0.334715	0.000363955	-1.54497e-10	-0.33466
65961048	chr2:65961048:C:A	2.49364e-07	-1.54497e-10	-0.511268	0.000296599	-1.54497e-10	-0.537899	0.00029704	-1.54497e-10	-0.537824
65961067	chr2:65961067:A:G	1.67797e-07	-1.54497e-10	-0.907424	0.000211533	-1.54497e-10	-0.875897	0.00021182	-1.54497e-10	-0.875952
65961220	chr2:65961220:C:T	2.72676e-07	-0.421898	-2.74514e-10	0.000321488	-0.457319	-2.74514e-10	0.000321933	-0.457345	-2.74514e-10
65961468	chr2:65961468:A:G	1.78241e-07	-1.54497e-10	-0.847045	0.0002253	-1.54497e-10	-0.812846	0.000225604	-1.54497e-10	-0.812907
65961539	chr2:65961539:T:C	1.75241e-07	-1.54497e-10	-0.86402	0.000221345	-1.54497e-10	-0.830557	0.000221644	-1.54497e-10	-0.830616
65961614	chr2:65961614:C:T	1.30792e-07	-1.54497e-10	-1.15657	0.000159578	-1.54497e-10	-1.15775	0.000159796	-1.54497e-10	-1.15779
65961709	chr2:65961709:G:A	1.45022e-07	-1.0533	-2.74514e-10	0.000176953	-1.0544	-2.74514e-10	0.000177205	-1.05438	-2.74514e-10
65961843	chr2:65961843:A:G	7.19869e-07	-1.54497e-10	0.548888	0.000899328	-1.54497e-10	0.571368	0.000900655	-1.54497e-10	0.571433
65962066	chr2:65962066:C:A	1.99324e-07	-1.54497e-10	-0.735247	0.000237448	-1.54497e-10	-0.760333	0.000237797	-1.54497e-10	-0.760274
65962937	chr2:65962937:C:T	1.2753e-07	-1.54497e-10	-1.18183	0.000154342	-1.54497e-10	-1.19111	0.000154562	-1.54497e-10	-1.19109
65963023	chr2:65963023:C:G	1.37224e-07	-1.54497e-10	-1.10856	0.000171361	-1.54497e-10	-1.08651	0.000171622	-1.54497e-10	-1.08639
65963325	chr2:65963325:T:G	1.55025e-07	-1.54497e-10	-0.986596	0.00018962	-1.54497e-10	-0.985257	0.000189902	-1.54497e-10	-0.98518
65963437	chr2:65963437:T:C	1.8762e-07	-1.54497e-10	-0.79576	0.000226699	-1.54497e-10	-0.806658	0.000227019	-1.54497e-10	-0.806656
65963515	chr2:65963515:T:C	1.22197e-07	-1.54497e-10	-1.22455	0.000148667	-1.54497e-10	-1.22857	0.000148878	-1.54497e-10	-1.22856
65963516	chr2:65963516:G:A	7.52538e-07	0.593271	-2.74514e-10	0.000886413	0.556904	-2.74514e-10	0.000888056	0.557345	-2.74514e-10
65963728	chr2:65963728:G:T	1.46934e-07	-1.54497e-10	-1.0402	0.000180368	-1.54497e-10	-1.03528	0.000180619	-1.54497e-10	-1.0353
65964194	chr2:65964194:T:G	1.22403e-07	-1.54497e-10	-1.22286	0.000148884	-1.54497e-10	-1.22711	0.000149095	-1.54497e-10	-1.2271
65964233	chr2:65964233:A:G	1.7953e-07	-1.54497e-10	-0.839838	0.000217058	-1.54497e-10	-0.850114	0.000217365	-1.54497e-10	-0.85011
65964606	chr2:65964606:G:C	1.31231e-07	-1.54497e-10	-1.15322	0.000160194	-1.54497e-10	-1.15389	0.000160413	-1.54497e-10	-1.15394
65964655	chr2:65964655:G:A	1.2125e-07	-1.54497e-10	-1.23232	0.0001477	-1.54497e-10	-1.23509	0.000147909	-1.54497e-10	-1.23509
65964702	chr2:65964702:G:A	1.21196e-07	-1.54497e-10	-1.23277	0.000148578	-1.54497e-10	-1.22917	0.000148786	-1.54497e-10	-1.22918
65965268	chr2:65965268:T:C	1.20374e-07	-1.54497e-10	-1.23958	0.000146946	-1.54497e-10	-1.24021	0.000147154	-1.54497e-10	-1.24021
65965406	chr2:65965406:A:T	1.27485e-07	-1.54497e-10	-1.18218	0.000157797	-1.54497e-10	-1.16897	0.000158026	-1.54497e-10	-1.16893
65965463	chr2:65965463:G:T	1.20917e-07	-1.54497e-10	-1.23507	0.000147528	-1.54497e-10	-1.23626	0.000147737	-1.54497e-10	-1.23626
65965491	chr2:65965491:A:G	1.20448e-07	-1.54497e-10	-1.23896	0.000147005	-1.54497e-10	-1.23981	0.000147212	-1.54497e-10	-1.23981
65965498	chr2:65965498:T:C	1.38144e-07	-1.54497e-10	-1.10189	0.000172619	-1.54497e-10	-1.07919	0.000172882	-1.54497e-10	-1.07908
65965532	chr2:65965532:CTTG:C	1.21324e-07	-1.54497e-10	-1.23171	0.000147772	-1.54497e-10	-1.23461	0.000147981	-1.54497e-10	-1.23461
65965704	chr2:65965704:T:C	1.35152e-07	-1.54497e-10	-1.12378	0.000164923	-1.54497e-10	-1.1248	0.000165161	-1.54497e-10	-1.12477
65965757	chr2:65965757:G:C	1.20851e-07	-1.54497e-10	-1.23562	0.000147314	-1.54497e-10	-1.23772	0.000147522	-1.54497e-10	-1.23771
65965945	chr2:65965945:A:T	1.26997e-07	-1.54497e-10	-1.18602	0.000155165	-1.54497e-10	-1.18579	0.00015538	-1.54497e-10	-1.18582
65965981	chr2:65965981:T:C	1.28145e-07	-1.54497e-10	-1.17702	0.000155098	-1.54497e-10	-1.18622	0.000155319	-1.54497e-10	-1.18621
65965992	chr2:65965992:T:C	1.20369e-07	-1.54497e-10	-1.23962	0.000146925	-1.54497e-10	-1.24035	0.000147133	-1.54497e-10	-1.24035
65966134	chr2:65966134:C:T	1.9851e-07	-1.54497e-10	-0.739343	0.000239745	-1.54497e-10	-0.750703	0.000240084	-1.54497e-10	-0.750701
65966212	chr2:65966212:A:G	1.21612e-07	-1.54497e-10	-1.22934	0.000148076	-1.54497e-10	-1.23255	0.000148286	-1.54497e-10	-1.23255
65966279	chr2:65966279:T:C	1.21253e-07	-1.54497e-10	-1.2323	0.000147701	-1.54497e-10	-1.23509	0.00014791	-1.54497e-10	-1.23508
65966313	chr2:65966313:T:C	7.44563e-08	-1.71997	-2.74514e-10	9.12118e-05	-1.7171	-2.74514e-10	9.134e-05	-1.7171	-2.74514e-10
65966512	chr2:65966512:T:G	1.31555e-07	-1.54497e-10	-1.15075	0.000163677	-1.54497e-10	-1.13238	0.000163923	-1.54497e-10	-1.13229
65966519	chr2:65966519:A:T	1.62406e-07	-1.54497e-10	-0.940081	0.000215449	-1.54497e-10	-0.857556	0.000215786	-1.54497e-10	-0.857402
65966593	chr2:65966593:G:T	3.50945e-08	-1.28017	-1.19197	5.5963e-05	-1.01414	-1.19145	5.60494e-05	-1.01402	-1.19143
65966827	chr2:65966827:T:C	1.21653e-07	-1.54497e-10	-1.22901	0.000148103	-1.54497e-10	-1.23237	0.000148313	-1.54497e-10	-1.23236
65967582	chr2:65967582:A:G	1.20453e-07	-1.54497e-10	-1.23892	0.000146978	-1.54497e-10	-1.24	0.000147185	-1.54497e-10	-1.24
65968102	chr2:65968102:G:A	1.28834e-07	-1.54497e-10	-1.17166	0.000157469	-1.54497e-10	-1.17105	0.000157686	-1.54497e-10	-1.17108
65968116	chr2:65968116:G:A	1.36641e-07	-1.54497e-10	-1.11282	0.000167215	-1.54497e-10	-1.111	0.00016745	-1.54497e-10	-1.111
65968449	chr2:65968449:T:C	1.28441e-07	-1.54497e-10	-1.17471	0.000155426	-1.54497e-10	-1.18411	0.000155648	-1.54497e-10	-1.18409
65968480	chr2:65968480:C:G	2.07256e-07	-1.54497e-10	-0.696225	0.00025023	-1.54497e-10	-0.707899	0.000250583	-1.54497e-10	-0.7079
65968535	chr2:65968535:C:T	1.22507e-07	-1.54497e-10	-1.22201	0.000150239	-1.54497e-10	-1.21805	0.000150447	-1.54497e-10	-1.21808
65968545	chr2:65968545:G:A	1.56912e-07	-1.54497e-10	-0.974498	0.000187123	-1.54497e-10	-0.998512	0.000187367	-1.54497e-10	-0.99862
65969072	chr2:65969072:C:G	1.21608e-07	-1.54497e-10	-1.22938	0.000148054	-1.54497e-10	-1.2327	0.000148264	-1.54497e-10	-1.23269
65969113	chr2:65969113:C:T	1.20941e-07	-1.54497e-10	-1.23488	0.000147397	-1.54497e-10	-1.23715	0.000147605	-1.54497e-10	-1.23715
65969157	chr2:65969157:A:G	1.2087e-07	-1.54497e-10	-1.23546	0.000147814	-1.54497e-10	-1.23433	0.000148021	-1.54497e-10	-1.23433
65969344	chr2:65969344:A:G	3.70263e-07	-0.115969	-2.74514e-10	0.000417102	-0.196948	-2.74514e-10	0.000417688	-0.196955	-2.74514e-10
65969736	chr2:65969736:C:T	1.26714e-07	-1.54497e-10	-1.18825	0.000157007	-1.54497e-10	-1.17399	0.000157241	-1.54497e-10	-1.17391
65969989	chr2:65969989:A:G	3.31874e-08	-1.40922	-1.11879	3.49967e-05	-1.58112	-1.0939	3.50495e-05	-1.58113	-1.09379
65970440	chr2:65970440:C:G	8.14072e-08	-1.63072	-2.74514e-10	9.82087e-05	-1.64319	-2.74514e-10	9.83476e-05	-1.64318	-2.74514e-10
65970594	chr2:65970594:C:T	2.41135e-08	-1.72023	-1.12718	3.00091e-05	-1.72444	-1.10434	3.00553e-05	-1.72444	-1.10421
65971285	chr2:65971285:T:C	2.46506e-07	-1.54497e-10	-0.522794	0.000302488	-1.54497e-10	-0.518238	0.000302951	-1.54497e-10	-0.518119
65971358	chr2:65971358:C:T	4.60768e-07	-1.54497e-10	0.102713	0.000561978	-1.54497e-10	0.101183	0.000562819	-1.54497e-10	0.101268
65971505	chr2:65971505:A:G	1.26532e-07	-1.54497e-10	-1.18969	0.000154823	-1.54497e-10	-1.188	0.000155037	-1.54497e-10	-1.18802
65971955	chr2:65971955:A:G	1.2314e-07	-1.54497e-10	-1.21686	0.000150142	-1.54497e-10	-1.2187	0.000150356	-1.54497e-10	-1.21868
65972017	chr2:65972017:G:A	8.009e-08	-1.64703	-2.74514e-10	9.33802e-05	-1.6936	-2.74514e-10	9.35079e-05	-1.69364	-2.74514e-10
65972148	chr2:65972148:G:A	1.26381e-07	-1.54497e-10	-1.19088	0.000154934	-1.54497e-10	-1.18728	0.000155154	-1.54497e-10	-1.18727
65972378	chr2:65972378:A:C	2.78309e-08	-1.65685	-1.04718	3.34359e-05	-1.72217	-0.99848	3.34845e-05	-1.72217	-0.998433
65972410	chr2:65972410:T:C	1.53553e-06	1.30645	-2.74514e-10	0.00201712	1.37915	-2.74514e-10	0.00201976	1.37904	-2.74514e-10
65972825	chr2:65972825:A:G	1.33363e-07	-1.54497e-10	-1.13711	0.000162797	-1.54497e-10	-1.13777	0.00016302	-1.54497e-10	-1.13782
65972983	chr2:65972983:C:T	7.43979e-08	-1.72075	-2.74514e-10	9.57379e-05	-1.66867	-2.74514e-10	9.58748e-05	-1.66865	-2.74514e-10
65973068	chr2:65973068:T:C	2.21301e-08	-1.71923	-1.21401	2.72302e-05	-1.72409	-1.20186	2.72704e-05	-1.7241	-1.20179
65973185	chr2:65973185:C:T	2.19315e-08	-1.70323	-1.23903	2.6594e-05	-1.71531	-1.23429	2.66323e-05	-1.71531	-1.23425
65973297	chr2:65973297:G:C	3.7256e-08	-1.19005	-1.22231	3.29882e-05	-1.51409	-1.22004	3.30335e-05	-1.51412	-1.22005
65973514	chr2:65973514:A:G	2.36831e-08	-1.7218	-1.14362	2.94657e-05	-1.72471	-1.12234	2.95108e-05	-1.72471	-1.12222
65974113	chr2:65974113:G:A	1.39637e-07	-1.54497e-10	-1.09114	0.000171096	-1.54497e-10	-1.08806	0.000171337	-1.54497e-10	-1.08806
65974544	chr2:65974544:G:C	2.20022e-08	-1.72001	-1.21903	2.71176e-05	-1.72443	-1.20567	2.7158e-05	-1.72443	-1.20559
65974597	chr2:65974597:T:C	3.12329e-08	-1.48824	-1.10047	3.94851e-05	-1.48513	-1.06923	3.95456e-05	-1.48512	-1.06912
65976218	chr2:65976218:T:C	2.19764e-08	-1.7031	-1.23711	2.66612e-05	-1.71504	-1.23202	2.66996e-05	-1.71505	-1.23199
65976225	chr2:65976225:AC:A	2.19771e-08	-1.70578	-1.2344	2.67195e-05	-1.71689	-1.22799	2.67582e-05	-1.7169	-1.22795
65976227	chr2:65976227:A:T	2.20639e-08	-1.70482	-1.23142	2.68476e-05	-1.71625	-1.22385	2.68866e-05	-1.71626	-1.2238
65976382	chr2:65976382:G:T	1.29451e-07	-1.54497e-10	-1.16688	0.000158428	-1.54497e-10	-1.16498	0.000158647	-1.54497e-10	-1.16501
65976640	chr2:65976640:G:A	1.47749e-07	-1.54497e-10	-1.03467	0.000180911	-1.54497e-10	-1.03227	0.000181153	-1.54497e-10	-1.03235
65976665	chr2:65976665:C:G	2.36467e-08	-1.7085	-1.15845	2.93556e-05	-1.71604	-1.13475	2.93988e-05	-1.71603	-1.1347
65976786	chr2:65976786:C:T	3.68995e-07	-0.119397	-2.74514e-10	0.000157369	-1.17168	-2.74514e-10	0.000157597	-1.17165	-2.74514e-10
65976895	chr2:65976895:G:T	1.47635e-07	-1.54497e-10	-1.03544	0.0001815	-1.54497e-10	-1.02902	0.000181751	-1.54497e-10	-1.02905
65976921	chr2:65976921:T:C	2.74191e-08	-1.68807	-1.03087	3.40106e-05	-1.72432	-0.979287	3.40603e-05	-1.72432	-0.979236
65977019	chr2:65977019:A:G	7.94729e-08	-1.65476	-2.74514e-10	9.90127e-05	-1.63503	-2.74514e-10	9.91543e-05	-1.63501	-2.74514e-10
65977849	chr2:65977849:T:C	2.21371e-08	-1.69241	-1.24051	2.66791e-05	-1.70675	-1.23964	2.6717e-05	-1.70675	-1.23963
65978716	chr2:65978716:G:T	8.94304e-08	-0.426792	-1.10993	0.000150675	-0.108166	-1.10699	0.000150905	-0.108002	-1.10703
65978741	chr2:65978741:C:T	2.58482e-08	-1.72465	-1.0533	3.18287e-05	-1.72416	-1.04575	3.18736e-05	-1.72416	-1.04575
65979075	chr2:65979075:A:G	7.93143e-08	-0.536007	-1.12076	0.00013166	-0.232143	-1.11792	0.000131859	-0.231991	-1.11796
65979091	chr2:65979091:T:C	1.29768e-07	-1.54497e-10	-1.16444	0.000159034	-1.54497e-10	-1.16116	0.000159259	-1.54497e-10	-1.16116
65980243	chr2:65980243:T:C	2.76954e-08	-1.64814	-1.06078	3.30022e-05	-1.72084	-1.01286	3.30503e-05	-1.72085	-1.01281
65980555	chr2:65980555:G:T	1.50356e-07	-1.54497e-10	-1.01717	0.000183742	-1.54497e-10	-1.01675	0.000183989	-1.54497e-10	-1.01682
65980985	chr2:65980985:A:T	2.60802e-08	-1.68489	-1.08411	3.18601e-05	-1.7204	-1.04853	3.19073e-05	-1.72039	-1.04846
65981071	chr2:65981071:C:T	8.25091e-08	-0.495894	-1.12138	0.000137653	-0.186963	-1.11858	0.000137862	-0.186809	-1.11862
65981353	chr2:65981353:A:G	4.33801e-08	-1.32663	-0.933554	5.49585e-05	-1.29848	-0.925216	5.5037e-05	-1.29846	-0.92522
65981666	chr2:65981666:C:A	2.52294e-08	-1.66565	-1.13652	3.09378e-05	-1.68533	-1.11298	3.09846e-05	-1.68533	-1.11287
65982137	chr2:65982137:A:G	1.96424e-07	0.330141	-1.08005	7.55505e-05	-0.838593	-1.06688	7.56572e-05	-0.838586	-1.06689
65982165	chr2:65982165:A:G	6.25352e-08	-0.817097	-1.07735	7.95669e-05	-0.806577	-1.0471	7.9695e-05	-0.806446	-1.04704
65982333	chr2:65982333:A:G	1.96064e-07	0.361889	-1.11363	7.43164e-05	-0.819981	-1.10197	7.44212e-05	-0.819974	-1.10197
65982351	chr2:65982351:G:T	3.21399e-08	-1.63612	-0.923959	5.15282e-05	-1.41014	-0.878007	5.16095e-05	-1.41008	-0.877903
65982492	chr2:65982492:G:A	2.4102e-08	-1.70556	-1.14233	2.98421e-05	-1.71788	-1.11648	2.98858e-05	-1.71788	-1.11643
65982513	chr2:65982513:T:A	1.80684e-07	0.281295	-1.11473	7.05384e-05	-0.87108	-1.10304	7.06381e-05	-0.871073	-1.10305
65982785	chr2:65982785:C:T	2.46814e-08	-1.70315	-1.12098	3.05211e-05	-1.71927	-1.09259	3.0566e-05	-1.71926	-1.09254
65983032	chr2:65983032:C:T	1.24e-07	-1.54497e-10	-1.2099	0.000151553	-1.54497e-10	-1.20934	0.000151768	-1.54497e-10	-1.20934
65983066	chr2:65983066:G:A	3.12765e-08	-1.69234	-0.894971	3.95094e-05	-1.72376	-0.829977	3.95684e-05	-1.72376	-0.829896
65983079	chr2:65983079:A:G	2.95553e-08	-1.6939	-0.950024	3.72039e-05	-1.72349	-0.890379	3.72592e-05	-1.72348	-0.890307
65983643	chr2:65983643:T:C	2.89271e-08	-1.69645	-0.968956	3.64603e-05	-1.72286	-0.911194	3.65146e-05	-1.72286	-0.911121
65984117	chr2:65984117:G:A	3.44412e-07	-1.54497e-10	-0.188343	0.000517726	-1.54497e-10	0.0191667	0.000518948	-1.54497e-10	0.0201152
65984169	chr2:65984169:T:C	3.03615e-08	-1.64251	-0.97449	3.63738e-05	-1.71925	-0.917179	3.64274e-05	-1.71926	-0.917109
65984186	chr2:65984186:A:G	1.20412e-07	-1.54497e-10	-1.23926	0.000147128	-1.54497e-10	-1.23898	0.000147335	-1.54497e-10	-1.23898
65984216	chr2:65984216:C:T	1.04397e-07	-1.38198	-2.74514e-10	0.000128274	-1.37611	-2.74514e-10	0.00012846	-1.37607	-2.74514e-10
65984281	chr2:65984281:A:G	1.5521e-07	-1.54497e-10	-0.985404	0.000190078	-1.54497e-10	-0.982845	0.000190346	-1.54497e-10	-0.982843
65984354	chr2:65984354:A:G	3.07459e-08	-1.63984	-0.964588	3.67997e-05	-1.71852	-0.906268	3.68539e-05	-1.71853	-0.906197
65984360	chr2:65984360:A:C	1.93593e-07	0.438606	-1.20303	0.000338796	0.799561	-1.20444	0.000339418	0.800004	-1.20446
65984476	chr2:65984476:G:A	3.09011e-08	-1.64078	-0.958605	3.70319e-05	-1.71881	-0.899693	3.70865e-05	-1.71881	-0.899621
65984493	chr2:65984493:C:G	3.16391e-08	-1.64337	-0.932415	3.80913e-05	-1.71947	-0.870825	3.81476e-05	-1.71948	-0.87075
65984502	chr2:65984502:T:C	1.33329e-07	-1.54497e-10	-1.13736	0.000162871	-1.54497e-10	-1.13732	0.000163097	-1.54497e-10	-1.13735
65984553	chr2:65984553:C:T	3.2203e-08	-1.63196	-0.926159	3.84694e-05	-1.71629	-0.864122	3.85263e-05	-1.7163	-0.864047
65984630	chr2:65984630:T:C	3.11532e-08	-1.63575	-0.955518	3.72102e-05	-1.71741	-0.89629	3.72651e-05	-1.71741	-0.896218
65984655	chr2:65984655:A:G	2.20414e-08	-1.71214	-1.22512	2.69502e-05	-1.72134	-1.21495	2.69892e-05	-1.72134	-1.21492
65984773	chr2:65984773:T:C	2.19148e-08	-1.72041	-1.22261	2.69483e-05	-1.72462	-1.21173	2.69874e-05	-1.72462	-1.2117
65985051	chr2:65985051:C:T	1.23359e-07	-1.54497e-10	-1.21508	0.000151045	-1.54497e-10	-1.2127	0.000151257	-1.54497e-10	-1.21271
65985068	chr2:65985068:A:C	2.93655e-07	-1.54497e-10	-0.347775	0.000434768	-1.54497e-10	-0.155466	0.000435763	-1.54497e-10	-0.154592
65985154	chr2:65985154:C:G	2.57445e-08	-1.66934	-1.11262	3.06425e-05	-1.72459	-1.0833	3.06874e-05	-1.72459	-1.08325
65985274	chr2:65985274:G:A	2.64565e-08	-1.67497	-1.07971	3.1767e-05	-1.72475	-1.0471	3.18137e-05	-1.72475	-1.04704
65985568	chr2:65985568:G:A	1.24244e-07	-1.54497e-10	-1.20793	0.000151512	-1.54497e-10	-1.20961	0.000151728	-1.54497e-10	-1.2096
65985739	chr2:65985739:T:A	2.54037e-08	-1.65996	-1.13532	2.99033e-05	-1.7237	-1.10861	2.99469e-05	-1.7237	-1.10856
65986270	chr2:65986270:T:A	2.64235e-08	-1.66228	-1.09364	3.13078e-05	-1.724	-1.06241	3.13536e-05	-1.724	-1.06236
65986322	chr2:65986322:T:C	1.25919e-07	-1.54497e-10	-1.19454	0.000155861	-1.54497e-10	-1.18132	0.000156092	-1.54497e-10	-1.18124
65986758	chr2:65986758:C:A	3.91839e-08	-1.26425	-1.09766	4.95877e-05	-1.22981	-1.09672	4.96602e-05	-1.22979	-1.0967
65986892	chr2:65986892:A:G	3.90394e-08	-1.28004	-1.08557	4.94115e-05	-1.24585	-1.08425	4.94839e-05	-1.24582	-1.08422
65987036	chr2:65987036:C:T	7.46973e-08	-1.71674	-2.74514e-10	9.06875e-05	-1.72286	-2.74514e-10	9.08157e-05	-1.72286	-2.74514e-10
65987120	chr2:65987120:G:A	3.67243e-08	-1.30865	-1.1181	4.64315e-05	-1.27533	-1.11698	4.64994e-05	-1.2753	-1.11695
65987121	chr2:65987121:T:C	1.22086e-07	-1.54497e-10	-1.22545	0.00014907	-1.54497e-10	-1.22587	0.00014928	-1.54497e-10	-1.22587
65987216	chr2:65987216:A:G	1.28063e-07	-1.54497e-10	-1.17766	0.000156282	-1.54497e-10	-1.17862	0.000156507	-1.54497e-10	-1.17859
65987395	chr2:65987395:A:G	1.3886e-07	-1.54497e-10	-1.09672	0.000169437	-1.54497e-10	-1.0978	0.000169681	-1.54497e-10	-1.09777
65987531	chr2:65987531:A:G	7.71399e-07	0.618024	-2.74514e-10	0.000959619	0.636257	-2.74514e-10	0.000961428	0.63673	-2.74514e-10
65987780	chr2:65987780:C:G	2.20345e-08	-1.6994	-1.23817	2.67043e-05	-1.71168	-1.23378	2.67426e-05	-1.71168	-1.23375
65987784	chr2:65987784:C:T	3.82913e-08	-1.28139	-1.10357	4.84414e-05	-1.2473	-1.10262	4.85121e-05	-1.24727	-1.1026
65987922	chr2:65987922:A:G	2.91426e-08	-1.65318	-1.00481	3.45347e-05	-1.72272	-0.965595	3.45861e-05	-1.72272	-0.965515
65988011	chr2:65988011:A:G	2.55523e-08	-1.66582	-1.12364	3.02744e-05	-1.72435	-1.09563	3.03186e-05	-1.72435	-1.09558
65988015	chr2:65988015:C:A	2.58238e-08	-1.66327	-1.11561	3.05531e-05	-1.72411	-1.0867	3.05978e-05	-1.72411	-1.08665
65988074	chr2:65988074:C:T	2.51142e-08	-1.67612	-1.13063	3.00268e-05	-1.72475	-1.10344	3.00707e-05	-1.72475	-1.10338
65988512	chr2:65988512:TACTGTCACCTTTG:T	2.49594e-08	-1.6775	-1.13543	2.98661e-05	-1.72472	-1.10883	2.99097e-05	-1.72472	-1.10878
65988554	chr2:65988554:G:A	2.65474e-08	-1.65331	-1.09794	3.11979e-05	-1.7228	-1.06713	3.12436e-05	-1.7228	-1.06707
65989158	chr2:65989158:T:C	2.5732e-08	-1.66681	-1.11564	3.05484e-05	-1.72442	-1.08654	3.05931e-05	-1.72443	-1.08649
65989396	chr2:65989396:GGGACCAATCCCCTAGGGATTCTGAGGGATGACTATTTCAGAGAGAAAACTACATGATTGTACTTTTAAA:G	3.32156e-07	0.877317	-1.10189	0.000576795	1.22988	-1.10267	0.000577837	1.23031	-1.10271
65989987	chr2:65989987:A:G	1.91122e-07	0.334408	-1.11168	7.32564e-05	-0.836158	-1.10016	7.33595e-05	-0.83615	-1.10017
65990735	chr2:65990735:C:T	2.98763e-08	-1.39785	-1.23527	3.75661e-05	-1.36414	-1.24003	3.762e-05	-1.36411	-1.24004
65990862	chr2:65990862:T:G	3.38467e-07	-0.205756	-2.74514e-10	0.000374127	-0.305685	-2.74514e-10	0.000374651	-0.305693	-2.74514e-10
65990888	chr2:65990888:T:C	1.80346e-07	0.281215	-1.11652	7.03985e-05	-0.870873	-1.10523	7.04976e-05	-0.870867	-1.10524
65990953	chr2:65990953:A:T	7.412e-08	-1.7245	-2.74514e-10	9.42087e-05	-1.68477	-2.74514e-10	9.43431e-05	-1.68475	-2.74514e-10
65991347	chr2:65991347:A:G	3.43268e-08	-1.58289	-0.911364	3.99111e-05	-1.69621	-0.847415	3.99701e-05	-1.69623	-0.847331
65991391	chr2:65991391:GAGAC:G	1.70811e-07	0.332202	-1.22183	0.000296724	0.685366	-1.22284	0.00029727	0.685811	-1.22286
65991805	chr2:65991805:T:C	5.90322e-07	0.350488	-2.74514e-10	0.00102528	0.702445	-2.74514e-10	0.00102719	0.702891	-2.74514e-10
65992111	chr2:65992111:C:T	4.10462e-07	-0.0128974	-2.74514e-10	0.000688106	0.303664	-2.74514e-10	0.000689357	0.30407	-2.74514e-10
65992112	chr2:65992112:G:A	1.20684e-07	-1.54497e-10	-1.237	0.000147409	-1.54497e-10	-1.23707	0.000147616	-1.54497e-10	-1.23708
65992210	chr2:65992210:G:T	8.03267e-08	-1.64408	-2.74514e-10	0.000100885	-1.6163	-2.74514e-10	0.000101035	-1.61622	-2.74514e-10
65992261	chr2:65992261:A:G	3.90214e-08	-1.12573	-1.24034	5.0319e-05	-1.07563	-1.23627	5.03921e-05	-1.07561	-1.23624
65992559	chr2:65992559:G:C	1.30698e-07	-1.54497e-10	-1.15729	0.000159556	-1.54497e-10	-1.15789	0.000159779	-1.54497e-10	-1.1579
65992770	chr2:65992770:CTTTG:C	2.62892e-08	-1.72013	-1.0409	3.23994e-05	-1.71188	-1.04026	3.24462e-05	-1.71189	-1.04021
65992877	chr2:65992877:A:G	2.03181e-07	0.472413	-1.1885	0.000123976	-0.247078	-1.16311	0.000124163	-0.247051	-1.16304
65993009	chr2:65993009:G:C	1.6267e-07	0.286426	-1.22488	0.000101194	-0.402753	-1.21049	0.000101346	-0.402711	-1.21044
65993146	chr2:65993146:G:C	1.77277e-07	0.311964	-1.16443	0.00010745	-0.381465	-1.17179	0.000107609	-0.381419	-1.17177
65993208	chr2:65993208:A:G	1.65308e-07	-1.54497e-10	-0.922369	0.000226732	-1.54497e-10	-0.80651	0.000227176	-1.54497e-10	-0.805964
65993280	chr2:65993280:G:A	1.55251e-07	0.218648	-1.20379	9.87364e-05	-0.455791	-1.18204	9.88854e-05	-0.45575	-1.18198
65993523	chr2:65993523:A:G	2.33927e-07	-0.575171	-2.74514e-10	0.000324958	-0.446583	-2.74514e-10	0.000325425	-0.446558	-2.74514e-10
65994596	chr2:65994596:C:T	1.87754e-07	0.380604	-1.17565	0.000112079	-0.328664	-1.18241	0.000112244	-0.328617	-1.1824
65994843	chr2:65994843:G:A	1.51857e-07	0.211867	-1.21911	9.61152e-05	-0.462769	-1.20196	9.62595e-05	-0.462727	-1.20191
65995463	chr2:65995463:T:C	5.73701e-08	-0.742058	-1.2386	7.27967e-05	-0.703807	-1.2388	7.29088e-05	-0.703675	-1.23881
65995714	chr2:65995714:G:C	1.44654e-07	0.157274	-1.21311	9.27888e-05	-0.505983	-1.19397	9.29284e-05	-0.505942	-1.19392
65997334	chr2:65997334:C:T	1.89035e-07	0.451817	-1.24007	0.000330134	0.809445	-1.24022	0.000330745	0.809884	-1.24023
65997457	chr2:65997457:A:G	3.98199e-07	-1.54497e-10	-0.0432304	0.000606751	-1.54497e-10	0.177839	0.000608204	-1.54497e-10	0.178821
65997928	chr2:65997928:C:CTT	2.77316e-08	-1.72202	-0.98559	3.69686e-05	-1.71241	-0.907805	3.70262e-05	-1.71241	-0.907658
65998496	chr2:65998496:C:T	1.20261e-07	-1.54497e-10	-1.24052	0.0001469	-1.54497e-10	-1.24053	0.000147107	-1.54497e-10	-1.24053
65999232	chr2:65999232:G:A	2.9543e-07	-1.54497e-10	-0.341751	0.000438008	-1.54497e-10	-0.148042	0.000439012	-1.54497e-10	-0.147163
65999551	chr2:65999551:T:C	1.01036e-07	-1.4147	-2.74514e-10	0.000125774	-1.39579	-2.74514e-10	0.000125948	-1.39582	-2.74514e-10
65999841	chr2:65999841:C:T	2.37687e-08	-1.66322	-1.19859	2.78061e-05	-1.72399	-1.18103	2.78461e-05	-1.724	-1.181
66000902	chr2:66000902:A:C	1.20952e-07	-1.54497e-10	-1.23479	0.000147735	-1.54497e-10	-1.23486	0.000147944	-1.54497e-10	-1.23486
66001267	chr2:66001267:G:C	7.43354e-08	-0.51042	-1.21117	0.000114131	-0.29259	-1.20035	0.000114313	-0.292437	-1.20031
66002345	chr2:66002345:T:C	2.1194e-07	-0.673877	-2.74514e-10	0.000237349	-0.760748	-2.74514e-10	0.000237682	-0.760755	-2.74514e-10
66002588	chr2:66002588:C:T	3.4686e-08	-1.39589	-1.08796	4.21047e-05	-1.40236	-1.08776	4.21681e-05	-1.40231	-1.08772
66002751	chr2:66002751:G:A	4.17566e-08	-1.35932	-0.939004	5.32101e-05	-1.31867	-0.937359	5.32877e-05	-1.31866	-0.937326
66002986	chr2:66002986:G:A	2.31624e-08	-1.70791	-1.17974	2.86263e-05	-1.71669	-1.15926	2.86682e-05	-1.71669	-1.15922
66003035	chr2:66003035:C:T	4.08522e-08	-1.35081	-0.969411	5.20568e-05	-1.31008	-0.967866	5.21327e-05	-1.31006	-0.967834
66003078	chr2:66003078:G:A	1.26532e-07	-1.54497e-10	-1.18969	0.000154475	-1.54497e-10	-1.19025	0.000154691	-1.54497e-10	-1.19026
66003282	chr2:66003282:C:T	2.37361e-08	-1.62503	-1.23816	2.73154e-05	-1.68369	-1.23914	2.73534e-05	-1.68371	-1.23914
66003366	chr2:66003366:A:G	1.21965e-07	-1.54497e-10	-1.22644	0.000148972	-1.54497e-10	-1.22652	0.000149182	-1.54497e-10	-1.22652
66003765	chr2:66003765:T:G	2.78761e-07	-1.54497e-10	-0.399825	0.000410796	-1.54497e-10	-0.212182	0.000411727	-1.54497e-10	-0.21133
66003933	chr2:66003933:T:C	1.22224e-07	-1.54497e-10	-1.22433	0.000149427	-1.54497e-10	-1.22347	0.000149638	-1.54497e-10	-1.22347
66004089	chr2:66004089:CCTTT:C	1.6142e-07	-1.54497e-10	-0.946172	0.000220228	-1.54497e-10	-0.835617	0.000220655	-1.54497e-10	-0.835089
66004576	chr2:66004576:G:A	7.45866e-08	-1.71822	-2.74514e-10	9.08784e-05	-1.72076	-2.74514e-10	9.10067e-05	-1.72076	-2.74514e-10
66004945	chr2:66004945:G:A	1.24828e-07	-1.54497e-10	-1.20325	0.000152417	-1.54497e-10	-1.20366	0.00015263	-1.54497e-10	-1.20367
66005038	chr2:66005038:A:G	2.31705e-07	-0.584716	-2.74514e-10	0.000258507	-0.675358	-2.74514e-10	0.00025887	-0.675364	-2.74514e-10
66005116	chr2:66005116:A:C	3.9986e-08	-1.30594	-1.03571	5.08897e-05	-1.26357	-1.03705	5.09633e-05	-1.26356	-1.03703
66005602	chr2:66005602:T:C	3.92631e-08	-1.30049	-1.05941	4.99692e-05	-1.25821	-1.06066	5.00415e-05	-1.25819	-1.06064
66005606	chr2:66005606:A:G	5.65443e-08	-0.777454	-1.2177	7.21602e-05	-0.732963	-1.21843	7.22709e-05	-0.732829	-1.21844
66005646	chr2:66005646:A:G	1.51407e-07	-1.54497e-10	-1.01021	0.000185005	-1.54497e-10	-1.0099	0.00018526	-1.54497e-10	-1.00993
66006074	chr2:66006074:G:GA	2.5978e-08	-1.55939	-1.21354	3.16715e-05	-1.56141	-1.21346	3.1718e-05	-1.56137	-1.21344
66006561	chr2:66006561:C:T	7.39525e-07	0.575826	-2.74514e-10	0.0013237	0.957905	-2.74514e-10	0.00132618	0.958365	-2.74514e-10
66006792	chr2:66006792:T:C	1.23523e-07	-1.54497e-10	-1.21375	0.000150874	-1.54497e-10	-1.21384	0.000151087	-1.54497e-10	-1.21383
66006857	chr2:66006857:C:T	1.94459e-06	-1.54497e-10	1.54262	0.00244361	-1.54497e-10	1.57095	0.00244656	-1.54497e-10	1.57075
66007068	chr2:66007068:A:G	5.58173e-08	-0.781698	-1.2264	7.12594e-05	-0.736986	-1.22697	7.1369e-05	-0.73685	-1.22698
66008128	chr2:66008128:A:G	2.51163e-08	-1.64317	-1.1635	2.95836e-05	-1.67749	-1.16557	2.9626e-05	-1.67748	-1.16556
66008226	chr2:66008226:G:A	7.58563e-07	0.601245	-2.74514e-10	0.00135744	0.983076	-2.74514e-10	0.00135999	0.983541	-2.74514e-10
66008635	chr2:66008635:G:A	7.50773e-08	-1.71166	-2.74514e-10	9.16851e-05	-1.71192	-2.74514e-10	9.18137e-05	-1.71193	-2.74514e-10
66008713	chr2:66008713:T:C	6.56083e-08	-0.615404	-1.23107	8.42839e-05	-0.564512	-1.23158	8.44147e-05	-0.564364	-1.23158
66009291	chr2:66009291:G:T	2.23381e-08	-1.72324	-1.20065	2.87026e-05	-1.69279	-1.18051	2.8745e-05	-1.69277	-1.18046
66009365	chr2:66009365:G:A	2.96831e-08	-1.40621	-1.23339	3.80551e-05	-1.36096	-1.23029	3.811e-05	-1.36094	-1.23028
66009445	chr2:66009445:G:A	2.43997e-08	-1.59922	-1.23639	2.93157e-05	-1.61782	-1.23434	2.93561e-05	-1.61784	-1.23435
66009628	chr2:66009628:A:G	6.12051e-08	-0.755877	-1.16007	7.82693e-05	-0.709191	-1.16093	7.83892e-05	-0.709055	-1.16095
66010179	chr2:66010179:G:T	2.25755e-08	-1.724	-1.18931	2.92152e-05	-1.68883	-1.16676	2.92586e-05	-1.68882	-1.1667
66010189	chr2:66010189:C:T	1.2132e-07	-1.54497e-10	-1.23175	0.000148165	-1.54497e-10	-1.23195	0.000148372	-1.54497e-10	-1.23196
66010254	chr2:66010254:C:T	6.06319e-08	-0.696664	-1.2287	7.76966e-05	-0.648303	-1.22917	7.78173e-05	-0.648158	-1.22917
66010656	chr2:66010656:G:A	1.21082e-07	0.00234555	-1.23606	5.18748e-05	-1.04358	-1.23786	5.19481e-05	-1.04358	-1.23786
66010871	chr2:66010871:T:C	2.78131e-08	-1.46443	-1.24025	3.38064e-05	-1.46963	-1.24	3.38557e-05	-1.46958	-1.24
66010882	chr2:66010882:G:T	6.30122e-08	-0.646342	-1.24051	8.0699e-05	-0.599035	-1.24052	8.08248e-05	-0.598887	-1.24052
66011382	chr2:66011382:G:A	2.61569e-08	-1.52738	-1.23869	3.18392e-05	-1.53041	-1.23917	3.18857e-05	-1.53036	-1.23917
66011500	chr2:66011500:C:A	2.38378e-08	-1.66672	-1.19219	2.82473e-05	-1.69537	-1.19391	2.82878e-05	-1.69536	-1.1939
66011707	chr2:66011707:G:A	6.32969e-08	-0.647702	-1.23464	8.13749e-05	-0.597064	-1.23415	8.1502e-05	-0.596916	-1.23415
66011724	chr2:66011724:A:G	1.39063e-06	1.20733	-2.74514e-10	0.00261788	1.63984	-2.74514e-10	0.00262294	1.64036	-2.74514e-10
66011830	chr2:66011830:CA:C	6.13811e-08	-0.673725	-1.23935	7.88011e-05	-0.624217	-1.23914	7.89238e-05	-0.624072	-1.23913
66011941	chr2:66011941:T:A	6.06802e-08	-0.684143	-1.24042	7.78692e-05	-0.634902	-1.24035	7.79903e-05	-0.634757	-1.24035
66012020	chr2:66012020:TAATC:T	6.20374e-08	-0.663295	-1.23915	7.96621e-05	-0.613575	-1.23891	7.97863e-05	-0.613429	-1.23891
66012144	chr2:66012144:G:A	6.2786e-08	-0.651095	-1.23935	8.04656e-05	-0.603316	-1.23913	8.05911e-05	-0.603168	-1.23913
66012303	chr2:66012303:G:C	1.3326e-07	-1.54497e-10	-1.13788	0.000163424	-1.54497e-10	-1.13393	0.000163648	-1.54497e-10	-1.13397
66012338	chr2:66012338:T:C	6.32795e-08	-0.657005	-1.22561	8.11257e-05	-0.60945	-1.22483	8.12526e-05	-0.609302	-1.22482
66012648	chr2:66012648:G:A	6.34555e-08	-0.663946	-1.2159	8.11883e-05	-0.618604	-1.2149	8.13156e-05	-0.618456	-1.2149
66012678	chr2:66012678:T:A	1.41068e-07	-1.54497e-10	-1.08094	0.000172268	-1.54497e-10	-1.08123	0.000172511	-1.54497e-10	-1.08123
66013007	chr2:66013007:A:G	6.12837e-08	-0.691015	-1.22365	7.83365e-05	-0.646441	-1.22282	7.84591e-05	-0.646295	-1.22282
66013413	chr2:66013413:TATTCGTGTCTCACATATGG:T	2.00757e-07	-1.54497e-10	-0.728085	0.000245268	-1.54497e-10	-0.727926	0.000245638	-1.54497e-10	-0.72783
66013949	chr2:66013949:A:G	1.46646e-07	-1.54497e-10	-1.04216	0.000178946	-1.54497e-10	-1.04319	0.000179188	-1.54497e-10	-1.04325
66013954	chr2:66013954:G:A	2.73271e-07	-1.54497e-10	-0.419718	0.000401982	-1.54497e-10	-0.233872	0.00040289	-1.54497e-10	-0.233026
66014268	chr2:66014268:A:C	7.52295e-08	-1.70964	-2.74514e-10	9.17221e-05	-1.71152	-2.74514e-10	9.18523e-05	-1.71151	-2.74514e-10
66015300	chr2:66015300:A:G	1.64178e-07	-1.54497e-10	-0.929228	0.000200839	-1.54497e-10	-0.927775	0.00020111	-1.54497e-10	-0.927838
66015391	chr2:66015391:G:A	6.71111e-08	-0.593578	-1.23025	8.57367e-05	-0.549299	-1.2297	8.58721e-05	-0.54914	-1.22969
66015427	chr2:66015427:C:T	1.21135e-07	-0.0673075	-1.16597	5.35486e-05	-1.09237	-1.15732	5.36239e-05	-1.09237	-1.15732
66015680	chr2:66015680:T:C	1.34287e-07	-1.54497e-10	-1.13021	0.000164511	-1.54497e-10	-1.1273	0.000164743	-1.54497e-10	-1.1273
66015690	chr2:66015690:A:G	9.04428e-08	-0.384764	-1.1407	0.00011698	-0.329762	-1.13851	0.000117168	-0.329593	-1.13848
66015909	chr2:66015909:A:G	7.69958e-08	-0.538357	-1.14807	9.92446e-05	-0.486738	-1.14595	9.94031e-05	-0.486578	-1.14593
66015926	chr2:66015926:A:C	5.76517e-07	-1.54497e-10	0.326824	0.00070998	-1.54497e-10	0.334957	0.000711128	-1.54497e-10	0.335163
66016631	chr2:66016631:A:G	1.73901e-06	-1.54497e-10	1.43089	0.00220325	-1.54497e-10	1.46741	0.00220646	-1.54497e-10	1.46745
66016965	chr2:66016965:A:G	7.92604e-08	-1.65744	-2.74514e-10	9.67343e-05	-1.65831	-2.74514e-10	9.68735e-05	-1.65828	-2.74514e-10
66017245	chr2:66017245:C:G	2.09813e-07	-1.54497e-10	-0.683967	0.000257529	-1.54497e-10	-0.679146	0.000257897	-1.54497e-10	-0.679129
66017249	chr2:66017249:C:A	1.2528e-07	-1.54497e-10	-1.19963	0.000153303	-1.54497e-10	-1.19786	0.000153519	-1.54497e-10	-1.19787
66017686	chr2:66017686:C:T	7.41075e-08	-1.72466	-2.74514e-10	9.06025e-05	-1.7238	-2.74514e-10	9.07302e-05	-1.7238	-2.74514e-10
66018176	chr2:66018176:C:G	6.40085e-08	-0.885882	-0.985284	4.13967e-05	-1.53879	-0.968287	4.14544e-05	-1.5388	-0.968296
66018472	chr2:66018472:G:A	1.07219e-06	0.947277	-2.74514e-10	0.00133413	0.965757	-2.74514e-10	0.0013367	0.96627	-2.74514e-10
66019531	chr2:66019531:G:A	2.43803e-08	-1.71889	-1.11752	2.98733e-05	-1.70546	-1.12785	2.99164e-05	-1.70545	-1.12783
66019625	chr2:66019625:T:C	1.2047e-07	-1.54497e-10	-1.23878	0.000147143	-1.54497e-10	-1.23887	0.000147351	-1.54497e-10	-1.23888
66019739	chr2:66019739:C:T	1.47144e-07	0.0462565	-1.08502	0.000251383	0.383649	-1.08695	0.000251815	0.384026	-1.08702
66019956	chr2:66019956:AC:A	1.1249e-07	-0.315486	-0.991829	5.33191e-05	-1.2712	-0.982785	5.3395e-05	-1.27119	-0.982787
66020125	chr2:66020125:CAGTGCATTT:C	1.36383e-07	-1.54497e-10	-1.11471	0.000166126	-1.54497e-10	-1.11754	0.000166358	-1.54497e-10	-1.11755
66020260	chr2:66020260:T:C	2.58923e-08	-1.71814	-1.05809	3.16368e-05	-1.70618	-1.06978	3.16826e-05	-1.70617	-1.06976
66020426	chr2:66020426:T:C	2.28267e-08	-1.71146	-1.19079	2.76072e-05	-1.71439	-1.19781	2.76468e-05	-1.71438	-1.1978
66020642	chr2:66020642:C:T	2.81327e-08	-1.7068	-0.986449	3.3502e-05	-1.71833	-1.00035	3.35504e-05	-1.71832	-1.00032
66020937	chr2:66020937:T:C	8.10541e-08	-1.63506	-2.74514e-10	9.90632e-05	-1.63452	-2.74514e-10	9.92016e-05	-1.63453	-2.74514e-10
66021213	chr2:66021213:AG:A	1.11605e-07	-0.0750458	-1.24017	0.000195053	0.283088	-1.2401	0.0001954	0.283454	-1.24009
66021224	chr2:66021224:A:T	7.62327e-08	-1.69639	-2.74514e-10	9.45454e-05	-1.6812	-2.74514e-10	9.46787e-05	-1.6812	-2.74514e-10
66021590	chr2:66021590:T:C	5.41813e-07	0.264741	-2.74514e-10	0.000998755	0.67623	-2.74514e-10	0.00100055	0.676619	-2.74514e-10
66022010	chr2:66022010:T:C	3.71665e-08	-1.26109	-1.15368	4.87672e-05	-1.18454	-1.15868	4.88383e-05	-1.18447	-1.1587
66022426	chr2:66022426:T:C	2.24112e-08	-1.7127	-1.20792	2.69669e-05	-1.7138	-1.22186	2.70044e-05	-1.7138	-1.22189
66022608	chr2:66022608:C:T	2.28875e-08	-1.71392	-1.18566	2.74764e-05	-1.71267	-1.20429	2.75143e-05	-1.71266	-1.20432
66022638	chr2:66022638:C:T	1.75609e-07	-1.54497e-10	-0.861923	0.000214314	-1.54497e-10	-0.862837	0.000214602	-1.54497e-10	-0.862905
66022645	chr2:66022645:AG:A	4.03434e-08	-1.09265	-1.2401	5.36731e-05	-1.00686	-1.24051	5.37521e-05	-1.0068	-1.24051
66022698	chr2:66022698:C:G	2.25626e-08	-1.70956	-1.20433	2.69739e-05	-1.71629	-1.21912	2.70114e-05	-1.71628	-1.21915
66022719	chr2:66022719:C:G	1.77983e-07	-1.54497e-10	-0.848494	0.000218241	-1.54497e-10	-0.844681	0.000218553	-1.54497e-10	-0.84466
66023475	chr2:66023475:C:T	2.29121e-08	-1.7192	-1.17932	2.78565e-05	-1.70416	-1.19905	2.78949e-05	-1.70415	-1.19909
66023484	chr2:66023484:C:T	8.64025e-08	-0.613531	-0.957633	4.69617e-05	-1.43319	-0.947756	4.70286e-05	-1.43318	-0.947754
66023648	chr2:66023648:G:C	2.23427e-08	-1.71038	-1.2133	2.68096e-05	-1.71566	-1.22586	2.68469e-05	-1.71565	-1.22588
66024609	chr2:66024609:G:A	7.26121e-08	-0.53499	-1.21006	9.60616e-05	-0.467169	-1.19812	9.62147e-05	-0.467011	-1.1981
66025003	chr2:66025003:T:A	2.8337e-08	-1.70685	-0.979164	3.61269e-05	-1.7177	-0.925545	3.61815e-05	-1.71769	-0.92545
66025359	chr2:66025359:TAAATC:T	1.45098e-07	-1.54497e-10	-1.05277	0.000182254	-1.54497e-10	-1.02488	0.000182539	-1.54497e-10	-1.02473
66025841	chr2:66025841:T:C	2.29777e-08	-1.69268	-1.20297	2.74377e-05	-1.72353	-1.19483	2.7476e-05	-1.72353	-1.19485
66025879	chr2:66025879:A:G	8.09417e-08	-0.514164	-1.12229	4.17619e-05	-1.38234	-1.11595	4.18213e-05	-1.38233	-1.11595
66026089	chr2:66026089:A:G	2.30642e-08	-1.68718	-1.20472	2.73617e-05	-1.72434	-1.19679	2.73999e-05	-1.72434	-1.19681
66026138	chr2:66026138:T:C	3.8661e-07	-1.54497e-10	-0.0727651	0.00059063	-1.54497e-10	0.150911	0.000592061	-1.54497e-10	0.15192
66026483	chr2:66026483:A:C	4.31346e-06	-1.54497e-10	2.33931	0.00567549	-1.54497e-10	2.41363	0.0056842	-1.54497e-10	2.41376
66026587	chr2:66026587:G:A	3.08726e-07	-0.297726	-2.74514e-10	0.000519762	0.0230914	-2.74514e-10	0.000520682	0.0234506	-2.74514e-10
66026631	chr2:66026631:A:G	2.34387e-08	-1.68004	-1.19576	2.7623e-05	-1.72475	-1.18688	2.76614e-05	-1.72475	-1.1869
66026659	chr2:66026659:C:T	8.13452e-08	-1.63148	-2.74514e-10	0.00010359	-1.58984	-2.74514e-10	0.000103741	-1.58979	-2.74514e-10
66026962	chr2:66026962:A:AT	1.66421e-07	0.290853	-1.20651	0.000285855	0.632374	-1.20717	0.000286362	0.632755	-1.20719
66027123	chr2:66027123:C:T	8.50633e-08	-0.429976	-1.15681	4.21778e-05	-1.33681	-1.15157	4.22377e-05	-1.3368	-1.15158
66027234	chr2:66027234:C:G	1.43159e-07	-1.54497e-10	-1.06622	0.000174697	-1.54497e-10	-1.06723	0.000174939	-1.54497e-10	-1.06725
66027438	chr2:66027438:A:G	7.73884e-08	-1.68134	-2.74514e-10	9.45514e-05	-1.68114	-2.74514e-10	9.46839e-05	-1.68115	-2.74514e-10
66027706	chr2:66027706:T:C	2.2989e-08	-1.70806	-1.1871	2.7627e-05	-1.71749	-1.194	2.76667e-05	-1.71748	-1.19397
66028047	chr2:66028047:G:T	8.26937e-08	-0.450871	-1.16417	4.13859e-05	-1.34813	-1.15921	4.14447e-05	-1.34811	-1.15922
66029162	chr2:66029162:G:C	2.2879e-08	-1.68227	-1.21769	2.72293e-05	-1.72464	-1.20135	2.72686e-05	-1.72463	-1.20132
66029218	chr2:66029218:A:G	2.25296e-08	-1.68115	-1.2342	2.65955e-05	-1.72472	-1.22481	2.66335e-05	-1.72472	-1.22479
66029409	chr2:66029409:G:A	1.14907e-07	-0.0703582	-1.2157	0.000191262	0.2396	-1.21624	0.000191593	0.239938	-1.21625
66029443	chr2:66029443:A:G	1.3899e-07	0.109635	-1.20542	0.000239397	0.453948	-1.2061	0.000239812	0.454292	-1.20613
66029695	chr2:66029695:C:T	1.2061e-07	-1.54497e-10	-1.23762	0.000147304	-1.54497e-10	-1.23778	0.000147512	-1.54497e-10	-1.23778
66029699	chr2:66029699:C:T	2.5963e-08	-1.66457	-1.10894	3.1281e-05	-1.67623	-1.11104	3.13257e-05	-1.67622	-1.11103
66029863	chr2:66029863:G:A	3.89621e-07	-1.54497e-10	-0.0650067	0.000595599	-1.54497e-10	0.159288	0.000597044	-1.54497e-10	0.160301
66030102	chr2:66030102:G:C	9.78073e-08	-1.44718	-2.74514e-10	0.000124346	-1.40721	-2.74514e-10	0.000124525	-1.40718	-2.74514e-10
66030130	chr2:66030130:C:T	2.17856e-08	-1.7147	-1.23423	2.69614e-05	-1.71102	-1.22485	2.70002e-05	-1.71101	-1.22483
66030154	chr2:66030154:C:T	2.18584e-08	-1.71263	-1.23297	2.69541e-05	-1.71325	-1.2229	2.69928e-05	-1.71324	-1.22288
66030537	chr2:66030537:T:G	2.76101e-08	-1.51985	-1.19215	3.17597e-05	-1.57743	-1.19465	3.18051e-05	-1.57741	-1.19465
66030544	chr2:66030544:A:G	4.13958e-06	-1.54497e-10	2.29817	0.00544371	-1.54497e-10	2.37194	0.00545204	-1.54497e-10	2.37206
66030554	chr2:66030554:G:A	7.48516e-08	-1.71467	-2.74514e-10	9.14277e-05	-1.71473	-2.74514e-10	9.15562e-05	-1.71474	-2.74514e-10
66030899	chr2:66030899:A:C	3.92634e-07	-1.54497e-10	-0.0573022	0.000600727	-1.54497e-10	0.167861	0.000602185	-1.54497e-10	0.168875
66030969	chr2:66030969:GA:G	1.01144e-07	-0.247534	-1.1661	0.000171175	0.0788108	-1.16641	0.000171469	0.0791782	-1.16647
66031065	chr2:66031065:A:G	2.42155e-08	-1.66235	-1.18083	2.8108e-05	-1.72356	-1.17066	2.81469e-05	-1.72356	-1.17069
66031168	chr2:66031168:C:T	1.58286e-07	-1.54497e-10	-0.965777	0.000192706	-1.54497e-10	-0.969114	0.000193001	-1.54497e-10	-0.968995
66031496	chr2:66031496:T:C	3.058e-08	-1.67058	-0.939252	3.74962e-05	-1.72444	-0.881596	3.75529e-05	-1.72444	-0.881494
66031567	chr2:66031567:T:C	2.91114e-08	-1.4232	-1.23585	3.30923e-05	-1.49454	-1.23644	3.31397e-05	-1.49452	-1.23644
66031636	chr2:66031636:A:G	1.04286e-07	-1.38304	-2.74514e-10	0.000130255	-1.36078	-2.74514e-10	0.000130432	-1.36084	-2.74514e-10
66032718	chr2:66032718:G:C	8.39188e-08	-0.359829	-1.2405	0.000140295	-0.0460211	-1.24051	0.000140542	-0.0456716	-1.24051
66033838	chr2:66033838:T:C	3.77998e-07	-1.54497e-10	-0.0952924	0.000576227	-1.54497e-10	0.126223	0.000577618	-1.54497e-10	0.127223
66034302	chr2:66034302:C:T	2.22674e-08	-1.6878	-1.23926	2.63672e-05	-1.72426	-1.2339	2.64048e-05	-1.72426	-1.23388
66034349	chr2:66034349:G:A	2.23756e-08	-1.6852	-1.237	2.64773e-05	-1.72452	-1.22947	2.65151e-05	-1.72452	-1.22945
66034398	chr2:66034398:T:C	2.20491e-08	-1.70023	-1.23668	2.65751e-05	-1.7214	-1.2289	2.66132e-05	-1.7214	-1.22888
66034500	chr2:66034500:T:C	2.40992e-08	-1.67337	-1.17463	2.77534e-05	-1.72459	-1.18233	2.77932e-05	-1.72459	-1.18231
66034595	chr2:66034595:T:G	2.2033e-08	-1.70139	-1.23625	2.6607e-05	-1.72093	-1.22817	2.66451e-05	-1.72093	-1.22816
66034811	chr2:66034811:A:G	1.70418e-07	-1.54497e-10	-0.891927	0.000206372	-1.54497e-10	-0.900598	0.00020667	-1.54497e-10	-0.900568
66035104	chr2:66035104:G:A	1.20453e-07	-1.54497e-10	-1.23892	0.000147212	-1.54497e-10	-1.2384	0.00014742	-1.54497e-10	-1.2384
66035107	chr2:66035107:G:C	2.21541e-08	-1.70076	-1.2314	2.68104e-05	-1.72124	-1.22025	2.6849e-05	-1.72123	-1.22023
66035117	chr2:66035117:G:A	2.1895e-08	-1.70625	-1.23767	2.66012e-05	-1.71864	-1.23068	2.66393e-05	-1.71863	-1.23067
66035247	chr2:66035247:C:A	2.22886e-08	-1.68612	-1.23998	2.63107e-05	-1.72451	-1.23579	2.63481e-05	-1.72451	-1.23578
66035292	chr2:66035292:T:C	1.24559e-07	-1.54497e-10	-1.2054	0.000155005	-1.54497e-10	-1.18682	0.000155229	-1.54497e-10	-1.18679
66035762	chr2:66035762:A:T	2.20968e-08	-1.7091	-1.22565	2.71419e-05	-1.71679	-1.21241	2.7181e-05	-1.71679	-1.21238
66036222	chr2:66036222:G:A	2.27969e-08	-1.69003	-1.21353	2.73949e-05	-1.72395	-1.19598	2.74345e-05	-1.72394	-1.19595
66036229	chr2:66036229:T:A	7.77305e-08	-1.67693	-2.74514e-10	9.50278e-05	-1.67611	-2.74514e-10	9.51609e-05	-1.67612	-2.74514e-10
66036396	chr2:66036396:C:T	2.74264e-07	-0.328119	-0.0879722	0.000453845	-0.0151485	-0.0973749	0.000454579	-0.0147907	-0.097526
66037052	chr2:66037052:A:G	1.97959e-07	-0.742119	-2.74514e-10	0.000247843	-0.717482	-2.74514e-10	0.000248175	-0.717554	-2.74514e-10
66038418	chr2:66038418:T:G	5.72499e-07	-1.54497e-10	0.31983	0.000904117	-1.54497e-10	0.576679	0.000906406	-1.54497e-10	0.577798
66038704	chr2:66038704:C:T	3.73458e-08	-1.19517	-1.21479	4.95103e-05	-1.10838	-1.21972	4.95823e-05	-1.10834	-1.21972
66038839	chr2:66038839:A:G	3.883e-07	-1.54497e-10	-0.0684017	0.000593433	-1.54497e-10	0.155644	0.00059487	-1.54497e-10	0.156653
66039493	chr2:66039493:A:G	6.02282e-07	-1.54497e-10	0.370544	0.000955077	-1.54497e-10	0.631513	0.000957511	-1.54497e-10	0.632648
66039499	chr2:66039499:T:G	5.99896e-07	-1.54497e-10	0.366574	0.000951013	-1.54497e-10	0.627249	0.000953435	-1.54497e-10	0.628382
66039523	chr2:66039523:A:G	9.77674e-08	-0.302101	-1.14549	4.58942e-05	-1.26413	-1.13981	4.59595e-05	-1.26412	-1.13981
66039592	chr2:66039592:C:T	2.45657e-07	-0.526245	-2.74514e-10	0.000407568	-0.220071	-2.74514e-10	0.000408275	-0.219747	-2.74514e-10
66039614	chr2:66039614:A:C	1.37965e-07	-1.54497e-10	-1.10318	0.00016904	-1.54497e-10	-1.10014	0.000169274	-1.54497e-10	-1.10017
66039665	chr2:66039665:T:C	9.23618e-08	-0.436453	-1.06801	4.63274e-05	-1.33669	-1.05786	4.63935e-05	-1.33668	-1.05785
66039953	chr2:66039953:T:C	6.02077e-07	-1.54497e-10	0.370205	0.00095473	-1.54497e-10	0.631149	0.000957163	-1.54497e-10	0.632284
66040004	chr2:66040004:T:C	6.23426e-07	-1.54497e-10	0.405049	0.000991255	-1.54497e-10	0.668693	0.000993792	-1.54497e-10	0.669839
66040066	chr2:66040066:A:G	6.04274e-07	-1.54497e-10	0.373847	0.000958472	-1.54497e-10	0.635061	0.000960915	-1.54497e-10	0.636197
66040081	chr2:66040081:A:C	5.97704e-07	-1.54497e-10	0.362914	0.000947254	-1.54497e-10	0.623287	0.000949665	-1.54497e-10	0.62442
66040126	chr2:66040126:A:AG	5.94118e-07	-1.54497e-10	0.356897	0.000941161	-1.54497e-10	0.616834	0.000943555	-1.54497e-10	0.617965
66040152	chr2:66040152:C:A	1.21809e-07	-1.54497e-10	-1.22773	0.000148746	-1.54497e-10	-1.22804	0.000148955	-1.54497e-10	-1.22804
66040291	chr2:66040291:C:T	9.90667e-08	-0.363128	-1.07126	4.78662e-05	-1.29815	-1.06372	4.79345e-05	-1.29813	-1.06372
66040490	chr2:66040490:T:G	1.21139e-07	-1.54497e-10	-1.23324	0.000147939	-1.54497e-10	-1.23348	0.000148147	-1.54497e-10	-1.23348
66040569	chr2:66040569:G:A	6.02282e-07	-1.54497e-10	0.370544	0.000955077	-1.54497e-10	0.631513	0.000957511	-1.54497e-10	0.632648
66040679	chr2:66040679:C:G	5.97728e-07	-1.54497e-10	0.362955	0.000947302	-1.54497e-10	0.623339	0.000949715	-1.54497e-10	0.624472
66040872	chr2:66040872:C:T	6.48513e-07	0.4445	-2.74514e-10	0.000825326	0.485499	-2.74514e-10	0.000826732	0.485791	-2.74514e-10
66041007	chr2:66041007:T:C	1.21089e-07	-1.54497e-10	-1.23365	0.000147878	-1.54497e-10	-1.23389	0.000148087	-1.54497e-10	-1.23389
66041443	chr2:66041443:G:A	1.38705e-07	-1.54497e-10	-1.09783	0.000173715	-1.54497e-10	-1.07286	0.000173982	-1.54497e-10	-1.07274
66041670	chr2:66041670:T:C	2.38911e-07	0.339364	-0.893453	0.000439323	0.701514	-0.846558	0.000440166	0.70187	-0.846408
66041743	chr2:66041743:T:C	3.99102e-08	-1.34319	-1.00036	5.1785e-05	-1.27005	-1.01313	5.18603e-05	-1.27001	-1.01313
66042161	chr2:66042161:T:C	1.10688e-07	-0.0843004	-1.23917	0.000192638	0.26957	-1.23904	0.000192981	0.269933	-1.23903
66042196	chr2:66042196:A:G	3.70504e-07	-0.115316	-2.74514e-10	0.000643739	0.237013	-2.74514e-10	0.000644876	0.237369	-2.74514e-10
66042307	chr2:66042307:C:A	3.34359e-08	-1.29126	-1.22929	4.41873e-05	-1.20931	-1.23253	4.42514e-05	-1.20927	-1.23253
66042997	chr2:66042997:A:C	2.40568e-08	-1.64085	-1.20891	2.783e-05	-1.71776	-1.18641	2.78698e-05	-1.71776	-1.18638
66043188	chr2:66043188:G:A	3.25651e-07	-0.244354	-2.74514e-10	0.000425519	-0.176971	-2.74514e-10	0.000426103	-0.177009	-2.74514e-10
66043341	chr2:66043341:C:G	1.3681e-07	0.124735	-1.23632	0.000232052	0.45324	-1.23656	0.000232463	0.453604	-1.23656
66043460	chr2:66043460:C:T	8.47808e-08	-1.59011	-2.74514e-10	0.000103679	-1.58898	-2.74514e-10	0.000103822	-1.58901	-2.74514e-10
66044033	chr2:66044033:C:A	3.39774e-08	-1.62693	-0.87756	4.24653e-05	-1.60045	-0.881139	4.25281e-05	-1.60048	-0.881047
66044152	chr2:66044152:T:C	7.45377e-07	-1.54497e-10	0.583709	0.00120118	-1.54497e-10	0.860778	0.00120432	-1.54497e-10	0.861981
66044490	chr2:66044490:C:T	1.41623e-07	-1.54497e-10	-1.07701	0.000172568	-1.54497e-10	-1.07949	0.000172828	-1.54497e-10	-1.07939
66045109	chr2:66045109:A:C	3.08714e-07	0.591501	-0.889266	0.00057767	0.970717	-0.841995	0.000578786	0.971092	-0.841848
66045342	chr2:66045342:A:G	1.4475e-07	-1.54497e-10	-1.05517	0.000176635	-1.54497e-10	-1.05619	0.000176878	-1.54497e-10	-1.05623
66045446	chr2:66045446:A:G	1.7006e-07	-1.54497e-10	-0.89403	0.000207409	-1.54497e-10	-0.895588	0.000207689	-1.54497e-10	-0.89565
66045925	chr2:66045925:C:T	2.45207e-08	-1.69283	-1.13783	3.01659e-05	-1.72379	-1.09978	3.02099e-05	-1.72379	-1.09973
66046320	chr2:66046320:C:T	2.20996e-08	-1.70847	-1.22615	2.71307e-05	-1.71689	-1.21273	2.71699e-05	-1.71688	-1.2127
66046694	chr2:66046694:T:C	3.50377e-07	-0.17117	-2.74514e-10	0.000607499	0.179071	-2.74514e-10	0.00060857	0.179423	-2.74514e-10
66046715	chr2:66046715:C:G	2.26744e-07	0.273776	-0.880133	0.000415187	0.628038	-0.829589	0.000415987	0.628396	-0.82943
66046733	chr2:66046733:A:G	2.53154e-07	0.350558	-0.846743	0.000468652	0.713664	-0.794084	0.000469559	0.714021	-0.793916
66046852	chr2:66046852:T:A	1.43675e-07	0.172585	-1.23521	0.000248707	0.521496	-1.2355	0.000249142	0.521843	-1.23551
66047026	chr2:66047026:A:C	1.20896e-07	-1.54497e-10	-1.23525	0.000147554	-1.54497e-10	-1.23609	0.000147762	-1.54497e-10	-1.23609
66047523	chr2:66047523:C:T	4.08916e-07	-1.54497e-10	-0.0166718	0.000627785	-1.54497e-10	0.211919	0.000629319	-1.54497e-10	0.212948
66048038	chr2:66048038:T:C	1.21241e-07	-1.54497e-10	-1.2324	0.000148203	-1.54497e-10	-1.2317	0.000148412	-1.54497e-10	-1.23169
66048100	chr2:66048100:C:A	7.52404e-08	-1.70949	-2.74514e-10	9.67949e-05	-1.65769	-2.74514e-10	9.69349e-05	-1.65765	-2.74514e-10
66048174	chr2:66048174:T:G	2.51698e-08	-1.59279	-1.21175	2.99837e-05	-1.61668	-1.21295	3.0026e-05	-1.61668	-1.21295
66048555	chr2:66048555:A:G	4.49945e-08	-1.27926	-0.944386	5.86017e-05	-1.2004	-0.959112	5.86891e-05	-1.20037	-0.959068
66048649	chr2:66048649:C:T	1.14958e-07	-1.28561	-2.74514e-10	0.000134349	-1.32984	-2.74514e-10	0.000134545	-1.32979	-2.74514e-10
66050505	chr2:66050505:A:C	4.01644e-07	-1.54497e-10	-0.0346154	0.000494646	-1.54497e-10	-0.0264369	0.000495447	-1.54497e-10	-0.0262299
66050527	chr2:66050527:C:T	3.26046e-08	-1.32496	-1.22077	3.27271e-05	-1.51052	-1.23155	3.27735e-05	-1.5105	-1.23157
66050629	chr2:66050629:A:G	4.38469e-07	-1.54497e-10	0.0531069	0.000677544	-1.54497e-10	0.288195	0.000679214	-1.54497e-10	0.289247
66050731	chr2:66050731:G:T	9.18492e-08	-1.51003	-2.74514e-10	0.000109693	-1.53259	-2.74514e-10	0.000109848	-1.5326	-2.74514e-10
66050766	chr2:66050766:TC:T	2.74106e-07	-1.54497e-10	-0.416666	0.000335755	-1.54497e-10	-0.413898	0.000336237	-1.54497e-10	-0.413872
66051316	chr2:66051316:A:G	8.15622e-08	-0.508782	-1.12003	0.000118883	-0.350953	-1.10119	0.000119056	-0.350963	-1.10113
66051376	chr2:66051376:C:T	1.82265e-07	-1.54497e-10	-0.824717	0.000222277	-1.54497e-10	-0.826356	0.000222575	-1.54497e-10	-0.826427
66051773	chr2:66051773:A:G	3.48528e-07	-0.176464	-2.74514e-10	0.000606862	0.178022	-2.74514e-10	0.000607929	0.17837	-2.74514e-10
66052057	chr2:66052057:G:C	3.30553e-07	-0.229413	-2.74514e-10	0.000571534	0.118044	-2.74514e-10	0.000572535	0.118384	-2.74514e-10
66052066	chr2:66052066:C:T	3.26043e-07	-0.243152	-2.74514e-10	0.000561754	0.100785	-2.74514e-10	0.000562739	0.101126	-2.74514e-10
66053714	chr2:66053714:A:G	2.22365e-08	-1.68835	-1.2401	2.6553e-05	-1.71125	-1.23989	2.65906e-05	-1.71125	-1.23989
66053782	chr2:66053782:A:G	1.60897e-07	-1.54497e-10	-0.949417	0.000197214	-1.54497e-10	-0.945992	0.000197495	-1.54497e-10	-0.945976
66054031	chr2:66054031:C:T	1.37359e-07	-1.10758	-2.74514e-10	0.000158578	-1.16403	-2.74514e-10	0.00015881	-1.16398	-2.74514e-10
66054645	chr2:66054645:T:C	7.77788e-08	-1.67631	-2.74514e-10	9.69545e-05	-1.65604	-2.74514e-10	9.70918e-05	-1.65603	-2.74514e-10
66054978	chr2:66054978:C:T	7.44989e-08	-1.7194	-2.74514e-10	9.15472e-05	-1.71342	-2.74514e-10	9.1677e-05	-1.71342	-2.74514e-10
66054992	chr2:66054992:C:A	1.40714e-07	-1.08345	-2.74514e-10	0.000162333	-1.14063	-2.74514e-10	0.000162571	-1.14058	-2.74514e-10
66054996	chr2:66054996:T:C	7.41019e-08	-1.72474	-2.74514e-10	9.06481e-05	-1.7233	-2.74514e-10	9.07762e-05	-1.72329	-2.74514e-10
66055193	chr2:66055193:A:G	7.61509e-08	-1.69746	-2.74514e-10	9.23876e-05	-1.70429	-2.74514e-10	9.25185e-05	-1.70428	-2.74514e-10
66055399	chr2:66055399:C:T	3.57059e-07	-1.54497e-10	-0.152281	0.000439672	-1.54497e-10	-0.14425	0.000440137	-1.54497e-10	-0.144603
66056455	chr2:66056455:C:T	1.2385e-07	-0.00531109	-1.2058	5.12794e-05	-1.09052	-1.20247	5.13523e-05	-1.0905	-1.20247
66056495	chr2:66056495:A:G	3.70504e-08	-1.28821	-1.1297	3.48829e-05	-1.55572	-1.12256	3.49312e-05	-1.55574	-1.12257
66056504	chr2:66056504:C:G	4.01781e-07	-1.54497e-10	-0.0342731	0.000616146	-1.54497e-10	0.193204	0.000617636	-1.54497e-10	0.19421
66056727	chr2:66056727:C:T	1.25105e-07	-1.54497e-10	-1.20103	0.000152721	-1.54497e-10	-1.20167	0.000152936	-1.54497e-10	-1.20167
66056923	chr2:66056923:C:T	1.45596e-07	-1.54497e-10	-1.04935	0.000177126	-1.54497e-10	-1.05342	0.000177385	-1.54497e-10	-1.05336
66056938	chr2:66056938:G:A	2.0215e-07	-1.54497e-10	-0.72117	0.000246217	-1.54497e-10	-0.724067	0.000246564	-1.54497e-10	-0.724066
66057066	chr2:66057066:A:G	1.56541e-07	-1.54497e-10	-0.976865	0.000191494	-1.54497e-10	-0.975421	0.000191757	-1.54497e-10	-0.975461
66057118	chr2:66057118:T:C	4.1225e-08	-1.30382	-1.00732	5.36421e-05	-1.23116	-1.01679	5.37203e-05	-1.23112	-1.01678
66057359	chr2:66057359:G:A	1.45604e-07	-1.54497e-10	-1.04929	0.000178354	-1.54497e-10	-1.04651	0.000178593	-1.54497e-10	-1.04658
66057636	chr2:66057636:C:T	8.2513e-08	-1.61723	-2.74514e-10	0.000100734	-1.6178	-2.74514e-10	0.000100879	-1.61777	-2.74514e-10
66057805	chr2:66057805:A:T	1.53804e-07	-1.54497e-10	-0.994503	0.000187985	-1.54497e-10	-0.993918	0.000188243	-1.54497e-10	-0.993956
66058172	chr2:66058172:A:T	1.48096e-07	-1.54497e-10	-1.03232	0.000183788	-1.54497e-10	-1.01649	0.000184056	-1.54497e-10	-1.01645
66058239	chr2:66058239:C:T	2.18597e-08	-1.70856	-1.23697	2.63287e-05	-1.72241	-1.2372	2.63659e-05	-1.72242	-1.2372
66058382	chr2:66058382:C:T	4.29515e-08	-1.49737	-0.772739	4.89058e-05	-1.55894	-0.781443	4.89757e-05	-1.55896	-0.78141
66058432	chr2:66058432:C:T	2.18444e-08	-1.71395	-1.23229	2.69471e-05	-1.71407	-1.22233	2.69857e-05	-1.71407	-1.22231
66058602	chr2:66058602:A:G	4.04015e-07	-1.54497e-10	-0.0287293	0.000497448	-1.54497e-10	-0.0207893	0.000498246	-1.54497e-10	-0.0205963
66058737	chr2:66058737:T:C	2.99828e-08	-1.40584	-1.22372	4.58371e-05	-1.18022	-1.22497	4.59022e-05	-1.18019	-1.22499
66058826	chr2:66058826:C:T	6.50664e-08	-1.32518	-0.529592	6.23185e-05	-1.5804	-0.517624	6.24025e-05	-1.58042	-0.517663
66058869	chr2:66058869:G:T	3.2727e-07	-1.54497e-10	-0.239395	0.000489767	-1.54497e-10	-0.0363493	0.0004909	-1.54497e-10	-0.0354491
66058940	chr2:66058940:T:G	1.46923e-06	2.08088	-0.81857	0.00171735	1.99118	-0.772924	0.00172031	1.9914	-0.772833
66058980	chr2:66058980:T:C	5.32407e-08	-1.32424	-0.731114	9.18009e-05	-1.04787	-0.662783	9.19414e-05	-1.04776	-0.662776
66059050	chr2:66059050:C:T	1.06867e-07	-1.35859	-2.74514e-10	0.00012521	-1.40029	-2.74514e-10	0.000125394	-1.40023	-2.74514e-10
66059221	chr2:66059221:A:G	6.79497e-08	-1.41172	-0.399693	0.000115129	-1.17109	-0.313136	0.000115311	-1.17107	-0.312986
66059688	chr2:66059688:T:C	1.05268e-07	-1.37367	-2.74514e-10	0.000132288	-1.3453	-2.74514e-10	0.000132477	-1.34528	-2.74514e-10
66060044	chr2:66060044:C:T	3.88953e-08	-1.14446	-1.22485	4.57311e-05	-1.18561	-1.22189	4.57959e-05	-1.18563	-1.22186
66060164	chr2:66060164:G:A	1.36465e-07	-1.54497e-10	-1.11412	0.000167307	-1.54497e-10	-1.11045	0.000167543	-1.54497e-10	-1.11045
66060235	chr2:66060235:C:CAT	4.76331e-08	-0.961222	-1.20543	5.01039e-05	-1.10593	-1.21025	5.01708e-05	-1.106	-1.21025
66061950	chr2:66061950:G:A	1.46982e-07	-1.54497e-10	-1.03987	0.000178696	-1.54497e-10	-1.04459	0.000178945	-1.54497e-10	-1.04461
66063380	chr2:66063380:G:A	4.39737e-08	-1.38805	-0.858537	4.51383e-05	-1.60912	-0.811427	4.52064e-05	-1.60919	-0.811262
66063606	chr2:66063606:A:G	2.80888e-07	-1.54497e-10	-0.392226	0.000342482	-1.54497e-10	-0.394059	0.000342958	-1.54497e-10	-0.394081
66063700	chr2:66063700:TC:T	1.73992e-07	-1.54497e-10	-0.871173	0.000221932	-1.54497e-10	-0.827911	0.000222298	-1.54497e-10	-0.827672
66064001	chr2:66064001:C:T	1.29027e-07	-1.54497e-10	-1.17016	0.000153648	-1.54497e-10	-1.19562	0.000153843	-1.54497e-10	-1.19576
66064339	chr2:66064339:G:A	4.65806e-08	-1.58989	-0.599102	5.72235e-05	-1.57193	-0.611384	5.73026e-05	-1.57193	-0.611418
66064685	chr2:66064685:G:C	4.37686e-06	-1.54497e-10	2.3539	0.00812281	-1.54497e-10	2.77215	0.00814884	-1.54497e-10	2.77394
66065118	chr2:66065118:C:T	1.25395e-07	-1.19872	-2.74514e-10	0.000148894	-1.22705	-2.74514e-10	0.000149107	-1.22703	-2.74514e-10
66065494	chr2:66065494:C:T	8.91382e-08	-1.53999	-2.74514e-10	0.000111504	-1.51622	-2.74514e-10	0.000111662	-1.51621	-2.74514e-10
66065513	chr2:66065513:T:A	1.56871e-07	-1.54497e-10	-0.974758	0.000192021	-1.54497e-10	-0.972675	0.000192272	-1.54497e-10	-0.972778
66065514	chr2:66065514:C:A	1.59283e-07	-1.54497e-10	-0.959502	0.000194988	-1.54497e-10	-0.957343	0.000195242	-1.54497e-10	-0.957451
66066291	chr2:66066291:T:C	6.90148e-07	-0.217896	0.724621	0.00153265	0.155975	0.948496	0.00153589	0.156057	0.94912
66066311	chr2:66066311:T:G	1.02532e-06	-0.18402	1.0866	0.00233084	0.193923	1.32978	0.00233588	0.194003	1.33045
66066432	chr2:66066432:G:T	1.07465e-07	-1.35302	-2.74514e-10	0.000133581	-1.33557	-2.74514e-10	0.000133764	-1.33561	-2.74514e-10
66066438	chr2:66066438:C:T	1.15782e-07	-1.27847	-2.74514e-10	0.000144159	-1.25936	-2.74514e-10	0.000144356	-1.25941	-2.74514e-10
66066531	chr2:66066531:C:T	2.77037e-08	-1.5796	-1.12901	3.50222e-05	-1.54102	-1.13328	3.50704e-05	-1.54101	-1.13332
66066536	chr2:66066536:C:T	1.27953e-07	-0.406106	-0.772414	0.000234909	-0.000765928	-0.770315	0.000235247	-0.000662428	-0.770391
66067675	chr2:66067675:C:T	1.89892e-07	-1.54497e-10	-0.783726	0.000231328	-1.54497e-10	-0.786441	0.000231634	-1.54497e-10	-0.78653
66067706	chr2:66067706:T:A	3.04357e-08	-1.72052	-0.894043	3.90898e-05	-1.65768	-0.906739	3.91399e-05	-1.65766	-0.906888
66068193	chr2:66068193:C:T	3.09735e-08	-1.54069	-1.05636	3.1777e-05	-1.70459	-1.06695	3.18184e-05	-1.70462	-1.06702
66069040	chr2:66069040:G:A	8.40264e-07	0.0822204	0.621314	0.00197744	0.518787	0.840492	0.00198163	0.518888	0.841099
66070378	chr2:66070378:G:C	5.36832e-08	-0.904703	-1.14238	5.68005e-05	-1.04478	-1.14596	5.6875e-05	-1.0449	-1.14593
66070474	chr2:66070474:T:C	4.20307e-08	-1.15755	-1.13423	4.40999e-05	-1.3108	-1.13302	4.41605e-05	-1.31085	-1.13301
66070643	chr2:66070643:G:A	3.14047e-07	-0.280639	-2.74514e-10	0.000360828	-0.341877	-2.74514e-10	0.000361371	-0.341785	-2.74514e-10
66072381	chr2:66072381:T:A	1.71536e-07	-1.54497e-10	-0.88539	0.000208801	-1.54497e-10	-0.888898	0.000209079	-1.54497e-10	-0.888979
66072528	chr2:66072528:A:G	2.66745e-08	-1.70096	-1.04551	3.26213e-05	-1.69351	-1.05181	3.2667e-05	-1.6935	-1.05183
66072550	chr2:66072550:G:A	2.71883e-08	-1.54463	-1.18276	3.13877e-05	-1.5956	-1.18827	3.14301e-05	-1.59563	-1.18829
66072886	chr2:66072886:G:A	2.79359e-08	-1.58348	-1.11678	3.98397e-05	-1.43427	-1.11114	3.98937e-05	-1.43426	-1.11121
66073227	chr2:66073227:C:A	3.88923e-08	-1.35483	-1.01455	5.57609e-05	-1.19747	-1.01174	5.58318e-05	-1.19749	-1.01185
66073675	chr2:66073675:G:C	4.23539e-08	-1.33745	-0.946675	3.90319e-05	-1.6132	-0.952701	3.90808e-05	-1.6132	-0.952853
66073995	chr2:66073995:G:A	8.1079e-08	-1.63476	-2.74514e-10	9.18995e-05	-1.70958	-2.74514e-10	9.2029e-05	-1.70959	-2.74514e-10
66074333	chr2:66074333:C:T	3.24502e-08	-1.45755	-1.09292	4.51193e-05	-1.32982	-1.09115	4.51759e-05	-1.32985	-1.09127
66074384	chr2:66074384:C:T	2.92296e-08	-1.5692	-1.0858	3.95276e-05	-1.46928	-1.084	3.95776e-05	-1.4693	-1.08412
66074406	chr2:66074406:G:A	1.20967e-07	-1.54497e-10	-1.23466	0.000147573	-1.54497e-10	-1.23596	0.000147782	-1.54497e-10	-1.23595
66074460	chr2:66074460:C:T	2.84111e-08	-1.5732	-1.1102	3.8384e-05	-1.47412	-1.10852	3.84329e-05	-1.47415	-1.10862
66074461	chr2:66074461:G:A	2.20198e-08	-1.69816	-1.24008	2.70617e-05	-1.69193	-1.24023	2.71e-05	-1.69193	-1.24023
66074561	chr2:66074561:C:T	1.2049e-07	-1.54497e-10	-1.23861	0.000146923	-1.54497e-10	-1.24037	0.000147132	-1.54497e-10	-1.24036
66074776	chr2:66074776:C:A	3.11495e-08	-1.51696	-1.07442	4.27262e-05	-1.40284	-1.07263	4.278e-05	-1.40287	-1.07275
66074959	chr2:66074959:G:A	3.1088e-08	-1.4973	-1.09606	4.28275e-05	-1.37875	-1.09435	4.28817e-05	-1.37878	-1.09447
66075389	chr2:66075389:T:A	7.77775e-08	-1.67633	-2.74514e-10	9.50428e-05	-1.67595	-2.74514e-10	9.51764e-05	-1.67596	-2.74514e-10
66075739	chr2:66075739:G:A	2.55578e-08	-1.7224	-1.06684	3.10319e-05	-1.71766	-1.0776	3.10761e-05	-1.71765	-1.07761
66076066	chr2:66076066:A:G	2.79043e-08	-1.58554	-1.11586	3.26546e-05	-1.62873	-1.11557	3.26982e-05	-1.62875	-1.11562
66076353	chr2:66076353:G:GC	1.98366e-07	-1.54497e-10	-0.740069	0.000242775	-1.54497e-10	-0.738146	0.000243121	-1.54497e-10	-0.73813
66076370	chr2:66076370:A:T	4.14041e-08	-1.17957	-1.12723	5.30524e-05	-1.16043	-1.09857	5.31342e-05	-1.16043	-1.09844
66076869	chr2:66076869:C:G	8.6464e-08	-1.57045	-2.74514e-10	0.000105704	-1.56964	-2.74514e-10	0.000105853	-1.56964	-2.74514e-10
66077108	chr2:66077108:G:A	1.90452e-07	-1.54497e-10	-0.780779	0.000233041	-1.54497e-10	-0.779065	0.000233387	-1.54497e-10	-0.77899
66077134	chr2:66077134:C:T	2.49899e-08	-1.72223	-1.08948	3.03711e-05	-1.71725	-1.09954	3.04144e-05	-1.71724	-1.09954
66077203	chr2:66077203:G:A	2.31919e-08	-1.72329	-1.16309	2.80969e-05	-1.72475	-1.16987	2.81366e-05	-1.72475	-1.16987
66078811	chr2:66078811:A:G	3.9613e-08	-1.11187	-1.23916	5.59604e-05	-0.965357	-1.24028	5.60449e-05	-0.965265	-1.24027
66079255	chr2:66079255:A:T	6.0518e-08	-1.60614	-0.321101	9.46374e-05	-1.45313	-0.227092	9.4817e-05	-1.45307	-0.226666
66079390	chr2:66079390:G:A	8.09638e-08	-1.63618	-2.74514e-10	9.90243e-05	-1.63491	-2.74514e-10	9.91634e-05	-1.63492	-2.74514e-10
66079635	chr2:66079635:C:T	4.47133e-07	-1.32407	1.39675	0.0008599	-1.12923	1.65577	0.000861809	-1.12919	1.65654
66079654	chr2:66079654:G:A	8.12993e-08	-1.63204	-2.74514e-10	9.943e-05	-1.63083	-2.74514e-10	9.95699e-05	-1.63083	-2.74514e-10
66079870	chr2:66079870:T:A	4.05441e-08	-1.7088	-0.618992	4.78933e-05	-1.72452	-0.636784	4.79547e-05	-1.72452	-0.636913
66079986	chr2:66079986:CAG:C	4.19807e-08	-1.7159	-0.577077	4.99237e-05	-1.72447	-0.595316	4.99873e-05	-1.72447	-0.59545
66080277	chr2:66080277:T:C	1.22938e-07	-1.54497e-10	-1.2185	0.000150133	-1.54497e-10	-1.21875	0.000150348	-1.54497e-10	-1.21874
66080325	chr2:66080325:A:C	2.26109e-08	-1.71661	-1.19514	2.74076e-05	-1.71869	-1.20077	2.74456e-05	-1.7187	-1.20078
66080593	chr2:66080593:A:G	3.60441e-06	-0.959676	3.11941	0.00798297	-0.700014	3.4548	0.00800281	-0.699966	3.45582
66080771	chr2:66080771:A:G	3.12878e-06	-0.932289	2.95051	0.00690076	-0.669893	3.279	0.00691781	-0.669844	3.28001
66081267	chr2:66081267:T:C	1.88804e-07	-1.54497e-10	-0.789474	0.000229931	-1.54497e-10	-0.7925	0.000230236	-1.54497e-10	-0.792586
66081874	chr2:66081874:G:A	3.43893e-08	-1.67201	-0.820423	4.01426e-05	-1.70966	-0.828185	4.0193e-05	-1.70964	-0.828353
66082038	chr2:66082038:G:A	3.05499e-08	-1.70154	-0.90928	3.62885e-05	-1.72257	-0.916212	3.63345e-05	-1.72256	-0.91636
66082078	chr2:66082078:A:C	7.87264e-08	-1.6642	-2.74514e-10	0.000100329	-1.62183	-2.74514e-10	0.000100473	-1.6218	-2.74514e-10
66082480	chr2:66082480:T:A	1.24205e-07	-1.54497e-10	-1.20824	0.000151806	-1.54497e-10	-1.20768	0.000152024	-1.54497e-10	-1.20765
66082593	chr2:66082593:C:G	2.42142e-08	-1.72472	-1.11852	2.96903e-05	-1.71389	-1.12557	2.97303e-05	-1.7139	-1.12562
66082682	chr2:66082682:T:A	2.34962e-08	-1.69201	-1.18133	2.8834e-05	-1.68146	-1.18727	2.88756e-05	-1.68142	-1.18727
66082849	chr2:66082849:A:G	2.85438e-07	-1.54497e-10	-0.376157	0.000361135	-1.54497e-10	-0.341028	0.000361708	-1.54497e-10	-0.340852
66082878	chr2:66082878:A:T	2.26297e-08	-1.67064	-1.24027	2.80618e-05	-1.65538	-1.24049	2.81026e-05	-1.65534	-1.24049
66083184	chr2:66083184:T:C	1.27315e-07	-1.54497e-10	-1.18351	0.000160616	-1.54497e-10	-1.15126	0.000160878	-1.54497e-10	-1.15104
66083379	chr2:66083379:A:C	1.25729e-07	-1.54497e-10	-1.19605	0.000158112	-1.54497e-10	-1.16697	0.000158367	-1.54497e-10	-1.16678
66083786	chr2:66083786:A:G	1.20301e-07	-1.54497e-10	-1.24019	0.000146968	-1.54497e-10	-1.24006	0.000147175	-1.54497e-10	-1.24006
66084162	chr2:66084162:A:G	1.37938e-07	-1.54497e-10	-1.10337	0.000168227	-1.54497e-10	-1.10497	0.000168476	-1.54497e-10	-1.10489
66084175	chr2:66084175:A:G	2.82668e-08	-1.48882	-1.19967	3.24411e-05	-1.54645	-1.20441	3.2485e-05	-1.54648	-1.20443
66084526	chr2:66084526:A:G	1.81739e-07	-1.54497e-10	-0.827611	0.000222229	-1.54497e-10	-0.826571	0.000222563	-1.54497e-10	-0.826481
66084764	chr2:66084764:T:C	2.94949e-07	-1.54497e-10	-0.343377	0.000373448	-1.54497e-10	-0.307502	0.000374045	-1.54497e-10	-0.307312
66085398	chr2:66085398:G:C	1.26504e-07	-1.54497e-10	-1.18991	0.000154234	-1.54497e-10	-1.19181	0.000154449	-1.54497e-10	-1.19182
66085553	chr2:66085553:G:T	1.34038e-07	-1.54497e-10	-1.13206	0.000163637	-1.54497e-10	-1.13263	0.000163878	-1.54497e-10	-1.13257
66085753	chr2:66085753:A:G	3.76988e-08	-1.19502	-1.20554	4.76715e-05	-1.16759	-1.19836	4.774e-05	-1.16756	-1.19836
66086462	chr2:66086462:A:T	7.87561e-08	-1.66383	-2.74514e-10	9.79528e-05	-1.64579	-2.74514e-10	9.80911e-05	-1.64579	-2.74514e-10
66086887	chr2:66086887:C:T	5.01274e-07	-1.54497e-10	0.186971	0.000621466	-1.54497e-10	0.201801	0.000622146	-1.54497e-10	0.201485
66087505	chr2:66087505:C:T	2.87279e-08	-1.50551	-1.1668	3.499e-05	-1.50566	-1.16955	3.50384e-05	-1.50567	-1.16958
66087565	chr2:66087565:G:A	1.34093e-07	-1.54497e-10	-1.13165	0.000163403	-1.54497e-10	-1.13406	0.000163626	-1.54497e-10	-1.13411
66087639	chr2:66087639:C:A	3.84392e-07	-1.54497e-10	-0.078519	0.000475338	-1.54497e-10	-0.0662544	0.000475868	-1.54497e-10	-0.0665492
66088002	chr2:66088002:A:G	3.25609e-08	-1.40207	-1.145	4.50146e-05	-1.27768	-1.14561	4.50827e-05	-1.2776	-1.14559
66088089	chr2:66088089:G:T	3.27873e-08	-1.34606	-1.19408	4.62297e-05	-1.20549	-1.19116	4.62986e-05	-1.2054	-1.19118
66088167	chr2:66088167:T:C	7.60201e-08	-1.69918	-2.74514e-10	9.36103e-05	-1.69114	-2.74514e-10	9.37432e-05	-1.69113	-2.74514e-10
66088586	chr2:66088586:A:G	2.52845e-08	-1.69774	-1.10225	3.09219e-05	-1.68705	-1.11176	3.09661e-05	-1.68702	-1.11178
66088878	chr2:66088878:G:T	1.34681e-07	-1.54497e-10	-1.12727	0.000169154	-1.54497e-10	-1.09947	0.000169414	-1.54497e-10	-1.09934
66088905	chr2:66088905:ATCTC:A	1.34762e-07	-1.54497e-10	-1.12667	0.000169268	-1.54497e-10	-1.0988	0.000169527	-1.54497e-10	-1.09867
66089010	chr2:66089010:T:C	1.36906e-07	-1.54497e-10	-1.11089	0.000172277	-1.54497e-10	-1.08118	0.000172543	-1.54497e-10	-1.08105
66089071	chr2:66089071:T:C	1.24593e-07	-1.54497e-10	-1.20513	0.000154796	-1.54497e-10	-1.18817	0.000155028	-1.54497e-10	-1.18808
66090166	chr2:66090166:G:A	1.26686e-07	-1.54497e-10	-1.18847	0.00015777	-1.54497e-10	-1.16914	0.000158007	-1.54497e-10	-1.16905
66090560	chr2:66090560:C:A	4.53528e-07	-1.54497e-10	0.0868763	0.000561241	-1.54497e-10	0.0998705	0.000561856	-1.54497e-10	0.0995565
66090566	chr2:66090566:A:G	4.76698e-06	-1.54497e-10	2.43929	0.00912455	-1.54497e-10	2.88844	0.00915426	-1.54497e-10	2.89029
66091249	chr2:66091249:G:T	2.27112e-08	-1.70955	-1.19777	2.77952e-05	-1.70228	-1.20314	2.7835e-05	-1.70225	-1.20314
66091578	chr2:66091578:C:T	3.34305e-07	-1.54497e-10	-0.218127	0.000412559	-1.54497e-10	-0.207899	0.000413028	-1.54497e-10	-0.208173
66091580	chr2:66091580:C:T	3.82703e-07	-1.54497e-10	-0.0829218	0.000473204	-1.54497e-10	-0.070754	0.00047373	-1.54497e-10	-0.0710521
66091682	chr2:66091682:T:C	5.18055e-06	-1.54497e-10	2.52249	0.0103168	-1.54497e-10	3.01125	0.0103527	-1.54497e-10	3.01331
66091784	chr2:66091784:C:A	1.7423e-07	-1.54497e-10	-0.869806	0.000218192	-1.54497e-10	-0.844906	0.00021853	-1.54497e-10	-0.844765
66091854	chr2:66091854:A:G	2.66464e-08	-1.51045	-1.23708	3.01234e-05	-1.59229	-1.23269	3.01652e-05	-1.59234	-1.23267
66092002	chr2:66092002:A:G	1.39699e-07	-1.54497e-10	-1.09069	0.000170268	-1.54497e-10	-1.09291	0.000170499	-1.54497e-10	-1.09296
66092364	chr2:66092364:A:T	5.65976e-06	-1.54497e-10	2.61096	0.0113585	-1.54497e-10	3.10744	0.0113989	-1.54497e-10	3.10958
66092372	chr2:66092372:C:T	5.80533e-06	-1.54497e-10	2.63635	0.0116691	-1.54497e-10	3.13442	0.0117108	-1.54497e-10	3.13657
66092384	chr2:66092384:G:A	2.4578e-06	-1.54497e-10	1.77684	0.00450275	-1.54497e-10	2.18216	0.00451653	-1.54497e-10	2.18381
66092724	chr2:66092724:A:C	7.91121e-08	-1.65932	-2.74514e-10	9.82242e-05	-1.64303	-2.74514e-10	9.83643e-05	-1.64301	-2.74514e-10
66092767	chr2:66092767:G:C	6.46264e-08	-1.50859	-0.352969	7.21208e-05	-1.58448	-0.367453	7.22063e-05	-1.58448	-0.367683
66092809	chr2:66092809:T:G	2.70228e-06	-1.54497e-10	1.87167	0.00511423	-1.54497e-10	2.3095	0.00513062	-1.54497e-10	2.31129
66092885	chr2:66092885:G:A	7.45729e-08	-1.684	-0.0344017	9.2533e-05	-1.6863	-0.0164141	9.26329e-05	-1.68631	-0.0167307
66093106	chr2:66093106:G:A	7.95621e-08	-0.754268	-0.899376	0.000135775	-0.530353	-0.788925	0.000136049	-0.530227	-0.788444
66093362	chr2:66093362:A:G	3.9523e-08	-1.12205	-1.23125	3.41122e-05	-1.47353	-1.22709	3.41576e-05	-1.47361	-1.22709
66093365	chr2:66093365:T:C	1.0217e-07	-0.673249	-0.730296	0.000129711	-0.728913	-0.636061	0.000129919	-0.729014	-0.635766
66093414	chr2:66093414:A:G	1.61231e-06	-1.44081	2.79605	0.00317625	-1.27669	3.10987	0.00318385	-1.27665	3.1108
66093767	chr2:66093767:C:T	1.72489e-06	-1.54497e-10	1.42274	0.0031292	-1.54497e-10	1.81825	0.00313889	-1.54497e-10	1.81993
66094420	chr2:66094420:C:T	3.41712e-07	-1.42705	1.23084	0.000629591	-1.26188	1.47667	0.000630967	-1.26184	1.47741
66094595	chr2:66094595:T:TA	1.9141e-07	-1.54497e-10	-0.775765	0.000244591	-1.54497e-10	-0.730691	0.000245001	-1.54497e-10	-0.730426
66094782	chr2:66094782:G:A	4.88393e-07	0.160939	-2.74514e-10	0.000707569	0.331555	-2.74514e-10	0.00070891	0.33204	-2.74514e-10
66094933	chr2:66094933:G:A	3.12572e-07	-1.54497e-10	-0.285345	0.000386482	-1.54497e-10	-0.273196	0.000386921	-1.54497e-10	-0.273469
66095192	chr2:66095192:A:G	2.5372e-08	-1.55637	-1.24016	2.86032e-05	-1.63665	-1.24011	2.86418e-05	-1.63671	-1.24011
66095223	chr2:66095223:C:T	4.93987e-08	-1.15693	-0.973325	7.21307e-05	-0.983167	-0.968633	7.2244e-05	-0.983076	-0.968564
66095470	chr2:66095470:G:A	1.52361e-07	-1.54497e-10	-1.00393	0.000185896	-1.54497e-10	-1.00509	0.000186139	-1.54497e-10	-1.00519
66095790	chr2:66095790:A:G	1.57336e-07	-1.54497e-10	-0.971798	0.000191407	-1.54497e-10	-0.975875	0.000191658	-1.54497e-10	-0.975975
66096462	chr2:66096462:G:A	1.65082e-07	-1.54497e-10	-0.923741	0.000210574	-1.54497e-10	-0.880443	0.000210919	-1.54497e-10	-0.880217
66096902	chr2:66096902:G:T	1.57758e-07	-1.54497e-10	-0.969119	0.000192517	-1.54497e-10	-0.970095	0.00019277	-1.54497e-10	-0.970194
66096969	chr2:66096969:A:G	1.14016e-07	-0.783989	-0.509851	0.00019713	-0.574818	-0.371597	0.000197535	-0.574708	-0.371065
66096989	chr2:66096989:A:G	5.22891e-08	-1.2022	-0.871194	7.59406e-05	-1.03549	-0.864839	7.60625e-05	-1.0354	-0.864734
66097060	chr2:66097060:A:T	1.251e-07	-1.54497e-10	-1.20107	0.00015279	-1.54497e-10	-1.20121	0.000153005	-1.54497e-10	-1.20122
66097165	chr2:66097165:C:G	3.59282e-08	-1.21984	-1.22882	3.74622e-05	-1.37862	-1.22833	3.75123e-05	-1.3787	-1.22832
66097185	chr2:66097185:T:C	1.09599e-07	-0.780372	-0.552985	0.000189389	-0.569901	-0.416575	0.000189773	-0.569788	-0.41607
66097400	chr2:66097400:T:C	5.05949e-08	-1.5723	-0.534031	5.71621e-05	-1.63543	-0.548963	5.72301e-05	-1.63542	-0.549193
66097741	chr2:66097741:A:G	1.42888e-07	-1.54497e-10	-1.06812	0.000175353	-1.54497e-10	-1.06348	0.000175604	-1.54497e-10	-1.06346
66098070	chr2:66098070:G:T	4.74821e-08	-1.47348	-0.696352	5.82264e-05	-1.48043	-0.685507	5.82955e-05	-1.48047	-0.685698
66098268	chr2:66098268:G:T	1.00846e-07	-1.41659	-2.74514e-10	0.00012742	-1.38279	-2.74514e-10	0.000127596	-1.38282	-2.74514e-10
66098282	chr2:66098282:A:G	1.09312e-07	-0.836993	-0.49898	0.000188596	-0.633368	-0.357302	0.000188982	-0.633256	-0.35678
66098493	chr2:66098493:G:A	1.53318e-07	-1.54497e-10	-0.997664	0.000187431	-1.54497e-10	-0.996869	0.000187695	-1.54497e-10	-0.996869
66098642	chr2:66098642:G:A	3.43569e-08	-1.31362	-1.17976	4.8485e-05	-1.17987	-1.16916	4.85577e-05	-1.17978	-1.16916
66098769	chr2:66098769:C:T	3.1726e-08	-1.34481	-1.22823	4.44083e-05	-1.21363	-1.22322	4.44753e-05	-1.21355	-1.22321
66098829	chr2:66098829:A:T	3.47642e-08	-1.46402	-1.01757	3.8888e-05	-1.54437	-1.02523	3.89386e-05	-1.54436	-1.02534
66098848	chr2:66098848:C:G	1.64173e-06	-1.54497e-10	1.37332	0.00286005	-1.54497e-10	1.72832	0.00286852	-1.54497e-10	1.72986
66099268	chr2:66099268:A:T	6.54717e-08	-0.62118	-1.22738	7.3491e-05	-0.709164	-1.22395	7.35912e-05	-0.709204	-1.22396
66099860	chr2:66099860:A:G	4.94578e-08	-0.897072	-1.23199	5.6332e-05	-0.967139	-1.23188	5.64087e-05	-0.967171	-1.2319
66100059	chr2:66100059:T:C	1.78083e-07	-1.54497e-10	-0.847933	0.000223198	-1.54497e-10	-0.822219	0.000223526	-1.54497e-10	-0.822163
66100411	chr2:66100411:A:G	3.51467e-07	-0.168065	-2.74514e-10	0.000498631	-0.0184124	-2.74514e-10	0.000499552	-0.0179786	-2.74514e-10
66100707	chr2:66100707:T:C	3.59636e-06	-1.54497e-10	2.1575	0.00429222	-1.54497e-10	2.13428	0.00429949	-1.54497e-10	2.13456
66100805	chr2:66100805:C:T	1.55822e-07	0.0964952	-1.07796	0.00016953	-0.0133371	-1.08391	0.000169765	-0.0133325	-1.08394
66100838	chr2:66100838:T:A	1.10619e-06	2.21746	-1.23897	0.000399218	0.998903	-1.23967	0.000399896	0.999193	-1.23968
66101691	chr2:66101691:A:T	1.26147e-07	-1.54497e-10	-1.19274	0.000155412	-1.54497e-10	-1.1842	0.000155631	-1.54497e-10	-1.1842
66101720	chr2:66101720:T:G	2.27892e-08	-1.66435	-1.23955	2.84473e-05	-1.64482	-1.2374	2.84878e-05	-1.64481	-1.23741
66102086	chr2:66102086:T:C	1.72753e-06	-1.54497e-10	1.42427	0.00271639	-1.54497e-10	1.67678	0.00272289	-1.54497e-10	1.67776
66102119	chr2:66102119:C:T	1.27871e-07	-1.54497e-10	-1.17916	0.000155879	-1.54497e-10	-1.1812	0.000156097	-1.54497e-10	-1.18121
66102327	chr2:66102327:C:G	7.41767e-08	-1.72373	-2.74514e-10	9.09238e-05	-1.72026	-2.74514e-10	9.10526e-05	-1.72025	-2.74514e-10
66102337	chr2:66102337:G:A	2.1459e-08	-1.72374	-1.2403	2.68548e-05	-1.70004	-1.23979	2.68929e-05	-1.70003	-1.2398
66102398	chr2:66102398:A:G	2.61744e-07	-1.39435	0.931532	0.000320699	-1.51861	1.05883	0.00032116	-1.51854	1.05879
66102505	chr2:66102505:T:G	1.23761e-07	-1.54497e-10	-1.21183	0.000151838	-1.54497e-10	-1.20747	0.000152052	-1.54497e-10	-1.20747
66102625	chr2:66102625:G:A	1.18096e-07	-1.25868	-2.74514e-10	0.000153612	-1.19585	-2.74514e-10	0.00015383	-1.19584	-2.74514e-10
66103135	chr2:66103135:A:G	4.01688e-08	-1.29042	-1.04667	4.19852e-05	-1.42783	-1.06514	4.20429e-05	-1.42789	-1.06511
66103175	chr2:66103175:G:C	2.76533e-07	-1.54497e-10	-0.407849	0.000338407	-1.54497e-10	-0.40603	0.000338912	-1.54497e-10	-0.405949
66103447	chr2:66103447:G:C	5.89081e-07	-1.40768	1.75606	0.000757951	-1.53215	1.93249	0.00075937	-1.53207	1.93287
66103848	chr2:66103848:G:A	9.54362e-08	-1.47172	-2.74514e-10	0.000114766	-1.48739	-2.74514e-10	0.000114932	-1.48735	-2.74514e-10
66104127	chr2:66104127:G:A	8.07453e-08	-0.422262	-1.21662	4.76338e-05	-1.15476	-1.21197	4.77018e-05	-1.15475	-1.21198
66104371	chr2:66104371:A:G	1.1132e-07	-1.31777	-2.74514e-10	0.000144309	-1.25833	-2.74514e-10	0.000144513	-1.25832	-2.74514e-10
66104682	chr2:66104682:T:C	4.20222e-07	-1.53155	1.54215	0.000553852	-1.62543	1.71205	0.000554872	-1.62538	1.71243
66104692	chr2:66104692:A:G	2.52291e-08	-1.56925	-1.23294	2.91664e-05	-1.62281	-1.23445	2.9208e-05	-1.62281	-1.23444
66104731	chr2:66104731:G:A	3.86118e-07	-1.54497e-10	-0.0740385	0.000490299	-1.54497e-10	-0.0352644	0.000491099	-1.54497e-10	-0.0350432
66105012	chr2:66105012:C:CT	4.18033e-08	-1.47797	-0.819233	4.51765e-05	-1.57273	-0.846975	4.524e-05	-1.57278	-0.846932
66105080	chr2:66105080:T:G	4.33232e-08	-1.70952	-0.551976	5.59888e-05	-1.67622	-0.528906	5.60555e-05	-1.67621	-0.529142
66105092	chr2:66105092:C:T	1.20635e-07	-1.54497e-10	-1.23741	0.000147602	-1.54497e-10	-1.23576	0.000147811	-1.54497e-10	-1.23576
66105346	chr2:66105346:G:A	1.20315e-07	-1.54497e-10	-1.24007	0.000146911	-1.54497e-10	-1.24045	0.000147118	-1.54497e-10	-1.24045
66105780	chr2:66105780:C:T	6.96942e-08	-1.2725	-0.513566	7.33893e-05	-1.39847	-0.536027	7.34862e-05	-1.39854	-0.536056
66106452	chr2:66106452:C:T	5.8073e-08	-1.24603	-0.722452	6.16342e-05	-1.3686	-0.740462	6.17159e-05	-1.36867	-0.740475
66106551	chr2:66106551:G:T	1.42121e-07	-1.54497e-10	-1.0735	0.000173434	-1.54497e-10	-1.07448	0.000173692	-1.54497e-10	-1.0744
66106900	chr2:66106900:A:G	3.37092e-08	-1.28341	-1.229	4.32651e-05	-1.23156	-1.23138	4.33228e-05	-1.23165	-1.23136
66107817	chr2:66107817:G:A	7.88543e-08	-1.66258	-2.74514e-10	9.46182e-05	-1.68043	-2.74514e-10	9.4751e-05	-1.68044	-2.74514e-10
66108099	chr2:66108099:A:G	2.18548e-08	-1.72396	-1.2218	2.65207e-05	-1.72463	-1.22772	2.65583e-05	-1.72463	-1.22772
66108139	chr2:66108139:T:C	2.36589e-08	-1.72433	-1.14211	2.84875e-05	-1.72442	-1.1564	2.8528e-05	-1.72442	-1.15639
66108524	chr2:66108524:A:G	1.52786e-07	-1.54497e-10	-1.00114	0.000189363	-1.54497e-10	-0.986615	0.000189651	-1.54497e-10	-0.986504
66108740	chr2:66108740:G:A	3.29256e-08	-1.36668	-1.16925	4.64218e-05	-1.23637	-1.15614	4.64957e-05	-1.23619	-1.15614
66109293	chr2:66109293:G:A	1.28228e-07	-1.54497e-10	-1.17637	0.000156393	-1.54497e-10	-1.17791	0.000156599	-1.54497e-10	-1.178
66109347	chr2:66109347:T:G	1.4639e-07	-1.54497e-10	-1.0439	0.000179126	-1.54497e-10	-1.04219	0.000179397	-1.54497e-10	-1.04209
66109399	chr2:66109399:A:G	1.22772e-07	-1.54497e-10	-1.21986	0.000149467	-1.54497e-10	-1.2232	0.000149676	-1.54497e-10	-1.22321
66110125	chr2:66110125:C:T	1.4326e-07	-1.54497e-10	-1.06552	0.000177614	-1.54497e-10	-1.05066	0.000177868	-1.54497e-10	-1.05065
66110202	chr2:66110202:T:G	1.34921e-07	-1.54497e-10	-1.12549	0.00016704	-1.54497e-10	-1.11205	0.000167272	-1.54497e-10	-1.11207
66110281	chr2:66110281:T:C	2.94488e-07	-1.54497e-10	-0.344942	0.000372636	-1.54497e-10	-0.309678	0.000373317	-1.54497e-10	-0.309262
66110384	chr2:66110384:T:C	1.41397e-07	-1.54497e-10	-1.07861	0.000174305	-1.54497e-10	-1.06947	0.000174541	-1.54497e-10	-1.06953
66110754	chr2:66110754:G:A	4.7664e-08	-0.926127	-1.23988	7.02065e-05	-0.741748	-1.23709	7.0321e-05	-0.741521	-1.2371
66110920	chr2:66110920:C:T	1.22268e-07	-1.54497e-10	-1.22397	0.000151807	-1.54497e-10	-1.20767	0.000152032	-1.54497e-10	-1.2076
66111087	chr2:66111087:C:A	1.22494e-07	-1.54497e-10	-1.22212	0.000147885	-1.54497e-10	-1.23384	0.000148089	-1.54497e-10	-1.23387
66111377	chr2:66111377:A:T	1.20327e-07	-1.54497e-10	-1.23997	0.000147211	-1.54497e-10	-1.23841	0.000147419	-1.54497e-10	-1.23841
66111917	chr2:66111917:C:T	1.92009e-07	-1.54497e-10	-0.772641	0.000240811	-1.54497e-10	-0.746268	0.000241178	-1.54497e-10	-0.746153
66111985	chr2:66111985:C:T	1.2838e-07	-1.54497e-10	-1.17519	0.00015732	-1.54497e-10	-1.172	0.000157536	-1.54497e-10	-1.17204
66112613	chr2:66112613:C:T	1.29971e-07	-1.54497e-10	-1.16287	0.000164066	-1.54497e-10	-1.13001	0.000164321	-1.54497e-10	-1.12987
66113316	chr2:66113316:A:G	3.90567e-08	-1.31213	-1.05304	5.84999e-05	-1.14988	-1.01138	5.85987e-05	-1.14971	-1.01127
66113448	chr2:66113448:A:T	2.57324e-08	-1.62438	-1.15805	2.8737e-05	-1.70592	-1.16617	2.87772e-05	-1.70591	-1.16619
66113467	chr2:66113467:A:G	1.20361e-07	-1.54497e-10	-1.23969	0.000146907	-1.54497e-10	-1.24048	0.000147114	-1.54497e-10	-1.24048
66113615	chr2:66113615:T:G	2.45776e-08	-1.7142	-1.11414	2.98217e-05	-1.721	-1.11405	2.98653e-05	-1.721	-1.11399
66113734	chr2:66113734:C:G	3.82149e-07	-0.0843707	-2.74514e-10	0.000619832	0.199169	-2.74514e-10	0.000621156	0.199893	-2.74514e-10
66114325	chr2:66114325:T:A	4.338e-08	-1.16129	-1.09889	6.49248e-05	-0.99568	-1.06137	6.5035e-05	-0.99549	-1.06127
66114882	chr2:66114882:T:G	7.74253e-08	-0.444168	-1.2367	0.000121969	-0.192534	-1.23398	0.00012221	-0.191969	-1.23398
66115247	chr2:66115247:C:T	3.879e-08	-1.30826	-1.06376	5.5371e-05	-1.1741	-1.04212	5.54646e-05	-1.1739	-1.04204
66115691	chr2:66115691:TAAG:T	4.84875e-07	0.15371	-2.74514e-10	0.000800012	0.454347	-2.74514e-10	0.000801757	0.455116	-2.74514e-10
66116169	chr2:66116169:T:G	4.17431e-07	0.00393814	-2.74514e-10	0.000678628	0.289793	-2.74514e-10	0.000680087	0.290532	-2.74514e-10
66116636	chr2:66116636:C:T	1.52586e-07	-1.54497e-10	-1.00245	0.0001877	-1.54497e-10	-0.995436	0.000187958	-1.54497e-10	-0.995473
66116644	chr2:66116644:C:T	6.1409e-08	-1.10861	-0.804016	6.67588e-05	-1.21478	-0.814411	6.68599e-05	-1.2148	-0.814292
66117409	chr2:66117409:G:A	1.80422e-06	2.00947	-0.541762	0.00197686	1.87735	-0.51836	0.0019793	1.87718	-0.518368
66117524	chr2:66117524:A:G	2.37451e-07	-1.54497e-10	-0.560221	0.00032324	-1.54497e-10	-0.451884	0.000323869	-1.54497e-10	-0.45135
66117585	chr2:66117585:C:G	2.17391e-07	-1.54497e-10	-0.648483	0.000265184	-1.54497e-10	-0.649854	0.000265595	-1.54497e-10	-0.649717
66117803	chr2:66117803:G:A	1.5825e-07	-1.54497e-10	-0.966008	0.000195522	-1.54497e-10	-0.954604	0.000195789	-1.54497e-10	-0.954654
66117900	chr2:66117900:G:A	1.27747e-07	-1.54497e-10	-1.18013	0.000156538	-1.54497e-10	-1.17698	0.000156764	-1.54497e-10	-1.17695
66118000	chr2:66118000:A:C	7.78737e-08	-1.67509	-2.74514e-10	9.30691e-05	-1.69694	-2.74514e-10	9.31982e-05	-1.69696	-2.74514e-10
66118060	chr2:66118060:A:G	1.70303e-06	-1.20214	2.61212	0.0023017	-1.33553	2.84665	0.00230634	-1.3355	2.84723
66118092	chr2:66118092:C:T	5.90611e-07	-1.54497e-10	0.350976	0.000861982	-1.54497e-10	0.528954	0.000863856	-1.54497e-10	0.529716
66118107	chr2:66118107:C:T	3.03189e-08	-1.6528	-0.96561	3.83123e-05	-1.63409	-0.950418	3.83665e-05	-1.63414	-0.950366
66118200	chr2:66118200:C:T	1.33581e-07	-1.13547	-2.74514e-10	0.000164019	-1.1303	-2.74514e-10	0.00016425	-1.1303	-2.74514e-10
66118305	chr2:66118305:T:C	1.27253e-07	-1.54497e-10	-1.18401	0.000155272	-1.54497e-10	-1.1851	0.000155478	-1.54497e-10	-1.18518
66118507	chr2:66118507:A:G	1.20428e-07	-1.54497e-10	-1.23913	0.000147113	-1.54497e-10	-1.23908	0.000147321	-1.54497e-10	-1.23908
66118727	chr2:66118727:A:T	1.20304e-07	-1.54497e-10	-1.24016	0.00014695	-1.54497e-10	-1.24018	0.000147158	-1.54497e-10	-1.24018
66118835	chr2:66118835:A:G	2.21391e-08	-1.69288	-1.23996	2.67247e-05	-1.70582	-1.23887	2.67622e-05	-1.70583	-1.23887
66119056	chr2:66119056:T:C	1.52635e-07	-1.54497e-10	-1.00213	0.000186623	-1.54497e-10	-1.00119	0.000186889	-1.54497e-10	-1.00118
66119274	chr2:66119274:T:C	3.86273e-08	-1.69298	-0.683245	4.71233e-05	-1.70629	-0.671223	4.71939e-05	-1.7063	-0.67113
66119335	chr2:66119335:G:A	6.73276e-08	-0.60133	-1.21928	0.00010449	-0.366871	-1.21432	0.000104692	-0.366338	-1.21433
66119496	chr2:66119496:C:T	1.26901e-07	-1.54497e-10	-1.18677	0.000155475	-1.54497e-10	-1.1838	0.000155699	-1.54497e-10	-1.18377
66119742	chr2:66119742:C:G	2.26401e-07	-1.54497e-10	-0.607873	0.000276062	-1.54497e-10	-0.609655	0.000276491	-1.54497e-10	-0.609513
66119861	chr2:66119861:A:G	1.53941e-07	-1.54497e-10	-0.993613	0.000188087	-1.54497e-10	-0.993372	0.000188373	-1.54497e-10	-0.993266
66120309	chr2:66120309:C:T	8.02343e-08	-0.404884	-1.24035	0.000127065	-0.145986	-1.23959	0.000127318	-0.145403	-1.2396
66120557	chr2:66120557:C:T	3.95827e-08	-1.34276	-1.00903	5.78912e-05	-1.20779	-0.963923	5.79883e-05	-1.20763	-0.963819
66120960	chr2:66120960:C:T	1.30786e-07	-1.54497e-10	-1.15662	0.000160686	-1.54497e-10	-1.15082	0.000160927	-1.54497e-10	-1.15074
66121343	chr2:66121343:G:A	8.08299e-08	-0.437789	-1.20004	0.000128318	-0.182435	-1.19333	0.000128571	-0.181863	-1.19334
66121424	chr2:66121424:C:T	2.2389e-07	0.42401	-1.04304	0.000240638	0.302724	-1.04971	0.00024098	0.302775	-1.04975
66122054	chr2:66122054:A:G	2.18392e-07	-1.54497e-10	-0.643891	0.000295352	-1.54497e-10	-0.542113	0.000295917	-1.54497e-10	-0.541612
66122062	chr2:66122062:A:G	2.29684e-07	-1.54497e-10	-0.593475	0.000311872	-1.54497e-10	-0.487688	0.000312474	-1.54497e-10	-0.487168
66122156	chr2:66122156:A:G	1.40818e-07	-1.54497e-10	-1.08271	0.000175434	-1.54497e-10	-1.06302	0.000175684	-1.54497e-10	-1.063
66122469	chr2:66122469:C:T	8.60773e-08	-0.335093	-1.23984	0.000136563	-0.0737963	-1.2397	0.000136846	-0.0731384	-1.2397
66122817	chr2:66122817:T:C	2.14712e-08	-1.72315	-1.24031	2.61807e-05	-1.72474	-1.24052	2.62176e-05	-1.72474	-1.24052
66122929	chr2:66122929:T:C	2.9151e-08	-1.47121	-1.18648	3.209e-05	-1.59413	-1.1676	3.21384e-05	-1.59409	-1.16755
66123020	chr2:66123020:C:T	1.28537e-07	-1.54497e-10	-1.17396	0.000158906	-1.54497e-10	-1.16196	0.000159128	-1.54497e-10	-1.16198
66123324	chr2:66123324:A:G	2.26402e-08	-1.69501	-1.21544	3.32166e-05	-1.51535	-1.21188	3.3265e-05	-1.5153	-1.21188
66123490	chr2:66123490:C:A	3.56981e-07	-1.54497e-10	-0.1525	0.00044318	-1.54497e-10	-0.136303	0.000443737	-1.54497e-10	-0.136457
66123706	chr2:66123706:A:G	8.42508e-08	-0.527577	-1.06881	0.000132303	-0.279623	-1.06557	0.000132575	-0.279005	-1.06554
66123715	chr2:66123715:G:A	3.67142e-07	-0.124431	-2.74514e-10	0.000597086	0.161782	-2.74514e-10	0.000598356	0.162497	-2.74514e-10
66123901	chr2:66123901:C:T	8.23871e-08	-0.505626	-1.11313	0.000129642	-0.255122	-1.11038	0.00012991	-0.254499	-1.11035
66124102	chr2:66124102:C:T	2.16282e-08	-1.71833	-1.23785	2.67238e-05	-1.70909	-1.23563	2.67616e-05	-1.70909	-1.23563
66124245	chr2:66124245:T:C	3.24176e-08	-1.50033	-1.05115	3.6503e-05	-1.61527	-1.01762	3.65593e-05	-1.61523	-1.01752
66124358	chr2:66124358:A:G	3.31306e-08	-1.33845	-1.19128	3.50539e-05	-1.50064	-1.17275	3.51069e-05	-1.50059	-1.17271
66124593	chr2:66124593:G:A	1.40477e-07	-1.54497e-10	-1.08513	0.000173067	-1.54497e-10	-1.0766	0.000173305	-1.54497e-10	-1.07664
66124656	chr2:66124656:A:G	3.15646e-08	-1.3919	-1.18624	4.32486e-05	-1.2738	-1.18951	4.33187e-05	-1.27361	-1.1895
66124933	chr2:66124933:C:T	9.35592e-08	-1.25631	-0.235275	0.000150298	-0.986329	-0.231334	0.00015052	-0.986312	-0.231278
66125362	chr2:66125362:G:A	1.20892e-07	-1.54497e-10	-1.23528	0.000148203	-1.54497e-10	-1.2317	0.000148411	-1.54497e-10	-1.2317
66125466	chr2:66125466:G:A	2.28426e-08	-1.71493	-1.18663	2.79388e-05	-1.70402	-1.19625	2.79787e-05	-1.70401	-1.19624
66125827	chr2:66125827:G:A	9.03861e-08	-0.29173	-1.23436	0.000144385	-0.0238528	-1.23394	0.000144686	-0.0231797	-1.23394
66126027	chr2:66126027:C:T	2.17546e-08	-1.71053	-1.23982	2.64626e-05	-1.71428	-1.24027	2.65004e-05	-1.71426	-1.24026
66126036	chr2:66126036:G:A	1.37002e-07	-1.54497e-10	-1.11019	0.000167832	-1.54497e-10	-1.10731	0.000168064	-1.54497e-10	-1.10734
66126433	chr2:66126433:C:A	9.29963e-08	-0.320658	-1.17696	0.000148614	-0.053619	-1.17531	0.000148924	-0.0529544	-1.1753
66127308	chr2:66127308:T:C	7.6628e-07	-1.54497e-10	0.611366	0.000999675	-1.54497e-10	0.67715	0.00100128	-1.54497e-10	0.677343
66127336	chr2:66127336:A:C	1.26387e-07	-1.54497e-10	-1.19084	0.000152916	-1.54497e-10	-1.20039	0.000153135	-1.54497e-10	-1.20037
66127356	chr2:66127356:G:A	1.26222e-07	0.0402075	-1.23235	0.000207171	0.336222	-1.23296	0.000207616	0.336961	-1.23296
66128056	chr2:66128056:C:T	2.78073e-08	-1.60082	-1.10406	3.04623e-05	-1.6849	-1.12889	3.05044e-05	-1.68488	-1.12894
66128484	chr2:66128484:C:T	1.43943e-07	-1.54497e-10	-1.06077	0.000176539	-1.54497e-10	-1.05674	0.000176793	-1.54497e-10	-1.05671
66128525	chr2:66128525:G:A	6.29163e-07	1.53871	-1.1245	0.0011834	1.95489	-1.10903	0.00118602	1.95571	-1.10904
66128556	chr2:66128556:T:TG	1.26246e-07	-1.54497e-10	-1.19195	0.000154558	-1.54497e-10	-1.18971	0.000154776	-1.54497e-10	-1.18971
66128618	chr2:66128618:C:T	4.71821e-07	1.07417	-0.947756	0.000858079	1.46298	-0.938562	0.000859936	1.46374	-0.938573
66129038	chr2:66129038:T:C	4.2546e-08	-1.72462	-0.554974	5.31516e-05	-1.72299	-0.534142	5.32262e-05	-1.723	-0.534141
66129064	chr2:66129064:A:G	2.43348e-08	-1.59786	-1.24041	2.66647e-05	-1.70641	-1.24053	2.67026e-05	-1.7064	-1.24053
66129411	chr2:66129411:C:T	4.18553e-08	-1.5634	-0.732565	5.43368e-05	-1.52806	-0.70702	5.44167e-05	-1.52802	-0.707
66130270	chr2:66130270:C:T	1.51798e-07	-1.54497e-10	-1.00763	0.000182856	-1.54497e-10	-1.02158	0.000183118	-1.54497e-10	-1.02156
66130271	chr2:66130271:G:A	4.76006e-08	-1.4035	-0.76384	6.28495e-05	-1.34958	-0.739958	6.29461e-05	-1.34953	-0.739884
66130281	chr2:66130281:C:G	1.39897e-07	-1.54497e-10	-1.08928	0.000168915	-1.54497e-10	-1.10088	0.000169157	-1.54497e-10	-1.10086
66131105	chr2:66131105:T:C	9.0742e-07	0.806705	-0.0262813	0.00158417	1.17773	-0.0401947	0.00158799	1.17846	-0.0399221
66131531	chr2:66131531:G:A	4.41743e-08	-1.43875	-0.803287	5.81931e-05	-1.38699	-0.779519	5.82793e-05	-1.38694	-0.779499
66131894	chr2:66131894:C:G	3.81847e-08	-1.71293	-0.674819	5.30751e-05	-1.55203	-0.706539	5.31615e-05	-1.55196	-0.706396
66131978	chr2:66131978:T:C	1.2747e-07	-1.54497e-10	-1.1823	0.000155322	-1.54497e-10	-1.18478	0.000155547	-1.54497e-10	-1.18474
66131995	chr2:66131995:C:G	1.39344e-06	-1.54497e-10	1.20935	0.00172185	-1.54497e-10	1.22088	0.00172514	-1.54497e-10	1.22137
66132193	chr2:66132193:G:A	9.53012e-08	-1.61838	0.145246	0.000108908	-1.72377	0.183989	0.000109067	-1.72377	0.184043
66132272	chr2:66132272:C:G	2.26723e-08	-1.68471	-1.22432	2.69366e-05	-1.71747	-1.21932	2.69749e-05	-1.71745	-1.21933
66132472	chr2:66132472:G:A	1.20294e-07	-1.54497e-10	-1.24024	0.000146939	-1.54497e-10	-1.24026	0.000147146	-1.54497e-10	-1.24026
66132897	chr2:66132897:A:G	1.00685e-07	-1.41818	-2.74514e-10	0.000136398	-1.3147	-2.74514e-10	0.000136603	-1.31461	-2.74514e-10
66133082	chr2:66133082:G:A	6.34481e-07	-1.54497e-10	0.422626	0.000770097	-1.54497e-10	0.416237	0.000771425	-1.54497e-10	0.416549
66133174	chr2:66133174:G:C	2.77716e-08	-1.57509	-1.13108	3.54325e-05	-1.53471	-1.12794	3.54824e-05	-1.53467	-1.12798
66133318	chr2:66133318:A:C	5.79525e-07	-1.54497e-10	0.332028	0.000703989	-1.54497e-10	0.326483	0.000705115	-1.54497e-10	0.326672
66133764	chr2:66133764:G:A	2.73122e-06	1.88232	-2.74514e-10	0.00395161	2.0516	-2.74514e-10	0.0039573	2.05163	-2.74514e-10
66134094	chr2:66134094:T:C	2.53399e-08	-1.6457	-1.1521	3.15001e-05	-1.61805	-1.16224	3.15428e-05	-1.61802	-1.16232
66134237	chr2:66134237:C:T	6.77308e-08	-1.38049	-0.434147	6.90094e-05	-1.5831	-0.412939	6.91078e-05	-1.58315	-0.412871
66134293	chr2:66134293:T:C	2.65802e-08	-1.59632	-1.1537	3.33639e-05	-1.55902	-1.16378	3.34093e-05	-1.55899	-1.16387
66134471	chr2:66134471:G:A	7.77354e-08	-1.71028	0.0334099	9.99814e-05	-1.69139	0.0660906	0.000100125	-1.69134	0.0660739
66134793	chr2:66134793:A:G	2.27406e-08	-1.66859	-1.23744	2.63889e-05	-1.72408	-1.23326	2.64261e-05	-1.72408	-1.23325
66134989	chr2:66134989:T:C	4.09661e-07	-1.54497e-10	-0.0148517	0.000499826	-1.54497e-10	-0.0160187	0.000500621	-1.54497e-10	-0.0158398
66135170	chr2:66135170:G:T	1.95424e-07	-0.755011	-2.74514e-10	0.000241924	-0.741658	-2.74514e-10	0.000242258	-0.741685	-2.74514e-10
66135185	chr2:66135185:AAG:A	1.32253e-06	-1.54497e-10	1.15712	0.00163347	-1.54497e-10	1.16819	0.00163659	-1.54497e-10	1.16868
66135424	chr2:66135424:G:A	1.02488e-07	-1.40044	-2.74514e-10	0.00013069	-1.35745	-2.74514e-10	0.000130873	-1.35746	-2.74514e-10
66135503	chr2:66135503:T:C	2.24097e-08	-1.68098	-1.23971	2.61802e-05	-1.72475	-1.24052	2.62172e-05	-1.72475	-1.24052
66135566	chr2:66135566:G:GA	1.28152e-07	-1.54497e-10	-1.17697	0.000155609	-1.54497e-10	-1.18293	0.000155835	-1.54497e-10	-1.18289
66135649	chr2:66135649:C:T	5.9781e-08	-1.70853	-0.230963	8.35534e-05	-1.5318	-0.272996	8.36845e-05	-1.53172	-0.272911
66136030	chr2:66136030:G:A	1.20423e-07	-1.54497e-10	-1.23917	0.000147114	-1.54497e-10	-1.23907	0.000147321	-1.54497e-10	-1.23908
66136033	chr2:66136033:T:C	6.93263e-08	-1.68008	-0.111277	8.50335e-05	-1.71811	-0.069123	8.51477e-05	-1.71809	-0.0692104
66136091	chr2:66136091:G:A	8.15816e-08	-1.67926	0.0506782	0.000100302	-1.7183	0.096204	0.000100436	-1.71828	0.0961105
66136098	chr2:66136098:T:C	4.38769e-07	-1.54497e-10	0.0537912	0.000535223	-1.54497e-10	0.0524035	0.000536076	-1.54497e-10	0.0525867
66136265	chr2:66136265:C:A	6.05864e-08	-0.838203	-1.08791	7.73109e-05	-0.811354	-1.07109	7.74046e-05	-0.811535	-1.07111
66136398	chr2:66136398:T:TG	1.20432e-07	-1.54497e-10	-1.2391	0.000147125	-1.54497e-10	-1.239	0.000147332	-1.54497e-10	-1.239
66136399	chr2:66136399:A:AATT	1.20373e-07	-1.54497e-10	-1.23959	0.000147027	-1.54497e-10	-1.23967	0.000147235	-1.54497e-10	-1.23966
66136406	chr2:66136406:A:G	1.85719e-07	-1.54497e-10	-0.805948	0.000231465	-1.54497e-10	-0.785852	0.000231787	-1.54497e-10	-0.785872
66136484	chr2:66136484:G:T	3.18729e-08	-1.51018	-1.05825	4.10814e-05	-1.46645	-1.04827	4.11427e-05	-1.46641	-1.04824
66136547	chr2:66136547:G:A	5.98101e-08	-0.896944	-1.04206	7.63966e-05	-0.871544	-1.0228	7.64891e-05	-0.871721	-1.02282
66136702	chr2:66136702:G:C	2.7219e-08	-1.48584	-1.24042	2.83975e-05	-1.64387	-1.24011	2.84366e-05	-1.6439	-1.24011
66137144	chr2:66137144:T:C	6.78566e-08	-1.71008	-0.102704	8.78108e-05	-1.69595	-0.0591404	8.79364e-05	-1.69591	-0.0591636
66137512	chr2:66137512:G:A	1.28116e-07	-0.051519	-1.12572	0.000115445	-0.379239	-1.10225	0.000115618	-0.37914	-1.10226
66137854	chr2:66137854:C:A	1.00606e-07	-1.66487	0.245907	0.000122013	-1.72236	0.296203	0.000122183	-1.72235	0.296179
66137907	chr2:66137907:CTCTT:C	1.08197e-07	-1.6569	0.310667	0.000130151	-1.72365	0.362067	0.000130333	-1.72364	0.362042
66138071	chr2:66138071:A:G	1.08643e-07	-1.69196	0.349847	0.00013577	-1.71213	0.392814	0.000135975	-1.7121	0.392885
66138330	chr2:66138330:T:C	1.20341e-07	-1.54497e-10	-1.23985	0.000147033	-1.54497e-10	-1.23962	0.00014724	-1.54497e-10	-1.23962
66138638	chr2:66138638:A:AAATC	1.20261e-07	-1.54497e-10	-1.24052	0.000146937	-1.54497e-10	-1.24028	0.000147143	-1.54497e-10	-1.24028
66138776	chr2:66138776:T:C	1.28539e-07	-1.54497e-10	-1.17395	0.00015863	-1.54497e-10	-1.16371	0.000158849	-1.54497e-10	-1.16373
66139177	chr2:66139177:T:C	3.23345e-07	-1.54497e-10	-0.251463	0.000411665	-1.54497e-10	-0.21007	0.000412226	-1.54497e-10	-0.210117
66139398	chr2:66139398:G:A	1.27338e-07	-1.54497e-10	-1.18333	0.00015646	-1.54497e-10	-1.17748	0.000156674	-1.54497e-10	-1.17752
66139588	chr2:66139588:T:C	1.20734e-07	-1.54497e-10	-1.23659	0.000147734	-1.54497e-10	-1.23487	0.00014794	-1.54497e-10	-1.23488
66139774	chr2:66139774:T:C	3.21689e-08	-1.4545	-1.10468	3.40497e-05	-1.62465	-1.07781	3.40966e-05	-1.6247	-1.07779
66139876	chr2:66139876:T:C	2.01643e-07	0.430545	-1.15423	0.000349833	0.792967	-1.16579	0.000350554	0.793624	-1.1658
66139905	chr2:66139905:T:C	8.12337e-08	-1.688	0.0551456	0.0001003	-1.71444	0.0923211	0.000100449	-1.71441	0.0923701
66140085	chr2:66140085:G:A	2.26344e-06	-1.54497e-10	1.69446	0.0028502	-1.54497e-10	1.72486	0.00285453	-1.54497e-10	1.72497
66140358	chr2:66140358:T:C	7.19425e-08	-1.70518	-0.0491311	9.21809e-05	-1.70227	-0.00425771	9.23114e-05	-1.70223	-0.00428984
66140426	chr2:66140426:G:A	7.88817e-08	-1.66065	-0.00157953	9.38596e-05	-1.72317	0.0346926	9.39973e-05	-1.72316	0.0347398
66140555	chr2:66140555:A:G	8.36043e-08	-1.69261	0.0885244	0.000104027	-1.71179	0.126156	0.000104181	-1.71176	0.126203
66140630	chr2:66140630:T:C	2.73718e-08	-1.69819	-1.02248	4.00117e-05	-1.50257	-1.03854	4.0076e-05	-1.50248	-1.03843
66140701	chr2:66140701:A:T	5.55722e-08	-1.42015	-0.592346	5.90224e-05	-1.60872	-0.543646	5.91096e-05	-1.60876	-0.543536
66140703	chr2:66140703:G:A	6.93458e-08	-1.70396	-0.0871172	8.85636e-05	-1.70326	-0.0433003	8.86888e-05	-1.70322	-0.0433341
66140870	chr2:66140870:A:G	1.50662e-07	-1.54497e-10	-1.01514	0.000178459	-1.54497e-10	-1.04592	0.000178681	-1.54497e-10	-1.04609
66140966	chr2:66140966:C:G	1.2327e-07	-1.54497e-10	-1.2158	0.000151204	-1.54497e-10	-1.21165	0.000151413	-1.54497e-10	-1.21168
66141027	chr2:66141027:CA:C	1.20287e-07	-1.54497e-10	-1.2403	0.000146901	-1.54497e-10	-1.24052	0.000147109	-1.54497e-10	-1.24052
66141135	chr2:66141135:G:C	1.65047e-07	-1.54497e-10	-0.923952	0.00019991	-1.54497e-10	-0.932413	0.000200207	-1.54497e-10	-0.932337
66141175	chr2:66141175:G:A	1.20265e-07	-1.54497e-10	-1.24048	0.00014691	-1.54497e-10	-1.24046	0.000147117	-1.54497e-10	-1.24046
66141251	chr2:66141251:A:T	2.92525e-08	-1.49761	-1.15661	3.73725e-05	-1.45617	-1.15317	3.74267e-05	-1.45612	-1.15318
66141257	chr2:66141257:G:A	7.13282e-08	-1.7015	-0.0613907	9.07307e-05	-1.70585	-0.0165389	9.086e-05	-1.70581	-0.0165589
66141294	chr2:66141294:C:T	7.80375e-08	-1.70931	0.036322	0.0001011	-1.6969	0.0827353	0.000101245	-1.69686	0.0827154
66141388	chr2:66141388:A:G	1.35622e-07	-1.12031	-2.74514e-10	0.000171268	-1.08705	-2.74514e-10	0.000171501	-1.0871	-2.74514e-10
66141698	chr2:66141698:C:G	6.43318e-08	-1.64516	-0.220966	8.38008e-05	-1.63099	-0.170848	8.39176e-05	-1.63098	-0.170869
66141900	chr2:66141900:G:T	1.80014e-07	-1.54497e-10	-0.837146	0.000217514	-1.54497e-10	-0.848018	0.000217847	-1.54497e-10	-0.847896
66142334	chr2:66142334:C:T	1.20274e-07	-1.54497e-10	-1.2404	0.000146924	-1.54497e-10	-1.24037	0.000147131	-1.54497e-10	-1.24037
66142699	chr2:66142699:G:A	2.98416e-08	-1.71609	-0.918186	4.16174e-05	-1.5613	-0.940459	4.16846e-05	-1.56123	-0.940328
66143308	chr2:66143308:A:T	1.92497e-07	-0.594353	-0.175748	0.000266066	-0.538558	-0.107979	0.000266333	-0.538809	-0.108131
66143312	chr2:66143312:G:A	7.43684e-08	-1.72115	-2.74514e-10	9.07056e-05	-1.72266	-2.74514e-10	9.0834e-05	-1.72266	-2.74514e-10
66143438	chr2:66143438:G:A	1.51158e-07	-1.54497e-10	-1.01185	0.000178978	-1.54497e-10	-1.04301	0.000179201	-1.54497e-10	-1.04318
66143563	chr2:66143563:G:A	3.24946e-08	-1.48429	-1.06482	4.17024e-05	-1.44107	-1.05865	4.17625e-05	-1.44102	-1.05867
66143584	chr2:66143584:C:G	1.94025e-07	-0.538999	-0.223195	0.000267948	-0.482123	-0.157365	0.000268219	-0.482377	-0.157508
66143606	chr2:66143606:A:T	1.77812e-07	-0.667157	-0.1823	0.000245361	-0.612823	-0.114728	0.00024561	-0.613065	-0.114879
66143676	chr2:66143676:A:G	3.60705e-08	-1.20968	-1.23502	4.84214e-05	-1.12385	-1.22649	4.84897e-05	-1.12385	-1.22649
66143705	chr2:66143705:A:G	1.03557e-07	-0.271839	-1.11822	9.47628e-05	-0.58148	-1.09742	9.49056e-05	-0.581386	-1.09742
66143993	chr2:66143993:C:T	1.77635e-07	-1.54497e-10	-0.850449	0.000208269	-1.54497e-10	-0.891451	0.000208519	-1.54497e-10	-0.891658
66144019	chr2:66144019:C:G	1.82498e-07	-1.54497e-10	-0.82344	0.00022094	-1.54497e-10	-0.832389	0.00022127	-1.54497e-10	-0.832306
66144318	chr2:66144318:G:A	1.59156e-07	-1.54497e-10	-0.960294	0.000187364	-1.54497e-10	-0.997225	0.000187594	-1.54497e-10	-0.997409
66144389	chr2:66144389:T:C	7.11947e-07	-1.54497e-10	0.537822	0.000909249	-1.54497e-10	0.582339	0.000910458	-1.54497e-10	0.582259
66144523	chr2:66144523:C:T	2.29178e-07	-0.459031	-0.136651	0.000318176	-0.399289	-0.0683874	0.000318492	-0.399556	-0.0685368
66144526	chr2:66144526:G:T	8.42803e-07	1.44958	-0.743023	0.00177112	1.92546	-0.676371	0.0017744	1.92596	-0.676426
66144770	chr2:66144770:C:T	1.20295e-07	-1.54497e-10	-1.24023	0.000146952	-1.54497e-10	-1.24017	0.000147159	-1.54497e-10	-1.24017
66144796	chr2:66144796:G:A	1.39026e-07	-1.54497e-10	-1.09552	0.000170863	-1.54497e-10	-1.08942	0.000171095	-1.54497e-10	-1.08947
66144973	chr2:66144973:C:T	6.6155e-08	-1.72265	-0.115529	8.22892e-05	-1.65417	-0.165864	8.24157e-05	-1.65413	-0.165783
66145214	chr2:66145214:T:G	2.92778e-08	-1.58291	-1.07044	3.72017e-05	-1.5485	-1.06542	3.72524e-05	-1.54847	-1.0655
66145306	chr2:66145306:A:G	1.24096e-07	-1.54497e-10	-1.20913	0.000151651	-1.54497e-10	-1.2087	0.00015187	-1.54497e-10	-1.20866
66145386	chr2:66145386:C:G	3.90978e-07	-0.640493	0.578964	0.000542386	-0.588085	0.653784	0.000542969	-0.588336	0.6537
66145413	chr2:66145413:C:T	1.49416e-07	-1.54497e-10	-1.02345	0.000177001	-1.54497e-10	-1.05413	0.000177222	-1.54497e-10	-1.05428
66145883	chr2:66145883:A:G	1.20269e-07	-1.54497e-10	-1.24045	0.000146902	-1.54497e-10	-1.24052	0.000147109	-1.54497e-10	-1.24052
66145940	chr2:66145940:C:G	1.77578e-07	-1.54497e-10	-0.850769	0.000219437	-1.54497e-10	-0.839213	0.000219747	-1.54497e-10	-0.839212
66146127	chr2:66146127:A:G	1.20795e-07	-1.54497e-10	-1.23608	0.000147579	-1.54497e-10	-1.23592	0.000147785	-1.54497e-10	-1.23593
66146759	chr2:66146759:G:A	1.2989e-07	-1.54497e-10	-1.16349	0.000157667	-1.54497e-10	-1.16979	0.000157899	-1.54497e-10	-1.16974
66146789	chr2:66146789:C:T	1.34558e-07	-0.359136	-0.769052	0.000182223	-0.297856	-0.727193	0.000182412	-0.298139	-0.727281
66146929	chr2:66146929:C:T	1.61267e-07	-1.54497e-10	-0.947118	0.000191922	-1.54497e-10	-0.973189	0.000192197	-1.54497e-10	-0.973169
66147123	chr2:66147123:T:C	1.21133e-07	-1.54497e-10	-1.2333	0.000148019	-1.54497e-10	-1.23294	0.000148226	-1.54497e-10	-1.23295
66147325	chr2:66147325:A:G	2.01911e-07	-1.54497e-10	-0.722352	0.000245356	-1.54497e-10	-0.72757	0.000245703	-1.54497e-10	-0.727565
66147557	chr2:66147557:A:G	1.20827e-07	-1.54497e-10	-1.23582	0.000147386	-1.54497e-10	-1.23723	0.000147594	-1.54497e-10	-1.23722
66147671	chr2:66147671:G:T	2.24774e-08	-1.68585	-1.23182	2.64341e-05	-1.72406	-1.23156	2.64718e-05	-1.72406	-1.23155
66147884	chr2:66147884:C:T	3.60356e-08	-1.46169	-0.983983	6.81658e-05	-1.00957	-0.998772	6.82743e-05	-1.00949	-0.998665
66148217	chr2:66148217:A:G	8.61363e-08	-1.57425	-2.74514e-10	0.000106514	-1.562	-2.74514e-10	0.000106665	-1.56199	-2.74514e-10
66148709	chr2:66148709:A:G	2.66369e-07	-1.54497e-10	-0.445298	0.000344855	-1.54497e-10	-0.387156	0.000345372	-1.54497e-10	-0.387067
66148814	chr2:66148814:A:G	1.69416e-07	-1.54497e-10	-0.897823	0.000206995	-1.54497e-10	-0.897585	0.000207293	-1.54497e-10	-0.897556
66148932	chr2:66148932:T:C	6.73293e-08	-1.15179	-0.668793	7.55156e-05	-1.25341	-0.652531	7.56507e-05	-1.25336	-0.6522
66148992	chr2:66148992:G:C	2.54988e-07	-1.54497e-10	-0.488963	0.000332553	-1.54497e-10	-0.42348	0.000333062	-1.54497e-10	-0.423362
66149447	chr2:66149447:G:A	1.897e-07	-1.54497e-10	-0.784739	0.000227781	-1.54497e-10	-0.801894	0.000228097	-1.54497e-10	-0.801919
66149618	chr2:66149618:A:G	2.01628e-07	-1.54497e-10	-0.723755	0.000245474	-1.54497e-10	-0.72709	0.000245833	-1.54497e-10	-0.727036
66149683	chr2:66149683:T:A	1.83014e-07	-1.54497e-10	-0.820621	0.000219719	-1.54497e-10	-0.837929	0.000220022	-1.54497e-10	-0.837962
66149821	chr2:66149821:T:C	1.72196e-07	-1.54497e-10	-0.881547	0.00021023	-1.54497e-10	-0.88208	0.000210536	-1.54497e-10	-0.882034
66150515	chr2:66150515:C:T	8.80711e-08	-1.55204	-2.74514e-10	0.000114044	-1.4937	-2.74514e-10	0.000114204	-1.4937	-2.74514e-10
66150517	chr2:66150517:A:G	1.69848e-07	-1.54497e-10	-0.895278	0.000205807	-1.54497e-10	-0.903341	0.000206104	-1.54497e-10	-0.903311
66150835	chr2:66150835:C:T	3.19998e-08	-1.32807	-1.23638	3.85316e-05	-1.34155	-1.23726	3.85926e-05	-1.34137	-1.23725
66152314	chr2:66152314:G:A	6.22563e-08	-1.05734	-0.841585	0.000144435	-0.384102	-0.873348	0.000144661	-0.383935	-0.873359
66152361	chr2:66152361:T:C	1.08006e-07	-1.34799	-2.74514e-10	0.000118692	-1.45375	-2.74514e-10	0.000118843	-1.45388	-2.74514e-10
66152651	chr2:66152651:A:G	3.61178e-07	-1.54497e-10	-0.14081	0.000477757	-1.54497e-10	-0.0611765	0.000478516	-1.54497e-10	-0.0609993
66152657	chr2:66152657:G:A	1.00056e-07	-0.954633	-0.469816	0.000112986	-1.0778	-0.42522	0.000113199	-1.07773	-0.424817
66152726	chr2:66152726:CAGTGCTG:C	2.16283e-07	-1.54497e-10	-0.653593	0.00026389	-1.54497e-10	-0.654746	0.000264278	-1.54497e-10	-0.654687
66153474	chr2:66153474:G:A	1.30209e-07	-1.54497e-10	-1.16104	0.000159504	-1.54497e-10	-1.15821	0.000159713	-1.54497e-10	-1.15831
66153606	chr2:66153606:T:G	1.22682e-07	-1.54497e-10	-1.22058	0.000149654	-1.54497e-10	-1.22195	0.000149863	-1.54497e-10	-1.22197
66153815	chr2:66153815:A:AG	6.86163e-08	-0.82599	-0.97566	7.63729e-05	-0.964299	-0.930353	7.65046e-05	-0.964213	-0.930125
66154138	chr2:66154138:A:T	2.36434e-07	-0.637646	0.0731335	0.000266487	-0.783333	0.13838	0.000267021	-0.783246	0.138884
66154514	chr2:66154514:T:A	1.43946e-07	-0.998388	-0.0623519	0.000166854	-1.11354	0.000381211	0.000167187	-1.11348	0.000903771
66154515	chr2:66154515:T:A	6.43946e-08	-1.06542	-0.799728	7.1422e-05	-1.16761	-0.794065	7.15458e-05	-1.16756	-0.793791
66154685	chr2:66154685:A:G	2.46293e-07	-1.54497e-10	-0.523661	0.000307503	-1.54497e-10	-0.501794	0.000308077	-1.54497e-10	-0.501339
66154694	chr2:66154694:G:C	2.30203e-07	-1.54497e-10	-0.591218	0.000280993	-1.54497e-10	-0.591949	0.0002814	-1.54497e-10	-0.591914
66154756	chr2:66154756:A:G	7.41091e-08	-1.28132	-0.443318	8.34194e-05	-1.36867	-0.437731	8.35691e-05	-1.36863	-0.437387
66155256	chr2:66155256:A:G	5.74137e-08	-1.03976	-0.94014	6.49904e-05	-1.16387	-0.892167	6.51028e-05	-1.1638	-0.891925
66155323	chr2:66155323:T:C	1.69495e-07	-1.54497e-10	-0.89736	0.000206093	-1.54497e-10	-0.901953	0.000206368	-1.54497e-10	-0.90203
66155688	chr2:66155688:T:C	1.31108e-07	-1.54497e-10	-1.15416	0.000161658	-1.54497e-10	-1.1448	0.000161887	-1.54497e-10	-1.14479
66156136	chr2:66156136:C:CAGAAAT	2.03841e-07	-1.54497e-10	-0.71284	0.000250202	-1.54497e-10	-0.708009	0.000250497	-1.54497e-10	-0.708242
66156571	chr2:66156571:A:C	1.36689e-07	-1.54497e-10	-1.11247	0.000164803	-1.54497e-10	-1.12553	0.000165029	-1.54497e-10	-1.12557
66156629	chr2:66156629:C:A	1.79637e-07	-0.952153	0.11291	0.00020799	-1.07117	0.178375	0.000208405	-1.0711	0.178891
66156708	chr2:66156708:G:A	1.20666e-07	-1.54497e-10	-1.23716	0.000147353	-1.54497e-10	-1.23745	0.000147562	-1.54497e-10	-1.23744
66156809	chr2:66156809:T:C	1.91961e-07	-1.54497e-10	-0.772888	0.000234336	-1.54497e-10	-0.773524	0.000234669	-1.54497e-10	-0.773515
66156890	chr2:66156890:G:C	1.85171e-07	-1.54497e-10	-0.808901	0.000222364	-1.54497e-10	-0.825964	0.000222673	-1.54497e-10	-0.825983
66157117	chr2:66157117:T:C	9.6392e-08	-1.28761	-0.174143	0.000116735	-1.38129	-0.0890877	0.000116965	-1.38123	-0.0885847
66157299	chr2:66157299:G:A	1.82197e-07	-1.54497e-10	-0.825093	0.000225888	-1.54497e-10	-0.810238	0.000226224	-1.54497e-10	-0.810165
66157396	chr2:66157396:A:G	1.37338e-07	-1.54497e-10	-1.10774	0.000165587	-1.54497e-10	-1.12078	0.000165816	-1.54497e-10	-1.12081
66158144	chr2:66158144:A:G	1.14689e-07	-1.10108	-0.186877	0.000132258	-1.2138	-0.131721	0.000132518	-1.21374	-0.131228
66158226	chr2:66158226:A:G	1.23039e-07	-1.54497e-10	-1.21768	0.000150379	-1.54497e-10	-1.21712	0.00015059	-1.54497e-10	-1.21713
66158345	chr2:66158345:A:C	6.94007e-08	-0.999494	-0.79079	7.88808e-05	-1.12805	-0.734291	7.90224e-05	-1.12798	-0.733981
66158664	chr2:66158664:A:T	1.59746e-07	-1.54497e-10	-0.956596	0.000194167	-1.54497e-10	-0.961559	0.000194447	-1.54497e-10	-0.961532
66159705	chr2:66159705:C:T	1.20344e-07	-1.54497e-10	-1.23983	0.00014698	-1.54497e-10	-1.23998	0.000147188	-1.54497e-10	-1.23998
66159834	chr2:66159834:AG:A	4.73132e-08	-1.03712	-1.13628	5.19935e-05	-1.14381	-1.13535	5.20763e-05	-1.14376	-1.13522
66159975	chr2:66159975:A:C	6.58149e-08	-0.934723	-0.908612	7.18685e-05	-1.05229	-0.903147	7.19912e-05	-1.05224	-0.902907
66159994	chr2:66159994:T:C	3.21828e-07	-0.498122	0.241957	0.000721386	0.0204724	0.330422	0.000722868	0.0204688	0.331068
66160154	chr2:66160154:G:A	3.77769e-07	-1.54497e-10	-0.0958989	0.000500533	-1.54497e-10	-0.0146055	0.000501329	-1.54497e-10	-0.0144262
66161007	chr2:66161007:A:G	5.25519e-08	-1.17411	-0.894266	6.06279e-05	-1.28258	-0.842943	6.07327e-05	-1.28252	-0.842687
66161071	chr2:66161071:T:A	2.78584e-07	-1.54497e-10	-0.40046	0.000338555	-1.54497e-10	-0.405592	0.00033904	-1.54497e-10	-0.405571
66161284	chr2:66161284:T:G	4.63946e-08	-1.29322	-0.899782	5.54642e-05	-1.31217	-0.902367	5.55519e-05	-1.31198	-0.902393
66161737	chr2:66161737:C:T	1.55503e-07	-1.54497e-10	-0.983515	0.000193049	-1.54497e-10	-0.967334	0.000193322	-1.54497e-10	-0.967331
66161982	chr2:66161982:C:T	5.10862e-08	-1.03085	-1.06581	5.72881e-05	-1.15313	-1.02905	5.73845e-05	-1.15306	-1.02886
66162034	chr2:66162034:C:CAG	1.43669e-07	-1.54497e-10	-1.06267	0.000177867	-1.54497e-10	-1.04924	0.000178119	-1.54497e-10	-1.04924
66162554	chr2:66162554:G:A	2.20233e-07	-1.54497e-10	-0.635495	0.000269287	-1.54497e-10	-0.634504	0.00026967	-1.54497e-10	-0.634491
66162752	chr2:66162752:T:A	1.42406e-07	-1.54497e-10	-1.0715	0.000173396	-1.54497e-10	-1.0747	0.000173632	-1.54497e-10	-1.07475
66162955	chr2:66162955:A:C	1.40271e-07	-1.029	-0.0576098	0.000164458	-1.1436	0.0159772	0.00016478	-1.14353	0.0164488
66163020	chr2:66163020:T:C	1.2453e-07	-1.54497e-10	-1.20563	0.000151308	-1.54497e-10	-1.21096	0.00015152	-1.54497e-10	-1.21097
66163371	chr2:66163371:A:G	1.53815e-07	-1.54497e-10	-0.994431	0.000190848	-1.54497e-10	-0.978802	0.000191118	-1.54497e-10	-0.978799
66163664	chr2:66163664:CA:C	2.96797e-07	-1.54497e-10	-0.337131	0.000387881	-1.54497e-10	-0.26958	0.000388505	-1.54497e-10	-0.269384
66163667	chr2:66163667:TTAACA:T	2.90584e-07	-1.54497e-10	-0.358287	0.000379474	-1.54497e-10	-0.291495	0.000380082	-1.54497e-10	-0.291301
66163674	chr2:66163674:C:T	2.75058e-07	-1.54497e-10	-0.413198	0.000358433	-1.54497e-10	-0.348537	0.000359007	-1.54497e-10	-0.348347
66163758	chr2:66163758:A:C	1.58594e-07	-1.10077	0.136938	0.000187709	-1.21195	0.21656	0.000188082	-1.21188	0.217074
66163914	chr2:66163914:A:G	1.56979e-07	-1.13068	0.156611	0.000186585	-1.23824	0.236845	0.000186957	-1.23817	0.237361
66163992	chr2:66163992:C:A	1.84956e-07	-1.0685	0.258434	0.000219409	-1.1813	0.341954	0.000219852	-1.18123	0.342495
66164051	chr2:66164051:A:G	2.30244e-07	-1.54497e-10	-0.591041	0.00029951	-1.54497e-10	-0.528133	0.000299961	-1.54497e-10	-0.528038
66164310	chr2:66164310:C:A	1.55847e-07	-1.209	0.227699	0.000186957	-1.30855	0.309152	0.000187331	-1.30849	0.30968
66164448	chr2:66164448:G:T	1.45262e-07	-1.54497e-10	-1.05164	0.000177958	-1.54497e-10	-1.04873	0.000178187	-1.54497e-10	-1.04886
66164709	chr2:66164709:A:G	1.8e-07	-1.07956	0.242338	0.000212404	-1.19301	0.321221	0.000212831	-1.19295	0.321759
66164901	chr2:66164901:C:T	1.37408e-07	-1.54497e-10	-1.10723	0.000165676	-1.54497e-10	-1.12025	0.000165905	-1.54497e-10	-1.12027
66165193	chr2:66165193:G:A	1.62832e-07	-1.25795	0.320486	0.000196449	-1.35155	0.401675	0.000196844	-1.3515	0.402222
66165315	chr2:66165315:A:G	1.97125e-07	-1.54497e-10	-0.746342	0.00024402	-1.54497e-10	-0.733029	0.000244376	-1.54497e-10	-0.73298
66166148	chr2:66166148:G:A	1.49663e-07	-1.54497e-10	-1.02179	0.000190389	-1.54497e-10	-0.98121	0.000190677	-1.54497e-10	-0.981107
66166233	chr2:66166233:A:C	1.24677e-07	-1.54497e-10	-1.20445	0.00015207	-1.54497e-10	-1.20594	0.000152285	-1.54497e-10	-1.20594
66166409	chr2:66166409:G:T	1.54994e-07	-1.54497e-10	-0.986793	0.000188579	-1.54497e-10	-0.99076	0.000188834	-1.54497e-10	-0.990822
66166518	chr2:66166518:T:C	1.76168e-07	-0.85022	-0.00852323	0.00020172	-0.977729	0.0543297	0.00020212	-0.977658	0.0548322
66167025	chr2:66167025:T:G	1.34688e-07	-1.54497e-10	-1.12722	0.000164751	-1.54497e-10	-1.12584	0.000165002	-1.54497e-10	-1.12573
66167042	chr2:66167042:A:T	1.39878e-07	-1.54497e-10	-1.08941	0.000168466	-1.54497e-10	-1.10354	0.000168697	-1.54497e-10	-1.10358
66167721	chr2:66167721:G:C	3.26804e-07	-1.54497e-10	-0.240821	0.00039958	-1.54497e-10	-0.239866	0.000400223	-1.54497e-10	-0.239668
66167929	chr2:66167929:T:C	5.00204e-07	-0.29254	0.477376	0.000656496	-0.364361	0.620997	0.000657883	-0.364243	0.621581
66168162	chr2:66168162:C:T	1.29659e-07	-1.54497e-10	-1.16527	0.000157061	-1.54497e-10	-1.17364	0.000157278	-1.54497e-10	-1.17367
66168772	chr2:66168772:AG:A	2.47303e-07	-1.54497e-10	-0.519567	0.000302267	-1.54497e-10	-0.518967	0.000302706	-1.54497e-10	-0.518928
66169644	chr2:66169644:G:A	1.06247e-07	-0.877867	-0.486546	0.0001207	-0.924919	-0.512048	0.000120888	-0.924813	-0.512012
66169655	chr2:66169655:T:C	4.66484e-08	-0.964317	-1.22322	5.3238e-05	-1.0307	-1.22481	5.33212e-05	-1.03057	-1.22479
66169659	chr2:66169659:T:C	1.73478e-07	-1.54497e-10	-0.87413	0.000214478	-1.54497e-10	-0.862073	0.000214782	-1.54497e-10	-0.862067
66170149	chr2:66170149:G:GATAC	1.72312e-07	-1.54497e-10	-0.880872	0.000213027	-1.54497e-10	-0.868859	0.000213329	-1.54497e-10	-0.868852
66170277	chr2:66170277:C:T	4.6066e-07	-1.54497e-10	0.102479	0.000624389	-1.54497e-10	0.206494	0.000625346	-1.54497e-10	0.206616
66170325	chr2:66170325:G:A	1.69737e-06	-0.880271	2.28693	0.00238908	-0.922625	2.47101	0.00239453	-0.922552	2.47181
66170415	chr2:66170415:C:T	1.47059e-06	-0.993403	2.25664	0.00207554	-1.0322	2.4399	0.00208026	-1.03214	2.4407
66170553	chr2:66170553:TG:T	1.82756e-07	-0.970329	0.148298	0.00022536	-0.999629	0.187047	0.000225813	-0.999578	0.187598
66170668	chr2:66170668:G:A	1.89764e-07	-0.984627	0.200228	0.000234295	-1.01339	0.239689	0.000234769	-1.01334	0.240252
66171346	chr2:66171346:C:T	4.34124e-07	-1.54497e-10	0.0431499	0.000587084	-1.54497e-10	0.144888	0.000587983	-1.54497e-10	0.145008
66171895	chr2:66171895:C:T	2.22397e-07	-1.54497e-10	-0.625716	0.000289891	-1.54497e-10	-0.560775	0.000290323	-1.54497e-10	-0.560696
66171938	chr2:66171938:A:G	1.25809e-07	-1.54497e-10	-1.19542	0.000152687	-1.54497e-10	-1.20189	0.0001529	-1.54497e-10	-1.2019
66172044	chr2:66172044:C:T	2.6623e-07	-0.44582	-2.74514e-10	0.000323432	-0.451291	-2.74514e-10	0.000323867	-0.451356	-2.74514e-10
66172480	chr2:66172480:A:G	1.26646e-06	-0.671403	1.7852	0.00174107	-0.723996	1.95597	0.00174497	-0.723907	1.95671
66172760	chr2:66172760:G:A	1.76357e-07	-1.54497e-10	-0.857673	0.00021811	-1.54497e-10	-0.845282	0.000218419	-1.54497e-10	-0.845274
66172814	chr2:66172814:T:C	1.26304e-07	-1.54497e-10	-1.19149	0.000154185	-1.54497e-10	-1.19213	0.000154406	-1.54497e-10	-1.1921
66173702	chr2:66173702:G:T	1.67648e-07	-0.861854	-0.046463	0.000205825	-0.898057	-0.00519492	0.00020623	-0.897995	-0.004701
66173757	chr2:66173757:G:A	4.39532e-07	-0.435467	0.490996	0.000576898	-0.501385	0.628771	0.000578115	-0.501279	0.629362
66173786	chr2:66173786:C:G	1.35874e-07	-0.851859	-0.266591	0.000166204	-0.888438	-0.228628	0.000166522	-0.888376	-0.228185
66174333	chr2:66174333:G:A	1.20756e-07	-1.54497e-10	-1.23641	0.000147603	-1.54497e-10	-1.23575	0.000147813	-1.54497e-10	-1.23574
66174348	chr2:66174348:G:A	7.43103e-08	-1.72193	-2.74514e-10	9.07782e-05	-1.72186	-2.74514e-10	9.09067e-05	-1.72186	-2.74514e-10
66174448	chr2:66174448:C:T	2.32977e-08	-1.68884	-1.19298	2.97557e-05	-1.63803	-1.19923	2.97978e-05	-1.63803	-1.19922
66174474	chr2:66174474:A:T	7.33667e-07	-0.466547	1.03442	0.000979755	-0.519796	1.17682	0.000981889	-0.519672	1.17746
66174882	chr2:66174882:G:T	1.63631e-07	-0.932568	-2.74514e-10	0.000168463	-1.10356	-2.74514e-10	0.000168665	-1.10377	-2.74514e-10
66175279	chr2:66175279:G:A	1.30449e-07	-1.54497e-10	-1.1592	0.000157989	-1.54497e-10	-1.16776	0.000158208	-1.54497e-10	-1.16778
66175403	chr2:66175403:T:C	1.30035e-07	-1.54497e-10	-1.16238	0.000157514	-1.54497e-10	-1.17076	0.000157733	-1.54497e-10	-1.17079
66175934	chr2:66175934:T:G	2.06586e-07	-1.54497e-10	-0.699467	0.000255641	-1.54497e-10	-0.686505	0.000256017	-1.54497e-10	-0.686445
66176361	chr2:66176361:C:G	1.2172e-07	-1.54497e-10	-1.22846	0.000148557	-1.54497e-10	-1.22931	0.000148765	-1.54497e-10	-1.22932
66177132	chr2:66177132:T:C	1.81417e-07	-1.54497e-10	-0.829384	0.000221278	-1.54497e-10	-0.830862	0.0002216	-1.54497e-10	-0.830817
66177323	chr2:66177323:G:A	8.96453e-08	-1.53432	-2.74514e-10	0.000109026	-1.53869	-2.74514e-10	0.00010918	-1.53869	-2.74514e-10
66177434	chr2:66177434:G:A	2.16913e-07	-1.54497e-10	-0.650684	0.000269214	-1.54497e-10	-0.634775	0.000269596	-1.54497e-10	-0.634766
66177618	chr2:66177618:G:A	6.61234e-07	-0.745821	1.20975	0.000889379	-0.793662	1.35391	0.000891306	-0.79358	1.35458
66177820	chr2:66177820:G:C	1.25872e-07	-1.54497e-10	-1.19492	0.000152781	-1.54497e-10	-1.20127	0.000152994	-1.54497e-10	-1.20129
66177880	chr2:66177880:A:G	7.66335e-07	-0.679475	1.29091	0.00103235	-0.727966	1.43728	0.00103459	-0.727881	1.43795
66177940	chr2:66177940:C:T	1.32141e-07	-1.54497e-10	-1.14631	0.00016156	-1.54497e-10	-1.1454	0.000161804	-1.54497e-10	-1.14531
66178095	chr2:66178095:G:A	2.61372e-08	-1.67452	-1.0923	2.99251e-05	-1.72224	-1.10934	2.9968e-05	-1.72224	-1.10932
66178127	chr2:66178127:G:A	7.27852e-07	0.559917	-2.74514e-10	0.000818452	0.477135	-2.74514e-10	0.000819609	0.477138	-2.74514e-10
66178421	chr2:66178421:G:C	7.01413e-07	-0.891576	1.41449	0.000954377	-0.932776	1.56356	0.00095648	-0.932706	1.56428
66178482	chr2:66178482:G:C	1.27198e-07	-1.54497e-10	-1.18444	0.000154264	-1.54497e-10	-1.19162	0.000154477	-1.54497e-10	-1.19164
66178489	chr2:66178489:C:A	1.80723e-07	-0.941343	0.108128	0.000223579	-0.975517	0.155003	0.000224023	-0.97546	0.155521
66178558	chr2:66178558:C:G	3.17463e-08	-1.57168	-1.00072	3.85648e-05	-1.58505	-0.992884	3.86225e-05	-1.58496	-0.992893
66178575	chr2:66178575:G:C	1.21787e-07	-1.54497e-10	-1.22791	0.000148635	-1.54497e-10	-1.22878	0.000148844	-1.54497e-10	-1.22879
66179143	chr2:66179143:A:C	1.66369e-07	-1.54497e-10	-0.915971	0.000213191	-1.54497e-10	-0.86809	0.000213504	-1.54497e-10	-0.868035
66179450	chr2:66179450:C:T	1.37006e-07	-0.84652	-0.263636	0.000167654	-0.882355	-0.226021	0.000167975	-0.882293	-0.225578
66179630	chr2:66179630:G:A	2.43534e-07	-1.54497e-10	-0.534925	0.000295939	-1.54497e-10	-0.540125	0.000296391	-1.54497e-10	-0.540009
66179895	chr2:66179895:C:T	1.39887e-07	-1.54497e-10	-1.08934	0.000170567	-1.54497e-10	-1.09115	0.000170813	-1.54497e-10	-1.09112
66180123	chr2:66180123:A:G	3.29355e-08	-1.29513	-1.2405	4.37847e-05	-1.21047	-1.24052	4.38549e-05	-1.21028	-1.24052
66180153	chr2:66180153:T:C	3.1596e-07	-1.54497e-10	-0.274567	0.000420544	-1.54497e-10	-0.18873	0.000421187	-1.54497e-10	-0.188613
66180765	chr2:66180765:A:G	1.29609e-07	-1.54497e-10	-1.16566	0.000159689	-1.54497e-10	-1.15705	0.000159918	-1.54497e-10	-1.15703
66180784	chr2:66180784:T:A	1.3976e-07	-1.54497e-10	-1.09025	0.000171276	-1.54497e-10	-1.087	0.000171496	-1.54497e-10	-1.08713
66181299	chr2:66181299:C:T	8.06917e-07	-0.696218	1.35926	0.00109283	-0.740657	1.50691	0.00109527	-0.740542	1.50761
66181726	chr2:66181726:G:A	2.76195e-07	-1.54497e-10	-0.409073	0.000343786	-1.54497e-10	-0.39026	0.000344274	-1.54497e-10	-0.390253
66181880	chr2:66181880:T:C	4.21034e-07	-0.51215	0.524683	0.000552865	-0.555812	0.640645	0.000553834	-0.555676	0.640852
66182328	chr2:66182328:A:C	5.56746e-07	-0.759821	1.05175	0.000746146	-0.798753	1.18339	0.00074743	-0.798634	1.18359
66183355	chr2:66183355:A:G	1.84135e-07	-1.2348	0.420287	0.000316586	-0.971824	0.49914	0.000317086	-0.971795	0.499278
66184848	chr2:66184848:G:A	1.53327e-07	-1.54497e-10	-0.997606	0.000186677	-1.54497e-10	-1.0009	0.000186949	-1.54497e-10	-1.00086
66184988	chr2:66184988:C:T	1.20771e-07	-1.54497e-10	-1.23628	0.0001476	-1.54497e-10	-1.23578	0.000147808	-1.54497e-10	-1.23577
66185115	chr2:66185115:A:C	1.47943e-07	-1.54497e-10	-1.03335	0.000180178	-1.54497e-10	-1.03633	0.00018044	-1.54497e-10	-1.03629
66185131	chr2:66185131:T:C	1.29454e-07	-0.552867	-0.613992	0.000159802	-0.622047	-0.534298	0.000160092	-0.62194	-0.533999
66186201	chr2:66186201:T:C	1.47853e-07	-1.54497e-10	-1.03396	0.000180675	-1.54497e-10	-1.03358	0.000180924	-1.54497e-10	-1.03361
66186311	chr2:66186311:G:A	2.02064e-07	-1.54497e-10	-0.721598	0.000250568	-1.54497e-10	-0.706548	0.000250923	-1.54497e-10	-0.706545
66186553	chr2:66186553:C:T	7.64192e-07	-1.12878	1.73742	0.00104545	-1.16665	1.88857	0.0010478	-1.16658	1.88934
66186784	chr2:66186784:T:C	1.77194e-07	-1.08115	0.228214	0.000218318	-1.11061	0.266286	0.000218764	-1.11056	0.26686
66187316	chr2:66187316:CA:C	3.31123e-07	-1.54497e-10	-0.227692	0.000441734	-1.54497e-10	-0.139572	0.000442404	-1.54497e-10	-0.139466
66187438	chr2:66187438:C:T	6.35289e-07	-1.54497e-10	0.423899	0.000870259	-1.54497e-10	0.538511	0.000871619	-1.54497e-10	0.538663
66187649	chr2:66187649:A:AGT	4.23883e-08	-1.53333	-0.749982	4.61849e-05	-1.64047	-0.757161	4.62592e-05	-1.64047	-0.756962
66187652	chr2:66187652:A:T	4.21172e-08	-1.53044	-0.759284	4.58502e-05	-1.6385	-0.766395	4.5924e-05	-1.63851	-0.766197
66187687	chr2:66187687:A:G	3.61397e-08	-1.50831	-0.934479	3.9121e-05	-1.62349	-0.94013	3.91822e-05	-1.62349	-0.939976
66187764	chr2:66187764:C:A	3.63307e-08	-1.55959	-0.87793	3.99779e-05	-1.65793	-0.884022	4.00411e-05	-1.65793	-0.883855
66187765	chr2:66187765:T:C	1.28441e-07	-1.59013	0.415422	0.00015263	-1.67247	0.470204	0.000152918	-1.67247	0.470682
66187965	chr2:66187965:T:C	2.69125e-07	-1.54497e-10	-0.435006	0.000353161	-1.54497e-10	-0.363357	0.000353644	-1.54497e-10	-0.3634
66188288	chr2:66188288:G:T	3.61602e-07	-1.54497e-10	-0.139637	0.000483767	-1.54497e-10	-0.0486754	0.000484515	-1.54497e-10	-0.0485414
66188415	chr2:66188415:A:G	2.18251e-08	-1.7098	-1.23732	2.62293e-05	-1.72431	-1.23909	2.62662e-05	-1.72432	-1.23909
66188470	chr2:66188470:G:T	1.21082e-07	-1.54497e-10	-1.23372	0.000148067	-1.54497e-10	-1.23261	0.000148273	-1.54497e-10	-1.23263
66188625	chr2:66188625:T:C	3.72448e-08	-1.56101	-0.85166	4.10403e-05	-1.65855	-0.857172	4.11053e-05	-1.65855	-0.857004
66188818	chr2:66188818:C:T	3.64e-08	-1.56872	-0.866896	4.02301e-05	-1.66343	-0.872236	4.02936e-05	-1.66343	-0.872071
66188852	chr2:66188852:A:G	2.77904e-07	-1.54497e-10	-0.402904	0.000365157	-1.54497e-10	-0.329951	0.000365657	-1.54497e-10	-0.329994
66189286	chr2:66189286:T:A	2.74681e-07	-1.54497e-10	-0.414571	0.000360784	-1.54497e-10	-0.342	0.000361278	-1.54497e-10	-0.342043
66189343	chr2:66189343:G:A	2.75596e-07	-1.54497e-10	-0.411244	0.00036203	-1.54497e-10	-0.338552	0.000362526	-1.54497e-10	-0.338593
66189495	chr2:66189495:T:C	3.40882e-08	-1.60032	-0.900905	3.81566e-05	-1.68264	-0.90594	3.82164e-05	-1.68264	-0.905784
66189614	chr2:66189614:G:A	3.4758e-08	-1.6053	-0.87647	3.8979e-05	-1.68554	-0.881712	3.90404e-05	-1.68554	-0.881551
66190077	chr2:66190077:C:T	3.64691e-08	-1.59452	-0.839195	4.0709e-05	-1.67926	-0.844573	4.07733e-05	-1.67926	-0.844405
66190172	chr2:66190172:G:A	1.74756e-07	-1.65276	0.785972	0.000217517	-1.70916	0.861155	0.000217906	-1.70916	0.861533
66190652	chr2:66190652:A:C	3.96316e-08	-1.63654	-0.714018	4.49497e-05	-1.7027	-0.722033	4.50238e-05	-1.7027	-0.7218
66190842	chr2:66190842:GC:G	2.06489e-07	-1.64315	0.943211	0.000256476	-1.70454	1.0213	0.000256936	-1.70455	1.02168
66190948	chr2:66190948:C:T	1.21191e-07	-1.54497e-10	-1.23281	0.00014815	-1.54497e-10	-1.23206	0.000148359	-1.54497e-10	-1.23205
66191302	chr2:66191302:A:G	1.66836e-07	-1.6353	0.722128	0.000205543	-1.70059	0.795963	0.00020591	-1.70059	0.79634
66191818	chr2:66191818:C:T	1.74856e-07	-1.6132	0.746977	0.00021339	-1.68845	0.82129	0.000213771	-1.68845	0.821667
66191832	chr2:66191832:G:T	1.3329e-07	-1.54497e-10	-1.13765	0.000162615	-1.54497e-10	-1.13889	0.000162844	-1.54497e-10	-1.1389
66192071	chr2:66192071:T:G	2.70743e-07	-1.54497e-10	-0.429011	0.000355459	-1.54497e-10	-0.35687	0.000355945	-1.54497e-10	-0.356913
66192453	chr2:66192453:AAATC:A	1.22264e-07	-1.54497e-10	-1.224	0.000149307	-1.54497e-10	-1.22427	0.00014952	-1.54497e-10	-1.22426
66192552	chr2:66192552:G:A	3.47677e-08	-1.59739	-0.884105	3.88638e-05	-1.68084	-0.889376	3.8925e-05	-1.68084	-0.889214
66192690	chr2:66192690:A:G	1.2039e-07	-1.54497e-10	-1.23944	0.000146953	-1.54497e-10	-1.24017	0.00014716	-1.54497e-10	-1.24017
66192859	chr2:66192859:A:C	6.72979e-08	-1.26554	-0.555513	7.59106e-05	-1.33333	-0.567389	7.60059e-05	-1.33338	-0.567497
66193165	chr2:66193165:A:G	3.00464e-07	-1.54497e-10	-0.324853	0.000396165	-1.54497e-10	-0.248448	0.000396707	-1.54497e-10	-0.248491
66193255	chr2:66193255:CA:C	1.80292e-07	-1.65555	0.81995	0.000224779	-1.71045	0.89529	0.000225184	-1.71045	0.89568
66193258	chr2:66193258:A:G	1.80162e-07	-1.65436	0.818035	0.000224471	-1.70992	0.893382	0.000224875	-1.70992	0.893772
66193345	chr2:66193345:AGGGAGAGT:A	2.78636e-07	-1.54497e-10	-0.400277	0.000366244	-1.54497e-10	-0.32698	0.000366745	-1.54497e-10	-0.327023
66193357	chr2:66193357:A:G	1.71554e-07	-1.65391	0.768626	0.000213512	-1.70971	0.84312	0.000213896	-1.70971	0.843505
66193460	chr2:66193460:T:C	1.91062e-07	-1.65148	0.873897	0.000237894	-1.70858	0.950121	0.000238323	-1.70858	0.950517
66193637	chr2:66193637:G:A	1.80232e-07	-1.64346	0.807519	0.000223278	-1.7047	0.882836	0.00022368	-1.7047	0.883224
66193797	chr2:66193797:G:C	1.31224e-07	-1.54497e-10	-1.15328	0.000159936	-1.54497e-10	-1.1555	0.000160168	-1.54497e-10	-1.15546
66193889	chr2:66193889:C:G	1.20789e-07	-1.54497e-10	-1.23614	0.000147525	-1.54497e-10	-1.23628	0.000147734	-1.54497e-10	-1.23627
66193959	chr2:66193959:T:TCC	1.22329e-07	-1.54497e-10	-1.22347	0.00014969	-1.54497e-10	-1.22172	0.000149896	-1.54497e-10	-1.22175
66194105	chr2:66194105:A:C	4.1923e-08	-1.6365	-0.657849	4.75326e-05	-1.70221	-0.666658	4.76114e-05	-1.70221	-0.666412
66194153	chr2:66194153:G:A	1.9182e-07	-1.54497e-10	-0.773622	0.000247131	-1.54497e-10	-0.720361	0.00024746	-1.54497e-10	-0.72044
66194571	chr2:66194571:G:C	2.12383e-07	-1.54285	0.871061	0.00029022	-1.50119	0.941552	0.000290615	-1.50121	0.941515
66194585	chr2:66194585:TTA:T	1.9925e-07	-1.54497e-10	-0.735622	0.000257229	-1.54497e-10	-0.680312	0.000257571	-1.54497e-10	-0.680392
66194667	chr2:66194667:T:C	1.73878e-07	-1.54497e-10	-0.871826	0.000216586	-1.54497e-10	-0.852292	0.000216884	-1.54497e-10	-0.852329
66195101	chr2:66195101:A:G	3.6112e-08	-1.5806	-0.862951	3.74583e-05	-1.72173	-0.885316	3.75096e-05	-1.72173	-0.885363
66195258	chr2:66195258:A:G	2.96245e-07	-1.54497e-10	-0.338995	0.000390352	-1.54497e-10	-0.26323	0.000390886	-1.54497e-10	-0.263274
66195321	chr2:66195321:G:T	2.08777e-07	-1.54497e-10	-0.688916	0.00027028	-1.54497e-10	-0.63082	0.000270638	-1.54497e-10	-0.630906
66195935	chr2:66195935:T:C	4.76624e-08	-1.61848	-0.547562	5.30165e-05	-1.69331	-0.566361	5.31065e-05	-1.69331	-0.566077
66195959	chr2:66195959:G:A	1.09758e-07	-1.63014	0.298236	0.000143988	-1.64444	0.383888	0.00014423	-1.64439	0.384112
66196088	chr2:66196088:G:A	1.89322e-07	-1.54497e-10	-0.786733	0.00024375	-1.54497e-10	-0.734136	0.000244075	-1.54497e-10	-0.734213
66196129	chr2:66196129:G:A	1.93394e-07	-1.54497e-10	-0.765454	0.000249264	-1.54497e-10	-0.711765	0.000249597	-1.54497e-10	-0.711843
66196204	chr2:66196204:G:A	1.99615e-07	-1.63019	0.896395	0.000246138	-1.6978	0.973415	0.000246582	-1.6978	0.973809
66196230	chr2:66196230:T:C	1.47938e-07	-1.54497e-10	-1.03339	0.000181276	-1.54497e-10	-1.03026	0.000181506	-1.54497e-10	-1.0304
66196631	chr2:66196631:A:G	1.23297e-07	-1.54497e-10	-1.21558	0.000150923	-1.54497e-10	-1.21351	0.000151131	-1.54497e-10	-1.21355
66196667	chr2:66196667:G:T	1.98779e-07	-1.54497e-10	-0.737985	0.000242632	-1.54497e-10	-0.738734	0.000242971	-1.54497e-10	-0.738747
66196859	chr2:66196859:G:A	1.16081e-07	-1.65168	0.375785	0.000141178	-1.70864	0.428388	0.000141442	-1.70864	0.428844
66196888	chr2:66196888:A:G	1.90784e-07	-1.62457	0.845535	0.000233344	-1.69468	0.916914	0.000233762	-1.69468	0.917298
66196915	chr2:66196915:A:G	4.16929e-08	-1.58456	-0.715296	4.63325e-05	-1.67309	-0.721342	4.64074e-05	-1.67309	-0.721137
66197076	chr2:66197076:A:G	1.48786e-07	-1.54497e-10	-1.02767	0.000180516	-1.54497e-10	-1.03446	0.000180772	-1.54497e-10	-1.03445
66197240	chr2:66197240:A:T	1.24137e-07	-1.54497e-10	-1.2088	0.000151982	-1.54497e-10	-1.20652	0.00015219	-1.54497e-10	-1.20656
66197359	chr2:66197359:G:A	5.66504e-08	-1.55785	-0.435434	6.25684e-05	-1.6562	-0.437815	6.26667e-05	-1.6562	-0.437657
66197498	chr2:66197498:T:G	3.08186e-07	-1.63378	1.3343	0.000381622	-1.6998	1.41395	0.00038233	-1.69981	1.4144
66198189	chr2:66198189:T:C	1.45148e-07	-1.54497e-10	-1.05243	0.000178367	-1.54497e-10	-1.04644	0.000178601	-1.54497e-10	-1.04654
66198597	chr2:66198597:T:C	2.21129e-07	-1.54497e-10	-0.631434	0.000267024	-1.54497e-10	-0.642941	0.000267413	-1.54497e-10	-0.642896
66199128	chr2:66199128:A:G	1.3192e-07	-1.54497e-10	-1.14799	0.000160861	-1.54497e-10	-1.14974	0.00016109	-1.54497e-10	-1.14973
66199634	chr2:66199634:T:C	9.68603e-08	-1.59306	0.136153	0.000108023	-1.67864	0.13071	0.000108203	-1.67864	0.130958
66199690	chr2:66199690:T:C	2.29677e-08	-1.66824	-1.22785	2.91486e-05	-1.63109	-1.22678	2.9192e-05	-1.63101	-1.22678
66199812	chr2:66199812:A:G	3.46647e-07	-1.67571	1.49384	0.000442146	-1.71892	1.58028	0.000442974	-1.71892	1.58074
66199843	chr2:66199843:C:T	3.51659e-07	-1.69092	1.5234	0.000454344	-1.72325	1.61182	0.000455193	-1.72325	1.61228
66200289	chr2:66200289:C:T	2.02266e-07	-1.54497e-10	-0.720596	0.000250861	-1.54497e-10	-0.705379	0.000251238	-1.54497e-10	-0.705287
66200387	chr2:66200387:G:T	3.51656e-07	-1.65808	1.49055	0.00044355	-1.7117	1.57624	0.000444377	-1.7117	1.57669
66200547	chr2:66200547:G:A	7.85365e-08	-1.56626	-0.100363	8.66678e-05	-1.66228	-0.105915	8.68096e-05	-1.66227	-0.105698
66200590	chr2:66200590:C:CA	3.78569e-07	-1.65529	1.56151	0.000477508	-1.71081	1.64911	0.000478405	-1.71081	1.64958
66200685	chr2:66200685:A:C	6.07812e-07	-1.62807	2.00775	0.000761008	-1.69801	2.10238	0.000762462	-1.69801	2.10288
66200846	chr2:66200846:A:G	3.91252e-07	-1.63146	1.57063	0.000487457	-1.69979	1.65871	0.000488377	-1.69979	1.65918
66201020	chr2:66201020:A:G	1.82377e-07	-1.6422	0.818095	0.000226177	-1.7054	0.896435	0.000226577	-1.7054	0.896792
66201365	chr2:66201365:TAAATC:T	2.67066e-07	-1.54497e-10	-0.442686	0.000326482	-1.54497e-10	-0.441905	0.000327003	-1.54497e-10	-0.441719
66201511	chr2:66201511:C:T	1.30912e-07	-1.54497e-10	-1.15566	0.000160361	-1.54497e-10	-1.15285	0.00016057	-1.54497e-10	-1.15296
66201775	chr2:66201775:T:C	6.95757e-08	-1.57495	-0.21282	7.67647e-05	-1.6691	-0.220432	7.68868e-05	-1.6691	-0.220258
66201791	chr2:66201791:G:A	4.39009e-08	-1.71417	-0.534071	5.29737e-05	-1.72462	-0.535867	5.30461e-05	-1.72462	-0.535912
66201848	chr2:66201848:CCTGCCTCAGCATT:C	3.3848e-07	-1.6465	1.44079	0.000423658	-1.70736	1.526	0.000424455	-1.70736	1.52647
66202314	chr2:66202314:T:A	1.64927e-07	-1.54497e-10	-0.924677	0.000196501	-1.54497e-10	-0.949613	0.000196755	-1.54497e-10	-0.949728
66202332	chr2:66202332:T:C	1.30494e-07	-1.54497e-10	-1.15886	0.000159791	-1.54497e-10	-1.15641	0.000160018	-1.54497e-10	-1.15641
66202403	chr2:66202403:G:A	2.51865e-07	-1.54497e-10	-0.501287	0.000330909	-1.54497e-10	-0.428436	0.000331403	-1.54497e-10	-0.428355
66202583	chr2:66202583:G:A	3.0595e-07	-1.54497e-10	-0.306759	0.000404853	-1.54497e-10	-0.226755	0.000405476	-1.54497e-10	-0.226627
66202931	chr2:66202931:A:G	4.56419e-07	-1.63056	1.72379	0.00057054	-1.69951	1.81581	0.00057162	-1.69951	1.81629
66203088	chr2:66203088:T:C	1.8225e-07	-1.65689	0.832086	0.000228164	-1.71231	0.912097	0.000228567	-1.71231	0.912452
66203141	chr2:66203141:T:C	1.311e-07	-1.54497e-10	-1.15422	0.000159951	-1.54497e-10	-1.15541	0.000160169	-1.54497e-10	-1.15546
66203528	chr2:66203528:G:A	2.05497e-07	-1.54497e-10	-0.704747	0.000248489	-1.54497e-10	-0.714881	0.000248847	-1.54497e-10	-0.71485
66204097	chr2:66204097:G:A	2.85397e-07	-1.54497e-10	-0.3763	0.000377483	-1.54497e-10	-0.296753	0.000378046	-1.54497e-10	-0.296672
66204104	chr2:66204104:G:A	2.79395e-07	-1.54497e-10	-0.397555	0.000369201	-1.54497e-10	-0.318938	0.000369751	-1.54497e-10	-0.318859
66204268	chr2:66204268:A:G	2.67118e-07	-1.54497e-10	-0.442492	0.000352264	-1.54497e-10	-0.3659	0.000352788	-1.54497e-10	-0.365822
66204681	chr2:66204681:T:C	1.74747e-07	-1.6522	0.785358	0.000225999	-1.7095	0.899747	0.000226431	-1.7095	0.900247
66205232	chr2:66205232:T:C	1.48651e-07	-1.54497e-10	-1.02858	0.000182741	-1.54497e-10	-1.02221	0.00018298	-1.54497e-10	-1.02231
66205810	chr2:66205810:C:G	1.21782e-07	-1.54497e-10	-1.22795	0.000148543	-1.54497e-10	-1.2294	0.000148751	-1.54497e-10	-1.22941
66206293	chr2:66206293:G:A	2.57948e-07	-1.54497e-10	-0.477422	0.000339306	-1.54497e-10	-0.403376	0.000339812	-1.54497e-10	-0.403298
66206389	chr2:66206389:C:T	3.66915e-07	-1.54497e-10	-0.125051	0.000467836	-1.54497e-10	-0.0821614	0.000468494	-1.54497e-10	-0.0821669
66206489	chr2:66206489:T:C	2.36103e-07	-1.54497e-10	-0.565911	0.000309497	-1.54497e-10	-0.495331	0.000309963	-1.54497e-10	-0.495236
66206613	chr2:66206613:A:G	2.76637e-07	-1.54497e-10	-0.407475	0.000365303	-1.54497e-10	-0.329553	0.000365847	-1.54497e-10	-0.329474
66206687	chr2:66206687:A:G	2.22227e-07	-1.54497e-10	-0.62648	0.000290309	-1.54497e-10	-0.559334	0.000290739	-1.54497e-10	-0.559264
66206876	chr2:66206876:A:G	3.549e-08	-1.60817	-0.852755	3.98206e-05	-1.68763	-0.858267	3.98835e-05	-1.68763	-0.858099
66206983	chr2:66206983:G:T	1.22215e-07	-1.54497e-10	-1.2244	0.00014917	-1.54497e-10	-1.22519	0.00014938	-1.54497e-10	-1.2252
66207519	chr2:66207519:G:A	2.38082e-07	-1.54497e-10	-0.557564	0.000312204	-1.54497e-10	-0.486624	0.000312665	-1.54497e-10	-0.486556
66207702	chr2:66207702:G:A	2.35946e-07	-1.54497e-10	-0.566579	0.000308738	-1.54497e-10	-0.497788	0.0003092	-1.54497e-10	-0.4977
66207710	chr2:66207710:G:A	1.55277e-07	-1.54497e-10	-0.984973	0.000191863	-1.54497e-10	-0.9735	0.000192145	-1.54497e-10	-0.973439
66207830	chr2:66207830:A:G	1.21617e-07	-1.54497e-10	-1.22931	0.000148429	-1.54497e-10	-1.23018	0.000148637	-1.54497e-10	-1.23018
66208112	chr2:66208112:C:A	4.13196e-07	-1.54497e-10	-0.00625815	0.000554334	-1.54497e-10	0.0874877	0.000555176	-1.54497e-10	0.0875958
66208207	chr2:66208207:C:T	1.45984e-07	-1.54497e-10	-1.04668	0.000180374	-1.54497e-10	-1.03525	0.000180636	-1.54497e-10	-1.03521
66208311	chr2:66208311:G:A	1.20917e-07	-1.54497e-10	-1.23508	0.000148238	-1.54497e-10	-1.23146	0.000148453	-1.54497e-10	-1.23142
66208687	chr2:66208687:G:C	2.58247e-07	-1.54497e-10	-0.476266	0.000339725	-1.54497e-10	-0.402144	0.000340231	-1.54497e-10	-0.402064
66208855	chr2:66208855:C:G	1.2903e-07	-1.54497e-10	-1.17014	0.00015763	-1.54497e-10	-1.17003	0.000157853	-1.54497e-10	-1.17003
66209239	chr2:66209239:C:A	3.56709e-07	-1.6863	1.53304	0.000459466	-1.72205	1.62184	0.000460314	-1.72205	1.62227
66209562	chr2:66209562:G:A	8.53444e-08	-1.71775	0.134267	0.000117706	-1.72115	0.25906	0.000117908	-1.72115	0.259367
66209618	chr2:66209618:C:T	2.34666e-07	-1.63835	1.06633	0.000289211	-1.70314	1.14002	0.000289795	-1.70314	1.14063
66210069	chr2:66210069:G:A	1.50015e-07	-1.54497e-10	-1.01944	0.000190822	-1.54497e-10	-0.97894	0.000191099	-1.54497e-10	-0.978895
66210117	chr2:66210117:C:T	2.21784e-07	-1.54497e-10	-0.628476	0.000289852	-1.54497e-10	-0.560908	0.000290282	-1.54497e-10	-0.560838
66210670	chr2:66210670:C:T	1.63914e-07	-1.54497e-10	-0.93084	0.000198654	-1.54497e-10	-0.938715	0.000198939	-1.54497e-10	-0.938693
66210751	chr2:66210751:A:G	4.05019e-07	-1.54497e-10	-0.0262479	0.000488086	-1.54497e-10	-0.0397875	0.000488826	-1.54497e-10	-0.0396836
66211065	chr2:66211065:T:C	2.78266e-07	-1.54497e-10	-0.401602	0.000367709	-1.54497e-10	-0.322988	0.000368255	-1.54497e-10	-0.322913
66211555	chr2:66211555:G:A	2.52012e-07	-1.54497e-10	-0.500706	0.000331108	-1.54497e-10	-0.427836	0.000331603	-1.54497e-10	-0.42775
66212049	chr2:66212049:A:C	4.05172e-07	-1.54497e-10	-0.0258686	0.000543878	-1.54497e-10	0.0684457	0.000544693	-1.54497e-10	0.0685337
66212367	chr2:66212367:T:TA	3.00979e-07	-1.54497e-10	-0.32314	0.00039914	-1.54497e-10	-0.240969	0.000399738	-1.54497e-10	-0.240881
66212446	chr2:66212446:G:A	2.85874e-07	-1.54497e-10	-0.374628	0.000378206	-1.54497e-10	-0.294841	0.000378769	-1.54497e-10	-0.294762
66212571	chr2:66212571:A:G	3.17814e-07	-1.54497e-10	-0.268714	0.0004225	-1.54497e-10	-0.184091	0.000423134	-1.54497e-10	-0.184001
66212791	chr2:66212791:G:T	3.15796e-07	-1.54497e-10	-0.275086	0.000416471	-1.54497e-10	-0.198462	0.000417123	-1.54497e-10	-0.198307
66212980	chr2:66212980:G:A	1.31591e-07	-1.54497e-10	-1.15049	0.000161216	-1.54497e-10	-1.14753	0.000161426	-1.54497e-10	-1.14764
66213208	chr2:66213208:A:G	1.64004e-07	-1.10903	0.178735	0.000290692	-0.801712	0.243697	0.000291222	-0.801723	0.244119
66213834	chr2:66213834:C:G	1.27912e-07	-1.54497e-10	-1.17884	0.000156251	-1.54497e-10	-1.17881	0.000156473	-1.54497e-10	-1.17881
66213948	chr2:66213948:A:G	7.53278e-08	-1.70833	-2.74514e-10	9.15077e-05	-1.71386	-2.74514e-10	9.16362e-05	-1.71386	-2.74514e-10
66214269	chr2:66214269:A:C	1.37071e-07	-1.54497e-10	-1.10969	0.000168873	-1.54497e-10	-1.10113	0.000169117	-1.54497e-10	-1.1011
66214923	chr2:66214923:C:T	2.07889e-07	-1.54497e-10	-0.693179	0.000266841	-1.54497e-10	-0.643627	0.000267242	-1.54497e-10	-0.643537
66215189	chr2:66215189:A:G	1.26132e-07	-1.54497e-10	-1.19285	0.000154122	-1.54497e-10	-1.19253	0.000154347	-1.54497e-10	-1.19249
66215400	chr2:66215400:G:A	1.2188e-07	-1.54497e-10	-1.22714	0.000149061	-1.54497e-10	-1.22593	0.000149272	-1.54497e-10	-1.22592
66215682	chr2:66215682:GT:G	1.20512e-07	-1.54497e-10	-1.23844	0.000147203	-1.54497e-10	-1.23847	0.000147409	-1.54497e-10	-1.23848
66216284	chr2:66216284:T:C	1.47868e-07	-1.54497e-10	-1.03386	0.000180786	-1.54497e-10	-1.03296	0.000181062	-1.54497e-10	-1.03285
66216293	chr2:66216293:ATTTTC:A	1.33772e-07	-1.54497e-10	-1.13405	0.000164643	-1.54497e-10	-1.1265	0.000164897	-1.54497e-10	-1.12637
66216352	chr2:66216352:A:T	1.60133e-07	-1.54497e-10	-0.954177	0.000195717	-1.54497e-10	-0.953608	0.000196	-1.54497e-10	-0.953574
66216412	chr2:66216412:A:G	2.71199e-08	-1.71642	-1.01349	3.22542e-05	-1.72147	-1.03517	3.23005e-05	-1.72146	-1.03514
66216692	chr2:66216692:T:C	2.46293e-08	-1.60431	-1.22194	3.06315e-05	-1.58004	-1.22821	3.06737e-05	-1.58005	-1.22823
66216833	chr2:66216833:C:G	1.20506e-07	-1.54497e-10	-1.23848	0.00014701	-1.54497e-10	-1.23978	0.000147218	-1.54497e-10	-1.23977
66216837	chr2:66216837:CTGT:C	2.1883e-08	-1.70955	-1.23493	2.63904e-05	-1.72001	-1.23727	2.64279e-05	-1.72	-1.23727
66216957	chr2:66216957:A:AG	1.41493e-07	-1.54497e-10	-1.07793	0.000172462	-1.54497e-10	-1.0801	0.000172699	-1.54497e-10	-1.08014
66217206	chr2:66217206:G:A	1.41222e-07	-1.54497e-10	-1.07985	0.000172124	-1.54497e-10	-1.08206	0.000172361	-1.54497e-10	-1.0821
66217263	chr2:66217263:A:G	1.33867e-07	-1.54497e-10	-1.13333	0.000163974	-1.54497e-10	-1.13057	0.000164209	-1.54497e-10	-1.13055
66217504	chr2:66217504:C:G	1.41244e-07	-1.54497e-10	-1.07969	0.000172151	-1.54497e-10	-1.08191	0.000172388	-1.54497e-10	-1.08194
66218014	chr2:66218014:G:C	1.49519e-07	-1.54497e-10	-1.02276	0.000182176	-1.54497e-10	-1.02531	0.000182425	-1.54497e-10	-1.02535
66218905	chr2:66218905:T:C	2.53868e-08	-1.72475	-1.0712	3.05127e-05	-1.72403	-1.08811	3.05554e-05	-1.72403	-1.08812
66219416	chr2:66219416:A:G	9.47958e-08	-1.47846	-2.74514e-10	0.000106084	-1.56605	-2.74514e-10	0.000106221	-1.56617	-2.74514e-10
66219504	chr2:66219504:G:A	3.03915e-07	-1.54497e-10	-0.313433	0.000376772	-1.54497e-10	-0.298641	0.000377304	-1.54497e-10	-0.298638
66219563	chr2:66219563:A:G	1.20265e-07	-1.54497e-10	-1.24048	0.000146901	-1.54497e-10	-1.24052	0.000147109	-1.54497e-10	-1.24052
66219797	chr2:66219797:C:A	1.2259e-07	-1.54497e-10	-1.22134	0.000149527	-1.54497e-10	-1.2228	0.000149736	-1.54497e-10	-1.22282
66220454	chr2:66220454:C:T	2.58825e-08	-1.7085	-1.06811	3.13576e-05	-1.6984	-1.08642	3.14017e-05	-1.69841	-1.08642
66220739	chr2:66220739:C:T	2.97967e-08	-1.70862	-0.927159	3.58631e-05	-1.69958	-0.950988	3.59114e-05	-1.69959	-0.951046
66220742	chr2:66220742:A:C	1.42421e-07	-1.07139	-2.74514e-10	0.000177947	-1.0488	-2.74514e-10	0.000178183	-1.04888	-2.74514e-10
66222054	chr2:66222054:A:G	1.20351e-07	-1.54497e-10	-1.23977	0.000146978	-1.54497e-10	-1.24	0.000147185	-1.54497e-10	-1.24
66222055	chr2:66222055:C:T	1.31565e-07	-1.54497e-10	-1.15068	0.000161107	-1.54497e-10	-1.14821	0.000161339	-1.54497e-10	-1.14818
66222072	chr2:66222072:A:G	1.50516e-07	-1.54497e-10	-1.01611	0.000184239	-1.54497e-10	-1.01405	0.000184506	-1.54497e-10	-1.01401
66222238	chr2:66222238:T:A	1.36594e-07	-1.54497e-10	-1.11317	0.000166879	-1.54497e-10	-1.11301	0.000167119	-1.54497e-10	-1.11298
66222567	chr2:66222567:A:G	1.29497e-07	-1.54497e-10	-1.16652	0.000158423	-1.54497e-10	-1.16501	0.000158648	-1.54497e-10	-1.165
66223191	chr2:66223191:G:A	1.22419e-07	-1.54497e-10	-1.22273	0.000150352	-1.54497e-10	-1.2173	0.000150568	-1.54497e-10	-1.21727
66223423	chr2:66223423:C:T	2.37613e-07	0.651495	-1.21103	0.000192516	0.247967	-1.21807	0.000192802	0.248036	-1.21806
66223765	chr2:66223765:TA:T	4.5811e-08	-1.39722	-0.808433	5.68033e-05	-1.40831	-0.782372	5.68835e-05	-1.40833	-0.782351
66224282	chr2:66224282:G:T	1.21501e-07	-1.54497e-10	-1.23026	0.000148979	-1.54497e-10	-1.22648	0.000149189	-1.54497e-10	-1.22648
66224420	chr2:66224420:T:G	1.2165e-07	-1.54497e-10	-1.22904	0.000149043	-1.54497e-10	-1.22604	0.00014925	-1.54497e-10	-1.22607
66225398	chr2:66225398:G:A	3.74899e-08	-1.30136	-1.10475	4.60387e-05	-1.30473	-1.09606	4.61056e-05	-1.30475	-1.096
66225414	chr2:66225414:A:G	4.07611e-08	-1.1705	-1.15195	4.2238e-05	-1.32767	-1.15929	4.22999e-05	-1.32761	-1.15929
66225471	chr2:66225471:A:C	1.21834e-07	-1.54497e-10	-1.22752	0.000149329	-1.54497e-10	-1.22413	0.000149535	-1.54497e-10	-1.22416
66225472	chr2:66225472:C:T	1.34479e-07	0.0196676	-1.14844	0.000129011	-0.221936	-1.14845	0.000129198	-0.221893	-1.14845
66225494	chr2:66225494:A:C	1.27757e-07	-1.54497e-10	-1.18005	0.000157132	-1.54497e-10	-1.17319	0.000157345	-1.54497e-10	-1.17325
66226335	chr2:66226335:A:C	1.2564e-07	-1.54497e-10	-1.19676	0.000154463	-1.54497e-10	-1.19032	0.000154679	-1.54497e-10	-1.19034
66226359	chr2:66226359:G:A	1.3476e-07	-1.54497e-10	-1.12669	0.000166176	-1.54497e-10	-1.11723	0.000166398	-1.54497e-10	-1.11731
66226700	chr2:66226700:A:C	2.34127e-07	-0.574318	-2.74514e-10	0.000313391	-0.482828	-2.74514e-10	0.000313904	-0.482603	-2.74514e-10
66226911	chr2:66226911:C:G	3.49588e-08	-1.31854	-1.15747	4.29228e-05	-1.32455	-1.14633	4.29832e-05	-1.32456	-1.14632
66227038	chr2:66227038:T:C	3.38689e-07	-1.54497e-10	-0.205098	0.000405672	-1.54497e-10	-0.224734	0.000406256	-1.54497e-10	-0.224706
66227332	chr2:66227332:G:A	3.28331e-08	-1.38594	-1.15281	4.03704e-05	-1.39086	-1.14132	4.04273e-05	-1.39087	-1.14131
66227511	chr2:66227511:T:C	1.29257e-07	-1.54497e-10	-1.16838	0.000159149	-1.54497e-10	-1.16044	0.00015937	-1.54497e-10	-1.16046
66227694	chr2:66227694:A:T	1.28363e-07	-1.54497e-10	-1.17532	0.000157072	-1.54497e-10	-1.17357	0.000157292	-1.54497e-10	-1.17358
66227709	chr2:66227709:TC:T	2.68901e-08	-1.70469	-1.03373	3.16432e-05	-1.72471	-1.05104	3.16914e-05	-1.72471	-1.05093
66228240	chr2:66228240:G:A	4.03504e-08	-1.28708	-1.0455	4.45814e-05	-1.38296	-1.05	4.46508e-05	-1.38291	-1.04991
66228450	chr2:66228450:T:C	4.69104e-07	0.705416	-0.584773	0.000456006	0.435175	-0.542949	0.000456765	0.435305	-0.542826
66228534	chr2:66228534:G:C	3.34659e-07	0.826702	-1.04377	0.000314273	0.549087	-1.0291	0.000314787	0.549218	-1.02901
66228713	chr2:66228713:AT:A	4.52784e-08	-1.22095	-0.996403	6.40616e-05	-1.10302	-0.967415	6.41541e-05	-1.10306	-0.96734
66228934	chr2:66228934:G:A	2.05904e-07	-1.54497e-10	-0.702771	0.000259383	-1.54497e-10	-0.671973	0.00025973	-1.54497e-10	-0.672048
66229048	chr2:66229048:A:G	3.29762e-07	0.830756	-1.06257	0.000309426	0.553038	-1.0486	0.00030993	0.553169	-1.04851
66229098	chr2:66229098:T:C	7.56051e-08	-1.70466	-2.74514e-10	9.07207e-05	-1.72249	-2.74514e-10	9.08476e-05	-1.72251	-2.74514e-10
66229107	chr2:66229107:C:A	2.84021e-07	0.787775	-1.16891	0.00025433	0.472989	-1.16464	0.000254724	0.473125	-1.16464
66229537	chr2:66229537:G:T	1.31944e-07	-1.54497e-10	-1.1478	0.000161722	-1.54497e-10	-1.1444	0.000161938	-1.54497e-10	-1.14448
66229740	chr2:66229740:A:G	3.2933e-07	0.706274	-0.939395	0.000312142	0.433543	-0.920364	0.000312655	0.433671	-0.92026
66229926	chr2:66229926:T:C	2.91275e-07	0.697358	-1.05327	0.000275205	0.425637	-1.0384	0.000275652	0.425764	-1.03832
66229934	chr2:66229934:T:A	2.90731e-07	0.68823	-1.04601	0.000275049	0.417514	-1.03084	0.000275495	0.417639	-1.03076
66229935	chr2:66229935:A:C	2.85567e-07	0.673153	-1.04886	0.00027037	0.40331	-1.0338	0.000270809	0.403436	-1.03371
66230634	chr2:66230634:C:T	9.11582e-08	-1.51758	-2.74514e-10	0.000108318	-1.54521	-2.74514e-10	0.000108471	-1.54521	-2.74514e-10
66230656	chr2:66230656:T:C	2.35171e-07	0.503188	-1.07306	0.000226049	0.247294	-1.05682	0.000226407	0.247412	-1.05677
66230741	chr2:66230741:C:T	1.24894e-07	0.0318031	-1.23452	0.000156059	0.0528473	-1.23289	0.000156284	0.0528742	-1.23289
66230989	chr2:66230989:A:G	4.72657e-08	-0.967606	-1.20679	4.78878e-05	-1.1512	-1.21021	4.79581e-05	-1.15113	-1.21023
66230996	chr2:66230996:C:T	1.9163e-07	0.395993	-1.17061	0.000176865	0.109452	-1.16434	0.000177132	0.109567	-1.16436
66231040	chr2:66231040:G:A	1.228e-07	-1.54497e-10	-1.21962	0.000149946	-1.54497e-10	-1.22	0.000150155	-1.54497e-10	-1.22002
66231214	chr2:66231214:CT:C	1.8156e-07	0.332479	-1.16108	0.000168338	0.0501061	-1.15441	0.000168592	0.0502203	-1.15443
66231308	chr2:66231308:T:G	1.72096e-07	-1.54497e-10	-0.882127	0.000209497	-1.54497e-10	-0.885572	0.000209792	-1.54497e-10	-0.885575
66231761	chr2:66231761:C:T	1.30845e-07	-1.54497e-10	-1.15616	0.00016099	-1.54497e-10	-1.14894	0.000161212	-1.54497e-10	-1.14897
66231830	chr2:66231830:T:C	1.4527e-07	-1.54497e-10	-1.05159	0.000180043	-1.54497e-10	-1.03709	0.000180298	-1.54497e-10	-1.03708
66231917	chr2:66231917:A:G	2.54239e-07	0.50464	-0.996547	0.00024542	0.251416	-0.978722	0.000245818	0.251538	-0.978636
66231922	chr2:66231922:T:C	2.53529e-07	-1.54497e-10	-0.494702	0.00030014	-1.54497e-10	-0.52603	0.000300549	-1.54497e-10	-0.526079
66232116	chr2:66232116:T:C	2.92186e-07	0.584874	-0.937666	0.000281346	0.32708	-0.917776	0.000281804	0.327204	-0.917681
66232798	chr2:66232798:G:C	7.87903e-08	-1.66339	-2.74514e-10	9.56425e-05	-1.66966	-2.74514e-10	9.57794e-05	-1.66964	-2.74514e-10
66233109	chr2:66233109:A:G	1.81868e-07	-0.826897	-2.74514e-10	0.000235315	-0.769353	-2.74514e-10	0.000235716	-0.76906	-2.74514e-10
66233112	chr2:66233112:T:C	7.54479e-08	-1.70674	-2.74514e-10	9.26067e-05	-1.70192	-2.74514e-10	9.27368e-05	-1.70192	-2.74514e-10
66233208	chr2:66233208:C:CTGTA	1.39586e-07	-1.54497e-10	-1.0915	0.000172463	-1.54497e-10	-1.0801	0.0001727	-1.54497e-10	-1.08013
66233300	chr2:66233300:C:T	2.04151e-07	-1.54497e-10	-0.71132	0.000252237	-1.54497e-10	-0.69991	0.000252602	-1.54497e-10	-0.699876
66233577	chr2:66233577:C:T	2.32378e-07	0.348282	-0.930098	0.000214764	0.0634264	-0.924168	0.000215097	0.0635389	-0.92414
66233645	chr2:66233645:C:A	2.40018e-07	-1.54497e-10	-0.549468	0.000287718	-1.54497e-10	-0.568297	0.000288157	-1.54497e-10	-0.568184
66233759	chr2:66233759:G:A	1.45663e-07	-1.54497e-10	-1.04889	0.000178807	-1.54497e-10	-1.04397	0.000179039	-1.54497e-10	-1.04408
66234178	chr2:66234178:C:T	1.28989e-07	-1.54497e-10	-1.17046	0.000157896	-1.54497e-10	-1.16834	0.000158108	-1.54497e-10	-1.16841
66234273	chr2:66234273:G:A	7.90837e-08	-1.65967	-2.74514e-10	9.90513e-05	-1.63464	-2.74514e-10	9.91905e-05	-1.63465	-2.74514e-10
66234310	chr2:66234310:T:C	1.01092e-07	-1.17728	-0.236874	0.000104953	-1.31983	-0.256936	0.000105114	-1.31973	-0.256915
66235057	chr2:66235057:G:A	1.23275e-07	-1.54497e-10	-1.21576	0.000150744	-1.54497e-10	-1.2147	0.000150963	-1.54497e-10	-1.21465
66235343	chr2:66235343:T:C	6.93757e-07	0.511941	-2.74514e-10	0.000638711	0.229173	-2.74514e-10	0.000639686	0.229288	-2.74514e-10
66236015	chr2:66236015:G:T	1.44451e-07	-1.54497e-10	-1.05724	0.000177313	-1.54497e-10	-1.05236	0.000177543	-1.54497e-10	-1.05247
66236754	chr2:66236754:G:C	2.87532e-07	-1.54497e-10	-0.368848	0.000361852	-1.54497e-10	-0.339044	0.000362348	-1.54497e-10	-0.339084
66236791	chr2:66236791:C:T	2.06493e-07	-1.54497e-10	-0.699917	0.000252264	-1.54497e-10	-0.699802	0.000252622	-1.54497e-10	-0.699796
66237218	chr2:66237218:C:T	3.22743e-08	-1.41585	-1.14006	3.57681e-05	-1.51147	-1.14175	3.58217e-05	-1.51142	-1.14171
66237277	chr2:66237277:C:T	1.20414e-07	-1.54497e-10	-1.23925	0.000146944	-1.54497e-10	-1.24023	0.000147151	-1.54497e-10	-1.24023
66237498	chr2:66237498:C:A	3.34218e-08	-1.67036	-0.850614	4.03184e-05	-1.71452	-0.818953	4.03706e-05	-1.71454	-0.819045
66237601	chr2:66237601:C:A	4.56984e-08	-1.60714	-0.600983	5.2802e-05	-1.71569	-0.548036	5.28845e-05	-1.71568	-0.547901
66238187	chr2:66238187:C:G	1.70263e-07	-1.54497e-10	-0.892839	0.000205569	-1.54497e-10	-0.904499	0.000205864	-1.54497e-10	-0.904475
66238544	chr2:66238544:T:G	1.43273e-07	-1.54497e-10	-1.06543	0.000175128	-1.54497e-10	-1.06476	0.000175382	-1.54497e-10	-1.06472
66238732	chr2:66238732:A:T	1.32955e-07	-1.54497e-10	-1.14017	0.000164286	-1.54497e-10	-1.12867	0.000164542	-1.54497e-10	-1.12852
66238985	chr2:66238985:A:C	3.97794e-07	-1.54497e-10	-0.0442458	0.000482005	-1.54497e-10	-0.0523248	0.000482822	-1.54497e-10	-0.0520423
66239334	chr2:66239334:C:T	1.13202e-07	-1.30101	-2.74514e-10	0.000133495	-1.33622	-2.74514e-10	0.000133688	-1.33618	-2.74514e-10
66239442	chr2:66239442:C:G	1.21484e-07	-1.54497e-10	-1.2304	0.000148265	-1.54497e-10	-1.23128	0.000148474	-1.54497e-10	-1.23128
66239530	chr2:66239530:C:T	1.856e-07	-1.54497e-10	-0.806589	0.000231487	-1.54497e-10	-0.785757	0.000231778	-1.54497e-10	-0.78591
66239957	chr2:66239957:C:T	1.20407e-07	-1.54497e-10	-1.2393	0.000147062	-1.54497e-10	-1.23943	0.000147269	-1.54497e-10	-1.23943
66240356	chr2:66240356:G:A	2.00061e-07	-1.54497e-10	-0.731559	0.000244055	-1.54497e-10	-0.732886	0.000244405	-1.54497e-10	-0.732861
66242089	chr2:66242089:T:C	1.23401e-07	-1.54497e-10	-1.21475	0.00015146	-1.54497e-10	-1.20995	0.000151686	-1.54497e-10	-1.20988
66243526	chr2:66243526:C:A	1.25217e-07	-1.54497e-10	-1.20013	0.000152457	-1.54497e-10	-1.2034	0.000152677	-1.54497e-10	-1.20337
66243747	chr2:66243747:T:C	1.31859e-07	-1.54497e-10	-1.14845	0.000160235	-1.54497e-10	-1.15364	0.000160469	-1.54497e-10	-1.15359
66243951	chr2:66243951:C:G	3.11305e-08	-1.4362	-1.1558	3.55942e-05	-1.51868	-1.13942	3.56484e-05	-1.51862	-1.13937
66244104	chr2:66244104:T:C	1.8571e-07	-1.54497e-10	-0.805996	0.000234231	-1.54497e-10	-0.773973	0.000234595	-1.54497e-10	-0.77383
66244860	chr2:66244860:C:T	1.0014e-07	-1.42361	-2.74514e-10	0.000121235	-1.43255	-2.74514e-10	0.000121418	-1.43245	-2.74514e-10
66245471	chr2:66245471:G:A	1.64314e-07	-1.54497e-10	-0.928403	0.000206267	-1.54497e-10	-0.901106	0.000206583	-1.54497e-10	-0.900986
66245658	chr2:66245658:C:T	1.68609e-07	-1.54497e-10	-0.902596	0.000211879	-1.54497e-10	-0.874262	0.000212205	-1.54497e-10	-0.874136
66245668	chr2:66245668:G:A	3.52491e-08	-1.34248	-1.12526	4.06338e-05	-1.40159	-1.12409	4.06945e-05	-1.40154	-1.12406
66245674	chr2:66245674:T:C	3.768e-08	-1.34086	-1.06019	4.34035e-05	-1.40133	-1.05841	4.34686e-05	-1.40127	-1.05837
66245682	chr2:66245682:G:A	3.05816e-08	-1.429	-1.18078	3.54869e-05	-1.48122	-1.1799	3.55395e-05	-1.48117	-1.17987
66245839	chr2:66245839:GCT:G	1.03831e-07	-1.38742	-2.74514e-10	0.000128888	-1.37134	-2.74514e-10	0.000129061	-1.3714	-2.74514e-10
66245940	chr2:66245940:A:G	1.41728e-07	-1.54497e-10	-1.07627	0.000171427	-1.54497e-10	-1.08612	0.000171679	-1.54497e-10	-1.08606
66246054	chr2:66246054:CAAGG:C	4.06313e-07	-1.54497e-10	-0.0230564	0.000499976	-1.54497e-10	-0.0157198	0.000500764	-1.54497e-10	-0.0155544
66246245	chr2:66246245:T:C	2.57426e-07	-1.54497e-10	-0.479447	0.000312697	-1.54497e-10	-0.485046	0.000313203	-1.54497e-10	-0.484838
66246363	chr2:66246363:TCTGA:T	1.32585e-07	-1.54497e-10	-1.14296	0.000163598	-1.54497e-10	-1.13287	0.000163826	-1.54497e-10	-1.13288
66246738	chr2:66246738:T:C	1.72805e-07	-1.54497e-10	-0.878018	0.000217288	-1.54497e-10	-0.849058	0.000217623	-1.54497e-10	-0.848927
66246926	chr2:66246926:A:G	2.55491e-07	-1.54497e-10	-0.486995	0.000327825	-1.54497e-10	-0.437799	0.000328348	-1.54497e-10	-0.437616
66247260	chr2:66247260:C:T	2.14578e-08	-1.72398	-1.24011	2.63067e-05	-1.72007	-1.24039	2.63439e-05	-1.72006	-1.24039
66247277	chr2:66247277:C:T	4.56829e-07	-1.54497e-10	0.0941287	0.000574294	-1.54497e-10	0.122863	0.000575064	-1.54497e-10	0.122793
66247423	chr2:66247423:A:C	1.25326e-07	-1.54497e-10	-1.19926	0.000151244	-1.54497e-10	-1.21138	0.000151456	-1.54497e-10	-1.2114
66247547	chr2:66247547:T:C	2.62939e-07	-1.54497e-10	-0.45826	0.000337618	-1.54497e-10	-0.408364	0.00033816	-1.54497e-10	-0.40817
66247576	chr2:66247576:T:C	1.20966e-07	-1.54497e-10	-1.23467	0.000147189	-1.54497e-10	-1.23856	0.000147396	-1.54497e-10	-1.23857
66247936	chr2:66247936:T:A	2.14601e-08	-1.72475	-1.23923	2.64268e-05	-1.71539	-1.24051	2.64642e-05	-1.71539	-1.24051
66248148	chr2:66248148:C:T	2.29298e-08	-1.72189	-1.17585	2.75435e-05	-1.72307	-1.19144	2.75823e-05	-1.72307	-1.19144
66248198	chr2:66248198:T:C	2.95803e-07	-1.54497e-10	-0.340487	0.000358743	-1.54497e-10	-0.347673	0.000359337	-1.54497e-10	-0.34743
66248272	chr2:66248272:C:T	2.51779e-07	-1.54497e-10	-0.501629	0.000307188	-1.54497e-10	-0.50282	0.000307671	-1.54497e-10	-0.502657
66248663	chr2:66248663:A:G	1.50069e-07	-1.01909	-2.74514e-10	0.000195242	-0.956041	-2.74514e-10	0.000195564	-0.955799	-2.74514e-10
66248671	chr2:66248671:T:C	1.20881e-07	-1.54497e-10	-1.23538	0.000147444	-1.54497e-10	-1.23683	0.000147653	-1.54497e-10	-1.23682
66248676	chr2:66248676:T:C	2.51696e-07	-1.54497e-10	-0.501961	0.000300863	-1.54497e-10	-0.523625	0.000301323	-1.54497e-10	-0.523505
66248695	chr2:66248695:T:C	1.48898e-07	-1.54497e-10	-1.02692	0.00017926	-1.54497e-10	-1.04144	0.000179529	-1.54497e-10	-1.04135
66248968	chr2:66248968:A:G	1.20856e-07	-1.54497e-10	-1.23558	0.00014841	-1.54497e-10	-1.2303	0.000148621	-1.54497e-10	-1.23029
66249013	chr2:66249013:A:T	1.88923e-07	-1.54497e-10	-0.788841	0.000230931	-1.54497e-10	-0.78816	0.000231269	-1.54497e-10	-0.788108
66249216	chr2:66249216:G:A	2.17003e-08	-1.72264	-1.23021	2.63682e-05	-1.72234	-1.23578	2.64054e-05	-1.72234	-1.23578
66249225	chr2:66249225:C:T	2.33836e-08	-1.72472	-1.15343	2.82729e-05	-1.71679	-1.17158	2.83128e-05	-1.71679	-1.17159
66249400	chr2:66249400:C:T	1.13316e-07	-1.3	-2.74514e-10	0.00013135	-1.35242	-2.74514e-10	0.00013153	-1.35246	-2.74514e-10
66249402	chr2:66249402:A:C	2.59311e-07	-1.54497e-10	-0.472151	0.000315836	-1.54497e-10	-0.475055	0.000316335	-1.54497e-10	-0.474887
66249720	chr2:66249720:C:T	1.24885e-07	-1.54497e-10	-1.20279	0.000152437	-1.54497e-10	-1.20353	0.000152651	-1.54497e-10	-1.20353
66249851	chr2:66249851:C:A	1.64394e-07	-1.54497e-10	-0.927915	0.000205131	-1.54497e-10	-0.90663	0.000205418	-1.54497e-10	-0.906643
66250804	chr2:66250804:G:A	1.38989e-07	-1.54497e-10	-1.09578	0.000170503	-1.54497e-10	-1.09153	0.000170742	-1.54497e-10	-1.09153
66252271	chr2:66252271:A:G	1.72828e-07	-1.54497e-10	-0.877884	0.00021606	-1.54497e-10	-0.854723	0.000216361	-1.54497e-10	-0.85474
66253117	chr2:66253117:AAAT:A	1.69907e-07	-1.54497e-10	-0.894929	0.00020446	-1.54497e-10	-0.909905	0.000204764	-1.54497e-10	-0.909833
66253775	chr2:66253775:A:G	1.66757e-07	-1.54497e-10	-0.913642	0.000208325	-1.54497e-10	-0.891181	0.000208614	-1.54497e-10	-0.891202
66254142	chr2:66254142:G:T	2.65291e-07	-1.54497e-10	-0.449353	0.000336772	-1.54497e-10	-0.410874	0.000337184	-1.54497e-10	-0.411062
66254467	chr2:66254467:G:T	1.5666e-07	-1.54497e-10	-0.976103	0.000192905	-1.54497e-10	-0.968081	0.000193179	-1.54497e-10	-0.968073
66254596	chr2:66254596:T:G	1.98609e-07	-1.54497e-10	-0.738842	0.000243327	-1.54497e-10	-0.735874	0.000243751	-1.54497e-10	-0.735542
66255293	chr2:66255293:C:T	1.22308e-07	-1.54497e-10	-1.22364	0.000149983	-1.54497e-10	-1.21976	0.000150204	-1.54497e-10	-1.21969
66255312	chr2:66255312:TA:T	1.99434e-07	-1.54497e-10	-0.734696	0.00023924	-1.54497e-10	-0.752812	0.000239598	-1.54497e-10	-0.752727
66255667	chr2:66255667:AAATGTCCAAGGTGCATTT:A	2.74818e-07	-0.414073	-2.74514e-10	0.000354501	-0.359569	-2.74514e-10	0.000355046	-0.359441	-2.74514e-10
66255685	chr2:66255685:T:TAATGTCCAAGGTGCATTAAA	1.34848e-07	-1.54497e-10	-1.12604	0.000163648	-1.54497e-10	-1.13256	0.000163893	-1.54497e-10	-1.13248
66255800	chr2:66255800:T:C	1.28422e-07	-1.54497e-10	-1.17486	0.000155688	-1.54497e-10	-1.18243	0.000155893	-1.54497e-10	-1.18252
66255859	chr2:66255859:C:T	1.69487e-07	-1.54497e-10	-0.897404	0.000207113	-1.54497e-10	-0.897016	0.000207416	-1.54497e-10	-0.896962
66255970	chr2:66255970:A:G	1.25242e-07	-1.54497e-10	-1.19993	0.000154695	-1.54497e-10	-1.18882	0.000154919	-1.54497e-10	-1.18878
66256503	chr2:66256503:G:T	2.81552e-08	-1.72181	-0.970643	3.57886e-05	-1.72314	-0.929506	3.58418e-05	-1.72314	-0.92944
66256616	chr2:66256616:C:T	1.29206e-07	-1.16877	-2.74514e-10	0.000161738	-1.1443	-2.74514e-10	0.000161963	-1.14432	-2.74514e-10
66257098	chr2:66257098:T:C	1.90032e-07	0.176784	-0.959774	0.000157285	-0.184608	-0.987612	0.000157518	-0.184547	-0.987604
66257271	chr2:66257271:G:T	2.28852e-08	-1.71811	-1.18158	2.73669e-05	-1.7246	-1.19634	2.74054e-05	-1.7246	-1.19634
66258118	chr2:66258118:G:A	2.33945e-07	-0.575093	-2.74514e-10	0.00031001	-0.493674	-2.74514e-10	0.000310422	-0.493757	-2.74514e-10
66259046	chr2:66259046:A:AT	2.60218e-07	-1.49917	1.03051	0.000440152	-1.31576	1.1726	0.000440829	-1.31571	1.17268
66259110	chr2:66259110:G:A	2.10949e-07	-1.54497e-10	-0.678566	0.000257521	-1.54497e-10	-0.67918	0.000257884	-1.54497e-10	-0.679178
66259171	chr2:66259171:C:G	2.27579e-07	-1.54497e-10	-0.602685	0.000277784	-1.54497e-10	-0.603435	0.000278177	-1.54497e-10	-0.603433
66259359	chr2:66259359:T:C	1.22473e-07	-0.375182	-0.847111	0.000118083	-0.6187	-0.840188	0.000118261	-0.618599	-0.840194
66260228	chr2:66260228:T:C	1.67419e-07	-1.54497e-10	-0.909684	0.00021027	-1.54497e-10	-0.881888	0.000210526	-1.54497e-10	-0.882082
66260775	chr2:66260775:G:A	2.95157e-07	-1.54497e-10	-0.342674	0.000360039	-1.54497e-10	-0.344066	0.000360614	-1.54497e-10	-0.343881
66260959	chr2:66260959:G:A	3.24959e-07	-1.54497e-10	-0.246482	0.000407404	-1.54497e-10	-0.220473	0.000407958	-1.54497e-10	-0.220525
66261807	chr2:66261807:G:C	1.62935e-07	-1.54497e-10	-0.936828	0.000199965	-1.54497e-10	-0.932135	0.00020022	-1.54497e-10	-0.932271
66262283	chr2:66262283:T:C	1.22933e-07	-1.54497e-10	-1.21854	0.000148982	-1.54497e-10	-1.22645	0.000149191	-1.54497e-10	-1.22646
66262542	chr2:66262542:C:G	2.51607e-07	-1.54497e-10	-0.502314	0.000306368	-1.54497e-10	-0.505493	0.000306795	-1.54497e-10	-0.505508
66262633	chr2:66262633:A:G	1.59867e-07	-1.54497e-10	-0.955836	0.000195312	-1.54497e-10	-0.95568	0.000195598	-1.54497e-10	-0.955627
66263425	chr2:66263425:T:C	1.9111e-07	-1.54497e-10	-0.777334	0.000229441	-1.54497e-10	-0.794632	0.000229785	-1.54497e-10	-0.794546
66263990	chr2:66263990:G:A	1.47282e-07	-1.54497e-10	-1.03783	0.000177904	-1.54497e-10	-1.04904	0.000178166	-1.54497e-10	-1.04897
66264524	chr2:66264524:G:A	1.21e-07	-1.54497e-10	-1.23439	0.000147512	-1.54497e-10	-1.23637	0.000147715	-1.54497e-10	-1.2364
66264831	chr2:66264831:T:G	2.13376e-07	-1.54497e-10	-0.667125	0.000261432	-1.54497e-10	-0.664107	0.000261822	-1.54497e-10	-0.664025
66266361	chr2:66266361:C:G	1.53473e-07	-1.54497e-10	-0.996654	0.000187542	-1.54497e-10	-0.996276	0.000187815	-1.54497e-10	-0.99623
66267308	chr2:66267308:T:G	1.36981e-07	-1.11034	-2.74514e-10	0.000160083	-1.15458	-2.74514e-10	0.000160318	-1.15453	-2.74514e-10
66267855	chr2:66267855:C:A	1.22304e-07	-1.54497e-10	-1.22367	0.00014889	-1.54497e-10	-1.22707	0.000149092	-1.54497e-10	-1.22713
66268213	chr2:66268213:T:A	1.99271e-07	-1.54497e-10	-0.735514	0.000239328	-1.54497e-10	-0.752446	0.000239689	-1.54497e-10	-0.752348
66268541	chr2:66268541:G:A	1.23556e-07	-1.54497e-10	-1.21349	0.000151005	-1.54497e-10	-1.21297	0.000151219	-1.54497e-10	-1.21296
66268616	chr2:66268616:T:G	4.32991e-08	-1.10692	-1.15513	4.72459e-05	-1.22209	-1.15282	4.73184e-05	-1.22198	-1.15281
66268995	chr2:66268995:G:T	4.63118e-08	-1.09117	-1.10361	5.04832e-05	-1.20768	-1.10095	5.05609e-05	-1.20757	-1.10094
66269753	chr2:66269753:T:C	2.22737e-07	-1.54497e-10	-0.624188	0.000267036	-1.54497e-10	-0.642896	0.000267443	-1.54497e-10	-0.642783
66270602	chr2:66270602:CAATT:C	2.30692e-07	-1.54497e-10	-0.589096	0.000286639	-1.54497e-10	-0.572056	0.000287022	-1.54497e-10	-0.572131
66270909	chr2:66270909:C:T	7.41251e-08	-1.72443	-2.74514e-10	9.06381e-05	-1.7234	-2.74514e-10	9.07661e-05	-1.7234	-2.74514e-10
66271175	chr2:66271175:T:C	5.25838e-08	-1.16948	-0.898296	5.72123e-05	-1.27565	-0.907864	5.7295e-05	-1.27555	-0.90793
66271209	chr2:66271209:A:T	2.08591e-07	-1.54497e-10	-0.689806	0.000259135	-1.54497e-10	-0.672932	0.000259482	-1.54497e-10	-0.673003
66271514	chr2:66271514:T:TG	2.26857e-07	-1.54497e-10	-0.605862	0.000282996	-1.54497e-10	-0.584847	0.000283383	-1.54497e-10	-0.584888
66271556	chr2:66271556:T:C	3.13083e-07	-1.54497e-10	-0.283712	0.000383711	-1.54497e-10	-0.280389	0.000384189	-1.54497e-10	-0.280555
66271643	chr2:66271643:A:G	3.54559e-08	-1.22161	-1.24028	4.72775e-05	-1.1338	-1.24044	4.73552e-05	-1.13357	-1.24044
66272606	chr2:66272606:A:G	5.74885e-08	-1.15956	-0.819032	6.3139e-05	-1.26355	-0.821394	6.32275e-05	-1.26345	-0.821503
66273078	chr2:66273078:C:T	4.17082e-07	-1.54497e-10	0.0031019	0.000520954	-1.54497e-10	0.0253831	0.000521636	-1.54497e-10	0.0252803
66273444	chr2:66273444:T:A	1.79967e-07	-1.54497e-10	-0.837407	0.000219658	-1.54497e-10	-0.838207	0.000219961	-1.54497e-10	-0.838238
66273577	chr2:66273577:A:G	2.2989e-07	-1.54497e-10	-0.59258	0.00028563	-1.54497e-10	-0.575584	0.000286011	-1.54497e-10	-0.575658
66274670	chr2:66274670:G:A	2.31082e-07	-1.54497e-10	-0.587407	0.000287131	-1.54497e-10	-0.57034	0.000287515	-1.54497e-10	-0.570415
66274679	chr2:66274679:C:T	1.7616e-07	-0.858787	-2.74514e-10	0.000177826	-1.04947	-2.74514e-10	0.000178094	-1.04938	-2.74514e-10
66275052	chr2:66275052:T:C	2.30993e-07	-1.54497e-10	-0.587793	0.000287017	-1.54497e-10	-0.57074	0.0002874	-1.54497e-10	-0.570814
66275210	chr2:66275210:T:A	2.30692e-07	-1.54497e-10	-0.589096	0.000286639	-1.54497e-10	-0.572056	0.000287022	-1.54497e-10	-0.572131
66275549	chr2:66275549:T:C	1.42281e-07	-1.54497e-10	-1.07238	0.000173129	-1.54497e-10	-1.07624	0.000173383	-1.54497e-10	-1.07619
66276371	chr2:66276371:C:T	5.52077e-08	-1.19168	-0.827399	6.08168e-05	-1.29246	-0.829952	6.09021e-05	-1.29236	-0.830059
66276528	chr2:66276528:C:T	1.40822e-07	-1.54497e-10	-1.08268	0.000169699	-1.54497e-10	-1.09625	0.000169949	-1.54497e-10	-1.09619
66276873	chr2:66276873:A:G	5.37335e-08	-1.23167	-0.814477	5.94159e-05	-1.32866	-0.817062	5.9499e-05	-1.32856	-0.817169
66277338	chr2:66277338:T:C	4.03166e-08	-1.23024	-1.10318	4.4357e-05	-1.32959	-1.10842	4.44216e-05	-1.32949	-1.10847
66277471	chr2:66277471:T:C	5.64914e-08	-1.19396	-0.802134	6.22118e-05	-1.29497	-0.804763	6.22989e-05	-1.29487	-0.804873
66277481	chr2:66277481:A:G	1.69295e-07	-1.54497e-10	-0.898539	0.000204828	-1.54497e-10	-0.90811	0.000205145	-1.54497e-10	-0.907972
66277898	chr2:66277898:A:C	2.28162e-07	-1.54497e-10	-0.600125	0.000273446	-1.54497e-10	-0.619177	0.000273863	-1.54497e-10	-0.619062
66277967	chr2:66277967:A:G	4.44636e-08	-1.12705	-1.10846	4.94672e-05	-1.24542	-1.08355	4.9544e-05	-1.24531	-1.08352
66278803	chr2:66278803:G:A	1.38394e-07	-1.54497e-10	-1.10008	0.000169567	-1.54497e-10	-1.09703	0.000169802	-1.54497e-10	-1.09706
66279750	chr2:66279750:A:T	1.81835e-07	-1.54497e-10	-0.827084	0.000221922	-1.54497e-10	-0.827951	0.000222254	-1.54497e-10	-0.827867
66280474	chr2:66280474:T:C	3.42491e-07	-1.54497e-10	-0.193937	0.000429366	-1.54497e-10	-0.167969	0.000429958	-1.54497e-10	-0.168003
66280599	chr2:66280599:G:A	1.2026e-07	-1.54497e-10	-1.24053	0.000146901	-1.54497e-10	-1.24052	0.000147108	-1.54497e-10	-1.24052
66280890	chr2:66280890:T:C	1.38149e-07	-1.54497e-10	-1.10185	0.000168754	-1.54497e-10	-1.10184	0.000168998	-1.54497e-10	-1.10181
66281665	chr2:66281665:G:A	1.37941e-07	-1.54497e-10	-1.10335	0.000168435	-1.54497e-10	-1.10373	0.000168679	-1.54497e-10	-1.10369
66281836	chr2:66281836:C:T	1.264e-07	-1.54497e-10	-1.19073	0.000153599	-1.54497e-10	-1.19593	0.000153802	-1.54497e-10	-1.19602
66283016	chr2:66283016:C:T	5.61562e-08	-1.16004	-0.842	6.1568e-05	-1.26542	-0.844719	6.16548e-05	-1.26531	-0.844825
66283072	chr2:66283072:T:G	5.5115e-08	-1.16905	-0.851705	6.05806e-05	-1.272	-0.854304	6.0666e-05	-1.2719	-0.854407
66283474	chr2:66283474:G:A	1.95124e-07	-1.54497e-10	-0.756544	0.000242741	-1.54497e-10	-0.738284	0.000243072	-1.54497e-10	-0.738332
66283618	chr2:66283618:G:A	1.38255e-07	-1.54497e-10	-1.10108	0.000168882	-1.54497e-10	-1.10108	0.000169127	-1.54497e-10	-1.10104
66283722	chr2:66283722:G:A	5.76224e-08	-1.13596	-0.840311	6.30115e-05	-1.24392	-0.843046	6.31006e-05	-1.24381	-0.843151
66284635	chr2:66284635:A:G	4.03122e-08	-1.1075	-1.22602	5.42771e-05	-1.01186	-1.22431	5.43672e-05	-1.01161	-1.22432
66285138	chr2:66285138:T:G	2.91308e-07	0.521237	-0.877038	0.000226954	0.105925	-0.911459	0.000227284	0.105976	-0.911464
66285207	chr2:66285207:C:G	5.96838e-08	-1.10646	-0.834666	6.5084e-05	-1.21718	-0.83742	6.51761e-05	-1.21707	-0.837526
66285417	chr2:66285417:G:C	5.59056e-08	-1.15867	-0.847845	6.08271e-05	-1.26418	-0.858068	6.09148e-05	-1.26408	-0.858138
66285494	chr2:66285494:C:T	3.37623e-08	-1.37954	-1.1313	4.44334e-05	-1.30643	-1.12986	4.45059e-05	-1.30623	-1.12984
66285821	chr2:66285821:C:T	1.62018e-07	-1.54497e-10	-0.942475	0.000202053	-1.54497e-10	-0.921747	0.000202337	-1.54497e-10	-0.921756
66286155	chr2:66286155:C:G	4.41726e-08	-1.10575	-1.13632	4.89227e-05	-1.22585	-1.11419	4.89987e-05	-1.22574	-1.11416
66286357	chr2:66286357:C:T	1.38248e-07	-1.54497e-10	-1.10113	0.000169226	-1.54497e-10	-1.09905	0.000169486	-1.54497e-10	-1.09892
66286524	chr2:66286524:A:G	1.33764e-07	-1.54497e-10	-1.1341	0.000163391	-1.54497e-10	-1.13414	0.000163626	-1.54497e-10	-1.1341
66286901	chr2:66286901:T:C	8.07262e-08	-1.12088	-0.51824	8.797e-05	-1.2297	-0.523585	8.80939e-05	-1.22959	-0.523696
66287283	chr2:66287283:T:C	1.29002e-07	-1.54497e-10	-1.17035	0.000156627	-1.54497e-10	-1.17641	0.000156831	-1.54497e-10	-1.17652
66287368	chr2:66287368:G:C	9.26781e-08	-1.02705	-0.473994	0.000100022	-1.14532	-0.479567	0.000100163	-1.14521	-0.479683
66287441	chr2:66287441:C:T	1.32691e-07	-1.54497e-10	-1.14216	0.000162066	-1.54497e-10	-1.14228	0.000162291	-1.54497e-10	-1.1423
66288455	chr2:66288455:C:A	3.14024e-07	-1.54497e-10	-0.280711	0.000374389	-1.54497e-10	-0.304985	0.000374988	-1.54497e-10	-0.304795
66288568	chr2:66288568:C:T	4.35413e-08	-1.07679	-1.17968	4.78376e-05	-1.19986	-1.16261	4.79117e-05	-1.19975	-1.16258
66288846	chr2:66288846:C:G	5.57649e-08	-1.10501	-0.904027	6.03487e-05	-1.21684	-0.9133	6.04369e-05	-1.21673	-0.913358
66289152	chr2:66289152:A:G	9.00743e-08	-1.05242	-0.477123	9.7702e-05	-1.16561	-0.482748	9.78401e-05	-1.1655	-0.482856
66290205	chr2:66290205:A:G	5.72484e-08	-1.1199	-0.862885	6.20491e-05	-1.2295	-0.87285	6.21389e-05	-1.2294	-0.872918
66290735	chr2:66290735:T:C	7.47051e-08	-1.71663	-2.74514e-10	9.17524e-05	-1.71119	-2.74514e-10	9.18815e-05	-1.71119	-2.74514e-10
66291241	chr2:66291241:C:T	2.06914e-07	-0.697876	-2.74514e-10	0.000285852	-0.574806	-2.74514e-10	0.000286357	-0.57445	-2.74514e-10
66291324	chr2:66291324:ACAGGCG:A	7.93539e-08	-1.65626	-2.74514e-10	9.48294e-05	-1.6782	-2.74514e-10	9.49661e-05	-1.67817	-2.74514e-10
66291332	chr2:66291332:G:A	7.78861e-08	-1.67493	-2.74514e-10	9.34066e-05	-1.69332	-2.74514e-10	9.35407e-05	-1.69329	-2.74514e-10
66291333	chr2:66291333:AGCCACCGCACCCAGCC:A	7.9544e-08	-1.65387	-2.74514e-10	9.50153e-05	-1.67624	-2.74514e-10	9.51523e-05	-1.67621	-2.74514e-10
66291380	chr2:66291380:A:G	1.37009e-07	-1.54497e-10	-1.11013	0.000167528	-1.54497e-10	-1.10913	0.000167762	-1.54497e-10	-1.10914
66292200	chr2:66292200:G:C	7.08122e-08	-0.845318	-0.924831	7.52541e-05	-0.982064	-0.927345	7.5363e-05	-0.981933	-0.92744
66292286	chr2:66292286:G:A	5.03457e-08	-1.54045	-0.570815	6.93202e-05	-1.46565	-0.525895	6.9425e-05	-1.46567	-0.525767
66292745	chr2:66292745:A:G	4.58478e-08	-1.04779	-1.15706	5.02219e-05	-1.17656	-1.13727	5.03002e-05	-1.17644	-1.13724
66292863	chr2:66292863:G:C	9.14304e-08	-1.5146	-2.74514e-10	0.000107852	-1.54952	-2.74514e-10	0.000108001	-1.54954	-2.74514e-10
66293042	chr2:66293042:G:A	7.33288e-08	-0.737284	-0.997943	7.22072e-05	-0.951346	-0.999393	7.23134e-05	-0.951202	-0.999478
66293100	chr2:66293100:G:A	1.21658e-07	-1.54497e-10	-1.22896	0.000148192	-1.54497e-10	-1.23177	0.000148394	-1.54497e-10	-1.23182
66293107	chr2:66293107:CAG:C	1.2044e-07	-1.54497e-10	-1.23903	0.000146992	-1.54497e-10	-1.2399	0.000147198	-1.54497e-10	-1.23991
66293342	chr2:66293342:T:C	7.18404e-08	-0.746252	-1.00948	7.08379e-05	-0.959112	-1.01077	7.09424e-05	-0.958968	-1.01085
66293784	chr2:66293784:C:T	1.20265e-07	-1.54497e-10	-1.24048	0.000146907	-1.54497e-10	-1.24048	0.000147115	-1.54497e-10	-1.24047
66294428	chr2:66294428:G:A	1.20672e-07	-1.54497e-10	-1.23711	0.000147299	-1.54497e-10	-1.23781	0.000147507	-1.54497e-10	-1.23781
66294609	chr2:66294609:C:T	2.69623e-08	-1.50117	-1.23457	3.05094e-05	-1.58402	-1.22822	3.05527e-05	-1.58404	-1.2282
66294762	chr2:66294762:C:T	5.08513e-08	-0.866279	-1.235	5.07305e-05	-1.06893	-1.23483	5.08098e-05	-1.06879	-1.23481
66294919	chr2:66294919:G:T	4.13839e-07	-1.54497e-10	-0.00470387	0.000503111	-1.54497e-10	-0.00946931	0.000503878	-1.54497e-10	-0.00935498
66295162	chr2:66295162:C:T	1.87157e-07	-1.72	0.921765	0.000274668	-1.67722	1.06251	0.000275059	-1.67723	1.06253
66295206	chr2:66295206:T:C	3.54924e-07	-1.54497e-10	-0.158276	0.00044465	-1.54497e-10	-0.132991	0.000445136	-1.54497e-10	-0.133309
66295318	chr2:66295318:G:A	6.5591e-08	-0.930876	-0.915867	6.54338e-05	-1.12337	-0.925865	6.55308e-05	-1.12324	-0.925925
66295564	chr2:66295564:C:T	1.13316e-07	-1.3	-2.74514e-10	0.000136951	-1.31065	-2.74514e-10	0.000137144	-1.31066	-2.74514e-10
66295730	chr2:66295730:T:A	1.36776e-07	-1.54497e-10	-1.11184	0.000165693	-1.54497e-10	-1.12014	0.000165934	-1.54497e-10	-1.1201
66296027	chr2:66296027:T:A	2.17695e-07	-1.54497e-10	-0.647088	0.0002692	-1.54497e-10	-0.634827	0.00026952	-1.54497e-10	-0.635048
66296378	chr2:66296378:G:A	1.24353e-07	-1.54497e-10	-1.20706	0.000153147	-1.54497e-10	-1.19888	0.00015337	-1.54497e-10	-1.19883
66297062	chr2:66297062:T:C	1.65615e-07	-1.54497e-10	-0.920515	0.000200842	-1.54497e-10	-0.927762	0.000201124	-1.54497e-10	-0.927768
66298436	chr2:66298436:A:G	1.57037e-07	-1.54497e-10	-0.973702	0.00019305	-1.54497e-10	-0.967328	0.000193296	-1.54497e-10	-0.967465
66298719	chr2:66298719:G:T	2.04888e-07	-1.54497e-10	-0.707717	0.000251738	-1.54497e-10	-0.701892	0.000252065	-1.54497e-10	-0.702004
66299134	chr2:66299134:A:G	4.77435e-08	-1.0607	-1.10364	5.23773e-05	-1.18969	-1.08211	5.24599e-05	-1.18956	-1.08208
66299206	chr2:66299206:G:T	5.01634e-08	-1.09091	-1.02399	5.07423e-05	-1.27396	-1.02956	5.08174e-05	-1.27386	-1.02959
66299626	chr2:66299626:A:G	2.40537e-07	-1.54497e-10	-0.547305	0.000288998	-1.54497e-10	-0.563859	0.000289444	-1.54497e-10	-0.563727
66299627	chr2:66299627:A:G	7.00396e-08	-1.16737	-0.613746	7.17326e-05	-1.33909	-0.618241	7.18369e-05	-1.339	-0.618287
66300046	chr2:66300046:T:G	3.23444e-07	-0.959194	0.70804	0.000322396	-1.16281	0.708306	0.0003228	-1.16271	0.708051
66300224	chr2:66300224:G:A	1.68967e-07	-1.11978	0.219303	0.000170253	-1.29923	0.206236	0.000170504	-1.29914	0.206214
66300466	chr2:66300466:T:A	1.3804e-07	-1.54497e-10	-1.10263	0.000170756	-1.54497e-10	-1.09004	0.000171022	-1.54497e-10	-1.0899
66300544	chr2:66300544:A:G	1.20261e-07	-1.54497e-10	-1.24052	0.000146939	-1.54497e-10	-1.24026	0.000147146	-1.54497e-10	-1.24026
66300624	chr2:66300624:C:T	2.00634e-07	-0.728701	-2.74514e-10	0.000275817	-0.610543	-2.74514e-10	0.000276302	-0.610193	-2.74514e-10
66301164	chr2:66301164:T:A	3.68392e-08	-1.27659	-1.14703	4.09343e-05	-1.39005	-1.12827	4.09968e-05	-1.38996	-1.12824
66301399	chr2:66301399:A:G	4.56333e-07	-1.54497e-10	0.093041	0.000555243	-1.54497e-10	0.0891255	0.000556083	-1.54497e-10	0.0892285
66301400	chr2:66301400:A:G	3.40272e-08	-1.32299	-1.18004	3.79781e-05	-1.42847	-1.1648	3.80356e-05	-1.42839	-1.16478
66302476	chr2:66302476:A:G	1.20335e-07	-1.54497e-10	-1.2399	0.000147105	-1.54497e-10	-1.23913	0.000147312	-1.54497e-10	-1.23913
66302871	chr2:66302871:G:T	1.97351e-07	-1.54497e-10	-0.745197	0.000235508	-1.54497e-10	-0.768533	0.000235813	-1.54497e-10	-0.768651
66303103	chr2:66303103:G:C	8.88494e-08	-1.54324	-2.74514e-10	0.000105098	-1.57538	-2.74514e-10	0.000105243	-1.57542	-2.74514e-10
66303185	chr2:66303185:C:T	6.53224e-07	-1.54497e-10	0.451739	0.000820293	-1.54497e-10	0.479382	0.000821387	-1.54497e-10	0.479304
66303590	chr2:66303590:C:T	2.45318e-07	-1.54497e-10	-0.527627	0.000291075	-1.54497e-10	-0.556698	0.000291549	-1.54497e-10	-0.556482
66303591	chr2:66303591:A:G	4.58825e-08	-1.07003	-1.13407	4.93118e-05	-1.2139	-1.11822	4.93879e-05	-1.21381	-1.11818
66304611	chr2:66304611:A:G	4.15524e-08	-1.20024	-1.10299	4.56473e-05	-1.32726	-1.08207	4.57164e-05	-1.32718	-1.08205
66305528	chr2:66305528:C:A	1.21866e-07	-1.54497e-10	-1.22726	0.000149443	-1.54497e-10	-1.22336	0.000149654	-1.54497e-10	-1.22336
66306913	chr2:66306913:G:A	3.54509e-08	-1.67194	-0.790097	4.97285e-05	-1.56956	-0.754146	4.97907e-05	-1.56959	-0.754276
66307219	chr2:66307219:G:A	1.51143e-07	-1.54497e-10	-1.01196	0.000186474	-1.54497e-10	-1.00199	0.000186729	-1.54497e-10	-1.00203
66307225	chr2:66307225:G:A	1.77464e-07	-1.54497e-10	-0.851411	0.00022255	-1.54497e-10	-0.825128	0.000222852	-1.54497e-10	-0.825182
66307509	chr2:66307509:T:G	1.20738e-07	-1.54497e-10	-1.23655	0.000147117	-1.54497e-10	-1.23905	0.000147323	-1.54497e-10	-1.23906
66307623	chr2:66307623:A:C	1.00626e-07	-0.61376	-0.805013	0.000127476	-0.608164	-0.77419	0.000127698	-0.608134	-0.773887
66307720	chr2:66307720:G:A	2.12427e-07	-1.54497e-10	-0.671584	0.000257587	-1.54497e-10	-0.678923	0.000257966	-1.54497e-10	-0.678861
66307851	chr2:66307851:A:G	3.15546e-08	-1.40024	-1.17822	3.83725e-05	-1.38789	-1.19504	3.84257e-05	-1.38788	-1.19508
66307882	chr2:66307882:G:A	3.7763e-07	-1.54497e-10	-0.0962654	0.000458828	-1.54497e-10	-0.101603	0.000459545	-1.54497e-10	-0.101452
66308114	chr2:66308114:T:C	2.09413e-07	-1.54497e-10	-0.685873	0.000263921	-1.54497e-10	-0.654628	0.000264274	-1.54497e-10	-0.654702
66309140	chr2:66309140:G:A	2.23544e-08	-1.69647	-1.22669	3.08771e-05	-1.57925	-1.22102	3.09237e-05	-1.57914	-1.22103
66309395	chr2:66309395:A:G	4.02019e-08	-1.1827	-1.15357	4.87729e-05	-1.16973	-1.17338	4.88396e-05	-1.16972	-1.17343
66309425	chr2:66309425:G:T	2.55464e-08	-1.5963	-1.19338	2.82054e-05	-1.71109	-1.17968	2.82454e-05	-1.71111	-1.17965
66309995	chr2:66309995:A:G	1.60119e-07	-1.54497e-10	-0.954261	0.000194442	-1.54497e-10	-0.960147	0.000194715	-1.54497e-10	-0.960152
66310099	chr2:66310099:G:T	9.2042e-08	-1.50794	-2.74514e-10	0.000106789	-1.55943	-2.74514e-10	0.000106944	-1.55938	-2.74514e-10
66310212	chr2:66310212:G:T	4.26443e-08	-1.0561	-1.22119	4.02211e-05	-1.32902	-1.20687	4.02772e-05	-1.32905	-1.20686
66310227	chr2:66310227:A:G	3.71494e-08	-1.27242	-1.14281	3.75849e-05	-1.48552	-1.11815	3.76393e-05	-1.48554	-1.1181
66310347	chr2:66310347:C:T	2.30421e-07	-1.54497e-10	-0.590272	0.000291169	-1.54497e-10	-0.556377	0.000291556	-1.54497e-10	-0.556456
66310518	chr2:66310518:C:T	1.20268e-07	-1.54497e-10	-1.24046	0.000146918	-1.54497e-10	-1.24041	0.000147125	-1.54497e-10	-1.24041
66310535	chr2:66310535:G:A	2.29496e-07	-1.54497e-10	-0.594295	0.000273326	-1.54497e-10	-0.619615	0.000273757	-1.54497e-10	-0.619448
66310549	chr2:66310549:C:T	4.68849e-07	-1.54497e-10	0.1201	0.000551789	-1.54497e-10	0.0828864	0.000552675	-1.54497e-10	0.0830801
66310564	chr2:66310564:A:G	2.51932e-07	-1.54497e-10	-0.501022	0.00031888	-1.54497e-10	-0.465464	0.000319303	-1.54497e-10	-0.465548
66310567	chr2:66310567:G:A	1.23089e-07	-1.54497e-10	-1.21727	0.000150402	-1.54497e-10	-1.21697	0.00015061	-1.54497e-10	-1.217
66310701	chr2:66310701:A:G	1.20563e-07	-1.54497e-10	-1.23801	0.000147597	-1.54497e-10	-1.2358	0.00014781	-1.54497e-10	-1.23576
66310811	chr2:66310811:G:T	2.26949e-07	-1.54497e-10	-0.605454	0.000285938	-1.54497e-10	-0.574503	0.000286323	-1.54497e-10	-0.57457
66311118	chr2:66311118:G:A	2.30148e-07	-1.54497e-10	-0.591458	0.000290808	-1.54497e-10	-0.557616	0.000291196	-1.54497e-10	-0.557694
66311512	chr2:66311512:G:A	2.38262e-07	-1.54497e-10	-0.556811	0.000300601	-1.54497e-10	-0.524497	0.000301003	-1.54497e-10	-0.524568
66311659	chr2:66311659:G:A	2.06575e-07	-1.54497e-10	-0.699518	0.000250394	-1.54497e-10	-0.707244	0.000250761	-1.54497e-10	-0.707188
66311797	chr2:66311797:A:G	2.08942e-07	-1.54497e-10	-0.688126	0.000253431	-1.54497e-10	-0.69519	0.000253802	-1.54497e-10	-0.695136
66312390	chr2:66312390:T:C	2.57726e-07	-1.54497e-10	-0.478282	0.000325684	-1.54497e-10	-0.444351	0.00032612	-1.54497e-10	-0.444425
66312766	chr2:66312766:A:AG	1.97395e-07	-1.54497e-10	-0.744974	0.000235639	-1.54497e-10	-0.767978	0.000235975	-1.54497e-10	-0.767963
66313819	chr2:66313819:A:G	2.91102e-08	-1.65977	-0.999318	3.32328e-05	-1.72425	-1.0025	3.32797e-05	-1.72424	-1.0025
66314134	chr2:66314134:T:C	4.32524e-08	-1.09748	-1.16565	4.03725e-05	-1.38832	-1.14381	4.04306e-05	-1.38833	-1.14377
66314369	chr2:66314369:C:T	2.58999e-08	-1.6345	-1.14144	2.92204e-05	-1.72426	-1.13115	2.92637e-05	-1.72427	-1.13107
66314579	chr2:66314579:T:C	9.98032e-07	0.875604	-2.74514e-10	0.00101426	0.691639	-2.74514e-10	0.00101585	0.691792	-2.74514e-10
66315241	chr2:66315241:T:C	2.46585e-08	-1.63283	-1.19223	2.79764e-05	-1.72061	-1.1783	2.80164e-05	-1.72062	-1.17828
66315628	chr2:66315628:T:G	1.01911e-07	-1.40608	-2.74514e-10	0.000112511	-1.50723	-2.74514e-10	0.000112653	-1.50737	-2.74514e-10
66315724	chr2:66315724:G:A	1.22586e-07	-1.54497e-10	-1.22137	0.000149752	-1.54497e-10	-1.2213	0.000149966	-1.54497e-10	-1.22128
66315902	chr2:66315902:C:G	1.20734e-07	-1.54497e-10	-1.23659	0.000147428	-1.54497e-10	-1.23694	0.000147635	-1.54497e-10	-1.23695
66316808	chr2:66316808:T:C	2.79692e-07	-1.54497e-10	-0.396492	0.000342966	-1.54497e-10	-0.392648	0.000343468	-1.54497e-10	-0.392594
66316888	chr2:66316888:A:AT	1.36714e-07	-1.54497e-10	-1.11229	0.000167711	-1.54497e-10	-1.10804	0.000167957	-1.54497e-10	-1.10798
66317239	chr2:66317239:T:C	5.63286e-08	-0.767607	-1.23137	7.02303e-05	-0.753303	-1.2252	7.03345e-05	-0.753268	-1.22516
66317399	chr2:66317399:C:T	1.27386e-07	-1.54497e-10	-1.18296	0.000154724	-1.54497e-10	-1.18864	0.000154932	-1.54497e-10	-1.1887
66317462	chr2:66317462:T:C	1.76179e-07	-1.54497e-10	-0.858678	0.000220572	-1.54497e-10	-0.834055	0.000220871	-1.54497e-10	-0.834111
66317847	chr2:66317847:C:A	2.49752e-08	-1.66684	-1.14545	2.91837e-05	-1.72346	-1.13321	2.92274e-05	-1.72345	-1.13313
66317848	chr2:66317848:C:A	2.49317e-08	-1.66883	-1.14521	2.92004e-05	-1.72314	-1.13296	2.92442e-05	-1.72313	-1.13288
66318188	chr2:66318188:C:T	1.74798e-07	-1.54497e-10	-0.866553	0.000209283	-1.54497e-10	-0.886595	0.000209581	-1.54497e-10	-0.886579
66318301	chr2:66318301:C:T	1.32295e-07	-1.54497e-10	-1.14515	0.000161934	-1.54497e-10	-1.14309	0.00016218	-1.54497e-10	-1.14298
66318457	chr2:66318457:T:C	1.20596e-07	-1.54497e-10	-1.23773	0.000147403	-1.54497e-10	-1.23711	0.00014761	-1.54497e-10	-1.23712
66318730	chr2:66318730:T:A	1.27663e-07	-1.54497e-10	-1.18079	0.000156536	-1.54497e-10	-1.177	0.000156774	-1.54497e-10	-1.17689
66319012	chr2:66319012:TA:T	2.2776e-08	-1.67272	-1.23176	2.64761e-05	-1.72202	-1.23202	2.65137e-05	-1.72201	-1.23202
66319182	chr2:66319182:A:G	4.97426e-08	-1.09006	-1.03326	4.83019e-05	-1.36271	-0.990095	4.83697e-05	-1.36274	-0.990078
66319212	chr2:66319212:T:C	1.84993e-07	-1.54497e-10	-0.809866	0.00022443	-1.54497e-10	-0.816717	0.000224758	-1.54497e-10	-0.816665
66319965	chr2:66319965:G:A	1.99381e-07	-1.54497e-10	-0.734961	0.000246028	-1.54497e-10	-0.724836	0.000246455	-1.54497e-10	-0.724509
66320136	chr2:66320136:G:A	2.63908e-08	-1.61247	-1.1447	2.96466e-05	-1.71623	-1.1247	2.96893e-05	-1.71624	-1.12466
66320675	chr2:66320675:T:G	1.30727e-07	-1.54497e-10	-1.15707	0.000159098	-1.54497e-10	-1.16076	0.000159333	-1.54497e-10	-1.16069
66320954	chr2:66320954:G:A	2.41957e-07	-1.54497e-10	-0.541423	0.000306039	-1.54497e-10	-0.506569	0.000306446	-1.54497e-10	-0.506648
66321114	chr2:66321114:T:G	8.34722e-08	-1.60567	-2.74514e-10	9.54005e-05	-1.6722	-2.74514e-10	9.55337e-05	-1.67221	-2.74514e-10
66321208	chr2:66321208:C:T	3.44159e-08	-1.52541	-0.96625	4.58681e-05	-1.45934	-0.945172	4.59404e-05	-1.45924	-0.945109
66322147	chr2:66322147:T:C	2.85183e-08	-1.65973	-1.01991	3.2576e-05	-1.72409	-1.02261	3.2622e-05	-1.72409	-1.02262
66322484	chr2:66322484:G:A	2.79047e-08	-1.59932	-1.10206	3.1166e-05	-1.71247	-1.07848	3.12107e-05	-1.71249	-1.07844
66322870	chr2:66322870:C:T	2.95231e-08	-1.53993	-1.10508	3.89965e-05	-1.47642	-1.09039	3.9057e-05	-1.47632	-1.09035
66322875	chr2:66322875:G:A	1.27933e-07	-1.54497e-10	-1.17867	0.000157159	-1.54497e-10	-1.17302	0.000157374	-1.54497e-10	-1.17306
66323603	chr2:66323603:G:A	2.80982e-08	-1.57324	-1.12123	3.08101e-05	-1.70311	-1.09933	3.08542e-05	-1.70313	-1.09928
66324192	chr2:66324192:T:C	3.08716e-08	-1.5526	-1.04775	3.3603e-05	-1.69497	-1.0207	3.36513e-05	-1.69499	-1.02065
66324390	chr2:66324390:C:T	2.54015e-08	-1.61843	-1.17695	2.79188e-05	-1.72261	-1.17837	2.79591e-05	-1.72262	-1.17833
66324690	chr2:66324690:G:A	1.20276e-07	-1.54497e-10	-1.24039	0.000147039	-1.54497e-10	-1.23958	0.000147248	-1.54497e-10	-1.23957
66324988	chr2:66324988:TG:T	1.56055e-07	-1.54497e-10	-0.979974	0.00019249	-1.54497e-10	-0.970236	0.000192755	-1.54497e-10	-0.970269
66325050	chr2:66325050:A:T	1.24602e-07	-1.54497e-10	-1.20506	0.00015231	-1.54497e-10	-1.20436	0.000152526	-1.54497e-10	-1.20435
66325449	chr2:66325449:G:A	1.20273e-07	-1.54497e-10	-1.24042	0.000146931	-1.54497e-10	-1.24032	0.000147139	-1.54497e-10	-1.24031
66325881	chr2:66325881:G:A	1.76902e-07	-1.54497e-10	-0.854584	0.000222068	-1.54497e-10	-0.827295	0.000222368	-1.54497e-10	-0.827356
66326100	chr2:66326100:C:T	1.60091e-07	-1.54497e-10	-0.954441	0.000199621	-1.54497e-10	-0.933858	0.000199892	-1.54497e-10	-0.933911
66326218	chr2:66326218:G:A	2.86517e-08	-1.57769	-1.09728	3.15647e-05	-1.70482	-1.07342	3.161e-05	-1.70484	-1.07337
66326311	chr2:66326311:A:G	2.81815e-08	-1.59679	-1.09472	3.14411e-05	-1.71152	-1.07065	3.14864e-05	-1.71153	-1.0706
66326939	chr2:66326939:T:TTAAGG	1.81299e-07	-1.54497e-10	-0.830034	0.000227785	-1.54497e-10	-0.801879	0.000228091	-1.54497e-10	-0.801943
66327179	chr2:66327179:T:C	1.2037e-07	-1.54497e-10	-1.23961	0.000147265	-1.54497e-10	-1.23804	0.000147477	-1.54497e-10	-1.23802
66327402	chr2:66327402:C:T	1.49959e-07	-1.54497e-10	-1.01982	0.000184831	-1.54497e-10	-1.01084	0.000185086	-1.54497e-10	-1.01087
66327455	chr2:66327455:T:C	2.26911e-08	-1.6796	-1.22861	2.6662e-05	-1.7233	-1.22375	2.67003e-05	-1.72329	-1.22373
66327714	chr2:66327714:C:T	2.6906e-08	-1.608	-1.12983	3.01688e-05	-1.71477	-1.1087	3.02121e-05	-1.71479	-1.10866
66327740	chr2:66327740:A:G	1.32236e-07	-1.54497e-10	-1.14559	0.000159614	-1.54497e-10	-1.15752	0.000159827	-1.54497e-10	-1.1576
66328194	chr2:66328194:G:A	1.94699e-07	-1.54497e-10	-0.758725	0.000237433	-1.54497e-10	-0.760396	0.000237778	-1.54497e-10	-0.760353
66328293	chr2:66328293:A:T	1.86533e-07	-1.54497e-10	-0.801573	0.000234457	-1.54497e-10	-0.773008	0.000234773	-1.54497e-10	-0.773072
66328795	chr2:66328795:C:T	1.29932e-07	-1.54497e-10	-1.16317	0.000160032	-1.54497e-10	-1.15491	0.00016028	-1.54497e-10	-1.15476
66328955	chr2:66328955:T:C	1.52573e-07	-1.54497e-10	-1.00254	0.000188119	-1.54497e-10	-0.993206	0.000188378	-1.54497e-10	-0.993238
66329296	chr2:66329296:A:G	1.36156e-07	-1.54497e-10	-1.11638	0.000164962	-1.54497e-10	-1.12457	0.000165171	-1.54497e-10	-1.12471
66329438	chr2:66329438:AG:A	3.13328e-08	-1.60417	-0.981349	3.68183e-05	-1.65701	-0.967276	3.68801e-05	-1.65701	-0.967006
66329733	chr2:66329733:C:A	2.27301e-07	-1.54497e-10	-0.603905	0.00028674	-1.54497e-10	-0.571702	0.000287128	-1.54497e-10	-0.571762
66330605	chr2:66330605:A:G	1.92238e-07	-1.54497e-10	-0.771449	0.000241862	-1.54497e-10	-0.741912	0.000242187	-1.54497e-10	-0.74198
66330624	chr2:66330624:C:A	2.85008e-08	-1.56391	-1.11634	3.29904e-05	-1.62771	-1.10635	3.30428e-05	-1.62771	-1.10617
66330767	chr2:66330767:G:A	1.6284e-07	-1.54497e-10	-0.937413	0.000194855	-1.54497e-10	-0.958024	0.000195132	-1.54497e-10	-0.958013
66331072	chr2:66331072:G:A	2.41702e-08	-1.61377	-1.23129	2.64885e-05	-1.72197	-1.2316	2.65256e-05	-1.72197	-1.23161
66331170	chr2:66331170:A:G	2.65442e-08	-1.51338	-1.23799	2.83126e-05	-1.65432	-1.23265	2.83526e-05	-1.65432	-1.23264
66331255	chr2:66331255:C:T	2.30828e-07	-1.54497e-10	-0.588508	0.000291307	-1.54497e-10	-0.555903	0.000291699	-1.54497e-10	-0.555967
66331834	chr2:66331834:G:T	7.94437e-08	-1.65513	-2.74514e-10	9.94242e-05	-1.63088	-2.74514e-10	9.95605e-05	-1.63092	-2.74514e-10
66332143	chr2:66332143:C:A	2.74913e-08	-1.62556	-1.09075	3.12406e-05	-1.71945	-1.06911	3.12867e-05	-1.71946	-1.06904
66332303	chr2:66332303:G:A	1.76891e-07	-1.54497e-10	-0.854647	0.000216045	-1.54497e-10	-0.854794	0.000216317	-1.54497e-10	-0.854947
66332358	chr2:66332358:A:G	1.32514e-07	-1.54497e-10	-1.1435	0.00016071	-1.54497e-10	-1.15068	0.000160916	-1.54497e-10	-1.15081
66332636	chr2:66332636:T:C	1.82187e-07	-1.54497e-10	-0.825148	0.000228796	-1.54497e-10	-0.79745	0.000229105	-1.54497e-10	-0.797508
66332643	chr2:66332643:C:T	1.72689e-07	-1.54497e-10	-0.878691	0.000215713	-1.54497e-10	-0.856329	0.000216006	-1.54497e-10	-0.856384
66332701	chr2:66332701:A:G	2.59295e-08	-1.70325	-1.07155	3.09254e-05	-1.7136	-1.0851	3.09677e-05	-1.71358	-1.08516
66332736	chr2:66332736:A:G	7.67846e-08	-0.499225	-1.18995	8.73688e-05	-0.57042	-1.18972	8.74867e-05	-0.570516	-1.18969
66333421	chr2:66333421:A:G	2.34596e-08	-1.6344	-1.24051	2.62786e-05	-1.72147	-1.24005	2.63156e-05	-1.72148	-1.24005
66333633	chr2:66333633:A:G	2.58095e-08	-1.59292	-1.18652	2.97639e-05	-1.64528	-1.19171	2.9803e-05	-1.64528	-1.1918
66333735	chr2:66333735:A:C	7.26607e-08	-1.50561	-0.238768	8.01601e-05	-1.69296	-0.153298	8.02722e-05	-1.69294	-0.153322
66333987	chr2:66333987:A:G	1.33195e-07	-1.54497e-10	-1.13837	0.000161496	-1.54497e-10	-1.1458	0.000161703	-1.54497e-10	-1.14593
66334232	chr2:66334232:T:C	2.42925e-08	-1.61511	-1.22491	2.66466e-05	-1.71701	-1.23061	2.66835e-05	-1.71702	-1.23062
66334606	chr2:66334606:C:T	3.58959e-08	-1.60096	-0.848604	3.8804e-05	-1.71964	-0.852115	3.88586e-05	-1.71965	-0.852106
66334629	chr2:66334629:C:A	1.79556e-07	-1.54497e-10	-0.839691	0.000226037	-1.54497e-10	-0.809581	0.000226373	-1.54497e-10	-0.809506
66335198	chr2:66335198:A:G	1.78776e-07	-1.54497e-10	-0.844047	0.000224655	-1.54497e-10	-0.815715	0.000224959	-1.54497e-10	-0.815773
66335529	chr2:66335529:G:A	1.4164e-07	-1.54497e-10	-1.0769	0.000172341	-1.54497e-10	-1.0808	0.000172561	-1.54497e-10	-1.08094
66335716	chr2:66335716:C:T	1.37596e-07	-1.54497e-10	-1.10586	0.00016849	-1.54497e-10	-1.1034	0.000168715	-1.54497e-10	-1.10348
66335837	chr2:66335837:C:A	3.24323e-08	-1.40575	-1.14527	3.1972e-05	-1.63944	-1.12598	3.20168e-05	-1.63949	-1.12594
66336954	chr2:66336954:C:T	1.23729e-07	-1.54497e-10	-1.21209	0.000151159	-1.54497e-10	-1.21194	0.000151375	-1.54497e-10	-1.21193
66337748	chr2:66337748:G:GT	1.94287e-07	-1.54497e-10	-0.760847	0.000234975	-1.54497e-10	-0.7708	0.000235341	-1.54497e-10	-0.770655
66338094	chr2:66338094:TAG:T	1.20812e-07	-1.54497e-10	-1.23595	0.00014785	-1.54497e-10	-1.23408	0.000148056	-1.54497e-10	-1.2341
66338213	chr2:66338213:GATTAT:G	1.96412e-07	-1.54497e-10	-0.749968	0.000248146	-1.54497e-10	-0.716261	0.000248517	-1.54497e-10	-0.716178
66339558	chr2:66339558:A:G	2.98329e-08	-1.46194	-1.17263	3.01724e-05	-1.66704	-1.15631	3.02148e-05	-1.66708	-1.15627
66339708	chr2:66339708:AT:A	1.83874e-07	-1.54497e-10	-0.815928	0.000229787	-1.54497e-10	-0.793126	0.000230085	-1.54497e-10	-0.79324
66339794	chr2:66339794:G:C	2.9969e-08	-1.46138	-1.16864	3.0314e-05	-1.6668	-1.15187	3.03566e-05	-1.66684	-1.15183
66339882	chr2:66339882:C:A	3.01434e-08	-1.4519	-1.17232	3.0325e-05	-1.66236	-1.15595	3.03676e-05	-1.6624	-1.15591
66339951	chr2:66339951:T:C	3.04105e-08	-1.44162	-1.17377	3.04294e-05	-1.6573	-1.15757	3.04721e-05	-1.65734	-1.15754
66340251	chr2:66340251:A:G	1.22047e-07	-1.54497e-10	-1.22577	0.000149092	-1.54497e-10	-1.22572	0.000149304	-1.54497e-10	-1.22571
66340267	chr2:66340267:A:C	2.85571e-08	-1.48096	-1.19731	2.83744e-05	-1.67627	-1.20852	2.84129e-05	-1.67631	-1.20854
66340389	chr2:66340389:T:A	1.23871e-07	-1.54497e-10	-1.21094	0.000151117	-1.54497e-10	-1.21222	0.000151335	-1.54497e-10	-1.2122
66340390	chr2:66340390:T:G	1.23871e-07	-1.54497e-10	-1.21094	0.000151117	-1.54497e-10	-1.21222	0.000151335	-1.54497e-10	-1.2122
66340428	chr2:66340428:A:G	1.37162e-07	-1.54497e-10	-1.10902	0.000167959	-1.54497e-10	-1.10656	0.000168184	-1.54497e-10	-1.10663
66340479	chr2:66340479:C:T	1.20765e-07	-1.54497e-10	-1.23634	0.000147781	-1.54497e-10	-1.23455	0.000147988	-1.54497e-10	-1.23456
66340562	chr2:66340562:C:G	1.84775e-07	-1.54497e-10	-0.811043	0.000230964	-1.54497e-10	-0.788019	0.000231262	-1.54497e-10	-0.788136
66340649	chr2:66340649:C:T	1.2167e-07	-1.54497e-10	-1.22887	0.000149051	-1.54497e-10	-1.22599	0.000149259	-1.54497e-10	-1.22601
66340764	chr2:66340764:T:C	2.94103e-08	-1.40917	-1.23967	3.00556e-05	-1.59114	-1.23609	3.0098e-05	-1.59115	-1.23608
66340837	chr2:66340837:G:A	1.41077e-07	-1.54497e-10	-1.08088	0.000173295	-1.54497e-10	-1.07529	0.000173573	-1.54497e-10	-1.07509
66340924	chr2:66340924:C:G	1.43875e-07	-1.54497e-10	-1.06123	0.000178975	-1.54497e-10	-1.04303	0.000179219	-1.54497e-10	-1.04308
66341088	chr2:66341088:C:G	1.91557e-07	-1.54497e-10	-0.774997	0.000231894	-1.54497e-10	-0.783999	0.000232236	-1.54497e-10	-0.783936
66341138	chr2:66341138:A:G	2.69152e-08	-1.56315	-1.17435	2.85205e-05	-1.70725	-1.17241	2.85597e-05	-1.70727	-1.17243
66341217	chr2:66341217:T:C	1.25597e-07	-1.54497e-10	-1.1971	0.000153404	-1.54497e-10	-1.1972	0.000153615	-1.54497e-10	-1.19724
66341890	chr2:66341890:CT:C	2.89425e-08	-1.45722	-1.20765	2.84344e-05	-1.66537	-1.21731	2.84729e-05	-1.66541	-1.21733
66342990	chr2:66342990:T:G	3.47997e-08	-1.579	-0.901572	3.72483e-05	-1.71206	-0.90061	3.72999e-05	-1.71208	-0.900617
66343227	chr2:66343227:G:A	1.74933e-07	-1.54497e-10	-0.865776	0.000209588	-1.54497e-10	-0.885137	0.000209827	-1.54497e-10	-0.885404
66343454	chr2:66343454:G:T	1.33441e-07	-1.54497e-10	-1.13652	0.000162715	-1.54497e-10	-1.13828	0.000162938	-1.54497e-10	-1.13832
66343795	chr2:66343795:A:T	2.56145e-08	-1.5605	-1.22652	2.70933e-05	-1.6985	-1.23249	2.71307e-05	-1.69853	-1.2325
66343892	chr2:66343892:G:A	1.94555e-07	-1.54497e-10	-0.759465	0.000237244	-1.54497e-10	-0.761191	0.000237589	-1.54497e-10	-0.761148
66343895	chr2:66343895:GA:G	1.20844e-07	-1.54497e-10	-1.23568	0.000147896	-1.54497e-10	-1.23377	0.000148103	-1.54497e-10	-1.23378
66344335	chr2:66344335:C:G	2.74399e-08	-1.51921	-1.19898	2.8017e-05	-1.69204	-1.20543	2.80544e-05	-1.69207	-1.20548
66344450	chr2:66344450:T:C	1.21799e-07	-1.54497e-10	-1.22781	0.000148401	-1.54497e-10	-1.23036	0.000148606	-1.54497e-10	-1.23039
66344451	chr2:66344451:T:A	2.9324e-08	-1.44684	-1.20494	2.86441e-05	-1.66031	-1.21502	2.86829e-05	-1.66035	-1.21504
66345041	chr2:66345041:C:T	2.8377e-08	-1.50516	-1.17944	2.91871e-05	-1.68608	-1.17048	2.92295e-05	-1.68611	-1.1704
66345297	chr2:66345297:C:A	3.78211e-08	-1.53789	-0.859428	3.94023e-05	-1.69811	-0.858346	3.94567e-05	-1.69813	-0.858351
66345323	chr2:66345323:A:G	9.83872e-07	-1.54497e-10	0.861315	0.00120896	-1.54497e-10	0.867233	0.00121085	-1.54497e-10	0.86739
66346233	chr2:66346233:A:C	1.49274e-07	-1.54497e-10	-1.0244	0.000183499	-1.54497e-10	-1.01807	0.000183799	-1.54497e-10	-1.01785
66346852	chr2:66346852:G:T	2.06426e-07	-1.54497e-10	-0.70024	0.000261246	-1.54497e-10	-0.664817	0.000261637	-1.54497e-10	-0.66473
66347130	chr2:66347130:C:T	2.36486e-07	-1.54497e-10	-0.564294	0.000289363	-1.54497e-10	-0.562597	0.000289798	-1.54497e-10	-0.562507
66347258	chr2:66347258:C:T	4.70041e-08	-1.42848	-0.751467	4.79703e-05	-1.61858	-0.741113	4.80415e-05	-1.61859	-0.741028
66347381	chr2:66347381:G:A	2.70321e-08	-1.72421	-1.00895	3.52046e-05	-1.68378	-0.985326	3.52546e-05	-1.68371	-0.985387
66347853	chr2:66347853:A:G	1.88955e-07	-1.54497e-10	-0.788673	0.000225478	-1.54497e-10	-0.812055	0.000225798	-1.54497e-10	-0.812047
66348224	chr2:66348224:C:T	8.11345e-08	-1.20633	-0.427746	9.8302e-05	-1.25205	-0.390188	9.84558e-05	-1.25188	-0.390198
66348239	chr2:66348239:G:A	2.00251e-07	-1.54497e-10	-0.730611	0.000238368	-1.54497e-10	-0.756462	0.000238748	-1.54497e-10	-0.75628
66348366	chr2:66348366:C:T	1.222e-07	-1.54497e-10	-1.22452	0.000150088	-1.54497e-10	-1.21906	0.000150298	-1.54497e-10	-1.21907
66348430	chr2:66348430:C:T	1.88381e-07	-1.54497e-10	-0.791714	0.000228853	-1.54497e-10	-0.797201	0.00022919	-1.54497e-10	-0.797136
66348498	chr2:66348498:T:C	1.21237e-07	-1.54497e-10	-1.23243	0.000148686	-1.54497e-10	-1.22844	0.000148894	-1.54497e-10	-1.22845
66348673	chr2:66348673:T:G	2.15563e-08	-1.72378	-1.23573	2.71995e-05	-1.6895	-1.23758	2.72395e-05	-1.68943	-1.23759
66348970	chr2:66348970:AG:A	1.20263e-07	-1.54497e-10	-1.2405	0.000146946	-1.54497e-10	-1.24021	0.000147153	-1.54497e-10	-1.24022
66348977	chr2:66348977:G:C	1.43888e-07	-1.03529	-0.0258554	0.000164799	-1.13725	0.01169	0.000165072	-1.13707	0.0117649
66349183	chr2:66349183:G:A	3.16201e-08	-1.72403	-0.85236	4.23904e-05	-1.66604	-0.817321	4.24522e-05	-1.66596	-0.817349
66350677	chr2:66350677:T:C	2.87931e-08	-1.66025	-1.0098	3.70713e-05	-1.6267	-0.990738	3.71282e-05	-1.62664	-0.990673
66350714	chr2:66350714:T:C	1.88701e-07	-1.54497e-10	-0.79002	0.000230777	-1.54497e-10	-0.788828	0.00023112	-1.54497e-10	-0.788753
66350892	chr2:66350892:A:G	1.27e-07	-0.652138	-0.533857	0.000120898	-0.913761	-0.521569	0.000121073	-0.913677	-0.521616
66350976	chr2:66350976:T:C	1.33127e-07	-1.13888	-2.74514e-10	0.000189866	-0.983962	-2.74514e-10	0.00019012	-0.984036	-2.74514e-10
66351462	chr2:66351462:A:G	1.36813e-07	-1.54497e-10	-1.11156	0.00016736	-1.54497e-10	-1.11013	0.000167598	-1.54497e-10	-1.11012
66351507	chr2:66351507:T:C	1.66423e-07	-1.54497e-10	-0.915649	0.000198706	-1.54497e-10	-0.938455	0.000198988	-1.54497e-10	-0.938444
66351587	chr2:66351587:C:T	1.24788e-07	-1.54497e-10	-1.20356	0.000153115	-1.54497e-10	-1.19909	0.000153326	-1.54497e-10	-1.19912
66351864	chr2:66351864:G:A	1.2029e-07	-1.54497e-10	-1.24027	0.000146902	-1.54497e-10	-1.24051	0.000147109	-1.54497e-10	-1.24051
66352285	chr2:66352285:C:T	2.04578e-07	-1.54497e-10	-0.70923	0.000250756	-1.54497e-10	-0.705798	0.000251111	-1.54497e-10	-0.705795
66352601	chr2:66352601:C:T	1.9621e-07	-1.54497e-10	-0.750996	0.000238343	-1.54497e-10	-0.756571	0.000238695	-1.54497e-10	-0.756505
66352721	chr2:66352721:T:C	1.2378e-07	-1.21168	-2.74514e-10	0.000135046	-1.32466	-2.74514e-10	0.000135215	-1.32483	-2.74514e-10
66352733	chr2:66352733:A:G	2.12943e-07	-1.54497e-10	-0.669156	0.000269743	-1.54497e-10	-0.63281	0.000270148	-1.54497e-10	-0.63272
66352861	chr2:66352861:G:A	1.20962e-07	-1.54497e-10	-1.23471	0.000147501	-1.54497e-10	-1.23644	0.00014771	-1.54497e-10	-1.23644
66352973	chr2:66352973:G:A	1.27098e-07	-1.54497e-10	-1.18522	0.000154383	-1.54497e-10	-1.19085	0.000154605	-1.54497e-10	-1.19081
66353121	chr2:66353121:C:G	1.22442e-07	-1.54497e-10	-1.22255	0.000150293	-1.54497e-10	-1.21769	0.000150504	-1.54497e-10	-1.2177
66353257	chr2:66353257:AAT:A	1.28831e-07	-1.54497e-10	-1.17168	0.000157385	-1.54497e-10	-1.17159	0.000157599	-1.54497e-10	-1.17163
66353731	chr2:66353731:A:G	2.34244e-08	-1.63762	-1.23879	2.97242e-05	-1.60167	-1.23665	2.97685e-05	-1.6016	-1.23664
66354191	chr2:66354191:T:C	1.31167e-07	-1.54497e-10	-1.15371	0.000158424	-1.54497e-10	-1.165	0.000158636	-1.54497e-10	-1.16507
66354271	chr2:66354271:A:C	4.2283e-08	-1.38821	-0.897583	4.26207e-05	-1.59321	-0.884732	4.26832e-05	-1.59322	-0.884663
66354674	chr2:66354674:C:A	1.71684e-07	-1.54497e-10	-0.884523	0.000208729	-1.54497e-10	-0.889241	0.000209035	-1.54497e-10	-0.889186
66354740	chr2:66354740:C:T	1.20598e-07	-1.54497e-10	-1.23772	0.000147067	-1.54497e-10	-1.23939	0.000147275	-1.54497e-10	-1.23939
66355128	chr2:66355128:G:T	1.54777e-07	-1.54497e-10	-0.988199	0.000189352	-1.54497e-10	-0.986672	0.000189606	-1.54497e-10	-0.986741
66355185	chr2:66355185:T:C	1.70335e-07	-1.54497e-10	-0.892416	0.000206493	-1.54497e-10	-0.900011	0.000206796	-1.54497e-10	-0.899956
66355199	chr2:66355199:T:G	1.24067e-07	-1.54497e-10	-1.20936	0.000150929	-1.54497e-10	-1.21347	0.000151146	-1.54497e-10	-1.21345
66355643	chr2:66355643:C:G	1.54847e-07	-1.54497e-10	-0.987742	0.000189441	-1.54497e-10	-0.986204	0.000189695	-1.54497e-10	-0.986273
66355781	chr2:66355781:T:C	2.95777e-08	-1.43699	-1.20617	2.96747e-05	-1.64185	-1.19813	2.97142e-05	-1.6419	-1.19817
66356230	chr2:66356230:C:T	1.90971e-07	-1.54497e-10	-0.778062	0.000227731	-1.54497e-10	-0.802113	0.000228054	-1.54497e-10	-0.802105
66356364	chr2:66356364:T:C	3.06174e-08	-1.47678	-1.13183	3.25959e-05	-1.6318	-1.1143	3.26416e-05	-1.6318	-1.1143
66356592	chr2:66356592:T:C	1.20416e-07	-1.54497e-10	-1.23923	0.000146952	-1.54497e-10	-1.24018	0.000147159	-1.54497e-10	-1.24017
66356623	chr2:66356623:T:C	1.20705e-07	-1.54497e-10	-1.23683	0.000147663	-1.54497e-10	-1.23535	0.000147869	-1.54497e-10	-1.23536
66356655	chr2:66356655:C:T	1.21321e-07	-1.54497e-10	-1.23174	0.000147715	-1.54497e-10	-1.235	0.000147924	-1.54497e-10	-1.23499
66356952	chr2:66356952:C:A	1.22191e-07	-1.54497e-10	-1.22459	0.000148589	-1.54497e-10	-1.2291	0.000148799	-1.54497e-10	-1.22909
66357104	chr2:66357104:G:A	1.2186e-07	-1.54497e-10	-1.22731	0.000148249	-1.54497e-10	-1.23138	0.00014846	-1.54497e-10	-1.23138
66357430	chr2:66357430:A:G	1.20615e-07	-1.54497e-10	-1.23758	0.000147531	-1.54497e-10	-1.23624	0.000147737	-1.54497e-10	-1.23626
66357849	chr2:66357849:A:G	1.21205e-07	-1.54497e-10	-1.2327	0.000147662	-1.54497e-10	-1.23535	0.000147871	-1.54497e-10	-1.23535
66357942	chr2:66357942:G:A	1.4142e-07	-1.54497e-10	-1.07844	0.000173789	-1.54497e-10	-1.07244	0.000174066	-1.54497e-10	-1.07225
66358020	chr2:66358020:T:C	2.41182e-08	-1.60691	-1.2403	3.07436e-05	-1.56533	-1.23927	3.07896e-05	-1.56525	-1.23926
66358261	chr2:66358261:C:T	1.22443e-07	-1.54497e-10	-1.22254	0.000149422	-1.54497e-10	-1.22351	0.000149635	-1.54497e-10	-1.22349
66358408	chr2:66358408:A:G	1.21374e-07	-1.54497e-10	-1.23131	0.000148596	-1.54497e-10	-1.22905	0.000148803	-1.54497e-10	-1.22906
66358691	chr2:66358691:G:A	1.24531e-07	-1.54497e-10	-1.20562	0.000151451	-1.54497e-10	-1.21002	0.000151668	-1.54497e-10	-1.21
66359027	chr2:66359027:G:T	1.84046e-07	-1.54497e-10	-0.814996	0.000225133	-1.54497e-10	-0.813588	0.000225466	-1.54497e-10	-0.81352
66359802	chr2:66359802:C:T	4.62298e-08	-1.62921	-0.567343	5.21735e-05	-1.71803	-0.557674	5.22528e-05	-1.71803	-0.557562
66360148	chr2:66360148:C:A	1.24965e-05	4.25001	-0.846987	3.82833e-05	-1.72062	-0.864646	3.83457e-05	-1.72063	-0.864418
66360177	chr2:66360177:A:G	1.3627e-07	-1.54497e-10	-1.11554	0.00016571	-1.54497e-10	-1.12004	0.000165951	-1.54497e-10	-1.12
66360269	chr2:66360269:T:C	7.01417e-07	-1.54497e-10	0.522921	0.000864663	-1.54497e-10	0.53206	0.000866064	-1.54497e-10	0.532269
66360623	chr2:66360623:T:G	1.22065e-07	-1.54497e-10	-1.22562	0.000148527	-1.54497e-10	-1.22951	0.00014874	-1.54497e-10	-1.22949
66360731	chr2:66360731:T:C	3.08461e-08	-1.39145	-1.20972	3.05976e-05	-1.59911	-1.21024	3.06418e-05	-1.5991	-1.21022
66360802	chr2:66360802:G:A	5.18997e-08	-1.34557	-0.735299	5.15074e-05	-1.57151	-0.717042	5.15888e-05	-1.5715	-0.716883
66360854	chr2:66360854:C:T	1.20655e-07	-1.54497e-10	-1.23724	0.000147783	-1.54497e-10	-1.23453	0.000147988	-1.54497e-10	-1.23456
66361180	chr2:66361180:C:A	1.73972e-07	-1.54497e-10	-0.871286	0.000217241	-1.54497e-10	-0.849273	0.000217514	-1.54497e-10	-0.849426
66361455	chr2:66361455:G:A	0.00666627	9.68239	-2.74514e-10	0.000133008	-1.33987	-2.74514e-10	0.000133206	-1.33979	-2.74514e-10
66361847	chr2:66361847:G:T	0.00685233	9.70992	-2.74514e-10	0.000129611	-1.36574	-2.74514e-10	0.000129803	-1.36567	-2.74514e-10
66363660	chr2:66363660:A:G	2.30764e-08	-1.65366	-1.23771	2.92606e-05	-1.61527	-1.23877	2.93014e-05	-1.61528	-1.23877
66364836	chr2:66364836:T:A	3.72796e-08	-1.20268	-1.20906	3.41393e-05	-1.48554	-1.21429	3.41882e-05	-1.48555	-1.21425
66365055	chr2:66365055:T:C	1.20616e-07	-1.54497e-10	-1.23757	0.000147717	-1.54497e-10	-1.23498	0.000147922	-1.54497e-10	-1.235
66365218	chr2:66365218:A:G	2.60297e-07	-1.54497e-10	-0.468356	0.000321148	-1.54497e-10	-0.458376	0.000321746	-1.54497e-10	-0.457928
66365279	chr2:66365279:C:T	2.30192e-08	-1.66567	-1.22818	2.96941e-05	-1.60484	-1.23449	2.97356e-05	-1.60486	-1.23448
66365610	chr2:66365610:C:T	3.54062e-08	-1.26217	-1.20112	3.36463e-05	-1.52154	-1.19284	3.3694e-05	-1.52154	-1.19283
66366114	chr2:66366114:G:A	2.36227e-08	-1.63393	-1.23404	2.87229e-05	-1.63697	-1.23562	2.87629e-05	-1.63698	-1.23562
66366141	chr2:66366141:G:C	3.86831e-08	-1.21585	-1.15893	3.54671e-05	-1.4943	-1.16738	3.55188e-05	-1.49431	-1.16732
66366219	chr2:66366219:A:G	1.24706e-07	-1.54497e-10	-1.20422	0.000153699	-1.54497e-10	-1.19528	0.000153925	-1.54497e-10	-1.19522
66366364	chr2:66366364:G:T	0.00918939	10.0034	-2.74514e-10	0.000136782	-1.31189	-2.74514e-10	0.000136986	-1.31181	-2.74514e-10
66366484	chr2:66366484:A:AT	0.00961358	10.0485	-2.74514e-10	0.000137873	-1.30395	-2.74514e-10	0.000138078	-1.30387	-2.74514e-10
66366854	chr2:66366854:T:C	0.00773686	9.83133	-2.74514e-10	0.00013239	-1.34453	-2.74514e-10	0.000132587	-1.34445	-2.74514e-10
66366981	chr2:66366981:A:G	2.86703e-07	-1.54497e-10	-0.371734	0.000344592	-1.54497e-10	-0.387918	0.000345187	-1.54497e-10	-0.387602
66367430	chr2:66367430:A:T	1.39811e-07	-1.54497e-10	-1.08989	0.000170775	-1.54497e-10	-1.08993	0.000171005	-1.54497e-10	-1.09
66367561	chr2:66367561:C:T	1.35978e-07	-1.54497e-10	-1.11769	0.000166492	-1.54497e-10	-1.11533	0.000166743	-1.54497e-10	-1.11524
66368450	chr2:66368450:C:T	1.25882e-07	-1.54497e-10	-1.19484	0.00015532	-1.54497e-10	-1.18479	0.000155549	-1.54497e-10	-1.18473
66368535	chr2:66368535:T:A	0.00907081	9.99039	-2.74514e-10	0.000136461	-1.31424	-2.74514e-10	0.000136665	-1.31416	-2.74514e-10
66368804	chr2:66368804:T:C	1.20548e-07	-1.54497e-10	-1.23814	0.000147601	-1.54497e-10	-1.23577	0.000147806	-1.54497e-10	-1.23579
66369051	chr2:66369051:A:G	0.00914632	9.99868	-2.74514e-10	0.000136676	-1.31267	-2.74514e-10	0.000136879	-1.31259	-2.74514e-10
66369053	chr2:66369053:G:A	2.58424e-07	-1.54497e-10	-0.475578	0.000318649	-1.54497e-10	-0.46619	0.000319028	-1.54497e-10	-0.466409
66370120	chr2:66370120:G:T	8.72993e-08	-1.56084	-2.74514e-10	0.000100504	-1.62009	-2.74514e-10	0.000100651	-1.62003	-2.74514e-10
66370285	chr2:66370285:A:G	0.00744934	9.79345	-2.74514e-10	0.000131679	-1.34992	-2.74514e-10	0.000131874	-1.34984	-2.74514e-10
66370624	chr2:66370624:A:T	2.63184e-08	-1.6704	-1.08951	3.5124e-05	-1.59018	-1.08121	3.51757e-05	-1.5902	-1.08113
66371126	chr2:66371126:G:T	3.29963e-07	-1.54497e-10	-0.2312	0.000396068	-1.54497e-10	-0.248695	0.000396761	-1.54497e-10	-0.248355
66371375	chr2:66371375:C:G	0.00805966	9.8722	-2.74514e-10	0.000133629	-1.33521	-2.74514e-10	0.000133828	-1.33514	-2.74514e-10
66371408	chr2:66371408:C:T	1.70314e-07	-1.54497e-10	-0.892537	0.000212507	-1.54497e-10	-0.871304	0.000212776	-1.54497e-10	-0.871451
66371989	chr2:66371989:G:C	1.70356e-07	-1.54497e-10	-0.892289	0.000212561	-1.54497e-10	-0.871048	0.00021283	-1.54497e-10	-0.871196
66372464	chr2:66372464:T:C	1.20488e-07	-1.54497e-10	-1.23863	0.000147495	-1.54497e-10	-1.23648	0.000147701	-1.54497e-10	-1.2365
66372697	chr2:66372697:T:C	1.80365e-07	-1.54497e-10	-0.835201	0.000217161	-1.54497e-10	-0.84964	0.000217424	-1.54497e-10	-0.849842
66372878	chr2:66372878:C:T	1.25581e-07	-1.54497e-10	-1.19723	0.000154912	-1.54497e-10	-1.18742	0.00015514	-1.54497e-10	-1.18736
66373013	chr2:66373013:G:A	2.05501e-07	-1.54497e-10	-0.704732	0.000252659	-1.54497e-10	-0.698237	0.000253024	-1.54497e-10	-0.698203
66373250	chr2:66373250:G:A	0.00735527	9.78075	-2.74514e-10	0.000131325	-1.35261	-2.74514e-10	0.00013152	-1.35253	-2.74514e-10
66373331	chr2:66373331:T:G	0.00850004	9.9254	-2.74514e-10	0.000134799	-1.32649	-2.74514e-10	0.000135	-1.32641	-2.74514e-10
66374146	chr2:66374146:G:A	1.20661e-07	-1.54497e-10	-1.2372	0.000147792	-1.54497e-10	-1.23447	0.000147998	-1.54497e-10	-1.23449
66374256	chr2:66374256:C:G	0.00837553	9.91064	-2.74514e-10	0.000134427	-1.32926	-2.74514e-10	0.000134627	-1.32918	-2.74514e-10
66374304	chr2:66374304:C:T	2.73922e-08	-1.69339	-1.02653	3.18697e-05	-1.72136	-1.04727	3.19166e-05	-1.72134	-1.04722
66374560	chr2:66374560:T:G	0.00964793	10.0521	-2.74514e-10	0.000137994	-1.30307	-2.74514e-10	0.0001382	-1.30299	-2.74514e-10
66375274	chr2:66375274:T:C	0.0105295	10.1395	-2.74514e-10	0.000140202	-1.28719	-2.74514e-10	0.000140411	-1.28711	-2.74514e-10
66375297	chr2:66375297:C:T	0.0127876	10.3338	-2.74514e-10	0.000145646	-1.2491	-2.74514e-10	0.000145864	-1.24901	-2.74514e-10
66375734	chr2:66375734:C:T	0.00859556	9.93658	-2.74514e-10	0.000134883	-1.32587	-2.74514e-10	0.000135084	-1.32579	-2.74514e-10
66376095	chr2:66376095:C:A	0.000275228	6.49517	-2.74514e-10	9.05454e-05	-1.72443	-2.74514e-10	9.06734e-05	-1.72443	-2.74514e-10
66376298	chr2:66376298:C:T	1.2332e-07	-1.54497e-10	-1.2154	0.000151768	-1.54497e-10	-1.20793	0.000151989	-1.54497e-10	-1.20788
66376458	chr2:66376458:A:C	7.71838e-08	-1.68399	-2.74514e-10	9.12989e-05	-1.71614	-2.74514e-10	9.14262e-05	-1.71616	-2.74514e-10
66376574	chr2:66376574:T:C	1.20665e-07	-1.54497e-10	-1.23717	0.000147798	-1.54497e-10	-1.23443	0.000148004	-1.54497e-10	-1.23445
66376579	chr2:66376579:C:T	0.00754243	9.80587	-2.74514e-10	0.000131725	-1.34956	-2.74514e-10	0.000131921	-1.34949	-2.74514e-10
66376647	chr2:66376647:C:T	0.00762111	9.81625	-2.74514e-10	0.000131953	-1.34784	-2.74514e-10	0.000132149	-1.34776	-2.74514e-10
66376828	chr2:66376828:T:C	0.0064524	9.64978	-2.74514e-10	0.000128125	-1.37727	-2.74514e-10	0.000128315	-1.3772	-2.74514e-10
66376929	chr2:66376929:T:C	0.00841777	9.91567	-2.74514e-10	0.000134448	-1.3291	-2.74514e-10	0.000134649	-1.32902	-2.74514e-10
66376930	chr2:66376930:G:A	0.00834318	9.90677	-2.74514e-10	0.000134097	-1.33172	-2.74514e-10	0.000134296	-1.33164	-2.74514e-10
66377021	chr2:66377021:TTTTTA:T	0.00629169	9.62456	-2.74514e-10	0.000127815	-1.3797	-2.74514e-10	0.000128004	-1.37963	-2.74514e-10
66377347	chr2:66377347:T:C	3.9844e-08	-1.19569	-1.14952	3.71973e-05	-1.47691	-1.13713	3.72504e-05	-1.47692	-1.13711
66377512	chr2:66377512:C:T	0.00773149	9.83063	-2.74514e-10	0.000132197	-1.34599	-2.74514e-10	0.000132393	-1.34591	-2.74514e-10
66377708	chr2:66377708:T:G	5.12349e-07	-1.54497e-10	0.208825	0.000613269	-1.54497e-10	0.188525	0.0006144	-1.54497e-10	0.188956
66377856	chr2:66377856:A:C	0.000944833	8.16164	-0.433058	7.0979e-05	-1.54522	-0.422679	7.10675e-05	-1.54517	-0.422891
66378014	chr2:66378014:C:T	1.2421e-07	-1.54497e-10	-1.2082	0.000151625	-1.54497e-10	-1.20887	0.000151836	-1.54497e-10	-1.20889
66378499	chr2:66378499:T:G	2.64218e-08	-1.60225	-1.15374	3.08418e-05	-1.66456	-1.13685	3.08845e-05	-1.66458	-1.13686
66378818	chr2:66378818:C:T	3.78711e-07	-1.54497e-10	-0.093407	0.000468904	-1.54497e-10	-0.0798817	0.000469469	-1.54497e-10	-0.0800867
66379122	chr2:66379122:T:C	1.46881e-07	-1.54497e-10	-1.04056	0.000175861	-1.54497e-10	-1.06059	0.000176114	-1.54497e-10	-1.06056
66379162	chr2:66379162:C:T	2.97036e-07	-1.54497e-10	-0.336328	0.000348097	-1.54497e-10	-0.377797	0.000348632	-1.54497e-10	-0.377673
66379316	chr2:66379316:T:C	1.56364e-07	-1.63704	0.659044	0.000195792	-1.61472	0.661491	0.00019618	-1.61465	0.661991
66379780	chr2:66379780:T:C	4.1473e-07	-1.54497e-10	-0.00255387	0.000513582	-1.54497e-10	0.0111303	0.000514195	-1.54497e-10	0.0109141
66379871	chr2:66379871:G:A	3.77205e-08	-1.45975	-0.940228	3.70545e-05	-1.71413	-0.903757	3.71082e-05	-1.71415	-0.903704
66380012	chr2:66380012:A:G	1.32319e-07	-1.54497e-10	-1.14496	0.00016336	-1.54497e-10	-1.13432	0.000163591	-1.54497e-10	-1.13432
66380133	chr2:66380133:G:A	1.28765e-07	-1.54497e-10	-1.17219	0.000156702	-1.54497e-10	-1.17593	0.000156925	-1.54497e-10	-1.17592
66380359	chr2:66380359:A:G	4.66308e-08	-1.43291	-0.755006	4.4839e-05	-1.71888	-0.708323	4.49045e-05	-1.71889	-0.70826
66380785	chr2:66380785:C:G	3.70456e-07	-1.54497e-10	-0.115446	0.000459056	-1.54497e-10	-0.101108	0.000459617	-1.54497e-10	-0.101295
66380930	chr2:66380930:TCTC:T	8.32467e-07	0.694212	-2.74514e-10	0.00122493	0.880356	-2.74514e-10	0.00122671	0.880405	-2.74514e-10
66381354	chr2:66381354:A:C	1.20965e-07	-1.54497e-10	-1.23468	0.000147848	-1.54497e-10	-1.23409	0.000148057	-1.54497e-10	-1.23409
66381437	chr2:66381437:C:T	2.98714e-08	-1.61467	-1.01861	3.68227e-05	-1.65356	-0.970606	3.68741e-05	-1.65361	-0.970576
66382015	chr2:66382015:A:G	2.33709e-07	-1.54497e-10	-0.576103	0.000288734	-1.54497e-10	-0.564774	0.000289074	-1.54497e-10	-0.565007
66382598	chr2:66382598:C:G	0.00508387	10.6303	-1.21891	6.69326e-05	-0.817661	-1.20893	6.70294e-05	-0.817568	-1.20899
66382627	chr2:66382627:C:A	1.38889e-07	-1.54497e-10	-1.09651	0.00016657	-1.54497e-10	-1.11487	0.000166824	-1.54497e-10	-1.11475
66382893	chr2:66382893:C:T	2.79118e-07	-1.54497e-10	-0.398547	0.000345396	-1.54497e-10	-0.385587	0.000345788	-1.54497e-10	-0.385862
66382908	chr2:66382908:A:G	1.68488e-07	-1.54497e-10	-0.903315	0.00020701	-1.54497e-10	-0.897513	0.000207289	-1.54497e-10	-0.897574
66382949	chr2:66382949:A:G	0.00612175	10.8096	-1.21245	7.10975e-05	-0.765032	-1.2012	7.11999e-05	-0.764936	-1.20126
66383690	chr2:66383690:C:T	2.55917e-07	-1.54497e-10	-0.485328	0.000316277	-1.54497e-10	-0.473661	0.000316645	-1.54497e-10	-0.473907
66383775	chr2:66383775:C:G	2.42035e-07	-1.54497e-10	-0.5411	0.000299122	-1.54497e-10	-0.529429	0.000299471	-1.54497e-10	-0.529671
66383902	chr2:66383902:G:C	1.25448e-07	-1.54497e-10	-1.19829	0.000152778	-1.54497e-10	-1.20129	0.000152996	-1.54497e-10	-1.20128
66384272	chr2:66384272:T:G	3.78483e-07	-1.54497e-10	-0.0940108	0.000469101	-1.54497e-10	-0.0794611	0.000469673	-1.54497e-10	-0.0796527
66384828	chr2:66384828:A:G	2.39234e-07	-1.54497e-10	-0.552738	0.000295235	-1.54497e-10	-0.542507	0.000295584	-1.54497e-10	-0.542738
66385061	chr2:66385061:ATCATT:A	1.59692e-07	-1.54497e-10	-0.956936	0.000193635	-1.54497e-10	-0.964302	0.000193916	-1.54497e-10	-0.964267
66385598	chr2:66385598:A:C	0.0032325	10.0795	-1.12095	6.11285e-05	-1.01126	-1.10604	6.12151e-05	-1.01118	-1.10611
66385871	chr2:66385871:G:A	1.39295e-07	-1.54497e-10	-1.09359	0.000167053	-1.54497e-10	-1.11197	0.000167307	-1.54497e-10	-1.11186
66386142	chr2:66386142:T:C	1.20312e-07	-1.54497e-10	-1.2401	0.000146917	-1.54497e-10	-1.24041	0.000147124	-1.54497e-10	-1.24041
66386193	chr2:66386193:T:A	1.89108e-07	-1.54497e-10	-0.787865	0.00022874	-1.54497e-10	-0.797694	0.000229048	-1.54497e-10	-0.797756
66386632	chr2:66386632:C:A	2.07116e-07	-1.54497e-10	-0.696904	0.000250051	-1.54497e-10	-0.708613	0.000250378	-1.54497e-10	-0.708716
66386648	chr2:66386648:T:C	0.000457575	7.00352	-2.74514e-10	9.13045e-05	-1.71608	-2.74514e-10	9.14346e-05	-1.71607	-2.74514e-10
66386840	chr2:66386840:G:A	1.62407e-07	-1.54497e-10	-0.940078	0.00019848	-1.54497e-10	-0.93959	0.000198773	-1.54497e-10	-0.939523
66387015	chr2:66387015:T:C	0.000381538	6.82178	-2.74514e-10	9.08654e-05	-1.7209	-2.74514e-10	9.09945e-05	-1.72089	-2.74514e-10
66387221	chr2:66387221:T:C	1.92799e-07	-1.54497e-10	-0.768533	0.000233304	-1.54497e-10	-0.777938	0.000233617	-1.54497e-10	-0.778005
66387653	chr2:66387653:G:A	1.84068e-07	-1.54497e-10	-0.814877	0.000226429	-1.54497e-10	-0.807848	0.000226781	-1.54497e-10	-0.807705
66388070	chr2:66388070:G:A	2.64868e-07	-1.54497e-10	-0.45095	0.000326929	-1.54497e-10	-0.440536	0.000327538	-1.54497e-10	-0.440084
66388163	chr2:66388163:G:A	2.94547e-07	-1.54497e-10	-0.344742	0.000363883	-1.54497e-10	-0.333448	0.000364571	-1.54497e-10	-0.332968
66388218	chr2:66388218:A:G	1.94868e-07	-1.54497e-10	-0.75786	0.000235766	-1.54497e-10	-0.767442	0.000236082	-1.54497e-10	-0.76751
66388222	chr2:66388222:T:G	1.61425e-07	-1.54497e-10	-0.946138	0.000192778	-1.54497e-10	-0.968742	0.000193076	-1.54497e-10	-0.968603
66388269	chr2:66388269:A:T	1.74021e-07	-1.54497e-10	-0.871008	0.000210828	-1.54497e-10	-0.879235	0.000211114	-1.54497e-10	-0.879291
66388277	chr2:66388277:T:C	0.000382886	6.82531	-2.74514e-10	9.0876e-05	-1.72078	-2.74514e-10	9.10051e-05	-1.72077	-2.74514e-10
66388301	chr2:66388301:G:T	1.92378e-07	-1.54497e-10	-0.77072	0.000232781	-1.54497e-10	-0.780182	0.000233094	-1.54497e-10	-0.78025
66388372	chr2:66388372:C:T	1.82918e-07	-1.54497e-10	-0.821141	0.000221416	-1.54497e-10	-0.830236	0.000221714	-1.54497e-10	-0.8303
66388399	chr2:66388399:T:C	1.87872e-07	-1.54497e-10	-0.794419	0.000227387	-1.54497e-10	-0.803625	0.000227693	-1.54497e-10	-0.803692
66388451	chr2:66388451:A:G	1.91842e-07	-1.54497e-10	-0.773507	0.00023214	-1.54497e-10	-0.782939	0.000232452	-1.54497e-10	-0.783006
66388712	chr2:66388712:A:G	1.37467e-07	-1.54497e-10	-1.1068	0.000164987	-1.54497e-10	-1.12441	0.000165237	-1.54497e-10	-1.12431
66389247	chr2:66389247:A:C	1.2918e-07	-1.54497e-10	-1.16898	0.000157736	-1.54497e-10	-1.16936	0.000157952	-1.54497e-10	-1.1694
66389394	chr2:66389394:A:G	9.68852e-08	-1.59102	0.134362	0.000109366	-1.70339	0.167807	0.000109494	-1.70341	0.167592
66389529	chr2:66389529:A:G	8.64866e-08	-1.57019	-2.74514e-10	0.000111209	-1.51887	-2.74514e-10	0.00011136	-1.51892	-2.74514e-10
66389535	chr2:66389535:C:T	6.88052e-08	-1.5901	-0.208798	8.33222e-05	-1.66135	-0.146216	8.34437e-05	-1.66139	-0.146123
66389668	chr2:66389668:G:A	7.30817e-08	-1.58285	-0.155751	8.75654e-05	-1.66629	-0.0916087	8.76936e-05	-1.66633	-0.0915113
66389932	chr2:66389932:T:C	5.66429e-08	-1.49611	-0.497303	5.94448e-05	-1.70534	-0.439895	5.95334e-05	-1.70536	-0.439791
66390262	chr2:66390262:G:A	7.87264e-06	4.17802	-1.23706	2.72876e-05	-1.68952	-1.23433	2.7326e-05	-1.68955	-1.2343
66390453	chr2:66390453:C:A	1.61291e-07	-1.54497e-10	-0.946973	0.000192595	-1.54497e-10	-0.969688	0.000192895	-1.54497e-10	-0.969544
66390571	chr2:66390571:G:T	1.82408e-07	-1.54497e-10	-0.823935	0.000221001	-1.54497e-10	-0.832113	0.000221298	-1.54497e-10	-0.832177
66390582	chr2:66390582:A:G	1.20393e-07	-1.54497e-10	-1.23942	0.000147421	-1.54497e-10	-1.23699	0.000147632	-1.54497e-10	-1.23697
66390693	chr2:66390693:A:C	1.88824e-07	-1.54497e-10	-0.789368	0.000228721	-1.54497e-10	-0.797778	0.000229028	-1.54497e-10	-0.797847
66390704	chr2:66390704:G:A	1.86963e-07	-1.54497e-10	-0.799272	0.000226492	-1.54497e-10	-0.80757	0.000226796	-1.54497e-10	-0.807639
66390711	chr2:66390711:C:A	2.49463e-08	-1.71336	-1.10009	2.97763e-05	-1.72261	-1.11396	2.9817e-05	-1.72261	-1.114
66390981	chr2:66390981:A:G	0.000467733	7.02547	-2.74514e-10	9.13438e-05	-1.71565	-2.74514e-10	9.1474e-05	-1.71563	-2.74514e-10
66391083	chr2:66391083:T:C	3.28141e-07	-0.236737	-2.74514e-10	0.000353793	-0.361567	-2.74514e-10	0.000354297	-0.361553	-2.74514e-10
66391279	chr2:66391279:G:C	1.21756e-07	-1.54497e-10	-1.22816	0.00014992	-1.54497e-10	-1.22018	0.000150123	-1.54497e-10	-1.22024
66391593	chr2:66391593:C:A	5.03159e-08	-1.45192	-0.659935	5.04244e-05	-1.72147	-0.588331	5.05032e-05	-1.72149	-0.588166
66391824	chr2:66391824:G:A	1.24393e-07	-1.54497e-10	-1.20674	0.000152093	-1.54497e-10	-1.20579	0.000152305	-1.54497e-10	-1.20581
66391844	chr2:66391844:C:A	1.94233e-07	-1.54497e-10	-0.761125	0.000226201	-1.54497e-10	-0.808855	0.000226562	-1.54497e-10	-0.80867
66391912	chr2:66391912:C:T	7.54578e-08	-1.70661	-2.74514e-10	9.07547e-05	-1.72212	-2.74514e-10	9.08838e-05	-1.72211	-2.74514e-10
66392279	chr2:66392279:A:G	1.26038e-07	-1.54497e-10	-1.19359	0.000152884	-1.54497e-10	-1.2006	0.0001531	-1.54497e-10	-1.2006
66392660	chr2:66392660:C:T	0.000223341	6.28628	-2.74514e-10	9.0604e-05	-1.72378	-2.74514e-10	9.07314e-05	-1.72379	-2.74514e-10
66392692	chr2:66392692:G:A	1.8307e-07	-1.54497e-10	-0.820314	0.000225929	-1.54497e-10	-0.810058	0.000226245	-1.54497e-10	-0.81007
66392799	chr2:66392799:G:A	1.20284e-07	-1.54497e-10	-1.24032	0.000146901	-1.54497e-10	-1.24052	0.000147108	-1.54497e-10	-1.24052
66393401	chr2:66393401:T:C	1.37418e-07	-1.54497e-10	-1.10716	0.000167137	-1.54497e-10	-1.11147	0.000167366	-1.54497e-10	-1.1115
66393855	chr2:66393855:T:G	1.98431e-07	-1.54497e-10	-0.739738	0.000240398	-1.54497e-10	-0.747984	0.00024072	-1.54497e-10	-0.748055
66393861	chr2:66393861:G:A	1.21902e-07	-1.54497e-10	-1.22697	0.000150136	-1.54497e-10	-1.21874	0.000150339	-1.54497e-10	-1.2188
66393936	chr2:66393936:T:C	1.6381e-07	-1.54497e-10	-0.931474	0.000198809	-1.54497e-10	-0.937934	0.000199078	-1.54497e-10	-0.93799
66394065	chr2:66394065:G:A	3.88251e-08	-1.54066	-0.83045	4.2233e-05	-1.69702	-0.79006	4.22938e-05	-1.69705	-0.789996
66394335	chr2:66394335:C:T	1.89901e-07	-1.54497e-10	-0.783678	0.00023015	-1.54497e-10	-0.79155	0.000230459	-1.54497e-10	-0.791618
66394363	chr2:66394363:G:A	5.28666e-05	6.04443	-1.19908	2.74343e-05	-1.7225	-1.19599	2.74724e-05	-1.72251	-1.196
66394420	chr2:66394420:C:G	1.98972e-07	-1.54497e-10	-0.737016	0.000240871	-1.54497e-10	-0.746019	0.000241194	-1.54497e-10	-0.746089
66394936	chr2:66394936:C:A	3.49043e-07	-1.54497e-10	-0.174985	0.00041834	-1.54497e-10	-0.193986	0.000418826	-1.54497e-10	-0.194233
66395409	chr2:66395409:T:C	6.409e-05	5.03786	-2.74514e-10	9.84717e-05	-1.64051	-2.74514e-10	9.86176e-05	-1.64044	-2.74514e-10
66396018	chr2:66396018:G:A	1.23943e-07	-1.54497e-10	-1.21036	0.000150359	-1.54497e-10	-1.21726	0.000150578	-1.54497e-10	-1.21721
66396666	chr2:66396666:T:C	1.24874e-07	-1.54497e-10	-1.20288	0.000152558	-1.54497e-10	-1.20274	0.000152768	-1.54497e-10	-1.20277
66396881	chr2:66396881:G:A	1.84395e-07	-1.54497e-10	-0.8131	0.000226946	-1.54497e-10	-0.805566	0.000227342	-1.54497e-10	-0.805234
66397244	chr2:66397244:G:T	5.43499e-08	-1.29243	-0.742305	4.9439e-05	-1.59282	-0.736717	4.95072e-05	-1.59288	-0.736688
66397345	chr2:66397345:G:A	1.92863e-07	-1.54497e-10	-0.768202	0.000233684	-1.54497e-10	-0.776308	0.000233998	-1.54497e-10	-0.776378
66397362	chr2:66397362:G:A	4.19982e-08	-1.44761	-0.844945	4.14817e-05	-1.67033	-0.834696	4.15384e-05	-1.67037	-0.834699
66397455	chr2:66397455:A:G	2.26409e-07	-1.54497e-10	-0.607836	0.000277579	-1.54497e-10	-0.604174	0.000277929	-1.54497e-10	-0.604324
66397487	chr2:66397487:T:G	0.000199599	6.17388	-2.74514e-10	9.08856e-05	-1.72068	-2.74514e-10	9.10129e-05	-1.72069	-2.74514e-10
66397559	chr2:66397559:C:T	1.89347e-07	-1.54497e-10	-0.786599	0.000229463	-1.54497e-10	-0.794536	0.000229771	-1.54497e-10	-0.794604
66397694	chr2:66397694:G:C	1.89547e-07	-1.54497e-10	-0.785543	0.000229704	-1.54497e-10	-0.793489	0.000230012	-1.54497e-10	-0.793558
66397731	chr2:66397731:A:G	2.04404e-07	-1.54497e-10	-0.710083	0.000247504	-1.54497e-10	-0.718853	0.000247834	-1.54497e-10	-0.718931
66397771	chr2:66397771:A:T	2.49942e-07	-1.54497e-10	-0.50895	0.000308811	-1.54497e-10	-0.49755	0.000309173	-1.54497e-10	-0.497789
66397845	chr2:66397845:G:A	1.73685e-07	-1.54497e-10	-0.872937	0.000212033	-1.54497e-10	-0.873536	0.000212309	-1.54497e-10	-0.873647
66397870	chr2:66397870:G:C	1.60381e-07	-1.54497e-10	-0.952629	0.000195792	-1.54497e-10	-0.953225	0.00019605	-1.54497e-10	-0.953321
66398011	chr2:66398011:C:T	1.8667e-07	-1.54497e-10	-0.800841	0.000226244	-1.54497e-10	-0.808666	0.000226547	-1.54497e-10	-0.808736
66398083	chr2:66398083:C:T	1.67903e-07	-1.54497e-10	-0.906797	0.000199464	-1.54497e-10	-0.934645	0.000199759	-1.54497e-10	-0.93458
66398189	chr2:66398189:G:A	1.9065e-07	-1.54497e-10	-0.779741	0.000230734	-1.54497e-10	-0.789015	0.000231037	-1.54497e-10	-0.789113
66398243	chr2:66398243:A:C	4.15537e-08	-1.39317	-0.91003	3.79454e-05	-1.72448	-0.869656	3.80011e-05	-1.72448	-0.869594
66398668	chr2:66398668:T:C	1.20891e-07	-1.54497e-10	-1.23529	0.000147374	-1.54497e-10	-1.23731	0.000147583	-1.54497e-10	-1.2373
66398971	chr2:66398971:C:T	8.11564e-08	-1.6338	-2.74514e-10	0.000103197	-1.59364	-2.74514e-10	0.000103338	-1.59368	-2.74514e-10
66399032	chr2:66399032:A:T	1.89045e-07	-1.54497e-10	-0.788199	0.0002291	-1.54497e-10	-0.79612	0.000229407	-1.54497e-10	-0.79619
66399682	chr2:66399682:G:A	1.88786e-07	-1.54497e-10	-0.789565	0.000228505	-1.54497e-10	-0.798721	0.000228806	-1.54497e-10	-0.798814
66399741	chr2:66399741:A:G	8.63846e-08	-1.57137	-2.74514e-10	0.00011405	-1.49364	-2.74514e-10	0.000114226	-1.49351	-2.74514e-10
66400055	chr2:66400055:T:C	4.34854e-07	-1.54497e-10	0.0448297	0.000520286	-1.54497e-10	0.0240989	0.000520876	-1.54497e-10	0.0238232
66400076	chr2:66400076:A:G	1.83645e-07	-1.54497e-10	-0.817175	0.000222356	-1.54497e-10	-0.825999	0.000222649	-1.54497e-10	-0.826092
66400116	chr2:66400116:C:T	1.24649e-07	-1.54497e-10	-1.20468	0.000151403	-1.54497e-10	-1.21033	0.000151622	-1.54497e-10	-1.2103
66400227	chr2:66400227:G:A	1.89183e-07	-1.54497e-10	-0.787465	0.000228997	-1.54497e-10	-0.796573	0.000229298	-1.54497e-10	-0.796668
66400280	chr2:66400280:G:A	4.56268e-08	-1.34879	-0.860899	4.25331e-05	-1.62366	-0.856339	4.25916e-05	-1.62371	-0.856324
66400358	chr2:66400358:C:T	1.51267e-07	-1.54497e-10	-1.01114	0.000185765	-1.54497e-10	-1.0058	0.00018602	-1.54497e-10	-1.00584
66400446	chr2:66400446:T:C	1.92357e-07	-1.54497e-10	-0.770827	0.000232779	-1.54497e-10	-0.780191	0.000233084	-1.54497e-10	-0.780289
66400710	chr2:66400710:G:A	1.88942e-07	-1.54497e-10	-0.788743	0.000228703	-1.54497e-10	-0.797856	0.000229004	-1.54497e-10	-0.797949
66401154	chr2:66401154:G:A	2.51785e-08	-1.56553	-1.23867	2.97823e-05	-1.59831	-1.23806	2.98236e-05	-1.59834	-1.23805
66401680	chr2:66401680:C:A	1.9378e-07	-1.54497e-10	-0.763455	0.000234504	-1.54497e-10	-0.772809	0.000234811	-1.54497e-10	-0.772907
66401685	chr2:66401685:A:C	1.91303e-07	-1.54497e-10	-0.776321	0.000231556	-1.54497e-10	-0.785458	0.00023186	-1.54497e-10	-0.785555
66401716	chr2:66401716:AC:A	1.68402e-07	-1.54497e-10	-0.903828	0.000207104	-1.54497e-10	-0.897059	0.000207457	-1.54497e-10	-0.896764
66401786	chr2:66401786:C:A	2.17751e-07	-1.54497e-10	-0.64683	0.000263171	-1.54497e-10	-0.657477	0.000263512	-1.54497e-10	-0.65759
66402196	chr2:66402196:G:A	1.46048e-05	4.22444	-0.665515	4.91017e-05	-1.65897	-0.677414	4.91636e-05	-1.65901	-0.677522
66402242	chr2:66402242:A:G	1.47213e-07	-1.54497e-10	-1.0383	0.000178128	-1.54497e-10	-1.04778	0.00017839	-1.54497e-10	-1.04771
66402392	chr2:66402392:C:A	1.62134e-07	-1.54497e-10	-0.941758	0.000192891	-1.54497e-10	-0.968153	0.000193175	-1.54497e-10	-0.96809
66402771	chr2:66402771:A:G	1.2627e-07	-1.54497e-10	-1.19176	0.000153774	-1.54497e-10	-1.19479	0.000153997	-1.54497e-10	-1.19475
66402827	chr2:66402827:A:G	4.64366e-08	-1.26762	-0.924475	6.64868e-05	-1.12537	-0.907911	6.65727e-05	-1.12543	-0.907962
66403322	chr2:66403322:G:A	1.5676e-07	-1.54497e-10	-0.975465	0.000192799	-1.54497e-10	-0.968632	0.000193126	-1.54497e-10	-0.968347
66403429	chr2:66403429:G:C	1.204e-07	-1.54497e-10	-1.23936	0.000146901	-1.54497e-10	-1.24052	0.000147108	-1.54497e-10	-1.24052
66403456	chr2:66403456:C:T	0.000152487	5.90465	-2.74514e-10	9.16263e-05	-1.71256	-2.74514e-10	9.17539e-05	-1.71258	-2.74514e-10
66403516	chr2:66403516:A:T	1.49502e-07	-1.54497e-10	-1.02287	0.000187448	-1.54497e-10	-0.996778	0.000187719	-1.54497e-10	-0.996741
66403690	chr2:66403690:TAC:T	1.20349e-07	-1.54497e-10	-1.23979	0.0001469	-1.54497e-10	-1.24053	0.000147107	-1.54497e-10	-1.24053
66403809	chr2:66403809:T:G	1.20263e-07	-1.54497e-10	-1.2405	0.000146976	-1.54497e-10	-1.24001	0.000147184	-1.54497e-10	-1.24
66403820	chr2:66403820:A:G	1.20708e-07	-1.54497e-10	-1.23681	0.000147196	-1.54497e-10	-1.23852	0.000147404	-1.54497e-10	-1.23851
66403901	chr2:66403901:T:C	1.20697e-07	-1.54497e-10	-1.23689	0.000147187	-1.54497e-10	-1.23858	0.000147395	-1.54497e-10	-1.23857
66404304	chr2:66404304:C:T	2.85169e-07	-1.54497e-10	-0.3771	0.000351281	-1.54497e-10	-0.368692	0.000351816	-1.54497e-10	-0.368582
66404476	chr2:66404476:G:A	1.20333e-07	-1.54497e-10	-1.23992	0.000146901	-1.54497e-10	-1.24052	0.000147108	-1.54497e-10	-1.24052
66404624	chr2:66404624:G:A	1.20316e-07	-1.54497e-10	-1.24006	0.000146904	-1.54497e-10	-1.2405	0.000147111	-1.54497e-10	-1.2405
66404956	chr2:66404956:C:T	1.21073e-07	-1.54497e-10	-1.23379	0.000148661	-1.54497e-10	-1.22861	0.000148872	-1.54497e-10	-1.2286
66405168	chr2:66405168:T:C	1.20834e-07	-1.54497e-10	-1.23577	0.000148262	-1.54497e-10	-1.2313	0.000148473	-1.54497e-10	-1.23129
66405222	chr2:66405222:A:T	1.22554e-07	-1.54497e-10	-1.22163	0.000149702	-1.54497e-10	-1.22163	0.000149911	-1.54497e-10	-1.22165
66405492	chr2:66405492:G:A	1.58549e-07	-1.54497e-10	-0.964116	0.000197675	-1.54497e-10	-0.943657	0.000197954	-1.54497e-10	-0.943653
66405778	chr2:66405778:G:A	1.76381e-07	-1.54497e-10	-0.857537	0.00021489	-1.54497e-10	-0.860155	0.000215191	-1.54497e-10	-0.860162
66405876	chr2:66405876:G:A	1.60292e-07	-1.54497e-10	-0.953181	0.000195685	-1.54497e-10	-0.953775	0.000195942	-1.54497e-10	-0.953871
66406245	chr2:66406245:G:C	1.21686e-07	-1.54497e-10	-1.22874	0.00014966	-1.54497e-10	-1.22191	0.000149874	-1.54497e-10	-1.2219
66406643	chr2:66406643:T:A	1.2337e-07	-1.54497e-10	-1.21499	0.000151009	-1.54497e-10	-1.21294	0.000151223	-1.54497e-10	-1.21293
66406929	chr2:66406929:A:G	1.025e-07	-1.40032	-2.74514e-10	9.74035e-05	-1.65142	-2.74514e-10	9.75363e-05	-1.65146	-2.74514e-10
66407335	chr2:66407335:A:G	1.22128e-07	-1.54497e-10	-1.22511	0.000148627	-1.54497e-10	-1.22884	0.00014884	-1.54497e-10	-1.22882
66407494	chr2:66407494:G:A	4.9561e-07	-1.54497e-10	0.175608	0.000601961	-1.54497e-10	0.169913	0.000602864	-1.54497e-10	0.170002
66407604	chr2:66407604:T:C	1.21514e-07	-1.54497e-10	-1.23015	0.000149523	-1.54497e-10	-1.22283	0.000149726	-1.54497e-10	-1.22288
66407646	chr2:66407646:T:C	2.4491e-07	-1.54497e-10	-0.529292	0.000302544	-1.54497e-10	-0.518052	0.0003029	-1.54497e-10	-0.518287
66407673	chr2:66407673:A:G	1.20712e-07	-1.54497e-10	-1.23678	0.000147199	-1.54497e-10	-1.23849	0.000147408	-1.54497e-10	-1.23848
66407947	chr2:66407947:T:C	1.69644e-07	-1.54497e-10	-0.89648	0.000204635	-1.54497e-10	-0.909053	0.000204941	-1.54497e-10	-0.908967
66407974	chr2:66407974:T:C	1.21309e-07	-1.54497e-10	-1.23184	0.000149039	-1.54497e-10	-1.22607	0.000149252	-1.54497e-10	-1.22606
66407978	chr2:66407978:T:C	1.30866e-07	-1.54497e-10	-1.15601	0.000159309	-1.54497e-10	-1.15943	0.000159527	-1.54497e-10	-1.15947
66408006	chr2:66408006:G:A	1.2116e-07	-1.54497e-10	-1.23307	0.000148801	-1.54497e-10	-1.22767	0.000149013	-1.54497e-10	-1.22766
66408052	chr2:66408052:C:T	1.20992e-07	-1.54497e-10	-1.23446	0.000148525	-1.54497e-10	-1.22953	0.000148736	-1.54497e-10	-1.22951
66408102	chr2:66408102:T:A	1.21294e-07	-1.54497e-10	-1.23196	0.000149015	-1.54497e-10	-1.22623	0.000149228	-1.54497e-10	-1.22622
66408469	chr2:66408469:C:T	1.22017e-07	-1.54497e-10	-1.22602	0.000148167	-1.54497e-10	-1.23194	0.000148374	-1.54497e-10	-1.23195
66408722	chr2:66408722:T:C	1.21007e-07	-1.54497e-10	-1.23433	0.000148552	-1.54497e-10	-1.22935	0.000148763	-1.54497e-10	-1.22933
66408730	chr2:66408730:T:C	0.000174659	7.27663	-1.23622	3.6441e-05	-1.4035	-1.23109	3.6495e-05	-1.40343	-1.23108
66408901	chr2:66408901:CA:C	1.4731e-07	-1.54497e-10	-1.03764	0.000184505	-1.54497e-10	-1.0126	0.000184772	-1.54497e-10	-1.01257
66409160	chr2:66409160:G:A	1.21022e-07	-1.54497e-10	-1.23421	0.000148576	-1.54497e-10	-1.22918	0.000148787	-1.54497e-10	-1.22917
66409251	chr2:66409251:A:C	1.4704e-07	-1.54497e-10	-1.03948	0.000184143	-1.54497e-10	-1.01457	0.00018441	-1.54497e-10	-1.01453
66409398	chr2:66409398:T:C	1.20889e-07	-1.54497e-10	-1.23531	0.000148355	-1.54497e-10	-1.23067	0.000148566	-1.54497e-10	-1.23066
66409457	chr2:66409457:T:A	0.000254567	6.41714	-2.74514e-10	9.05604e-05	-1.72426	-2.74514e-10	9.06878e-05	-1.72427	-2.74514e-10
66409463	chr2:66409463:A:T	3.74885e-08	-1.27893	-1.12722	3.35836e-05	-1.58496	-1.13128	3.36291e-05	-1.58502	-1.13127
66409471	chr2:66409471:A:G	9.62511e-06	4.37617	-1.23423	2.6481e-05	-1.72467	-1.22918	2.65188e-05	-1.72467	-1.22917
66409573	chr2:66409573:G:C	1.57931e-07	-1.54497e-10	-0.968025	0.000191721	-1.54497e-10	-0.974237	0.000191984	-1.54497e-10	-0.974277
66409718	chr2:66409718:C:T	0.000282775	6.52223	-2.74514e-10	9.0516e-05	-1.72475	-2.74514e-10	9.06437e-05	-1.72475	-2.74514e-10
66409818	chr2:66409818:T:G	0.000262172	6.44657	-2.74514e-10	9.05421e-05	-1.72447	-2.74514e-10	9.06696e-05	-1.72447	-2.74514e-10
66409953	chr2:66409953:T:C	1.27909e-07	-1.54497e-10	-1.17886	0.000156552	-1.54497e-10	-1.17689	0.000156774	-1.54497e-10	-1.17689
66410624	chr2:66410624:T:C	0.00553803	10.7371	-1.24012	4.5354e-05	-1.17527	-1.24051	4.54229e-05	-1.17516	-1.24051
66410836	chr2:66410836:A:C	8.12202e-08	-1.63302	-2.74514e-10	9.53265e-05	-1.67297	-2.74514e-10	9.54625e-05	-1.67296	-2.74514e-10
66410972	chr2:66410972:A:G	9.39774e-08	-1.48713	-2.74514e-10	0.000107544	-1.55238	-2.74514e-10	0.000107698	-1.55236	-2.74514e-10
66411019	chr2:66411019:A:G	1.80904e-07	-1.54497e-10	-0.832217	0.000219352	-1.54497e-10	-0.839603	0.000219656	-1.54497e-10	-0.839629
66411199	chr2:66411199:T:G	0.0106077	10.1469	-2.74514e-10	0.000102862	-1.5969	-2.74514e-10	0.000103012	-1.59684	-2.74514e-10
66411457	chr2:66411457:T:G	2.08267e-07	-0.691359	-2.74514e-10	0.000224819	-0.814983	-2.74514e-10	0.000225142	-0.814957	-2.74514e-10
66411510	chr2:66411510:C:T	3.41054e-07	0.716674	-0.914814	0.000166384	-0.220502	-0.89548	0.000166695	-0.220076	-0.895448
66411521	chr2:66411521:C:A	4.24298e-08	-1.44055	-0.841781	5.07222e-05	-1.49175	-0.812165	5.07948e-05	-1.49177	-0.812122
66411683	chr2:66411683:A:C	0.0151141	10.501	-2.74514e-10	0.000126993	-1.38614	-2.74514e-10	0.000127184	-1.38605	-2.74514e-10
66411854	chr2:66411854:G:A	1.39296e-07	-1.54497e-10	-1.09358	0.000170719	-1.54497e-10	-1.09026	0.000170996	-1.54497e-10	-1.09005
66411969	chr2:66411969:CTT:C	1.28711e-07	-1.54497e-10	-1.17261	0.000160031	-1.54497e-10	-1.15491	0.000160257	-1.54497e-10	-1.15491
66412013	chr2:66412013:T:C	0.0241928	10.9714	-2.74514e-10	0.000138138	-1.30202	-2.74514e-10	0.000138348	-1.30192	-2.74514e-10
66412051	chr2:66412051:C:T	1.42565e-07	-1.54497e-10	-1.07038	0.000173292	-1.54497e-10	-1.0753	0.00017353	-1.54497e-10	-1.07534
66412058	chr2:66412058:C:T	1.44767e-07	-1.54497e-10	-1.05505	0.000180907	-1.54497e-10	-1.0323	0.000181171	-1.54497e-10	-1.03225
66412177	chr2:66412177:T:G	0.00627173	9.62138	-2.74514e-10	9.76667e-05	-1.64872	-2.74514e-10	9.78083e-05	-1.64868	-2.74514e-10
66412561	chr2:66412561:A:G	1.43688e-07	-1.54497e-10	-1.06253	0.00017947	-1.54497e-10	-1.04027	0.000179732	-1.54497e-10	-1.04022
66413206	chr2:66413206:C:A	7.65212e-08	-1.69261	-2.74514e-10	9.13593e-05	-1.71548	-2.74514e-10	9.14873e-05	-1.71549	-2.74514e-10
66413474	chr2:66413474:A:T	8.62809e-08	-0.401841	-1.17073	9.06621e-05	-0.556552	-1.16659	9.07844e-05	-0.556615	-1.16659
66413485	chr2:66413485:T:A	5.80134e-08	-0.734485	-1.23502	6.3777e-05	-0.837002	-1.23788	6.38637e-05	-0.837059	-1.23788
66413592	chr2:66413592:T:C	1.70043e-07	-1.54497e-10	-0.894129	0.000207634	-1.54497e-10	-0.894503	0.000207906	-1.54497e-10	-0.894601
66413702	chr2:66413702:G:A	1.20511e-07	-1.54497e-10	-1.23844	0.000147823	-1.54497e-10	-1.23426	0.000148032	-1.54497e-10	-1.23426
66413706	chr2:66413706:G:C	1.4535e-07	-1.54497e-10	-1.05104	0.000177708	-1.54497e-10	-1.05014	0.000177945	-1.54497e-10	-1.05022
66414004	chr2:66414004:G:A	8.62846e-08	-0.362054	-1.21048	9.08375e-05	-0.514121	-1.20709	9.09597e-05	-0.514183	-1.20709
66414145	chr2:66414145:G:A	9.55489e-08	-0.298445	-1.1721	9.95707e-05	-0.461321	-1.16809	9.9705e-05	-0.461384	-1.16809
66414160	chr2:66414160:T:C	1.2027e-07	-1.54497e-10	-1.24044	0.00014717	-1.54497e-10	-1.23869	0.000147378	-1.54497e-10	-1.23869
66414378	chr2:66414378:A:T	8.64499e-08	-0.406398	-1.16422	9.07918e-05	-0.561722	-1.15999	9.09146e-05	-0.561781	-1.15999
66414450	chr2:66414450:C:T	6.52723e-08	-0.616786	-1.23483	7.11649e-05	-0.72757	-1.23771	7.12615e-05	-0.727628	-1.2377
66414580	chr2:66414580:A:AT	0.0367318	11.389	-2.74514e-10	0.000112106	-1.51084	-2.74514e-10	0.000112272	-1.51076	-2.74514e-10
66414627	chr2:66414627:T:A	6.06633e-08	-0.689692	-1.23515	6.63979e-05	-0.79668	-1.23793	6.64882e-05	-0.796736	-1.23793
66414675	chr2:66414675:C:T	1.02508e-07	-1.40024	-2.74514e-10	0.000115026	-1.48512	-2.74514e-10	0.000115178	-1.48521	-2.74514e-10
66414935	chr2:66414935:C:T	1.20298e-07	-1.54497e-10	-1.24021	0.000146936	-1.54497e-10	-1.24028	0.000147144	-1.54497e-10	-1.24028
66414937	chr2:66414937:G:A	1.40543e-07	-1.54497e-10	-1.08467	0.000171796	-1.54497e-10	-1.08397	0.000172056	-1.54497e-10	-1.08387
66415220	chr2:66415220:T:TA	2.29141e-07	-1.54497e-10	-0.595845	0.000281997	-1.54497e-10	-0.588384	0.000282458	-1.54497e-10	-0.588161
66415251	chr2:66415251:A:G	1.7915e-07	-1.54497e-10	-0.84196	0.000219577	-1.54497e-10	-0.838578	0.000219923	-1.54497e-10	-0.838413
66415370	chr2:66415370:T:C	0.000162453	6.6366	-0.668634	6.13305e-05	-1.48675	-0.627255	6.14222e-05	-1.48666	-0.627253
66415601	chr2:66415601:C:CA	0.000119435	6.38417	-0.723829	5.55671e-05	-1.52817	-0.684518	5.56499e-05	-1.52809	-0.684514
66415792	chr2:66415792:A:G	0.00017195	6.71603	-0.691253	6.07045e-05	-1.47363	-0.650634	6.07954e-05	-1.47354	-0.650632
66415818	chr2:66415818:A:G	0.000134545	6.43818	-0.658708	5.99614e-05	-1.51958	-0.616995	6.00508e-05	-1.51951	-0.616992
66416083	chr2:66416083:G:T	0.000144411	6.49009	-0.639849	6.16497e-05	-1.51135	-0.597462	6.17417e-05	-1.51127	-0.59746
66416217	chr2:66416217:A:T	1.33428e-05	4.62535	-1.1568	6.7709e-05	-0.885217	-1.12984	6.78215e-05	-0.88491	-1.1299
66416297	chr2:66416297:T:A	2.12425e-07	-1.54497e-10	-0.671592	0.000246912	-1.54497e-10	-0.721249	0.0002473	-1.54497e-10	-0.721087
66416480	chr2:66416480:A:G	1.20542e-07	-1.54497e-10	-1.23818	0.000146929	-1.54497e-10	-1.24033	0.000147137	-1.54497e-10	-1.24033
66416611	chr2:66416611:TTTA:T	3.43773e-08	-1.67882	-0.813966	4.22043e-05	-1.69328	-0.79448	4.22688e-05	-1.69329	-0.794352
66416641	chr2:66416641:A:G	0.000152016	6.57457	-0.673015	6.04297e-05	-1.49695	-0.631847	6.05201e-05	-1.49687	-0.631844
66416656	chr2:66416656:A:G	4.45662e-08	-1.69231	-0.540892	5.4485e-05	-1.70877	-0.523587	5.45619e-05	-1.70877	-0.523581
66416929	chr2:66416929:G:T	1.56435e-07	-1.54497e-10	-0.977541	0.000191047	-1.54497e-10	-0.977762	0.000191326	-1.54497e-10	-0.977713
66417281	chr2:66417281:TAATTAAAAAC:T	0.000195573	7.24945	-1.09594	4.6156e-05	-1.33535	-1.06291	4.62242e-05	-1.33524	-1.06295
66417575	chr2:66417575:T:C	1.19531e-07	-1.2466	-2.74514e-10	0.000132635	-1.34268	-2.74514e-10	0.000132844	-1.34251	-2.74514e-10
66418601	chr2:66418601:C:A	2.04303e-07	-1.54497e-10	-0.710576	0.000246547	-1.54497e-10	-0.722725	0.000246852	-1.54497e-10	-0.722902
66418773	chr2:66418773:A:G	2.16228e-08	-1.72459	-1.23184	2.66251e-05	-1.72188	-1.22655	2.66631e-05	-1.72187	-1.22653
66418832	chr2:66418832:G:A	1.24974e-05	4.63897	-1.23588	6.09361e-05	-0.892169	-1.22828	6.10394e-05	-0.891864	-1.22831
66419029	chr2:66419029:C:T	2.09792e-07	-1.54497e-10	-0.684063	0.000243017	-1.54497e-10	-0.737149	0.00024341	-1.54497e-10	-0.736941
66419143	chr2:66419143:C:T	1.20395e-07	-1.54497e-10	-1.23941	0.0001469	-1.54497e-10	-1.24053	0.000147107	-1.54497e-10	-1.24053
66419791	chr2:66419791:C:T	2.8574e-07	-1.54497e-10	-0.375099	0.000326368	-1.54497e-10	-0.442254	0.000326913	-1.54497e-10	-0.441994
66420457	chr2:66420457:G:A	6.42576e-07	0.435305	-2.74514e-10	0.00102223	0.699464	-2.74514e-10	0.00102408	0.699862	-2.74514e-10
66420631	chr2:66420631:T:A	2.77697e-07	-0.40365	-2.74514e-10	0.00031663	-0.472545	-2.74514e-10	0.000317099	-0.472474	-2.74514e-10
66420772	chr2:66420772:G:A	1.49433e-07	-1.54497e-10	-1.02333	0.000181289	-1.54497e-10	-1.03019	0.00018156	-1.54497e-10	-1.0301
66420945	chr2:66420945:C:A	8.46387e-08	-0.424034	-1.16776	6.40214e-05	-0.909458	-1.1616	6.41055e-05	-0.909615	-1.16154
66421326	chr2:66421326:C:T	5.50704e-08	-0.974235	-1.04733	5.87472e-05	-1.1108	-1.04624	5.8817e-05	-1.11093	-1.04633
66421363	chr2:66421363:T:C	2.02575e-07	-1.54497e-10	-0.71907	0.000235047	-1.54497e-10	-0.770492	0.000235426	-1.54497e-10	-0.770295
66421377	chr2:66421377:T:C	1.5103e-07	-1.54497e-10	-1.0127	0.000184448	-1.54497e-10	-1.01291	0.000184716	-1.54497e-10	-1.01287
66421622	chr2:66421622:C:T	2.03542e-07	-1.54497e-10	-0.714308	0.000236112	-1.54497e-10	-0.765971	0.000236492	-1.54497e-10	-0.765773
66422061	chr2:66422061:C:T	1.4941e-07	-1.54497e-10	-1.02349	0.000183291	-1.54497e-10	-1.01921	0.000183556	-1.54497e-10	-1.01917
66422073	chr2:66422073:A:C	1.27097e-07	-1.54497e-10	-1.18523	0.000153005	-1.54497e-10	-1.19981	0.00015322	-1.54497e-10	-1.19981
66422925	chr2:66422925:A:T	2.38372e-08	-1.70188	-1.15706	5.18937e-05	-1.10758	-1.17351	5.19592e-05	-1.10775	-1.17348
66423131	chr2:66423131:A:G	1.49975e-07	-1.54497e-10	-1.01971	0.00018354	-1.54497e-10	-1.01785	0.000183822	-1.54497e-10	-1.01772
66423228	chr2:66423228:G:T	2.04552e-07	-1.54497e-10	-0.709357	0.000237229	-1.54497e-10	-0.761253	0.000237611	-1.54497e-10	-0.761055
66423338	chr2:66423338:A:G	1.82543e-07	-1.54497e-10	-0.823193	0.000216015	-1.54497e-10	-0.854933	0.000216361	-1.54497e-10	-0.854741
66423388	chr2:66423388:T:C	2.09585e-07	-1.54497e-10	-0.685053	0.000242779	-1.54497e-10	-0.738128	0.000243171	-1.54497e-10	-0.737926
66423536	chr2:66423536:C:T	1.22854e-07	-1.54497e-10	-1.21919	0.000150061	-1.54497e-10	-1.21924	0.000150277	-1.54497e-10	-1.21921
66423642	chr2:66423642:T:C	0.026454	11.8216	-0.760902	5.36985e-05	-1.43767	-0.809227	5.37874e-05	-1.43759	-0.809062
66423758	chr2:66423758:CCAATTTTGTAATACAAAAT:C	2.0299e-07	-1.54497e-10	-0.717026	0.000235504	-1.54497e-10	-0.768551	0.000235883	-1.54497e-10	-0.768353
66423856	chr2:66423856:C:T	1.6021e-07	-1.54497e-10	-0.953694	0.000196666	-1.54497e-10	-0.948773	0.000196951	-1.54497e-10	-0.948734
66423928	chr2:66423928:T:C	2.04267e-07	-1.54497e-10	-0.710752	0.000236909	-1.54497e-10	-0.762602	0.000237291	-1.54497e-10	-0.762403
66424144	chr2:66424144:C:T	1.33789e-07	0.00306358	-1.13698	6.89076e-05	-0.873413	-1.1241	6.9037e-05	-0.872945	-1.1241
66424612	chr2:66424612:C:T	2.23532e-08	-1.68498	-1.23823	4.61201e-05	-1.15899	-1.24004	4.61774e-05	-1.15915	-1.24005
66424731	chr2:66424731:C:T	8.5516e-08	-0.343591	-1.23789	6.37996e-05	-0.834674	-1.23986	6.38791e-05	-0.834836	-1.23986
66424732	chr2:66424732:C:A	8.89718e-08	-0.303988	-1.23787	6.58627e-05	-0.802856	-1.23985	6.59446e-05	-0.80302	-1.23985
66424900	chr2:66424900:G:A	1.36136e-07	0.0361346	-1.15266	9.07865e-05	-0.564417	-1.15735	9.09034e-05	-0.564584	-1.15731
66425008	chr2:66425008:G:A	2.26064e-08	-1.67381	-1.23814	4.43525e-05	-1.19811	-1.24	4.44078e-05	-1.19827	-1.24
66425360	chr2:66425360:A:C	3.94554e-07	-1.54497e-10	-0.0524252	0.000506807	-1.54497e-10	-0.00214902	0.000507574	-1.54497e-10	-0.00204757
66425500	chr2:66425500:C:T	2.21882e-08	-1.6901	-1.24052	4.70635e-05	-1.13884	-1.23994	4.71221e-05	-1.13901	-1.23994
66425517	chr2:66425517:C:T	1.21443e-07	-1.54497e-10	-1.23074	0.00014838	-1.54497e-10	-1.2305	0.000148594	-1.54497e-10	-1.23047
66425584	chr2:66425584:A:G	7.21602e-08	-0.788765	-0.962527	8.90951e-05	-0.780654	-0.959922	8.92117e-05	-0.780629	-0.960048
66425753	chr2:66425753:C:T	0.0612525	11.9003	-2.74514e-10	0.000162995	-1.13656	-2.74514e-10	0.000163243	-1.13645	-2.74514e-10
66425775	chr2:66425775:T:C	2.03304e-07	-1.54497e-10	-0.71548	0.00023585	-1.54497e-10	-0.767085	0.000236229	-1.54497e-10	-0.766886
66425823	chr2:66425823:C:A	1.00071e-05	4.42012	-1.23925	0.00090258	1.81458	-1.2396	0.000904503	1.81529	-1.23959
66426031	chr2:66426031:C:A	1.41945e-07	-1.54497e-10	-1.07474	0.00017372	-1.54497e-10	-1.07284	0.000173983	-1.54497e-10	-1.07273
66426749	chr2:66426749:G:A	1.45802e-07	-1.54497e-10	-1.04793	0.000176798	-1.54497e-10	-1.05527	0.000177027	-1.54497e-10	-1.05538
66426802	chr2:66426802:C:T	2.16088e-07	-1.54497e-10	-0.654496	0.000266601	-1.54497e-10	-0.644525	0.000266919	-1.54497e-10	-0.644743
66426834	chr2:66426834:A:C	1.71099e-07	-1.54497e-10	-0.887938	0.000208391	-1.54497e-10	-0.890866	0.0002087	-1.54497e-10	-0.890791
66426965	chr2:66426965:T:A	8.59475e-06	4.25653	-1.2278	0.000857436	1.75251	-1.22884	0.000859279	1.75322	-1.22882
66427440	chr2:66427440:A:C	2.16445e-07	-1.54497e-10	-0.652846	0.000267049	-1.54497e-10	-0.642847	0.000267367	-1.54497e-10	-0.643066
66428124	chr2:66428124:A:G	8.82012e-08	-0.354997	-1.19556	0.000353301	0.836872	-1.19983	0.000353978	0.837399	-1.19985
66428360	chr2:66428360:A:G	1.04701e-05	4.44374	-1.21764	0.000996989	1.89836	-1.2239	0.000999146	1.8991	-1.22389
66428427	chr2:66428427:T:A	2.16186e-07	-1.54497e-10	-0.65404	0.000250248	-1.54497e-10	-0.707825	0.000250655	-1.54497e-10	-0.707611
66429278	chr2:66429278:ATCT:A	1.23828e-07	-1.54497e-10	-1.21129	0.00015141	-1.54497e-10	-1.21029	0.000151625	-1.54497e-10	-1.21028
66429392	chr2:66429392:CAT:C	7.42204e-08	-1.72314	-2.74514e-10	9.38666e-05	-1.6884	-2.74514e-10	9.40069e-05	-1.68832	-2.74514e-10
66429979	chr2:66429979:C:T	1.39304e-07	-1.54497e-10	-1.09352	0.000169056	-1.54497e-10	-1.10005	0.000169278	-1.54497e-10	-1.10015
66430807	chr2:66430807:T:C	1.21053e-07	-0.0184077	-1.21554	0.000551165	1.29859	-1.21684	0.000552289	1.29919	-1.21681
66431136	chr2:66431136:C:T	7.42172e-08	-1.72319	-2.74514e-10	9.14217e-05	-1.7148	-2.74514e-10	9.15504e-05	-1.7148	-2.74514e-10
66432242	chr2:66432242:A:G	1.0929e-07	-0.111894	-1.22428	0.000489486	1.18984	-1.22677	0.000490458	1.19043	-1.22678
66432647	chr2:66432647:A:G	1.21577e-05	4.57177	-1.19623	0.00110891	1.97908	-1.19823	0.00111135	1.97982	-1.19818
66433271	chr2:66433271:G:T	1.57136e-07	0.231957	-1.20503	0.000781559	1.64206	-1.21105	0.00078314	1.64268	-1.21106
66433426	chr2:66433426:G:A	1.24168e-07	-1.54497e-10	-1.20854	0.000151838	-1.54497e-10	-1.20747	0.000152053	-1.54497e-10	-1.20746
66433869	chr2:66433869:A:AAT	1.32202e-07	-1.54497e-10	-1.14585	0.000161884	-1.54497e-10	-1.1434	0.000162112	-1.54497e-10	-1.1434
66433892	chr2:66433892:G:A	1.96222e-07	-1.54497e-10	-0.750937	0.000231997	-1.54497e-10	-0.783553	0.000232371	-1.54497e-10	-0.783356
66434577	chr2:66434577:G:A	2.07373e-07	-1.54497e-10	-0.695664	0.000240315	-1.54497e-10	-0.74833	0.000240703	-1.54497e-10	-0.748125
66434636	chr2:66434636:C:CCCT	0.0455522	12.7081	-1.10388	5.24527e-05	-1.13182	-1.13855	5.25348e-05	-1.13168	-1.13853
66435179	chr2:66435179:G:A	1.72926e-07	-0.877319	-2.74514e-10	0.000179326	-1.04107	-2.74514e-10	0.000179532	-1.04133	-2.74514e-10
66436009	chr2:66436009:A:T	1.20427e-07	-1.54497e-10	-1.23913	0.000146902	-1.54497e-10	-1.24052	0.000147109	-1.54497e-10	-1.24052
66436060	chr2:66436060:A:G	8.42092e-08	-1.59688	-2.74514e-10	0.000107624	-1.55164	-2.74514e-10	0.000107769	-1.55169	-2.74514e-10
66436765	chr2:66436765:C:T	1.44198e-07	-1.54497e-10	-1.05899	0.00017662	-1.54497e-10	-1.05628	0.000176912	-1.54497e-10	-1.05604
66437619	chr2:66437619:C:T	1.4171e-07	-1.54497e-10	-1.0764	0.000174175	-1.54497e-10	-1.07022	0.000174422	-1.54497e-10	-1.07021
66438014	chr2:66438014:T:C	4.30659e-05	5.88065	-1.24035	0.00272446	2.92018	-1.24044	0.00273071	2.92106	-1.24044
66438273	chr2:66438273:C:T	1.65973e-07	-1.54497e-10	-0.918354	0.000203037	-1.54497e-10	-0.916892	0.000203304	-1.54497e-10	-0.916989
66438642	chr2:66438642:T:C	0.0564983	12.8876	-1.06802	5.60109e-05	-1.09755	-1.10718	5.6099e-05	-1.09741	-1.10716
66438798	chr2:66438798:T:A	0.0285638	11.1375	-2.74514e-10	0.000107771	-1.55027	-2.74514e-10	0.00010793	-1.55021	-2.74514e-10
66438841	chr2:66438841:AT:A	8.82902e-08	-1.52169	-0.0278651	0.000104333	-1.56893	-0.0137648	0.000104485	-1.56892	-0.0137285
66438842	chr2:66438842:T:A	2.38307e-07	-1.54497e-10	-0.556621	0.000293135	-1.54497e-10	-0.549647	0.000293583	-1.54497e-10	-0.549528
66439078	chr2:66439078:TTC:T	3.90054e-07	-0.0638948	-2.74514e-10	0.000440065	-0.143358	-2.74514e-10	0.000440629	-0.143486	-2.74514e-10
66440501	chr2:66440501:C:A	2.33905e-07	-1.54497e-10	-0.575267	0.000269559	-1.54497e-10	-0.633492	0.00027	-1.54497e-10	-0.633268
66440755	chr2:66440755:C:T	1.6583e-07	-1.54497e-10	-0.919217	0.000202859	-1.54497e-10	-0.917766	0.000203126	-1.54497e-10	-0.917864
66440766	chr2:66440766:T:G	3.45863e-07	-1.54497e-10	-0.184138	0.000424711	-1.54497e-10	-0.17887	0.000425407	-1.54497e-10	-0.178642
66440884	chr2:66440884:G:A	2.5468e-07	-1.54497e-10	-0.490172	0.000312117	-1.54497e-10	-0.486901	0.000312593	-1.54497e-10	-0.486788
66441135	chr2:66441135:G:A	2.83459e-07	-1.54497e-10	-0.383113	0.000331302	-1.54497e-10	-0.427248	0.000331856	-1.54497e-10	-0.426987
66441268	chr2:66441268:G:A	2.531e-07	-1.54497e-10	-0.496396	0.000290881	-1.54497e-10	-0.557364	0.000291362	-1.54497e-10	-0.557123
66441670	chr2:66441670:G:A	9.49918e-08	-1.47639	-2.74514e-10	0.000108774	-1.54101	-2.74514e-10	0.000108933	-1.54096	-2.74514e-10
66441982	chr2:66441982:C:T	1.23839e-07	-1.54497e-10	-1.2112	0.00015155	-1.54497e-10	-1.20937	0.000151761	-1.54497e-10	-1.20938
66442242	chr2:66442242:T:C	2.06141e-07	-1.54497e-10	-0.701619	0.000254218	-1.54497e-10	-0.692088	0.000254521	-1.54497e-10	-0.692306
66442279	chr2:66442279:A:C	3.56588e-07	-1.25759	1.10399	0.00038136	-1.45058	1.16405	0.000381868	-1.45053	1.16392
66443844	chr2:66443844:C:A	9.93285e-05	6.52667	-1.05066	0.00614417	3.56092	-1.06794	0.00615923	3.56186	-1.06785
66444702	chr2:66444702:C:T	1.54038e-07	-1.54497e-10	-0.992983	0.000182089	-1.54497e-10	-1.02578	0.000182374	-1.54497e-10	-1.02563
66444720	chr2:66444720:G:A	0.126603	12.6264	-2.74514e-10	0.000129197	-1.36894	-2.74514e-10	0.000129391	-1.36885	-2.74514e-10
66444726	chr2:66444726:C:A	2.6387e-07	0.783207	-1.23793	0.00154767	2.35347	-1.23924	0.00155091	2.35415	-1.23924
66445416	chr2:66445416:G:A	1.40557e-07	-1.54497e-10	-1.08456	0.000171926	-1.54497e-10	-1.08321	0.000172182	-1.54497e-10	-1.08314
66445605	chr2:66445605:T:C	1.20594e-07	-1.54497e-10	-1.23775	0.000147268	-1.54497e-10	-1.23802	0.000147476	-1.54497e-10	-1.23803
66445848	chr2:66445848:T:C	1.90931e-07	-1.54497e-10	-0.77827	0.000233662	-1.54497e-10	-0.776403	0.00023402	-1.54497e-10	-0.776282
66445949	chr2:66445949:G:C	1.863e-07	-1.54497e-10	-0.802823	0.000228072	-1.54497e-10	-0.800617	0.000228421	-1.54497e-10	-0.800499
66446730	chr2:66446730:A:C	0.000110803	6.01948	-0.434149	0.00682344	3.06406	-0.466216	0.00683987	3.06492	-0.466083
66446979	chr2:66446979:CT:C	0.0117988	11.4094	-1.15606	3.61946e-05	-1.48134	-1.16003	3.62487e-05	-1.48127	-1.16001
66447313	chr2:66447313:G:A	1.70532e-07	-1.54497e-10	-0.891257	0.000200636	-1.54497e-10	-0.928785	0.000200958	-1.54497e-10	-0.928595
66447520	chr2:66447520:A:G	0.0614302	11.9032	-2.74514e-10	0.000116356	-1.47362	-2.74514e-10	0.000116529	-1.47355	-2.74514e-10
66447707	chr2:66447707:A:C	1.31614e-07	-1.54497e-10	-1.15031	0.000158584	-1.54497e-10	-1.164	0.000158817	-1.54497e-10	-1.16394
66448839	chr2:66448839:A:G	1.53294e-07	-1.54497e-10	-0.997821	0.000183302	-1.54497e-10	-1.01915	0.000183584	-1.54497e-10	-1.01902
66448965	chr2:66448965:TATG:T	1.66713e-07	-1.54497e-10	-0.913906	0.000196376	-1.54497e-10	-0.950246	0.00019669	-1.54497e-10	-0.95006
66449098	chr2:66449098:C:T	1.20468e-07	-1.54497e-10	-1.23879	0.000147279	-1.54497e-10	-1.23795	0.000147487	-1.54497e-10	-1.23795
66449235	chr2:66449235:G:C	2.17365e-05	4.98295	-1.02639	0.0017712	2.25822	-1.00909	0.00177501	2.25901	-1.00914
66449383	chr2:66449383:A:G	1.64136e-07	-1.54497e-10	-0.929488	0.000200875	-1.54497e-10	-0.927596	0.000201213	-1.54497e-10	-0.927327
66449448	chr2:66449448:T:A	1.21088e-07	-1.54497e-10	-1.23367	0.00014782	-1.54497e-10	-1.23429	0.000148027	-1.54497e-10	-1.23429
66449676	chr2:66449676:G:A	1.2267e-07	-1.54497e-10	-1.22068	0.000149789	-1.54497e-10	-1.22106	0.000149998	-1.54497e-10	-1.22107
66450420	chr2:66450420:A:G	1.20807e-07	-1.54497e-10	-1.23598	0.000147763	-1.54497e-10	-1.23467	0.000147972	-1.54497e-10	-1.23467
66450564	chr2:66450564:A:G	1.53294e-07	-1.54497e-10	-0.997821	0.000183302	-1.54497e-10	-1.01915	0.000183584	-1.54497e-10	-1.01902
66450684	chr2:66450684:G:C	1.65036e-07	0.139106	-1.06313	0.00080073	1.49921	-1.04397	0.000802326	1.49983	-1.04401
66450749	chr2:66450749:G:T	1.83801e-05	4.80299	-1.01414	0.00153152	2.10784	-1.0041	0.00153482	2.1086	-1.00412
66451023	chr2:66451023:A:G	0.0485047	11.667	-2.74514e-10	0.000115435	-1.48157	-2.74514e-10	0.000115607	-1.48149	-2.74514e-10
66451033	chr2:66451033:T:A	1.87191e-07	-1.54497e-10	-0.798051	0.000229115	-1.54497e-10	-0.796056	0.000229465	-1.54497e-10	-0.795937
66451212	chr2:66451212:T:G	1.50869e-07	-1.54497e-10	-1.01377	0.000184924	-1.54497e-10	-1.01034	0.000185192	-1.54497e-10	-1.0103
66452127	chr2:66452127:T:C	0.043423	11.5563	-2.74514e-10	0.000113727	-1.49648	-2.74514e-10	0.000113896	-1.4964	-2.74514e-10
66453142	chr2:66453142:T:C	1.47007e-07	-1.54497e-10	-1.0397	0.00017591	-1.54497e-10	-1.06031	0.000176158	-1.54497e-10	-1.06031
66453252	chr2:66453252:C:T	1.20261e-07	-1.54497e-10	-1.24051	0.000146928	-1.54497e-10	-1.24034	0.000147135	-1.54497e-10	-1.24034
66453342	chr2:66453342:T:A	1.6699e-07	-1.54497e-10	-0.912246	0.000196684	-1.54497e-10	-0.94868	0.000196998	-1.54497e-10	-0.948495
66453467	chr2:66453467:G:A	1.99879e-07	-1.54497e-10	-0.732471	0.000244532	-1.54497e-10	-0.730934	0.000244907	-1.54497e-10	-0.73081
66453760	chr2:66453760:G:A	1.53207e-07	0.113193	-1.11159	0.000736408	1.46722	-1.09571	0.000737882	1.46783	-1.09574
66453844	chr2:66453844:T:C	1.40903e-07	-1.54497e-10	-1.08211	0.000168375	-1.54497e-10	-1.10409	0.000168617	-1.54497e-10	-1.10406
66454021	chr2:66454021:A:G	1.76412e-07	-1.54497e-10	-0.857358	0.000215746	-1.54497e-10	-0.856177	0.000216077	-1.54497e-10	-0.856056
66454172	chr2:66454172:C:T	0.0686789	12.0148	-2.74514e-10	0.000118187	-1.45801	-2.74514e-10	0.000118363	-1.45793	-2.74514e-10
66454538	chr2:66454538:T:C	1.38678e-07	-1.09802	-2.74514e-10	0.00015154	-1.20943	-2.74514e-10	0.000151731	-1.20958	-2.74514e-10
66454734	chr2:66454734:C:T	1.20761e-07	-1.54497e-10	-1.23637	0.000147327	-1.54497e-10	-1.23763	0.000147534	-1.54497e-10	-1.23763
66454759	chr2:66454759:G:A	1.26908e-07	-1.18671	-2.74514e-10	0.000137178	-1.309	-2.74514e-10	0.000137342	-1.30921	-2.74514e-10
66454760	chr2:66454760:C:A	1.23716e-07	-1.21219	-2.74514e-10	0.000134094	-1.33174	-2.74514e-10	0.000134255	-1.33195	-2.74514e-10
66454979	chr2:66454979:C:T	1.72471e-07	-1.54497e-10	-0.879954	0.000210949	-1.54497e-10	-0.878665	0.000211269	-1.54497e-10	-0.878555
66455124	chr2:66455124:C:G	7.46449e-08	-1.71744	-2.74514e-10	9.05716e-05	-1.72414	-2.74514e-10	9.06992e-05	-1.72414	-2.74514e-10
66455231	chr2:66455231:A:G	1.5251e-07	-1.54497e-10	-1.00295	0.000184684	-1.54497e-10	-1.01163	0.000184933	-1.54497e-10	-1.01169
66455737	chr2:66455737:C:A	1.9429e-07	-1.54497e-10	-0.760827	0.000237794	-1.54497e-10	-0.758873	0.000238157	-1.54497e-10	-0.758761
66456660	chr2:66456660:C:T	1.38267e-07	-1.54497e-10	-1.10099	0.000165378	-1.54497e-10	-1.12205	0.000165611	-1.54497e-10	-1.12205
66456882	chr2:66456882:C:T	1.31991e-07	-1.54497e-10	-1.14745	0.000160843	-1.54497e-10	-1.14985	0.000161061	-1.54497e-10	-1.14991
66457812	chr2:66457812:G:A	1.24211e-06	1.02941	0.064975	0.000436432	-0.221122	0.0694765	0.000437347	-0.220525	0.0695626
66457849	chr2:66457849:T:G	1.20575e-07	-1.54497e-10	-1.23791	0.000147324	-1.54497e-10	-1.23765	0.000147532	-1.54497e-10	-1.23764
66457850	chr2:66457850:C:T	1.20577e-07	-1.54497e-10	-1.23789	0.000147326	-1.54497e-10	-1.23763	0.000147535	-1.54497e-10	-1.23763
66457998	chr2:66457998:G:A	0.00937285	10.0231	-2.74514e-10	9.7256e-05	-1.65293	-2.74514e-10	9.73974e-05	-1.65289	-2.74514e-10
66458040	chr2:66458040:A:T	1.29532e-07	-1.54497e-10	-1.16625	0.000158437	-1.54497e-10	-1.16492	0.000158686	-1.54497e-10	-1.16476
66458508	chr2:66458508:T:C	4.31121e-06	-1.54497e-10	2.33879	0.00582	-1.54497e-10	2.43878	0.00582956	-1.54497e-10	2.43901
66458952	chr2:66458952:G:A	1.2033e-07	-1.54497e-10	-1.23994	0.000147147	-1.54497e-10	-1.23885	0.000147354	-1.54497e-10	-1.23885
66459464	chr2:66459464:T:C	3.72946e-07	0.605606	-0.714353	0.000156571	-0.512002	-0.664767	0.00015686	-0.511478	-0.664855
66459968	chr2:66459968:A:G	1.20333e-07	-1.54497e-10	-1.23992	0.000147152	-1.54497e-10	-1.23882	0.000147359	-1.54497e-10	-1.23882
66460021	chr2:66460021:G:A	1.21078e-07	-1.54497e-10	-1.23374	0.000147963	-1.54497e-10	-1.23332	0.000148172	-1.54497e-10	-1.23331
66460205	chr2:66460205:T:C	1.71814e-07	-1.54497e-10	-0.883771	0.000199562	-1.54497e-10	-0.934153	0.000199866	-1.54497e-10	-0.934042
66460371	chr2:66460371:G:A	1.21808e-07	-1.54497e-10	-1.22774	0.000148722	-1.54497e-10	-1.2282	0.000148928	-1.54497e-10	-1.22823
66460834	chr2:66460834:G:C	1.23895e-07	-1.54497e-10	-1.21074	0.000152184	-1.54497e-10	-1.20519	0.000152395	-1.54497e-10	-1.20521
66460850	chr2:66460850:A:G	1.20261e-07	-1.54497e-10	-1.24051	0.000146927	-1.54497e-10	-1.24035	0.000147134	-1.54497e-10	-1.24035
66460982	chr2:66460982:G:T	8.05784e-08	-1.19661	-0.444338	8.83149e-05	-1.31513	-0.434236	8.84445e-05	-1.31521	-0.434105
66461228	chr2:66461228:T:A	1.49492e-07	-1.54497e-10	-1.02294	0.000178709	-1.54497e-10	-1.04452	0.000178958	-1.54497e-10	-1.04454
66461681	chr2:66461681:G:A	1.83282e-07	-1.54497e-10	-0.819157	0.000221918	-1.54497e-10	-0.827974	0.000222196	-1.54497e-10	-0.828127
66461882	chr2:66461882:A:G	1.48413e-07	-1.54497e-10	-1.03018	0.000181373	-1.54497e-10	-1.02972	0.000181645	-1.54497e-10	-1.02963
66462128	chr2:66462128:C:T	1.65728e-07	-1.54497e-10	-0.919832	0.000193044	-1.54497e-10	-0.967361	0.000193337	-1.54497e-10	-0.967257
66462152	chr2:66462152:C:G	7.43115e-08	-1.72191	-2.74514e-10	9.05209e-05	-1.7247	-2.74514e-10	9.06487e-05	-1.7247	-2.74514e-10
66462521	chr2:66462521:C:T	1.57276e-07	-1.54497e-10	-0.972179	0.000192298	-1.54497e-10	-0.971236	0.000192587	-1.54497e-10	-0.971143
66462659	chr2:66462659:C:T	0.0488472	11.674	-2.74514e-10	0.000113501	-1.49847	-2.74514e-10	0.000113669	-1.4984	-2.74514e-10
66463190	chr2:66463190:A:G	0.0356095	11.3579	-2.74514e-10	0.000111198	-1.51897	-2.74514e-10	0.000111363	-1.5189	-2.74514e-10
66463338	chr2:66463338:C:T	1.20386e-07	-1.54497e-10	-1.23948	0.000147179	-1.54497e-10	-1.23863	0.000147387	-1.54497e-10	-1.23863
66464820	chr2:66464820:T:C	7.70152e-08	-1.68618	-2.74514e-10	9.83929e-05	-1.64131	-2.74514e-10	9.85303e-05	-1.64132	-2.74514e-10
66465376	chr2:66465376:C:T	6.42663e-08	-1.7083	-0.158849	8.00828e-05	-1.72394	-0.123276	8.0192e-05	-1.72394	-0.123328
66465592	chr2:66465592:A:T	1.20322e-07	-1.54497e-10	-1.24001	0.000146905	-1.54497e-10	-1.24049	0.000147112	-1.54497e-10	-1.24049
66465779	chr2:66465779:G:A	1.20275e-07	-1.54497e-10	-1.2404	0.000146905	-1.54497e-10	-1.2405	0.000147112	-1.54497e-10	-1.2405
66465833	chr2:66465833:C:T	1.26359e-07	-1.54497e-10	-1.19105	0.000155619	-1.54497e-10	-1.18287	0.00015584	-1.54497e-10	-1.18286
66466196	chr2:66466196:T:C	1.69924e-07	-0.482007	-0.412821	6.51829e-05	-1.71042	-0.34266	6.52747e-05	-1.71039	-0.342692
66466669	chr2:66466669:C:T	1.20541e-07	-1.54497e-10	-1.23819	0.000147175	-1.54497e-10	-1.23866	0.000147384	-1.54497e-10	-1.23865
66467351	chr2:66467351:G:A	1.72181e-07	-0.54351	-0.338125	7.03836e-05	-1.71553	-0.260787	7.04748e-05	-1.71551	-0.260926
66467469	chr2:66467469:C:T	3.93592e-07	-1.54497e-10	-0.0548662	0.000486102	-1.54497e-10	-0.0438609	0.000486861	-1.54497e-10	-0.0437104
66467527	chr2:66467527:G:A	1.23188e-07	-1.54497e-10	-1.21647	0.000149918	-1.54497e-10	-1.22019	0.000150132	-1.54497e-10	-1.22018
66467534	chr2:66467534:T:C	2.18504e-08	-1.70749	-1.23847	2.6287e-05	-1.72375	-1.23746	2.63246e-05	-1.72374	-1.23744
66467931	chr2:66467931:A:G	8.31342e-08	-1.60973	-2.74514e-10	0.000108959	-1.5393	-2.74514e-10	0.000109111	-1.53932	-2.74514e-10
66468023	chr2:66468023:T:A	2.6052e-07	-0.643632	0.17613	0.00011876	-1.72278	0.269599	0.000118929	-1.72277	0.269604
66468331	chr2:66468331:C:T	4.03585e-08	-1.71218	-0.620203	5.06505e-05	-1.7227	-0.582632	5.0718e-05	-1.72269	-0.582717
66468700	chr2:66468700:G:C	2.52433e-07	-0.633029	0.133994	0.000113769	-1.7223	0.226188	0.000113931	-1.72229	0.226191
66469160	chr2:66469160:A:G	2.12392e-07	-0.690823	0.0190753	9.95416e-05	-1.72442	0.0947186	9.96933e-05	-1.72442	0.0948269
66469883	chr2:66469883:T:G	2.18215e-07	-1.54497e-10	-0.644699	0.000275089	-1.54497e-10	-0.613185	0.00027555	-1.54497e-10	-0.612922
66470035	chr2:66470035:T:C	2.12837e-07	-1.54497e-10	-0.669652	0.000268134	-1.54497e-10	-0.638794	0.000268581	-1.54497e-10	-0.638537
66470374	chr2:66470374:T:C	2.71381e-07	-0.426658	-2.74514e-10	0.000286118	-0.573877	-2.74514e-10	0.000286508	-0.573924	-2.74514e-10
66470601	chr2:66470601:T:C	5.9395e-07	0.555525	-0.198911	8.49898e-05	-1.63724	-0.150511	8.5094e-05	-1.63729	-0.150639
66470869	chr2:66470869:G:C	5.2359e-08	-1.11268	-0.959375	4.01505e-05	-1.5924	-0.945243	4.02047e-05	-1.59239	-0.945313
66471030	chr2:66471030:C:T	1.92594e-06	0.531537	1.00145	0.000281417	-1.70312	1.11268	0.000281881	-1.70315	1.11295
66471216	chr2:66471216:G:A	1.21664e-07	-1.54497e-10	-1.22891	0.000148978	-1.54497e-10	-1.22648	0.000149184	-1.54497e-10	-1.22651
66471403	chr2:66471403:G:T	1.64561e-07	-1.54497e-10	-0.926901	0.000200618	-1.54497e-10	-0.928876	0.000200875	-1.54497e-10	-0.929008
66471526	chr2:66471526:G:A	8.21021e-08	-1.62222	-2.74514e-10	0.000103694	-1.58884	-2.74514e-10	0.000103835	-1.58889	-2.74514e-10
66471664	chr2:66471664:G:A	1.79232e-06	0.4876	0.973486	0.000274693	-1.6985	1.08387	0.000275144	-1.69852	1.08413
66471849	chr2:66471849:G:T	1.2101e-07	-1.54497e-10	-1.23431	0.000148253	-1.54497e-10	-1.23136	0.00014846	-1.54497e-10	-1.23138
66472256	chr2:66472256:T:C	2.06613e-07	-1.54497e-10	-0.699333	0.000260138	-1.54497e-10	-0.669067	0.000260571	-1.54497e-10	-0.668815
66472822	chr2:66472822:G:C	4.49513e-07	0.0779847	-2.74514e-10	0.000482601	-0.0510898	-2.74514e-10	0.000483363	-0.0509223	-2.74514e-10
66472971	chr2:66472971:C:A	1.25356e-07	-1.19902	-2.74514e-10	9.94521e-05	-1.6306	-2.74514e-10	9.9593e-05	-1.6306	-2.74514e-10
66473145	chr2:66473145:A:G	1.87268e-07	-0.538315	-0.259325	7.60697e-05	-1.71532	-0.183313	7.61764e-05	-1.71529	-0.183345
66473321	chr2:66473321:T:A	1.234e-07	-1.54497e-10	-1.21475	0.000150096	-1.54497e-10	-1.219	0.00015031	-1.54497e-10	-1.21899
66473600	chr2:66473600:C:T	1.22398e-07	-1.54497e-10	-1.2229	0.000149961	-1.54497e-10	-1.21991	0.000150168	-1.54497e-10	-1.21994
66473652	chr2:66473652:T:C	2.08733e-07	-1.54497e-10	-0.689125	0.000262861	-1.54497e-10	-0.658653	0.000263299	-1.54497e-10	-0.658399
66473778	chr2:66473778:A:G	5.71123e-07	0.43245	-0.115026	9.52798e-05	-1.60763	-0.0658348	9.53964e-05	-1.60769	-0.0659563
66473820	chr2:66473820:T:A	6.43876e-08	-1.71423	-0.151032	8.06997e-05	-1.72177	-0.117775	8.08208e-05	-1.72176	-0.117695
66473871	chr2:66473871:G:A	5.98245e-08	-0.947298	-0.991468	4.21804e-05	-1.51013	-0.978196	4.22375e-05	-1.51012	-0.978263
66473997	chr2:66473997:T:A	1.20265e-07	-1.54497e-10	-1.24049	0.000146958	-1.54497e-10	-1.24014	0.000147165	-1.54497e-10	-1.24014
66474051	chr2:66474051:G:T	2.01214e-07	-1.54497e-10	-0.725813	0.000253088	-1.54497e-10	-0.696543	0.000253507	-1.54497e-10	-0.696298
66474204	chr2:66474204:C:T	1.0484e-07	-1.37775	-2.74514e-10	0.00014272	-1.2694	-2.74514e-10	0.000142932	-1.26932	-2.74514e-10
66474376	chr2:66474376:GT:G	1.42384e-07	-1.54497e-10	-1.07165	0.000173654	-1.54497e-10	-1.07321	0.000173881	-1.54497e-10	-1.07332
66474487	chr2:66474487:A:G	1.2026e-07	-1.54497e-10	-1.24052	0.000146906	-1.54497e-10	-1.24048	0.000147113	-1.54497e-10	-1.24049
66474938	chr2:66474938:C:A	1.88117e-07	-0.522436	-0.270681	7.56186e-05	-1.71376	-0.190818	7.57163e-05	-1.71373	-0.190962
66474973	chr2:66474973:G:A	9.68873e-08	-1.45663	-2.74514e-10	0.000108079	-1.54741	-2.74514e-10	0.000108218	-1.54754	-2.74514e-10
66475025	chr2:66475025:A:G	1.23923e-07	-1.54497e-10	-1.21052	0.00015073	-1.54497e-10	-1.21479	0.000150945	-1.54497e-10	-1.21477
66475273	chr2:66475273:A:G	8.17126e-08	-1.62697	-2.74514e-10	9.70148e-05	-1.65542	-2.74514e-10	9.71525e-05	-1.65541	-2.74514e-10
66475513	chr2:66475513:A:G	1.4967e-06	0.273394	1.00744	0.000292633	-1.67068	1.11932	0.000293108	-1.67072	1.11958
66475536	chr2:66475536:T:C	1.46363e-07	-1.54497e-10	-1.04409	0.000178466	-1.54497e-10	-1.04588	0.000178698	-1.54497e-10	-1.04599
66475673	chr2:66475673:A:G	1.22723e-07	-1.54497e-10	-1.22025	0.000150172	-1.54497e-10	-1.2185	0.000150378	-1.54497e-10	-1.21854
66475925	chr2:66475925:T:C	6.6855e-07	0.600709	-0.125778	9.07425e-05	-1.64617	-0.0760835	9.0854e-05	-1.64622	-0.0762119
66476119	chr2:66476119:A:G	1.73453e-06	0.302983	1.12533	0.00032853	-1.67537	1.23972	0.000329068	-1.67541	1.23999
66476462	chr2:66476462:G:A	1.23089e-07	-1.54497e-10	-1.21727	0.00015088	-1.54497e-10	-1.2138	0.000151088	-1.54497e-10	-1.21383
66476477	chr2:66476477:G:A	3.15263e-08	-1.44918	-1.13018	4.27972e-05	-1.34884	-1.12497	4.28542e-05	-1.34893	-1.12496
66476756	chr2:66476756:C:T	1.40497e-07	-1.54497e-10	-1.08499	0.000171381	-1.54497e-10	-1.08639	0.000171605	-1.54497e-10	-1.08649
66476782	chr2:66476782:G:A	7.29379e-07	0.590969	-0.0289573	0.000100532	-1.64426	0.0244536	0.000100655	-1.64431	0.0243162
66476849	chr2:66476849:G:C	2.25891e-07	-1.54497e-10	-0.610129	0.000285131	-1.54497e-10	-0.577332	0.000285612	-1.54497e-10	-0.577056
66476869	chr2:66476869:C:A	1.21038e-07	-1.54497e-10	-1.23408	0.000148293	-1.54497e-10	-1.23109	0.0001485	-1.54497e-10	-1.2311
66477020	chr2:66477020:G:A	1.20359e-07	-1.54497e-10	-1.2397	0.000147208	-1.54497e-10	-1.23844	0.000147414	-1.54497e-10	-1.23844
66477110	chr2:66477110:G:A	5.01474e-08	-1.10461	-1.0106	3.82296e-05	-1.58888	-0.997794	3.82814e-05	-1.58887	-0.997858
66477140	chr2:66477140:G:A	2.93882e-07	-1.54497e-10	-0.347003	0.000362915	-1.54497e-10	-0.33611	0.000363468	-1.54497e-10	-0.335999
66477662	chr2:66477662:C:T	1.27121e-07	-1.54497e-10	-1.18504	0.000156109	-1.54497e-10	-1.17973	0.000156321	-1.54497e-10	-1.17978
66477685	chr2:66477685:G:T	3.28539e-07	-1.54497e-10	-0.235527	0.000405959	-1.54497e-10	-0.224026	0.000406581	-1.54497e-10	-0.223906
66477859	chr2:66477859:C:CA	5.21199e-08	-1.08568	-0.990955	3.93568e-05	-1.57999	-0.97762	3.941e-05	-1.57998	-0.977687
66478305	chr2:66478305:G:C	5.46951e-08	-1.07634	-0.952064	4.11337e-05	-1.57578	-0.937667	4.11892e-05	-1.57578	-0.937738
66478831	chr2:66478831:C:A	9.89483e-07	1.0918	-0.224802	7.6623e-05	-1.71509	-0.176296	7.67149e-05	-1.71511	-0.176486
66479343	chr2:66479343:A:G	1.26309e-07	-1.54497e-10	-1.19145	0.000153624	-1.54497e-10	-1.19577	0.000153841	-1.54497e-10	-1.19577
66479832	chr2:66479832:T:A	1.89958e-07	-1.54497e-10	-0.783377	0.000235915	-1.54497e-10	-0.766808	0.000236222	-1.54497e-10	-0.766916
66479867	chr2:66479867:T:C	1.30755e-07	-1.15685	-2.74514e-10	0.000101406	-1.61115	-2.74514e-10	0.00010155	-1.61114	-2.74514e-10
66479924	chr2:66479924:GC:G	5.95516e-08	-1.08208	-0.861254	4.50871e-05	-1.57694	-0.844738	4.5147e-05	-1.57694	-0.844829
66480310	chr2:66480310:G:T	3.07542e-07	-1.54497e-10	-0.301569	0.000379843	-1.54497e-10	-0.290521	0.00038042	-1.54497e-10	-0.290413
66480430	chr2:66480430:G:A	1.27171e-07	-1.54497e-10	-1.18465	0.000155948	-1.54497e-10	-1.18076	0.000156159	-1.54497e-10	-1.18081
66480465	chr2:66480465:A:G	1.44002e-07	-1.54497e-10	-1.06035	0.000174184	-1.54497e-10	-1.07017	0.000174411	-1.54497e-10	-1.07028
66480629	chr2:66480629:TG:T	6.62529e-07	0.669515	-0.203631	8.18461e-05	-1.6716	-0.153843	8.19457e-05	-1.67164	-0.153992
66481209	chr2:66481209:A:G	3.27658e-07	-1.54497e-10	-0.23821	0.00040483	-1.54497e-10	-0.226812	0.000405446	-1.54497e-10	-0.226703
66481903	chr2:66481903:G:A	8.45669e-08	-1.59264	-2.74514e-10	9.14626e-05	-1.71435	-2.74514e-10	9.1592e-05	-1.71435	-2.74514e-10
66482005	chr2:66482005:CCACCACA:C	4.14076e-06	1.1139	1.18455	0.000335682	-1.72362	1.3095	0.000336186	-1.72361	1.30959
66482088	chr2:66482088:T:A	5.07395e-07	0.431328	-0.232219	8.47917e-05	-1.60715	-0.182933	8.48932e-05	-1.60721	-0.183082
66482336	chr2:66482336:G:T	2.22661e-08	-1.72384	-1.20328	3.20338e-05	-1.57356	-1.18992	3.20792e-05	-1.57349	-1.19
66482345	chr2:66482345:A:G	5.69471e-08	-1.04525	-0.942808	4.22296e-05	-1.55896	-0.928196	4.22861e-05	-1.55895	-0.928278
66482398	chr2:66482398:C:A	5.97577e-08	-1.06219	-0.877692	4.4767e-05	-1.56727	-0.861541	4.48266e-05	-1.56726	-0.86163
66482950	chr2:66482950:C:T	7.45909e-08	-1.71816	-2.74514e-10	9.24583e-05	-1.70352	-2.74514e-10	9.25876e-05	-1.70353	-2.74514e-10
66482958	chr2:66482958:G:A	5.05901e-07	0.463843	-0.267684	8.1134e-05	-1.61484	-0.219335	8.12315e-05	-1.6149	-0.219482
66483218	chr2:66483218:TTTTTTTTTTTTGTC:T	2.72247e-06	1.87911	-2.74514e-10	9.70972e-05	-1.65457	-2.74514e-10	9.72288e-05	-1.65462	-2.74514e-10
66483262	chr2:66483262:G:A	1.23567e-07	-1.54497e-10	-1.2134	0.000150606	-1.54497e-10	-1.21561	0.000150815	-1.54497e-10	-1.21563
66483302	chr2:66483302:A:G	3.78524e-06	1.16334	1.04535	0.00029799	-1.71701	1.18379	0.000298437	-1.71699	1.18386
66483365	chr2:66483365:C:T	3.02147e-07	-1.54497e-10	-0.319269	0.000373036	-1.54497e-10	-0.308605	0.0003736	-1.54497e-10	-0.308504
66483446	chr2:66483446:A:G	1.32454e-07	-0.529078	-0.614871	5.27181e-05	-1.71358	-0.551744	5.2788e-05	-1.71355	-0.551853
66483605	chr2:66483605:G:A	9.12215e-08	-1.51689	-2.74514e-10	0.000120381	-1.43962	-2.74514e-10	0.00012054	-1.43971	-2.74514e-10
66484116	chr2:66484116:T:C	1.38624e-07	-0.587876	-0.510542	5.82688e-05	-1.71885	-0.44636	5.83511e-05	-1.71883	-0.446378
66484647	chr2:66484647:C:T	1.20301e-07	-1.54497e-10	-1.24019	0.00014691	-1.54497e-10	-1.24046	0.000147118	-1.54497e-10	-1.24046
66484811	chr2:66484811:T:C	1.41215e-07	-0.57977	-0.500127	5.8941e-05	-1.71827	-0.435469	5.90243e-05	-1.71825	-0.435487
66485242	chr2:66485242:A:G	1.49422e-06	0.821903	0.457277	0.000158461	-1.72336	0.558589	0.000158681	-1.72336	0.558571
66485735	chr2:66485735:A:G	8.27277e-08	-1.61463	-2.74514e-10	9.09949e-05	-1.71948	-2.74514e-10	9.11235e-05	-1.71947	-2.74514e-10
66485882	chr2:66485882:C:G	9.04758e-07	-1.54497e-10	0.777486	0.00111469	-1.54497e-10	0.78605	0.0011161	-1.54497e-10	0.785907
66485964	chr2:66485964:T:A	2.91507e-08	-1.72272	-0.934985	3.68293e-05	-1.71164	-0.912342	3.68802e-05	-1.71162	-0.91239
66486851	chr2:66486851:T:C	1.43148e-07	-0.572606	-0.493698	5.93611e-05	-1.71778	-0.428857	5.94451e-05	-1.71776	-0.428873
66486901	chr2:66486901:A:G	2.93237e-07	-1.54497e-10	-0.349199	0.000363259	-1.54497e-10	-0.335164	0.00036385	-1.54497e-10	-0.334947
66487029	chr2:66487029:G:C	2.46392e-07	-1.54497e-10	-0.523258	0.000303898	-1.54497e-10	-0.513586	0.000304352	-1.54497e-10	-0.513504
66487465	chr2:66487465:A:G	4.60097e-07	0.339107	-0.237852	8.56463e-05	-1.59102	-0.189029	8.57488e-05	-1.5911	-0.189172
66487625	chr2:66487625:C:CT	2.60003e-07	-1.54497e-10	-0.469486	0.000320799	-1.54497e-10	-0.459466	0.000321278	-1.54497e-10	-0.459381
66487957	chr2:66487957:G:A	4.22023e-08	-1.05469	-1.23302	3.1096e-05	-1.55904	-1.23416	3.11406e-05	-1.55903	-1.23415
66489460	chr2:66489460:C:T	5.21113e-07	0.239621	-0.0138361	0.000103311	-1.6562	0.0636661	0.000103456	-1.65624	0.0636986
66489723	chr2:66489723:A:G	7.4325e-08	-1.72173	-2.74514e-10	9.15588e-05	-1.7133	-2.74514e-10	9.16873e-05	-1.71331	-2.74514e-10
66489754	chr2:66489754:T:C	1.2026e-07	-1.54497e-10	-1.24053	0.000146902	-1.54497e-10	-1.24052	0.000147109	-1.54497e-10	-1.24052
66489843	chr2:66489843:T:C	2.16712e-07	-0.651614	-2.74514e-10	0.000237493	-0.760143	-2.74514e-10	0.000237832	-0.760125	-2.74514e-10
66490081	chr2:66490081:A:G	2.02735e-07	-0.718279	-2.74514e-10	0.000210898	-0.878904	-2.74514e-10	0.000211209	-0.878839	-2.74514e-10
66490285	chr2:66490285:T:C	1.32698e-07	-1.54497e-10	-1.14211	0.000161426	-1.54497e-10	-1.14623	0.000161646	-1.54497e-10	-1.14628
66490461	chr2:66490461:A:G	1.74587e-07	-1.54497e-10	-0.867755	0.000218947	-1.54497e-10	-0.841451	0.000219292	-1.54497e-10	-0.841285
66490782	chr2:66490782:T:G	0.00772655	9.82999	-2.74514e-10	0.000130599	-1.35815	-2.74514e-10	0.000130795	-1.35806	-2.74514e-10
66491291	chr2:66491291:G:A	1.61192e-07	-1.54497e-10	-0.947586	0.000201264	-1.54497e-10	-0.925663	0.000201562	-1.54497e-10	-0.925593
66491424	chr2:66491424:A:G	1.68315e-07	-1.54497e-10	-0.904344	0.000210503	-1.54497e-10	-0.880777	0.000210816	-1.54497e-10	-0.880704
66492164	chr2:66492164:A:G	1.29232e-07	-1.54497e-10	-1.16857	0.000157287	-1.54497e-10	-1.17221	0.000157515	-1.54497e-10	-1.17217
66492371	chr2:66492371:A:G	9.69155e-07	0.933213	-0.086969	8.9082e-05	-1.71629	-0.0244328	8.91772e-05	-1.71631	-0.0247583
66492958	chr2:66492958:A:G	1.2173e-07	-1.54497e-10	-1.22838	0.00014838	-1.54497e-10	-1.2305	0.000148589	-1.54497e-10	-1.2305
66493312	chr2:66493312:T:A	0.0079952	9.86417	-2.74514e-10	0.000131627	-1.35031	-2.74514e-10	0.000131826	-1.35021	-2.74514e-10
66493491	chr2:66493491:C:G	1.81287e-07	-1.54497e-10	-0.830099	0.00021549	-1.54497e-10	-0.857366	0.000215832	-1.54497e-10	-0.857188
66493702	chr2:66493702:C:A	8.96796e-07	0.74501	0.0236369	0.000103548	-1.66571	0.0754677	0.000103673	-1.66576	0.0753111
66493947	chr2:66493947:T:C	1.38714e-07	-1.09777	-2.74514e-10	0.000104307	-1.58294	-2.74514e-10	0.000104455	-1.58293	-2.74514e-10
66495679	chr2:66495679:C:T	1.11122e-07	-0.706673	-0.612879	5.21936e-05	-1.72335	-0.551965	5.22628e-05	-1.72335	-0.552059
66496002	chr2:66496002:A:G	8.70024e-08	-1.56424	-2.74514e-10	9.08264e-05	-1.72133	-2.74514e-10	9.09546e-05	-1.72133	-2.74514e-10
66496468	chr2:66496468:A:G	1.779e-07	-1.54497e-10	-0.848958	0.000215566	-1.54497e-10	-0.857011	0.000215889	-1.54497e-10	-0.856923
66496546	chr2:66496546:G:A	2.47752e-07	-0.517754	-2.74514e-10	0.000362296	-0.337817	-2.74514e-10	0.000362704	-0.338103	-2.74514e-10
66496813	chr2:66496813:T:G	3.96799e-07	-1.54497e-10	-0.046752	0.000480202	-1.54497e-10	-0.0560725	0.000480954	-1.54497e-10	-0.0559167
66496931	chr2:66496931:C:T	2.35682e-08	-1.7202	-1.15009	4.50752e-05	-1.29327	-1.12868	4.51423e-05	-1.29324	-1.12863
66497010	chr2:66497010:C:T	2.18851e-08	-1.72464	-1.21973	3.80803e-05	-1.38116	-1.20942	3.81355e-05	-1.38116	-1.20938
66497126	chr2:66497126:G:T	1.27526e-07	-1.54497e-10	-1.18186	0.000156186	-1.54497e-10	-1.17923	0.000156406	-1.54497e-10	-1.17923
66497197	chr2:66497197:T:C	1.49344e-07	-1.54497e-10	-1.02393	0.000182716	-1.54497e-10	-1.02234	0.000182961	-1.54497e-10	-1.02242
66497381	chr2:66497381:G:A	2.34102e-08	-1.71272	-1.16429	3.40071e-05	-1.54893	-1.15478	3.40593e-05	-1.5489	-1.15469
66497934	chr2:66497934:T:TA	3.09071e-07	-1.54497e-10	-0.296609	0.000384245	-1.54497e-10	-0.278999	0.000384701	-1.54497e-10	-0.279222
66497938	chr2:66497938:C:G	1.72428e-07	-1.54497e-10	-0.880198	0.000226632	-1.54497e-10	-0.806952	0.000226968	-1.54497e-10	-0.806881
66498445	chr2:66498445:T:C	4.53077e-08	-1.1203	-1.0964	4.52544e-05	-1.30822	-1.10976	4.53182e-05	-1.30838	-1.1096
66498506	chr2:66498506:T:C	3.18506e-08	-1.39476	-1.17437	3.72057e-05	-1.43705	-1.17677	3.726e-05	-1.43701	-1.17676
66498519	chr2:66498519:G:C	1.47398e-07	-1.54497e-10	-1.03705	0.000182248	-1.54497e-10	-1.02491	0.000182493	-1.54497e-10	-1.02498
66498693	chr2:66498693:T:C	7.51547e-08	-1.71063	-2.74514e-10	9.23427e-05	-1.70477	-2.74514e-10	9.24712e-05	-1.70479	-2.74514e-10
66498697	chr2:66498697:C:T	8.16315e-08	-1.62797	-2.74514e-10	0.000104704	-1.57914	-2.74514e-10	0.000104843	-1.57922	-2.74514e-10
66498713	chr2:66498713:G:T	1.32436e-07	-1.54497e-10	-1.14408	0.000162954	-1.54497e-10	-1.13681	0.000163164	-1.54497e-10	-1.13693
66498735	chr2:66498735:G:A	2.20152e-07	-1.64059	1.00473	0.000238956	-1.70928	0.955286	0.000239441	-1.70928	0.955896
66498804	chr2:66498804:T:C	1.22814e-07	-1.54497e-10	-1.21951	0.000149682	-1.54497e-10	-1.22177	0.000149886	-1.54497e-10	-1.22182
66498808	chr2:66498808:T:C	1.40816e-07	-1.54883	0.466103	0.00015503	-1.66146	0.4748	0.000155263	-1.66145	0.474878
66498884	chr2:66498884:C:G	2.23362e-07	-1.54497e-10	-0.621388	0.000272935	-1.54497e-10	-0.621045	0.000273257	-1.54497e-10	-0.621275
66499321	chr2:66499321:C:T	2.62706e-08	-1.52601	-1.23572	2.86128e-05	-1.63926	-1.23716	2.86545e-05	-1.63923	-1.23715
66499378	chr2:66499378:CT:C	2.121e-07	-1.54497e-10	-0.673122	0.000265681	-1.54497e-10	-0.647983	0.000266009	-1.54497e-10	-0.64816
66499397	chr2:66499397:C:T	2.11274e-06	1.62556	-2.74514e-10	0.00202025	1.3807	-2.74514e-10	0.00202234	1.38032	-2.74514e-10
66499436	chr2:66499436:C:T	2.24382e-08	-1.70258	-1.21684	2.76779e-05	-1.68865	-1.22099	2.77171e-05	-1.68865	-1.22099
66499508	chr2:66499508:G:C	1.46329e-07	-1.54497e-10	-1.04432	0.000181036	-1.54497e-10	-1.03158	0.000181268	-1.54497e-10	-1.03171
66499770	chr2:66499770:C:T	2.25668e-07	-0.304758	-0.30636	0.000277173	-0.276371	-0.329267	0.000277616	-0.276347	-0.329102
66500691	chr2:66500691:C:T	2.58989e-08	-1.71219	-1.06379	3.25734e-05	-1.69829	-1.0485	3.26185e-05	-1.69829	-1.04852
66500715	chr2:66500715:G:A	1.22727e-07	-1.22022	-2.74514e-10	0.000171319	-1.08675	-2.74514e-10	0.000171602	-1.08651	-2.74514e-10
66500801	chr2:66500801:A:G	1.26293e-07	-1.54497e-10	-1.19158	0.000154404	-1.54497e-10	-1.19071	0.000154618	-1.54497e-10	-1.19073
66500846	chr2:66500846:A:G	1.47607e-07	-1.54497e-10	-1.03563	0.000182267	-1.54497e-10	-1.02481	0.000182525	-1.54497e-10	-1.0248
66501427	chr2:66501427:G:A	1.45986e-07	-1.54497e-10	-1.04667	0.00017781	-1.54497e-10	-1.04956	0.000178052	-1.54497e-10	-1.04961
66501588	chr2:66501588:A:G	5.15674e-08	-1.63837	-0.448924	7.53091e-05	-1.47326	-0.435419	7.54085e-05	-1.47333	-0.435442
66501661	chr2:66501661:A:G	1.42388e-07	-1.54497e-10	-1.07162	0.000173218	-1.54497e-10	-1.07573	0.000173453	-1.54497e-10	-1.07578
66501976	chr2:66501976:A:G	1.38791e-07	-1.54497e-10	-1.09721	0.000171119	-1.54497e-10	-1.08792	0.000171361	-1.54497e-10	-1.08792
66502195	chr2:66502195:T:C	1.43542e-07	-1.54497e-10	-1.06355	0.000176976	-1.54497e-10	-1.05427	0.000177205	-1.54497e-10	-1.05438
66502288	chr2:66502288:A:G	2.87446e-07	-1.12811	0.758962	0.000364082	-1.09393	0.761025	0.000364594	-1.09389	0.76098
66502375	chr2:66502375:C:T	1.57941e-07	-1.54497e-10	-0.967959	0.000195269	-1.54497e-10	-0.955903	0.000195542	-1.54497e-10	-0.955914
66502992	chr2:66502992:A:G	1.53924e-07	-1.54497e-10	-0.993723	0.000190201	-1.54497e-10	-0.982198	0.000190446	-1.54497e-10	-0.982322
66503269	chr2:66503269:C:T	1.33849e-07	-1.54497e-10	-1.13347	0.000164305	-1.54497e-10	-1.12856	0.000164557	-1.54497e-10	-1.12843
66503440	chr2:66503440:T:C	1.23914e-07	-1.54497e-10	-1.21059	0.000151783	-1.54497e-10	-1.20782	0.000151997	-1.54497e-10	-1.20783
66503651	chr2:66503651:A:G	2.6003e-07	-0.469383	-2.74514e-10	0.000344325	-0.388693	-2.74514e-10	0.000344788	-0.38876	-2.74514e-10
66504089	chr2:66504089:G:A	1.68307e-07	-1.54497e-10	-0.90439	0.000203239	-1.54497e-10	-0.915896	0.000203557	-1.54497e-10	-0.915742
66504110	chr2:66504110:T:C	4.15266e-08	-1.5294	-0.77445	4.98572e-05	-1.53048	-0.790632	4.9935e-05	-1.53047	-0.790495
66504315	chr2:66504315:C:A	1.48358e-07	-1.54497e-10	-1.03055	0.000183155	-1.54497e-10	-1.01995	0.000183412	-1.54497e-10	-1.01996
66505312	chr2:66505312:C:A	4.63366e-08	-1.34689	-0.847355	4.62924e-05	-1.50784	-0.887461	4.63666e-05	-1.50779	-0.887323
66505468	chr2:66505468:C:T	1.20934e-07	-1.54497e-10	-1.23493	0.000147683	-1.54497e-10	-1.23521	0.000147885	-1.54497e-10	-1.23526
66506416	chr2:66506416:C:T	1.40505e-07	-1.54497e-10	-1.08494	0.000173523	-1.54497e-10	-1.07397	0.000173768	-1.54497e-10	-1.07397
66506476	chr2:66506476:C:T	2.04557e-07	-1.54497e-10	-0.709332	0.000250378	-1.54497e-10	-0.707306	0.000250674	-1.54497e-10	-0.707535
66506702	chr2:66506702:A:T	1.35258e-07	-1.54497e-10	-1.123	0.000166803	-1.54497e-10	-1.11346	0.000167039	-1.54497e-10	-1.11346
66506936	chr2:66506936:G:T	1.23153e-07	-1.54497e-10	-1.21675	0.000150802	-1.54497e-10	-1.21431	0.000151024	-1.54497e-10	-1.21425
66507055	chr2:66507055:C:T	1.25729e-07	-1.54497e-10	-1.19605	0.000154297	-1.54497e-10	-1.1914	0.000154505	-1.54497e-10	-1.19146
66507313	chr2:66507313:T:TA	9.24775e-08	-1.50322	-2.74514e-10	0.000113299	-1.50025	-2.74514e-10	0.000113465	-1.50019	-2.74514e-10
66507328	chr2:66507328:G:A	1.39999e-07	-1.54497e-10	-1.08854	0.000170559	-1.54497e-10	-1.0912	0.000170792	-1.54497e-10	-1.09124
66508336	chr2:66508336:G:A	1.40498e-07	-1.54497e-10	-1.08499	0.000173595	-1.54497e-10	-1.07356	0.000173819	-1.54497e-10	-1.07367
66508367	chr2:66508367:C:G	2.74919e-08	-1.50421	-1.21208	3.26624e-05	-1.53248	-1.21158	3.27081e-05	-1.53253	-1.21154
66508526	chr2:66508526:G:C	1.21385e-07	-1.54497e-10	-1.23122	0.000148315	-1.54497e-10	-1.23094	0.000148521	-1.54497e-10	-1.23096
66509014	chr2:66509014:C:T	1.23179e-07	-1.54497e-10	-1.21654	0.000150265	-1.54497e-10	-1.21788	0.000150468	-1.54497e-10	-1.21794
66509347	chr2:66509347:A:G	7.94473e-08	-1.65509	-2.74514e-10	9.80418e-05	-1.64489	-2.74514e-10	9.81726e-05	-1.64496	-2.74514e-10
66509584	chr2:66509584:T:C	2.35833e-07	-0.567059	-2.74514e-10	0.00028695	-0.570972	-2.74514e-10	0.000287339	-0.571025	-2.74514e-10
66510241	chr2:66510241:T:G	1.21699e-07	-1.54497e-10	-1.22863	0.000148919	-1.54497e-10	-1.22688	0.000149136	-1.54497e-10	-1.22683
66510335	chr2:66510335:G:A	9.39351e-08	-1.48758	-2.74514e-10	0.000120384	-1.43959	-2.74514e-10	0.000120539	-1.43972	-2.74514e-10
66510624	chr2:66510624:T:G	1.22918e-07	-1.54497e-10	-1.21866	0.000149907	-1.54497e-10	-1.22027	0.000150116	-1.54497e-10	-1.22028
66511036	chr2:66511036:G:A	1.76929e-07	-1.54497e-10	-0.854434	0.000213506	-1.54497e-10	-0.866614	0.000213841	-1.54497e-10	-0.866457
66511193	chr2:66511193:A:AT	8.56999e-08	-1.57933	-2.74514e-10	0.00010882	-1.54059	-2.74514e-10	0.000108962	-1.54069	-2.74514e-10
66511235	chr2:66511235:A:T	4.16563e-08	-1.55764	-0.743088	6.05775e-05	-1.3934	-0.732956	6.06642e-05	-1.3934	-0.732932
66511500	chr2:66511500:A:G	1.64446e-07	-1.54497e-10	-0.927597	0.000203483	-1.54497e-10	-0.914697	0.000203767	-1.54497e-10	-0.91471
66511829	chr2:66511829:TTACACTTAACCTGTCTC:T	4.82834e-07	1.38887	-1.23938	0.000583202	1.37643	-1.23817	0.000584169	1.37667	-1.23816
66511924	chr2:66511924:T:G	1.9529e-07	0.0146316	-0.770326	0.000250321	0.0405835	-0.748118	0.000250686	0.0408184	-0.748308
66511992	chr2:66511992:C:CTT	1.49463e-07	-1.54497e-10	-1.02313	0.000184672	-1.54497e-10	-1.0117	0.000184932	-1.54497e-10	-1.0117
66512030	chr2:66512030:A:G	1.26258e-07	-1.54497e-10	-1.19186	0.000154764	-1.54497e-10	-1.18838	0.000154981	-1.54497e-10	-1.18839
66513408	chr2:66513408:C:T	1.49303e-07	-0.224935	-0.799267	0.000180621	-0.22648	-0.8074	0.000180864	-0.226535	-0.80741
66513819	chr2:66513819:A:C	1.35194e-07	-1.54497e-10	-1.12347	0.000166005	-1.54497e-10	-1.11826	0.00016626	-1.54497e-10	-1.11813
66513879	chr2:66513879:A:G	1.53036e-07	-1.54497e-10	-0.999507	0.000189212	-1.54497e-10	-0.987409	0.000189479	-1.54497e-10	-0.987409
66513980	chr2:66513980:C:G	2.9356e-07	0.251295	-0.599395	0.000378862	0.280941	-0.574049	0.000379409	0.281185	-0.574259
66514074	chr2:66514074:T:G	1.53534e-07	-1.54497e-10	-0.996257	0.000189844	-1.54497e-10	-0.984078	0.000190112	-1.54497e-10	-0.984078
66514323	chr2:66514323:T:G	1.40655e-07	-1.54497e-10	-1.08387	0.00017371	-1.54497e-10	-1.07289	0.000173956	-1.54497e-10	-1.07289
66514666	chr2:66514666:T:G	1.6222e-07	-1.54497e-10	-0.94123	0.000200731	-1.54497e-10	-0.928312	0.000201015	-1.54497e-10	-0.928308
66514798	chr2:66514798:A:C	7.93336e-08	-1.65652	-2.74514e-10	9.4166e-05	-1.68522	-2.74514e-10	9.42943e-05	-1.68527	-2.74514e-10
66515106	chr2:66515106:T:C	7.29879e-08	-1.33183	-0.408058	7.22905e-05	-1.50004	-0.449547	7.24116e-05	-1.49998	-0.449347
66515208	chr2:66515208:C:T	4.69028e-08	-1.35348	-0.828621	4.6852e-05	-1.51441	-0.868876	4.69274e-05	-1.51436	-0.868733
66515255	chr2:66515255:T:C	1.37424e-07	-1.54497e-10	-1.10711	0.000169192	-1.54497e-10	-1.09925	0.000169413	-1.54497e-10	-1.09935
66515391	chr2:66515391:C:G	1.22863e-07	-1.54497e-10	-1.21911	0.000150436	-1.54497e-10	-1.21674	0.000150657	-1.54497e-10	-1.21668
66515817	chr2:66515817:A:C	1.77669e-07	-1.54497e-10	-0.85026	0.000216043	-1.54497e-10	-0.854803	0.000216331	-1.54497e-10	-0.854882
66516168	chr2:66516168:A:G	1.40308e-07	-1.54497e-10	-1.08634	0.000172872	-1.54497e-10	-1.07773	0.000173098	-1.54497e-10	-1.07783
66516191	chr2:66516191:C:T	1.23163e-07	-1.54497e-10	-1.21667	0.000151507	-1.54497e-10	-1.20965	0.000151713	-1.54497e-10	-1.2097
66516334	chr2:66516334:G:A	1.31536e-07	-1.54497e-10	-1.1509	0.000161415	-1.54497e-10	-1.1463	0.000161661	-1.54497e-10	-1.14619
66517401	chr2:66517401:A:G	1.81524e-07	-1.54497e-10	-0.828793	0.000225997	-1.54497e-10	-0.809756	0.000226289	-1.54497e-10	-0.809877
66517471	chr2:66517471:C:T	5.26091e-08	-0.950896	-1.1164	6.19765e-05	-0.992129	-1.1114	6.20693e-05	-0.992108	-1.11133
66517607	chr2:66517607:A:G	1.86108e-07	-1.54497e-10	-0.803854	0.000228923	-1.54497e-10	-0.796894	0.000229297	-1.54497e-10	-0.796669
66517682	chr2:66517682:G:A	8.49127e-08	-1.58856	-2.74514e-10	0.00010712	-1.55633	-2.74514e-10	0.000107269	-1.55635	-2.74514e-10
66517765	chr2:66517765:T:G	2.61618e-07	-0.463297	-2.74514e-10	0.000172237	-1.08141	-2.74514e-10	0.000172481	-1.0814	-2.74514e-10
66518053	chr2:66518053:C:T	1.34046e-07	-1.54497e-10	-1.13199	0.000164117	-1.54497e-10	-1.1297	0.000164346	-1.54497e-10	-1.12971
66518318	chr2:66518318:C:G	7.52662e-08	-1.26045	-0.448705	9.29569e-05	-1.21776	-0.480383	9.30927e-05	-1.21768	-0.480413
66518369	chr2:66518369:G:C	1.22849e-07	-1.54497e-10	-1.21922	0.000150387	-1.54497e-10	-1.21707	0.000150608	-1.54497e-10	-1.21701
66518531	chr2:66518531:A:G	4.41245e-08	-1.18567	-1.0575	5.45192e-05	-1.18939	-1.04233	5.46044e-05	-1.18925	-1.04232
66518562	chr2:66518562:A:C	4.73911e-08	-1.19911	-0.972635	5.93769e-05	-1.19256	-0.95381	5.94483e-05	-1.1924	-0.95418
66518732	chr2:66518732:G:A	7.65023e-08	-0.732003	-0.960858	0.000103055	-0.65541	-0.93961	0.000103205	-0.655405	-0.93957
66518941	chr2:66518941:G:A	4.92045e-08	-1.30006	-0.834139	6.12231e-05	-1.30411	-0.811646	6.13165e-05	-1.30398	-0.811664
66518964	chr2:66518964:G:A	1.52473e-07	-1.54497e-10	-1.00319	0.000187393	-1.54497e-10	-0.997069	0.000187635	-1.54497e-10	-0.99719
66519204	chr2:66519204:C:T	4.91447e-08	-0.93797	-1.19744	6.08927e-05	-0.928027	-1.19314	6.09826e-05	-0.92783	-1.19327
66519880	chr2:66519880:G:A	1.61019e-07	-1.54497e-10	-0.94866	0.000197625	-1.54497e-10	-0.94391	0.000197958	-1.54497e-10	-0.943633
66520012	chr2:66520012:G:A	1.35309e-07	-1.54497e-10	-1.12262	0.000164859	-1.54497e-10	-1.12519	0.000165085	-1.54497e-10	-1.12523
66520200	chr2:66520200:C:T	4.38104e-08	-1.04874	-1.20157	5.41981e-05	-1.04057	-1.19707	5.42774e-05	-1.04039	-1.19719
66520321	chr2:66520321:A:T	1.6302e-07	-1.54497e-10	-0.936307	0.00019857	-1.54497e-10	-0.939139	0.000198827	-1.54497e-10	-0.939254
66520681	chr2:66520681:A:G	5.17534e-08	-0.862668	-1.22102	6.40319e-05	-0.84791	-1.22299	6.41393e-05	-0.847715	-1.22292
66520931	chr2:66520931:C:T	1.75308e-07	-0.0396667	-0.82397	0.000211178	-0.0549837	-0.822593	0.000211452	-0.0550604	-0.82263
66521070	chr2:66521070:T:C	1.4086e-07	-1.54497e-10	-1.08242	0.000171464	-1.54497e-10	-1.08591	0.000171707	-1.54497e-10	-1.0859
66521968	chr2:66521968:C:A	8.00705e-08	-1.64727	-2.74514e-10	9.85674e-05	-1.63954	-2.74514e-10	9.87278e-05	-1.63932	-2.74514e-10
66521976	chr2:66521976:G:A	2.0669e-07	-0.576723	-0.12224	0.000278132	-0.512954	-0.0892285	0.000278571	-0.512727	-0.0892901
66522122	chr2:66522122:A:G	1.56006e-07	-1.54497e-10	-0.980284	0.000191413	-1.54497e-10	-0.975845	0.000191733	-1.54497e-10	-0.975584
66522140	chr2:66522140:A:G	7.53746e-08	-1.70771	-2.74514e-10	9.10927e-05	-1.7184	-2.74514e-10	9.12155e-05	-1.71846	-2.74514e-10
66522478	chr2:66522478:A:G	1.89771e-07	-0.712962	-0.0713983	0.000255185	-0.650752	-0.0375389	0.000255585	-0.650531	-0.0376044
66522561	chr2:66522561:T:A	1.74124e-07	-1.54497e-10	-0.870415	0.000216691	-1.54497e-10	-0.851809	0.000216967	-1.54497e-10	-0.851942
66522696	chr2:66522696:G:A	6.357e-08	-1.22387	-0.654169	7.82518e-05	-1.17954	-0.690804	7.83678e-05	-1.17946	-0.690812
66522906	chr2:66522906:T:G	1.39397e-07	-1.54497e-10	-1.09286	0.000169798	-1.54497e-10	-1.09567	0.00017003	-1.54497e-10	-1.09572
66523020	chr2:66523020:T:C	1.18445e-07	-1.13197	-0.123771	0.000146823	-1.08362	-0.157433	0.000147039	-1.08353	-0.157459
66523133	chr2:66523133:C:T	6.34794e-08	-1.23331	-0.646159	7.80704e-05	-1.18966	-0.683006	7.8186e-05	-1.18958	-0.683015
66523171	chr2:66523171:C:T	6.63263e-08	-0.613029	-1.22257	7.96047e-05	-0.633738	-1.21947	7.97171e-05	-0.633812	-1.21939
66523472	chr2:66523472:A:G	3.16783e-08	-1.72248	-0.852072	3.8831e-05	-1.72245	-0.848607	3.88893e-05	-1.72244	-0.848527
66523491	chr2:66523491:T:C	1.20274e-07	-1.54497e-10	-1.2404	0.000146908	-1.54497e-10	-1.24048	0.000147115	-1.54497e-10	-1.24047
66524714	chr2:66524714:G:A	1.30111e-07	-1.54497e-10	-1.16179	0.000159337	-1.54497e-10	-1.15926	0.000159588	-1.54497e-10	-1.1591
66524765	chr2:66524765:G:C	1.34244e-07	-1.54497e-10	-1.13052	0.000165091	-1.54497e-10	-1.12379	0.000165342	-1.54497e-10	-1.12367
66524978	chr2:66524978:C:T	1.62948e-07	-1.54497e-10	-0.936752	0.000198171	-1.54497e-10	-0.941149	0.000198439	-1.54497e-10	-0.941207
66525118	chr2:66525118:C:T	2.65253e-07	-1.54497e-10	-0.449497	0.000317313	-1.54497e-10	-0.470392	0.000317781	-1.54497e-10	-0.470326
66525665	chr2:66525665:G:C	1.40648e-07	-1.08392	-2.74514e-10	0.000172419	-1.08035	-2.74514e-10	0.000172678	-1.08026	-2.74514e-10
66526745	chr2:66526745:G:A	1.36188e-07	-1.11614	-2.74514e-10	0.000165766	-1.1197	-2.74514e-10	0.000165995	-1.11973	-2.74514e-10
66526823	chr2:66526823:C:T	1.21442e-07	-1.54497e-10	-1.23075	0.000148225	-1.54497e-10	-1.23155	0.000148434	-1.54497e-10	-1.23155
66527189	chr2:66527189:G:A	8.04335e-07	-1.54497e-10	0.659835	0.000981091	-1.54497e-10	0.658386	0.000982623	-1.54497e-10	0.658536
66527499	chr2:66527499:G:A	1.22862e-07	-1.54497e-10	-1.21912	0.000150148	-1.54497e-10	-1.21866	0.000150353	-1.54497e-10	-1.2187
66527514	chr2:66527514:G:A	1.72618e-07	-1.54497e-10	-0.879102	0.000215211	-1.54497e-10	-0.858659	0.000215568	-1.54497e-10	-0.858413
66527821	chr2:66527821:A:G	2.79255e-08	-1.46096	-1.23968	4.26299e-05	-1.23773	-1.23999	4.26853e-05	-1.23785	-1.23999
66527859	chr2:66527859:A:G	1.67776e-07	-1.54497e-10	-0.90755	0.000204053	-1.54497e-10	-0.911898	0.000204337	-1.54497e-10	-0.911921
66527934	chr2:66527934:A:G	1.51886e-07	-1.54497e-10	-1.00705	0.000185139	-1.54497e-10	-1.00917	0.00018538	-1.54497e-10	-1.00928
66528242	chr2:66528242:T:C	6.30677e-08	-1.32544	-0.56053	7.85533e-05	-1.27121	-0.595297	7.86671e-05	-1.27114	-0.595327
66528470	chr2:66528470:C:T	2.6737e-08	-1.72383	-1.0203	3.33845e-05	-1.71737	-1.00482	3.34325e-05	-1.71736	-1.00481
66528813	chr2:66528813:A:G	1.20469e-07	-1.54497e-10	-1.23879	0.00014714	-1.54497e-10	-1.2389	0.000147351	-1.54497e-10	-1.23887
66529138	chr2:66529138:G:A	3.02982e-07	-0.708111	0.391602	0.000421022	-0.617637	0.430042	0.000421624	-0.617423	0.429847
66529281	chr2:66529281:A:G	4.851e-07	-0.607271	0.761445	0.000671821	-0.521364	0.801077	0.000672761	-0.521145	0.800846
66529418	chr2:66529418:C:T	6.50491e-08	-1.25231	-0.602729	8.15528e-05	-1.19262	-0.636405	8.1672e-05	-1.19255	-0.636433
66529504	chr2:66529504:T:A	6.34493e-08	-1.21917	-0.660772	7.97244e-05	-1.15705	-0.694649	7.98416e-05	-1.15697	-0.694672
66530318	chr2:66530318:C:T	6.27278e-08	-1.28981	-0.601567	7.84357e-05	-1.23278	-0.635222	7.855e-05	-1.2327	-0.63525
66530846	chr2:66530846:T:C	1.76244e-07	-1.54497e-10	-0.858313	0.000214335	-1.54497e-10	-0.862741	0.000214623	-1.54497e-10	-0.862808
66530993	chr2:66530993:A:G	1.28141e-07	-1.54497e-10	-1.17705	0.00015682	-1.54497e-10	-1.17518	0.000157039	-1.54497e-10	-1.17519
66531290	chr2:66531290:A:G	2.98754e-08	-1.41652	-1.21663	4.64334e-05	-1.17699	-1.21527	4.64912e-05	-1.17711	-1.21531
66531780	chr2:66531780:C:G	1.82911e-07	-0.62131	-0.199873	0.000310674	-0.372026	-0.119509	0.000311119	-0.372125	-0.119391
66532711	chr2:66532711:G:A	8.77597e-08	-1.18403	-0.371547	0.000110377	-1.11976	-0.406617	0.000110538	-1.11968	-0.406649
66532755	chr2:66532755:T:A	1.21196e-07	-1.54497e-10	-1.23277	0.000147826	-1.54497e-10	-1.23424	0.000148036	-1.54497e-10	-1.23424
66532947	chr2:66532947:T:A	5.16972e-08	-1.24575	-0.839024	6.56148e-05	-1.18487	-0.861607	6.57095e-05	-1.18479	-0.861654
66533324	chr2:66533324:AT:A	8.06361e-08	-0.533874	-1.10636	9.18316e-05	-0.590122	-1.1202	9.19804e-05	-0.5899	-1.12021
66534168	chr2:66534168:C:CAT	9.43433e-08	-1.16648	-0.316766	0.000118602	-1.10152	-0.352982	0.000118776	-1.10144	-0.353018
66534306	chr2:66534306:C:T	1.36321e-07	-1.54497e-10	-1.11517	0.000167066	-1.54497e-10	-1.11189	0.0001673	-1.54497e-10	-1.1119
66534523	chr2:66534523:G:C	2.00838e-07	-0.429833	-0.297848	0.000275248	-0.328778	-0.283829	0.00027569	-0.328538	-0.283874
66534559	chr2:66534559:GT:G	1.15538e-07	-0.615187	-0.665391	0.000157024	-0.520839	-0.653039	0.000157277	-0.520614	-0.653065
66535016	chr2:66535016:A:T	9.93184e-08	-1.20553	-0.226319	0.000124225	-1.14485	-0.263331	0.000124406	-1.14477	-0.263372
66535244	chr2:66535244:G:C	4.11316e-08	-1.16709	-1.14632	5.08797e-05	-1.1663	-1.13452	5.09572e-05	-1.16618	-1.13452
66535348	chr2:66535348:C:T	5.76974e-08	-0.735193	-1.23978	7.21495e-05	-0.711435	-1.24011	7.22662e-05	-0.711237	-1.2401
66535478	chr2:66535478:C:T	1.14487e-07	-1.28972	-2.74514e-10	0.000131925	-1.34804	-2.74514e-10	0.000132144	-1.3478	-2.74514e-10
66535663	chr2:66535663:T:C	1.73553e-07	-1.54497e-10	-0.873696	0.000212924	-1.54497e-10	-0.869342	0.000213297	-1.54497e-10	-0.869002
66535938	chr2:66535938:A:T	2.25864e-07	-1.54497e-10	-0.610248	0.00028191	-1.54497e-10	-0.588693	0.000282435	-1.54497e-10	-0.58824
66536300	chr2:66536300:A:G	1.57739e-07	-1.54497e-10	-0.969239	0.000193187	-1.54497e-10	-0.966622	0.000193439	-1.54497e-10	-0.966727
66537176	chr2:66537176:A:G	6.98086e-08	-0.756432	-1.02799	6.82251e-05	-1.00873	-0.998737	6.83265e-05	-1.00866	-0.998732
66537512	chr2:66537512:G:A	1.31568e-07	-1.54497e-10	-1.15066	0.000161038	-1.54497e-10	-1.14864	0.000161266	-1.54497e-10	-1.14863
66537536	chr2:66537536:C:T	1.41685e-07	-1.54497e-10	-1.07657	0.000175188	-1.54497e-10	-1.06442	0.000175446	-1.54497e-10	-1.06436
66537546	chr2:66537546:GTCTCTA:G	1.51945e-07	-1.54497e-10	-1.00666	0.000187175	-1.54497e-10	-0.998235	0.000187415	-1.54497e-10	-0.998366
66537568	chr2:66537568:A:G	6.96189e-08	-1.23704	-0.550107	8.73369e-05	-1.17654	-0.583963	8.74643e-05	-1.17646	-0.583998
66537809	chr2:66537809:G:C	3.45613e-07	-0.184863	-2.74514e-10	0.000212577	-0.870976	-2.74514e-10	0.000212883	-0.870949	-2.74514e-10
66537865	chr2:66537865:A:G	2.17478e-07	-0.363438	-0.284646	0.000298466	-0.259688	-0.271936	0.000298951	-0.259448	-0.271963
66538446	chr2:66538446:A:G	2.32894e-08	-1.70167	-1.18051	2.74684e-05	-1.72475	-1.19249	2.75068e-05	-1.72475	-1.1925
66538887	chr2:66538887:T:G	1.6961e-07	-0.896678	-2.74514e-10	0.000208492	-0.89038	-2.74514e-10	0.000208825	-0.890191	-2.74514e-10
66538974	chr2:66538974:G:A	1.64696e-07	-1.54497e-10	-0.926079	0.000200352	-1.54497e-10	-0.930204	0.000200631	-1.54497e-10	-0.930224
66539044	chr2:66539044:C:T	1.79574e-07	-1.54497e-10	-0.839592	0.000223151	-1.54497e-10	-0.822432	0.000223499	-1.54497e-10	-0.822283
66539122	chr2:66539122:T:C	2.0777e-07	-1.54497e-10	-0.693748	0.000255244	-1.54497e-10	-0.688058	0.000255712	-1.54497e-10	-0.687639
66539174	chr2:66539174:A:T	1.24764e-07	-1.54497e-10	-1.20376	0.000151856	-1.54497e-10	-1.20734	0.000152075	-1.54497e-10	-1.20732
66539832	chr2:66539832:C:T	5.92113e-08	-0.871551	-1.07752	5.79717e-05	-1.10578	-1.06454	5.80581e-05	-1.10571	-1.06454
66540415	chr2:66540415:T:A	1.76792e-07	0.385068	-1.24027	0.000217341	0.391517	-1.24033	0.000217695	0.391731	-1.24032
66541098	chr2:66541098:C:T	2.86403e-07	-1.06696	0.69418	0.000504274	-0.795508	0.788349	0.00050516	-0.795418	0.788603
66541099	chr2:66541099:G:A	6.08474e-08	-0.68799	-1.23382	7.62795e-05	-0.661115	-1.23476	7.64052e-05	-0.660912	-1.23473
66541130	chr2:66541130:C:T	1.78448e-07	-0.0246083	-0.821278	0.000243312	0.0956347	-0.831568	0.000243664	0.095929	-0.83183
66541451	chr2:66541451:A:G	1.74754e-07	-0.0507492	-0.81605	0.000237746	0.0671297	-0.826204	0.000238089	0.0674192	-0.826464
66542022	chr2:66542022:C:T	7.05111e-08	-1.18224	-0.59217	8.86791e-05	-1.11897	-0.626286	8.88094e-05	-1.11888	-0.626317
66542474	chr2:66542474:AT:A	4.59602e-08	-0.97208	-1.23032	5.67467e-05	-0.965152	-1.22653	5.68348e-05	-0.964971	-1.22657
66542903	chr2:66542903:G:A	1.01832e-07	-1.12714	-0.279713	0.000127718	-1.06364	-0.316817	0.000127904	-1.06356	-0.316856
66543141	chr2:66543141:A:G	8.86965e-07	-1.54497e-10	0.757624	0.00108242	-1.54497e-10	0.756676	0.00108411	-1.54497e-10	0.756823
66543421	chr2:66543421:T:A	2.88675e-07	-0.704359	0.339478	0.000494006	-0.465612	0.437881	0.000494749	-0.465641	0.438001
66543915	chr2:66543915:G:A	1.47967e-07	-0.135504	-0.897688	0.000201648	-0.0296667	-0.894089	0.00020195	-0.0293713	-0.894298
66543957	chr2:66543957:T:A	8.79217e-08	-1.55373	-2.74514e-10	0.00011174	-1.5141	-2.74514e-10	0.000111895	-1.51413	-2.74514e-10
66543961	chr2:66543961:G:T	1.71248e-07	-1.54497e-10	-0.887069	0.000209166	-1.54497e-10	-0.887152	0.000209537	-1.54497e-10	-0.886791
66544454	chr2:66544454:C:CT	1.25598e-07	-1.54497e-10	-1.1971	0.000152796	-1.54497e-10	-1.20118	0.000153021	-1.54497e-10	-1.20111
66544731	chr2:66544731:T:C	1.98706e-07	-0.149804	-0.588552	0.000274368	-0.035333	-0.580478	0.000274754	-0.0350335	-0.58078
66544741	chr2:66544741:T:C	3.76756e-07	-1.54497e-10	-0.0985835	0.00046219	-1.54497e-10	-0.0943032	0.000463121	-1.54497e-10	-0.0937011
66544868	chr2:66544868:T:C	2.0794e-07	-0.125826	-0.567106	0.000287732	-0.009367	-0.558884	0.000288136	-0.00906588	-0.559192
66545633	chr2:66545633:A:T	1.67675e-07	-1.54497e-10	-0.908153	0.000204131	-1.54497e-10	-0.911517	0.000204404	-1.54497e-10	-0.911591
66545749	chr2:66545749:C:A	3.69531e-07	-1.54497e-10	-0.117946	0.000449667	-1.54497e-10	-0.121773	0.00045028	-1.54497e-10	-0.121819
66545830	chr2:66545830:C:T	1.97502e-07	-0.146594	-0.59784	0.000275014	-0.0233925	-0.590066	0.000275398	-0.0231207	-0.59035
66546178	chr2:66546178:C:T	1.68747e-07	-1.54497e-10	-0.901779	0.000205453	-1.54497e-10	-0.905061	0.000205728	-1.54497e-10	-0.905137
66546613	chr2:66546613:A:G	2.9263e-07	-1.54497e-10	-0.351273	0.000369545	-1.54497e-10	-0.318007	0.000369953	-1.54497e-10	-0.318314
66546915	chr2:66546915:G:C	1.29264e-07	-1.54497e-10	-1.16833	0.000157269	-1.54497e-10	-1.17232	0.0001575	-1.54497e-10	-1.17227
66548598	chr2:66548598:G:A	1.20688e-07	-1.54497e-10	-1.23697	0.000147402	-1.54497e-10	-1.23711	0.000147616	-1.54497e-10	-1.23708
66549374	chr2:66549374:T:C	6.76141e-08	-0.57834	-1.23802	8.42554e-05	-0.559153	-1.23727	8.43895e-05	-0.558943	-1.2373
66549392	chr2:66549392:G:A	3.97022e-07	-0.521319	0.475129	0.000686975	-0.275002	0.577021	0.000688027	-0.275	0.577139
66549597	chr2:66549597:A:G	2.42283e-08	-1.68247	-1.16019	3.13418e-05	-1.65791	-1.12742	3.13846e-05	-1.65793	-1.12745
66550389	chr2:66550389:A:G	1.60152e-06	-0.165239	1.51376	0.00332664	0.300543	1.5789	0.0033307	0.300722	1.57852
66550609	chr2:66550609:G:A	1.51406e-07	-1.54497e-10	-1.01022	0.000187765	-1.54497e-10	-0.995087	0.00018805	-1.54497e-10	-0.99498
66550901	chr2:66550901:A:G	1.43921e-07	-1.54497e-10	-1.06092	0.000177428	-1.54497e-10	-1.05172	0.000177702	-1.54497e-10	-1.05158
66550931	chr2:66550931:C:T	8.5595e-08	-1.05849	-0.522069	0.000108234	-0.986228	-0.55976	0.000108393	-0.986147	-0.55978
66551752	chr2:66551752:C:T	1.48799e-07	-1.54497e-10	-1.02758	0.000184404	-1.54497e-10	-1.01315	0.000184683	-1.54497e-10	-1.01305
66551984	chr2:66551984:A:G	1.45535e-07	-1.54497e-10	-1.04976	0.000180272	-1.54497e-10	-1.03581	0.000180543	-1.54497e-10	-1.03572
66552149	chr2:66552149:T:C	5.82093e-07	1.31737	-0.980921	0.000665532	1.24917	-0.978866	0.000666327	1.24893	-0.978838
66552734	chr2:66552734:G:A	2.11203e-07	-0.257117	-0.420246	0.000292638	-0.140835	-0.410509	0.000293031	-0.140573	-0.410837
66553242	chr2:66553242:A:G	4.47169e-08	-0.989594	-1.24024	5.51348e-05	-0.980578	-1.23992	5.52229e-05	-0.98038	-1.23993
66553844	chr2:66553844:C:T	1.22524e-07	-1.54497e-10	-1.22188	0.000149673	-1.54497e-10	-1.22183	0.000149875	-1.54497e-10	-1.22189
66553902	chr2:66553902:C:T	1.52882e-07	-1.54497e-10	-1.00051	0.000188213	-1.54497e-10	-0.992703	0.000188475	-1.54497e-10	-0.992726
66554116	chr2:66554116:C:G	1.71546e-07	-1.54497e-10	-0.885329	0.000208792	-1.54497e-10	-0.88894	0.00020907	-1.54497e-10	-0.889019
66554206	chr2:66554206:T:C	1.21862e-07	-1.54497e-10	-1.22729	0.000148818	-1.54497e-10	-1.22756	0.000149038	-1.54497e-10	-1.22749
66554321	chr2:66554321:T:G	8.32394e-08	-0.762737	-0.845723	8.2141e-05	-0.998028	-0.823815	8.22588e-05	-0.997991	-0.823827
66554624	chr2:66554624:G:A	1.80768e-07	-1.54497e-10	-0.832969	0.000219898	-1.54497e-10	-0.837114	0.000220194	-1.54497e-10	-0.83718
66555013	chr2:66555013:G:A	9.50498e-08	-1.47578	-2.74514e-10	0.000122323	-1.42362	-2.74514e-10	0.000122476	-1.42377	-2.74514e-10
66555067	chr2:66555067:C:G	1.47515e-07	-1.54497e-10	-1.03625	0.000182781	-1.54497e-10	-1.02199	0.000183057	-1.54497e-10	-1.02189
66555539	chr2:66555539:T:G	2.79211e-07	-0.697268	0.299054	0.000478326	-0.456496	0.396508	0.000479031	-0.456541	0.396617
66555996	chr2:66555996:G:A	1.92237e-07	-1.54497e-10	-0.771453	0.000240546	-1.54497e-10	-0.74737	0.000240918	-1.54497e-10	-0.747232
66556173	chr2:66556173:T:TA	3.25974e-07	-1.54497e-10	-0.243365	0.000417913	-1.54497e-10	-0.195006	0.000418469	-1.54497e-10	-0.195087
66556548	chr2:66556548:A:G	2.14393e-07	-0.686392	0.024022	0.000263524	-0.700287	0.0441511	0.000264093	-0.700196	0.044809
66556808	chr2:66556808:A:G	3.78278e-08	-1.23843	-1.15871	4.52391e-05	-1.2573	-1.16102	4.53194e-05	-1.25708	-1.16088
66557087	chr2:66557087:A:G	9.62647e-07	-1.07878	1.91828	0.00124963	-0.980272	1.8806	0.0012521	-0.980264	1.88115
66557811	chr2:66557811:G:A	2.94689e-07	0.19053	-0.534792	0.000307585	0.0329095	-0.534438	0.000308176	0.0329122	-0.53393
66558017	chr2:66558017:C:T	1.45751e-07	-1.54497e-10	-1.04828	0.000176996	-1.54497e-10	-1.05415	0.000177253	-1.54497e-10	-1.05411
66558048	chr2:66558048:G:A	3.82294e-06	2.21859	-2.74514e-10	0.00738592	2.67705	-2.74514e-10	0.00739574	2.67697	-2.74514e-10
66558325	chr2:66558325:A:G	1.39469e-07	-1.09234	-2.74514e-10	0.000116139	-1.47549	-2.74514e-10	0.000116302	-1.4755	-2.74514e-10
66558962	chr2:66558962:C:T	1.4142e-07	-1.54497e-10	-1.07845	0.000174566	-1.54497e-10	-1.06798	0.000174809	-1.54497e-10	-1.06799
66559012	chr2:66559012:G:A	7.51492e-08	-0.86115	-0.849556	8.66567e-05	-0.915202	-0.853124	8.68379e-05	-0.914875	-0.852771
66559554	chr2:66559554:A:T	1.40043e-07	-1.54497e-10	-1.08823	0.000172813	-1.54497e-10	-1.07807	0.000173054	-1.54497e-10	-1.07809
66559594	chr2:66559594:T:C	1.50991e-07	-1.01296	-2.74514e-10	0.000121884	-1.42721	-2.74514e-10	0.000122055	-1.42722	-2.74514e-10
66559637	chr2:66559637:G:A	1.20656e-07	-1.54497e-10	-1.23724	0.000147159	-1.54497e-10	-1.23877	0.000147368	-1.54497e-10	-1.23876
66559796	chr2:66559796:G:A	2.68351e-07	-0.804381	0.366495	0.000301076	-0.919406	0.396489	0.000301599	-0.91923	0.396639
66559853	chr2:66559853:A:G	6.763e-07	-1.54497e-10	0.486455	0.000825049	-1.54497e-10	0.485163	0.000826353	-1.54497e-10	0.485333
66559938	chr2:66559938:A:T	7.52826e-08	-1.70893	-2.74514e-10	9.13512e-05	-1.71557	-2.74514e-10	9.14748e-05	-1.71563	-2.74514e-10
66560040	chr2:66560040:C:T	1.31729e-07	-1.54497e-10	-1.14943	0.000160714	-1.54497e-10	-1.15065	0.000160953	-1.54497e-10	-1.15058
66561129	chr2:66561129:A:G	5.01164e-08	-1.69607	-0.419763	6.0134e-05	-1.70549	-0.428214	6.02386e-05	-1.7055	-0.427878
66561182	chr2:66561182:C:T	3.4183e-07	0.170872	-0.366739	0.000360012	0.0134893	-0.357631	0.000360719	0.0134955	-0.357084
66561459	chr2:66561459:A:G	5.02421e-08	-1.12779	-0.985537	5.62599e-05	-1.21187	-0.988424	5.63466e-05	-1.21172	-0.988445
66561467	chr2:66561467:TATC:T	1.33414e-07	-1.13673	-2.74514e-10	0.000112909	-1.5037	-2.74514e-10	0.000113067	-1.50371	-2.74514e-10
66561640	chr2:66561640:G:A	1.1932e-06	-0.812517	1.86673	0.00164878	-0.713769	1.89128	0.00165353	-0.713768	1.89275
66561691	chr2:66561691:T:C	6.28039e-08	-0.996976	-0.893187	7.2692e-05	-1.04729	-0.896756	7.28406e-05	-1.04699	-0.896425
66562647	chr2:66562647:A:G	2.12026e-07	-0.684855	0.0113838	0.000293211	-0.550347	0.000960659	0.000293815	-0.550318	0.0015799
66562767	chr2:66562767:T:G	2.71759e-07	-1.54497e-10	-0.425265	0.000342478	-1.54497e-10	-0.394071	0.000342861	-1.54497e-10	-0.394364
66562915	chr2:66562915:T:C	1.62553e-07	-1.54497e-10	-0.939178	0.000201115	-1.54497e-10	-0.926402	0.000201381	-1.54497e-10	-0.926489
66562921	chr2:66562921:A:T	1.23465e-07	-1.54497e-10	-1.21423	0.000151513	-1.54497e-10	-1.20961	0.000151725	-1.54497e-10	-1.20962
66563182	chr2:66563182:A:G	3.49168e-07	-0.72038	0.545751	0.000564736	-0.529149	0.635228	0.000565652	-0.529073	0.635362
66563574	chr2:66563574:T:C	1.29616e-07	-1.54497e-10	-1.1656	0.00015942	-1.54497e-10	-1.15874	0.000159637	-1.54497e-10	-1.15878
66563685	chr2:66563685:A:C	1.22321e-07	-1.54497e-10	-1.22353	0.000149417	-1.54497e-10	-1.22354	0.000149622	-1.54497e-10	-1.22358
66564305	chr2:66564305:T:C	1.38377e-07	-1.54497e-10	-1.1002	0.00016794	-1.54497e-10	-1.10667	0.000168191	-1.54497e-10	-1.10659
66564348	chr2:66564348:G:C	8.86402e-08	-0.307367	-1.23823	0.000102645	-0.359621	-1.23938	0.000102797	-0.359544	-1.23939
66564750	chr2:66564750:T:C	2.33821e-08	-1.64735	-1.23086	2.84385e-05	-1.65577	-1.22676	2.84773e-05	-1.65577	-1.22682
66564776	chr2:66564776:G:A	5.65565e-07	-1.54497e-10	0.307645	0.000701834	-1.54497e-10	0.323417	0.000703199	-1.54497e-10	0.32395
66564918	chr2:66564918:C:T	1.65064e-07	-1.54497e-10	-0.923846	0.000201404	-1.54497e-10	-0.924965	0.000201783	-1.54497e-10	-0.924495
66564977	chr2:66564977:A:G	2.31141e-08	-1.70957	-1.18017	2.7798e-05	-1.72469	-1.18063	2.78347e-05	-1.72469	-1.18072
66565159	chr2:66565159:C:T	6.18394e-08	-0.827549	-1.07809	8.76002e-05	-0.687842	-1.06965	8.77385e-05	-0.687662	-1.06967
66565528	chr2:66565528:G:A	9.01561e-08	-0.390427	-1.13821	6.84771e-05	-0.87346	-1.13032	6.85772e-05	-0.873225	-1.1305
66565551	chr2:66565551:G:A	2.75562e-07	-1.4928	1.08143	0.000378558	-1.44132	1.14741	0.000379052	-1.44117	1.14715
66566016	chr2:66566016:G:A	1.55941e-07	-0.181909	-0.798791	0.00016867	-0.326017	-0.776316	0.000168895	-0.326236	-0.776175
66566121	chr2:66566121:A:T	5.79569e-07	-1.54497e-10	0.332104	0.000718535	-1.54497e-10	0.346935	0.000719952	-1.54497e-10	0.347495
66566680	chr2:66566680:C:A	1.15838e-07	-0.678077	-0.599915	0.000129608	-0.796925	-0.568842	0.000129793	-0.79707	-0.568681
66566963	chr2:66566963:C:T	2.53435e-08	-1.68105	-1.1166	3.1511e-05	-1.66546	-1.11448	3.15476e-05	-1.66564	-1.11455
66567048	chr2:66567048:A:G	1.29462e-07	-1.54497e-10	-1.1668	0.000158322	-1.54497e-10	-1.16565	0.000158516	-1.54497e-10	-1.16584
66567287	chr2:66567287:A:T	1.24199e-07	-1.20829	-2.74514e-10	0.000134904	-1.32572	-2.74514e-10	0.000135067	-1.32592	-2.74514e-10
66567702	chr2:66567702:G:A	5.55549e-07	1.38958	-1.09981	0.000626635	1.31812	-1.10803	0.000627321	1.31796	-1.1082
66567719	chr2:66567719:A:G	1.62041e-07	-1.54497e-10	-0.942333	0.000198111	-1.54497e-10	-0.941452	0.000198393	-1.54497e-10	-0.941437
66568725	chr2:66568725:C:T	1.2283e-07	-1.54497e-10	-1.21938	0.000150222	-1.54497e-10	-1.21816	0.000150426	-1.54497e-10	-1.21822
66568774	chr2:66568774:T:C	7.58484e-08	-1.70144	-2.74514e-10	9.18868e-05	-1.70972	-2.74514e-10	9.20146e-05	-1.70974	-2.74514e-10
66569135	chr2:66569135:G:A	1.42811e-07	-1.54497e-10	-1.06866	0.000174624	-1.54497e-10	-1.06765	0.000174845	-1.54497e-10	-1.06779
66569392	chr2:66569392:G:A	1.20651e-07	-0.430253	-0.807024	0.000132312	-0.561018	-0.784102	0.00013249	-0.561162	-0.784024
66569476	chr2:66569476:G:A	3.72104e-08	-1.50924	-0.904348	4.32487e-05	-1.55692	-0.906387	4.33143e-05	-1.55695	-0.906259
66569568	chr2:66569568:T:C	1.39326e-07	-1.54497e-10	-1.09337	0.000168814	-1.54497e-10	-1.10148	0.000169062	-1.54497e-10	-1.10142
66569873	chr2:66569873:A:T	1.56514e-07	-1.54497e-10	-0.977036	0.00019032	-1.54497e-10	-0.98157	0.000190614	-1.54497e-10	-0.981439
66570184	chr2:66570184:T:C	1.8634e-07	-0.802607	-2.74514e-10	0.000147235	-1.23825	-2.74514e-10	0.000147457	-1.23815	-2.74514e-10
66570319	chr2:66570319:T:G	1.75588e-07	-0.120043	-0.741996	0.000190356	-0.264321	-0.717064	0.000190614	-0.264489	-0.716949
66570907	chr2:66570907:C:T	6.76619e-07	-1.54497e-10	0.486927	0.000839567	-1.54497e-10	0.502607	0.000841246	-1.54497e-10	0.503195
66571150	chr2:66571150:G:T	1.55024e-07	-0.372171	-0.614432	0.000170559	-0.503147	-0.588053	0.000170783	-0.503287	-0.588007
66571522	chr2:66571522:C:T	1.21124e-07	-1.54497e-10	-1.23337	0.000148374	-1.54497e-10	-1.23054	0.000148579	-1.54497e-10	-1.23057
66572262	chr2:66572262:A:G	9.72792e-08	-1.4526	-2.74514e-10	0.000125156	-1.40072	-2.74514e-10	0.000125374	-1.40039	-2.74514e-10
66572276	chr2:66572276:ACC:A	2.06936e-07	-1.54497e-10	-0.697773	0.000249399	-1.54497e-10	-0.711227	0.000249911	-1.54497e-10	-0.710584
66572854	chr2:66572854:C:T	6.69624e-06	2.77912	-2.74514e-10	0.0127351	3.22184	-2.74514e-10	0.0127518	3.22174	-2.74514e-10
66573709	chr2:66573709:A:G	1.20606e-07	-1.54497e-10	-1.23765	0.000147542	-1.54497e-10	-1.23616	0.000147749	-1.54497e-10	-1.23617
66576058	chr2:66576058:C:A	1.20276e-07	-1.54497e-10	-1.24039	0.000146921	-1.54497e-10	-1.24039	0.000147127	-1.54497e-10	-1.24039
66576227	chr2:66576227:C:T	4.83155e-07	0.962034	-0.811878	0.000580632	0.930583	-0.796746	0.000581285	0.930404	-0.796853
66576336	chr2:66576336:GCGGGGGTGGGGGGGCTGCA:G	3.61059e-06	-0.633316	2.79476	0.00454145	-0.688179	2.8789	0.00454817	-0.688238	2.87903
66576434	chr2:66576434:G:A	1.26036e-07	-1.54497e-10	-1.19361	0.000154181	-1.54497e-10	-1.19215	0.000154387	-1.54497e-10	-1.19223
66576572	chr2:66576572:C:A	2.15059e-08	-1.72179	-1.24006	2.6277e-05	-1.72115	-1.24043	2.63144e-05	-1.72115	-1.24043
66576687	chr2:66576687:C:G	2.14258e-07	-1.54497e-10	-0.663	0.000260833	-1.54497e-10	-0.6664	0.000261146	-1.54497e-10	-0.666611
66576761	chr2:66576761:T:C	3.45364e-05	5.55439	-1.1348	0.0150917	4.5224	-1.13078	0.0151257	4.52317	-1.13071
66576983	chr2:66576983:C:A	1.29417e-07	-1.54497e-10	-1.16714	0.000157049	-1.54497e-10	-1.17372	0.000157274	-1.54497e-10	-1.1737
66577014	chr2:66577014:G:A	1.48083e-07	-1.54497e-10	-1.03241	0.000179271	-1.54497e-10	-1.04138	0.000179527	-1.54497e-10	-1.04136
66577054	chr2:66577054:AAGT:A	2.19355e-07	-1.54497e-10	-0.639488	0.000268076	-1.54497e-10	-0.639009	0.000268398	-1.54497e-10	-0.63922
66577205	chr2:66577205:T:C	1.25837e-07	-1.54497e-10	-1.19519	0.000152871	-1.54497e-10	-1.20069	0.000153088	-1.54497e-10	-1.20068
66578598	chr2:66578598:T:C	1.27794e-07	-1.54497e-10	-1.17976	0.000156488	-1.54497e-10	-1.1773	0.000156715	-1.54497e-10	-1.17726
66578892	chr2:66578892:A:G	1.5651e-07	-1.54497e-10	-0.977059	0.00019205	-1.54497e-10	-0.972523	0.000192364	-1.54497e-10	-0.972299
66579087	chr2:66579087:G:C	2.3548e-08	-1.72448	-1.14666	2.85439e-05	-1.72462	-1.15422	2.85835e-05	-1.72462	-1.15424
66579146	chr2:66579146:C:T	2.19301e-08	-1.71405	-1.22827	2.70812e-05	-1.70481	-1.22663	2.71185e-05	-1.70485	-1.22662
66579189	chr2:66579189:A:G	1.20746e-07	-1.54497e-10	-1.23649	0.000147319	-1.54497e-10	-1.23768	0.000147527	-1.54497e-10	-1.23768
66579471	chr2:66579471:C:T	1.81393e-07	-0.509537	-0.319977	0.000239328	-0.44495	-0.307496	0.000239867	-0.444516	-0.307089
66579482	chr2:66579482:G:A	1.98272e-07	-1.54497e-10	-0.740541	0.000245295	-1.54497e-10	-0.727817	0.000245624	-1.54497e-10	-0.727888
66579711	chr2:66579711:A:G	8.58232e-08	-1.57789	-2.74514e-10	9.44366e-05	-1.68235	-2.74514e-10	9.45754e-05	-1.68229	-2.74514e-10
66580167	chr2:66580167:C:T	1.06442e-07	-1.36258	-2.74514e-10	0.000109056	-1.53842	-2.74514e-10	0.000109223	-1.5383	-2.74514e-10
66580407	chr2:66580407:TA:T	2.43976e-07	-1.54497e-10	-0.533113	0.000299687	-1.54497e-10	-0.52754	0.000299873	-1.54497e-10	-0.52833
66580608	chr2:66580608:TTAAAA:T	1.07836e-06	-1.59141	2.54443	0.00172983	-1.53185	2.75735	0.00173171	-1.53187	2.75705
66581254	chr2:66581254:A:T	1.21033e-07	-1.54497e-10	-1.23412	0.000148065	-1.54497e-10	-1.23263	0.000148259	-1.54497e-10	-1.23273
66581676	chr2:66581676:T:C	4.09382e-07	-1.54497e-10	-0.0155333	0.00049256	-1.54497e-10	-0.0306624	0.00049338	-1.54497e-10	-0.030409
66581935	chr2:66581935:A:T	1.28895e-07	-1.54497e-10	-1.17118	0.000156927	-1.54497e-10	-1.1745	0.000157197	-1.54497e-10	-1.17419
66581968	chr2:66581968:C:G	9.32046e-08	-1.49538	-2.74514e-10	0.000123855	-1.41117	-2.74514e-10	0.000124055	-1.41096	-2.74514e-10
66582998	chr2:66582998:G:A	9.38053e-08	-0.325685	-1.16327	9.80846e-05	-0.476419	-1.16803	9.81965e-05	-0.476774	-1.16794
66583002	chr2:66583002:G:A	1.20705e-07	-1.54497e-10	-1.23683	0.000147338	-1.54497e-10	-1.23755	0.000147546	-1.54497e-10	-1.23755
66583494	chr2:66583494:G:T	1.37257e-07	-1.10833	-2.74514e-10	0.000139468	-1.29244	-2.74514e-10	0.000139658	-1.29249	-2.74514e-10
66583730	chr2:66583730:G:A	5.07234e-08	-1.69405	-0.409745	6.27908e-05	-1.70303	-0.387439	6.28822e-05	-1.70301	-0.387414
66583890	chr2:66583890:G:A	1.77008e-07	-1.54497e-10	-0.853988	0.000216474	-1.54497e-10	-0.852811	0.000216806	-1.54497e-10	-0.852686
66583976	chr2:66583976:T:C	1.17908e-07	-1.58475	0.324473	0.000149977	-1.54803	0.328232	0.000150143	-1.54795	0.327852
66584825	chr2:66584825:T:C	1.58468e-07	-1.54497e-10	-0.964628	0.000194853	-1.54497e-10	-0.958032	0.000195101	-1.54497e-10	-0.958171
66585206	chr2:66585206:A:G	2.45611e-08	-1.6878	-1.14122	3.1906e-05	-1.63585	-1.13163	3.19517e-05	-1.63583	-1.13163
66585409	chr2:66585409:T:C	8.68006e-08	-1.58913	0.0225632	0.000100974	-1.64887	0.0334521	0.000101143	-1.64885	0.0336948
66585760	chr2:66585760:G:A	2.46023e-08	-1.72328	-1.10406	2.99776e-05	-1.71481	-1.11502	3.00262e-05	-1.71478	-1.11484
66586027	chr2:66586027:T:C	3.71088e-07	-1.54497e-10	-0.113742	0.000455284	-1.54497e-10	-0.109358	0.000456167	-1.54497e-10	-0.10883
66586058	chr2:66586058:T:C	4.58887e-08	-1.701	-0.50296	5.47402e-05	-1.72167	-0.506013	5.48243e-05	-1.72166	-0.505892
66586182	chr2:66586182:C:T	2.42486e-08	-1.67078	-1.17104	3.16274e-05	-1.63194	-1.14431	3.16807e-05	-1.6317	-1.14428
66586868	chr2:66586868:A:G	1.64454e-07	-1.54497e-10	-0.927549	0.000201111	-1.54497e-10	-0.926421	0.000201419	-1.54497e-10	-0.926304
66586986	chr2:66586986:T:C	6.61276e-08	-0.599017	-1.23958	7.02574e-05	-0.737973	-1.24014	7.0335e-05	-0.738286	-1.24013
66586989	chr2:66586989:T:C	1.62848e-07	-1.54497e-10	-0.937362	0.000196791	-1.54497e-10	-0.948138	0.000197113	-1.54497e-10	-0.947913
66586992	chr2:66586992:G:A	6.82413e-08	-0.570185	-1.23695	7.2313e-05	-0.711129	-1.23815	7.23934e-05	-0.711445	-1.23813
66587105	chr2:66587105:C:T	2.665e-08	-1.66497	-1.08242	3.51663e-05	-1.62003	-1.05016	3.52223e-05	-1.61984	-1.05017
66587210	chr2:66587210:G:A	1.20834e-07	-1.54497e-10	-1.23576	0.000147661	-1.54497e-10	-1.23536	0.00014787	-1.54497e-10	-1.23536
66587330	chr2:66587330:A:G	2.4187e-08	-1.66236	-1.18201	3.17363e-05	-1.61725	-1.15557	3.17875e-05	-1.61705	-1.15557
66587491	chr2:66587491:A:G	1.48376e-07	-1.54497e-10	-1.03043	0.000183051	-1.54497e-10	-1.02051	0.000183269	-1.54497e-10	-1.02073
66588008	chr2:66588008:T:G	6.25558e-08	-1.22002	-0.674103	6.95967e-05	-1.33744	-0.650119	6.96989e-05	-1.33734	-0.65016
66588143	chr2:66588143:C:A	2.32873e-08	-1.72368	-1.1586	2.81735e-05	-1.72274	-1.16915	2.82146e-05	-1.72274	-1.16911
66588155	chr2:66588155:C:T	1.27711e-07	-1.54497e-10	-1.18041	0.000155507	-1.54497e-10	-1.18359	0.000155772	-1.54497e-10	-1.1833
66588587	chr2:66588587:T:C	2.20394e-08	-1.72448	-1.21287	2.69999e-05	-1.71528	-1.21916	2.70391e-05	-1.71527	-1.21913
66588756	chr2:66588756:T:C	1.79219e-07	-1.54497e-10	-0.841575	0.000220663	-1.54497e-10	-0.833641	0.000220938	-1.54497e-10	-0.833806
66589273	chr2:66589273:T:C	1.25065e-07	-1.54497e-10	-1.20135	0.000153259	-1.54497e-10	-1.19815	0.000153481	-1.54497e-10	-1.19811
66589851	chr2:66589851:G:T	2.91624e-08	-1.71977	-0.937533	3.62277e-05	-1.72474	-0.915715	3.62743e-05	-1.72474	-0.915838
66590270	chr2:66590270:C:T	2.2944e-08	-1.66904	-1.22808	2.72962e-05	-1.69393	-1.22961	2.73332e-05	-1.69396	-1.22963
66590296	chr2:66590296:G:A	4.15625e-08	-1.07318	-1.2298	5.07207e-05	-1.07208	-1.23187	5.08219e-05	-1.07151	-1.23186
66590364	chr2:66590364:C:G	4.29304e-08	-1.3293	-0.9413	5.19901e-05	-1.34525	-0.933974	5.2043e-05	-1.34541	-0.934209
66590396	chr2:66590396:A:T	1.66246e-07	-1.54497e-10	-0.916715	0.00020026	-1.54497e-10	-0.930665	0.000200572	-1.54497e-10	-0.930517
66590431	chr2:66590431:T:A	4.64782e-08	-1.10837	-1.08283	5.99609e-05	-1.04986	-1.08672	6.00395e-05	-1.04982	-1.08687
66590508	chr2:66590508:A:G	2.09172e-07	-1.54497e-10	-0.687025	0.000253108	-1.54497e-10	-0.696464	0.000253384	-1.54497e-10	-0.696784
66591073	chr2:66591073:G:C	6.12215e-08	-0.704389	-1.21129	5.99484e-05	-0.922544	-1.21425	6.00249e-05	-0.922664	-1.21427
66591154	chr2:66591154:G:A	1.16961e-07	-0.361986	-0.906353	0.000109778	-0.615797	-0.916019	0.000109911	-0.615936	-0.916084
66591184	chr2:66591184:C:T	1.04653e-07	-1.37953	-2.74514e-10	0.000131808	-1.34893	-2.74514e-10	0.000131934	-1.34939	-2.74514e-10
66591628	chr2:66591628:A:G	1.32984e-07	-1.54497e-10	-1.13995	0.000162051	-1.54497e-10	-1.14237	0.000162279	-1.54497e-10	-1.14237
66591788	chr2:66591788:A:T	1.30013e-07	-1.54497e-10	-1.16255	0.000160145	-1.54497e-10	-1.1542	0.000160354	-1.54497e-10	-1.15431
66591825	chr2:66591825:G:C	1.58014e-07	-1.54497e-10	-0.9675	0.000195551	-1.54497e-10	-0.95446	0.000195788	-1.54497e-10	-0.954658
66591898	chr2:66591898:A:G	4.17235e-08	-1.15879	-1.14033	5.01873e-05	-1.18698	-1.12754	5.0249e-05	-1.18705	-1.12765
66592129	chr2:66592129:A:G	6.48821e-08	-1.21429	-0.643317	7.55263e-05	-1.25855	-0.647244	7.5647e-05	-1.25826	-0.647355
66592994	chr2:66592994:C:G	6.80301e-08	-0.590368	-1.21986	6.88282e-05	-0.780981	-1.21768	6.89068e-05	-0.781157	-1.21778
66593888	chr2:66593888:G:A	1.56885e-07	0.182923	-1.15759	0.000165889	0.0612926	-1.18026	0.000166094	0.0609774	-1.18011
66593998	chr2:66593998:T:G	5.37012e-08	-1.20029	-0.846451	6.3418e-05	-1.24474	-0.835788	6.35074e-05	-1.24447	-0.836062
66594053	chr2:66594053:A:G	1.25018e-07	-1.54497e-10	-1.20173	0.000153897	-1.54497e-10	-1.194	0.000154102	-1.54497e-10	-1.19407
66594115	chr2:66594115:C:T	4.05392e-08	-1.65521	-0.672707	4.94445e-05	-1.67057	-0.658855	4.95059e-05	-1.67073	-0.658864
66594131	chr2:66594131:T:C	1.35228e-07	0.0724818	-1.1957	0.000151416	-0.0140599	-1.19619	0.000151735	-0.0133	-1.19625
66594549	chr2:66594549:G:T	1.35164e-07	-1.54497e-10	-1.12369	0.000165846	-1.54497e-10	-1.11922	0.00016607	-1.54497e-10	-1.11928
66594796	chr2:66594796:A:G	1.24415e-07	-1.54497e-10	-1.20656	0.000153082	-1.54497e-10	-1.1993	0.000153287	-1.54497e-10	-1.19937
66595132	chr2:66595132:G:A	3.23314e-08	-1.71951	-0.834636	4.04925e-05	-1.72148	-0.807687	4.05475e-05	-1.72146	-0.807751
66595295	chr2:66595295:G:A	4.81539e-08	-0.969585	-1.18619	5.8985e-05	-0.963267	-1.18973	5.91052e-05	-0.962693	-1.18968
66595329	chr2:66595329:G:A	1.49232e-07	-1.54497e-10	-1.02468	0.000180977	-1.54497e-10	-1.03191	0.000181333	-1.54497e-10	-1.03135
66596072	chr2:66596072:A:G	2.89519e-08	-1.66438	-1.00016	3.49284e-05	-1.68139	-0.995585	3.49764e-05	-1.68149	-0.995528
66596138	chr2:66596138:A:C	8.44434e-08	-0.367282	-1.22682	0.000104717	-0.350636	-1.22838	0.000104945	-0.349877	-1.22837
66596180	chr2:66596180:T:C	5.83117e-08	-1.44649	-0.517883	7.10784e-05	-1.47755	-0.488949	7.11546e-05	-1.47739	-0.48944
66596248	chr2:66596248:G:T	7.7252e-08	-1.68311	-2.74514e-10	9.49816e-05	-1.6766	-2.74514e-10	9.51102e-05	-1.67665	-2.74514e-10
66596481	chr2:66596481:G:A	7.62771e-08	-1.69581	-2.74514e-10	9.31545e-05	-1.69602	-2.74514e-10	9.32694e-05	-1.6962	-2.74514e-10
66596496	chr2:66596496:A:G	4.42967e-08	-0.998832	-1.24044	4.5276e-05	-1.17698	-1.24053	4.53376e-05	-1.17703	-1.24053
66597144	chr2:66597144:T:C	1.23784e-07	-1.54497e-10	-1.21164	0.000152236	-1.54497e-10	-1.20485	0.000152441	-1.54497e-10	-1.20491
66597845	chr2:66597845:T:C	1.20993e-07	-1.54497e-10	-1.23445	0.000147627	-1.54497e-10	-1.23559	0.000147836	-1.54497e-10	-1.23558
66597859	chr2:66597859:A:G	1.51401e-07	-1.54497e-10	-1.01025	0.000183725	-1.54497e-10	-1.01684	0.000184	-1.54497e-10	-1.01675
66598280	chr2:66598280:A:G	6.46727e-08	-0.663042	-1.1978	8.05237e-05	-0.645873	-1.19585	8.06974e-05	-0.645196	-1.19579
66598337	chr2:66598337:T:C	1.5653e-07	-1.54497e-10	-0.976935	0.000190815	-1.54497e-10	-0.978975	0.00019105	-1.54497e-10	-0.979152
66598737	chr2:66598737:T:C	2.84759e-08	-1.64864	-1.03248	3.50269e-05	-1.66159	-1.01257	3.50667e-05	-1.66176	-1.01268
66598751	chr2:66598751:C:A	1.6462e-07	-1.54497e-10	-0.926543	0.000201049	-1.54497e-10	-0.926732	0.000201364	-1.54497e-10	-0.926576
66598951	chr2:66598951:T:C	1.67392e-07	-1.54497e-10	-0.909844	0.000203461	-1.54497e-10	-0.914808	0.000203787	-1.54497e-10	-0.914613
66599431	chr2:66599431:C:T	1.69851e-07	-1.54497e-10	-0.895261	0.000206859	-1.54497e-10	-0.898243	0.00020719	-1.54497e-10	-0.898053
66599434	chr2:66599434:G:T	1.21025e-07	-1.54497e-10	-1.23419	0.000147609	-1.54497e-10	-1.23572	0.000147816	-1.54497e-10	-1.23572
66599507	chr2:66599507:C:T	4.46929e-08	-1.35047	-0.879899	5.60179e-05	-1.33483	-0.869775	5.60607e-05	-1.33536	-0.86989
66599551	chr2:66599551:C:T	1.58537e-07	-1.54497e-10	-0.964192	0.000192243	-1.54497e-10	-0.971519	0.000192533	-1.54497e-10	-0.971423
66599719	chr2:66599719:C:T	4.2921e-08	-1.23326	-1.03756	5.05614e-05	-1.26639	-1.0407	5.0613e-05	-1.26671	-1.04077
66599920	chr2:66599920:G:A	2.26527e-08	-1.69286	-1.21704	2.82429e-05	-1.67703	-1.21241	2.82854e-05	-1.67689	-1.21246
66601853	chr2:66601853:C:T	2.46038e-08	-1.71202	-1.11526	3.07403e-05	-1.70429	-1.10042	3.07739e-05	-1.70435	-1.10067
66601995	chr2:66601995:G:A	2.44784e-08	-1.6248	-1.20759	2.88036e-05	-1.6693	-1.20048	2.8835e-05	-1.66944	-1.20066
66602055	chr2:66602055:A:T	1.00621e-07	-1.41882	-2.74514e-10	0.000124814	-1.40345	-2.74514e-10	0.000124977	-1.40356	-2.74514e-10
66602493	chr2:66602493:T:C	5.10295e-08	-0.872038	-1.22574	6.32204e-05	-0.858981	-1.22467	6.33476e-05	-0.858418	-1.22463
66602537	chr2:66602537:A:G	1.63258e-07	-1.54497e-10	-0.934849	0.000198668	-1.54497e-10	-0.938643	0.000198985	-1.54497e-10	-0.938458
66602878	chr2:66602878:T:C	3.50821e-08	-1.70016	-0.772332	4.4022e-05	-1.69176	-0.753833	4.40621e-05	-1.69184	-0.754251
66603290	chr2:66603290:A:G	1.2176e-07	-1.54497e-10	-1.22813	0.00014848	-1.54497e-10	-1.22983	0.000148692	-1.54497e-10	-1.22982
66603525	chr2:66603525:A:G	2.46777e-07	-1.54497e-10	-0.521696	0.000310837	-1.54497e-10	-0.49101	0.000311131	-1.54497e-10	-0.491475
66603590	chr2:66603590:C:T	1.23989e-07	-1.54497e-10	-1.20999	0.000151314	-1.54497e-10	-1.21092	0.000151528	-1.54497e-10	-1.21092
66603635	chr2:66603635:T:C	3.29132e-08	-1.70677	-0.829537	4.121e-05	-1.69937	-0.812232	4.1249e-05	-1.69944	-0.812624
66604279	chr2:66604279:C:T	2.14556e-08	-1.724	-1.24019	2.6182e-05	-1.72474	-1.24047	2.6219e-05	-1.72474	-1.24047
66605028	chr2:66605028:G:GA	1.14444e-07	-1.2901	-2.74514e-10	0.000142785	-1.26894	-2.74514e-10	0.000142902	-1.26953	-2.74514e-10
66605054	chr2:66605054:G:A	1.39937e-07	-1.54497e-10	-1.08899	0.000170173	-1.54497e-10	-1.09347	0.00017042	-1.54497e-10	-1.09342
66605661	chr2:66605661:T:C	6.39215e-08	-1.2627	-0.609821	6.96881e-05	-1.36354	-0.622713	6.97725e-05	-1.36372	-0.622728
66605702	chr2:66605702:T:C	1.20627e-07	-1.54497e-10	-1.23748	0.000147177	-1.54497e-10	-1.23864	0.000147387	-1.54497e-10	-1.23863
66605728	chr2:66605728:CA:C	7.55166e-08	-1.70583	-2.74514e-10	9.19235e-05	-1.70932	-2.74514e-10	9.20552e-05	-1.7093	-2.74514e-10
66605789	chr2:66605789:A:T	5.04393e-08	-1.71333	-0.396075	5.92676e-05	-1.71753	-0.430687	5.93687e-05	-1.7176	-0.430327
66605854	chr2:66605854:C:T	2.57469e-08	-1.56925	-1.21261	3.10874e-05	-1.57585	-1.21763	3.11355e-05	-1.57574	-1.2176
66606174	chr2:66606174:C:G	1.20955e-07	-1.54497e-10	-1.23476	0.000147505	-1.54497e-10	-1.23642	0.000147716	-1.54497e-10	-1.23639
66606201	chr2:66606201:A:T	8.06093e-08	-1.43972	-0.20085	8.84787e-05	-1.51783	-0.229689	8.85969e-05	-1.51797	-0.229625
66606230	chr2:66606230:C:T	4.87723e-08	-1.71265	-0.430369	5.74821e-05	-1.72363	-0.455173	5.75659e-05	-1.72364	-0.455116
66606232	chr2:66606232:C:T	1.1084e-07	-1.3221	-2.74514e-10	0.000142177	-1.2732	-2.74514e-10	0.000142336	-1.2735	-2.74514e-10
66606549	chr2:66606549:T:C	1.25459e-07	-1.54497e-10	-1.1982	0.000153136	-1.54497e-10	-1.19895	0.000153339	-1.54497e-10	-1.19904
66606852	chr2:66606852:T:C	1.62158e-07	-1.54497e-10	-0.94161	0.000197292	-1.54497e-10	-0.945594	0.000197605	-1.54497e-10	-0.945417
66607083	chr2:66607083:A:G	1.62405e-07	-0.105876	-0.834214	0.000155819	-0.312599	-0.868983	0.000156014	-0.312618	-0.869123
66607094	chr2:66607094:A:G	3.014e-07	-1.54497e-10	-0.321741	0.000374616	-1.54497e-10	-0.304378	0.000375015	-1.54497e-10	-0.304724
66607167	chr2:66607167:ATAT:A	7.43568e-08	-1.72131	-2.74514e-10	9.11208e-05	-1.71809	-2.74514e-10	9.12461e-05	-1.71813	-2.74514e-10
66607184	chr2:66607184:A:C	1.24522e-07	-1.54497e-10	-1.2057	0.000151763	-1.54497e-10	-1.20796	0.00015198	-1.54497e-10	-1.20794
66607317	chr2:66607317:G:A	2.16047e-08	-1.7179	-1.23937	2.65156e-05	-1.7124	-1.24015	2.6552e-05	-1.71245	-1.24014
66607338	chr2:66607338:C:T	3.58565e-08	-1.28812	-1.16253	4.27833e-05	-1.31889	-1.15524	4.28468e-05	-1.31898	-1.15508
66607385	chr2:66607385:ACT:A	7.32675e-07	-1.54497e-10	0.566521	0.000888523	-1.54497e-10	0.559281	0.000890069	-1.54497e-10	0.55961
66607475	chr2:66607475:A:C	1.28796e-07	-1.54497e-10	-1.17195	0.000156927	-1.54497e-10	-1.1745	0.000157141	-1.54497e-10	-1.17455
66607545	chr2:66607545:A:C	1.2088e-07	-1.54497e-10	-1.23538	0.00014743	-1.54497e-10	-1.23692	0.000147641	-1.54497e-10	-1.2369
66607614	chr2:66607614:T:C	7.05158e-08	-1.51772	-0.256621	7.84659e-05	-1.58253	-0.285087	7.85732e-05	-1.58264	-0.285018
66607697	chr2:66607697:A:G	1.7248e-07	-1.54497e-10	-0.879897	0.000214202	-1.54497e-10	-0.86336	0.000214463	-1.54497e-10	-0.863554
66607822	chr2:66607822:T:C	1.20909e-07	-1.54497e-10	-1.23514	0.00014763	-1.54497e-10	-1.23557	0.000147839	-1.54497e-10	-1.23557
66608057	chr2:66608057:C:T	1.24e-07	-1.54497e-10	-1.2099	0.000151183	-1.54497e-10	-1.21179	0.000151405	-1.54497e-10	-1.21173
66608135	chr2:66608135:A:C	8.42529e-08	-1.59636	-2.74514e-10	0.000114215	-1.49219	-2.74514e-10	0.000114393	-1.49205	-2.74514e-10
66608329	chr2:66608329:G:A	9.29351e-08	-1.49828	-2.74514e-10	0.000115485	-1.48114	-2.74514e-10	0.000115668	-1.48097	-2.74514e-10
66608997	chr2:66608997:T:A	3.53666e-08	-1.23946	-1.22495	4.14432e-05	-1.28434	-1.22161	4.15076e-05	-1.28414	-1.22167
66609143	chr2:66609143:A:T	5.68438e-08	-0.7749	-1.21497	5.98801e-05	-0.918021	-1.21991	5.99475e-05	-0.918286	-1.21993
66609187	chr2:66609187:G:A	2.9129e-08	-1.6637	-0.994748	3.42926e-05	-1.67426	-1.02109	3.434e-05	-1.67444	-1.02094
66609263	chr2:66609263:T:C	1.40117e-07	-1.54497e-10	-1.0877	0.000170791	-1.54497e-10	-1.08984	0.000171017	-1.54497e-10	-1.08992
66609480	chr2:66609480:A:G	1.24902e-07	-1.54497e-10	-1.20265	0.000153769	-1.54497e-10	-1.19483	0.000153973	-1.54497e-10	-1.19491
66609500	chr2:66609500:A:G	2.70356e-08	-1.61883	-1.1142	3.21053e-05	-1.63821	-1.12305	3.21629e-05	-1.638	-1.12288
66609655	chr2:66609655:A:T	2.29423e-07	-0.594613	-2.74514e-10	0.000299582	-0.527893	-2.74514e-10	0.000299891	-0.528271	-2.74514e-10
66609980	chr2:66609980:T:C	3.24458e-08	-1.43046	-1.12015	3.84786e-05	-1.45772	-1.12246	3.85239e-05	-1.45779	-1.12262
66610330	chr2:66610330:T:C	1.21589e-07	-1.54497e-10	-1.22954	0.000148441	-1.54497e-10	-1.23009	0.000148651	-1.54497e-10	-1.23009
66610331	chr2:66610331:G:A	1.22344e-07	-1.54497e-10	-1.22334	0.000149339	-1.54497e-10	-1.22406	0.000149551	-1.54497e-10	-1.22405
66610332	chr2:66610332:G:C	1.20491e-07	-1.54497e-10	-1.23861	0.000147145	-1.54497e-10	-1.23886	0.000147353	-1.54497e-10	-1.23886
66610386	chr2:66610386:C:T	1.2288e-07	-1.54497e-10	-1.21897	0.000149926	-1.54497e-10	-1.22014	0.000150133	-1.54497e-10	-1.22017
66610636	chr2:66610636:C:G	7.92721e-08	-1.65729	-2.74514e-10	0.000104986	-1.57646	-2.74514e-10	0.000105146	-1.57634	-2.74514e-10
66610833	chr2:66610833:G:GT	1.66564e-07	-1.54497e-10	-0.914802	0.000206667	-1.54497e-10	-0.899168	0.000206921	-1.54497e-10	-0.899353
66610940	chr2:66610940:T:A	1.04366e-07	-0.22011	-1.16217	0.000112136	-0.327899	-1.18267	0.000112209	-0.328609	-1.18272
66611307	chr2:66611307:T:C	3.00541e-08	-1.68129	-0.945895	3.53557e-05	-1.6902	-0.974618	3.54056e-05	-1.69035	-0.974471
66611309	chr2:66611309:T:C	1.50465e-07	-1.54497e-10	-1.01645	0.000182662	-1.54497e-10	-1.02264	0.000182931	-1.54497e-10	-1.02258
66611649	chr2:66611649:G:T	4.43677e-08	-1.05119	-1.18648	4.76977e-05	-1.17062	-1.19478	4.77529e-05	-1.17084	-1.19481
66611745	chr2:66611745:C:T	2.73315e-08	-1.62529	-1.09686	3.42153e-05	-1.61575	-1.08186	3.42576e-05	-1.61585	-1.08193
66612056	chr2:66612056:G:A	1.26189e-07	-1.54497e-10	-1.1924	0.000153875	-1.54497e-10	-1.19414	0.000154086	-1.54497e-10	-1.19418
66612321	chr2:66612321:A:G	1.21157e-07	-1.54497e-10	-1.23309	0.00014832	-1.54497e-10	-1.2309	0.000148524	-1.54497e-10	-1.23094
66612770	chr2:66612770:A:T	1.35795e-07	-1.54497e-10	-1.11903	0.000165207	-1.54497e-10	-1.12308	0.000165446	-1.54497e-10	-1.12304
66612917	chr2:66612917:T:C	1.26187e-07	-1.54497e-10	-1.19241	0.000153873	-1.54497e-10	-1.19415	0.000154083	-1.54497e-10	-1.1942
66613345	chr2:66613345:G:T	1.24556e-07	-1.54497e-10	-1.20543	0.000151803	-1.54497e-10	-1.2077	0.00015202	-1.54497e-10	-1.20768
66613441	chr2:66613441:G:GC	2.50127e-08	-1.65207	-1.15873	3.10683e-05	-1.64823	-1.14586	3.11078e-05	-1.64831	-1.14592
66613517	chr2:66613517:G:A	1.26464e-07	-1.54497e-10	-1.19022	0.000153829	-1.54497e-10	-1.19444	0.000154054	-1.54497e-10	-1.19439
66613753	chr2:66613753:T:C	4.41672e-08	-1.08577	-1.15643	4.76488e-05	-1.19946	-1.16696	4.77043e-05	-1.19967	-1.167
66613754	chr2:66613754:T:C	4.3293e-08	-1.11379	-1.1484	4.68062e-05	-1.22482	-1.15944	4.68609e-05	-1.22503	-1.15947
66613761	chr2:66613761:T:C	4.36322e-08	-1.10117	-1.15322	4.7132e-05	-1.21337	-1.16395	4.7187e-05	-1.21358	-1.16399
66613944	chr2:66613944:T:C	2.21289e-07	-1.54497e-10	-0.630712	0.000275177	-1.54497e-10	-0.612864	0.000275507	-1.54497e-10	-0.613078
66613952	chr2:66613952:T:C	8.04181e-08	-1.64294	-2.74514e-10	9.91948e-05	-1.63319	-2.74514e-10	9.93267e-05	-1.63327	-2.74514e-10
66614239	chr2:66614239:G:A	4.97185e-08	-0.957446	-1.16636	5.29158e-05	-1.08553	-1.17604	5.29759e-05	-1.08577	-1.17608
66614903	chr2:66614903:G:A	1.42495e-07	-1.54497e-10	-1.07087	0.000177004	-1.54497e-10	-1.05411	0.000177224	-1.54497e-10	-1.05427
66615185	chr2:66615185:C:A	2.19951e-08	-1.71949	-1.21987	2.68944e-05	-1.71426	-1.2241	2.69329e-05	-1.71431	-1.22404
66615280	chr2:66615280:C:T	1.6532e-07	-1.54497e-10	-0.922298	0.000205088	-1.54497e-10	-0.906839	0.00020534	-1.54497e-10	-0.907021
66615313	chr2:66615313:T:C	1.08591e-07	-1.3426	-2.74514e-10	0.000135399	-1.32205	-2.74514e-10	0.000135516	-1.3226	-2.74514e-10
66615336	chr2:66615336:A:G	1.64181e-07	-1.54497e-10	-0.92921	0.000201476	-1.54497e-10	-0.924608	0.000201756	-1.54497e-10	-0.924632
66615434	chr2:66615434:G:T	1.41582e-07	-1.54497e-10	-1.0773	0.000172108	-1.54497e-10	-1.08216	0.000172359	-1.54497e-10	-1.08211
66615452	chr2:66615452:C:T	1.08974e-07	-1.33907	-2.74514e-10	0.000135941	-1.31806	-2.74514e-10	0.000136059	-1.3186	-2.74514e-10
66615568	chr2:66615568:C:T	1.26421e-07	-1.54497e-10	-1.19056	0.000153861	-1.54497e-10	-1.19423	0.000154082	-1.54497e-10	-1.19421
66615726	chr2:66615726:C:A	4.5493e-08	-1.0363	-1.17633	4.89806e-05	-1.15336	-1.18549	4.90373e-05	-1.15359	-1.18552
66615736	chr2:66615736:C:T	2.83821e-08	-1.56192	-1.1225	3.4529e-05	-1.55577	-1.1327	3.4586e-05	-1.55551	-1.13273
66615767	chr2:66615767:G:A	1.21417e-07	-1.54497e-10	-1.23095	0.000147992	-1.54497e-10	-1.23312	0.000148206	-1.54497e-10	-1.23309
66615806	chr2:66615806:A:G	2.89732e-08	-1.44325	-1.22056	3.38545e-05	-1.48304	-1.22516	3.3908e-05	-1.48289	-1.22515
66616545	chr2:66616545:G:C	2.36538e-08	-1.64984	-1.21681	2.9345e-05	-1.64131	-1.20985	2.93826e-05	-1.6414	-1.20989
66616662	chr2:66616662:C:T	6.65691e-08	-0.886372	-0.945569	7.18724e-05	-0.98238	-0.973008	7.194e-05	-0.982688	-0.97317
66617428	chr2:66617428:A:G	1.32326e-07	-1.54497e-10	-1.14491	0.000160768	-1.54497e-10	-1.15032	0.000161001	-1.54497e-10	-1.15028
66617558	chr2:66617558:CAT:C	9.06199e-08	-0.426781	-1.09673	9.61158e-05	-0.539994	-1.12473	9.61857e-05	-0.540604	-1.1248
66617587	chr2:66617587:A:G	3.12819e-08	-1.3581	-1.22904	3.86257e-05	-1.34588	-1.23048	3.8697e-05	-1.34548	-1.23045
66617928	chr2:66617928:A:G	1.28208e-07	-1.54497e-10	-1.17652	0.000156457	-1.54497e-10	-1.1775	0.000156662	-1.54497e-10	-1.1776
66617983	chr2:66617983:C:T	1.03839e-07	-1.38734	-2.74514e-10	0.000129176	-1.36911	-2.74514e-10	0.000129292	-1.36962	-2.74514e-10
66618145	chr2:66618145:G:C	1.25495e-07	-1.54497e-10	-1.19791	0.000153086	-1.54497e-10	-1.19928	0.000153306	-1.54497e-10	-1.19925
66618175	chr2:66618175:C:A	1.42958e-07	-1.54497e-10	-1.06763	0.000176116	-1.54497e-10	-1.05914	0.00017634	-1.54497e-10	-1.05928
66618225	chr2:66618225:A:G	3.31757e-08	-1.28788	-1.24049	3.90472e-05	-1.32543	-1.24008	3.91089e-05	-1.32525	-1.24009
66618242	chr2:66618242:A:T	2.33928e-08	-1.67758	-1.20017	2.80744e-05	-1.69109	-1.20433	2.81202e-05	-1.69096	-1.20424
66618243	chr2:66618243:T:TTAGGA	2.32435e-08	-1.68309	-1.20106	2.79218e-05	-1.69569	-1.20518	2.7967e-05	-1.69557	-1.20509
66618347	chr2:66618347:G:A	1.22259e-07	-1.54497e-10	-1.22404	0.000148912	-1.54497e-10	-1.22693	0.000149128	-1.54497e-10	-1.22689
66618472	chr2:66618472:A:T	1.48016e-07	-1.54497e-10	-1.03286	0.000182552	-1.54497e-10	-1.02324	0.000182779	-1.54497e-10	-1.02341
66619184	chr2:66619184:G:A	3.61065e-08	-1.22266	-1.22105	3.80507e-05	-1.36692	-1.22444	3.81076e-05	-1.36696	-1.22432
66619352	chr2:66619352:G:A	4.38519e-08	-1.40741	-0.841952	5.20617e-05	-1.41839	-0.85946	5.2141e-05	-1.41839	-0.859344
66619481	chr2:66619481:G:T	1.29087e-06	-1.54497e-10	1.13289	0.00156593	-1.54497e-10	1.12596	0.00156875	-1.54497e-10	1.12634
66619546	chr2:66619546:G:T	3.80365e-08	-1.15387	-1.23776	4.71681e-05	-1.13813	-1.23843	4.72587e-05	-1.13764	-1.23842
66619824	chr2:66619824:A:G	2.21227e-07	-1.54497e-10	-0.630994	0.000275097	-1.54497e-10	-0.613154	0.000275427	-1.54497e-10	-0.613367
66619917	chr2:66619917:A:AC	2.54338e-08	-1.63142	-1.16268	3.16013e-05	-1.62698	-1.1501	3.16412e-05	-1.62707	-1.15016
66620036	chr2:66620036:T:A	3.62206e-08	-1.20028	-1.24028	4.242e-05	-1.24304	-1.23962	4.24878e-05	-1.24284	-1.23963
66620059	chr2:66620059:G:C	1.4796e-07	-1.54497e-10	-1.03324	0.000179795	-1.54497e-10	-1.03846	0.000180058	-1.54497e-10	-1.03841
66620073	chr2:66620073:T:C	1.23617e-07	-1.54497e-10	-1.21299	0.00015202	-1.54497e-10	-1.20627	0.000152223	-1.54497e-10	-1.20634
66620264	chr2:66620264:C:T	1.25454e-07	-1.54497e-10	-1.19824	0.000152726	-1.54497e-10	-1.20164	0.000152945	-1.54497e-10	-1.20161
66620532	chr2:66620532:A:G	4.04293e-08	-1.14462	-1.186	4.38968e-05	-1.25403	-1.19441	4.39488e-05	-1.25423	-1.19444
66620535	chr2:66620535:G:T	4.01553e-08	-1.14853	-1.1889	4.36295e-05	-1.25748	-1.19706	4.36812e-05	-1.25768	-1.19709
66620536	chr2:66620536:A:T	4.02946e-08	-1.14507	-1.1889	4.37633e-05	-1.25442	-1.19706	4.38151e-05	-1.25462	-1.19709
66620537	chr2:66620537:A:T	4.06587e-08	-1.1391	-1.18587	4.41206e-05	-1.24907	-1.19428	4.41728e-05	-1.24927	-1.19431
66620711	chr2:66620711:G:A	2.36974e-08	-1.6435	-1.22131	2.83376e-05	-1.6621	-1.22399	2.83843e-05	-1.66192	-1.22394
66620720	chr2:66620720:C:G	4.64274e-08	-0.983134	-1.20916	4.97077e-05	-1.10949	-1.21463	4.97654e-05	-1.10971	-1.21466
66620900	chr2:66620900:T:A	1.33101e-07	-1.54497e-10	-1.13907	0.000161812	-1.54497e-10	-1.14384	0.000162046	-1.54497e-10	-1.14381
66620920	chr2:66620920:C:T	7.48183e-08	-1.71512	-2.74514e-10	9.17509e-05	-1.7112	-2.74514e-10	9.18852e-05	-1.71115	-2.74514e-10
66620981	chr2:66620981:C:A	8.25896e-08	-1.6163	-2.74514e-10	0.000101123	-1.61394	-2.74514e-10	0.000101252	-1.61408	-2.74514e-10
66621236	chr2:66621236:C:G	1.91384e-07	-1.54497e-10	-0.775898	0.000238689	-1.54497e-10	-0.755119	0.000238974	-1.54497e-10	-0.755334
66621330	chr2:66621330:A:G	2.77629e-08	-1.61527	-1.09121	3.34273e-05	-1.62712	-1.09379	3.34673e-05	-1.62716	-1.09396
66621523	chr2:66621523:G:A	2.71391e-08	-1.72026	-1.00894	3.26703e-05	-1.72239	-1.02142	3.2719e-05	-1.72236	-1.02137
66621647	chr2:66621647:T:C	3.09385e-08	-1.65758	-0.940603	3.71647e-05	-1.66766	-0.947257	3.7209e-05	-1.66769	-0.947449
66622134	chr2:66622134:T:C	3.06278e-08	-1.65977	-0.948499	3.67641e-05	-1.67054	-0.955216	3.68081e-05	-1.67057	-0.955402
66622395	chr2:66622395:T:A	3.31957e-08	-1.62526	-0.902502	3.97713e-05	-1.63795	-0.909183	3.98176e-05	-1.63799	-0.909394
66622481	chr2:66622481:T:A	1.2449e-07	-1.54497e-10	-1.20596	0.000151844	-1.54497e-10	-1.20743	0.000152052	-1.54497e-10	-1.20746
66622558	chr2:66622558:C:T	3.08035e-08	-1.62981	-0.972745	3.6628e-05	-1.64184	-0.987626	3.66881e-05	-1.64164	-0.987596
66622614	chr2:66622614:A:G	1.55751e-07	-1.54497e-10	-0.981924	0.000192909	-1.54497e-10	-0.968063	0.000193149	-1.54497e-10	-0.968227
66622741	chr2:66622741:T:G	2.00612e-07	-1.54497e-10	-0.728806	0.000249662	-1.54497e-10	-0.710173	0.000249989	-1.54497e-10	-0.710272
66623065	chr2:66623065:T:C	1.24721e-07	-1.54497e-10	-1.2041	0.000152065	-1.54497e-10	-1.20597	0.000152276	-1.54497e-10	-1.206
66623220	chr2:66623220:A:G	1.27181e-07	-1.54497e-10	-1.18457	0.000155737	-1.54497e-10	-1.18211	0.000155968	-1.54497e-10	-1.18204
66623433	chr2:66623433:T:G	2.36358e-08	-1.63676	-1.23066	2.82562e-05	-1.65638	-1.23259	2.83024e-05	-1.65619	-1.23255
66623510	chr2:66623510:T:C	8.64977e-08	-1.57006	-2.74514e-10	0.000106043	-1.56644	-2.74514e-10	0.000106181	-1.56654	-2.74514e-10
66623516	chr2:66623516:A:G	1.28015e-07	-1.54497e-10	-1.17803	0.000156218	-1.54497e-10	-1.17902	0.000156428	-1.54497e-10	-1.1791
66623702	chr2:66623702:G:C	4.95708e-08	-1.26502	-0.861761	5.76958e-05	-1.31492	-0.860177	5.7781e-05	-1.31471	-0.860316
66623726	chr2:66623726:C:A	1.24117e-07	-1.54497e-10	-1.20896	0.000151466	-1.54497e-10	-1.20992	0.000151681	-1.54497e-10	-1.20991
66623727	chr2:66623727:C:T	1.24206e-07	-1.54497e-10	-1.20824	0.000151573	-1.54497e-10	-1.20921	0.000151788	-1.54497e-10	-1.2092
66623765	chr2:66623765:C:T	2.74265e-08	-1.71754	-1.00113	3.29878e-05	-1.72034	-1.0138	3.30374e-05	-1.7203	-1.01375
66623793	chr2:66623793:A:T	2.38135e-08	-1.68797	-1.17196	2.94192e-05	-1.66865	-1.17998	2.94628e-05	-1.66858	-1.17998
66623818	chr2:66623818:T:G	2.3682e-08	-1.64964	-1.21583	2.8321e-05	-1.66776	-1.21892	2.83676e-05	-1.66759	-1.21885
66623944	chr2:66623944:A:G	3.76536e-08	-1.1681	-1.23365	4.40974e-05	-1.21282	-1.23105	4.41667e-05	-1.21261	-1.23111
66623949	chr2:66623949:G:A	3.13824e-08	-1.66815	-0.915782	3.7715e-05	-1.67771	-0.922508	3.77595e-05	-1.67774	-0.922712
66624267	chr2:66624267:T:A	3.94207e-08	-1.59424	-0.761654	4.52421e-05	-1.61495	-0.803301	4.52938e-05	-1.61521	-0.803312
66624543	chr2:66624543:C:G	1.11917e-07	-1.31242	-2.74514e-10	0.000139863	-1.28962	-2.74514e-10	0.000139981	-1.29018	-2.74514e-10
66624626	chr2:66624626:A:G	4.03662e-08	-1.39544	-0.936752	4.97303e-05	-1.37032	-0.953346	4.98205e-05	-1.36985	-0.953411
66624833	chr2:66624833:C:A	1.24439e-07	-1.54497e-10	-1.20637	0.000151783	-1.54497e-10	-1.20783	0.000151992	-1.54497e-10	-1.20786
66625123	chr2:66625123:A:G	3.45282e-08	-1.27791	-1.21049	4.0551e-05	-1.32172	-1.20599	4.06134e-05	-1.32153	-1.20606
66625329	chr2:66625329:T:A	1.23425e-07	-1.54497e-10	-1.21455	0.000151757	-1.54497e-10	-1.208	0.00015196	-1.54497e-10	-1.20807
66625338	chr2:66625338:C:T	4.14429e-08	-1.54244	-0.763428	4.74078e-05	-1.56714	-0.804352	4.74589e-05	-1.56745	-0.804376
66625375	chr2:66625375:G:C	1.40796e-07	-1.54497e-10	-1.08287	0.0001712	-1.54497e-10	-1.08745	0.000171448	-1.54497e-10	-1.08741
66625452	chr2:66625452:T:C	1.08333e-07	-1.34497	-2.74514e-10	0.000135218	-1.32339	-2.74514e-10	0.000135335	-1.32394	-2.74514e-10
66625584	chr2:66625584:C:T	7.13542e-07	-1.54497e-10	0.54006	0.000865318	-1.54497e-10	0.532817	0.000866821	-1.54497e-10	0.533143
66625648	chr2:66625648:G:T	1.86204e-07	-1.54497e-10	-0.803337	0.000230918	-1.54497e-10	-0.788215	0.000231183	-1.54497e-10	-0.788479
66625754	chr2:66625754:A:G	3.43584e-08	-1.31112	-1.18221	3.90497e-05	-1.3756	-1.18984	3.91128e-05	-1.37542	-1.18982
66626285	chr2:66626285:G:A	4.83212e-08	-1.29593	-0.85638	5.96097e-05	-1.26742	-0.87504	5.97204e-05	-1.2669	-0.875114
66626292	chr2:66626292:C:T	1.24446e-07	-1.54497e-10	-1.20631	0.000151792	-1.54497e-10	-1.20777	0.000152	-1.54497e-10	-1.20781
66626421	chr2:66626421:C:T	1.24626e-07	-1.54497e-10	-1.20487	0.000152136	-1.54497e-10	-1.20551	0.000152339	-1.54497e-10	-1.20558
66626536	chr2:66626536:T:C	4.70367e-08	-1.55028	-0.628971	5.36022e-05	-1.57347	-0.675218	5.36599e-05	-1.57377	-0.675251
66626781	chr2:66626781:C:T	2.85343e-08	-1.66703	-1.01205	3.43219e-05	-1.67668	-1.01781	3.43637e-05	-1.67671	-1.01798
66626798	chr2:66626798:A:G	5.05902e-08	-0.900172	-1.20625	5.3749e-05	-1.03395	-1.212	5.38106e-05	-1.03419	-1.21203
66626835	chr2:66626835:C:T	2.81418e-08	-1.65348	-1.03945	3.38871e-05	-1.66312	-1.04413	3.39278e-05	-1.66315	-1.0443
66626878	chr2:66626878:G:T	2.27913e-08	-1.69082	-1.21298	2.8192e-05	-1.68573	-1.20551	2.82288e-05	-1.6858	-1.20555
66626976	chr2:66626976:A:G	2.80528e-08	-1.72252	-0.973569	3.37803e-05	-1.72391	-0.986495	3.383e-05	-1.72388	-0.986458
66626982	chr2:66626982:A:G	4.72447e-08	-1.0545	-1.12034	5.06243e-05	-1.17272	-1.13313	5.06826e-05	-1.17293	-1.13317
66627253	chr2:66627253:C:T	3.87757e-08	-1.15858	-1.21381	4.21813e-05	-1.26869	-1.21962	4.22317e-05	-1.26889	-1.21963
66627265	chr2:66627265:T:C	1.23189e-07	-1.54497e-10	-1.21646	0.000150338	-1.54497e-10	-1.21739	0.000150552	-1.54497e-10	-1.21738
66628076	chr2:66628076:A:G	1.23459e-07	-1.54497e-10	-1.21427	0.000151793	-1.54497e-10	-1.20776	0.000151996	-1.54497e-10	-1.20783
66628181	chr2:66628181:G:A	7.43991e-08	-1.72074	-2.74514e-10	9.14299e-05	-1.71471	-2.74514e-10	9.15567e-05	-1.71473	-2.74514e-10
66628401	chr2:66628401:T:A	8.03805e-08	-1.64341	-2.74514e-10	9.89128e-05	-1.63604	-2.74514e-10	9.90279e-05	-1.63629	-2.74514e-10
66628404	chr2:66628404:G:A	1.32534e-07	-1.54497e-10	-1.14334	0.000160112	-1.54497e-10	-1.15441	0.000160333	-1.54497e-10	-1.15444
66628461	chr2:66628461:A:T	4.22316e-08	-1.14541	-1.1416	4.5588e-05	-1.25774	-1.15289	4.56415e-05	-1.25794	-1.15293
66628598	chr2:66628598:A:G	1.23076e-07	-1.54497e-10	-1.21738	0.000151276	-1.54497e-10	-1.21117	0.000151479	-1.54497e-10	-1.21124
66628608	chr2:66628608:T:A	2.90844e-08	-1.68532	-0.974664	3.50247e-05	-1.69331	-0.980918	3.5067e-05	-1.69333	-0.981102
66628699	chr2:66628699:A:T	1.23193e-07	-1.54497e-10	-1.21643	0.000150236	-1.54497e-10	-1.21807	0.000150456	-1.54497e-10	-1.21802
66628826	chr2:66628826:A:G	2.70167e-08	-1.68489	-1.04883	3.25624e-05	-1.69283	-1.0543	3.26027e-05	-1.69285	-1.05445
66629085	chr2:66629085:C:A	5.00139e-08	-0.914668	-1.20321	5.30222e-05	-1.05037	-1.2092	5.30831e-05	-1.05061	-1.20922
66629088	chr2:66629088:C:A	2.79497e-08	-1.72363	-0.97615	3.36735e-05	-1.72454	-0.989024	3.37226e-05	-1.72453	-0.988986
66629115	chr2:66629115:C:T	1.23673e-07	-1.54497e-10	-1.21254	0.00015051	-1.54497e-10	-1.21625	0.000150729	-1.54497e-10	-1.2162
66629253	chr2:66629253:C:T	1.21036e-07	-1.54497e-10	-1.23409	0.000147651	-1.54497e-10	-1.23543	0.000147858	-1.54497e-10	-1.23543
66629355	chr2:66629355:G:A	3.05646e-08	-1.41474	-1.1956	3.58519e-05	-1.45492	-1.19597	3.5907e-05	-1.45475	-1.196
66629497	chr2:66629497:T:C	3.20803e-08	-1.37897	-1.18297	3.74812e-05	-1.42308	-1.18336	3.75391e-05	-1.42291	-1.1834
66629795	chr2:66629795:T:C	1.06897e-07	-1.35831	-2.74514e-10	0.000133376	-1.33711	-2.74514e-10	0.000133493	-1.33764	-2.74514e-10
66629797	chr2:66629797:C:T	1.06978e-07	-1.35756	-2.74514e-10	0.000133466	-1.33643	-2.74514e-10	0.000133583	-1.33697	-2.74514e-10
66629928	chr2:66629928:G:T	2.67677e-08	-1.7221	-1.02089	3.22659e-05	-1.72371	-1.03256	3.23132e-05	-1.72368	-1.03253
66629990	chr2:66629990:A:G	4.34118e-08	-1.55275	-0.706696	4.9641e-05	-1.57563	-0.749837	4.96945e-05	-1.57593	-0.74987
66630047	chr2:66630047:C:T	2.93903e-08	-1.66948	-0.980039	3.53331e-05	-1.67924	-0.986217	3.53756e-05	-1.67927	-0.986399
66630088	chr2:66630088:G:A	1.23074e-07	-1.54497e-10	-1.2174	0.000151271	-1.54497e-10	-1.2112	0.000151475	-1.54497e-10	-1.21127
66630108	chr2:66630108:T:A	2.18089e-07	-1.54497e-10	-0.64528	0.000272301	-1.54497e-10	-0.623372	0.000272726	-1.54497e-10	-0.623221
66630321	chr2:66630321:T:A	7.8793e-08	-0.517939	-1.14542	8.48268e-05	-0.62177	-1.1679	8.48909e-05	-0.622367	-1.16795
66630343	chr2:66630343:T:A	2.23306e-08	-1.68919	-1.23503	2.67262e-05	-1.71279	-1.23185	2.67601e-05	-1.71285	-1.23193
66630390	chr2:66630390:G:A	1.79786e-07	-1.54497e-10	-0.838416	0.000220791	-1.54497e-10	-0.833065	0.000221096	-1.54497e-10	-0.833094
66630490	chr2:66630490:G:A	4.74181e-06	2.43399	-2.74514e-10	0.00640082	2.5339	-2.74514e-10	0.00640777	2.53358	-2.74514e-10
66630768	chr2:66630768:C:T	4.00776e-08	-1.29687	-1.04249	4.9689e-05	-1.26722	-1.05728	4.97828e-05	-1.26669	-1.05733
66630910	chr2:66630910:C:T	4.33762e-08	-1.07877	-1.1815	4.66478e-05	-1.19741	-1.19024	4.67023e-05	-1.19762	-1.19027
66630951	chr2:66630951:C:T	4.24858e-08	-1.10906	-1.17195	4.57998e-05	-1.22461	-1.18139	4.58536e-05	-1.22481	-1.18142
66631291	chr2:66631291:A:C	1.45849e-07	-1.54497e-10	-1.04761	0.00017775	-1.54497e-10	-1.0499	0.000177982	-1.54497e-10	-1.05001
66631453	chr2:66631453:G:C	2.75425e-08	-1.71748	-0.996975	3.31393e-05	-1.72029	-1.00926	3.31888e-05	-1.72025	-1.00923
66631491	chr2:66631491:C:T	1.90489e-07	-1.54497e-10	-0.780589	0.000237785	-1.54497e-10	-0.758913	0.000238049	-1.54497e-10	-0.759214
66631634	chr2:66631634:C:T	1.23827e-07	-1.54497e-10	-1.2113	0.000152309	-1.54497e-10	-1.20437	0.000152512	-1.54497e-10	-1.20444
66631704	chr2:66631704:C:T	1.53522e-07	-1.54497e-10	-0.996339	0.000186191	-1.54497e-10	-1.0035	0.000186472	-1.54497e-10	-1.00341
66631736	chr2:66631736:A:G	1.25572e-07	-1.54497e-10	-1.1973	0.000153254	-1.54497e-10	-1.19818	0.000153461	-1.54497e-10	-1.19824
66631979	chr2:66631979:C:G	1.24439e-07	-1.54497e-10	-1.20637	0.000151783	-1.54497e-10	-1.20783	0.000151992	-1.54497e-10	-1.20786
66632023	chr2:66632023:G:A	1.24439e-07	-1.54497e-10	-1.20637	0.000151783	-1.54497e-10	-1.20783	0.000151992	-1.54497e-10	-1.20786
66632113	chr2:66632113:T:C	1.08932e-07	-1.33946	-2.74514e-10	0.000135893	-1.31841	-2.74514e-10	0.000136011	-1.31896	-2.74514e-10
66632148	chr2:66632148:G:C	1.23782e-07	-1.54497e-10	-1.21166	0.000152252	-1.54497e-10	-1.20474	0.000152456	-1.54497e-10	-1.20481
66632312	chr2:66632312:C:T	1.23782e-07	-1.54497e-10	-1.21166	0.000152252	-1.54497e-10	-1.20474	0.000152456	-1.54497e-10	-1.20481
66632403	chr2:66632403:T:C	3.48831e-08	-1.44596	-1.03222	4.13359e-05	-1.45891	-1.04964	4.13836e-05	-1.45922	-1.04958
66632410	chr2:66632410:T:C	1.20617e-07	-1.54497e-10	-1.23756	0.000147407	-1.54497e-10	-1.23708	0.000147616	-1.54497e-10	-1.23707
66632458	chr2:66632458:A:G	1.14715e-07	-1.28773	-2.74514e-10	0.000143052	-1.26707	-2.74514e-10	0.000143162	-1.26771	-2.74514e-10
66632655	chr2:66632655:G:A	3.00441e-08	-1.3904	-1.23711	3.54391e-05	-1.42635	-1.23612	3.54942e-05	-1.42618	-1.23614
66632726	chr2:66632726:G:T	3.46905e-08	-1.24367	-1.24005	4.05849e-05	-1.28642	-1.24047	4.06505e-05	-1.28622	-1.24046
66632794	chr2:66632794:T:C	4.40554e-08	-1.5887	-0.656036	5.047e-05	-1.60939	-0.699508	5.05279e-05	-1.60966	-0.699506
66632803	chr2:66632803:C:T	1.20473e-07	-1.54497e-10	-1.23875	0.000147331	-1.54497e-10	-1.2376	0.000147536	-1.54497e-10	-1.23762
66632812	chr2:66632812:G:A	2.56454e-08	-1.63047	-1.15535	3.04415e-05	-1.65393	-1.16055	3.0493e-05	-1.65374	-1.16046
66632859	chr2:66632859:G:A	4.48575e-08	-1.06132	-1.16537	4.79895e-05	-1.18503	-1.17427	4.80462e-05	-1.18524	-1.17428
66632931	chr2:66632931:C:T	7.68593e-08	-0.498348	-1.18986	8.29325e-05	-0.606698	-1.20555	8.29957e-05	-0.607303	-1.2056
66632966	chr2:66632966:C:T	1.10706e-07	-1.32331	-2.74514e-10	0.000138269	-1.30108	-2.74514e-10	0.000138387	-1.30164	-2.74514e-10
66633259	chr2:66633259:A:T	3.84471e-08	-1.44273	-0.938166	4.72365e-05	-1.42006	-0.955051	4.73203e-05	-1.41964	-0.955114
66633287	chr2:66633287:G:A	3.63366e-08	-1.55113	-0.886222	4.37145e-05	-1.56584	-0.886764	4.37572e-05	-1.56589	-0.887145
66633336	chr2:66633336:A:C	3.15277e-08	-1.34597	-1.23335	3.50389e-05	-1.43732	-1.2365	3.50836e-05	-1.43747	-1.23649
66633379	chr2:66633379:T:A	1.23524e-07	-1.54497e-10	-1.21374	0.000151908	-1.54497e-10	-1.207	0.000152111	-1.54497e-10	-1.20708
66633407	chr2:66633407:C:A	3.3057e-08	-1.35161	-1.18034	3.7636e-05	-1.41419	-1.18813	3.76965e-05	-1.41402	-1.1881
66634172	chr2:66634172:A:G	1.64003e-07	-1.54497e-10	-0.930295	0.000199828	-1.54497e-10	-0.932822	0.000200147	-1.54497e-10	-0.932637
66634429	chr2:66634429:G:A	1.09006e-07	-1.33878	-2.74514e-10	0.000135981	-1.31776	-2.74514e-10	0.000136099	-1.31831	-2.74514e-10
66634431	chr2:66634431:G:A	3.18214e-08	-1.34091	-1.22914	3.73806e-05	-1.38259	-1.22654	3.74386e-05	-1.3824	-1.22658
66634470	chr2:66634470:A:AG	3.27251e-08	-1.30246	-1.23958	3.84494e-05	-1.34235	-1.23859	3.851e-05	-1.34216	-1.23861
66634477	chr2:66634477:C:T	2.81609e-08	-1.72199	-0.970259	3.41486e-05	-1.71962	-0.979937	3.41936e-05	-1.71967	-0.979981
66634505	chr2:66634505:A:T	2.94546e-08	-1.43736	-1.20997	3.4834e-05	-1.47348	-1.20621	3.48864e-05	-1.47332	-1.20628
66634812	chr2:66634812:TA:T	3.58861e-08	-1.20948	-1.24035	3.93297e-05	-1.31779	-1.24051	3.9378e-05	-1.31797	-1.24051
66635131	chr2:66635131:T:C	7.44464e-08	-1.7201	-2.74514e-10	9.06746e-05	-1.723	-2.74514e-10	9.0803e-05	-1.723	-2.74514e-10
66635654	chr2:66635654:A:G	2.39248e-08	-1.69273	-1.16253	2.8747e-05	-1.70472	-1.16703	2.87935e-05	-1.70462	-1.16692
66635849	chr2:66635849:G:A	1.69957e-07	-1.54497e-10	-0.894633	0.00021103	-1.54497e-10	-0.878278	0.000211313	-1.54497e-10	-0.878348
66636528	chr2:66636528:G:A	3.6903e-08	-1.20463	-1.21726	4.02208e-05	-1.31337	-1.22253	4.02706e-05	-1.31355	-1.22252
66636559	chr2:66636559:A:G	2.84562e-07	-1.54497e-10	-0.379231	0.000358845	-1.54497e-10	-0.347389	0.000359348	-1.54497e-10	-0.347399
66636633	chr2:66636633:A:G	3.83133e-08	-1.14612	-1.23826	4.17972e-05	-1.25782	-1.23963	4.18481e-05	-1.25801	-1.23963
66636755	chr2:66636755:T:C	2.86012e-08	-1.72269	-0.954044	3.46591e-05	-1.72068	-0.964041	3.47049e-05	-1.72072	-0.964085
66636812	chr2:66636812:G:T	7.42711e-08	-1.72246	-2.74514e-10	9.07485e-05	-1.72219	-2.74514e-10	9.0875e-05	-1.7222	-2.74514e-10
66637032	chr2:66637032:CT:C	5.67572e-08	-1.72411	-0.267291	7.23186e-05	-1.72223	-0.226972	7.23957e-05	-1.72219	-0.227348
66637102	chr2:66637102:A:T	5.90192e-08	-0.828318	-1.124	5.83499e-05	-1.03006	-1.13376	5.84477e-05	-1.03013	-1.13343
66637212	chr2:66637212:A:G	2.31148e-08	-1.66526	-1.22445	2.77117e-05	-1.68175	-1.22667	2.77563e-05	-1.6816	-1.22662
66637301	chr2:66637301:C:G	3.61645e-08	-1.25453	-1.18757	3.96484e-05	-1.35364	-1.19659	3.96989e-05	-1.35381	-1.19655
66637511	chr2:66637511:C:T	1.21793e-07	-1.54497e-10	-1.22786	0.000149093	-1.54497e-10	-1.22571	0.000149306	-1.54497e-10	-1.22569
66637763	chr2:66637763:T:G	3.68117e-08	-1.48865	-0.93572	4.41487e-05	-1.50599	-0.936725	4.41927e-05	-1.50605	-0.937076
66637799	chr2:66637799:A:G	3.65965e-08	-1.52674	-0.903493	4.39493e-05	-1.5427	-0.90454	4.39925e-05	-1.54276	-0.904909
66638156	chr2:66638156:G:A	4.14473e-08	-1.56423	-0.741531	4.77143e-05	-1.58525	-0.779796	4.77695e-05	-1.58554	-0.779759
66638164	chr2:66638164:G:A	4.08813e-08	-1.55851	-0.760997	4.70905e-05	-1.5799	-0.798304	4.71447e-05	-1.5802	-0.79827
66638173	chr2:66638173:A:G	1.89312e-07	-0.786786	-2.74514e-10	0.000240976	-0.745583	-2.74514e-10	0.000241193	-0.74609	-2.74514e-10
66638485	chr2:66638485:C:T	2.32523e-08	-1.69078	-1.193	2.79545e-05	-1.70317	-1.19653	2.79991e-05	-1.70306	-1.19645
66638558	chr2:66638558:G:T	3.32715e-08	-1.72378	-0.801698	4.0258e-05	-1.7221	-0.812874	4.03105e-05	-1.72213	-0.812945
66638760	chr2:66638760:C:CTTTTT	5.16309e-08	-1.59394	-0.49212	5.9085e-05	-1.61273	-0.538569	5.91517e-05	-1.61299	-0.53859
66639078	chr2:66639078:C:T	2.95121e-08	-1.40727	-1.23811	3.48591e-05	-1.44221	-1.23675	3.49129e-05	-1.44205	-1.23678
66639155	chr2:66639155:C:T	1.41607e-07	-1.54497e-10	-1.07713	0.000172379	-1.54497e-10	-1.08058	0.000172646	-1.54497e-10	-1.08045
66639201	chr2:66639201:T:G	5.02546e-08	-1.59592	-0.517163	5.75358e-05	-1.61491	-0.562958	5.7601e-05	-1.61517	-0.562976
66639884	chr2:66639884:A:G	2.21389e-07	-1.54497e-10	-0.630262	0.000275309	-1.54497e-10	-0.612384	0.000275638	-1.54497e-10	-0.6126
66639914	chr2:66639914:T:C	3.17404e-08	-1.7234	-0.849191	3.86127e-05	-1.7214	-0.855301	3.86599e-05	-1.72144	-0.85545
66640124	chr2:66640124:G:A	2.99384e-07	-1.54497e-10	-0.328453	0.000372049	-1.54497e-10	-0.311255	0.000372449	-1.54497e-10	-0.311589
66640166	chr2:66640166:G:A	3.06882e-08	-1.426	-1.1803	3.4303e-05	-1.50349	-1.19156	3.43487e-05	-1.50362	-1.19151
66640179	chr2:66640179:T:G	2.4032e-08	-1.6202	-1.2306	2.81705e-05	-1.66552	-1.22648	2.82033e-05	-1.66566	-1.22659
66641030	chr2:66641030:A:G	2.48087e-07	-1.54497e-10	-0.516403	0.000311418	-1.54497e-10	-0.489142	0.000311742	-1.54497e-10	-0.489514
66641663	chr2:66641663:C:A	4.89978e-08	-1.60942	-0.52899	5.61813e-05	-1.62727	-0.574429	5.62458e-05	-1.62751	-0.574447
66641710	chr2:66641710:C:T	1.02205e-07	-1.4032	-2.74514e-10	0.000127512	-1.38207	-2.74514e-10	0.000127628	-1.38257	-2.74514e-10
66641749	chr2:66641749:C:T	1.27303e-07	-1.54497e-10	-1.18361	0.000155309	-1.54497e-10	-1.18486	0.00015553	-1.54497e-10	-1.18485
66641979	chr2:66641979:T:TA	3.94521e-08	-1.54334	-0.811753	4.74269e-05	-1.55781	-0.813281	4.74707e-05	-1.55787	-0.81371
66641998	chr2:66641998:G:T	3.8604e-08	-1.37633	-1.00049	4.51035e-05	-1.42051	-1.0008	4.51716e-05	-1.42034	-1.00089
66642122	chr2:66642122:T:C	4.11066e-08	-1.12228	-1.19173	4.44863e-05	-1.23591	-1.19919	4.45402e-05	-1.23611	-1.19919
66642156	chr2:66642156:T:A	1.36823e-07	-1.54497e-10	-1.11149	0.000166045	-1.54497e-10	-1.11802	0.0001663	-1.54497e-10	-1.11789
66642670	chr2:66642670:A:C	3.56178e-08	-1.66308	-0.794256	4.29827e-05	-1.67195	-0.797527	4.30255e-05	-1.67199	-0.797911
66642736	chr2:66642736:C:T	8.70734e-08	-0.416247	-1.14718	9.32928e-05	-0.525142	-1.1694	9.33586e-05	-0.52578	-1.16946
66642825	chr2:66642825:G:A	2.86044e-07	-1.54497e-10	-0.374036	0.00035774	-1.54497e-10	-0.350473	0.00035804	-1.54497e-10	-0.351045
66643471	chr2:66643471:T:C	3.67685e-08	-1.28923	-1.13631	3.87646e-05	-1.42693	-1.14585	3.88296e-05	-1.42697	-1.14554
66643548	chr2:66643548:T:C	1.29491e-07	-1.54497e-10	-1.16657	0.000157877	-1.54497e-10	-1.16846	0.000158104	-1.54497e-10	-1.16844
66643777	chr2:66643777:T:C	1.28008e-07	-1.54497e-10	-1.17809	0.000156093	-1.54497e-10	-1.17983	0.000156316	-1.54497e-10	-1.17981
66643912	chr2:66643912:A:G	1.20327e-07	-1.54497e-10	-1.23997	0.000146914	-1.54497e-10	-1.24043	0.000147122	-1.54497e-10	-1.24043
66643974	chr2:66643974:G:A	3.52231e-08	-1.62498	-0.843497	4.23121e-05	-1.63743	-0.847778	4.23549e-05	-1.63747	-0.848139
66644131	chr2:66644131:G:A	5.79575e-08	-1.59076	-0.379706	6.59679e-05	-1.61062	-0.43049	6.60423e-05	-1.61089	-0.430508
66644359	chr2:66644359:T:C	3.60169e-08	-1.59052	-0.855671	4.31604e-05	-1.60543	-0.859922	4.32039e-05	-1.60548	-0.860278
66644786	chr2:66644786:T:C	4.2822e-08	-1.30165	-0.971481	5.28969e-05	-1.27512	-0.986815	5.29961e-05	-1.27459	-0.986878
66645326	chr2:66645326:C:T	3.53239e-08	-1.3067	-1.15892	3.88875e-05	-1.40036	-1.16924	3.89364e-05	-1.40053	-1.16923
66645369	chr2:66645369:A:G	6.75014e-08	-1.10602	-0.712014	7.33947e-05	-1.18873	-0.745694	7.34637e-05	-1.189	-0.745895
66645371	chr2:66645371:C:G	3.18651e-07	-1.54497e-10	-0.266084	0.000402852	-1.54497e-10	-0.231712	0.000403409	-1.54497e-10	-0.231738
66645390	chr2:66645390:C:T	3.08614e-07	-1.54497e-10	-0.298088	0.000389874	-1.54497e-10	-0.264457	0.000390413	-1.54497e-10	-0.264485
66645530	chr2:66645530:C:T	8.99131e-08	-1.53134	-2.74514e-10	0.000101565	-1.60958	-2.74514e-10	0.000101688	-1.60978	-2.74514e-10
66645665	chr2:66645665:T:C	9.14587e-08	-1.51429	-2.74514e-10	0.000113127	-1.50176	-2.74514e-10	0.000113306	-1.5016	-2.74514e-10
66645798	chr2:66645798:T:G	9.96885e-08	-1.66843	0.240295	0.000117979	-1.6985	0.238723	0.000118157	-1.69855	0.238878
66645839	chr2:66645839:C:T	2.54057e-07	-1.54497e-10	-0.492621	0.000319265	-1.54497e-10	-0.464257	0.000319598	-1.54497e-10	-0.464626
66645883	chr2:66645883:T:C	3.14426e-08	-1.35241	-1.22961	3.68826e-05	-1.39434	-1.2282	3.69406e-05	-1.39415	-1.22823
66645918	chr2:66645918:T:C	2.81784e-08	-1.66984	-1.02179	3.33716e-05	-1.67809	-1.04449	3.34188e-05	-1.67826	-1.04431
66645934	chr2:66645934:C:T	1.2026e-07	-1.54497e-10	-1.24053	0.000146905	-1.54497e-10	-1.24049	0.000147112	-1.54497e-10	-1.24049
66645949	chr2:66645949:T:C	9.42106e-08	-1.48465	-2.74514e-10	0.000111591	-1.51544	-2.74514e-10	0.000111774	-1.51521	-2.74514e-10
66646304	chr2:66646304:A:G	5.96939e-08	-1.56984	-0.37111	6.7869e-05	-1.59049	-0.422212	6.79442e-05	-1.59078	-0.422228
66646419	chr2:66646419:G:T	3.47443e-08	-1.33117	-1.151	3.83401e-05	-1.42108	-1.1627	3.83891e-05	-1.42124	-1.16267
66646604	chr2:66646604:C:T	3.57617e-08	-1.22076	-1.23255	3.92653e-05	-1.32458	-1.23536	3.93136e-05	-1.32476	-1.23536
66646737	chr2:66646737:C:T	1.38068e-07	-1.54497e-10	-1.10243	0.000168118	-1.54497e-10	-1.10561	0.000168377	-1.54497e-10	-1.10549
66647125	chr2:66647125:C:A	3.77247e-08	-1.544	-0.855866	4.53488e-05	-1.55845	-0.857445	4.5392e-05	-1.55851	-0.857849
66647256	chr2:66647256:C:G	2.32082e-07	-1.54497e-10	-0.583092	0.000285157	-1.54497e-10	-0.577241	0.00028555	-1.54497e-10	-0.577273
66647320	chr2:66647320:A:G	1.20351e-07	-1.54497e-10	-1.23977	0.000147225	-1.54497e-10	-1.23832	0.00014743	-1.54497e-10	-1.23834
66647341	chr2:66647341:C:T	3.2699e-08	-1.71418	-0.828653	3.98416e-05	-1.70964	-0.835727	3.98886e-05	-1.70973	-0.83587
66647560	chr2:66647560:C:T	3.41272e-08	-1.37091	-1.12917	3.77068e-05	-1.4582	-1.14224	3.77555e-05	-1.45834	-1.14221
66647634	chr2:66647634:G:T	3.38877e-08	-1.27251	-1.23462	3.73388e-05	-1.37324	-1.237	3.7385e-05	-1.37342	-1.237
66647710	chr2:66647710:T:C	2.96993e-08	-1.45964	-1.17942	3.48909e-05	-1.49822	-1.17983	3.49442e-05	-1.49806	-1.17987
66647817	chr2:66647817:C:T	1.42062e-07	-1.69673	0.622814	0.000169996	-1.71669	0.622183	0.000170257	-1.71672	0.622338
66647954	chr2:66647954:G:T	1.24524e-07	-1.54497e-10	-1.20568	0.000151472	-1.54497e-10	-1.20988	0.000151696	-1.54497e-10	-1.20981
66647985	chr2:66647985:G:T	3.75744e-08	-1.26985	-1.13401	4.11272e-05	-1.36778	-1.14583	4.11787e-05	-1.36795	-1.14582
66648123	chr2:66648123:T:C	3.65001e-08	-1.51874	-0.914126	4.38767e-05	-1.53335	-0.915542	4.39196e-05	-1.53341	-0.915914
66648200	chr2:66648200:T:C	2.06227e-07	-1.54497e-10	-0.701203	0.000256086	-1.54497e-10	-0.684764	0.000256394	-1.54497e-10	-0.684975
66648312	chr2:66648312:A:C	3.66938e-08	-1.5498	-0.877772	4.41428e-05	-1.56359	-0.879265	4.41852e-05	-1.56364	-0.879658
66648404	chr2:66648404:T:A	5.80781e-08	-1.55911	-0.409283	6.60186e-05	-1.58127	-0.459075	6.6091e-05	-1.58157	-0.459092
66648447	chr2:66648447:C:T	3.2069e-08	-1.72137	-0.840925	3.88168e-05	-1.71853	-0.852899	3.88669e-05	-1.71858	-0.852963
66648577	chr2:66648577:C:T	1.26488e-07	-1.54497e-10	-1.19003	0.000154959	-1.54497e-10	-1.18712	0.000155171	-1.54497e-10	-1.18716
66648587	chr2:66648587:G:A	9.19147e-08	-0.910409	-0.598912	9.88428e-05	-1.00099	-0.635757	9.89289e-05	-1.0013	-0.635986
66648716	chr2:66648716:C:T	3.65489e-08	-1.53377	-0.897758	4.39356e-05	-1.54836	-0.899192	4.39782e-05	-1.54842	-0.899576
66648823	chr2:66648823:T:C	1.20264e-07	-1.54497e-10	-1.24049	0.0001469	-1.54497e-10	-1.24053	0.000147107	-1.54497e-10	-1.24053
66648912	chr2:66648912:C:T	3.70881e-08	-1.38143	-1.03545	4.58751e-05	-1.35557	-1.04879	4.5959e-05	-1.3551	-1.04884
66649492	chr2:66649492:T:C	3.62286e-08	-1.54651	-0.893817	4.33336e-05	-1.56366	-0.897689	4.33778e-05	-1.56372	-0.898027
66649569	chr2:66649569:C:T	3.65002e-08	-1.20011	-1.23276	3.98726e-05	-1.30906	-1.23553	3.99214e-05	-1.30925	-1.23553
66649714	chr2:66649714:A:G	3.76623e-08	-1.36284	-1.03868	4.66417e-05	-1.33562	-1.05216	4.67279e-05	-1.33514	-1.05221
66650149	chr2:66650149:C:T	3.58048e-08	-1.28771	-1.16439	3.92207e-05	-1.38696	-1.17412	3.92696e-05	-1.38712	-1.17411
66650503	chr2:66650503:A:G	3.06452e-08	-1.45136	-1.15634	3.42502e-05	-1.52693	-1.16965	3.42962e-05	-1.52706	-1.1696
66650719	chr2:66650719:G:A	1.20264e-07	-1.54497e-10	-1.24049	0.000146909	-1.54497e-10	-1.24047	0.000147116	-1.54497e-10	-1.24047
66650981	chr2:66650981:C:A	5.18337e-08	-1.56559	-0.516551	5.91473e-05	-1.58756	-0.562686	5.92125e-05	-1.58785	-0.562704
66651060	chr2:66651060:G:A	1.368e-07	-1.54497e-10	-1.11166	0.000167572	-1.54497e-10	-1.10886	0.00016782	-1.54497e-10	-1.10879
66651184	chr2:66651184:A:G	1.20857e-07	-1.54497e-10	-1.23558	0.000147807	-1.54497e-10	-1.23437	0.000148014	-1.54497e-10	-1.23438
66651285	chr2:66651285:C:T	7.66658e-08	-1.69073	-2.74514e-10	9.51695e-05	-1.67462	-2.74514e-10	9.52908e-05	-1.67476	-2.74514e-10
66651356	chr2:66651356:A:G	6.73697e-08	-0.62832	-1.19167	7.36701e-05	-0.723285	-1.2074	7.37267e-05	-0.723887	-1.20744
66651588	chr2:66651588:TG:T	3.05766e-08	-1.37534	-1.23461	3.59591e-05	-1.41211	-1.23579	3.6017e-05	-1.41194	-1.23576
66651597	chr2:66651597:G:C	1.20398e-07	-1.54497e-10	-1.23938	0.000147319	-1.54497e-10	-1.23768	0.000147524	-1.54497e-10	-1.2377
66651737	chr2:66651737:A:C	1.39967e-07	-1.54497e-10	-1.08877	0.00017144	-1.54497e-10	-1.08604	0.000171696	-1.54497e-10	-1.08597
66652313	chr2:66652313:A:C	4.85721e-08	-1.047	-1.10013	5.1997e-05	-1.16582	-1.11328	5.20609e-05	-1.16601	-1.11327
66652532	chr2:66652532:G:T	1.38738e-07	-1.54497e-10	-1.0976	0.000168576	-1.54497e-10	-1.10289	0.000168894	-1.54497e-10	-1.10242
66652660	chr2:66652660:T:C	3.57613e-08	-1.53693	-0.916384	4.29802e-05	-1.55164	-0.917904	4.30225e-05	-1.55169	-0.918274
66652677	chr2:66652677:T:C	1.29404e-07	-1.54497e-10	-1.16724	0.000157799	-1.54497e-10	-1.16896	0.000158025	-1.54497e-10	-1.16893
66652690	chr2:66652690:G:C	3.62707e-08	-1.54681	-0.892364	4.36103e-05	-1.56113	-0.893858	4.36527e-05	-1.56118	-0.894241
66652695	chr2:66652695:G:A	3.12426e-08	-1.72162	-0.866782	3.80134e-05	-1.71893	-0.873414	3.80598e-05	-1.71898	-0.873552
66652734	chr2:66652734:C:T	2.25934e-08	-1.69909	-1.21344	2.72696e-05	-1.70957	-1.21494	2.73116e-05	-1.70948	-1.2149
66653036	chr2:66653036:CT:C	3.71706e-08	-1.6145	-0.800168	4.46692e-05	-1.62757	-0.803427	4.47134e-05	-1.62761	-0.803806
66653326	chr2:66653326:A:G	1.92845e-07	-0.768293	-2.74514e-10	0.000245593	-0.726603	-2.74514e-10	0.000245814	-0.727116	-2.74514e-10
66653394	chr2:66653394:A:C	3.44451e-08	-1.40694	-1.08387	4.26078e-05	-1.38271	-1.09553	4.26855e-05	-1.38226	-1.09557
66653502	chr2:66653502:G:A	3.09405e-08	-1.3664	-1.23171	3.63486e-05	-1.40643	-1.23069	3.64058e-05	-1.40625	-1.23071
66653628	chr2:66653628:C:G	1.72648e-07	-1.54497e-10	-0.878924	0.000214822	-1.54497e-10	-0.860468	0.000215066	-1.54497e-10	-0.860744
66654075	chr2:66654075:A:C	1.50069e-07	-1.54497e-10	-1.01909	0.00018282	-1.54497e-10	-1.02178	0.000183107	-1.54497e-10	-1.02162
66654201	chr2:66654201:T:C	2.76586e-08	-1.49611	-1.21413	3.48173e-05	-1.47316	-1.207	3.48799e-05	-1.47278	-1.207
66654276	chr2:66654276:T:C	3.94885e-08	-1.18777	-1.1664	4.29324e-05	-1.29447	-1.17618	4.29852e-05	-1.29466	-1.17617
66654300	chr2:66654300:T:G	1.30026e-07	-1.54497e-10	-1.16245	0.000158404	-1.54497e-10	-1.16513	0.000158631	-1.54497e-10	-1.16511
66654338	chr2:66654338:A:C	2.45929e-08	-1.68681	-1.14092	2.94988e-05	-1.70005	-1.14588	2.95474e-05	-1.69994	-1.14575
66654357	chr2:66654357:G:T	1.48864e-07	-1.54497e-10	-1.02715	0.000182739	-1.54497e-10	-1.02222	0.000182925	-1.54497e-10	-1.02261
66654360	chr2:66654360:A:G	6.96147e-08	-1.57446	-0.212742	7.87719e-05	-1.59499	-0.268732	7.88601e-05	-1.59527	-0.268742
66654656	chr2:66654656:GAGA:G	1.3062e-07	-1.54497e-10	-1.15789	0.000159281	-1.54497e-10	-1.15961	0.00015951	-1.54497e-10	-1.15959
66654805	chr2:66654805:T:C	6.63851e-08	-0.999886	-0.834823	7.23067e-05	-1.0865	-0.862859	7.23743e-05	-1.0868	-0.863043
66654982	chr2:66654982:G:A	1.21996e-07	-1.54497e-10	-1.22619	0.000148933	-1.54497e-10	-1.22678	0.000149147	-1.54497e-10	-1.22676
66655093	chr2:66655093:C:A	1.14624e-07	-1.49154	0.203015	0.000135387	-1.55841	0.236273	0.000135554	-1.55856	0.236236
66655144	chr2:66655144:A:G	3.06334e-08	-1.72229	-0.885801	3.70873e-05	-1.71991	-0.897094	3.71356e-05	-1.71996	-0.897153
66655156	chr2:66655156:A:G	3.50358e-08	-1.31293	-1.16089	3.86005e-05	-1.40518	-1.17183	3.86496e-05	-1.40534	-1.17181
66655322	chr2:66655322:C:A	2.37378e-08	-1.66728	-1.19584	2.94685e-05	-1.66061	-1.18635	2.95062e-05	-1.66069	-1.1864
66655472	chr2:66655472:T:C	3.33221e-08	-1.62714	-0.896816	4.00297e-05	-1.63997	-0.900693	4.00713e-05	-1.64	-0.901025
66655642	chr2:66655642:G:A	2.56117e-08	-1.70426	-1.08287	3.09425e-05	-1.70241	-1.09574	3.09857e-05	-1.70234	-1.09583
66655873	chr2:66655873:T:G	3.2879e-08	-1.43227	-1.10507	4.06161e-05	-1.41025	-1.11587	4.06893e-05	-1.40981	-1.11591
66655927	chr2:66655927:A:G	1.05468e-07	-1.37178	-2.74514e-10	0.000131556	-1.35085	-2.74514e-10	0.000131665	-1.35143	-2.74514e-10
66655958	chr2:66655958:G:A	3.26273e-08	-1.72205	-0.822986	3.96728e-05	-1.71956	-0.83005	3.97211e-05	-1.71961	-0.830192
66656001	chr2:66656001:A:G	1.46955e-07	-1.54497e-10	-1.04006	0.000181116	-1.54497e-10	-1.03114	0.000181346	-1.54497e-10	-1.03128
66656028	chr2:66656028:T:C	2.31541e-08	-1.69676	-1.19125	2.79151e-05	-1.70784	-1.19327	2.79587e-05	-1.70775	-1.19321
66656029	chr2:66656029:G:A	3.02883e-08	-1.38189	-1.23753	3.56507e-05	-1.41816	-1.23835	3.57078e-05	-1.41799	-1.23833
66656353	chr2:66656353:A:G	1.22266e-07	-1.54497e-10	-1.22399	0.000148926	-1.54497e-10	-1.22683	0.000149142	-1.54497e-10	-1.22679
66656997	chr2:66656997:AAGG:A	3.78776e-08	-1.24409	-1.15173	4.12411e-05	-1.34857	-1.16227	4.12922e-05	-1.34875	-1.16227
66657431	chr2:66657431:T:C	1.3904e-07	-1.54497e-10	-1.09542	0.00016867	-1.54497e-10	-1.10233	0.000168931	-1.54497e-10	-1.1022
66657453	chr2:66657453:G:A	1.31327e-07	-1.54497e-10	-1.15249	0.000159345	-1.54497e-10	-1.15921	0.000159593	-1.54497e-10	-1.15906
66657563	chr2:66657563:A:G	3.69453e-08	-1.54719	-0.873558	4.44174e-05	-1.56151	-0.875136	4.44601e-05	-1.56157	-0.87553
66657626	chr2:66657626:T:G	3.18022e-08	-1.41793	-1.15272	3.53587e-05	-1.4984	-1.16634	3.5406e-05	-1.49853	-1.16628
66657638	chr2:66657638:A:G	2.713e-08	-1.54833	-1.18121	3.34655e-05	-1.53063	-1.18914	3.35232e-05	-1.53029	-1.18916
66657712	chr2:66657712:T:A	3.36161e-08	-1.60268	-0.912499	4.03189e-05	-1.61706	-0.916398	4.0361e-05	-1.6171	-0.916723
66658039	chr2:66658039:G:A	7.95576e-08	-1.6537	-2.74514e-10	9.70057e-05	-1.65551	-2.74514e-10	9.71154e-05	-1.65579	-2.74514e-10
66658640	chr2:66658640:T:C	1.43965e-07	-1.54497e-10	-1.06061	0.000174145	-1.54497e-10	-1.07039	0.000174427	-1.54497e-10	-1.07018
66659342	chr2:66659342:A:C	3.73903e-08	-1.25529	-1.15348	4.08741e-05	-1.35588	-1.1639	4.09248e-05	-1.35606	-1.1639
66659706	chr2:66659706:C:T	1.45695e-07	-1.54497e-10	-1.04866	0.00017953	-1.54497e-10	-1.03994	0.000179759	-1.54497e-10	-1.04007
66659756	chr2:66659756:T:C	2.46746e-08	-1.62404	-1.20037	2.90616e-05	-1.66851	-1.19235	2.90928e-05	-1.66865	-1.19255
66659761	chr2:66659761:C:T	2.22831e-08	-1.72457	-1.20178	2.70509e-05	-1.72279	-1.20977	2.70909e-05	-1.72277	-1.20972
66659933	chr2:66659933:C:T	1.4124e-07	-1.54497e-10	-1.07972	0.000171928	-1.54497e-10	-1.08321	0.000172193	-1.54497e-10	-1.08307
66660611	chr2:66660611:A:C	2.72537e-08	-1.69773	-1.02726	3.22993e-05	-1.70455	-1.05069	3.23471e-05	-1.70466	-1.05051
66660647	chr2:66660647:G:A	1.30914e-07	-1.54497e-10	-1.15564	0.000158862	-1.54497e-10	-1.16224	0.000159108	-1.54497e-10	-1.1621
66661008	chr2:66661008:T:C	1.29701e-07	-1.54497e-10	-1.16495	0.000158011	-1.54497e-10	-1.16761	0.000158238	-1.54497e-10	-1.16759
66661139	chr2:66661139:A:G	1.28384e-07	-1.54497e-10	-1.17515	0.000156614	-1.54497e-10	-1.1765	0.000156838	-1.54497e-10	-1.17647
66661961	chr2:66661961:G:GCAC	3.95039e-08	-1.17757	-1.17621	4.92814e-05	-1.16084	-1.17189	4.93691e-05	-1.16035	-1.17202
66662347	chr2:66662347:GA:G	8.07638e-08	-1.63865	-2.74514e-10	9.75751e-05	-1.64966	-2.74514e-10	9.77185e-05	-1.6496	-2.74514e-10
66663184	chr2:66663184:G:A	3.53544e-08	-1.2321	-1.23266	3.88556e-05	-1.33495	-1.23547	3.89035e-05	-1.33513	-1.23547
66663398	chr2:66663398:C:G	2.19395e-07	-1.54497e-10	-0.639308	0.000274809	-1.54497e-10	-0.614202	0.000275102	-1.54497e-10	-0.614547
66663655	chr2:66663655:G:T	3.69991e-07	-0.116702	-2.74514e-10	0.000413611	-0.205353	-2.74514e-10	0.000414371	-0.204928	-2.74514e-10
66663710	chr2:66663710:G:C	2.47864e-08	-1.66154	-1.15834	2.96332e-05	-1.67764	-1.16375	2.96829e-05	-1.67748	-1.16364
66664435	chr2:66664435:A:ATGATGCCATTCATG	1.2033e-07	-1.54497e-10	-1.23995	0.000147042	-1.54497e-10	-1.23956	0.000147248	-1.54497e-10	-1.23957
66664996	chr2:66664996:CT:C	1.20261e-07	-1.54497e-10	-1.24052	0.000146902	-1.54497e-10	-1.24052	0.000147109	-1.54497e-10	-1.24052
66665110	chr2:66665110:G:GA	2.84488e-08	-1.49212	-1.18996	3.49231e-05	-1.48415	-1.19298	3.4968e-05	-1.48429	-1.19297
66665512	chr2:66665512:C:A	1.45449e-07	-1.54497e-10	-1.05036	0.000177182	-1.54497e-10	-1.0531	0.000177458	-1.54497e-10	-1.05296
66665537	chr2:66665537:G:A	2.11824e-07	-1.54497e-10	-0.674423	0.000261557	-1.54497e-10	-0.663629	0.000261895	-1.54497e-10	-0.663744
66665983	chr2:66665983:A:G	1.22204e-07	-1.54497e-10	-1.22449	0.000148857	-1.54497e-10	-1.22729	0.000149074	-1.54497e-10	-1.22725
66666665	chr2:66666665:A:G	1.20275e-07	-1.54497e-10	-1.2404	0.000146992	-1.54497e-10	-1.2399	0.000147198	-1.54497e-10	-1.23991
66666711	chr2:66666711:C:T	3.0281e-08	-1.40225	-1.21741	3.5624e-05	-1.43748	-1.21978	3.56821e-05	-1.43731	-1.21973
66667514	chr2:66667514:G:C	1.30026e-07	-1.54497e-10	-1.16245	0.000158404	-1.54497e-10	-1.16513	0.000158631	-1.54497e-10	-1.16511
66667583	chr2:66667583:C:T	3.04216e-07	-1.54497e-10	-0.312444	0.000384271	-1.54497e-10	-0.278932	0.000384803	-1.54497e-10	-0.278958
66668791	chr2:66668791:G:A	1.20349e-07	-1.54497e-10	-1.23978	0.000147221	-1.54497e-10	-1.23834	0.000147426	-1.54497e-10	-1.23836
66668947	chr2:66668947:T:C	1.09744e-07	-1.33203	-2.74514e-10	0.000136801	-1.31175	-2.74514e-10	0.000136911	-1.31236	-2.74514e-10
66669018	chr2:66669018:G:T	1.2031e-07	-1.54497e-10	-1.24011	0.000147134	-1.54497e-10	-1.23894	0.000147339	-1.54497e-10	-1.23895
66669133	chr2:66669133:A:G	3.86231e-08	-1.72345	-0.652879	4.60849e-05	-1.72167	-0.678128	4.61499e-05	-1.7217	-0.678089
66669200	chr2:66669200:T:C	1.84742e-07	-1.54497e-10	-0.81122	0.00023051	-1.54497e-10	-0.789984	0.000230722	-1.54497e-10	-0.790478
66669338	chr2:66669338:C:T	1.20262e-07	-1.54497e-10	-1.24051	0.000146918	-1.54497e-10	-1.24041	0.000147125	-1.54497e-10	-1.24041
66669354	chr2:66669354:C:T	1.20321e-07	-1.54497e-10	-1.24001	0.00014705	-1.54497e-10	-1.23951	0.000147258	-1.54497e-10	-1.2395
66669586	chr2:66669586:G:T	3.64539e-08	-1.70669	-0.727447	4.3992e-05	-1.70113	-0.74514	4.40469e-05	-1.70124	-0.745194
66669627	chr2:66669627:A:G	8.02309e-08	-1.64527	-2.74514e-10	9.88788e-05	-1.63639	-2.74514e-10	9.90105e-05	-1.63646	-2.74514e-10
66669817	chr2:66669817:T:G	6.9685e-08	-1.0346	-0.751594	7.56091e-05	-1.12126	-0.78344	7.5679e-05	-1.12155	-0.783636
66670008	chr2:66670008:T:A	1.20395e-07	-1.54497e-10	-1.2394	0.000147005	-1.54497e-10	-1.23981	0.000147213	-1.54497e-10	-1.23981
66670029	chr2:66670029:T:C	1.07809e-07	-1.34982	-2.74514e-10	0.00011608	-1.476	-2.74514e-10	0.000116242	-1.47602	-2.74514e-10
66670096	chr2:66670096:A:C	7.63843e-08	-0.504243	-1.19016	8.32395e-05	-0.602457	-1.2061	8.32999e-05	-0.6031	-1.20614
66670124	chr2:66670124:C:T	3.48792e-08	-1.71899	-0.759299	4.17923e-05	-1.71564	-0.781929	4.18498e-05	-1.7157	-0.781899
66670226	chr2:66670226:A:C	3.13823e-08	-1.41651	-1.16742	3.49631e-05	-1.49791	-1.17808	3.50085e-05	-1.49805	-1.17805
66670241	chr2:66670241:C:T	2.20531e-08	-1.69657	-1.24016	2.64171e-05	-1.71719	-1.23908	2.64521e-05	-1.71724	-1.23911
66670515	chr2:66670515:G:C	1.20265e-07	-1.54497e-10	-1.24049	0.0001469	-1.54497e-10	-1.24053	0.000147107	-1.54497e-10	-1.24053
66670848	chr2:66670848:A:G	1.32122e-07	-1.54497e-10	-1.14646	0.000160902	-1.54497e-10	-1.14948	0.000161133	-1.54497e-10	-1.14946
66671089	chr2:66671089:G:A	1.32948e-07	-1.54497e-10	-1.14023	0.000162149	-1.54497e-10	-1.14176	0.000162383	-1.54497e-10	-1.14173
66671135	chr2:66671135:G:T	3.13263e-08	-1.40449	-1.18123	3.48804e-05	-1.48755	-1.1908	3.49255e-05	-1.48769	-1.19078
66671558	chr2:66671558:T:C	3.23125e-08	-1.3424	-1.21233	3.5792e-05	-1.43379	-1.21877	3.58374e-05	-1.43394	-1.21875
66671610	chr2:66671610:T:C	1.34138e-07	-1.5377	0.40639	0.000146625	-1.562	0.319595	0.000146805	-1.56231	0.319728
66671712	chr2:66671712:G:C	1.27401e-07	-1.54497e-10	-1.18284	0.000154999	-1.54497e-10	-1.18686	0.000155222	-1.54497e-10	-1.18683
66671783	chr2:66671783:A:G	2.48661e-07	-1.54497e-10	-0.514092	0.000312362	-1.54497e-10	-0.486118	0.000312688	-1.54497e-10	-0.486483
66671924	chr2:66671924:G:A	1.32664e-07	-1.54497e-10	-1.14236	0.0001618	-1.54497e-10	-1.14392	0.000162032	-1.54497e-10	-1.14389
66672279	chr2:66672279:T:C	6.60527e-08	-1.58738	-0.252345	7.3639e-05	-1.60839	-0.322713	7.37331e-05	-1.60866	-0.322582
66673469	chr2:66673469:T:C	2.97716e-07	-1.54497e-10	-0.334041	0.00036711	-1.54497e-10	-0.324619	0.000367591	-1.54497e-10	-0.324719
66673547	chr2:66673547:T:C	1.2163e-07	-1.54497e-10	-1.2292	0.000148153	-1.54497e-10	-1.23203	0.000148368	-1.54497e-10	-1.232
66673605	chr2:66673605:G:A	3.26819e-08	-1.4195	-1.12386	3.82847e-05	-1.46069	-1.12454	3.8343e-05	-1.46053	-1.12459
66673676	chr2:66673676:T:G	3.24271e-08	-1.43202	-1.11916	4.01923e-05	-1.41314	-1.12346	4.02328e-05	-1.41361	-1.1234
66673706	chr2:66673706:G:T	1.20919e-07	-1.54497e-10	-1.23506	0.00014819	-1.54497e-10	-1.23179	0.000148394	-1.54497e-10	-1.23182
66673899	chr2:66673899:G:T	2.99351e-08	-1.41488	-1.21628	3.53057e-05	-1.45204	-1.21419	3.53602e-05	-1.45188	-1.21423
66674091	chr2:66674091:C:T	1.2073e-07	-1.54497e-10	-1.23663	0.000147892	-1.54497e-10	-1.2338	0.000148096	-1.54497e-10	-1.23383
66674135	chr2:66674135:G:T	1.66055e-07	-1.69789	0.780026	0.000198792	-1.71737	0.779351	0.000199099	-1.7174	0.779513
66674215	chr2:66674215:A:T	1.53095e-07	-1.54497e-10	-0.999121	0.000188847	-1.54497e-10	-0.989341	0.000189085	-1.54497e-10	-0.989494
66674345	chr2:66674345:C:A	3.49234e-08	-1.271	-1.20603	3.83029e-05	-1.37232	-1.21244	3.83505e-05	-1.37249	-1.21244
66674392	chr2:66674392:T:G	1.25929e-07	-1.54497e-10	-1.19447	0.000152998	-1.54497e-10	-1.19985	0.000153225	-1.54497e-10	-1.19978
66674707	chr2:66674707:T:C	1.20437e-07	-1.54497e-10	-1.23905	0.000147191	-1.54497e-10	-1.23855	0.000147398	-1.54497e-10	-1.23855
66675178	chr2:66675178:A:C	1.34051e-07	-1.54497e-10	-1.13196	0.000163483	-1.54497e-10	-1.13357	0.000163718	-1.54497e-10	-1.13354
66675225	chr2:66675225:C:T	1.21711e-07	-1.54497e-10	-1.22853	0.00014937	-1.54497e-10	-1.22385	0.000149574	-1.54497e-10	-1.2239
66675611	chr2:66675611:C:T	1.71912e-07	-1.54497e-10	-0.883196	0.000208993	-1.54497e-10	-0.887977	0.000209334	-1.54497e-10	-0.88776
66675613	chr2:66675613:G:A	3.79408e-08	-1.18087	-1.21329	4.71166e-05	-1.16707	-1.21058	4.72019e-05	-1.16659	-1.21067
66675872	chr2:66675872:T:C	4.3072e-08	-1.0816	-1.18571	4.62275e-05	-1.20171	-1.195	4.6284e-05	-1.20191	-1.19498
66676701	chr2:66676701:T:C	2.20574e-08	-1.70828	-1.22825	2.67261e-05	-1.71559	-1.22905	2.67608e-05	-1.71566	-1.22909
66676706	chr2:66676706:C:T	9.56467e-08	-0.264681	-1.20484	0.000103018	-0.380616	-1.21476	0.00010309	-0.38128	-1.21481
66677212	chr2:66677212:A:G	1.37431e-07	-1.54497e-10	-1.10706	0.000167559	-1.54497e-10	-1.10895	0.0001678	-1.54497e-10	-1.10892
66677477	chr2:66677477:A:C	1.64228e-07	-1.54497e-10	-0.928923	0.000198146	-1.54497e-10	-0.941273	0.000198479	-1.54497e-10	-0.941005
66677740	chr2:66677740:A:G	1.41436e-07	-1.54497e-10	-1.07833	0.000172405	-1.54497e-10	-1.08043	0.000172654	-1.54497e-10	-1.0804
66677765	chr2:66677765:A:G	1.58003e-07	-1.54497e-10	-0.967567	0.000192026	-1.54497e-10	-0.972646	0.000192326	-1.54497e-10	-0.972495
66677776	chr2:66677776:G:A	1.41981e-07	-1.54497e-10	-1.07449	0.000173064	-1.54497e-10	-1.07662	0.000173314	-1.54497e-10	-1.07658
66677852	chr2:66677852:AG:A	1.00506e-07	-0.314377	-1.10558	0.000106876	-0.430069	-1.12854	0.000106948	-0.430719	-1.12863
66678411	chr2:66678411:G:A	9.64474e-08	-1.46118	-2.74514e-10	0.000114144	-1.49282	-2.74514e-10	0.000114332	-1.49258	-2.74514e-10
66678525	chr2:66678525:C:T	8.84211e-08	-0.440157	-1.10791	9.41179e-05	-0.550955	-1.13478	9.41854e-05	-0.551579	-1.13484
66678787	chr2:66678787:C:T	2.48872e-08	-1.68432	-1.13151	3.09774e-05	-1.68068	-1.11634	3.1017e-05	-1.68074	-1.11641
66678908	chr2:66678908:C:A	2.20202e-08	-1.70395	-1.23427	2.6825e-05	-1.70695	-1.23399	2.68642e-05	-1.70689	-1.234
66679001	chr2:66679001:A:G	1.20262e-07	-1.54497e-10	-1.24051	0.000146936	-1.54497e-10	-1.24028	0.000147142	-1.54497e-10	-1.24029
66679228	chr2:66679228:A:G	1.20598e-07	-1.54497e-10	-1.23772	0.00014716	-1.54497e-10	-1.23876	0.000147369	-1.54497e-10	-1.23875
66679521	chr2:66679521:A:G	3.80976e-07	-1.54497e-10	-0.0874459	0.000475041	-1.54497e-10	-0.0668778	0.000475507	-1.54497e-10	-0.0673084
66679795	chr2:66679795:C:T	2.41296e-08	-1.72472	-1.12202	2.91666e-05	-1.72385	-1.1334	2.9209e-05	-1.72386	-1.13335
66680186	chr2:66680186:G:A	1.65351e-07	-1.54497e-10	-0.922112	0.000203456	-1.54497e-10	-0.914832	0.000203723	-1.54497e-10	-0.914927
66680230	chr2:66680230:T:G	1.42371e-07	-1.54497e-10	-1.07175	0.000174434	-1.54497e-10	-1.06873	0.000174695	-1.54497e-10	-1.06865
66680294	chr2:66680294:TTAGA:T	3.00279e-08	-1.64862	-0.979429	3.79961e-05	-1.63427	-0.958528	3.80406e-05	-1.6344	-0.958633
66680344	chr2:66680344:C:T	2.48498e-08	-1.57846	-1.23887	3.08986e-05	-1.55964	-1.23993	3.09313e-05	-1.55999	-1.23992
66680442	chr2:66680442:T:TA	6.28991e-07	-1.54497e-10	0.413936	0.000811044	-1.54497e-10	0.468043	0.000811782	-1.54497e-10	0.467542
66680576	chr2:66680576:T:C	3.70841e-08	-1.17816	-1.23883	4.5023e-05	-1.18813	-1.23498	4.50423e-05	-1.18906	-1.23503
66680777	chr2:66680777:A:C	3.79403e-08	-1.15563	-1.23854	4.6053e-05	-1.16604	-1.23444	4.60717e-05	-1.167	-1.23449
66681180	chr2:66681180:A:C	3.87649e-08	-1.13242	-1.24024	4.6877e-05	-1.14474	-1.23801	4.6896e-05	-1.14571	-1.23804
66681344	chr2:66681344:T:C	1.76651e-07	-0.856007	-2.74514e-10	0.000224492	-0.81644	-2.74514e-10	0.000224698	-0.816931	-2.74514e-10
66681614	chr2:66681614:G:A	8.98919e-08	-1.53157	-2.74514e-10	0.000112825	-1.50444	-2.74514e-10	0.000112932	-1.5049	-2.74514e-10
66681821	chr2:66681821:A:G	1.21241e-07	-1.54497e-10	-1.2324	0.000148224	-1.54497e-10	-1.23155	0.000148429	-1.54497e-10	-1.23158
66681893	chr2:66681893:C:T	2.52707e-08	-1.71861	-1.08192	3.07201e-05	-1.72028	-1.08508	3.07654e-05	-1.72024	-1.08506
66682221	chr2:66682221:G:A	4.19721e-08	-1.62853	-0.664642	5.46246e-05	-1.61119	-0.618608	5.46672e-05	-1.61148	-0.618946
66682289	chr2:66682289:G:A	2.43187e-07	-1.54497e-10	-0.536351	0.00030525	-1.54497e-10	-0.509147	0.000305567	-1.54497e-10	-0.50952
66682370	chr2:66682370:T:A	3.75753e-08	-1.65271	-0.751128	4.84639e-05	-1.64037	-0.709094	4.85053e-05	-1.64061	-0.709404
66682688	chr2:66682688:A:G	2.41752e-07	-1.54497e-10	-0.542268	0.000293124	-1.54497e-10	-0.549685	0.000293567	-1.54497e-10	-0.549585
66682776	chr2:66682776:C:T	1.08191e-07	-1.34629	-2.74514e-10	0.000134987	-1.3251	-2.74514e-10	0.000135209	-1.32487	-2.74514e-10
66682931	chr2:66682931:C:T	1.20327e-07	-1.54497e-10	-1.23997	0.000146907	-1.54497e-10	-1.24048	0.000147114	-1.54497e-10	-1.24048
66683286	chr2:66683286:T:C	3.37574e-08	-1.27248	-1.2385	4.10765e-05	-1.28046	-1.23439	4.10979e-05	-1.28129	-1.23444
66683304	chr2:66683304:T:G	3.60557e-08	-1.2461	-1.19902	4.20457e-05	-1.28492	-1.20661	4.20926e-05	-1.28529	-1.20653
66683455	chr2:66683455:A:G	1.42693e-07	-1.54497e-10	-1.06948	0.000176795	-1.54497e-10	-1.05529	0.00017704	-1.54497e-10	-1.05532
66683580	chr2:66683580:A:G	4.46731e-08	-1.10715	-1.12365	5.33121e-05	-1.15125	-1.10286	5.33527e-05	-1.15168	-1.10309
66684054	chr2:66684054:A:G	4.5189e-08	-0.98671	-1.23262	5.53165e-05	-0.990216	-1.22699	5.53648e-05	-0.990658	-1.22709
66684251	chr2:66684251:A:C	1.20431e-07	-1.54497e-10	-1.2391	0.000147009	-1.54497e-10	-1.23979	0.000147217	-1.54497e-10	-1.23978
66684563	chr2:66684563:G:A	1.3341e-07	-1.54497e-10	-1.13676	0.000161803	-1.54497e-10	-1.1439	0.000162047	-1.54497e-10	-1.1438
66684763	chr2:66684763:G:T	7.41603e-08	-1.53028	-0.193677	9.71808e-05	-1.51467	-0.139037	9.72598e-05	-1.51486	-0.139446
66684964	chr2:66684964:T:C	2.32178e-07	-1.54497e-10	-0.582676	0.000281597	-1.54497e-10	-0.589802	0.000282021	-1.54497e-10	-0.589708
66685150	chr2:66685150:C:T	4.18197e-08	-1.4524	-0.844411	4.73599e-05	-1.52732	-0.845182	4.74273e-05	-1.52747	-0.845021
66685602	chr2:66685602:A:C	1.40663e-07	-1.54497e-10	-1.08381	0.000174112	-1.54497e-10	-1.07058	0.000174354	-1.54497e-10	-1.0706
66685619	chr2:66685619:G:A	2.47151e-07	-1.54497e-10	-0.520182	0.00029968	-1.54497e-10	-0.527565	0.000300133	-1.54497e-10	-0.527463
66685756	chr2:66685756:TA:T	3.46808e-08	-1.41077	-1.07323	4.38375e-05	-1.39064	-1.05915	4.38846e-05	-1.39088	-1.05924
66685777	chr2:66685777:A:G	9.16166e-08	-1.35737	-0.155203	0.000120942	-1.33592	-0.0990493	0.00012103	-1.33617	-0.0994784
66686120	chr2:66686120:T:C	3.44927e-08	-1.2543	-1.23514	4.20992e-05	-1.26107	-1.22918	4.21179e-05	-1.26197	-1.22924
66686148	chr2:66686148:T:C	9.06724e-08	-1.52293	-2.74514e-10	0.000113807	-1.49577	-2.74514e-10	0.000113914	-1.49624	-2.74514e-10
66686486	chr2:66686486:C:T	1.25525e-07	-1.54497e-10	-1.19767	0.000152739	-1.54497e-10	-1.20155	0.000152966	-1.54497e-10	-1.20147
66686578	chr2:66686578:CA:C	5.10116e-07	-1.54497e-10	0.204458	0.000653234	-1.54497e-10	0.251656	0.000653876	-1.54497e-10	0.251228
66686808	chr2:66686808:C:T	1.2585e-07	-1.54497e-10	-1.19509	0.000153412	-1.54497e-10	-1.19715	0.000153629	-1.54497e-10	-1.19715
66686892	chr2:66686892:G:A	3.44812e-08	-1.44152	-1.04825	4.29078e-05	-1.41552	-1.0557	4.29503e-05	-1.41599	-1.05565
66687117	chr2:66687117:C:T	3.74416e-08	-1.53247	-0.874928	4.71215e-05	-1.50886	-0.868694	4.71722e-05	-1.50926	-0.868625
66687288	chr2:66687288:A:G	3.36327e-08	-1.27654	-1.23815	4.11776e-05	-1.27331	-1.23907	4.1199e-05	-1.27422	-1.23905
66687541	chr2:66687541:C:T	2.89533e-08	-1.7016	-0.962901	3.60582e-05	-1.69197	-0.953175	3.60994e-05	-1.69213	-0.953281
66687559	chr2:66687559:A:G	2.41224e-08	-1.61864	-1.2284	2.97177e-05	-1.61408	-1.22446	2.97692e-05	-1.61378	-1.22444
66687638	chr2:66687638:T:A	1.37046e-07	-1.54497e-10	-1.10986	0.000166566	-1.54497e-10	-1.11489	0.000166877	-1.54497e-10	-1.11443
66687785	chr2:66687785:G:A	1.38944e-07	-1.54497e-10	-1.09611	0.00017018	-1.54497e-10	-1.09342	0.000170434	-1.54497e-10	-1.09334
66688194	chr2:66688194:T:C	4.20925e-08	-1.43709	-0.853224	4.71765e-05	-1.51296	-0.863425	4.72529e-05	-1.51311	-0.863071
66688321	chr2:66688321:C:T	1.23691e-07	-1.54497e-10	-1.21239	0.000150787	-1.54497e-10	-1.21441	0.000150994	-1.54497e-10	-1.21445
66688325	chr2:66688325:C:T	2.38695e-08	-1.69617	-1.16141	2.89834e-05	-1.69962	-1.16393	2.9028e-05	-1.69951	-1.16392
66688434	chr2:66688434:G:A	1.20294e-07	-1.54497e-10	-1.24024	0.0001469	-1.54497e-10	-1.24053	0.000147107	-1.54497e-10	-1.24053
66688562	chr2:66688562:G:A	2.53912e-08	-1.60953	-1.18625	3.04601e-05	-1.62118	-1.19268	3.04953e-05	-1.62153	-1.19258
66688941	chr2:66688941:G:A	1.10618e-07	-1.3241	-2.74514e-10	0.000139397	-1.29295	-2.74514e-10	0.000139581	-1.29304	-2.74514e-10
66689050	chr2:66689050:T:C	2.38586e-07	-1.54497e-10	-0.555451	0.000290017	-1.54497e-10	-0.560339	0.000290435	-1.54497e-10	-0.560311
66689059	chr2:66689059:G:A	1.67009e-07	-1.54497e-10	-0.912135	0.000207284	-1.54497e-10	-0.896189	0.000207536	-1.54497e-10	-0.896385
66689605	chr2:66689605:C:T	2.4284e-08	-1.71917	-1.1212	2.88344e-05	-1.72475	-1.14396	2.88731e-05	-1.72475	-1.14403
66690080	chr2:66690080:C:A	1.3257e-07	-1.54497e-10	-1.14307	0.000163776	-1.54497e-10	-1.13178	0.00016399	-1.54497e-10	-1.13188
66690627	chr2:66690627:C:A	2.62471e-08	-1.5931	-1.16953	3.0719e-05	-1.63428	-1.17112	3.07587e-05	-1.63428	-1.17123
66691000	chr2:66691000:G:A	7.8329e-08	-1.66926	-2.74514e-10	9.80647e-05	-1.64465	-2.74514e-10	9.81724e-05	-1.64496	-2.74514e-10
66691375	chr2:66691375:C:T	3.87403e-08	-1.13278	-1.24052	4.56595e-05	-1.16885	-1.24021	4.57488e-05	-1.16831	-1.24021
66691574	chr2:66691574:C:T	5.12599e-08	-1.51238	-0.580896	6.44169e-05	-1.50218	-0.562726	6.44987e-05	-1.50217	-0.562874
66691858	chr2:66691858:TAAAG:T	2.55447e-08	-1.60219	-1.18756	2.99395e-05	-1.64216	-1.18894	2.99786e-05	-1.64216	-1.18904
66691952	chr2:66691952:T:G	2.94503e-08	-1.40697	-1.2405	3.7632e-05	-1.36196	-1.24047	3.7664e-05	-1.36252	-1.24047
66692145	chr2:66692145:T:A	1.4709e-07	-1.54497e-10	-1.03913	0.000178505	-1.54497e-10	-1.04566	0.000178751	-1.54497e-10	-1.04569
66692184	chr2:66692184:T:C	4.71482e-08	-1.00446	-1.17242	5.78689e-05	-0.992064	-1.18004	5.79437e-05	-0.992224	-1.17999
66692228	chr2:66692228:T:C	7.69358e-08	-0.45648	-1.23073	8.83582e-05	-0.521466	-1.22741	8.84528e-05	-0.521755	-1.22747
66692572	chr2:66692572:G:A	1.24696e-07	0.0361141	-1.24042	0.000131934	-0.10811	-1.23986	0.000132024	-0.108845	-1.23986
66693038	chr2:66693038:T:A	1.4291e-07	-1.54497e-10	-1.06796	0.000173514	-1.54497e-10	-1.07402	0.000173752	-1.54497e-10	-1.07406
66693568	chr2:66693568:A:T	5.8258e-08	-1.20192	-0.763377	7.07171e-05	-1.18814	-0.783452	7.08155e-05	-1.18815	-0.783461
66693827	chr2:66693827:T:A	7.98976e-08	-1.64944	-2.74514e-10	0.000100613	-1.619	-2.74514e-10	0.000100769	-1.61886	-2.74514e-10
66694473	chr2:66694473:T:C	7.80188e-08	-1.67323	-2.74514e-10	9.75962e-05	-1.64944	-2.74514e-10	9.7707e-05	-1.64972	-2.74514e-10
66694918	chr2:66694918:G:A	7.91812e-08	-1.65844	-2.74514e-10	9.93056e-05	-1.63208	-2.74514e-10	9.94154e-05	-1.63238	-2.74514e-10
66694974	chr2:66694974:C:T	1.22249e-07	-1.54497e-10	-1.22412	0.000150184	-1.54497e-10	-1.21842	0.000150367	-1.54497e-10	-1.21861
66695736	chr2:66695736:A:G	4.46257e-08	-1.05058	-1.18129	5.47481e-05	-1.0392	-1.18834	5.48184e-05	-1.03936	-1.1883
66697989	chr2:66697989:T:C	2.55122e-07	-1.54497e-10	-0.488438	0.000308976	-1.54497e-10	-0.497017	0.000309438	-1.54497e-10	-0.496931
66698397	chr2:66698397:G:A	1.22076e-07	-1.54497e-10	-1.22553	0.000149524	-1.54497e-10	-1.22282	0.00014973	-1.54497e-10	-1.22286
66699413	chr2:66699413:T:C	1.21425e-07	-1.54497e-10	-1.23088	0.000148751	-1.54497e-10	-1.22801	0.000148954	-1.54497e-10	-1.22805
66700727	chr2:66700727:A:G	3.85336e-08	-1.62823	-0.750416	5.03201e-05	-1.60605	-0.705824	5.03668e-05	-1.60626	-0.706102
66700970	chr2:66700970:A:G	1.20284e-07	-1.54497e-10	-1.24032	0.000147007	-1.54497e-10	-1.2398	0.000147214	-1.54497e-10	-1.2398
66701250	chr2:66701250:T:G	1.21745e-07	-1.54497e-10	-1.22825	0.000149038	-1.54497e-10	-1.22608	0.000149248	-1.54497e-10	-1.22608
66701398	chr2:66701398:C:A	2.39069e-08	-1.67084	-1.18517	2.975e-05	-1.6468	-1.19065	2.97858e-05	-1.64708	-1.19058
66701575	chr2:66701575:A:G	1.85343e-07	-1.54497e-10	-0.80797	0.000231062	-1.54497e-10	-0.787595	0.000231322	-1.54497e-10	-0.787879
66701732	chr2:66701732:G:T	2.36248e-08	-1.68271	-1.18517	2.93372e-05	-1.66077	-1.19065	2.93732e-05	-1.66103	-1.19058
66702228	chr2:66702228:A:C	7.93005e-08	-1.65694	-2.74514e-10	9.95554e-05	-1.62957	-2.74514e-10	9.96645e-05	-1.62988	-2.74514e-10
66702701	chr2:66702701:A:C	3.03981e-08	-1.46105	-1.15475	3.8752e-05	-1.4291	-1.144	3.87979e-05	-1.42922	-1.1441
66702740	chr2:66702740:G:A	1.73807e-07	-1.54497e-10	-0.872237	0.000216871	-1.54497e-10	-0.850977	0.000217115	-1.54497e-10	-0.851263
66703033	chr2:66703033:A:G	1.40666e-07	-1.54497e-10	-1.08379	0.000170655	-1.54497e-10	-1.09064	0.000170891	-1.54497e-10	-1.09067
66703329	chr2:66703329:G:A	2.21686e-08	-1.72081	-1.2107	2.73118e-05	-1.71647	-1.20649	2.73499e-05	-1.71653	-1.20645
66703357	chr2:66703357:C:T	4.14299e-08	-1.07207	-1.23411	5.1415e-05	-1.05417	-1.23618	5.14801e-05	-1.05432	-1.23617
66703439	chr2:66703439:A:G	1.62383e-07	-1.54497e-10	-0.940224	0.000197359	-1.54497e-10	-0.945253	0.000197668	-1.54497e-10	-0.945099
66703514	chr2:66703514:A:T	7.8627e-08	-1.66547	-2.74514e-10	9.85506e-05	-1.63971	-2.74514e-10	9.86574e-05	-1.64004	-2.74514e-10
66703820	chr2:66703820:T:C	1.39075e-07	-1.54497e-10	-1.09517	0.000171302	-1.54497e-10	-1.08685	0.000171546	-1.54497e-10	-1.08684
66704411	chr2:66704411:AT:A	2.41092e-08	-1.63314	-1.21445	3.05221e-05	-1.60221	-1.20962	3.0552e-05	-1.60256	-1.2097
66704498	chr2:66704498:CTA:C	1.28258e-07	-1.54497e-10	-1.17614	0.00015756	-1.54497e-10	-1.17047	0.00015777	-1.54497e-10	-1.17055
66705289	chr2:66705289:T:C	2.27229e-08	-1.72301	-1.1838	2.79429e-05	-1.71707	-1.18304	2.7978e-05	-1.71716	-1.18311
66705334	chr2:66705334:GA:G	1.80244e-07	-1.54497e-10	-0.835868	0.000225122	-1.54497e-10	-0.813637	0.000225373	-1.54497e-10	-0.813935
66705369	chr2:66705369:G:A	2.35753e-08	-1.72472	-1.14526	2.9059e-05	-1.72465	-1.1363	2.91009e-05	-1.72465	-1.13627
66705399	chr2:66705399:G:A	1.20569e-07	-1.54497e-10	-1.23796	0.000147455	-1.54497e-10	-1.23676	0.000147661	-1.54497e-10	-1.23677
66706448	chr2:66706448:G:A	2.28892e-08	-1.67196	-1.22755	2.85621e-05	-1.64807	-1.23013	2.85953e-05	-1.64835	-1.2301
66706759	chr2:66706759:A:C	7.36313e-08	-0.618357	-1.11275	8.37449e-05	-0.674624	-1.12788	8.38699e-05	-0.674589	-1.12783
66707038	chr2:66707038:T:A	1.28628e-07	-1.54497e-10	-1.17326	0.000158034	-1.54497e-10	-1.16747	0.000158245	-1.54497e-10	-1.16755
66707186	chr2:66707186:T:C	3.2308e-08	-1.61517	-0.9397	3.88518e-05	-1.6174	-0.953125	3.89025e-05	-1.6174	-0.953229
66707322	chr2:66707322:G:C	1.26629e-07	-1.54497e-10	-1.18892	0.000155229	-1.54497e-10	-1.18538	0.000155443	-1.54497e-10	-1.18541
66707773	chr2:66707773:G:A	5.31816e-07	-1.54497e-10	0.246116	0.000666966	-1.54497e-10	0.272459	0.000668019	-1.54497e-10	0.272627
66708125	chr2:66708125:A:G	2.15932e-07	-1.54497e-10	-0.655216	0.000261672	-1.54497e-10	-0.663188	0.00026206	-1.54497e-10	-0.663115
66708425	chr2:66708425:A:G	1.22831e-07	-1.54497e-10	-1.21937	0.00014977	-1.54497e-10	-1.22118	0.000149991	-1.54497e-10	-1.22112
66708438	chr2:66708438:T:C	1.5535e-07	-1.54497e-10	-0.984502	0.000192934	-1.54497e-10	-0.96793	0.000193161	-1.54497e-10	-0.968163
66708468	chr2:66708468:C:T	2.64928e-07	-0.326148	-0.124574	0.000320663	-0.35018	-0.109709	0.000320959	-0.350721	-0.109655
66708915	chr2:66708915:C:T	8.28908e-08	-1.61266	-2.74514e-10	0.000105122	-1.57516	-2.74514e-10	0.000105288	-1.57499	-2.74514e-10
66708979	chr2:66708979:C:T	2.02237e-07	-1.54497e-10	-0.720741	0.000250186	-1.54497e-10	-0.708075	0.00025048	-1.54497e-10	-0.708311
66709019	chr2:66709019:A:G	1.22388e-07	-1.54497e-10	-1.22298	0.000149752	-1.54497e-10	-1.2213	0.000149954	-1.54497e-10	-1.22136
66709362	chr2:66709362:T:C	1.03112e-07	-0.375113	-1.01925	0.000123408	-0.369283	-1.0455	0.000123547	-0.369856	-1.04521
66709785	chr2:66709785:G:A	4.94405e-08	-1.28218	-0.847228	6.0769e-05	-1.26302	-0.86018	6.08512e-05	-1.26315	-0.860103
66710197	chr2:66710197:G:A	1.30794e-07	-0.128425	-1.02814	0.000149717	-0.173865	-1.04767	0.000149961	-0.173798	-1.04752
66710354	chr2:66710354:A:T	5.43453e-07	-0.288143	0.555906	0.000672042	-0.312058	0.592099	0.000672507	-0.312617	0.591941
66710691	chr2:66710691:C:T	3.02174e-07	-1.54497e-10	-0.319179	0.000380461	-1.54497e-10	-0.288896	0.000380834	-1.54497e-10	-0.289326
66710709	chr2:66710709:C:T	5.84658e-07	-1.54497e-10	0.340846	0.000753456	-1.54497e-10	0.394391	0.000754327	-1.54497e-10	0.394137
66710724	chr2:66710724:A:G	1.05418e-07	-0.36202	-1.01023	0.000123891	-0.380179	-1.03069	0.000124082	-0.38022	-1.03052
66711168	chr2:66711168:G:A	8.88719e-08	-1.54298	-2.74514e-10	0.000122994	-1.41815	-2.74514e-10	0.000123186	-1.418	-2.74514e-10
66711483	chr2:66711483:A:G	1.32927e-07	-1.54497e-10	-1.14038	0.000162199	-1.54497e-10	-1.14145	0.000162431	-1.54497e-10	-1.14144
66712051	chr2:66712051:A:G	1.28859e-07	-1.54497e-10	-1.17146	0.000157258	-1.54497e-10	-1.17239	0.000157482	-1.54497e-10	-1.17238
66712390	chr2:66712390:C:T	2.22069e-07	-0.495979	-0.131215	0.000274743	-0.510592	-0.103852	0.000274959	-0.511116	-0.103952
66712917	chr2:66712917:ATGAAG:A	1.91925e-07	-1.54497e-10	-0.773075	0.000237559	-1.54497e-10	-0.759865	0.000237832	-1.54497e-10	-0.760125
66713081	chr2:66713081:G:A	1.42826e-07	-1.54497e-10	-1.06855	0.000177665	-1.54497e-10	-1.05038	0.000177874	-1.54497e-10	-1.05061
66713272	chr2:66713272:A:G	2.34262e-07	-1.54497e-10	-0.573741	0.000298529	-1.54497e-10	-0.531411	0.000298873	-1.54497e-10	-0.531672
66713309	chr2:66713309:T:C	1.21331e-07	-1.54497e-10	-1.23166	0.000148775	-1.54497e-10	-1.22785	0.000148978	-1.54497e-10	-1.22789
66713852	chr2:66713852:T:C	1.68514e-07	-1.54497e-10	-0.903161	0.000205955	-1.54497e-10	-0.902624	0.000206252	-1.54497e-10	-0.902592
66714034	chr2:66714034:G:T	1.21814e-07	-1.54497e-10	-1.22768	0.000149398	-1.54497e-10	-1.22366	0.0001496	-1.54497e-10	-1.22372
66714060	chr2:66714060:T:C	3.78371e-08	-1.5722	-0.824687	4.94661e-05	-1.55392	-0.775068	4.95186e-05	-1.55408	-0.775258
66714319	chr2:66714319:G:A	1.26829e-07	-1.54497e-10	-1.18734	0.000156476	-1.54497e-10	-1.17738	0.000156644	-1.54497e-10	-1.17771
66715063	chr2:66715063:G:A	1.17248e-07	-1.26589	-2.74514e-10	0.000137186	-1.30894	-2.74514e-10	0.000137422	-1.30864	-2.74514e-10
66715604	chr2:66715604:CTG:C	1.26298e-07	-1.54497e-10	-1.19154	0.000155689	-1.54497e-10	-1.18242	0.00015589	-1.54497e-10	-1.18254
66715768	chr2:66715768:CTG:C	3.50667e-08	-1.70198	-0.770951	4.36375e-05	-1.69889	-0.755471	4.3694e-05	-1.69889	-0.755591
66715883	chr2:66715883:C:T	9.69441e-08	-1.45605	-2.74514e-10	0.000119442	-1.44745	-2.74514e-10	0.000119607	-1.44748	-2.74514e-10
66715956	chr2:66715956:C:T	1.74755e-07	-1.54497e-10	-0.866798	0.000215714	-1.54497e-10	-0.856326	0.000215974	-1.54497e-10	-0.85653
66716064	chr2:66716064:G:A	1.85041e-07	-1.54497e-10	-0.809605	0.000231643	-1.54497e-10	-0.785081	0.000231893	-1.54497e-10	-0.785415
66716678	chr2:66716678:C:T	7.92116e-08	-1.65806	-2.74514e-10	9.47241e-05	-1.67931	-2.74514e-10	9.48854e-05	-1.67902	-2.74514e-10
66716831	chr2:66716831:A:T	7.92341e-08	-1.65777	-2.74514e-10	9.47537e-05	-1.679	-2.74514e-10	9.49151e-05	-1.67871	-2.74514e-10
66716915	chr2:66716915:A:G	2.84073e-08	-1.65496	-1.02857	3.44453e-05	-1.67486	-1.01605	3.44863e-05	-1.67489	-1.01624
66717176	chr2:66717176:C:T	1.29823e-07	-1.16401	-2.74514e-10	0.000158741	-1.16301	-2.74514e-10	0.000158994	-1.16282	-2.74514e-10
66717325	chr2:66717325:T:C	7.08597e-08	-0.890353	-0.879127	8.43641e-05	-0.954087	-0.84105	8.44678e-05	-0.953942	-0.841377
66717523	chr2:66717523:T:A	3.70331e-08	-1.61334	-0.805034	4.46279e-05	-1.6458	-0.786122	4.46874e-05	-1.64584	-0.78616
66717885	chr2:66717885:A:G	7.43762e-08	-1.72104	-2.74514e-10	9.07945e-05	-1.72168	-2.74514e-10	9.0924e-05	-1.72167	-2.74514e-10
66718341	chr2:66718341:A:T	1.56216e-07	-1.54497e-10	-0.978941	0.000193963	-1.54497e-10	-0.962611	0.000194189	-1.54497e-10	-0.962857
66718406	chr2:66718406:T:G	2.42596e-07	-1.54497e-10	-0.538782	0.000300507	-1.54497e-10	-0.52481	0.000300908	-1.54497e-10	-0.524884
66718436	chr2:66718436:T:C	2.11736e-07	-0.147394	-0.527445	0.000242182	-0.236331	-0.50426	0.000242456	-0.23706	-0.503811
66718578	chr2:66718578:G:T	1.41605e-07	0.0888308	-1.16597	0.000160819	0.0312218	-1.18122	0.000160944	0.0304442	-1.18108
66719026	chr2:66719026:G:A	3.07893e-08	-1.44482	-1.15819	3.59435e-05	-1.5055	-1.14283	3.59893e-05	-1.50555	-1.14291
66719028	chr2:66719028:G:T	1.31725e-07	-1.54497e-10	-1.14947	0.000162915	-1.54497e-10	-1.13705	0.000163119	-1.54497e-10	-1.13721
66719063	chr2:66719063:A:C	1.26381e-07	-1.54497e-10	-1.19088	0.000154046	-1.54497e-10	-1.19303	0.000154267	-1.54497e-10	-1.193
66719696	chr2:66719696:A:G	2.98213e-08	-1.52298	-1.11198	3.55978e-05	-1.56426	-1.09374	3.56432e-05	-1.5643	-1.09383
66719705	chr2:66719705:A:G	3.14685e-07	-1.54497e-10	-0.27861	0.000390506	-1.54497e-10	-0.262835	0.000391042	-1.54497e-10	-0.262874
66720199	chr2:66720199:A:T	3.09833e-08	-1.54868	-1.04805	3.71698e-05	-1.58797	-1.02681	3.72171e-05	-1.58801	-1.02692
66720290	chr2:66720290:C:T	1.75075e-07	-1.54497e-10	-0.864967	0.000216113	-1.54497e-10	-0.854476	0.000216374	-1.54497e-10	-0.854681
66720532	chr2:66720532:G:A	1.2672e-07	-1.54497e-10	-1.1882	0.000156241	-1.54497e-10	-1.17888	0.000156442	-1.54497e-10	-1.17901
66720978	chr2:66720978:G:T	2.78522e-07	-0.109132	-0.291552	0.000321522	-0.186123	-0.271091	0.000321702	-0.186832	-0.271231
66721002	chr2:66721002:A:G	2.72259e-07	-0.132982	-0.290443	0.000314386	-0.210254	-0.269403	0.000314562	-0.210962	-0.269545
66721293	chr2:66721293:GTT:G	2.09166e-07	0.172962	-0.860014	0.000235271	0.108002	-0.877542	0.000235489	0.107225	-0.877252
66721351	chr2:66721351:A:G	1.61793e-07	-1.54497e-10	-0.943861	0.000199488	-1.54497e-10	-0.934524	0.000199733	-1.54497e-10	-0.934707
66721369	chr2:66721369:G:C	1.23305e-07	-1.54497e-10	-1.21552	0.000149921	-1.54497e-10	-1.22017	0.000150138	-1.54497e-10	-1.22013
66721518	chr2:66721518:C:A	1.29817e-07	-1.54497e-10	-1.16405	0.000157147	-1.54497e-10	-1.1731	0.000157381	-1.54497e-10	-1.17302
66721784	chr2:66721784:TC:T	1.25179e-07	-1.54497e-10	-1.20044	0.000154168	-1.54497e-10	-1.19224	0.000154368	-1.54497e-10	-1.19235
66722469	chr2:66722469:C:A	2.27316e-08	-1.67119	-1.23523	2.77917e-05	-1.67419	-1.23135	2.783e-05	-1.67422	-1.23136
66723719	chr2:66723719:T:C	4.58592e-08	-1.07348	-1.13112	5.26725e-05	-1.12033	-1.14586	5.27585e-05	-1.12024	-1.14573
66723775	chr2:66723775:T:C	2.11227e-07	-1.54497e-10	-0.677248	0.000258574	-1.54497e-10	-0.675097	0.000258798	-1.54497e-10	-0.67564
66724056	chr2:66724056:C:T	4.45613e-08	-1.0477	-1.18561	5.27724e-05	-1.0951	-1.16919	5.28422e-05	-1.09501	-1.16937
66724137	chr2:66724137:A:C	7.52193e-08	-1.58395	-0.125823	9.48253e-05	-1.56935	-0.108896	9.48819e-05	-1.56945	-0.109607
66724355	chr2:66724355:G:A	2.16619e-08	-1.71574	-1.23888	2.64144e-05	-1.71714	-1.23923	2.64526e-05	-1.71714	-1.2392
66724356	chr2:66724356:C:T	1.64975e-07	-1.54497e-10	-0.924388	0.000206454	-1.54497e-10	-0.900204	0.000206708	-1.54497e-10	-0.900381
66724359	chr2:66724359:C:T	1.26746e-07	-1.54497e-10	-1.188	0.000154675	-1.54497e-10	-1.18896	0.000154895	-1.54497e-10	-1.18894
66724807	chr2:66724807:G:T	1.22333e-07	-1.54497e-10	-1.22344	0.000148969	-1.54497e-10	-1.22654	0.000149189	-1.54497e-10	-1.22647
66724922	chr2:66724922:G:A	2.03553e-07	-1.54497e-10	-0.714255	0.000251749	-1.54497e-10	-0.701847	0.000252066	-1.54497e-10	-0.702
66725583	chr2:66725583:A:T	5.73261e-08	-0.765084	-1.21634	6.70743e-05	-0.806559	-1.21792	6.71342e-05	-0.807003	-1.21799
66725815	chr2:66725815:C:A	8.15935e-08	-1.62843	-2.74514e-10	9.76822e-05	-1.64856	-2.74514e-10	9.78538e-05	-1.64821	-2.74514e-10
66726154	chr2:66726154:G:A	4.12973e-08	-1.42862	-0.880767	4.72787e-05	-1.49907	-0.875147	4.73597e-05	-1.49878	-0.875135
66726184	chr2:66726184:A:G	1.20468e-07	-1.54497e-10	-1.23879	0.000147072	-1.54497e-10	-1.23936	0.000147281	-1.54497e-10	-1.23935
66726465	chr2:66726465:G:T	5.21002e-08	-0.886878	-1.19013	6.09795e-05	-0.927157	-1.19258	6.10339e-05	-0.927569	-1.19269
66726565	chr2:66726565:C:T	3.3032e-08	-1.37944	-1.15327	3.73477e-05	-1.45211	-1.1579	3.74167e-05	-1.45179	-1.15778
66726583	chr2:66726583:G:C	1.41481e-07	-1.54497e-10	-1.07802	0.000171186	-1.54497e-10	-1.08753	0.000171423	-1.54497e-10	-1.08756
66726719	chr2:66726719:TG:T	1.22915e-07	-1.54497e-10	-1.21869	0.000149891	-1.54497e-10	-1.22037	0.000150108	-1.54497e-10	-1.22033
66727089	chr2:66727089:C:T	7.61564e-08	-1.69739	-2.74514e-10	9.20622e-05	-1.70781	-2.74514e-10	9.22071e-05	-1.70765	-2.74514e-10
66727148	chr2:66727148:AG:A	2.41356e-08	-1.64582	-1.20067	2.96324e-05	-1.63678	-1.20463	2.96705e-05	-1.63689	-1.20464
66727231	chr2:66727231:A:G	1.85785e-07	-1.4112	0.605609	0.00023994	-1.38796	0.63807	0.000240007	-1.38811	0.637084
66727501	chr2:66727501:C:T	1.34715e-07	-1.54497e-10	-1.12702	0.000166578	-1.54497e-10	-1.11482	0.000166802	-1.54497e-10	-1.11488
66727760	chr2:66727760:C:G	1.20588e-07	-1.54497e-10	-1.2378	0.000147061	-1.54497e-10	-1.23943	0.00014727	-1.54497e-10	-1.23942
66727822	chr2:66727822:CAAA:C	3.86291e-07	-1.54497e-10	-0.073591	0.000467482	-1.54497e-10	-0.0829193	0.000468278	-1.54497e-10	-0.0826273
66727830	chr2:66727830:ACC:A	4.0847e-07	-1.54497e-10	-0.0177635	0.00049414	-1.54497e-10	-0.0274606	0.000494986	-1.54497e-10	-0.027159
66728338	chr2:66728338:A:T	2.86511e-08	-1.48455	-1.19044	3.2831e-05	-1.54498	-1.19393	3.28888e-05	-1.54472	-1.19384
66728536	chr2:66728536:T:G	1.23018e-07	-1.54497e-10	-1.21785	0.000150409	-1.54497e-10	-1.21692	0.000150606	-1.54497e-10	-1.21702
66728610	chr2:66728610:C:T	7.06463e-08	-0.610277	-1.16222	8.56693e-05	-0.63422	-1.14557	8.5756e-05	-0.634713	-1.14547
66728708	chr2:66728708:G:A	3.88504e-08	-1.13367	-1.23679	4.47327e-05	-1.19155	-1.23803	4.47905e-05	-1.19163	-1.23806
66729192	chr2:66729192:T:C	1.33121e-07	-1.54497e-10	-1.13893	0.000164286	-1.54497e-10	-1.12867	0.00016449	-1.54497e-10	-1.12884
66729272	chr2:66729272:G:A	4.39288e-08	-1.52203	-0.725582	5.07556e-05	-1.57241	-0.730845	5.08483e-05	-1.57206	-0.730779
66729370	chr2:66729370:A:G	2.22781e-08	-1.71739	-1.20918	2.72896e-05	-1.71299	-1.21078	2.73258e-05	-1.71304	-1.21082
66729688	chr2:66729688:G:T	2.18341e-08	-1.72035	-1.22636	2.68458e-05	-1.71848	-1.22169	2.68824e-05	-1.71852	-1.2217
66729961	chr2:66729961:A:G	3.32925e-08	-1.30181	-1.22304	2.71998e-05	-1.708	-1.21907	2.72379e-05	-1.70793	-1.21915
66730177	chr2:66730177:A:G	1.33927e-07	-1.54497e-10	-1.13288	0.000162548	-1.54497e-10	-1.1393	0.000162801	-1.54497e-10	-1.13916
66730371	chr2:66730371:A:G	5.05739e-07	-1.54497e-10	0.19584	0.000649669	-1.54497e-10	0.246183	0.000649726	-1.54497e-10	0.244861
66731060	chr2:66731060:G:A	9.78902e-08	-1.44633	-2.74514e-10	0.000118691	-1.45375	-2.74514e-10	0.000118884	-1.45354	-2.74514e-10
66731175	chr2:66731175:A:C	3.48364e-08	-1.62222	-0.857296	3.73459e-05	-1.72438	-0.885673	3.74127e-05	-1.7244	-0.885281
66731374	chr2:66731374:G:T	1.32658e-07	-1.54497e-10	-1.14241	0.000161147	-1.54497e-10	-1.14796	0.000161452	-1.54497e-10	-1.14748
66731672	chr2:66731672:C:A	6.89122e-08	-1.46155	-0.335798	9.3478e-05	-1.4028	-0.289752	9.36396e-05	-1.4025	-0.289732
66732031	chr2:66732031:G:T	1.62932e-07	-1.54497e-10	-0.936847	0.000193886	-1.54497e-10	-0.963012	0.000194227	-1.54497e-10	-0.962663
66732252	chr2:66732252:C:T	4.70514e-08	-1.59668	-0.582259	5.3996e-05	-1.6225	-0.618873	5.40648e-05	-1.62262	-0.61889
66732492	chr2:66732492:C:T	1.20388e-07	-1.54497e-10	-1.23946	0.000147023	-1.54497e-10	-1.23969	0.00014723	-1.54497e-10	-1.23969
66732787	chr2:66732787:A:G	3.15268e-08	-1.51895	-1.06039	3.76046e-05	-1.55951	-1.04365	3.76595e-05	-1.55948	-1.04362
66733546	chr2:66733546:C:G	1.33181e-07	-1.54497e-10	-1.13847	0.00016367	-1.54497e-10	-1.13243	0.00016388	-1.54497e-10	-1.13255
66733753	chr2:66733753:T:A	1.21404e-07	-1.54497e-10	-1.23106	0.00014864	-1.54497e-10	-1.22875	0.000148843	-1.54497e-10	-1.2288
66734208	chr2:66734208:A:G	2.4086e-07	-1.54497e-10	-0.545964	0.00029892	-1.54497e-10	-0.530103	0.000299273	-1.54497e-10	-0.530335
66734501	chr2:66734501:A:C	1.20602e-07	-1.54497e-10	-1.23769	0.000147445	-1.54497e-10	-1.23682	0.000147653	-1.54497e-10	-1.23683
66734755	chr2:66734755:TAA:T	8.0433e-08	-1.08045	-0.562307	0.000115355	-0.962241	-0.52002	0.000115609	-0.961118	-0.520355
66735135	chr2:66735135:A:G	3.97072e-08	-1.48186	-0.866785	4.80907e-05	-1.51501	-0.842176	4.81624e-05	-1.51499	-0.842121
66735433	chr2:66735433:G:C	4.71096e-08	-1.40296	-0.774743	5.59597e-05	-1.41187	-0.793773	5.60663e-05	-1.412	-0.793157
66735947	chr2:66735947:A:G	5.65084e-08	-1.05983	-0.935961	7.6166e-05	-0.997971	-0.899394	7.62973e-05	-0.997606	-0.899446
66736269	chr2:66736269:T:G	4.85175e-08	-1.66991	-0.478344	5.76525e-05	-1.66909	-0.506753	5.77778e-05	-1.66917	-0.50592
66736643	chr2:66736643:G:A	3.30378e-08	-1.72421	-0.808315	4.24072e-05	-1.72475	-0.758212	4.24737e-05	-1.72475	-0.758054
66736790	chr2:66736790:T:C	1.32903e-07	-1.54497e-10	-1.14056	0.000163327	-1.54497e-10	-1.13452	0.000163537	-1.54497e-10	-1.13465
66736913	chr2:66736913:T:C	1.33038e-07	-1.54497e-10	-1.13955	0.000163498	-1.54497e-10	-1.13348	0.000163708	-1.54497e-10	-1.1336
66737073	chr2:66737073:TC:T	1.48649e-07	-1.54497e-10	-1.02859	0.00018187	-1.54497e-10	-1.02699	0.000182112	-1.54497e-10	-1.02707
66737251	chr2:66737251:C:T	6.37906e-08	-1.24524	-0.629335	9.03175e-05	-1.13784	-0.589105	9.05056e-05	-1.13686	-0.589422
66737307	chr2:66737307:A:T	1.42141e-07	-1.54497e-10	-1.07336	0.000172127	-1.54497e-10	-1.08205	0.000172367	-1.54497e-10	-1.08206
66737500	chr2:66737500:A:C	1.33745e-07	-1.54497e-10	-1.13425	0.000164394	-1.54497e-10	-1.12801	0.000164605	-1.54497e-10	-1.12814
66737690	chr2:66737690:T:G	3.54863e-08	-1.5467	-0.914337	4.4002e-05	-1.57639	-0.869658	4.40695e-05	-1.57638	-0.869546
66737775	chr2:66737775:AAGT:A	1.58118e-07	-1.54497e-10	-0.966841	0.000191266	-1.54497e-10	-0.976616	0.000191523	-1.54497e-10	-0.976682
66738019	chr2:66738019:G:T	2.61457e-08	-1.60166	-1.16484	3.32748e-05	-1.58225	-1.14323	3.33146e-05	-1.5822	-1.1435
66739139	chr2:66739139:C:T	4.04265e-08	-1.33393	-0.996768	5.44103e-05	-1.2674	-0.966328	5.45051e-05	-1.26703	-0.966361
66739783	chr2:66739783:T:C	1.21662e-07	-1.54497e-10	-1.22893	0.000148603	-1.54497e-10	-1.229	0.000148811	-1.54497e-10	-1.22901
66740100	chr2:66740100:G:A	1.65346e-07	-1.54497e-10	-0.922144	0.000196537	-1.54497e-10	-0.949427	0.00019689	-1.54497e-10	-0.949047
66740194	chr2:66740194:A:G	7.56288e-08	-1.70434	-2.74514e-10	9.28287e-05	-1.69952	-2.74514e-10	9.29788e-05	-1.69932	-2.74514e-10
66740304	chr2:66740304:G:C	1.37189e-07	-1.54497e-10	-1.10882	0.000166508	-1.54497e-10	-1.11524	0.000166837	-1.54497e-10	-1.11467
66740395	chr2:66740395:T:C	1.35971e-07	-1.54497e-10	-1.11774	0.000166452	-1.54497e-10	-1.11557	0.000166675	-1.54497e-10	-1.11564
66740631	chr2:66740631:A:G	1.3085e-07	-1.54497e-10	-1.15613	0.000159913	-1.54497e-10	-1.15565	0.000160109	-1.54497e-10	-1.15583
66740848	chr2:66740848:C:A	1.40986e-07	-1.54497e-10	-1.08152	0.000173517	-1.54497e-10	-1.07401	0.000173735	-1.54497e-10	-1.07416
66741174	chr2:66741174:G:A	2.17338e-06	-1.54497e-10	1.65386	0.00257454	-1.54497e-10	1.62315	0.00258054	-1.54497e-10	1.62406
66741847	chr2:66741847:T:C	7.92572e-08	-1.65748	-2.74514e-10	9.93704e-05	-1.63143	-2.74514e-10	9.94887e-05	-1.63165	-2.74514e-10
66741903	chr2:66741903:A:C	1.52862e-07	-1.54497e-10	-1.00065	0.000187099	-1.54497e-10	-0.99864	0.000187347	-1.54497e-10	-0.998729
66742075	chr2:66742075:C:T	1.29121e-07	-1.54497e-10	-1.16943	0.000156911	-1.54497e-10	-1.1746	0.000157127	-1.54497e-10	-1.17463
66742408	chr2:66742408:A:T	1.23011e-07	-1.54497e-10	-1.2179	0.000149654	-1.54497e-10	-1.22195	0.000149865	-1.54497e-10	-1.22195
66742693	chr2:66742693:C:G	7.5769e-08	-1.70249	-2.74514e-10	9.44629e-05	-1.68207	-2.74514e-10	9.46053e-05	-1.68198	-2.74514e-10
66742993	chr2:66742993:C:T	1.28459e-07	-1.54497e-10	-1.17458	0.000156935	-1.54497e-10	-1.17445	0.000157132	-1.54497e-10	-1.1746
66743459	chr2:66743459:G:A	7.03321e-07	-1.54497e-10	0.525633	0.000920199	-1.54497e-10	0.594311	0.000920752	-1.54497e-10	0.593501
66743489	chr2:66743489:G:A	1.32549e-07	-1.54497e-10	-1.14323	0.000162132	-1.54497e-10	-1.14187	0.000162357	-1.54497e-10	-1.14189
66744904	chr2:66744904:T:C	1.41281e-07	-1.54497e-10	-1.07943	0.000170958	-1.54497e-10	-1.08886	0.000171223	-1.54497e-10	-1.08872
66745711	chr2:66745711:C:T	3.26719e-08	-1.39175	-1.15191	3.86689e-05	-1.43142	-1.14382	3.87002e-05	-1.43189	-1.14395
66746190	chr2:66746190:A:G	1.66445e-07	-1.54497e-10	-0.915515	0.000198005	-1.54497e-10	-0.941987	0.000198354	-1.54497e-10	-0.941638
66746207	chr2:66746207:C:T	1.40094e-07	-1.54497e-10	-1.08787	0.000172404	-1.54497e-10	-1.08044	0.000172621	-1.54497e-10	-1.08059
66746278	chr2:66746278:G:A	1.62982e-07	-1.54497e-10	-0.936541	0.000202085	-1.54497e-10	-0.921594	0.000202337	-1.54497e-10	-0.921756
66746432	chr2:66746432:A:G	8.00407e-08	-1.64765	-2.74514e-10	0.000101894	-1.60635	-2.74514e-10	0.00010205	-1.60623	-2.74514e-10
66746776	chr2:66746776:T:C	1.66859e-07	-1.54497e-10	-0.913034	0.000204297	-1.54497e-10	-0.910704	0.000204564	-1.54497e-10	-0.910807
66747791	chr2:66747791:C:G	3.58859e-07	-1.54497e-10	-0.147251	0.00046214	-1.54497e-10	-0.0944118	0.000462528	-1.54497e-10	-0.0949814
66748199	chr2:66748199:G:A	5.41585e-08	-1.47152	-0.566746	6.00716e-05	-1.53412	-0.60062	6.01332e-05	-1.53437	-0.600755
66748368	chr2:66748368:C:G	2.73112e-08	-1.53247	-1.19041	3.12855e-05	-1.58935	-1.19778	3.1323e-05	-1.58956	-1.19778
66748515	chr2:66748515:TA:T	7.87599e-08	-1.66378	-2.74514e-10	9.58618e-05	-1.66737	-2.74514e-10	9.59875e-05	-1.66747	-2.74514e-10
66749222	chr2:66749222:A:G	5.30657e-08	-1.51557	-0.543084	5.90057e-05	-1.57504	-0.57761	5.90676e-05	-1.57526	-0.577746
66749445	chr2:66749445:C:G	1.25993e-07	-1.54497e-10	-1.19396	0.000153801	-1.54497e-10	-1.19462	0.000154001	-1.54497e-10	-1.19473
66749900	chr2:66749900:A:G	2.75889e-08	-1.50914	-1.20362	3.15396e-05	-1.56915	-1.20989	3.15769e-05	-1.56937	-1.20989
66750725	chr2:66750725:G:C	9.84762e-08	-1.44037	-2.74514e-10	0.000119564	-1.44643	-2.74514e-10	0.000119758	-1.44622	-2.74514e-10
66750876	chr2:66750876:G:A	1.55503e-07	-1.54497e-10	-0.983514	0.00019175	-1.54497e-10	-0.974086	0.000191984	-1.54497e-10	-0.974277
66750879	chr2:66750879:T:A	5.56294e-08	-1.50209	-0.509378	6.15969e-05	-1.56487	-0.544801	6.1661e-05	-1.5651	-0.54494
66751130	chr2:66751130:C:T	2.42101e-08	-1.68218	-1.16123	3.01468e-05	-1.66107	-1.16313	3.01881e-05	-1.66125	-1.16299
66751824	chr2:66751824:G:A	7.56963e-08	-1.395	-0.308456	8.264e-05	-1.46727	-0.34852	8.27192e-05	-1.46756	-0.348683
66752175	chr2:66752175:C:T	3.11953e-08	-1.4587	-1.13121	3.53361e-05	-1.52325	-1.14212	3.53769e-05	-1.5235	-1.14213
66752368	chr2:66752368:T:G	2.86247e-08	-1.50136	-1.17455	3.27345e-05	-1.55944	-1.18241	3.2773e-05	-1.55967	-1.18242
66752888	chr2:66752888:T:C	1.09718e-07	-1.33227	-2.74514e-10	0.000131606	-1.35046	-2.74514e-10	0.00013175	-1.35078	-2.74514e-10
66753262	chr2:66753262:T:G	1.32004e-07	-1.54497e-10	-1.14735	0.000160258	-1.54497e-10	-1.15349	0.000160479	-1.54497e-10	-1.15353
66753265	chr2:66753265:C:T	1.02396e-07	-1.40133	-2.74514e-10	0.000127807	-1.37976	-2.74514e-10	0.000127999	-1.37967	-2.74514e-10
66753331	chr2:66753331:TCTAATTGGTGAA:T	7.43575e-08	-1.7213	-2.74514e-10	9.0533e-05	-1.72457	-2.74514e-10	9.06616e-05	-1.72456	-2.74514e-10
66754040	chr2:66754040:A:G	5.01756e-07	-1.54497e-10	0.187933	0.000650968	-1.54497e-10	0.248181	0.000651435	-1.54497e-10	0.247489
66754289	chr2:66754289:A:G	1.205e-07	-1.54497e-10	-1.23854	0.000147315	-1.54497e-10	-1.23771	0.000147519	-1.54497e-10	-1.23773
66754689	chr2:66754689:A:G	7.42748e-08	-1.72241	-2.74514e-10	9.05169e-05	-1.72474	-2.74514e-10	9.06448e-05	-1.72474	-2.74514e-10
66754880	chr2:66754880:A:G	4.83712e-07	-1.54497e-10	0.151308	0.000626912	-1.54497e-10	0.210526	0.000627368	-1.54497e-10	0.209844
66755161	chr2:66755161:G:A	4.39896e-07	-1.54497e-10	0.0563572	0.000510838	-1.54497e-10	0.00577236	0.000512057	-1.54497e-10	0.00674667
66755396	chr2:66755396:CA:C	1.22932e-07	-1.54497e-10	-1.21855	0.000149564	-1.54497e-10	-1.22255	0.000149777	-1.54497e-10	-1.22254
66755625	chr2:66755625:G:A	7.8344e-08	-1.66907	-2.74514e-10	9.76714e-05	-1.64867	-2.74514e-10	9.78041e-05	-1.64872	-2.74514e-10
66755791	chr2:66755791:C:T	7.62541e-08	-1.69611	-2.74514e-10	9.22114e-05	-1.7062	-2.74514e-10	9.23472e-05	-1.70613	-2.74514e-10
66755896	chr2:66755896:T:C	5.2686e-07	-1.54497e-10	0.236754	0.000681952	-1.54497e-10	0.29468	0.000682463	-1.54497e-10	0.294019
66755935	chr2:66755935:CA:C	5.69006e-08	-1.4385	-0.550378	6.2872e-05	-1.50426	-0.58492	6.29351e-05	-1.50453	-0.585057
66756098	chr2:66756098:C:G	7.41392e-08	-1.72424	-2.74514e-10	9.05622e-05	-1.72424	-2.74514e-10	9.06885e-05	-1.72426	-2.74514e-10
66756189	chr2:66756189:T:C	6.8662e-08	-1.43206	-0.36892	7.54416e-05	-1.4992	-0.407725	7.55156e-05	-1.49947	-0.407882
66756250	chr2:66756250:A:T	3.03682e-08	-1.70503	-0.911756	3.68906e-05	-1.69625	-0.926074	3.69267e-05	-1.69643	-0.926328
66756316	chr2:66756316:G:A	1.59599e-07	-1.54497e-10	-0.957517	0.000195192	-1.54497e-10	-0.956296	0.00019545	-1.54497e-10	-0.956384
66756425	chr2:66756425:C:T	7.56406e-08	-1.70419	-2.74514e-10	9.31323e-05	-1.69626	-2.74514e-10	9.326e-05	-1.6963	-2.74514e-10
66756621	chr2:66756621:G:A	1.28808e-07	-1.54497e-10	-1.17186	0.000156506	-1.54497e-10	-1.17718	0.000156722	-1.54497e-10	-1.17721
66756646	chr2:66756646:A:G	4.06821e-07	-1.54497e-10	-0.0218079	0.000523407	-1.54497e-10	0.03008	0.000523833	-1.54497e-10	0.0294828
66757118	chr2:66757118:A:G	2.76183e-08	-1.60283	-1.10887	3.23204e-05	-1.64282	-1.11176	3.23581e-05	-1.64297	-1.11186
66757459	chr2:66757459:A:G	2.40772e-08	-1.71565	-1.13327	2.93297e-05	-1.70973	-1.14195	2.93642e-05	-1.70984	-1.14207
66757672	chr2:66757672:A:G	7.89145e-08	-1.66182	-2.74514e-10	9.80175e-05	-1.64513	-2.74514e-10	9.81549e-05	-1.64514	-2.74514e-10
66758346	chr2:66758346:T:C	5.33881e-08	-1.52644	-0.526151	7.30994e-05	-1.45352	-0.484937	7.32264e-05	-1.4528	-0.485334
66758458	chr2:66758458:A:G	6.29405e-07	-1.54497e-10	0.414594	0.000717672	-1.54497e-10	0.345734	0.00071943	-1.54497e-10	0.346769
66758880	chr2:66758880:AT:A	2.34874e-08	-1.68258	-1.19114	2.91169e-05	-1.67763	-1.18133	2.91563e-05	-1.67775	-1.18127
66759002	chr2:66759002:T:C	1.9472e-07	-1.54497e-10	-0.758618	0.000241205	-1.54497e-10	-0.744631	0.000241472	-1.54497e-10	-0.744934
66759358	chr2:66759358:C:T	3.8601e-08	-1.58233	-0.794569	4.32256e-05	-1.64704	-0.816805	4.33082e-05	-1.64744	-0.815906
66759359	chr2:66759359:A:G	4.20824e-08	-1.54424	-0.746311	4.6417e-05	-1.6187	-0.773919	4.65062e-05	-1.61916	-0.77294
66760115	chr2:66760115:C:A	2.11062e-07	-1.54497e-10	-0.67803	0.000257934	-1.54497e-10	-0.677577	0.000258193	-1.54497e-10	-0.677983
66760217	chr2:66760217:C:G	1.237e-07	-1.54497e-10	-1.21232	0.00015063	-1.54497e-10	-1.21545	0.000150853	-1.54497e-10	-1.21538
66760354	chr2:66760354:A:T	3.32281e-08	-1.72114	-0.805643	4.1231e-05	-1.72111	-0.789979	4.12857e-05	-1.72112	-0.790051
66760455	chr2:66760455:C:T	1.10852e-07	-1.32198	-2.74514e-10	0.000138243	-1.30127	-2.74514e-10	0.000138404	-1.30151	-2.74514e-10
66760801	chr2:66760801:T:C	1.20384e-07	-1.54497e-10	-1.2395	0.000147	-1.54497e-10	-1.23984	0.000147209	-1.54497e-10	-1.23984
66760927	chr2:66760927:A:T	2.25717e-08	-1.72427	-1.18921	2.74151e-05	-1.72104	-1.19815	2.74547e-05	-1.72104	-1.19811
66760929	chr2:66760929:G:T	2.25657e-08	-1.72417	-1.18958	2.74135e-05	-1.72076	-1.19848	2.74531e-05	-1.72077	-1.19845
66760932	chr2:66760932:A:T	2.25894e-08	-1.72459	-1.18811	2.7414e-05	-1.72208	-1.19715	2.74537e-05	-1.72208	-1.19711
66762180	chr2:66762180:A:G	1.42468e-07	-1.54497e-10	-1.07106	0.000175458	-1.54497e-10	-1.06288	0.000175676	-1.54497e-10	-1.06305
66762476	chr2:66762476:G:C	1.20262e-07	-1.54497e-10	-1.24051	0.000146911	-1.54497e-10	-1.24045	0.000147118	-1.54497e-10	-1.24045
66762486	chr2:66762486:A:G	6.20007e-07	-1.54497e-10	0.39955	0.000741199	-1.54497e-10	0.377989	0.000742484	-1.54497e-10	0.378311
66762836	chr2:66762836:T:C	2.44131e-08	-1.72347	-1.11159	3.009e-05	-1.72475	-1.10133	3.01296e-05	-1.72475	-1.10143
66762906	chr2:66762906:T:C	1.55292e-07	-1.54497e-10	-0.984873	0.00019174	-1.54497e-10	-0.97414	0.000191967	-1.54497e-10	-0.974366
66763399	chr2:66763399:G:A	1.28753e-07	-1.17229	-2.74514e-10	0.000157368	-1.17169	-2.74514e-10	0.000157541	-1.17201	-2.74514e-10
66763409	chr2:66763409:C:T	2.30961e-08	-1.72475	-1.16576	2.79465e-05	-1.72335	-1.17664	2.79871e-05	-1.72335	-1.1766
66763434	chr2:66763434:T:C	1.47862e-07	-1.54497e-10	-1.0339	0.000180951	-1.54497e-10	-1.03206	0.00018119	-1.54497e-10	-1.03214
66764043	chr2:66764043:C:T	1.21004e-07	-1.54497e-10	-1.23436	0.000147503	-1.54497e-10	-1.23643	0.000147717	-1.54497e-10	-1.23639
66764435	chr2:66764435:C:G	5.06011e-07	-1.54497e-10	0.196377	0.000622214	-1.54497e-10	0.203005	0.000622237	-1.54497e-10	0.201632
66764454	chr2:66764454:C:A	7.49324e-08	-1.71359	-2.74514e-10	9.09425e-05	-1.72005	-2.74514e-10	9.10749e-05	-1.72001	-2.74514e-10
66764539	chr2:66764539:A:G	1.24676e-07	-1.54497e-10	-1.20446	0.000151853	-1.54497e-10	-1.20736	0.000152056	-1.54497e-10	-1.20744
66764630	chr2:66764630:T:C	3.84829e-07	-1.54497e-10	-0.0773814	0.000447635	-1.54497e-10	-0.126302	0.000448683	-1.54497e-10	-0.125372
66764779	chr2:66764779:A:C	1.46161e-07	-1.54497e-10	-1.04547	0.000178858	-1.54497e-10	-1.04369	0.000179095	-1.54497e-10	-1.04377
66765262	chr2:66765262:A:G	1.21302e-07	-1.54497e-10	-1.2319	0.000148055	-1.54497e-10	-1.2327	0.000148266	-1.54497e-10	-1.23268
66765344	chr2:66765344:A:T	2.97505e-08	-1.43589	-1.20145	3.35857e-05	-1.53181	-1.18437	3.36229e-05	-1.53215	-1.18433
66765363	chr2:66765363:T:A	5.88482e-07	-1.54497e-10	0.347365	0.000768115	-1.54497e-10	0.41366	0.00076855	-1.54497e-10	0.412816
66765599	chr2:66765599:T:G	1.61274e-07	-1.54497e-10	-0.947078	0.000201201	-1.54497e-10	-0.925974	0.000201406	-1.54497e-10	-0.926368
66765740	chr2:66765740:G:C	2.70939e-07	-1.54497e-10	-0.428286	0.000332556	-1.54497e-10	-0.423472	0.000333057	-1.54497e-10	-0.423374
66765789	chr2:66765789:AG:A	9.58405e-07	-1.54497e-10	0.83509	0.00114449	-1.54497e-10	0.812432	0.00114661	-1.54497e-10	0.812877
66766133	chr2:66766133:C:G	1.33536e-07	-1.54497e-10	-1.13581	0.000162293	-1.54497e-10	-1.14087	0.0001625	-1.54497e-10	-1.14101
66766276	chr2:66766276:A:G	1.68906e-07	-1.54497e-10	-0.90084	0.000207887	-1.54497e-10	-0.893287	0.000208122	-1.54497e-10	-0.893567
66766700	chr2:66766700:A:T	1.47044e-07	-1.54497e-10	-1.03945	0.000179957	-1.54497e-10	-1.03756	0.000180196	-1.54497e-10	-1.03764
66767516	chr2:66767516:G:C	1.46405e-07	-1.54497e-10	-1.0438	0.000177539	-1.54497e-10	-1.05109	0.000177759	-1.54497e-10	-1.05126
66767699	chr2:66767699:A:G	1.38287e-07	-1.54497e-10	-1.10085	0.000170324	-1.54497e-10	-1.09258	0.000170557	-1.54497e-10	-1.09262
66767853	chr2:66767853:A:G	1.60385e-07	-1.54497e-10	-0.952604	0.000194157	-1.54497e-10	-0.961614	0.000194391	-1.54497e-10	-0.96182
66767944	chr2:66767944:C:T	1.45097e-07	-1.54497e-10	-1.05278	0.00017873	-1.54497e-10	-1.0444	0.000178951	-1.54497e-10	-1.04458
66768055	chr2:66768055:T:C	1.39464e-07	-1.54497e-10	-1.09237	0.000171646	-1.54497e-10	-1.08485	0.000171861	-1.54497e-10	-1.085
66768217	chr2:66768217:C:T	1.17543e-07	-1.47183	0.208456	0.000125572	-1.54658	0.149175	0.00012591	-1.54711	0.150984
66768463	chr2:66768463:A:G	3.12255e-08	-1.39811	-1.19084	3.50424e-05	-1.50145	-1.17227	3.50806e-05	-1.50181	-1.17223
66769197	chr2:66769197:A:G	2.36035e-08	-1.63177	-1.23702	2.7658e-05	-1.67885	-1.23152	2.76917e-05	-1.67907	-1.23148
66769274	chr2:66769274:A:T	1.56578e-07	-1.54497e-10	-0.976626	0.000191642	-1.54497e-10	-0.97465	0.000191893	-1.54497e-10	-0.97475
66769902	chr2:66769902:C:T	1.23656e-07	-1.54497e-10	-1.21268	0.000151364	-1.54497e-10	-1.21059	0.000151569	-1.54497e-10	-1.21065
66770025	chr2:66770025:C:T	6.01565e-07	-1.54497e-10	0.369354	0.0007407	-1.54497e-10	0.377317	0.00074065	-1.54497e-10	0.375838
66770465	chr2:66770465:T:C	1.21034e-07	-1.54497e-10	-1.23411	0.000147934	-1.54497e-10	-1.23351	0.000148158	-1.54497e-10	-1.23341
66770631	chr2:66770631:AG:A	1.26716e-07	-1.54497e-10	-1.18823	0.000155299	-1.54497e-10	-1.18492	0.000155454	-1.54497e-10	-1.18534
66770925	chr2:66770925:G:A	1.25937e-07	-1.54497e-10	-1.1944	0.000153911	-1.54497e-10	-1.19391	0.000154174	-1.54497e-10	-1.19361
66771454	chr2:66771454:C:T	1.22261e-07	-1.54497e-10	-1.22402	0.000150023	-1.54497e-10	-1.21949	0.000150221	-1.54497e-10	-1.21958
66771491	chr2:66771491:C:G	2.67141e-08	-1.62453	-1.12046	3.19719e-05	-1.63049	-1.13493	3.20147e-05	-1.63058	-1.13492
66771616	chr2:66771616:A:G	1.2243e-07	-1.54497e-10	-1.22264	0.000150257	-1.54497e-10	-1.21793	0.000150454	-1.54497e-10	-1.21803
66771652	chr2:66771652:T:TA	1.27171e-07	-1.54497e-10	-1.18465	0.000155864	-1.54497e-10	-1.18129	0.000156017	-1.54497e-10	-1.18172
66772460	chr2:66772460:C:A	1.54424e-07	-1.54497e-10	-0.99048	0.00018865	-1.54497e-10	-0.990384	0.000188904	-1.54497e-10	-0.990452
66772534	chr2:66772534:G:A	3.65583e-08	-1.22423	-1.20705	3.95223e-05	-1.36029	-1.19313	3.95489e-05	-1.36086	-1.1933
66772663	chr2:66772663:T:C	2.00473e-07	-1.54497e-10	-0.729504	0.000243776	-1.54497e-10	-0.73403	0.000244157	-1.54497e-10	-0.733878
66772764	chr2:66772764:C:T	2.51294e-08	-1.7026	-1.10354	3.02198e-05	-1.71229	-1.1095	3.02683e-05	-1.71221	-1.10937
66772944	chr2:66772944:T:C	2.55707e-08	-1.6869	-1.10183	3.06421e-05	-1.70012	-1.10779	3.06923e-05	-1.70002	-1.10766
66772998	chr2:66772998:T:A	2.57961e-08	-1.69432	-1.08564	3.09501e-05	-1.70595	-1.09195	3.10006e-05	-1.70586	-1.09182
66773358	chr2:66773358:T:C	1.27595e-07	-1.54497e-10	-1.18132	0.000155788	-1.54497e-10	-1.18178	0.000156018	-1.54497e-10	-1.18172
66773862	chr2:66773862:A:C	1.66447e-07	-1.54497e-10	-0.915502	0.000203773	-1.54497e-10	-0.913273	0.000204037	-1.54497e-10	-0.913386
66774099	chr2:66774099:T:A	1.50191e-07	-1.54497e-10	-1.01827	0.000184452	-1.54497e-10	-1.01289	0.000184704	-1.54497e-10	-1.01294
66774974	chr2:66774974:G:A	1.29027e-07	-1.54497e-10	-1.17016	0.000156593	-1.54497e-10	-1.17663	0.000156829	-1.54497e-10	-1.17653
66775916	chr2:66775916:A:T	1.20546e-07	-1.54497e-10	-1.23815	0.000147538	-1.54497e-10	-1.2362	0.000147739	-1.54497e-10	-1.23624
66776024	chr2:66776024:T:C	7.41011e-08	-1.72475	-2.74514e-10	9.06481e-05	-1.72329	-2.74514e-10	9.07738e-05	-1.72332	-2.74514e-10
66776189	chr2:66776189:T:C	1.46239e-07	-1.54497e-10	-1.04494	0.000179664	-1.54497e-10	-1.03919	0.000179859	-1.54497e-10	-1.03951
66776588	chr2:66776588:T:C	1.20404e-07	-1.54497e-10	-1.23933	0.000147147	-1.54497e-10	-1.23885	0.000147353	-1.54497e-10	-1.23886
66776593	chr2:66776593:T:A	5.39768e-07	-1.54497e-10	0.260958	0.000665084	-1.54497e-10	0.269633	0.000665059	-1.54497e-10	0.268186
66776791	chr2:66776791:A:G	2.66179e-08	-1.60637	-1.14223	3.19027e-05	-1.61248	-1.15511	3.19451e-05	-1.61258	-1.15509
66777358	chr2:66777358:C:T	2.65355e-08	-1.6329	-1.11879	3.1779e-05	-1.63833	-1.13315	3.18217e-05	-1.63841	-1.13313
66777732	chr2:66777732:C:T	2.64979e-08	-1.62879	-1.12432	3.17464e-05	-1.63414	-1.13836	3.1789e-05	-1.63423	-1.13834
66778290	chr2:66778290:C:T	2.94109e-07	-1.54497e-10	-0.346232	0.000372272	-1.54497e-10	-0.310656	0.00037259	-1.54497e-10	-0.31121
66778299	chr2:66778299:A:G	1.21825e-07	-1.54497e-10	-1.2276	0.000148507	-1.54497e-10	-1.22965	0.000148723	-1.54497e-10	-1.2296
66778341	chr2:66778341:A:AATAT	7.41016e-08	-1.72474	-2.74514e-10	9.08508e-05	-1.72106	-2.74514e-10	9.09808e-05	-1.72104	-2.74514e-10
66778454	chr2:66778454:T:C	1.64612e-07	-1.54497e-10	-0.926589	0.000201453	-1.54497e-10	-0.924726	0.000201705	-1.54497e-10	-0.924882
66778662	chr2:66778662:T:A	4.1338e-07	-1.7246	1.71879	0.000511182	-1.7244	1.73084	0.000512747	-1.7244	1.7325
66779149	chr2:66779149:T:C	3.73107e-07	-1.54497e-10	-0.108316	0.000483234	-1.54497e-10	-0.049778	0.000483709	-1.54497e-10	-0.0502063
66779449	chr2:66779449:A:G	1.264e-07	-1.54497e-10	-1.19073	0.000154426	-1.54497e-10	-1.19056	0.000154639	-1.54497e-10	-1.1906
66780360	chr2:66780360:A:T	3.16296e-08	-1.72473	-0.851354	3.78837e-05	-1.72337	-0.872392	3.79397e-05	-1.72338	-0.872307
66780522	chr2:66780522:T:G	1.34132e-07	-1.54497e-10	-1.13136	0.00016428	-1.54497e-10	-1.1287	0.0001645	-1.54497e-10	-1.12878
66780978	chr2:66780978:A:G	1.2026e-07	-1.54497e-10	-1.24052	0.000147034	-1.54497e-10	-1.23961	0.000147233	-1.54497e-10	-1.23967
66781179	chr2:66781179:C:T	3.38532e-08	-1.72391	-0.784237	4.02685e-05	-1.72475	-0.809957	4.03268e-05	-1.72475	-0.80992
66781203	chr2:66781203:G:T	1.56521e-07	-1.54497e-10	-0.976988	0.000192085	-1.54497e-10	-0.972339	0.000192329	-1.54497e-10	-0.972484
66781389	chr2:66781389:A:G	1.35379e-07	-1.54497e-10	-1.1221	0.000164848	-1.54497e-10	-1.12526	0.000165078	-1.54497e-10	-1.12527
66781497	chr2:66781497:T:C	4.03339e-08	-1.52765	-0.805342	4.66663e-05	-1.55525	-0.832003	4.67391e-05	-1.55527	-0.831834
66781609	chr2:66781609:A:C	1.2098e-07	-1.54497e-10	-1.23455	0.000147786	-1.54497e-10	-1.23451	0.000147997	-1.54497e-10	-1.2345
66781764	chr2:66781764:A:G	1.13653e-07	-1.29703	-2.74514e-10	0.000134309	-1.33014	-2.74514e-10	0.000134687	-1.32873	-2.74514e-10
66782004	chr2:66782004:T:A	1.26278e-07	-1.54497e-10	-1.1917	0.000155715	-1.54497e-10	-1.18225	0.000155916	-1.54497e-10	-1.18237
66782136	chr2:66782136:G:T	7.56352e-08	-1.70426	-2.74514e-10	9.282e-05	-1.69962	-2.74514e-10	9.29427e-05	-1.69971	-2.74514e-10
66782328	chr2:66782328:AC:A	1.22198e-07	-1.54497e-10	-1.22454	0.000149066	-1.54497e-10	-1.22589	0.000149276	-1.54497e-10	-1.22589
66782579	chr2:66782579:G:A	9.09971e-08	-1.51935	-2.74514e-10	0.00011397	-1.49434	-2.74514e-10	0.000114129	-1.49436	-2.74514e-10
66782643	chr2:66782643:T:C	7.91402e-08	-1.65896	-2.74514e-10	9.54224e-05	-1.67197	-2.74514e-10	9.55745e-05	-1.67178	-2.74514e-10
66783018	chr2:66783018:C:A	9.38837e-06	-1.54497e-10	3.11705	0.0133441	-1.54497e-10	3.26855	0.0133559	-1.54497e-10	3.26802
66783050	chr2:66783050:G:A	6.31273e-07	-1.54497e-10	0.417557	0.000829156	-1.54497e-10	0.490128	0.000829881	-1.54497e-10	0.489592
66783216	chr2:66783216:G:A	3.07126e-08	-1.56058	-1.04493	3.64086e-05	-1.56415	-1.07133	3.64246e-05	-1.56504	-1.0714
66783367	chr2:66783367:G:T	7.76446e-08	-1.67804	-2.74514e-10	9.38053e-05	-1.68906	-2.74514e-10	9.39517e-05	-1.68891	-2.74514e-10
66783550	chr2:66783550:T:G	4.90526e-08	-0.902515	-1.23477	5.98292e-05	-0.903736	-1.23505	5.98806e-05	-0.904264	-1.23507
66783717	chr2:66783717:C:T	3.90947e-08	-1.72093	-0.64326	4.66958e-05	-1.71621	-0.670419	4.67589e-05	-1.71626	-0.670429
66783994	chr2:66783994:G:GT	4.40351e-08	-1.20102	-1.04418	5.14763e-05	-1.2753	-1.01386	5.15231e-05	-1.27588	-1.01378
66784606	chr2:66784606:A:C	3.8064e-08	-1.48565	-0.90526	4.42116e-05	-1.51808	-0.923216	4.42783e-05	-1.5181	-0.923096
66784738	chr2:66784738:G:A	3.25207e-08	-1.71166	-0.836648	3.87519e-05	-1.718	-0.855096	3.88087e-05	-1.71796	-0.855082
66784744	chr2:66784744:A:G	4.56524e-08	-1.52806	-0.681062	5.26727e-05	-1.55603	-0.710148	5.27546e-05	-1.55605	-0.709988
66784911	chr2:66784911:T:C	3.12489e-07	-1.54497e-10	-0.285611	0.000373894	-1.54497e-10	-0.306308	0.000374622	-1.54497e-10	-0.305772
66785412	chr2:66785412:G:A	7.99486e-08	-1.6488	-2.74514e-10	9.65569e-05	-1.66015	-2.74514e-10	9.67307e-05	-1.65976	-2.74514e-10
66785547	chr2:66785547:T:C	7.56568e-08	-1.70397	-2.74514e-10	9.17696e-05	-1.711	-2.74514e-10	9.19074e-05	-1.71091	-2.74514e-10
66785551	chr2:66785551:T:C	2.95292e-07	-1.54497e-10	-0.342216	0.000353524	-1.54497e-10	-0.362328	0.000354207	-1.54497e-10	-0.361807
66785798	chr2:66785798:C:T	1.38191e-07	-1.54497e-10	-1.10154	0.000167672	-1.54497e-10	-1.10827	0.000167931	-1.54497e-10	-1.10814
66785823	chr2:66785823:T:A	4.06148e-08	-1.0893	-1.23675	4.92429e-05	-1.09664	-1.23688	4.92692e-05	-1.09754	-1.23685
66786870	chr2:66786870:T:C	3.86508e-08	-1.13748	-1.23813	4.53024e-05	-1.17889	-1.23803	4.53268e-05	-1.17974	-1.23805
66786894	chr2:66786894:G:A	1.3855e-07	-1.54497e-10	-1.09895	0.000168643	-1.54497e-10	-1.10249	0.000168878	-1.54497e-10	-1.10251
66787579	chr2:66787579:A:G	4.16417e-08	-1.68723	-0.613846	4.89199e-05	-1.70151	-0.638582	4.89926e-05	-1.70139	-0.638634
66787629	chr2:66787629:C:T	3.97098e-08	-1.68289	-0.665696	4.66578e-05	-1.6982	-0.689243	4.67274e-05	-1.69806	-0.689299
66787701	chr2:66787701:C:CA	1.38627e-07	-1.54497e-10	-1.0984	0.000168747	-1.54497e-10	-1.10188	0.000168982	-1.54497e-10	-1.1019
66788352	chr2:66788352:G:A	1.21767e-07	-1.54497e-10	-1.22807	0.000148907	-1.54497e-10	-1.22696	0.000149114	-1.54497e-10	-1.22698
66788454	chr2:66788454:T:A	1.22697e-07	-1.54497e-10	-1.22046	0.000149702	-1.54497e-10	-1.22163	0.000149912	-1.54497e-10	-1.22164
66789899	chr2:66789899:G:A	1.22451e-07	-1.54497e-10	-1.22247	0.000149021	-1.54497e-10	-1.22619	0.000149239	-1.54497e-10	-1.22614
66790088	chr2:66790088:G:A	1.78644e-07	-0.844786	-2.74514e-10	0.000221899	-0.828058	-2.74514e-10	0.000222124	-0.828452	-2.74514e-10
66790318	chr2:66790318:C:T	3.04396e-08	-1.66262	-0.951815	3.79848e-05	-1.66564	-0.927453	3.80129e-05	-1.66621	-0.92755
66790351	chr2:66790351:C:A	1.32807e-07	-1.54497e-10	-1.14128	0.000163322	-1.54497e-10	-1.13456	0.000163529	-1.54497e-10	-1.1347
66790442	chr2:66790442:A:G	2.87486e-08	-1.59178	-1.07981	3.41691e-05	-1.61966	-1.0793	3.42129e-05	-1.61985	-1.07924
66790486	chr2:66790486:A:G	3.1073e-08	-1.57075	-1.02309	3.68505e-05	-1.60091	-1.0225	3.68975e-05	-1.60112	-1.02242
66790606	chr2:66790606:T:C	3.61634e-08	-1.34298	-1.09915	4.10125e-05	-1.44323	-1.07317	4.10563e-05	-1.44365	-1.0731
66790639	chr2:66790639:A:G	1.42927e-07	-1.54497e-10	-1.06785	0.000178861	-1.54497e-10	-1.04367	0.000179045	-1.54497e-10	-1.04405
66790951	chr2:66790951:T:C	1.39199e-07	-1.54497e-10	-1.09428	0.000169636	-1.54497e-10	-1.09662	0.000169895	-1.54497e-10	-1.09651
66791181	chr2:66791181:G:A	1.464e-07	-1.54497e-10	-1.04384	0.000183488	-1.54497e-10	-1.01813	0.000183672	-1.54497e-10	-1.01854
66791522	chr2:66791522:T:C	1.21092e-07	-1.54497e-10	-1.23363	0.000148459	-1.54497e-10	-1.22997	0.000148646	-1.54497e-10	-1.23012
66791880	chr2:66791880:C:T	7.5515e-08	-1.70585	-2.74514e-10	9.15511e-05	-1.71338	-2.74514e-10	9.16883e-05	-1.71329	-2.74514e-10
66791929	chr2:66791929:C:T	1.23516e-07	-1.54497e-10	-1.21381	0.000151434	-1.54497e-10	-1.21013	0.000151639	-1.54497e-10	-1.21018
66792155	chr2:66792155:A:G	1.51245e-07	-1.54497e-10	-1.01128	0.000187049	-1.54497e-10	-0.99891	0.000187272	-1.54497e-10	-0.99913
66792236	chr2:66792236:GT:G	3.32122e-08	-1.34076	-1.1865	3.73189e-05	-1.44029	-1.17048	3.73574e-05	-1.44073	-1.17042
66792499	chr2:66792499:C:T	1.23205e-07	-1.54497e-10	-1.21633	0.000151938	-1.54497e-10	-1.20681	0.000152128	-1.54497e-10	-1.20697
66793154	chr2:66793154:T:C	1.20569e-07	-1.54497e-10	-1.23796	0.000147384	-1.54497e-10	-1.23724	0.000147589	-1.54497e-10	-1.23726
66793186	chr2:66793186:C:T	1.71351e-07	-1.54497e-10	-0.886469	0.000214557	-1.54497e-10	-0.861704	0.000214811	-1.54497e-10	-0.86193
66794466	chr2:66794466:G:A	7.45217e-08	-1.71909	-2.74514e-10	9.15591e-05	-1.7133	-2.74514e-10	9.16802e-05	-1.71338	-2.74514e-10
66794619	chr2:66794619:T:C	1.68581e-07	-1.54497e-10	-0.902763	0.000209149	-1.54497e-10	-0.887234	0.000209384	-1.54497e-10	-0.887518
66794718	chr2:66794718:T:C	5.56092e-08	-1.6157	-0.396133	6.68907e-05	-1.63476	-0.392458	6.70288e-05	-1.63451	-0.392054
66794800	chr2:66794800:A:G	7.61699e-08	-1.69721	-2.74514e-10	9.21861e-05	-1.70647	-2.74514e-10	9.23264e-05	-1.70636	-2.74514e-10
66795009	chr2:66795009:C:A	2.12417e-07	-1.54497e-10	-0.671628	0.000269064	-1.54497e-10	-0.635329	0.000269162	-1.54497e-10	-0.636377
66795030	chr2:66795030:C:T	5.70041e-08	-1.58833	-0.398726	6.84008e-05	-1.60984	-0.395059	6.85441e-05	-1.60956	-0.394655
66795102	chr2:66795102:A:G	5.14699e-08	-1.70141	-0.387779	6.40533e-05	-1.69445	-0.376116	6.41309e-05	-1.69447	-0.376295
66795219	chr2:66795219:G:A	3.67483e-08	-1.18776	-1.23833	3.99697e-05	-1.30341	-1.23875	4.00021e-05	-1.30397	-1.23878
66795899	chr2:66795899:G:A	2.81466e-08	-1.53218	-1.16058	3.26437e-05	-1.59151	-1.15312	3.26793e-05	-1.59173	-1.15321
66796295	chr2:66796295:A:G	3.35961e-08	-1.32985	-1.18592	3.78421e-05	-1.41743	-1.17943	3.78794e-05	-1.41776	-1.17952
66796551	chr2:66796551:A:C	2.56351e-07	-1.54497e-10	-0.483635	0.000328623	-1.54497e-10	-0.435368	0.000328657	-1.54497e-10	-0.436676
66796707	chr2:66796707:T:C	1.25531e-07	-1.54497e-10	-1.19763	0.000154054	-1.54497e-10	-1.19298	0.00015426	-1.54497e-10	-1.19305
66797191	chr2:66797191:G:A	2.83927e-08	-1.60968	-1.07437	3.30069e-05	-1.64931	-1.08425	3.30587e-05	-1.64964	-1.08377
66797275	chr2:66797275:G:A	3.56079e-08	-1.2175	-1.24011	3.88251e-05	-1.33093	-1.24028	3.88581e-05	-1.33148	-1.2403
66797382	chr2:66797382:C:T	1.39994e-07	-1.54497e-10	-1.08858	0.000171946	-1.54497e-10	-1.0831	0.000172163	-1.54497e-10	-1.08325
66797406	chr2:66797406:G:A	1.34893e-07	-1.54497e-10	-1.1257	0.000168165	-1.54497e-10	-1.10533	0.000168348	-1.54497e-10	-1.10565
66797638	chr2:66797638:C:G	1.87154e-07	-1.54497e-10	-0.798249	0.000232628	-1.54497e-10	-0.780839	0.000232884	-1.54497e-10	-0.781148
66797709	chr2:66797709:G:C	1.36854e-07	-1.54497e-10	-1.11126	0.000170812	-1.54497e-10	-1.08971	0.000170995	-1.54497e-10	-1.09005
66798039	chr2:66798039:G:A	7.58476e-08	-1.70145	-2.74514e-10	9.18752e-05	-1.70985	-2.74514e-10	9.20139e-05	-1.70975	-2.74514e-10
66798129	chr2:66798129:A:G	1.24045e-07	-1.54497e-10	-1.20954	0.000152126	-1.54497e-10	-1.20557	0.000152331	-1.54497e-10	-1.20563
66798405	chr2:66798405:A:G	2.92566e-08	-1.47851	-1.17557	3.36359e-05	-1.54591	-1.16877	3.36716e-05	-1.54617	-1.16886
66798668	chr2:66798668:C:CAT	2.72214e-08	-1.6994	-1.02677	3.4031e-05	-1.71868	-0.984329	3.40564e-05	-1.71864	-0.985026
66798695	chr2:66798695:A:G	3.47409e-08	-1.48445	-0.997811	4.02072e-05	-1.55142	-0.984815	4.0246e-05	-1.55167	-0.985005
66798747	chr2:66798747:T:C	2.84319e-08	-1.4791	-1.20357	3.25226e-05	-1.5448	-1.20354	3.25588e-05	-1.54504	-1.20361
66798750	chr2:66798750:G:A	6.15106e-08	-1.60741	-0.303561	7.39233e-05	-1.62738	-0.299875	7.40783e-05	-1.62712	-0.299443
66798771	chr2:66798771:G:A	1.83077e-07	-1.54497e-10	-0.820274	0.000227667	-1.54497e-10	-0.802394	0.000227915	-1.54497e-10	-0.802716
66798940	chr2:66798940:T:C	1.78556e-07	-1.54497e-10	-0.84528	0.000221891	-1.54497e-10	-0.828095	0.000222133	-1.54497e-10	-0.828411
66799010	chr2:66799010:G:A	3.11369e-08	-1.65287	-0.938912	3.87415e-05	-1.68332	-0.890047	3.87606e-05	-1.68341	-0.89088
66799064	chr2:66799064:T:A	5.68155e-08	-1.61698	-0.373395	6.83451e-05	-1.63614	-0.369575	6.84862e-05	-1.63589	-0.369167
66799213	chr2:66799213:C:G	1.20341e-07	-1.54497e-10	-1.23985	0.000146906	-1.54497e-10	-1.24049	0.000147114	-1.54497e-10	-1.24048
66799337	chr2:66799337:G:C	2.49008e-07	-1.54497e-10	-0.512695	0.000305899	-1.54497e-10	-0.507024	0.000306293	-1.54497e-10	-0.507147
66799494	chr2:66799494:T:C	1.41477e-07	-1.54497e-10	-1.07804	0.000174588	-1.54497e-10	-1.06785	0.000174811	-1.54497e-10	-1.06798
66800388	chr2:66800388:G:A	3.28048e-08	-1.65076	-0.88885	3.96978e-05	-1.64123	-0.907758	3.97662e-05	-1.64125	-0.90742
66800489	chr2:66800489:G:A	1.2038e-07	-1.54497e-10	-1.23953	0.00014692	-1.54497e-10	-1.24039	0.000147129	-1.54497e-10	-1.24038
66800646	chr2:66800646:T:G	2.34482e-08	-1.70586	-1.16953	2.88077e-05	-1.72175	-1.14789	2.88375e-05	-1.72173	-1.14828
66800948	chr2:66800948:A:G	1.26148e-07	-1.54497e-10	-1.19272	0.000154964	-1.54497e-10	-1.18709	0.000155166	-1.54497e-10	-1.18719
66801085	chr2:66801085:C:T	1.30578e-07	-1.54497e-10	-1.15821	0.00016053	-1.54497e-10	-1.1518	0.00016074	-1.54497e-10	-1.1519
66801112	chr2:66801112:G:A	7.6833e-08	-1.68855	-2.74514e-10	9.8754e-05	-1.63765	-2.74514e-10	9.88741e-05	-1.63784	-2.74514e-10
66801187	chr2:66801187:G:A	1.20342e-07	-1.54497e-10	-1.23984	0.000146906	-1.54497e-10	-1.24049	0.000147114	-1.54497e-10	-1.24048
66801195	chr2:66801195:A:G	1.26211e-07	-1.54497e-10	-1.19223	0.000155045	-1.54497e-10	-1.18656	0.000155247	-1.54497e-10	-1.18667
66801204	chr2:66801204:A:G	1.30587e-07	-1.54497e-10	-1.15814	0.000160541	-1.54497e-10	-1.15173	0.000160752	-1.54497e-10	-1.15183
66801750	chr2:66801750:A:G	1.39591e-07	-1.54497e-10	-1.09147	0.000173111	-1.54497e-10	-1.07634	0.000173328	-1.54497e-10	-1.0765
66802147	chr2:66802147:T:A	1.2026e-07	-1.54497e-10	-1.24052	0.000146973	-1.54497e-10	-1.24003	0.000147177	-1.54497e-10	-1.24005
66802212	chr2:66802212:C:T	4.14718e-08	-1.06493	-1.24024	4.4521e-05	-1.19425	-1.24007	4.45563e-05	-1.19488	-1.24006
66802346	chr2:66802346:G:A	1.80297e-07	-1.54497e-10	-0.835577	0.000222833	-1.54497e-10	-0.823858	0.000223096	-1.54497e-10	-0.824086
66802424	chr2:66802424:C:T	2.76468e-08	-1.49801	-1.21266	3.24732e-05	-1.53007	-1.2198	3.25352e-05	-1.5297	-1.21966
66802434	chr2:66802434:G:A	7.42099e-08	-1.72328	-2.74514e-10	9.25653e-05	-1.70237	-2.74514e-10	9.269e-05	-1.70243	-2.74514e-10
66802580	chr2:66802580:C:A	2.41609e-08	-1.62928	-1.21617	2.96157e-05	-1.62776	-1.21421	2.96372e-05	-1.62853	-1.21413
66803027	chr2:66803027:G:A	2.89252e-08	-1.66787	-0.997597	3.43409e-05	-1.69763	-0.996313	3.43879e-05	-1.69773	-0.996257
66803149	chr2:66803149:T:G	1.20268e-07	-1.54497e-10	-1.24046	0.0001469	-1.54497e-10	-1.24053	0.000147108	-1.54497e-10	-1.24053
66803299	chr2:66803299:A:G	1.20535e-07	-1.54497e-10	-1.23824	0.00014745	-1.54497e-10	-1.23679	0.000147655	-1.54497e-10	-1.23681
66803315	chr2:66803315:C:T	2.47268e-08	-1.58308	-1.23921	2.84677e-05	-1.64108	-1.24043	2.84968e-05	-1.64148	-1.24042
66803321	chr2:66803321:T:TA	4.24241e-08	-1.0426	-1.23986	4.54745e-05	-1.17319	-1.23994	4.5508e-05	-1.17385	-1.23996
66803458	chr2:66803458:T:C	1.27013e-07	-1.54497e-10	-1.18589	0.000155701	-1.54497e-10	-1.18234	0.000155898	-1.54497e-10	-1.18248
66803547	chr2:66803547:AGCC:A	3.639e-08	-1.38569	-1.0502	4.58972e-05	-1.34437	-1.0595	4.59742e-05	-1.34446	-1.05915
66803690	chr2:66803690:A:G	1.295e-07	-1.54497e-10	-1.1665	0.000158855	-1.54497e-10	-1.16229	0.000159074	-1.54497e-10	-1.16232
66804085	chr2:66804085:A:G	1.39324e-07	-1.54497e-10	-1.09338	0.000171752	-1.54497e-10	-1.08423	0.000171965	-1.54497e-10	-1.0844
66804280	chr2:66804280:C:T	7.41192e-08	-1.72451	-2.74514e-10	9.05165e-05	-1.72475	-2.74514e-10	9.06441e-05	-1.72475	-2.74514e-10
66804561	chr2:66804561:A:G	1.52538e-07	-1.54497e-10	-1.00277	0.000192298	-1.54497e-10	-0.971233	0.000192475	-1.54497e-10	-0.971722
66804674	chr2:66804674:A:G	1.20272e-07	-1.54497e-10	-1.24042	0.000146915	-1.54497e-10	-1.24042	0.000147121	-1.54497e-10	-1.24043
66804984	chr2:66804984:A:G	1.20877e-07	-1.54497e-10	-1.2354	0.000147285	-1.54497e-10	-1.23791	0.000147498	-1.54497e-10	-1.23788
66805095	chr2:66805095:T:C	1.26328e-07	-1.54497e-10	-1.1913	0.000153523	-1.54497e-10	-1.19643	0.000153755	-1.54497e-10	-1.19633
66805321	chr2:66805321:G:T	2.63955e-08	-1.71968	-1.03731	3.26764e-05	-1.70464	-1.03899	3.2728e-05	-1.70455	-1.0389
66805514	chr2:66805514:A:T	1.37401e-07	-1.54497e-10	-1.10727	0.000165213	-1.54497e-10	-1.12304	0.000165481	-1.54497e-10	-1.12283
66805884	chr2:66805884:T:A	1.2827e-07	-1.54497e-10	-1.17604	0.000159401	-1.54497e-10	-1.15885	0.000159486	-1.54497e-10	-1.15973
66806188	chr2:66806188:C:G	6.7649e-08	-1.15386	-0.661985	8.55962e-05	-1.1358	-0.644842	8.58801e-05	-1.13441	-0.644323
66806211	chr2:66806211:C:T	1.46185e-07	-1.54497e-10	-1.04531	0.000179813	-1.54497e-10	-1.03836	0.000180083	-1.54497e-10	-1.03827
66806230	chr2:66806230:T:C	3.47845e-08	-1.25829	-1.22272	3.82264e-05	-1.36455	-1.22221	3.82647e-05	-1.36507	-1.2221
66806250	chr2:66806250:A:C	1.72743e-07	-1.54497e-10	-0.878379	0.000213562	-1.54497e-10	-0.866351	0.000213818	-1.54497e-10	-0.866563
66806523	chr2:66806523:C:T	7.77758e-08	-1.67635	-2.74514e-10	9.37905e-05	-1.68922	-2.74514e-10	9.3937e-05	-1.68906	-2.74514e-10
66806849	chr2:66806849:T:A	2.42669e-07	-0.538482	-2.74514e-10	0.000297923	-0.533444	-2.74514e-10	0.000298177	-0.534002	-2.74514e-10
66807123	chr2:66807123:T:G	1.71626e-07	-1.54497e-10	-0.884865	0.000215086	-1.54497e-10	-0.859239	0.000215294	-1.54497e-10	-0.859685
66807143	chr2:66807143:A:G	1.42984e-07	-1.54497e-10	-1.06745	0.000173524	-1.54497e-10	-1.07396	0.000173793	-1.54497e-10	-1.07382
66807150	chr2:66807150:AAGAT:A	1.31326e-07	-1.54497e-10	-1.1525	0.000162352	-1.54497e-10	-1.14051	0.000162538	-1.54497e-10	-1.14078
66807219	chr2:66807219:C:T	2.30854e-08	-1.71449	-1.17648	2.86391e-05	-1.72439	-1.15112	2.86673e-05	-1.72438	-1.15155
66807284	chr2:66807284:C:T	1.23105e-07	-1.54497e-10	-1.21714	0.000150066	-1.54497e-10	-1.21921	0.000150292	-1.54497e-10	-1.21911
66807454	chr2:66807454:G:T	8.01873e-08	-1.64582	-2.74514e-10	9.6428e-05	-1.66148	-2.74514e-10	9.65839e-05	-1.66128	-2.74514e-10
66807727	chr2:66807727:A:C	1.85891e-07	-1.54497e-10	-0.80502	0.000235309	-1.54497e-10	-0.769381	0.000235409	-1.54497e-10	-0.770363
66807785	chr2:66807785:A:G	1.37222e-07	-1.54497e-10	-1.10858	0.000168172	-1.54497e-10	-1.10529	0.000168397	-1.54497e-10	-1.10537
66808005	chr2:66808005:A:G	5.93243e-07	1.01741	-0.661992	0.000763325	1.02745	-0.620046	0.000760675	1.02272	-0.620202
66808146	chr2:66808146:T:C	5.37126e-08	-1.11512	-0.931411	6.02263e-05	-1.1892	-0.942972	6.02689e-05	-1.19062	-0.942251
66808362	chr2:66808362:G:A	1.33716e-07	-1.54497e-10	-1.13446	0.000162164	-1.54497e-10	-1.14167	0.000162419	-1.54497e-10	-1.14151
66808557	chr2:66808557:A:T	5.60438e-07	-1.54497e-10	0.298537	0.000703644	-1.54497e-10	0.325992	0.000704276	-1.54497e-10	0.325481
66808576	chr2:66808576:A:G	7.64203e-08	-1.69393	-2.74514e-10	9.30188e-05	-1.69748	-2.74514e-10	9.3163e-05	-1.69734	-2.74514e-10
66809119	chr2:66809119:G:A	7.78468e-08	-1.67544	-2.74514e-10	9.46184e-05	-1.68043	-2.74514e-10	9.47683e-05	-1.68025	-2.74514e-10
66809126	chr2:66809126:T:C	2.34554e-08	-1.63474	-1.24034	2.95567e-05	-1.60356	-1.24041	2.9607e-05	-1.60325	-1.24042
66809140	chr2:66809140:A:G	2.68187e-08	-1.71959	-1.02149	3.25541e-05	-1.71658	-1.03079	3.25845e-05	-1.71673	-1.03113
66809250	chr2:66809250:AT:A	7.01199e-07	-1.54497e-10	0.52261	0.000919708	-1.54497e-10	0.593777	0.00092018	-1.54497e-10	0.59288
66809404	chr2:66809404:C:T	7.78281e-08	-1.67568	-2.74514e-10	9.46054e-05	-1.68057	-2.74514e-10	9.47554e-05	-1.68039	-2.74514e-10
66809729	chr2:66809729:T:C	5.5126e-07	-1.54497e-10	0.282026	0.000719372	-1.54497e-10	0.348099	0.000719777	-1.54497e-10	0.347252
66809914	chr2:66809914:A:G	1.59296e-07	-1.54497e-10	-0.959416	0.000194882	-1.54497e-10	-0.957886	0.000195179	-1.54497e-10	-0.957774
66810474	chr2:66810474:A:G	1.23953e-07	-1.54497e-10	-1.21028	0.000150962	-1.54497e-10	-1.21325	0.00015118	-1.54497e-10	-1.21322
66810703	chr2:66810703:A:G	1.45783e-07	-1.54497e-10	-1.04806	0.000179347	-1.54497e-10	-1.04095	0.000179572	-1.54497e-10	-1.04111
66811207	chr2:66811207:T:C	1.27375e-07	-0.166931	-1.01611	0.000167687	-0.0869224	-1.02126	0.000167039	-0.0919236	-1.02154
66811985	chr2:66811985:T:C	1.2365e-07	-1.54497e-10	-1.21273	0.0001515	-1.54497e-10	-1.20969	0.000151699	-1.54497e-10	-1.20979
66812216	chr2:66812216:A:G	7.86688e-08	-1.66493	-2.74514e-10	9.46818e-05	-1.67976	-2.74514e-10	9.48648e-05	-1.67924	-2.74514e-10
66812265	chr2:66812265:T:C	1.30519e-07	-1.54497e-10	-1.15866	0.000160809	-1.54497e-10	-1.15007	0.000161002	-1.54497e-10	-1.15027
66812665	chr2:66812665:C:T	7.51152e-07	-1.54497e-10	0.591427	0.000972574	-1.54497e-10	0.649666	0.000973438	-1.54497e-10	0.649145
66812777	chr2:66812777:A:G	1.20376e-07	-1.54497e-10	-1.23956	0.000147392	-1.54497e-10	-1.23718	0.000147592	-1.54497e-10	-1.23724
66813033	chr2:66813033:A:G	1.39301e-07	-0.018302	-1.07524	0.000184531	0.0668943	-1.07936	0.00018378	0.0616594	-1.07961
66813172	chr2:66813172:A:G	1.26148e-07	-1.54497e-10	-1.19272	0.000154329	-1.54497e-10	-1.19119	0.000154542	-1.54497e-10	-1.19123
66813284	chr2:66813284:T:C	7.68651e-07	-1.54497e-10	0.614456	0.000995617	-1.54497e-10	0.673083	0.000996427	-1.54497e-10	0.672487
66813390	chr2:66813390:C:A	1.47654e-07	-0.0269382	-1.00837	0.000199592	0.0955889	-1.0296	0.00019934	0.0927361	-1.02941
66813743	chr2:66813743:C:T	2.3329e-08	-1.64045	-1.24004	2.95036e-05	-1.60736	-1.23841	2.95525e-05	-1.60706	-1.23846
66813803	chr2:66813803:AG:A	1.51986e-07	-0.0133235	-0.993072	0.00020555	0.110421	-1.01501	0.00020529	0.107558	-1.01482
66814325	chr2:66814325:G:A	1.49245e-07	0.0415003	-1.06609	0.000209777	0.200589	-1.08483	0.000209276	0.196688	-1.08472
66814378	chr2:66814378:T:C	1.26352e-07	-1.54497e-10	-1.19111	0.000153904	-1.54497e-10	-1.19395	0.000154131	-1.54497e-10	-1.19389
66814545	chr2:66814545:G:A	2.2884e-08	-1.69987	-1.19988	2.95886e-05	-1.66969	-1.1732	2.96148e-05	-1.66962	-1.17379
66814558	chr2:66814558:AAG:A	8.00274e-08	-1.64781	-2.74514e-10	9.46003e-05	-1.68062	-2.74514e-10	9.47042e-05	-1.68093	-2.74514e-10
66814616	chr2:66814616:T:C	2.48937e-07	0.0710181	-0.584	0.000354469	0.170782	-0.530441	0.000352247	0.165214	-0.532571
66814767	chr2:66814767:A:C	5.18681e-08	-0.925534	-1.15594	5.82062e-05	-1.0244	-1.14189	5.82009e-05	-1.02613	-1.14166
66814909	chr2:66814909:G:A	2.36705e-08	-1.62756	-1.23839	3.00351e-05	-1.59233	-1.23558	3.00848e-05	-1.59202	-1.23565
66814939	chr2:66814939:T:C	8.1505e-08	-0.939309	-0.690208	9.59102e-05	-1.02354	-0.643325	9.57586e-05	-1.02531	-0.644552
66815635	chr2:66815635:A:G	1.45787e-07	-1.54497e-10	-1.04804	0.000179962	-1.54497e-10	-1.03753	0.000180192	-1.54497e-10	-1.03766
66816412	chr2:66816412:A:G	1.22989e-07	-1.54497e-10	-1.21809	0.00015205	-1.54497e-10	-1.20607	0.000152208	-1.54497e-10	-1.20644
66816509	chr2:66816509:C:T	1.63362e-07	-1.54497e-10	-0.934215	0.00019528	-1.54497e-10	-0.955843	0.000195625	-1.54497e-10	-0.95549
66816602	chr2:66816602:T:C	7.6351e-08	-1.69484	-2.74514e-10	9.29854e-05	-1.69784	-2.74514e-10	9.31295e-05	-1.6977	-2.74514e-10
66816991	chr2:66816991:G:C	2.44702e-08	-1.66754	-1.16519	3.06161e-05	-1.62357	-1.18518	3.06722e-05	-1.62352	-1.18481
66817308	chr2:66817308:A:T	7.63308e-08	-1.6951	-2.74514e-10	9.29557e-05	-1.69816	-2.74514e-10	9.30997e-05	-1.69802	-2.74514e-10
66817405	chr2:66817405:G:C	1.21615e-07	-0.177464	-1.05186	0.000165184	-0.0523801	-1.07084	0.000164993	-0.0551	-1.07069
66817460	chr2:66817460:A:G	1.26341e-07	-1.54497e-10	-1.19119	0.000153502	-1.54497e-10	-1.19657	0.000153738	-1.54497e-10	-1.19644
66817826	chr2:66817826:G:A	1.35372e-07	-1.54497e-10	-1.12216	0.000167025	-1.54497e-10	-1.11214	0.000167225	-1.54497e-10	-1.11235
66818010	chr2:66818010:A:G	3.85035e-08	-1.50131	-0.878121	4.33452e-05	-1.54724	-0.913843	4.3398e-05	-1.54822	-0.91306
66818880	chr2:66818880:G:A	1.34078e-07	-1.13176	-2.74514e-10	0.000186022	-1.00441	-2.74514e-10	0.000185906	-1.00645	-2.74514e-10
66819733	chr2:66819733:C:T	1.03998e-07	-0.190917	-1.1949	0.000163072	0.0350602	-1.17115	0.000162153	0.0289093	-1.17206
66819776	chr2:66819776:T:C	2.5534e-07	-1.54497e-10	-0.487587	0.000326955	-1.54497e-10	-0.440457	0.000327113	-1.54497e-10	-0.441383
66820022	chr2:66820022:C:T	7.43231e-08	-1.72176	-2.74514e-10	9.13317e-05	-1.71578	-2.74514e-10	9.14522e-05	-1.71587	-2.74514e-10
66820143	chr2:66820143:T:G	1.2239e-07	-1.54497e-10	-1.22297	0.000149048	-1.54497e-10	-1.22601	0.000149269	-1.54497e-10	-1.22594
66820508	chr2:66820508:A:G	5.51967e-08	-1.06496	-0.954318	7.94604e-05	-0.937164	-0.917857	7.9304e-05	-0.939442	-0.918958
66820585	chr2:66820585:C:T	2.18717e-08	-1.71946	-1.22553	2.69885e-05	-1.72196	-1.21291	2.70189e-05	-1.72193	-1.21322
66821029	chr2:66821029:G:A	2.75893e-08	-1.49215	-1.22061	3.6214e-05	-1.41829	-1.22254	3.62309e-05	-1.41915	-1.22263
66821389	chr2:66821389:G:A	4.31913e-08	-1.15505	-1.10949	6.10544e-05	-1.03557	-1.08295	6.09605e-05	-1.03771	-1.08375
66821463	chr2:66821463:T:C	7.44865e-08	-0.544461	-1.1751	0.000104568	-0.428847	-1.15159	0.000104012	-0.43463	-1.15255
66821508	chr2:66821508:T:G	1.39669e-07	-1.54497e-10	-1.0909	0.000171176	-1.54497e-10	-1.08759	0.0001714	-1.54497e-10	-1.08769
66821602	chr2:66821602:C:T	7.52489e-08	-1.70938	-2.74514e-10	9.29851e-05	-1.69784	-2.74514e-10	9.31015e-05	-1.698	-2.74514e-10
66821710	chr2:66821710:T:C	1.38328e-07	-1.54497e-10	-1.10055	0.0001701	-1.54497e-10	-1.09389	0.000170242	-1.54497e-10	-1.09447
66822075	chr2:66822075:A:T	1.40628e-07	-1.54497e-10	-1.08406	0.000176751	-1.54497e-10	-1.05554	0.000176912	-1.54497e-10	-1.05603
66822249	chr2:66822249:T:C	7.581e-08	-1.70195	-2.74514e-10	9.38229e-05	-1.68887	-2.74514e-10	9.39378e-05	-1.68906	-2.74514e-10
66823186	chr2:66823186:T:C	1.59359e-07	-1.54497e-10	-0.959024	0.000192537	-1.54497e-10	-0.969994	0.000192864	-1.54497e-10	-0.969705
66823454	chr2:66823454:A:C	7.41139e-08	-1.72458	-2.74514e-10	9.052e-05	-1.72471	-2.74514e-10	9.06472e-05	-1.72471	-2.74514e-10
66823518	chr2:66823518:T:C	1.16747e-06	1.558	-0.525583	0.0026423	2.03584	-0.386712	0.00259203	2.02012	-0.391608
66823561	chr2:66823561:A:G	4.04739e-07	-1.54497e-10	-0.0269397	0.000520565	-1.54497e-10	0.0246347	0.000520394	-1.54497e-10	0.0228972
66823568	chr2:66823568:C:A	1.25061e-07	-1.54497e-10	-1.20138	0.000152395	-1.54497e-10	-1.20381	0.000152625	-1.54497e-10	-1.20371
66823620	chr2:66823620:T:C	1.47543e-07	-0.501718	-0.534346	0.000280607	-0.214024	-0.379301	0.000277491	-0.221809	-0.384092
66823707	chr2:66823707:G:A	1.7137e-07	-0.886356	-2.74514e-10	0.000199678	-0.933572	-2.74514e-10	0.000200231	-0.932217	-2.74514e-10
66824879	chr2:66824879:A:G	4.30067e-08	-1.18461	-1.08422	6.09324e-05	-1.06503	-1.05549	6.08365e-05	-1.06714	-1.05636
66825108	chr2:66825108:G:A	7.44608e-08	-1.71991	-2.74514e-10	9.08718e-05	-1.72083	-2.74514e-10	9.1004e-05	-1.72079	-2.74514e-10
66825322	chr2:66825322:A:G	1.9765e-07	-1.54497e-10	-0.743683	0.000236102	-1.54497e-10	-0.766015	0.000236527	-1.54497e-10	-0.765628
66825380	chr2:66825380:C:T	7.53126e-08	-1.70853	-2.74514e-10	9.15184e-05	-1.71374	-2.74514e-10	9.16722e-05	-1.71347	-2.74514e-10
66825663	chr2:66825663:C:T	8.18058e-07	1.17186	-0.495103	0.00181006	1.62405	-0.353221	0.00177697	1.60919	-0.358218
66825781	chr2:66825781:C:T	4.82e-08	-1.06149	-1.09333	6.91279e-05	-0.928918	-1.0654	6.90069e-05	-0.931231	-1.06625
66826212	chr2:66826212:A:G	2.06799e-07	-0.139296	-0.559138	0.000285823	-0.0591883	-0.51572	0.000284216	-0.0644249	-0.51753
66826351	chr2:66826351:C:T	7.75925e-08	-1.67871	-2.74514e-10	9.38709e-05	-1.68836	-2.74514e-10	9.40493e-05	-1.68787	-2.74514e-10
66826465	chr2:66826465:G:A	1.41384e-07	-1.54497e-10	-1.0787	0.000175361	-1.54497e-10	-1.06344	0.000175562	-1.54497e-10	-1.0637
66826496	chr2:66826496:A:G	2.77378e-08	-1.71291	-0.994473	3.40526e-05	-1.69672	-1.00565	3.40712e-05	-1.69712	-1.00612
66826522	chr2:66826522:G:A	7.41031e-08	-1.72472	-2.74514e-10	9.07046e-05	-1.72267	-2.74514e-10	9.08286e-05	-1.72271	-2.74514e-10
66826893	chr2:66826893:C:T	1.0602e-07	-1.36655	-2.74514e-10	0.000139304	-1.29362	-2.74514e-10	0.000139393	-1.29439	-2.74514e-10
66826941	chr2:66826941:T:A	4.21724e-08	-1.20317	-1.08524	5.96069e-05	-1.08589	-1.05662	5.95157e-05	-1.08796	-1.05749
66827243	chr2:66827243:G:A	1.20305e-07	-1.54497e-10	-1.24015	0.000146907	-1.54497e-10	-1.24048	0.000147114	-1.54497e-10	-1.24048
66827716	chr2:66827716:T:C	6.65594e-08	-0.830963	-1.00112	9.41555e-05	-0.734201	-0.95113	9.36341e-05	-0.739279	-0.953016
66828787	chr2:66828787:T:C	2.28145e-07	0.000623357	-0.600825	0.000321949	0.102621	-0.558507	0.000320066	0.0971051	-0.560267
66829508	chr2:66829508:T:C	6.98526e-08	-0.787999	-0.995795	9.9497e-05	-0.683946	-0.946206	9.89336e-05	-0.68915	-0.94809
66829911	chr2:66829911:C:T	3.42958e-08	-1.33545	-1.1597	4.31871e-05	-1.29906	-1.16567	4.31614e-05	-1.30078	-1.16596
66830845	chr2:66830845:G:A	7.41045e-08	-1.7247	-2.74514e-10	9.0731e-05	-1.72238	-2.74514e-10	9.08548e-05	-1.72243	-2.74514e-10
66831733	chr2:66831733:G:A	1.3058e-07	-1.54497e-10	-1.15819	0.000160748	-1.54497e-10	-1.15044	0.000160943	-1.54497e-10	-1.15064
66831913	chr2:66831913:C:A	4.22522e-08	-1.12571	-1.16082	5.99781e-05	-0.99507	-1.14123	5.98882e-05	-0.997325	-1.14189
66832022	chr2:66832022:C:T	8.70589e-08	-1.5636	-2.74514e-10	0.000107326	-1.55441	-2.74514e-10	0.000107442	-1.55474	-2.74514e-10
66832125	chr2:66832125:T:G	7.5451e-08	-1.7067	-2.74514e-10	9.32841e-05	-1.69463	-2.74514e-10	9.33996e-05	-1.6948	-2.74514e-10
66832283	chr2:66832283:G:C	2.10339e-07	-1.54497e-10	-0.68146	0.000272539	-1.54497e-10	-0.622498	0.000272632	-1.54497e-10	-0.623568
66832396	chr2:66832396:A:G	2.41536e-08	-1.66167	-1.18408	2.87376e-05	-1.68324	-1.18884	2.87792e-05	-1.68327	-1.18877
66832584	chr2:66832584:T:C	2.0371e-07	-1.54497e-10	-0.713482	0.00024509	-1.54497e-10	-0.728654	0.000245533	-1.54497e-10	-0.728259
66832771	chr2:66832771:G:A	4.08385e-08	-1.17412	-1.14644	5.77944e-05	-1.04807	-1.12532	5.771e-05	-1.05023	-1.12603
66832772	chr2:66832772:C:T	7.65286e-08	-1.69252	-2.74514e-10	9.08841e-05	-1.72069	-2.74514e-10	9.10152e-05	-1.72066	-2.74514e-10
66832994	chr2:66832994:A:C	1.26246e-06	1.61616	-0.505526	0.00292988	2.11827	-0.365836	0.002873	2.1023	-0.370878
66833110	chr2:66833110:G:A	3.78371e-07	-1.54497e-10	-0.0943051	0.000485857	-1.54497e-10	-0.0443643	0.000486282	-1.54497e-10	-0.0449012
66833202	chr2:66833202:TC:T	7.6158e-08	-0.743697	-0.953673	0.000130451	-0.485001	-0.87428	0.000129361	-0.492064	-0.877017
66833556	chr2:66833556:T:C	1.2031e-07	-1.54497e-10	-1.24011	0.000147056	-1.54497e-10	-1.23947	0.00014726	-1.54497e-10	-1.23949
66833864	chr2:66833864:A:G	4.15339e-08	-1.14999	-1.15368	5.90031e-05	-1.01955	-1.13314	5.89153e-05	-1.02177	-1.13382
66833879	chr2:66833879:T:C	9.03832e-08	-1.52612	-2.74514e-10	0.000111221	-1.51876	-2.74514e-10	0.000111336	-1.51913	-2.74514e-10
66834103	chr2:66834103:T:C	1.29212e-06	1.62062	-0.486766	0.00299989	2.1212	-0.345146	0.00294145	2.10522	-0.350254
66834699	chr2:66834699:C:T	1.24902e-06	1.54806	-0.448124	0.00290208	2.04653	-0.30363	0.00284566	2.03071	-0.308845
66834715	chr2:66834715:G:A	2.02411e-07	-1.54497e-10	-0.719882	0.000251886	-1.54497e-10	-0.701301	0.000252136	-1.54497e-10	-0.701719
66835361	chr2:66835361:A:G	1.38069e-07	-1.54497e-10	-1.10243	0.000171533	-1.54497e-10	-1.08551	0.000171699	-1.54497e-10	-1.08595
66836355	chr2:66836355:A:T	7.94013e-08	-1.65567	-2.74514e-10	9.7496e-05	-1.65047	-2.74514e-10	9.76182e-05	-1.65063	-2.74514e-10
66836463	chr2:66836463:G:A	1.3157e-07	-1.54497e-10	-1.15064	0.000162914	-1.54497e-10	-1.13706	0.000163087	-1.54497e-10	-1.13741
66836554	chr2:66836554:G:A	7.41916e-08	-1.72353	-2.74514e-10	9.10429e-05	-1.71895	-2.74514e-10	9.11647e-05	-1.71902	-2.74514e-10
66836769	chr2:66836769:GAAGA:G	7.41304e-08	-1.72435	-2.74514e-10	9.08554e-05	-1.72101	-2.74514e-10	9.09783e-05	-1.72107	-2.74514e-10
66837040	chr2:66837040:A:G	1.21365e-07	-1.54497e-10	-1.23138	0.000148628	-1.54497e-10	-1.22883	0.00014883	-1.54497e-10	-1.22888
66837062	chr2:66837062:A:G	1.21194e-07	-1.54497e-10	-1.23279	0.000148357	-1.54497e-10	-1.23066	0.000148558	-1.54497e-10	-1.23071
66837260	chr2:66837260:G:A	1.0791e-06	1.34135	-0.387647	0.00249022	1.82412	-0.23427	0.00244231	1.80876	-0.239747
66838629	chr2:66838629:C:T	7.41793e-08	-1.7237	-2.74514e-10	9.05443e-05	-1.72444	-2.74514e-10	9.06707e-05	-1.72446	-2.74514e-10
66838644	chr2:66838644:C:T	3.00003e-07	0.234327	-0.560716	0.000430202	0.346904	-0.512929	0.000427455	0.341005	-0.514844
66839233	chr2:66839233:T:C	1.32591e-07	-1.54497e-10	-1.14291	0.000163328	-1.54497e-10	-1.13452	0.00016352	-1.54497e-10	-1.13476
66839257	chr2:66839257:A:C	1.24515e-07	-1.54497e-10	-1.20575	0.000150904	-1.54497e-10	-1.21364	0.000151141	-1.54497e-10	-1.21348
66839329	chr2:66839329:G:C	1.49002e-07	-1.54497e-10	-1.02622	0.000188035	-1.54497e-10	-0.993653	0.000188193	-1.54497e-10	-0.994223
66839519	chr2:66839519:A:G	2.75912e-07	0.119952	-0.530053	0.000394061	0.227576	-0.481351	0.000391603	0.221858	-0.483298
66839892	chr2:66839892:C:G	3.10811e-07	0.261632	-0.552628	0.000445262	0.372941	-0.504557	0.000442403	0.36701	-0.506478
66840509	chr2:66840509:T:C	1.87698e-06	1.8604	-0.353159	0.00450732	2.3802	-0.197023	0.00441513	2.3637	-0.202595
66840537	chr2:66840537:C:T	3.99834e-08	-1.10146	-1.24025	5.23216e-05	-1.03301	-1.23986	5.22822e-05	-1.03515	-1.23989
66840755	chr2:66840755:A:C	2.93207e-08	-1.46166	-1.19023	3.63434e-05	-1.4616	-1.17567	3.63179e-05	-1.46317	-1.17621
66841127	chr2:66841127:G:A	1.24303e-07	-1.54497e-10	-1.20746	0.000150263	-1.54497e-10	-1.21789	0.000150498	-1.54497e-10	-1.21774
66841158	chr2:66841158:A:G	1.22078e-07	-1.54497e-10	-1.22552	0.000148379	-1.54497e-10	-1.23051	0.000148603	-1.54497e-10	-1.23041
66841204	chr2:66841204:C:T	2.45191e-07	-1.54497e-10	-0.528143	0.000313745	-1.54497e-10	-0.481698	0.000313897	-1.54497e-10	-0.482624
66841483	chr2:66841483:A:G	7.6464e-08	-1.69336	-2.74514e-10	9.47924e-05	-1.67859	-2.74514e-10	9.48954e-05	-1.67891	-2.74514e-10
66841852	chr2:66841852:A:G	1.21782e-07	-1.54497e-10	-1.22794	0.000148405	-1.54497e-10	-1.23033	0.000148624	-1.54497e-10	-1.23027
66841897	chr2:66841897:G:A	7.41011e-08	-1.72475	-2.74514e-10	9.06619e-05	-1.72314	-2.74514e-10	9.07863e-05	-1.72318	-2.74514e-10
66841984	chr2:66841984:A:G	8.18943e-08	-1.62475	-2.74514e-10	9.79076e-05	-1.64625	-2.74514e-10	9.80208e-05	-1.64651	-2.74514e-10
66842579	chr2:66842579:G:A	1.84242e-07	-1.54497e-10	-0.813929	0.000228927	-1.54497e-10	-0.796878	0.000229191	-1.54497e-10	-0.797133
66842931	chr2:66842931:A:G	1.50149e-07	-1.54497e-10	-1.01855	0.000185597	-1.54497e-10	-1.0067	0.000185832	-1.54497e-10	-1.00685
66843151	chr2:66843151:T:C	6.06938e-08	-0.744736	-1.1796	7.89567e-05	-0.678148	-1.18323	7.88825e-05	-0.680803	-1.18293
66843197	chr2:66843197:C:T	9.4725e-08	-1.4792	-2.74514e-10	0.000108254	-1.5458	-2.74514e-10	0.00010832	-1.5466	-2.74514e-10
66843201	chr2:66843201:G:A	2.61802e-07	-0.492023	0.0294306	0.00052674	-0.203845	0.240272	0.000519856	-0.211733	0.233595
66843995	chr2:66843995:A:G	1.26369e-07	-1.54497e-10	-1.19097	0.000155329	-1.54497e-10	-1.18474	0.00015552	-1.54497e-10	-1.18491
66844320	chr2:66844320:T:C	2.16306e-07	-1.54497e-10	-0.653487	0.000268463	-1.54497e-10	-0.637567	0.000268712	-1.54497e-10	-0.638048
66844327	chr2:66844327:C:T	1.22645e-05	0.982052	2.40223	0.0355311	1.42673	2.82115	0.0345634	1.41196	2.8069
66844487	chr2:66844487:G:A	3.79017e-07	-0.393957	0.301358	0.000789322	-0.0998956	0.54079	0.000778078	-0.108078	0.533215
66844788	chr2:66844788:A:G	7.54852e-08	-1.70624	-2.74514e-10	9.33928e-05	-1.69347	-2.74514e-10	9.35085e-05	-1.69364	-2.74514e-10
66844927	chr2:66844927:G:A	5.88566e-08	-1.25244	-0.702637	8.48275e-05	-1.14843	-0.641231	8.45871e-05	-1.15097	-0.642941
66844950	chr2:66844950:T:C	8.5748e-08	-1.72255	0.143784	0.000130047	-1.71424	0.351859	0.000129715	-1.7145	0.348149
66845147	chr2:66845147:A:G	1.20774e-07	-1.54497e-10	-1.23626	0.000147489	-1.54497e-10	-1.23653	0.000147699	-1.54497e-10	-1.23651
66845170	chr2:66845170:A:G	1.29764e-07	-1.54497e-10	-1.16447	0.000158963	-1.54497e-10	-1.16161	0.000159167	-1.54497e-10	-1.16174
66845437	chr2:66845437:C:T	2.13635e-07	-1.54497e-10	-0.665913	0.000264572	-1.54497e-10	-0.652166	0.000264909	-1.54497e-10	-0.652304
66846193	chr2:66846193:G:C	2.35318e-07	-1.54497e-10	-0.569245	0.000292322	-1.54497e-10	-0.552425	0.000292678	-1.54497e-10	-0.552615
66846195	chr2:66846195:A:G	1.39884e-07	-1.54497e-10	-1.08936	0.000171683	-1.54497e-10	-1.08463	0.000171892	-1.54497e-10	-1.08482
66846712	chr2:66846712:A:G	4.16448e-08	-1.18233	-1.11868	5.54759e-05	-1.08933	-1.125	5.54399e-05	-1.0918	-1.12459
66846855	chr2:66846855:G:A	2.94155e-07	-1.54497e-10	-0.346074	0.000397435	-1.54497e-10	-0.245249	0.000397373	-1.54497e-10	-0.246814
66847112	chr2:66847112:T:C	2.62884e-08	-1.63374	-1.12732	3.31137e-05	-1.61148	-1.11885	3.31462e-05	-1.6122	-1.11856
66847245	chr2:66847245:G:A	2.61337e-07	-1.54497e-10	-0.464372	0.000325915	-1.54497e-10	-0.443643	0.000326295	-1.54497e-10	-0.443888
66847522	chr2:66847522:A:G	5.67421e-08	-1.72314	-0.268524	7.66561e-05	-1.72391	-0.167039	7.66706e-05	-1.72398	-0.16819
66848121	chr2:66848121:A:G	1.22918e-07	-1.54497e-10	-1.21866	0.000152075	-1.54497e-10	-1.2059	0.000152232	-1.54497e-10	-1.20628
66848205	chr2:66848205:T:C	1.00616e-07	-1.24648	-0.172387	0.000122164	-1.26038	-0.164531	0.000122327	-1.26108	-0.163913
66848278	chr2:66848278:GT:G	7.43169e-08	-1.72184	-2.74514e-10	9.05346e-05	-1.72455	-2.74514e-10	9.06635e-05	-1.72453	-2.74514e-10
66848414	chr2:66848414:G:A	7.41027e-08	-1.72473	-2.74514e-10	9.06346e-05	-1.72344	-2.74514e-10	9.07594e-05	-1.72348	-2.74514e-10
66848634	chr2:66848634:T:G	1.06511e-07	-1.72449	0.362555	0.000165583	-1.70543	0.584626	0.000164973	-1.70609	0.580181
66848789	chr2:66848789:A:C	5.18224e-08	-1.65887	-0.423488	6.95188e-05	-1.67821	-0.31047	6.95503e-05	-1.67803	-0.311611
66848901	chr2:66848901:C:T	7.42529e-08	-1.7227	-2.74514e-10	9.05173e-05	-1.72474	-2.74514e-10	9.06454e-05	-1.72473	-2.74514e-10
66848973	chr2:66848973:A:G	2.17722e-07	-1.54497e-10	-0.646961	0.000271926	-1.54497e-10	-0.624751	0.000272221	-1.54497e-10	-0.625077
66849404	chr2:66849404:G:A	1.21073e-07	-1.54497e-10	-1.23379	0.000147836	-1.54497e-10	-1.23418	0.000148041	-1.54497e-10	-1.2342
66849707	chr2:66849707:G:A	1.32292e-07	-1.54497e-10	-1.14517	0.000161028	-1.54497e-10	-1.1487	0.000161271	-1.54497e-10	-1.1486
66849979	chr2:66849979:T:G	2.92751e-08	-1.50881	-1.14464	3.72048e-05	-1.4769	-1.13694	3.72278e-05	-1.47796	-1.13667
66850097	chr2:66850097:T:C	1.27158e-07	-1.54497e-10	-1.18475	0.000154873	-1.54497e-10	-1.18768	0.000155103	-1.54497e-10	-1.1876
66850138	chr2:66850138:C:A	1.74451e-07	-1.54497e-10	-0.868536	0.000214243	-1.54497e-10	-0.863167	0.000214582	-1.54497e-10	-0.862996
66850333	chr2:66850333:C:T	1.48646e-07	-1.54497e-10	-1.02862	0.000183289	-1.54497e-10	-1.01921	0.000183509	-1.54497e-10	-1.01943
66850379	chr2:66850379:G:A	1.11035e-07	-1.14731	-0.173031	0.000135154	-1.15823	-0.165635	0.000135332	-1.159	-0.164961
66850465	chr2:66850465:T:C	1.87153e-07	-1.70865	0.910397	0.000280997	-1.72299	1.13105	0.000280526	-1.72287	1.12784
66850603	chr2:66850603:T:C	1.83882e-07	-1.70556	0.889673	0.000275267	-1.72187	1.10933	0.000274818	-1.72171	1.10613
66850682	chr2:66850682:A:T	1.24208e-07	-1.54497e-10	-1.20823	0.000151409	-1.54497e-10	-1.21029	0.000151632	-1.54497e-10	-1.21023
66850871	chr2:66850871:C:T	2.97804e-07	-1.54497e-10	-0.333745	0.000369035	-1.54497e-10	-0.319389	0.000369472	-1.54497e-10	-0.319614
66851066	chr2:66851066:A:C	8.94506e-08	-1.6852	0.148705	0.000125203	-1.71136	0.31102	0.000125135	-1.71103	0.308736
66851223	chr2:66851223:A:G	1.72688e-07	-1.68761	0.808916	0.000255315	-1.71303	1.02524	0.00025495	-1.71272	1.02209
66851487	chr2:66851487:G:T	6.18799e-07	-1.63724	2.03484	0.00108088	-1.48645	2.24171	0.00107616	-1.48799	2.23745
66851530	chr2:66851530:C:G	1.55984e-07	-1.54497e-10	-0.980425	0.000191368	-1.54497e-10	-0.976083	0.000191666	-1.54497e-10	-0.975934
66852700	chr2:66852700:G:A	2.80525e-08	-1.5561	-1.14	3.55584e-05	-1.52716	-1.13194	3.55849e-05	-1.52812	-1.13165
66852859	chr2:66852859:T:G	1.28596e-07	-1.54497e-10	-1.17351	0.000156528	-1.54497e-10	-1.17704	0.000156764	-1.54497e-10	-1.17695
66853506	chr2:66853506:G:C	7.99053e-08	-1.64934	-2.74514e-10	9.72428e-05	-1.65307	-2.74514e-10	9.73952e-05	-1.65291	-2.74514e-10
66853646	chr2:66853646:G:A	1.47221e-07	-1.17633	0.138079	0.000173299	-1.22874	0.153475	0.000173623	-1.22761	0.152806
66853730	chr2:66853730:G:A	1.20771e-07	-1.54497e-10	-1.23628	0.000147429	-1.54497e-10	-1.23694	0.00014764	-1.54497e-10	-1.23692
66853823	chr2:66853823:A:G	3.81981e-07	-1.57287	1.48806	0.000571286	-1.64497	1.76258	0.000570328	-1.64385	1.75837
66854295	chr2:66854295:A:G	1.21246e-07	-1.54497e-10	-1.23236	0.000148075	-1.54497e-10	-1.23256	0.000148281	-1.54497e-10	-1.23258
66854375	chr2:66854375:G:A	1.4924e-07	-1.68964	0.665017	0.000226138	-1.71877	0.90964	0.000225455	-1.7184	0.904836
66854430	chr2:66854430:G:T	3.476e-07	-1.53067	1.35155	0.000511172	-1.61328	1.6197	0.000510483	-1.61196	1.61563
66854504	chr2:66854504:C:T	3.5531e-07	-1.54497e-10	-0.157191	0.000444074	-1.54497e-10	-0.134289	0.000444529	-1.54497e-10	-0.134675
66854611	chr2:66854611:C:T	1.23154e-07	-1.54497e-10	-1.21674	0.000150169	-1.54497e-10	-1.21852	0.000150389	-1.54497e-10	-1.21847
66854794	chr2:66854794:A:T	1.24012e-07	-1.54497e-10	-1.2098	0.000151178	-1.54497e-10	-1.21182	0.0001514	-1.54497e-10	-1.21177
66854878	chr2:66854878:G:A	3.49274e-07	-1.51618	1.34186	0.000511283	-1.60284	1.60948	0.000510632	-1.60146	1.60542
66855224	chr2:66855224:C:T	2.60224e-08	-1.53554	-1.23568	3.28104e-05	-1.50548	-1.23405	3.2826e-05	-1.50649	-1.23398
66855244	chr2:66855244:T:C	2.50683e-08	-1.57706	-1.23152	3.1534e-05	-1.54986	-1.22935	3.15531e-05	-1.55076	-1.22926
66855521	chr2:66855521:G:T	1.0382e-07	-1.38753	-2.74514e-10	0.000126027	-1.39378	-2.74514e-10	0.000126238	-1.39352	-2.74514e-10
66855729	chr2:66855729:G:T	1.23277e-07	-1.54497e-10	-1.21575	0.000149485	-1.54497e-10	-1.22308	0.000149724	-1.54497e-10	-1.2229
66856611	chr2:66856611:A:G	1.46723e-07	-1.54497e-10	-1.04163	0.000178282	-1.54497e-10	-1.04691	0.000178559	-1.54497e-10	-1.04677
66856639	chr2:66856639:G:A	3.73154e-08	-1.58857	-0.822205	5.18693e-05	-1.53451	-0.747037	5.18266e-05	-1.53532	-0.748466
66856716	chr2:66856716:G:A	9.54859e-07	-1.57388	2.40526	0.00150754	-1.64586	2.73382	0.00150392	-1.64475	2.72889
66857282	chr2:66857282:T:C	1.38658e-07	-1.54497e-10	-1.09817	0.000168802	-1.54497e-10	-1.10155	0.000169059	-1.54497e-10	-1.10144
66857511	chr2:66857511:C:A	2.37931e-07	-1.54497e-10	-0.558198	0.000297042	-1.54497e-10	-0.536407	0.000297361	-1.54497e-10	-0.536742
66857650	chr2:66857650:G:A	8.85155e-07	-1.55765	2.31323	0.00138438	-1.63474	2.63747	0.00138125	-1.63356	2.63261
66857855	chr2:66857855:A:C	1.51336e-07	-1.54497e-10	-1.01068	0.000183954	-1.54497e-10	-1.0156	0.000184239	-1.54497e-10	-1.01546
66857886	chr2:66857886:T:C	5.65232e-08	-1.72445	-0.271079	8.26388e-05	-1.7152	-0.100596	8.24775e-05	-1.71552	-0.103641
66858609	chr2:66858609:G:T	1.51644e-07	-1.54497e-10	-1.00864	0.000184325	-1.54497e-10	-1.01358	0.000184611	-1.54497e-10	-1.01344
66858610	chr2:66858610:C:T	1.51632e-07	-1.54497e-10	-1.00873	0.00018431	-1.54497e-10	-1.01366	0.000184596	-1.54497e-10	-1.01352
66858613	chr2:66858613:G:A	1.51445e-07	-1.54497e-10	-1.00996	0.000184086	-1.54497e-10	-1.01488	0.000184371	-1.54497e-10	-1.01474
66858746	chr2:66858746:T:C	1.23795e-07	-1.54497e-10	-1.21155	0.000153636	-1.54497e-10	-1.19569	0.000153809	-1.54497e-10	-1.19598
66859089	chr2:66859089:G:A	1.50785e-07	-1.54497e-10	-1.01433	0.000183298	-1.54497e-10	-1.01917	0.000183581	-1.54497e-10	-1.01903
66859149	chr2:66859149:C:T	1.51358e-07	-1.54497e-10	-1.01053	0.00018398	-1.54497e-10	-1.01545	0.000184265	-1.54497e-10	-1.01531
66859506	chr2:66859506:G:A	8.44974e-08	-1.59346	-2.74514e-10	0.000101465	-1.61056	-2.74514e-10	0.00010167	-1.60996	-2.74514e-10
66859507	chr2:66859507:A:G	1.91692e-07	-1.6839	0.909611	0.000293055	-1.71026	1.16034	0.000292577	-1.70993	1.15697
66859578	chr2:66859578:G:A	2.11142e-07	-1.54497e-10	-0.677652	0.000262055	-1.54497e-10	-0.661724	0.000262381	-1.54497e-10	-0.661891
66859598	chr2:66859598:G:A	1.73565e-07	-1.54497e-10	-0.873629	0.000220645	-1.54497e-10	-0.833725	0.00022078	-1.54497e-10	-0.83452
66859622	chr2:66859622:T:A	1.51644e-07	-1.54497e-10	-1.00864	0.000184325	-1.54497e-10	-1.01358	0.000184611	-1.54497e-10	-1.01344
66860520	chr2:66860520:C:T	5.24175e-07	-1.61518	1.84683	0.00091976	-1.45301	2.04685	0.000915768	-1.45465	2.04272
66860587	chr2:66860587:T:A	5.38536e-08	-1.72331	-0.320597	7.50566e-05	-1.67393	-0.238107	7.50054e-05	-1.67459	-0.239541
66860589	chr2:66860589:G:A	4.53966e-08	-1.54687	-0.667871	6.44402e-05	-1.48593	-0.578614	6.43651e-05	-1.48683	-0.580289
66860841	chr2:66860841:G:A	7.62405e-08	-1.69629	-2.74514e-10	9.19698e-05	-1.70882	-2.74514e-10	9.21302e-05	-1.70849	-2.74514e-10
66860875	chr2:66860875:G:A	7.61354e-08	-1.69767	-2.74514e-10	9.18727e-05	-1.70988	-2.74514e-10	9.2032e-05	-1.70955	-2.74514e-10
66861142	chr2:66861142:G:T	1.21013e-07	-1.54497e-10	-1.23429	0.000147844	-1.54497e-10	-1.23412	0.000148054	-1.54497e-10	-1.23411
66861472	chr2:66861472:ATAGAG:A	8.36404e-08	-1.60365	-2.74514e-10	9.8814e-05	-1.63704	-2.74514e-10	9.89508e-05	-1.63707	-2.74514e-10
66861706	chr2:66861706:G:T	1.02109e-06	-1.53564	2.43408	0.00157125	-1.61656	2.74591	0.00156834	-1.61526	2.74134
66861934	chr2:66861934:A:G	1.49142e-07	-1.54497e-10	-1.02528	0.000181188	-1.54497e-10	-1.03075	0.000181469	-1.54497e-10	-1.0306
66862098	chr2:66862098:G:C	7.42176e-08	-1.72318	-2.74514e-10	9.05177e-05	-1.72473	-2.74514e-10	9.0645e-05	-1.72474	-2.74514e-10
66862543	chr2:66862543:G:GA	2.53451e-08	-1.56479	-1.2328	3.19191e-05	-1.53629	-1.23079	3.19371e-05	-1.53722	-1.2307
66862546	chr2:66862546:C:T	1.48752e-07	-1.54497e-10	-1.0279	0.000180719	-1.54497e-10	-1.03333	0.000181	-1.54497e-10	-1.03319
66862602	chr2:66862602:A:G	1.48422e-07	-1.54497e-10	-1.03012	0.000180324	-1.54497e-10	-1.03553	0.000180604	-1.54497e-10	-1.03538
66862662	chr2:66862662:A:T	9.91014e-08	-1.43611	0.00206771	0.000124774	-1.44505	0.0412709	0.000124951	-1.44558	0.0418156
66862978	chr2:66862978:G:A	1.49156e-07	-1.54497e-10	-1.02519	0.000181205	-1.54497e-10	-1.03065	0.000181486	-1.54497e-10	-1.03051
66863117	chr2:66863117:A:G	1.47539e-07	-1.54497e-10	-1.03609	0.000179265	-1.54497e-10	-1.04142	0.000179543	-1.54497e-10	-1.04128
66863169	chr2:66863169:T:C	1.57571e-07	-1.54497e-10	-0.970307	0.000189989	-1.54497e-10	-0.983314	0.000190478	-1.54497e-10	-0.982153
66863235	chr2:66863235:T:C	2.32365e-08	-1.68686	-1.1976	2.80821e-05	-1.69489	-1.20026	2.81253e-05	-1.69462	-1.2004
66863375	chr2:66863375:C:T	1.49038e-07	-1.54497e-10	-1.02598	0.000181063	-1.54497e-10	-1.03144	0.000181344	-1.54497e-10	-1.03129
66863662	chr2:66863662:G:T	7.46386e-08	-1.71752	-2.74514e-10	9.06787e-05	-1.72296	-2.74514e-10	9.08103e-05	-1.72292	-2.74514e-10
66863701	chr2:66863701:G:A	4.4113e-08	-1.6067	-0.636726	5.94156e-05	-1.61349	-0.532229	5.94564e-05	-1.61238	-0.534065
66863987	chr2:66863987:C:T	2.97663e-07	-1.54497e-10	-0.334219	0.000371319	-1.54497e-10	-0.313218	0.000371766	-1.54497e-10	-0.313424
66864125	chr2:66864125:T:C	1.76861e-07	-1.54497e-10	-0.854816	0.000214966	-1.54497e-10	-0.859801	0.000215295	-1.54497e-10	-0.85968
66864140	chr2:66864140:A:G	1.76861e-07	-1.54497e-10	-0.854816	0.000214966	-1.54497e-10	-0.859801	0.000215295	-1.54497e-10	-0.85968
66864664	chr2:66864664:C:A	6.02842e-08	-1.6492	-0.281914	7.12343e-05	-1.66695	-0.297353	7.13159e-05	-1.66657	-0.298005
66864679	chr2:66864679:G:A	5.31759e-08	-1.51084	-0.545732	7.69069e-05	-1.44431	-0.44337	7.67909e-05	-1.4453	-0.445304
66864726	chr2:66864726:G:A	4.67221e-07	-0.695434	0.812055	0.000680063	-0.578306	0.870212	0.000677705	-0.580467	0.867489
66864927	chr2:66864927:A:G	1.49317e-07	-1.54497e-10	-1.02411	0.000181397	-1.54497e-10	-1.02959	0.000181679	-1.54497e-10	-1.02945
66864936	chr2:66864936:C:A	1.0477e-07	-0.422986	-0.955426	0.000140744	-0.314371	-0.968965	0.000140659	-0.316312	-0.969042
66865177	chr2:66865177:T:A	2.53011e-08	-1.68765	-1.11168	3.12434e-05	-1.67274	-1.11573	3.1268e-05	-1.67323	-1.11586
66865362	chr2:66865362:G:T	7.58699e-08	-1.72466	0.0234976	0.000115563	-1.71667	0.236203	0.000115252	-1.71696	0.232389
66865595	chr2:66865595:T:C	3.83107e-07	-1.67378	1.59191	0.000605508	-1.70431	1.8801	0.000604261	-1.70392	1.87624
66865662	chr2:66865662:A:C	1.49362e-07	-1.54497e-10	-1.02381	0.000181452	-1.54497e-10	-1.02929	0.000181734	-1.54497e-10	-1.02915
66865747	chr2:66865747:T:A	7.91951e-08	-0.419176	-1.23909	0.000107446	-0.31555	-1.23774	0.000107399	-0.317446	-1.23769
66865753	chr2:66865753:A:G	1.49303e-07	-1.54497e-10	-1.0242	0.000181381	-1.54497e-10	-1.02968	0.000181663	-1.54497e-10	-1.02954
66865913	chr2:66865913:T:C	1.62617e-07	-1.54497e-10	-0.938784	0.000205966	-1.54497e-10	-0.90257	0.000206107	-1.54497e-10	-0.903295
66866454	chr2:66866454:T:A	1.21276e-07	-1.54497e-10	-1.23212	0.000147506	-1.54497e-10	-1.23641	0.000147719	-1.54497e-10	-1.23637
66866543	chr2:66866543:G:T	7.44935e-08	-1.71947	-2.74514e-10	9.05978e-05	-1.72385	-2.74514e-10	9.07283e-05	-1.72382	-2.74514e-10
66866638	chr2:66866638:C:T	2.44729e-07	-1.68147	1.15145	0.000385004	-1.70874	1.43172	0.000384195	-1.70839	1.42785
66866647	chr2:66866647:T:C	4.07599e-07	-1.67147	1.65158	0.000648618	-1.7024	1.94696	0.000647199	-1.70198	1.94295
66866784	chr2:66866784:C:T	1.28213e-07	-1.54497e-10	-1.17649	0.000157766	-1.54497e-10	-1.16917	0.000157966	-1.54497e-10	-1.16931
66866982	chr2:66866982:G:A	7.51574e-08	-1.7106	-2.74514e-10	9.19816e-05	-1.70869	-2.74514e-10	9.20869e-05	-1.70896	-2.74514e-10
66867078	chr2:66867078:G:C	1.42018e-07	-1.54497e-10	-1.07423	0.000172613	-1.54497e-10	-1.07923	0.000172879	-1.54497e-10	-1.0791
66867154	chr2:66867154:G:C	3.62117e-07	-1.6763	1.53809	0.000571057	-1.70579	1.823	0.000569896	-1.70541	1.81918
66867159	chr2:66867159:C:T	7.89712e-08	-0.456932	-1.20417	0.000107404	-0.35464	-1.19904	0.000107376	-0.356504	-1.19885
66867409	chr2:66867409:T:C	2.615e-07	-1.66128	1.19753	0.000410702	-1.69606	1.48365	0.000409832	-1.69559	1.47965
66867478	chr2:66867478:C:G	1.42992e-07	-1.54497e-10	-1.06739	0.00017378	-1.54497e-10	-1.07249	0.000174048	-1.54497e-10	-1.07236
66867897	chr2:66867897:A:G	1.43079e-07	-1.54497e-10	-1.06679	0.000173882	-1.54497e-10	-1.0719	0.00017415	-1.54497e-10	-1.07177
66867967	chr2:66867967:T:A	1.42682e-07	-1.54497e-10	-1.06956	0.000173408	-1.54497e-10	-1.07463	0.000173675	-1.54497e-10	-1.0745
66867987	chr2:66867987:A:G	7.42266e-08	-1.72306	-2.74514e-10	9.05167e-05	-1.72475	-2.74514e-10	9.06441e-05	-1.72475	-2.74514e-10
66868576	chr2:66868576:G:C	1.56587e-07	-1.54497e-10	-0.97657	0.000197284	-1.54497e-10	-0.945633	0.000197438	-1.54497e-10	-0.946265
66869120	chr2:66869120:A:G	3.50338e-07	-1.54497e-10	-0.171283	0.000439554	-1.54497e-10	-0.144518	0.000440008	-1.54497e-10	-0.144897
66869283	chr2:66869283:G:A	1.72827e-07	-1.54497e-10	-0.877893	0.000210252	-1.54497e-10	-0.881974	0.00021057	-1.54497e-10	-0.881869
66869285	chr2:66869285:A:T	3.06056e-07	-1.54497e-10	-0.306412	0.000372149	-1.54497e-10	-0.310985	0.000372746	-1.54497e-10	-0.310792
66869321	chr2:66869321:A:T	2.77399e-07	-1.67992	1.2752	0.000439102	-1.70799	1.56244	0.000438142	-1.70763	1.55848
66869997	chr2:66869997:A:C	8.10924e-08	-1.72397	0.0893802	0.000124304	-1.71295	0.3054	0.000123952	-1.7133	0.301505
66870022	chr2:66870022:A:G	5.06129e-07	-1.66613	1.86274	0.000809568	-1.69903	2.16525	0.000807782	-1.69858	2.16119
66870816	chr2:66870816:T:C	1.50232e-07	-1.54497e-10	-1.018	0.000190279	-1.54497e-10	-0.981786	0.000190437	-1.54497e-10	-0.982368
66870987	chr2:66870987:G:A	1.77842e-06	-1.47317	2.92647	0.00286594	-1.56949	3.29986	0.00285817	-1.56793	3.29417
66871689	chr2:66871689:C:T	3.37022e-07	-1.70949	1.49946	0.000550079	-1.72352	1.8033	0.000547817	-1.72337	1.79762
66872067	chr2:66872067:C:T	1.47196e-07	-1.54497e-10	-1.03842	0.00017936	-1.54497e-10	-1.04088	0.000179627	-1.54497e-10	-1.04081
66872209	chr2:66872209:A:G	2.96071e-07	-1.694	1.35441	0.000469167	-1.72063	1.64131	0.000467371	-1.72032	1.63576
66873087	chr2:66873087:AG:A	1.58019e-07	-1.54497e-10	-0.967469	0.000199182	-1.54497e-10	-0.936062	0.000199335	-1.54497e-10	-0.936703
66873519	chr2:66873519:A:G	2.5505e-07	-1.54497e-10	-0.488721	0.000319636	-1.54497e-10	-0.463098	0.000319977	-1.54497e-10	-0.463439
66873527	chr2:66873527:T:G	1.32468e-07	-1.54497e-10	-1.14384	0.000160688	-1.54497e-10	-1.15081	0.000160939	-1.54497e-10	-1.15066
66873531	chr2:66873531:T:A	7.08751e-08	-0.578165	-1.1911	9.59897e-05	-0.481724	-1.18431	9.59732e-05	-0.483515	-1.1841
66873645	chr2:66873645:C:T	4.89518e-08	-1.7143	-0.425042	6.81515e-05	-1.71939	-0.289155	6.81537e-05	-1.71933	-0.290599
66873718	chr2:66873718:T:C	3.24482e-07	-1.47469	1.22674	0.000470727	-1.55402	1.47802	0.000470362	-1.5526	1.47441
66874117	chr2:66874117:C:T	7.68091e-08	-1.68886	-2.74514e-10	9.31792e-05	-1.69576	-2.74514e-10	9.33228e-05	-1.69562	-2.74514e-10
66874338	chr2:66874338:A:G	3.96812e-08	-1.18971	-1.15959	4.81652e-05	-1.19965	-1.15599	4.8207e-05	-1.20038	-1.1558
66874359	chr2:66874359:T:G	3.95163e-08	-1.19297	-1.1605	4.79602e-05	-1.20298	-1.15692	4.80019e-05	-1.20372	-1.15673
66875114	chr2:66875114:A:C	2.59905e-07	-1.54497e-10	-0.469865	0.000325731	-1.54497e-10	-0.444206	0.000326079	-1.54497e-10	-0.444551
66875466	chr2:66875466:G:A	9.47943e-08	-1.40581	-0.0726621	0.000119234	-1.4147	-0.0344954	0.000119398	-1.41526	-0.0339693
66875671	chr2:66875671:G:A	2.2477e-08	-1.68031	-1.23738	2.70287e-05	-1.69667	-1.23671	2.70717e-05	-1.69651	-1.23669
66876022	chr2:66876022:G:A	1.23658e-07	-1.54497e-10	-1.21266	0.000152209	-1.54497e-10	-1.20503	0.000152411	-1.54497e-10	-1.20511
66876069	chr2:66876069:T:C	8.06895e-08	-0.504463	-1.13511	0.000109864	-0.404779	-1.12625	0.000109851	-0.406628	-1.12594
66876135	chr2:66876135:CAG:C	1.3504e-07	-1.54497e-10	-1.12461	0.000166614	-1.54497e-10	-1.1146	0.000166815	-1.54497e-10	-1.1148
66876639	chr2:66876639:G:A	2.08334e-07	-1.71933	1.02829	0.000337772	-1.72463	1.31673	0.000336495	-1.72467	1.31157
66877737	chr2:66877737:A:G	8.71837e-08	-1.39364	-0.168523	0.000109462	-1.40303	-0.131676	0.000109608	-1.4036	-0.131175
66877817	chr2:66877817:G:A	2.16993e-07	-1.6945	1.04418	0.000346598	-1.72004	1.33793	0.000345268	-1.71974	1.33237
66878150	chr2:66878150:A:G	1.75492e-07	-1.54497e-10	-0.862585	0.000218188	-1.54497e-10	-0.844924	0.000218428	-1.54497e-10	-0.845231
66878210	chr2:66878210:A:G	9.87532e-07	-1.60006	2.46509	0.0016365	-1.6528	2.82283	0.00163206	-1.65193	2.81784
66878269	chr2:66878269:A:G	8.22066e-08	-1.36595	-0.254991	0.000103022	-1.3758	-0.219541	0.000103155	-1.3764	-0.219061
66878436	chr2:66878436:T:C	8.7714e-07	-1.61088	2.35736	0.00145039	-1.66065	2.70996	0.00144647	-1.65983	2.70503
66879016	chr2:66879016:A:G	9.72578e-07	-1.61607	2.46584	0.00161804	-1.66483	2.82352	0.00161352	-1.66404	2.81853
66879500	chr2:66879500:T:C	1.20633e-07	-1.54497e-10	-1.23743	0.000147444	-1.54497e-10	-1.23683	0.000147653	-1.54497e-10	-1.23682
66879885	chr2:66879885:C:T	9.07767e-07	-1.58555	2.36635	0.00149221	-1.64156	2.7193	0.00148836	-1.64063	2.71437
66880617	chr2:66880617:A:C	8.90877e-08	-1.36968	-0.170877	0.000111815	-1.37936	-0.134069	0.000111963	-1.37995	-0.133568
66880731	chr2:66880731:T:C	1.92079e-07	-1.69857	0.926299	0.000305296	-1.72161	1.21261	0.000304152	-1.72136	1.2072
66881327	chr2:66881327:G:A	1.96634e-07	-1.71306	0.964217	0.00031567	-1.72418	1.2486	0.00031454	-1.72409	1.24351
66881426	chr2:66881426:A:G	5.13385e-08	-1.51201	-0.579733	6.08905e-05	-1.55628	-0.564926	6.09804e-05	-1.55566	-0.565475
66881566	chr2:66881566:G:T	9.54089e-07	-1.57351	2.40408	0.00156822	-1.63174	2.75916	0.00156421	-1.63076	2.7542
66881655	chr2:66881655:A:C	5.35041e-08	-1.46156	-0.588862	6.31407e-05	-1.51079	-0.574128	6.32392e-05	-1.51009	-0.574674
66881763	chr2:66881763:T:C	5.04843e-08	-1.46554	-0.642975	5.95354e-05	-1.51487	-0.628842	5.96291e-05	-1.51418	-0.629366
66881868	chr2:66881868:T:G	8.72838e-07	-1.58181	2.32338	0.00143151	-1.63829	2.6745	0.00142787	-1.63734	2.66959
66881968	chr2:66881968:AT:A	9.49739e-07	-1.60804	2.43405	0.00157468	-1.65864	2.79017	0.00157039	-1.6578	2.78519
66882106	chr2:66882106:A:AT	4.29861e-07	-1.54497e-10	0.033281	0.000530052	-1.54497e-10	0.042696	0.00053001	-1.54497e-10	0.0412067
66882448	chr2:66882448:G:A	1.53377e-07	-1.54497e-10	-0.997279	0.000192229	-1.54497e-10	-0.971592	0.000192362	-1.54497e-10	-0.972312
66882742	chr2:66882742:C:T	2.57885e-08	-1.6625	-1.11775	3.19826e-05	-1.64466	-1.12043	3.20059e-05	-1.64522	-1.12055
66882753	chr2:66882753:AT:A	7.43512e-08	-1.72138	-2.74514e-10	9.05328e-05	-1.72457	-2.74514e-10	9.06617e-05	-1.72455	-2.74514e-10
66883011	chr2:66883011:G:A	1.21663e-07	-1.54497e-10	-1.22893	0.000149612	-1.54497e-10	-1.22224	0.000149808	-1.54497e-10	-1.22233
66883037	chr2:66883037:T:G	7.79467e-08	-1.41416	-0.259993	9.77502e-05	-1.42312	-0.224748	9.78808e-05	-1.42367	-0.224268
66883101	chr2:66883101:C:T	3.16266e-08	-1.72475	-0.851428	3.88432e-05	-1.72353	-0.847221	3.88797e-05	-1.72359	-0.847625
66883167	chr2:66883167:T:C	9.27278e-07	-1.57768	2.37975	0.00152285	-1.63539	2.73345	0.00151896	-1.63442	2.72852
66883333	chr2:66883333:A:G	1.41286e-07	-1.54497e-10	-1.0794	0.000172193	-1.54497e-10	-1.08167	0.000172452	-1.54497e-10	-1.08157
66883561	chr2:66883561:A:T	1.23986e-07	-1.54497e-10	-1.21001	0.000152032	-1.54497e-10	-1.20619	0.000152233	-1.54497e-10	-1.20628
66883671	chr2:66883671:A:G	3.34847e-07	-1.58127	1.36477	0.000519813	-1.63836	1.66155	0.000518915	-1.63741	1.65746
66883829	chr2:66883829:A:C	1.64809e-07	-1.54497e-10	-0.925392	0.000213365	-1.54497e-10	-0.867274	0.000213473	-1.54497e-10	-0.86818
66883877	chr2:66883877:T:A	3.5787e-07	-1.58226	1.43225	0.000557777	-1.63908	1.73276	0.000556784	-1.63813	1.72862
66884007	chr2:66884007:A:G	9.03013e-08	-1.3915	-0.135532	0.000113415	-1.40103	-0.0981883	0.000113568	-1.40161	-0.0976784
66884021	chr2:66884021:C:T	8.58707e-08	-1.40402	-0.173314	0.000107818	-1.41328	-0.136557	0.000107963	-1.41385	-0.136056
66884355	chr2:66884355:G:C	8.60271e-08	-1.57552	-2.74514e-10	0.000102368	-1.60171	-2.74514e-10	0.000102481	-1.60202	-2.74514e-10
66884643	chr2:66884643:T:G	8.75343e-08	-1.71034	0.152191	0.000132076	-1.72348	0.376578	0.000131753	-1.72334	0.372576
66884700	chr2:66884700:A:G	7.4112e-08	-1.7246	-2.74514e-10	9.05998e-05	-1.72383	-2.74514e-10	9.0725e-05	-1.72386	-2.74514e-10
66885776	chr2:66885776:A:G	5.37843e-08	-1.70557	-0.339631	7.54192e-05	-1.71757	-0.189651	7.54019e-05	-1.71737	-0.191485
66886371	chr2:66886371:T:C	8.68574e-08	-1.56591	-2.74514e-10	0.000108698	-1.5417	-2.74514e-10	0.000108883	-1.54141	-2.74514e-10
66886529	chr2:66886529:T:A	7.43233e-08	-1.72176	-2.74514e-10	9.05259e-05	-1.72464	-2.74514e-10	9.06545e-05	-1.72463	-2.74514e-10
66886721	chr2:66886721:T:G	8.90884e-07	-1.5791	2.34114	0.00146053	-1.63664	2.69291	0.00145682	-1.63568	2.688
66886867	chr2:66886867:G:A	6.69649e-08	-0.654732	-1.17128	9.02259e-05	-0.563426	-1.16454	9.02206e-05	-0.565163	-1.16427
66887358	chr2:66887358:A:G	1.47594e-07	-1.54497e-10	-1.03572	0.000179841	-1.54497e-10	-1.03821	0.000180113	-1.54497e-10	-1.0381
66887373	chr2:66887373:T:C	7.03434e-08	-0.616906	-1.15989	9.50541e-05	-0.523688	-1.15215	9.50468e-05	-0.525453	-1.15187
66888305	chr2:66888305:C:A	3.19091e-07	-1.56635	1.30165	0.000493381	-1.6266	1.59761	0.000492525	-1.62559	1.59345
66888728	chr2:66888728:C:T	3.02601e-08	-1.6246	-0.995749	3.90606e-05	-1.58892	-0.976248	3.9122e-05	-1.58843	-0.976575
66888730	chr2:66888730:A:AAGGAAGG	2.09598e-07	-1.54497e-10	-0.684988	0.000254011	-1.54497e-10	-0.692902	0.000254436	-1.54497e-10	-0.692639
66888803	chr2:66888803:A:G	4.51865e-07	-1.54497e-10	0.0832023	0.000574488	-1.54497e-10	0.1232	0.000574992	-1.54497e-10	0.122667
66888806	chr2:66888806:T:C	1.08463e-07	-1.71132	0.367549	0.000160368	-1.72079	0.567983	0.00016022	-1.72065	0.565509
66889712	chr2:66889712:C:T	6.57724e-08	-0.63961	-1.20437	8.70704e-05	-0.566533	-1.19703	8.69941e-05	-0.568598	-1.19725
66889899	chr2:66889899:C:T	5.91738e-08	-1.64401	-0.305689	7.56634e-05	-1.64336	-0.26062	7.55977e-05	-1.64399	-0.262271
66890088	chr2:66890088:A:T	1.20317e-07	-1.54497e-10	-1.24005	0.000147453	-1.54497e-10	-1.23677	0.000147642	-1.54497e-10	-1.2369
66890859	chr2:66890859:C:T	7.7424e-08	-1.44942	-0.23146	9.05046e-05	-1.50648	-0.218401	9.0645e-05	-1.50578	-0.218957
66890862	chr2:66890862:A:C	3.76888e-08	-1.65137	-0.749449	4.63191e-05	-1.64956	-0.745161	4.63636e-05	-1.65002	-0.745156
66891413	chr2:66891413:T:A	7.4843e-08	-1.71479	-2.74514e-10	9.08164e-05	-1.72144	-2.74514e-10	9.09495e-05	-1.72138	-2.74514e-10
66891491	chr2:66891491:G:A	1.09565e-07	-1.44869	0.115019	0.000128391	-1.50615	0.130954	0.000128578	-1.50546	0.130301
66891518	chr2:66891518:G:A	7.14059e-08	-1.30375	-0.458048	8.19932e-05	-1.37592	-0.447724	8.21392e-05	-1.37504	-0.448237
66891993	chr2:66891993:A:G	2.80889e-07	-1.54497e-10	-0.39222	0.000344581	-1.54497e-10	-0.387951	0.000345482	-1.54497e-10	-0.38675
66892250	chr2:66892250:A:C	1.08613e-07	-1.45346	0.111069	0.000124567	-1.52515	0.119716	0.000124749	-1.52435	0.118959
66892739	chr2:66892739:C:T	8.37643e-08	-1.42109	-0.181084	9.76238e-05	-1.48161	-0.167545	9.77776e-05	-1.48088	-0.168117
66893046	chr2:66893046:G:T	5.13823e-08	-1.28497	-0.805914	5.80197e-05	-1.3573	-0.812193	5.81368e-05	-1.3564	-0.81249
66893593	chr2:66893593:G:A	2.29729e-08	-1.68938	-1.20649	2.85371e-05	-1.67277	-1.20631	2.85619e-05	-1.67321	-1.2064
66893663	chr2:66893663:C:G	2.23381e-08	-1.68708	-1.23681	2.77603e-05	-1.66988	-1.2368	2.77859e-05	-1.67033	-1.23683
66893908	chr2:66893908:A:G	1.88964e-07	-1.45955	0.670922	0.00021724	-1.53097	0.681689	0.000217528	-1.53018	0.680816
66894147	chr2:66894147:A:G	1.22171e-07	-1.54497e-10	-1.22476	0.000150208	-1.54497e-10	-1.21826	0.000150411	-1.54497e-10	-1.21832
66894385	chr2:66894385:C:T	2.31077e-08	-1.69182	-1.1982	2.86822e-05	-1.67614	-1.19787	2.87073e-05	-1.67657	-1.19797
66894426	chr2:66894426:A:G	1.35285e-07	-1.41524	0.292435	0.000154172	-1.49278	0.30057	0.000154406	-1.49191	0.299807
66894497	chr2:66894497:A:G	1.32772e-07	-1.43222	0.290668	0.000151662	-1.50743	0.298804	0.000151887	-1.50659	0.298042
66894566	chr2:66894566:T:G	2.02487e-07	-1.44204	0.72253	0.000232247	-1.51592	0.733442	0.00023256	-1.5151	0.732557
66894723	chr2:66894723:C:T	7.82937e-08	-1.66971	-2.74514e-10	9.58236e-05	-1.66777	-2.74514e-10	9.59734e-05	-1.66762	-2.74514e-10
66894769	chr2:66894769:C:T	1.22406e-07	-1.54497e-10	-1.22284	0.000149637	-1.54497e-10	-1.22207	0.000149854	-1.54497e-10	-1.22203
66895115	chr2:66895115:C:A	1.08361e-07	-1.43366	0.0889488	0.000123862	-1.50858	0.0974726	0.000124045	-1.50775	0.0967054
66896265	chr2:66896265:C:A	6.20973e-08	-1.66044	-0.241038	8.66294e-05	-1.66206	-0.106586	8.6635e-05	-1.66137	-0.108613
66896950	chr2:66896950:C:CA	9.94243e-08	-1.44222	0.0114349	0.000116476	-1.49957	0.0269764	0.000116649	-1.49886	0.026337
66897413	chr2:66897413:T:C	8.49919e-08	-1.51092	-0.0767031	0.000107497	-1.51833	-0.0344881	0.000107619	-1.51878	-0.0343078
66898251	chr2:66898251:C:T	2.83358e-08	-1.51533	-1.17072	3.5186e-05	-1.50693	-1.1627	3.52049e-05	-1.50808	-1.16242
66898717	chr2:66898717:A:T	1.83285e-07	-1.71707	0.897927	0.000301516	-1.69134	1.16988	0.000300211	-1.69202	1.16482
66899771	chr2:66899771:A:G	7.07913e-08	-1.50199	-0.268451	8.33241e-05	-1.55231	-0.255234	8.34478e-05	-1.55169	-0.255781
66899941	chr2:66899941:T:C	1.19806e-07	-1.46357	0.219268	0.000151659	-1.47983	0.271187	0.000151841	-1.48019	0.271331
66900197	chr2:66900197:G:A	1.22207e-07	-1.54497e-10	-1.22447	0.000149388	-1.54497e-10	-1.22373	0.000149604	-1.54497e-10	-1.2237
66900717	chr2:66900717:A:C	7.62986e-08	-1.69553	-2.74514e-10	9.19816e-05	-1.70869	-2.74514e-10	9.21221e-05	-1.70857	-2.74514e-10
66900775	chr2:66900775:G:A	9.84431e-08	-1.71106	0.270357	0.00015559	-1.67995	0.4969	0.000155034	-1.68075	0.492704
66900894	chr2:66900894:G:T	1.83097e-07	-1.54497e-10	-0.820165	0.000222109	-1.54497e-10	-0.82711	0.000222471	-1.54497e-10	-0.826895
66901061	chr2:66901061:T:C	1.36528e-07	-1.11365	-2.74514e-10	0.000190083	-0.982818	-2.74514e-10	0.000189976	-0.984789	-2.74514e-10
66901297	chr2:66901297:A:G	1.83116e-07	-1.54497e-10	-0.820061	0.000222132	-1.54497e-10	-0.827009	0.000222493	-1.54497e-10	-0.826794
66902048	chr2:66902048:A:G	1.83116e-07	-1.54497e-10	-0.820061	0.000222132	-1.54497e-10	-0.827009	0.000222493	-1.54497e-10	-0.826794
66902323	chr2:66902323:C:T	1.91464e-07	-1.54497e-10	-0.775481	0.000230668	-1.54497e-10	-0.7893	0.000231319	-1.54497e-10	-0.78789
66902791	chr2:66902791:G:A	7.45109e-08	-1.71924	-2.74514e-10	9.05872e-05	-1.72397	-2.74514e-10	9.07174e-05	-1.72394	-2.74514e-10
66902994	chr2:66902994:G:A	1.30188e-07	-1.54497e-10	-1.1612	0.000158053	-1.54497e-10	-1.16735	0.000158297	-1.54497e-10	-1.16722
66903599	chr2:66903599:C:T	5.64266e-08	-1.64281	-0.354429	7.25978e-05	-1.62918	-0.316161	7.27064e-05	-1.62961	-0.315648
66903758	chr2:66903758:T:C	6.09576e-08	-1.64398	-0.276024	7.85525e-05	-1.6305	-0.236013	7.8672e-05	-1.63092	-0.235478
66903806	chr2:66903806:T:G	2.17028e-08	-1.7133	-1.23944	2.6294e-05	-1.72241	-1.23853	2.63348e-05	-1.72231	-1.23849
66904256	chr2:66904256:G:T	9.1593e-08	-1.55416	0.0413373	0.00011604	-1.56037	0.0840214	0.000116216	-1.56078	0.0845411
66904333	chr2:66904333:T:C	3.43622e-08	-1.57454	-0.918686	4.58663e-05	-1.56046	-0.844087	4.58184e-05	-1.56149	-0.845513
66904499	chr2:66904499:A:G	2.18185e-08	-1.70783	-1.2396	2.63249e-05	-1.71958	-1.24018	2.63657e-05	-1.71943	-1.2402
66904739	chr2:66904739:C:T	1.55311e-07	-1.54497e-10	-0.984751	0.000187346	-1.54497e-10	-0.99732	0.000187821	-1.54497e-10	-0.996198
66905248	chr2:66905248:G:A	7.58223e-08	-1.70179	-2.74514e-10	9.15624e-05	-1.71326	-2.74514e-10	9.17007e-05	-1.71316	-2.74514e-10
66905663	chr2:66905663:AAGGCTCCAGCTC:A	1.92252e-07	-1.54497e-10	-0.771375	0.0002331	-1.54497e-10	-0.778811	0.000233482	-1.54497e-10	-0.778583
66906690	chr2:66906690:C:T	7.60821e-08	-1.72306	0.0246941	0.000116601	-1.70506	0.233538	0.00011625	-1.7056	0.229659
66906943	chr2:66906943:C:G	3.05427e-07	-0.308469	-2.74514e-10	0.00038661	-0.272864	-2.74514e-10	0.000386935	-0.273433	-2.74514e-10
66907294	chr2:66907294:A:G	3.55392e-08	-1.36671	-1.09283	4.40631e-05	-1.35684	-1.08781	4.40887e-05	-1.35797	-1.08751
66907415	chr2:66907415:T:TG	7.17974e-08	-1.52087	-0.235464	9.03379e-05	-1.5272	-0.199523	9.04685e-05	-1.52765	-0.19904
66907543	chr2:66907543:T:C	7.53192e-08	-1.70845	-2.74514e-10	9.11299e-05	-1.71799	-2.74514e-10	9.12654e-05	-1.71792	-2.74514e-10
66907816	chr2:66907816:T:C	1.20825e-07	-1.54497e-10	-1.23584	0.000148149	-1.54497e-10	-1.23206	0.000148341	-1.54497e-10	-1.23218
66907981	chr2:66907981:T:C	2.37983e-07	-1.54497e-10	-0.557984	0.000300649	-1.54497e-10	-0.524337	0.000300866	-1.54497e-10	-0.525024
66909338	chr2:66909338:A:G	3.78813e-07	-1.66788	1.57474	0.000634341	-1.54157	1.76388	0.000631955	-1.54288	1.76001
66909651	chr2:66909651:G:T	8.20565e-08	-1.1724	-0.45037	0.000108411	-1.12697	-0.417375	0.000108419	-1.12874	-0.416943
66910369	chr2:66910369:T:G	1.47625e-07	-1.72457	0.689061	0.000236645	-1.71209	0.948369	0.000235736	-1.71252	0.943544
66910460	chr2:66910460:A:G	8.78988e-08	-1.47192	-0.0820731	0.000111009	-1.47912	-0.0415539	0.000111164	-1.47962	-0.0410613
66910555	chr2:66910555:C:T	8.46018e-08	-1.72434	0.132112	0.000130013	-1.71049	0.347843	0.000129621	-1.71095	0.343875
66910598	chr2:66910598:T:A	1.92446e-07	-1.54497e-10	-0.770367	0.000233332	-1.54497e-10	-0.777817	0.000233715	-1.54497e-10	-0.777588
66910696	chr2:66910696:G:A	2.22852e-07	-1.54497e-10	-0.623671	0.000269975	-1.54497e-10	-0.63195	0.000270428	-1.54497e-10	-0.631685
66910890	chr2:66910890:G:A	7.49349e-08	-1.71356	-2.74514e-10	9.08427e-05	-1.72115	-2.74514e-10	9.09759e-05	-1.72109	-2.74514e-10
66911019	chr2:66911019:T:C	7.58325e-08	-1.70165	-2.74514e-10	9.15723e-05	-1.71315	-2.74514e-10	9.17106e-05	-1.71305	-2.74514e-10
66911086	chr2:66911086:C:T	7.44302e-08	-1.72032	-2.74514e-10	9.05552e-05	-1.72432	-2.74514e-10	9.06848e-05	-1.7243	-2.74514e-10
66911219	chr2:66911219:G:A	7.54061e-08	-1.70729	-2.74514e-10	9.12296e-05	-1.7169	-2.74514e-10	9.13657e-05	-1.71682	-2.74514e-10
66911665	chr2:66911665:T:G	8.32814e-08	-1.60796	-2.74514e-10	0.000101005	-1.61511	-2.74514e-10	0.000101098	-1.6156	-2.74514e-10
66912402	chr2:66912402:A:G	1.20369e-07	-1.54497e-10	-1.23962	0.000147606	-1.54497e-10	-1.23573	0.000147793	-1.54497e-10	-1.23588
66913209	chr2:66913209:T:C	2.35058e-07	-1.54497e-10	-0.570348	0.00029358	-1.54497e-10	-0.548128	0.000293847	-1.54497e-10	-0.548629
66913230	chr2:66913230:C:T	7.50904e-08	-1.71149	-2.74514e-10	9.09533e-05	-1.71993	-2.74514e-10	9.10875e-05	-1.71987	-2.74514e-10
66913660	chr2:66913660:G:A	8.41923e-08	-1.45745	-0.13963	9.83935e-05	-1.51416	-0.127143	9.85451e-05	-1.51348	-0.127697
66913868	chr2:66913868:G:A	5.03358e-08	-1.52879	-0.582677	6.27155e-05	-1.53571	-0.555963	6.28027e-05	-1.53614	-0.555546
66914957	chr2:66914957:G:GAACTAAT	8.81704e-08	-1.52952	-0.0213871	0.000111585	-1.53581	0.0203187	0.00011175	-1.53625	0.0208276
66915042	chr2:66915042:C:G	1.30188e-07	-1.54497e-10	-1.1612	0.000158053	-1.54497e-10	-1.16735	0.000158297	-1.54497e-10	-1.16722
66915579	chr2:66915579:C:T	1.2193e-07	-1.54497e-10	-1.22673	0.000148839	-1.54497e-10	-1.22741	0.000149047	-1.54497e-10	-1.22743
66915605	chr2:66915605:A:G	3.21117e-08	-1.59959	-0.961374	4.2518e-05	-1.58654	-0.893809	4.24813e-05	-1.58748	-0.895141
66915726	chr2:66915726:C:A	1.17398e-07	-1.53853	0.27392	0.000149014	-1.54534	0.319106	0.00014925	-1.54577	0.319704
66916037	chr2:66916037:A:T	5.18302e-08	-1.63288	-0.449329	6.6557e-05	-1.61793	-0.41429	6.66539e-05	-1.61839	-0.41379
66916357	chr2:66916357:C:G	8.69425e-08	-1.51694	-0.0479901	0.000109991	-1.5231	-0.00678116	0.000110151	-1.52356	-0.0062757
66916521	chr2:66916521:T:G	3.96256e-08	-1.57583	-0.774876	5.38088e-05	-1.56046	-0.684386	5.37334e-05	-1.56149	-0.686167
66916654	chr2:66916654:G:T	7.51272e-08	-1.711	-2.74514e-10	9.09965e-05	-1.71946	-2.74514e-10	9.11311e-05	-1.71939	-2.74514e-10
66916732	chr2:66916732:A:T	7.82243e-08	-1.49801	-0.172595	9.18568e-05	-1.54967	-0.160381	9.19937e-05	-1.54905	-0.160923
66916897	chr2:66916897:A:G	1.20756e-07	-1.54497e-10	-1.23641	0.000148026	-1.54497e-10	-1.23289	0.000148218	-1.54497e-10	-1.233
66917416	chr2:66917416:C:T	1.24478e-07	-1.20605	-2.74514e-10	0.000155708	-1.1823	-2.74514e-10	0.00015582	-1.18299	-2.74514e-10
66917666	chr2:66917666:G:T	5.94297e-08	-1.25722	-0.688166	6.68194e-05	-1.3329	-0.695386	6.6954e-05	-1.33197	-0.695709
66918082	chr2:66918082:T:TG	3.01029e-08	-1.4151	-1.21046	3.71102e-05	-1.4033	-1.21309	3.71092e-05	-1.40468	-1.21314
66918248	chr2:66918248:A:G	7.49166e-08	-1.71381	-2.74514e-10	9.08437e-05	-1.72114	-2.74514e-10	9.09769e-05	-1.72108	-2.74514e-10
66918301	chr2:66918301:G:A	6.5323e-08	-1.70884	-0.141998	9.37228e-05	-1.71956	0.0296189	9.36006e-05	-1.71941	0.0267541
66918456	chr2:66918456:G:T	7.41115e-08	-1.72461	-2.74514e-10	9.07789e-05	-1.72185	-2.74514e-10	9.08946e-05	-1.72199	-2.74514e-10
66918970	chr2:66918970:A:G	7.50639e-08	-1.71184	-2.74514e-10	9.09495e-05	-1.71998	-2.74514e-10	9.10837e-05	-1.71991	-2.74514e-10
66920106	chr2:66920106:A:C	2.2237e-08	-1.71045	-1.21797	2.69835e-05	-1.72099	-1.21407	2.70286e-05	-1.72085	-1.21394
66920593	chr2:66920593:A:T	1.20515e-07	-1.54497e-10	-1.23841	0.000147988	-1.54497e-10	-1.23315	0.00014817	-1.54497e-10	-1.23333
66920722	chr2:66920722:A:G	2.23781e-08	-1.68257	-1.23953	2.78149e-05	-1.66557	-1.23914	2.78423e-05	-1.66601	-1.23912
66921076	chr2:66921076:AG:A	3.51398e-08	-1.29651	-1.17433	4.27973e-05	-1.29569	-1.17812	4.27856e-05	-1.29728	-1.17821
66921386	chr2:66921386:G:A	2.24288e-08	-1.70971	-1.21013	2.72284e-05	-1.72061	-1.20541	2.72745e-05	-1.72047	-1.20527
66921509	chr2:66921509:C:G	7.55488e-08	-1.7054	-2.74514e-10	9.13409e-05	-1.71568	-2.74514e-10	9.14778e-05	-1.71559	-2.74514e-10
66921582	chr2:66921582:G:A	2.23603e-08	-1.70693	-1.21597	2.70982e-05	-1.7191	-1.21171	2.71443e-05	-1.71894	-1.21158
66921629	chr2:66921629:A:G	2.20152e-08	-1.70413	-1.23432	2.6591e-05	-1.7175	-1.2322	2.66353e-05	-1.71732	-1.23213
66921714	chr2:66921714:A:G	6.03873e-08	-1.64053	-0.288876	7.77729e-05	-1.62737	-0.249121	7.78903e-05	-1.6278	-0.248588
66922119	chr2:66922119:A:G	4.86832e-08	-1.64548	-0.499366	6.23067e-05	-1.63212	-0.466089	6.23988e-05	-1.63255	-0.465598
66922427	chr2:66922427:T:G	8.11567e-08	-1.52172	-0.11208	0.000102472	-1.52857	-0.0721209	0.000102621	-1.52901	-0.0716311
66922430	chr2:66922430:TGTGG:T	7.48956e-08	-1.71409	-2.74514e-10	9.08213e-05	-1.72139	-2.74514e-10	9.09543e-05	-1.72133	-2.74514e-10
66922615	chr2:66922615:T:C	7.51237e-08	-1.71104	-2.74514e-10	9.09992e-05	-1.71943	-2.74514e-10	9.11337e-05	-1.71936	-2.74514e-10
66923240	chr2:66923240:G:A	1.4546e-07	-1.54497e-10	-1.05028	0.000175803	-1.54497e-10	-1.06092	0.000176221	-1.54497e-10	-1.05995
66923446	chr2:66923446:A:G	8.31945e-08	-1.51798	-0.0910247	0.000104981	-1.52588	-0.0506137	0.000105134	-1.52633	-0.0501221
66923749	chr2:66923749:A:C	5.61015e-08	-1.62485	-0.378166	7.21826e-05	-1.61064	-0.34044	7.22873e-05	-1.61111	-0.339932
66924287	chr2:66924287:A:G	1.77495e-07	-1.72022	0.868981	0.000291218	-1.69696	1.14076	0.000289974	-1.69761	1.13571
66924294	chr2:66924294:G:A	5.99492e-08	-1.60957	-0.327112	7.72907e-05	-1.59368	-0.28903	7.74012e-05	-1.59418	-0.288508
66924372	chr2:66924372:A:G	1.21318e-07	-1.54497e-10	-1.23177	0.000147751	-1.54497e-10	-1.23475	0.000147966	-1.54497e-10	-1.23471
66924403	chr2:66924403:T:G	5.84072e-08	-1.63417	-0.328577	7.51092e-05	-1.62062	-0.290712	7.52208e-05	-1.62107	-0.290189
66924502	chr2:66924502:T:G	5.78009e-08	-1.63893	-0.334251	7.43033e-05	-1.62577	-0.296354	7.44143e-05	-1.62621	-0.295834
66924688	chr2:66924688:C:T	5.56335e-08	-1.24306	-0.768333	6.26972e-05	-1.317	-0.77496	6.28261e-05	-1.31605	-0.775264
66924842	chr2:66924842:A:G	7.43344e-08	-1.72161	-2.74514e-10	9.05255e-05	-1.72465	-2.74514e-10	9.06541e-05	-1.72464	-2.74514e-10
66924851	chr2:66924851:G:A	7.44493e-08	-1.72006	-2.74514e-10	9.05629e-05	-1.72424	-2.74514e-10	9.06926e-05	-1.72421	-2.74514e-10
66924878	chr2:66924878:A:G	7.42156e-08	-1.72321	-2.74514e-10	9.05196e-05	-1.72471	-2.74514e-10	9.06468e-05	-1.72472	-2.74514e-10
66924988	chr2:66924988:G:T	7.32749e-08	-1.52649	-0.209473	9.21626e-05	-1.53429	-0.172434	9.22961e-05	-1.53473	-0.171958
66925357	chr2:66925357:T:C	7.45074e-08	-1.71928	-2.74514e-10	9.0588e-05	-1.72396	-2.74514e-10	9.07182e-05	-1.72393	-2.74514e-10
66925674	chr2:66925674:C:T	7.43594e-08	-1.72127	-2.74514e-10	9.05315e-05	-1.72458	-2.74514e-10	9.06603e-05	-1.72457	-2.74514e-10
66925680	chr2:66925680:T:G	7.43416e-08	-1.72151	-2.74514e-10	9.05272e-05	-1.72463	-2.74514e-10	9.06558e-05	-1.72462	-2.74514e-10
66925720	chr2:66925720:T:C	7.43254e-08	-1.72173	-2.74514e-10	9.05235e-05	-1.72467	-2.74514e-10	9.0652e-05	-1.72466	-2.74514e-10
66925838	chr2:66925838:A:T	7.45353e-08	-1.71891	-2.74514e-10	9.06015e-05	-1.72381	-2.74514e-10	9.07319e-05	-1.72378	-2.74514e-10
66926095	chr2:66926095:T:C	7.47074e-08	-1.7166	-2.74514e-10	9.0696e-05	-1.72277	-2.74514e-10	9.08277e-05	-1.72272	-2.74514e-10
66926138	chr2:66926138:C:T	7.45174e-08	-1.71915	-2.74514e-10	9.05941e-05	-1.72389	-2.74514e-10	9.07244e-05	-1.72386	-2.74514e-10
66926184	chr2:66926184:G:A	1.97873e-07	-1.54497e-10	-0.742553	0.00024553	-1.54497e-10	-0.72686	0.000245833	-1.54497e-10	-0.727038
66926331	chr2:66926331:A:T	7.50012e-08	-1.71268	-2.74514e-10	9.08874e-05	-1.72066	-2.74514e-10	9.10211e-05	-1.7206	-2.74514e-10
66926540	chr2:66926540:T:C	6.03145e-08	-1.62852	-0.302088	7.76597e-05	-1.61439	-0.263557	7.77746e-05	-1.61485	-0.263026
66926732	chr2:66926732:G:A	1.2966e-07	-1.54497e-10	-1.16527	0.000159033	-1.54497e-10	-1.16117	0.000159234	-1.54497e-10	-1.16131
66926796	chr2:66926796:G:A	7.42927e-08	-1.72217	-2.74514e-10	9.05181e-05	-1.72473	-2.74514e-10	9.06462e-05	-1.72473	-2.74514e-10
66926818	chr2:66926818:G:A	7.4889e-08	-1.48009	-0.23408	9.40764e-05	-1.48894	-0.197237	9.42066e-05	-1.48942	-0.196776
66926966	chr2:66926966:T:C	7.42448e-08	-1.72281	-2.74514e-10	9.05161e-05	-1.72475	-2.74514e-10	9.06437e-05	-1.72475	-2.74514e-10
66926990	chr2:66926990:G:C	8.725e-08	-1.5614	-2.74514e-10	0.000104495	-1.58114	-2.74514e-10	0.000104616	-1.58139	-2.74514e-10
66927186	chr2:66927186:A:G	7.43842e-08	-1.72094	-2.74514e-10	9.0545e-05	-1.72443	-2.74514e-10	9.06742e-05	-1.72442	-2.74514e-10
66927808	chr2:66927808:A:G	7.45596e-08	-1.71858	-2.74514e-10	9.06226e-05	-1.72358	-2.74514e-10	9.07533e-05	-1.72354	-2.74514e-10
66927832	chr2:66927832:A:G	2.63914e-07	-1.54497e-10	-0.454556	0.0003268	-1.54497e-10	-0.44093	0.00032728	-1.54497e-10	-0.440873
66928127	chr2:66928127:A:G	2.29807e-08	-1.68753	-1.20799	2.90015e-05	-1.68103	-1.1819	2.90197e-05	-1.68122	-1.18249
66928407	chr2:66928407:A:G	7.43501e-08	-1.7214	-2.74514e-10	9.05293e-05	-1.72461	-2.74514e-10	9.0658e-05	-1.72459	-2.74514e-10
66928618	chr2:66928618:G:A	7.70109e-08	-1.4686	-0.217638	9.6799e-05	-1.47708	-0.180564	9.69323e-05	-1.47758	-0.180098
66928621	chr2:66928621:G:A	7.76849e-08	-1.67752	-2.74514e-10	9.44593e-05	-1.68211	-2.74514e-10	9.4598e-05	-1.68205	-2.74514e-10
66928644	chr2:66928644:C:T	7.43799e-08	-1.72099	-2.74514e-10	9.05378e-05	-1.72451	-2.74514e-10	9.06669e-05	-1.7245	-2.74514e-10
66928688	chr2:66928688:T:C	7.43171e-08	-1.72184	-2.74514e-10	9.0522e-05	-1.72469	-2.74514e-10	9.06504e-05	-1.72468	-2.74514e-10
66928964	chr2:66928964:G:T	2.33176e-08	-1.64417	-1.2368	2.91944e-05	-1.61985	-1.23645	2.92181e-05	-1.62048	-1.23642
66929284	chr2:66929284:A:G	1.47189e-07	-1.54497e-10	-1.03847	0.000177783	-1.54497e-10	-1.04972	0.000178213	-1.54497e-10	-1.04871
66929583	chr2:66929583:G:A	7.4792e-08	-1.71547	-2.74514e-10	9.0748e-05	-1.72219	-2.74514e-10	9.08803e-05	-1.72215	-2.74514e-10
66929632	chr2:66929632:C:T	7.44531e-08	-1.72001	-2.74514e-10	9.05643e-05	-1.72422	-2.74514e-10	9.0694e-05	-1.7242	-2.74514e-10
66930023	chr2:66930023:A:G	7.50361e-08	-1.71221	-2.74514e-10	9.09169e-05	-1.72033	-2.74514e-10	9.10508e-05	-1.72027	-2.74514e-10
66930191	chr2:66930191:G:A	1.20555e-07	-1.54497e-10	-1.23808	0.00014705	-1.54497e-10	-1.2395	0.000147261	-1.54497e-10	-1.23948
66930268	chr2:66930268:T:C	7.50656e-08	-1.71182	-2.74514e-10	9.09541e-05	-1.71992	-2.74514e-10	9.10883e-05	-1.71986	-2.74514e-10
66930406	chr2:66930406:A:G	1.35438e-07	-1.54497e-10	-1.12167	0.000164013	-1.54497e-10	-1.13033	0.00016437	-1.54497e-10	-1.12957
66930568	chr2:66930568:A:C	9.24947e-08	-1.4417	-0.0613298	0.000110106	-1.47839	-0.050452	0.000110283	-1.47765	-0.0509927
66930884	chr2:66930884:C:T	1.29062e-07	-1.54497e-10	-1.16989	0.000156179	-1.54497e-10	-1.17928	0.000156423	-1.54497e-10	-1.17912
66931183	chr2:66931183:C:T	7.45233e-08	-1.71907	-2.74514e-10	9.05975e-05	-1.72385	-2.74514e-10	9.07278e-05	-1.72383	-2.74514e-10
66931304	chr2:66931304:T:C	7.46164e-08	-1.71782	-2.74514e-10	9.06458e-05	-1.72332	-2.74514e-10	9.07769e-05	-1.72328	-2.74514e-10
66931741	chr2:66931741:T:C	1.20323e-07	-1.54497e-10	-1.24	0.000147493	-1.54497e-10	-1.2365	0.000147688	-1.54497e-10	-1.23659
66932413	chr2:66932413:G:A	2.30109e-08	-1.72465	-1.16956	2.82026e-05	-1.72136	-1.16951	2.82427e-05	-1.72141	-1.16945
66932969	chr2:66932969:T:C	2.28331e-08	-1.66161	-1.24036	2.72913e-05	-1.6834	-1.24032	2.73344e-05	-1.68323	-1.24032
66933117	chr2:66933117:G:A	1.22615e-07	-1.54497e-10	-1.22113	0.000149658	-1.54497e-10	-1.22193	0.000149869	-1.54497e-10	-1.22193
66933442	chr2:66933442:C:T	2.1804e-07	-1.54497e-10	-0.645502	0.000267726	-1.54497e-10	-0.640315	0.000268344	-1.54497e-10	-0.639418
66934339	chr2:66934339:C:T	7.73734e-08	-1.68154	-2.74514e-10	9.28688e-05	-1.69909	-2.74514e-10	9.30124e-05	-1.69896	-2.74514e-10
66934715	chr2:66934715:G:A	7.80053e-08	-1.6734	-2.74514e-10	9.34621e-05	-1.69272	-2.74514e-10	9.36082e-05	-1.69257	-2.74514e-10
66934779	chr2:66934779:AACTC:A	7.77658e-08	-1.67648	-2.74514e-10	9.32341e-05	-1.69517	-2.74514e-10	9.33792e-05	-1.69502	-2.74514e-10
66934919	chr2:66934919:T:C	2.20691e-08	-1.71377	-1.22223	2.67509e-05	-1.7214	-1.22232	2.67908e-05	-1.72135	-1.22228
66934989	chr2:66934989:T:C	1.2302e-07	-1.54497e-10	-1.21783	0.000150076	-1.54497e-10	-1.21914	0.00015029	-1.54497e-10	-1.21912
66935172	chr2:66935172:A:C	3.99948e-08	-1.68262	-0.658812	5.265e-05	-1.67531	-0.591303	5.26303e-05	-1.67585	-0.592549
66935374	chr2:66935374:A:G	1.22969e-07	-1.54497e-10	-1.21825	0.000150016	-1.54497e-10	-1.21954	0.000150229	-1.54497e-10	-1.21953
66936360	chr2:66936360:G:A	7.87855e-08	-1.66345	-2.74514e-10	9.42156e-05	-1.68469	-2.74514e-10	9.43637e-05	-1.68453	-2.74514e-10
66936510	chr2:66936510:A:G	7.69476e-08	-1.68706	-2.74514e-10	9.24762e-05	-1.70333	-2.74514e-10	9.26181e-05	-1.7032	-2.74514e-10
66936551	chr2:66936551:T:C	2.19254e-08	-1.71775	-1.22479	2.66295e-05	-1.7234	-1.22486	2.66686e-05	-1.72337	-1.22483
66936929	chr2:66936929:A:T	1.23429e-07	-1.54497e-10	-1.21451	0.00015056	-1.54497e-10	-1.21592	0.000150774	-1.54497e-10	-1.2159
66937073	chr2:66937073:C:T	7.63949e-08	-1.69427	-2.74514e-10	9.19835e-05	-1.70867	-2.74514e-10	9.21232e-05	-1.70856	-2.74514e-10
66937968	chr2:66937968:A:G	1.20416e-07	-1.54497e-10	-1.23923	0.000147047	-1.54497e-10	-1.23953	0.000147255	-1.54497e-10	-1.23952
66938054	chr2:66938054:C:T	5.78715e-08	-1.54603	-0.425925	7.26611e-05	-1.55035	-0.39412	7.27625e-05	-1.55078	-0.393704
66938483	chr2:66938483:A:G	7.73233e-08	-1.68219	-2.74514e-10	9.28206e-05	-1.69961	-2.74514e-10	9.2964e-05	-1.69948	-2.74514e-10
66938493	chr2:66938493:T:C	7.87215e-08	-1.66426	-2.74514e-10	9.41984e-05	-1.68488	-2.74514e-10	9.43473e-05	-1.68471	-2.74514e-10
66938658	chr2:66938658:A:G	1.22278e-07	-1.54497e-10	-1.22388	0.000149791	-1.54497e-10	-1.22104	0.000149995	-1.54497e-10	-1.22109
66938780	chr2:66938780:G:C	1.76238e-07	-1.54497e-10	-0.858345	0.000223594	-1.54497e-10	-0.820447	0.000223702	-1.54497e-10	-0.821374
66939117	chr2:66939117:T:C	2.26772e-08	-1.71696	-1.19186	2.75546e-05	-1.72318	-1.19093	2.75954e-05	-1.72314	-1.1909
66939464	chr2:66939464:G:T	2.25287e-08	-1.7152	-1.20019	2.73468e-05	-1.72233	-1.19935	2.73873e-05	-1.72229	-1.19932
66939639	chr2:66939639:C:T	1.94236e-07	-1.54497e-10	-0.76111	0.000238291	-1.54497e-10	-0.756788	0.00023882	-1.54497e-10	-0.75598
66940158	chr2:66940158:A:T	5.50331e-08	-1.68997	-0.332277	8.14452e-05	-1.58464	-0.245705	8.13505e-05	-1.58575	-0.247168
66940299	chr2:66940299:T:C	3.19745e-08	-1.64225	-0.922993	3.95632e-05	-1.64521	-0.907166	3.96193e-05	-1.64551	-0.906867
66940661	chr2:66940661:A:C	7.76717e-08	-1.67769	-2.74514e-10	9.31338e-05	-1.69624	-2.74514e-10	9.32784e-05	-1.6961	-2.74514e-10
66940755	chr2:66940755:CTA:C	3.21995e-08	-1.42242	-1.13582	4.17425e-05	-1.38808	-1.11068	4.17044e-05	-1.38986	-1.11122
66940998	chr2:66940998:C:G	7.74911e-08	-1.68002	-2.74514e-10	9.29888e-05	-1.6978	-2.74514e-10	9.31328e-05	-1.69766	-2.74514e-10
66941080	chr2:66941080:A:G	2.32183e-08	-1.71723	-1.16802	2.8222e-05	-1.72331	-1.16687	2.82638e-05	-1.72327	-1.16683
66941171	chr2:66941171:G:A	1.31861e-07	-1.54497e-10	-1.14843	0.000160737	-1.54497e-10	-1.15051	0.000160957	-1.54497e-10	-1.15055
```
