## Supplementary material for "Characterization of shared and ancestry-specific signals driving complex traits using multi-ancestry fine-mapping": susiex_nc3.cs80.summary

```
# chr2:65941176-66941176
CS_ID	CS_LENGTH	CS_PURITY	MAX_PIP_SNP	BP	REF_ALLELE	ALT_ALLELE	REF_FRQ	BETA	SE	-LOG10P	MAX_PIP	POST-HOC_PROB_POP1	POST-HOC_PROB_POP2
1	22	0.704817	chr2:66444720:G:A	66444720	A,NA	G,NA	1,NA	inf,NA	inf,NA	7.3616,NA	0.126603	0.998765	0.433645
2	1728	0	chr2:66844327:C:T	66844327	T,T	C,C	1,1	-inf,inf	inf,inf	2.10336,2.75012	0.0355311	0.411412	0.417617
3	1730	0	chr2:66844327:C:T	66844327	T,T	C,C	1,1	-inf,inf	inf,inf	2.10336,2.75012	0.0345634	0.411291	0.417436
```
