## Supplementary material for "Characterization of shared and ancestry-specific signals driving complex traits using multi-ancestry fine-mapping": susiex_nc1.cs80.cs

```
CS_ID	SNP	BP	REF_ALLELE	ALT_ALLELE	REF_FRQ	BETA	SE	-LOG10P	CS_PIP	OVRL_PIP
1	chr2:69729589:C:T	69729589	T,T	C,C	1,1	-inf,-inf	inf,inf	5.09915,1.96898	0.162568	0.162568
1	chr2:69731732:T:A	69731732	A,A	T,T	1,1	-inf,-inf	inf,inf	5.05334,1.94124	0.139972	0.139972
1	chr2:69750119:A:T	69750119	T,T	A,A	1,1	-inf,-inf	inf,inf	4.39522,2.54508	0.113703	0.113703
1	chr2:69740594:A:G	69740594	G,G	A,A	1,1	-inf,-inf	inf,inf	5.11717,1.59601	0.083331	0.083331
1	chr2:69749292:C:T	69749292	T,T	C,C	1,1	-inf,-inf	inf,inf	5.28058,1.38212	0.0792327	0.0792327
1	chr2:69739599:G:A	69739599	A,A	G,G	1,1	-inf,-inf	inf,inf	5.22316,1.37582	0.0693881	0.0693881
1	chr2:68735005:G:A	68735005	A,A	G,G	1,1	-inf,-inf	inf,inf	5.64512,0.493981	0.0387994	0.0387994
1	chr2:69721597:A:G	69721597	G,G	A,A	1,1	-inf,-inf	inf,inf	5.12892,1.12048	0.0359752	0.0359752
1	chr2:68770021:A:G	68770021	G,G	A,A	1,1	-inf,-inf	inf,inf	5.53578,0.338102	0.0250739	0.0250739
1	chr2:68779363:A:G	68779363	G,G	A,A	1,1	-inf,-inf	inf,inf	5.60345,0.200233	0.024943	0.024943
1	chr2:68775149:C:G	68775149	G,G	C,C	1,1	-inf,-inf	inf,inf	5.43244,0.41501	0.0222139	0.0222139
1	chr2:69752263:A:T	69752263	T,T	A,A	1,1	-inf,-inf	inf,inf	4.31467,1.48828	0.0126558	0.0126558
```
