## Supplementary material for "Characterization of shared and ancestry-specific signals driving complex traits using multi-ancestry fine-mapping": susiex_nc1.cs80.snp

```
BP	SNP	PIP(CS1)	LogBF(CS1,Pop1)	LogBF(CS1,Pop2)
68235262	chr2:68235262:C:T	3.56938e-06	-1.08425	-3.69445e-10
68235460	chr2:68235460:T:C	7.57228e-07	-1.2836	-1.35113
68235463	chr2:68235463:A:C	2.65972e-06	-1.13299e-10	-1.37842
68235546	chr2:68235546:C:T	2.46214e-06	-1.44891	-0.00669802
68236155	chr2:68236155:C:A	3.32338e-06	-1.13299e-10	-1.15566
68236189	chr2:68236189:C:T	1.40953e-06	-1.56708	-0.446306
68236244	chr2:68236244:G:A	1.06082e-06	-1.51628	-0.781317
68236264	chr2:68236264:T:A	2.6796e-06	-1.13299e-10	-1.37097
68236311	chr2:68236311:C:T	2.65981e-06	-1.13299e-10	-1.37839
68237109	chr2:68237109:TATTGTTACTTGTA:T	4.81419e-06	-1.13299e-10	-0.785072
68237139	chr2:68237139:A:T	8.28636e-07	-1.55962	-0.984997
68237537	chr2:68237537:C:G	2.66986e-06	-1.13299e-10	-1.37461
68237953	chr2:68237953:T:C	9.12245e-07	-1.10498	-1.34351
68238383	chr2:68238383:G:A	2.74584e-06	-1.13299e-10	-1.34655
68239018	chr2:68239018:ATACTTT:A	4.20577e-06	-1.13299e-10	-0.920182
68239255	chr2:68239255:T:A	9.65014e-07	-1.07508	-1.31717
68239954	chr2:68239954:GT:G	4.71809e-05	-1.13299e-10	1.49735
68240586	chr2:68240586:T:A	4.35603e-06	-1.13299e-10	-0.885077
68240778	chr2:68240778:A:C	1.37792e-06	-1.56954	-0.466521
68240779	chr2:68240779:A:T	2.83263e-06	-1.13299e-10	-1.31543
68240935	chr2:68240935:T:C	1.58515e-05	-1.13299e-10	0.406627
68241155	chr2:68241155:C:T	1.03959e-06	-1.50554	-0.812277
68242391	chr2:68242391:A:G	4.33343e-06	-0.89028	-3.69445e-10
68242822	chr2:68242822:G:A	2.86032e-06	-1.13299e-10	-1.30571
68243272	chr2:68243272:G:A	2.65983e-06	-1.13299e-10	-1.37838
68243682	chr2:68243682:C:T	1.35214e-05	-1.47763	1.72527
68244568	chr2:68244568:T:C	2.73102e-06	-1.13299e-10	-1.35196
68245110	chr2:68245110:A:C	1.50722e-06	-1.57232	-0.374052
68245154	chr2:68245154:T:G	2.88101e-06	-1.13299e-10	-1.2985
68245272	chr2:68245272:G:C	2.71009e-06	-1.13299e-10	-1.35966
68245478	chr2:68245478:T:G	2.66041e-06	-1.13299e-10	-1.37816
68245743	chr2:68245743:C:T	0.000287293	-1.13299e-10	3.30386
68246325	chr2:68246325:A:G	1.38737e-06	-1.56949	-0.459746
68247936	chr2:68247936:C:A	1.47289e-06	-1.56573	-0.403685
68248083	chr2:68248083:A:C	2.82901e-06	-1.13299e-10	-1.31671
68248154	chr2:68248154:C:T	1.20993e-06	-1.33306	-0.833012
68249022	chr2:68249022:A:C	3.79288e-05	-1.13299e-10	1.27907
68249328	chr2:68249328:C:A	4.29606e-06	-1.13299e-10	-0.898941
68249995	chr2:68249995:G:C	2.80035e-06	-1.13299e-10	-1.3269
68250816	chr2:68250816:T:C	1.41678e-05	-1.4694	1.76374
68250817	chr2:68250817:A:AC	1.09808e-06	-1.50015	-0.762922
68251771	chr2:68251771:G:A	7.93234e-06	-1.13299e-10	-0.28569
68252080	chr2:68252080:G:A	3.07391e-06	-1.13299e-10	-1.23369
68252225	chr2:68252225:C:T	3.99337e-06	-1.13299e-10	-0.972003
68252347	chr2:68252347:G:A	4.14978e-06	-1.13299e-10	-0.933585
68252444	chr2:68252444:G:A	4.84894e-06	-1.46278	0.684905
68252700	chr2:68252700:C:T	2.70915e-06	-1.13299e-10	-1.36001
68252830	chr2:68252830:A:C	1.67359e-05	-1.13299e-10	0.460917
68253096	chr2:68253096:A:G	2.72518e-06	-1.13299e-10	-1.3541
68254382	chr2:68254382:G:C	2.81924e-06	-1.13299e-10	-1.32017
68254597	chr2:68254597:C:G	2.71887e-06	-1.13299e-10	-1.35642
68254691	chr2:68254691:T:C	1.42663e-05	-1.13299e-10	0.301261
68254743	chr2:68254743:G:C	3.1274e-06	-1.13299e-10	-1.21644
68254882	chr2:68254882:T:G	3.20244e-06	-1.13299e-10	-1.19272
68255078	chr2:68255078:C:T	1.55534e-06	-0.927561	-0.98738
68255195	chr2:68255195:A:G	1.50357e-06	-1.49127	-0.457527
68255216	chr2:68255216:T:C	1.88319e-06	-1.24663	-0.47704
68255359	chr2:68255359:G:A	2.71566e-06	-1.13299e-10	-1.3576
68256432	chr2:68256432:G:GA	2.7047e-06	-1.13299e-10	-1.36165
68256827	chr2:68256827:CCA:C	2.7081e-06	-1.13299e-10	-1.36039
68257033	chr2:68257033:C:T	9.77836e-06	-1.13299e-10	-0.0764674
68258139	chr2:68258139:C:T	4.46456e-06	-1.13299e-10	-0.860469
68258773	chr2:68258773:C:T	4.46541e-06	-1.13299e-10	-0.860278
68258774	chr2:68258774:A:G	5.78556e-06	-1.13299e-10	-0.601273
68261411	chr2:68261411:T:A	3.16328e-06	-1.13299e-10	-1.20503
68261532	chr2:68261532:A:T	4.93187e-06	-1.13299e-10	-0.760921
68261643	chr2:68261643:C:T	3.1215e-06	-1.13299e-10	-1.21833
68262089	chr2:68262089:G:C	1.61015e-06	-1.4688	-0.411514
68262535	chr2:68262535:A:C	1.36721e-06	-1.56226	-0.481614
68262676	chr2:68262676:T:G	4.69313e-06	-1.13299e-10	-0.810538
68263041	chr2:68263041:A:G	2.75677e-06	-1.13299e-10	-1.34258
68263089	chr2:68263089:C:T	4.59753e-06	-1.13299e-10	-0.831119
68263838	chr2:68263838:T:A	1.45071e-06	-1.55568	-0.42891
68263927	chr2:68263927:G:A	2.70419e-06	-1.13299e-10	-1.36184
68263964	chr2:68263964:G:A	2.68276e-06	-1.13299e-10	-1.36979
68263965	chr2:68263965:C:T	2.68033e-06	-1.13299e-10	-1.3707
68263975	chr2:68263975:T:C	2.6827e-06	-1.13299e-10	-1.36981
68264624	chr2:68264624:C:T	3.3255e-06	-1.13299e-10	-1.15502
68264845	chr2:68264845:C:T	4.69503e-06	-1.13299e-10	-0.810134
68265139	chr2:68265139:A:G	2.66021e-06	-1.13299e-10	-1.37823
68265755	chr2:68265755:G:A	1.4869e-06	-1.56305	-0.396895
68266178	chr2:68266178:G:C	3.46783e-06	-1.13299e-10	-1.11311
68267091	chr2:68267091:C:T	1.00987e-06	-1.01846	-1.32836
68267604	chr2:68267604:T:C	1.19906e-05	-1.13299e-10	0.127485
68267870	chr2:68267870:G:A	1.30512e-06	-1.34702	-0.743324
68268023	chr2:68268023:A:T	1.19977e-05	-1.13299e-10	0.128073
68268111	chr2:68268111:G:A	1.3362e-06	-1.30428	-0.762525
68268328	chr2:68268328:T:C	2.67703e-06	-1.13299e-10	-1.37193
68268331	chr2:68268331:G:A	1.29286e-06	-1.55548	-0.5443
68268657	chr2:68268657:C:T	2.6605e-06	-1.13299e-10	-1.37813
68269319	chr2:68269319:G:A	1.03502e-06	-1.00946	-1.31276
68269372	chr2:68269372:G:A	2.71338e-06	-1.35844	-3.69445e-10
68271247	chr2:68271247:A:G	3.62036e-06	-1.13299e-10	-1.07006
68271376	chr2:68271376:T:C	1.42213e-06	-1.54132	-0.463165
68271437	chr2:68271437:T:A	3.6333e-06	-1.13299e-10	-1.0665
68271751	chr2:68271751:A:G	9.56664e-07	-1.53454	-0.866401
68271888	chr2:68271888:A:G	1.48761e-05	-1.13299e-10	0.343119
68272519	chr2:68272519:A:G	1.08018e-06	-1.0297	-1.2498
68272567	chr2:68272567:G:A	2.69985e-06	-1.13299e-10	-1.36344
68272572	chr2:68272572:C:T	2.68751e-06	-1.13299e-10	-1.36802
68272695	chr2:68272695:G:A	1.09099e-06	-1.02729	-1.24226
68273088	chr2:68273088:G:A	1.50983e-05	-1.13299e-10	0.357945
68273533	chr2:68273533:A:G	5.79505e-06	-1.13299e-10	-0.599635
68274055	chr2:68274055:A:G	2.66934e-06	-1.13299e-10	-1.37481
68274201	chr2:68274201:GA:G	1.00035e-05	-1.13299e-10	-0.0537061
68274669	chr2:68274669:C:T	2.19088e-06	-1.57234	-3.69445e-10
68275313	chr2:68275313:G:A	2.67779e-06	-1.13299e-10	-1.37165
68275912	chr2:68275912:G:A	3.60746e-06	-0.355455	-0.718179
68276157	chr2:68276157:A:G	2.6824e-06	-1.13299e-10	-1.36992
68276324	chr2:68276324:A:G	1.23084e-05	-1.13299e-10	0.15364
68276652	chr2:68276652:TG:T	3.03343e-06	-1.13299e-10	-1.24694
68276699	chr2:68276699:A:G	5.65107e-06	-1.13299e-10	-0.624793
68276788	chr2:68276788:A:G	3.22157e-06	-0.316751	-0.87002
68276844	chr2:68276844:T:C	3.15924e-06	-1.13299e-10	-1.20631
68277947	chr2:68277947:A:G	3.19112e-06	-1.13299e-10	-1.19627
68278041	chr2:68278041:A:T	2.88775e-06	-1.13299e-10	-1.29616
68278123	chr2:68278123:G:A	4.59207e-06	-1.13299e-10	-0.832308
68278181	chr2:68278181:C:T	2.67995e-06	-1.13299e-10	-1.37084
68278307	chr2:68278307:A:G	2.67719e-06	-1.13299e-10	-1.37187
68279074	chr2:68279074:C:T	2.66522e-06	-1.13299e-10	-1.37635
68279255	chr2:68279255:C:T	1.22514e-05	-1.13299e-10	0.149005
68279351	chr2:68279351:A:G	3.79542e-06	-1.56718	0.544337
68279447	chr2:68279447:T:G	4.15678e-06	-1.13299e-10	-0.931898
68279903	chr2:68279903:G:C	4.39746e-06	-1.13299e-10	-0.875612
68280313	chr2:68280313:G:A	2.68949e-06	-1.13299e-10	-1.36729
68280357	chr2:68280357:C:T	2.67543e-06	-1.13299e-10	-1.37253
68280399	chr2:68280399:A:G	3.54472e-06	0.022451	-1.11363
68280701	chr2:68280701:A:G	6.1815e-06	-1.55289	1.01781
68280914	chr2:68280914:A:G	2.86083e-06	-1.13299e-10	-1.30553
68281257	chr2:68281257:A:G	2.67081e-06	-1.13299e-10	-1.37426
68281572	chr2:68281572:T:G	1.07698e-05	-1.13299e-10	0.0201076
68281582	chr2:68281582:G:A	2.68878e-06	-1.13299e-10	-1.36755
68281653	chr2:68281653:A:G	2.76179e-06	-1.4342	0.0934387
68281684	chr2:68281684:T:C	2.66702e-06	-0.0718526	-1.30383
68281773	chr2:68281773:A:C	7.50997e-07	-1.29682	-1.34617
68281791	chr2:68281791:G:A	2.69316e-06	-1.13299e-10	-1.36592
68281802	chr2:68281802:A:G	2.65991e-06	-1.13299e-10	-1.37835
68281909	chr2:68281909:T:A	5.20185e-06	-1.13299e-10	-0.707625
68282205	chr2:68282205:G:A	3.11018e-06	-1.13299e-10	-1.22196
68282225	chr2:68282225:C:T	1.06196e-05	-1.13299e-10	0.00606601
68282616	chr2:68282616:A:G	3.32742e-06	-1.49037	0.335926
68282878	chr2:68282878:T:C	1.19354e-06	-1.53048	-0.649238
68282902	chr2:68282902:A:G	8.86005e-07	-1.30135	-1.17632
68283006	chr2:68283006:C:T	6.17236e-06	-1.13299e-10	-0.536558
68283037	chr2:68283037:A:T	5.55372e-07	-1.57365	-1.37111
68283430	chr2:68283430:C:G	1.06051e-05	-1.13299e-10	0.00469517
68283594	chr2:68283594:C:T	8.59583e-06	-1.13299e-10	-0.205361
68283786	chr2:68283786:A:G	2.68963e-06	-1.13299e-10	-1.36723
68284262	chr2:68284262:A:G	1.13149e-05	-1.13299e-10	0.0694825
68284452	chr2:68284452:A:G	8.71352e-07	-1.35484	-1.1395
68284553	chr2:68284553:C:T	2.66815e-06	-1.13299e-10	-1.37526
68284957	chr2:68284957:T:C	2.86374e-06	-1.30451	-3.69445e-10
68285329	chr2:68285329:C:T	4.50296e-06	-1.13299e-10	-0.851903
68285633	chr2:68285633:T:A	5.07025e-06	-1.13299e-10	-0.733249
68285689	chr2:68285689:AAAAG:A	2.07838e-06	-1.09474	-0.530309
68286057	chr2:68286057:T:G	5.73897e-07	-1.53903	-1.37292
68286270	chr2:68286270:A:G	1.55155e-06	-1.2454	-0.671986
68286279	chr2:68286279:T:C	2.94335e-06	-1.13299e-10	-1.27709
68286355	chr2:68286355:C:T	9.34849e-07	-1.16862	-1.25539
68286458	chr2:68286458:A:G	2.80961e-06	-1.13299e-10	-1.32359
68286707	chr2:68286707:G:A	2.76547e-06	-1.13299e-10	-1.33943
68287023	chr2:68287023:A:G	2.83103e-06	-1.13299e-10	-1.316
68287430	chr2:68287430:A:G	2.38848e-05	-1.13299e-10	0.816604
68287496	chr2:68287496:T:C	1.15836e-06	-1.28916	-0.920477
68287596	chr2:68287596:G:T	8.43315e-06	-1.13299e-10	-0.224468
68287794	chr2:68287794:G:T	8.36843e-06	-1.13299e-10	-0.232172
68288398	chr2:68288398:G:A	8.60508e-07	-1.38248	-1.12439
68288655	chr2:68288655:A:G	2.19122e-06	-1.57218	-3.69445e-10
68289248	chr2:68289248:T:C	6.17184e-06	-1.13299e-10	-0.536642
68289965	chr2:68289965:A:G	2.97729e-06	-1.13299e-10	-1.26562
68290169	chr2:68290169:C:T	2.50575e-06	-1.57348	0.135428
68290327	chr2:68290327:G:A	2.80785e-06	-1.13299e-10	-1.32422
68290417	chr2:68290417:T:C	8.04498e-07	-1.25797	-1.3162
68290601	chr2:68290601:C:G	2.78779e-06	-1.13299e-10	-1.33139
68290804	chr2:68290804:A:G	9.4435e-07	-1.53908	-0.874821
68290972	chr2:68290972:C:T	4.22636e-06	-1.13299e-10	-0.915297
68291054	chr2:68291054:A:G	2.82816e-06	-1.13299e-10	-1.31701
68291148	chr2:68291148:C:T	1.4688e-06	-1.56085	-0.411347
68291410	chr2:68291410:TGTG:T	2.84044e-06	-1.13299e-10	-1.31268
68291482	chr2:68291482:G:A	1.35323e-06	-1.5658	-0.488344
68291486	chr2:68291486:G:T	2.25234e-06	-1.22972	-0.31495
68291927	chr2:68291927:A:T	2.18396e-06	-1.5755	-3.69445e-10
68292031	chr2:68292031:G:A	2.89247e-06	-1.13299e-10	-1.29453
68292155	chr2:68292155:T:G	2.79172e-06	-1.13299e-10	-1.32998
68292412	chr2:68292412:A:G	9.73815e-07	-1.35573	-1.02744
68292603	chr2:68292603:A:G	1.01545e-05	-1.13299e-10	-0.038718
68292745	chr2:68292745:G:A	9.37487e-07	-1.56909	-0.852104
68292972	chr2:68292972:G:C	4.34443e-06	-1.13299e-10	-0.887745
68293020	chr2:68293020:C:T	2.89041e-06	-1.13299e-10	-1.29524
68293424	chr2:68293424:T:G	3.94819e-06	-1.13299e-10	-0.983381
68293684	chr2:68293684:T:C	5.18523e-06	-1.13299e-10	-0.710824
68294540	chr2:68294540:G:A	2.89867e-06	-1.29239	-3.69445e-10
68294610	chr2:68294610:G:A	7.36912e-07	-1.31656	-1.34537
68295792	chr2:68295792:T:C	7.09435e-07	-1.32475	-1.37517
68295887	chr2:68295887:T:A	3.89806e-05	-1.13299e-10	1.30643
68296599	chr2:68296599:CTGA:C	8.86853e-06	-1.356	1.18187
68296955	chr2:68296955:C:T	8.81814e-06	-1.30775	1.12792
68297323	chr2:68297323:T:C	3.12751e-06	-1.13299e-10	-1.2164
68297792	chr2:68297792:G:A	1.73514e-06	-1.29172	-0.513835
68298013	chr2:68298013:G:A	4.423e-06	-1.13299e-10	-0.869821
68298109	chr2:68298109:T:C	6.87517e-07	-1.35404	-1.37727
68298135	chr2:68298135:G:A	3.00478e-06	-1.13299e-10	-1.25643
68298419	chr2:68298419:G:T	2.70643e-06	-1.13299e-10	-1.36101
68298496	chr2:68298496:C:T	4.51549e-06	-1.13299e-10	-0.849125
68298615	chr2:68298615:G:A	3.1285e-06	-1.13299e-10	-1.21608
68298748	chr2:68298748:G:A	8.09786e-07	-1.19532	-1.3723
68299342	chr2:68299342:G:A	8.82213e-07	-1.30093	-1.18103
68299351	chr2:68299351:C:G	3.10715e-06	-1.13299e-10	-1.22293
68299598	chr2:68299598:T:A	1.09153e-06	-1.21069	-1.05836
68300332	chr2:68300332:C:A	9.28829e-07	-1.28508	-1.14539
68300474	chr2:68300474:G:A	2.1845e-06	-1.57525	-3.69445e-10
68302271	chr2:68302271:A:G	2.91069e-06	-1.13299e-10	-1.28825
68302284	chr2:68302284:G:A	1.6992e-06	-1.50237	-0.324115
68302365	chr2:68302365:C:T	2.70997e-06	-1.13299e-10	-1.3597
68302710	chr2:68302710:A:G	7.03885e-06	-0.906665	0.501472
68302922	chr2:68302922:C:A	6.87628e-06	-1.13299e-10	-0.428561
68302936	chr2:68302936:C:T	6.76811e-07	-1.36925	-1.37775
68303131	chr2:68303131:T:C	2.74738e-06	-1.13299e-10	-1.34599
68303206	chr2:68303206:A:G	2.50567e-06	-1.43808	-3.69445e-10
68303549	chr2:68303549:C:T	7.1416e-06	-1.44455	1.05385
68303828	chr2:68303828:G:A	3.59345e-06	-1.13299e-10	-1.07753
68304036	chr2:68304036:C:T	6.54283e-07	-1.54473	-1.23612
68304074	chr2:68304074:A:C	1.79848e-06	-0.437491	-1.3322
68304085	chr2:68304085:A:AAC	9.37879e-06	-1.13299e-10	-0.118188
68304112	chr2:68304112:G:A	6.74359e-06	-1.13299e-10	-0.448047
68304209	chr2:68304209:T:C	3.0942e-05	1.10519	-0.0297167
68304317	chr2:68304317:G:A	3.36708e-06	-1.13299e-10	-1.14259
68304681	chr2:68304681:T:C	1.88923e-06	-0.62364	-1.09683
68305011	chr2:68305011:G:A	4.4423e-05	1.02468	0.412439
68305110	chr2:68305110:G:A	9.93875e-06	-1.13299e-10	-0.060197
68305147	chr2:68305147:G:A	2.66085e-06	-1.13299e-10	-1.37799
68305168	chr2:68305168:C:T	1.1758e-06	-1.50526	-0.689427
68305184	chr2:68305184:C:T	2.65985e-06	-1.13299e-10	-1.37837
68305201	chr2:68305201:G:A	2.56665e-05	-0.248845	1.13739
68305286	chr2:68305286:G:A	1.16768e-06	-1.13914	-1.06249
68305323	chr2:68305323:A:G	1.37169e-05	-1.57373	1.83572
68305329	chr2:68305329:A:ATAATATATATT	2.66539e-06	-1.13299e-10	-1.37629
68306488	chr2:68306488:T:C	2.70451e-06	-1.13299e-10	-1.36172
68306798	chr2:68306798:AC:A	1.22588e-05	-0.605702	0.755311
68306905	chr2:68306905:A:C	3.64769e-06	-1.13299e-10	-1.06254
68307114	chr2:68307114:T:A	4.26572e-06	-1.13299e-10	-0.906029
68307180	chr2:68307180:T:C	5.79907e-07	-1.56833	-1.3332
68307318	chr2:68307318:G:A	1.9981e-06	-1.38123	-0.283209
68307665	chr2:68307665:G:A	3.35416e-06	-1.13299e-10	-1.14644
68307700	chr2:68307700:G:A	3.6611e-06	-1.13299e-10	-1.05887
68307958	chr2:68307958:T:C	3.40619e-06	-1.13299e-10	-1.13104
68308313	chr2:68308313:T:G	5.55045e-07	-1.57303	-1.37231
68308326	chr2:68308326:C:T	3.52093e-06	-1.13299e-10	-1.09791
68308455	chr2:68308455:CAT:C	3.94319e-06	-1.13299e-10	-0.984648
68308459	chr2:68308459:A:C	4.27072e-06	-1.13299e-10	-0.904856
68308674	chr2:68308674:A:T	3.5527e-06	-1.13299e-10	-1.08893
68308820	chr2:68308820:A:G	3.7178e-06	-1.13299e-10	-1.04351
68308900	chr2:68308900:T:C	3.55375e-06	-1.13299e-10	-1.08864
68309484	chr2:68309484:C:T	5.57677e-06	-1.13299e-10	-0.638029
68309529	chr2:68309529:G:A	2.66168e-06	-1.13299e-10	-1.37768
68309938	chr2:68309938:T:G	1.92321e-06	-0.723963	-0.978681
68310198	chr2:68310198:C:T	3.31241e-06	-1.13299e-10	-1.15896
68310382	chr2:68310382:C:T	7.25493e-06	-0.374957	-3.69445e-10
68310408	chr2:68310408:C:T	3.94181e-06	-1.13299e-10	-0.984998
68310740	chr2:68310740:A:T	8.02206e-06	-1.13299e-10	-0.274444
68311243	chr2:68311243:T:C	7.42234e-06	-1.13299e-10	-0.352145
68311479	chr2:68311479:G:A	3.46996e-06	-1.13299e-10	-1.1125
68311549	chr2:68311549:G:A	2.88808e-06	-1.13299e-10	-1.29605
68311865	chr2:68311865:G:A	3.73523e-06	-1.13299e-10	-1.03883
68311935	chr2:68311935:T:C	1.12385e-06	-1.55656	-0.683321
68312004	chr2:68312004:A:G	2.67381e-06	-1.13299e-10	-1.37313
68312073	chr2:68312073:A:T	3.21116e-06	-1.13299e-10	-1.19001
68312167	chr2:68312167:T:C	2.65984e-06	-1.13299e-10	-1.37837
68312460	chr2:68312460:C:T	9.02927e-07	-1.28463	-1.17412
68312930	chr2:68312930:T:C	0.000243205	-1.13299e-10	3.13726
68313132	chr2:68313132:C:T	2.19284e-06	-1.57144	-3.69445e-10
68313198	chr2:68313198:T:C	1.14275e-05	-1.55865	1.63803
68314241	chr2:68314241:CT:C	3.99395e-06	-0.971858	-3.69445e-10
68314859	chr2:68314859:A:T	8.46227e-07	-1.30059	-1.22301
68314928	chr2:68314928:G:A	1.31705e-06	-1.46433	-0.616914
68315366	chr2:68315366:C:A	8.29348e-07	-1.29578	-1.24797
68315596	chr2:68315596:A:C	7.59143e-07	-1.33886	-1.29334
68315977	chr2:68315977:T:C	2.75287e-06	-1.13299e-10	-1.344
68316140	chr2:68316140:CTT:C	0.000331183	-1.34416	4.79019
68316162	chr2:68316162:T:C	8.15348e-06	-1.45377	1.19558
68317004	chr2:68317004:C:G	6.73218e-06	-1.13299e-10	-0.449739
68317055	chr2:68317055:C:T	9.23863e-06	-1.13299e-10	-0.133245
68317080	chr2:68317080:G:C	3.78258e-06	-1.13299e-10	-1.02623
68317416	chr2:68317416:G:A	0.000221246	-1.13299e-10	3.04264
68317504	chr2:68317504:G:C	4.0291e-06	-1.13299e-10	-0.963097
68318153	chr2:68318153:G:C	2.81713e-06	-1.13299e-10	-1.32092
68318203	chr2:68318203:G:A	3.83816e-06	-1.13299e-10	-1.01165
68318541	chr2:68318541:G:A	9.78809e-07	-1.27877	-1.09929
68318569	chr2:68318569:C:G	2.66006e-06	-1.13299e-10	-1.37829
68318737	chr2:68318737:A:G	0.000285809	-1.13299e-10	3.29868
68318808	chr2:68318808:T:G	2.11299e-06	-1.44494	-0.163595
68318853	chr2:68318853:C:G	8.19319e-07	-1.29752	-1.2584
68319003	chr2:68319003:A:C	4.14945e-06	-0.933662	-3.69445e-10
68319172	chr2:68319172:T:C	2.37771e-06	-1.55933	0.0688304
68319242	chr2:68319242:T:C	2.55309e-06	-1.56461	0.145276
68319317	chr2:68319317:G:A	2.14221e-06	-1.57551	-0.0192873
68320518	chr2:68320518:C:T	2.21413e-06	-1.56178	-3.69445e-10
68320724	chr2:68320724:T:C	8.97923e-06	-1.13299e-10	-0.161724
68320979	chr2:68320979:G:T	2.66332e-06	-1.13299e-10	-1.37707
68321571	chr2:68321571:T:A	2.78571e-06	-1.13299e-10	-1.33214
68321947	chr2:68321947:CTT:C	5.69797e-07	-1.57044	-1.34867
68322462	chr2:68322462:T:C	3.13519e-06	-1.13299e-10	-1.21395
68322475	chr2:68322475:G:A	6.08463e-07	-1.54316	-1.3103
68322527	chr2:68322527:C:T	6.38501e-06	-1.13299e-10	-0.502686
68322569	chr2:68322569:G:T	3.10707e-06	-1.13299e-10	-1.22296
68322749	chr2:68322749:T:C	2.88699e-06	-0.925324	-0.371098
68322779	chr2:68322779:G:A	3.90197e-06	-1.13299e-10	-0.995157
68322786	chr2:68322786:T:C	3.1007e-06	-1.13299e-10	-1.22501
68323205	chr2:68323205:A:G	2.19692e-06	-1.56958	-3.69445e-10
68323880	chr2:68323880:C:T	1.0883e-06	-0.902407	-1.36962
68324281	chr2:68324281:C:T	2.58083e-05	2.18885	-1.29479
68325177	chr2:68325177:A:C	1.88254e-06	-1.07182	-0.652199
68325825	chr2:68325825:C:T	6.61247e-07	-1.49707	-1.27319
68326063	chr2:68326063:T:C	8.9718e-07	-1.09387	-1.37126
68326350	chr2:68326350:T:C	3.32793e-06	-1.13299e-10	-1.15429
68326957	chr2:68326957:A:G	6.40734e-07	-1.55062	-1.25116
68327059	chr2:68327059:T:C	3.29231e-05	2.51472	-1.37718
68327509	chr2:68327509:G:T	1.00391e-06	-0.977204	-1.37553
68327936	chr2:68327936:C:T	9.74128e-07	-1.01543	-1.36742
68328285	chr2:68328285:G:C	9.23257e-05	-1.13299e-10	2.16868
68328568	chr2:68328568:T:C	8.96613e-07	-1.55599	-0.909778
68328739	chr2:68328739:C:A	4.73968e-06	-0.800669	-3.69445e-10
68328942	chr2:68328942:C:T	1.12545e-06	-0.863432	-1.37502
68328968	chr2:68328968:G:A	1.0269e-06	-1.55675	-0.773336
68328999	chr2:68328999:G:A	3.45068e-06	-0.562213	-0.555853
68329068	chr2:68329068:A:G	8.22075e-07	-1.37568	-1.17688
68329105	chr2:68329105:A:G	2.17769e-06	-1.08232	-0.496058
68329355	chr2:68329355:T:G	1.55465e-05	-1.13299e-10	0.387197
68330050	chr2:68330050:C:A	2.83888e-06	-1.13299e-10	-1.31323
68330185	chr2:68330185:T:G	2.66802e-06	-1.13299e-10	-1.3753
68330706	chr2:68330706:A:C	1.79992e-06	-0.425996	-1.3429
68331740	chr2:68331740:A:G	2.82139e-05	-1.13299e-10	0.983178
68331930	chr2:68331930:T:C	1.56652e-05	-0.388078	0.782879
68332318	chr2:68332318:G:A	1.83433e-06	-0.876164	-0.873795
68332470	chr2:68332470:G:C	2.21236e-06	-1.56258	-3.69445e-10
68332836	chr2:68332836:T:C	3.73326e-05	-1.13299e-10	1.26323
68333068	chr2:68333068:T:C	1.20539e-06	-0.791985	-1.37785
68333149	chr2:68333149:C:A	2.72049e-06	-1.13299e-10	-1.35583
68333152	chr2:68333152:G:A	2.79419e-06	-1.13299e-10	-1.3291
68333217	chr2:68333217:A:T	3.62121e-06	-1.06983	-3.69445e-10
68333243	chr2:68333243:G:A	1.12688e-06	-0.866455	-1.37073
68333515	chr2:68333515:C:T	1.21728e-06	-0.782123	-1.3779
68333684	chr2:68333684:G:A	1.20163e-06	-0.800331	-1.37263
68333746	chr2:68333746:C:T	2.95616e-06	-1.13299e-10	-1.27275
68333765	chr2:68333765:A:T	1.18136e-06	-0.813768	-1.3762
68334008	chr2:68334008:A:T	3.18409e-06	-1.13299e-10	-1.19847
68334109	chr2:68334109:G:A	1.10273e-06	-0.880836	-1.37802
68334186	chr2:68334186:A:G	2.19555e-06	-0.248264	-1.32194
68335048	chr2:68335048:C:A	1.16068e-06	-0.829713	-1.37792
68335103	chr2:68335103:C:T	0.000308583	-1.13299e-10	3.37535
68335386	chr2:68335386:C:T	1.16254e-06	-0.827805	-1.37822
68335387	chr2:68335387:C:T	1.14106e-06	-0.846544	-1.37814
68335513	chr2:68335513:C:T	2.74974e-06	-1.13299e-10	-1.34513
68335538	chr2:68335538:T:C	1.21011e-06	-0.788287	-1.37764
68335647	chr2:68335647:G:T	3.9904e-06	-0.80744	-0.165307
68335697	chr2:68335697:G:A	0.000282789	-1.13299e-10	3.28806
68336022	chr2:68336022:T:C	4.00721e-06	-0.968544	-3.69445e-10
68336074	chr2:68336074:G:A	3.38266e-06	-1.13299e-10	-1.13798
68336095	chr2:68336095:C:T	2.96178e-06	-1.13299e-10	-1.27085
68336114	chr2:68336114:G:A	1.58403e-06	-1.00621	-0.890457
68336137	chr2:68336137:A:T	1.18256e-06	-0.813062	-1.3759
68336406	chr2:68336406:A:T	1.14591e-06	-0.843672	-1.37677
68337010	chr2:68337010:T:C	1.18263e-06	-0.816987	-1.37191
68337621	chr2:68337621:A:G	1.50357e-06	-1.02542	-0.923376
68337801	chr2:68337801:C:T	7.49928e-06	-0.665665	0.323833
68338064	chr2:68338064:T:C	8.63087e-06	-1.13299e-10	-0.201293
68338316	chr2:68338316:A:G	0.000265755	-1.13299e-10	3.22593
68338362	chr2:68338362:G:A	1.08094e-06	-0.910459	-1.36835
68338933	chr2:68338933:A:T	2.7556e-06	-1.13299e-10	-1.34301
68339056	chr2:68339056:T:C	6.40783e-05	-1.13299e-10	1.80347
68339141	chr2:68339141:T:G	1.12944e-06	-0.857075	-1.37784
68339927	chr2:68339927:A:G	7.92978e-07	-1.49841	-1.09019
68340420	chr2:68340420:C:G	2.42832e-06	-0.757509	-0.71193
68340557	chr2:68340557:T:C	1.05678e-06	-0.924295	-1.37712
68340729	chr2:68340729:C:G	6.55302e-07	-1.48966	-1.28964
68340895	chr2:68340895:A:T	2.68526e-06	-1.13299e-10	-1.36886
68340927	chr2:68340927:C:T	1.11206e-06	-0.884183	-1.36624
68340963	chr2:68340963:A:G	2.66111e-06	-1.13299e-10	-1.3779
68340969	chr2:68340969:G:A	6.616e-06	-1.13299e-10	-0.467148
68341628	chr2:68341628:A:G	5.93476e-06	-1.13299e-10	-0.575812
68341684	chr2:68341684:A:C	2.94533e-06	-1.13299e-10	-1.27642
68341927	chr2:68341927:A:G	1.42054e-06	-0.708275	-1.29733
68341935	chr2:68341935:C:A	0.000141828	-1.13299e-10	2.59798
68342184	chr2:68342184:T:G	1.45126e-06	-1.01841	-0.965796
68342288	chr2:68342288:G:A	2.65593e-06	-1.37984	-3.69445e-10
68342323	chr2:68342323:G:T	2.71283e-06	-1.13299e-10	-1.35865
68342438	chr2:68342438:C:T	2.66206e-06	-1.13299e-10	-1.37754
68342526	chr2:68342526:C:G	1.59185e-06	-0.902301	-0.989439
68342645	chr2:68342645:T:C	1.28423e-06	-1.00331	-1.10316
68342856	chr2:68342856:A:G	1.52131e-06	-0.900581	-1.03649
68342881	chr2:68342881:C:T	1.52492e-05	-1.13299e-10	0.367885
68342959	chr2:68342959:G:A	1.4783e-06	-0.911312	-1.05443
68343133	chr2:68343133:A:G	8.50309e-07	-1.57531	-0.94348
68343329	chr2:68343329:A:G	1.41218e-06	-0.943905	-1.0676
68343371	chr2:68343371:G:T	1.38249e-06	-0.654768	-1.37798
68343432	chr2:68343432:C:T	1.49977e-06	-0.882473	-1.06885
68343457	chr2:68343457:G:A	8.35692e-06	-1.13299e-10	-0.233549
68343505	chr2:68343505:A:G	1.06839e-06	-1.51679	-0.773698
68343627	chr2:68343627:A:G	2.1863e-06	-1.57443	-3.69445e-10
68343757	chr2:68343757:G:A	1.14855e-05	-1.13299e-10	0.0844504
68343789	chr2:68343789:G:A	9.86124e-07	-1.572	-0.79861
68343838	chr2:68343838:G:A	1.47857e-06	-0.914703	-1.05086
68343861	chr2:68343861:A:G	1.63031e-06	-0.862763	-1.00511
68343942	chr2:68343942:G:A	8.44927e-07	-1.57407	-0.951072
68344021	chr2:68344021:T:C	1.44006e-06	-0.94523	-1.04672
68344297	chr2:68344297:G:A	1.10423e-05	-1.13299e-10	0.0450953
68344648	chr2:68344648:G:A	8.49032e-06	-1.13299e-10	-0.217712
68344826	chr2:68344826:A:G	1.06814e-06	-1.52705	-0.763669
68345302	chr2:68345302:A:G	3.81771e-06	-0.869439	-0.14755
68345342	chr2:68345342:C:T	9.00592e-06	-0.705249	0.546493
68345765	chr2:68345765:C:T	1.50917e-06	-0.913944	-1.03114
68345779	chr2:68345779:G:A	1.51762e-06	-0.905678	-1.03382
68345957	chr2:68345957:G:A	1.65301e-06	-0.863565	-0.990474
68346070	chr2:68346070:C:T	4.4631e-06	-1.13299e-10	-0.860795
68346111	chr2:68346111:A:G	1.4992e-06	-0.929322	-1.02238
68346491	chr2:68346491:G:A	1.61251e-06	-0.878806	-1.00004
68346494	chr2:68346494:G:A	1.63788e-06	-0.863316	-0.999918
68346730	chr2:68346730:T:C	3.5814e-06	-0.889401	-0.191484
68346865	chr2:68346865:C:A	1.52778e-06	-0.886607	-1.04622
68347051	chr2:68347051:A:G	1.51836e-06	-0.908903	-1.0301
68347192	chr2:68347192:C:T	1.4073e-06	-0.637739	-1.37722
68347253	chr2:68347253:T:G	3.65719e-06	-0.878951	-0.180993
68347573	chr2:68347573:C:A	1.4571e-06	-0.856628	-1.12356
68347775	chr2:68347775:C:T	1.52604e-06	-0.924896	-1.00906
68347900	chr2:68347900:G:A	3.30219e-06	-1.16205	-3.69445e-10
68348093	chr2:68348093:C:T	9.298e-06	-1.13299e-10	-0.126839
68348166	chr2:68348166:C:T	3.90195e-06	-1.13299e-10	-0.995163
68348352	chr2:68348352:C:T	3.15702e-06	-1.13299e-10	-1.20701
68348880	chr2:68348880:T:A	7.2033e-05	-1.13299e-10	1.92049
68348905	chr2:68348905:G:C	1.4957e-06	-0.930224	-1.02382
68349020	chr2:68349020:C:T	4.34441e-06	-1.13299e-10	-0.887749
68349505	chr2:68349505:T:C	1.30293e-06	-0.916424	-1.1756
68349746	chr2:68349746:T:C	1.08724e-05	-1.13299e-10	0.0295913
68349928	chr2:68349928:A:G	2.7142e-06	-1.13299e-10	-1.35814
68350151	chr2:68350151:G:A	5.78352e-06	-1.13299e-10	-0.601626
68350602	chr2:68350602:G:C	3.74104e-06	0.326037	-1.36331
68350683	chr2:68350683:C:T	9.17094e-06	-1.13299e-10	-0.140599
68351152	chr2:68351152:G:A	3.04116e-06	-0.988156	-0.256245
68351226	chr2:68351226:A:G	8.36461e-07	-1.15831	-1.3769
68351254	chr2:68351254:G:A	2.74624e-06	-1.13299e-10	-1.34641
68351295	chr2:68351295:G:A	2.1972e-06	-1.56945	-3.69445e-10
68351543	chr2:68351543:T:G	1.72132e-06	-0.528312	-1.28523
68351626	chr2:68351626:G:T	2.89444e-06	-1.01914	-0.274709
68351885	chr2:68351885:C:T	2.32221e-06	-1.36257	-0.151551
68351906	chr2:68351906:A:G	6.38109e-07	-1.55224	-1.25364
68352244	chr2:68352244:A:C	2.69107e-06	-0.95861	-0.408089
68352602	chr2:68352602:G:A	2.98544e-06	-1.26289	-3.69445e-10
68352779	chr2:68352779:C:T	3.07234e-06	-1.40097	0.166768
68352799	chr2:68352799:A:G	5.51431e-06	-1.37165	0.722357
68352840	chr2:68352840:G:A	2.62774e-06	-1.42372	0.0332016
68353012	chr2:68353012:T:G	2.19753e-06	-1.5693	-3.69445e-10
68353068	chr2:68353068:A:T	0.000221299	-0.937802	3.98068
68353307	chr2:68353307:T:C	3.84456e-06	-1.45775	0.447774
68353338	chr2:68353338:A:G	9.1895e-06	-0.913257	0.774679
68353687	chr2:68353687:G:A	1.4773e-05	1.70546	-1.3693
68353704	chr2:68353704:G:T	1.13228e-06	-0.972655	-1.25975
68353898	chr2:68353898:T:C	1.07848e-06	-0.974255	-1.30683
68354114	chr2:68354114:T:A	1.56447e-05	-0.02382	0.417313
68354602	chr2:68354602:T:A	1.10858e-06	-1.01102	-1.24254
68354658	chr2:68354658:C:T	5.38988e-06	-1.13299e-10	-0.672115
68355437	chr2:68355437:C:T	1.85897e-06	-0.990278	-0.746337
68355574	chr2:68355574:T:G	3.51191e-06	-1.13299e-10	-1.10048
68355670	chr2:68355670:C:T	4.99296e-06	-1.54004	0.791427
68355852	chr2:68355852:CCT:C	3.28511e-06	-1.13299e-10	-1.16724
68356013	chr2:68356013:T:C	0.000158656	-0.883706	3.5938
68356037	chr2:68356037:T:C	0.000143579	0.0471538	2.56309
68356375	chr2:68356375:A:C	2.72872e-06	-1.13299e-10	-1.35281
68356696	chr2:68356696:G:T	5.60285e-07	-1.5737	-1.36225
68356775	chr2:68356775:A:T	1.63476e-06	-0.881298	-0.983845
68356791	chr2:68356791:C:T	1.04021e-06	-0.950442	-1.36677
68356863	chr2:68356863:G:A	1.50671e-06	-0.94553	-1.00118
68356864	chr2:68356864:C:A	1.54533e-06	-0.924658	-0.996744
68356913	chr2:68356913:C:T	7.19618e-05	-0.911851	2.83135
68357573	chr2:68357573:AAACC:A	1.12906e-06	-1.12782	-1.10743
68357747	chr2:68357747:T:A	2.91359e-06	-1.52912	0.241865
68358352	chr2:68358352:G:A	4.66359e-05	2.78665	-1.30092
68358389	chr2:68358389:G:A	2.18392e-06	-1.57552	-3.69445e-10
68359287	chr2:68359287:G:A	2.22328e-06	-0.24152	-1.31614
68359980	chr2:68359980:A:T	3.10089e-06	-1.13299e-10	-1.22495
68360022	chr2:68360022:G:T	2.95069e-06	-1.13299e-10	-1.2746
68360184	chr2:68360184:C:T	3.96966e-06	-1.53161	0.553658
68360213	chr2:68360213:T:C	0.000254238	-0.828748	4.01038
68360345	chr2:68360345:C:T	1.60586e-06	-0.779654	-1.10332
68360456	chr2:68360456:G:A	6.16817e-05	3.1415	-1.37615
68360593	chr2:68360593:A:G	7.14203e-07	-1.33917	-1.35406
68360597	chr2:68360597:T:A	5.43558e-06	-0.663673	-3.69445e-10
68360851	chr2:68360851:A:T	5.34209e-05	2.9909	-1.36934
68360926	chr2:68360926:A:G	4.13316e-06	-1.54571	0.608118
68361586	chr2:68361586:C:T	1.02283e-05	-1.13299e-10	-0.0314829
68361995	chr2:68361995:A:G	5.6023e-05	3.04677	-1.37765
68362051	chr2:68362051:G:C	3.43344e-06	-1.53782	0.414742
68362102	chr2:68362102:T:C	0.000160627	-0.755944	3.47839
68362190	chr2:68362190:C:A	2.4635e-06	-0.609271	-0.845786
68362349	chr2:68362349:C:T	5.75722e-05	3.07456	-1.37816
68362813	chr2:68362813:A:G	3.41901e-05	-0.122912	1.29821
68363071	chr2:68363071:C:T	8.33726e-05	-0.919357	2.98604
68363983	chr2:68363983:CATCTT:C	7.70152e-07	-1.26396	-1.35384
68364308	chr2:68364308:C:G	2.19753e-06	-1.5693	-3.69445e-10
68364374	chr2:68364374:GTTC:G	2.19522e-06	-1.57036	-3.69445e-10
68364579	chr2:68364579:C:T	0.000497738	-1.13299e-10	3.85344
68364653	chr2:68364653:G:A	3.23975e-06	-1.53449	0.353351
68364946	chr2:68364946:G:A	3.18303e-06	0.0056298	-1.20444
68365183	chr2:68365183:A:C	3.08487e-06	-0.0225809	-1.20755
68365414	chr2:68365414:C:A	3.59598e-05	0.0109329	1.21483
68365568	chr2:68365568:A:G	4.37567e-05	0.86113	0.560877
68365592	chr2:68365592:C:T	3.0697e-06	-1.54399	0.308931
68365730	chr2:68365730:A:C	7.34768e-07	-1.57011	-1.09473
68366013	chr2:68366013:G:A	4.50852e-05	0.899322	0.552593
68366306	chr2:68366306:G:A	1.59971e-05	-1.13299e-10	0.415766
68366312	chr2:68366312:A:G	4.03442e-06	0.230882	-1.19266
68366328	chr2:68366328:C:T	2.98866e-06	-1.53502	0.273208
68366423	chr2:68366423:G:T	0.000227774	-0.802293	3.87401
68366641	chr2:68366641:G:C	9.44596e-07	-1.04917	-1.36447
68366881	chr2:68366881:A:G	5.8036e-05	1.08884	0.615586
68367341	chr2:68367341:C:T	2.69695e-06	-1.13299e-10	-1.36452
68367614	chr2:68367614:T:C	0.00013158	-0.820232	3.34321
68367638	chr2:68367638:TG:T	4.89304e-06	-1.13299e-10	-0.768826
68368433	chr2:68368433:C:T	4.44636e-05	0.0998771	1.33815
68368548	chr2:68368548:G:A	4.33531e-06	-0.242247	-0.647599
68368697	chr2:68368697:A:G	2.1909e-06	-0.198441	-1.37389
68368803	chr2:68368803:C:G	3.82787e-05	0.0678048	1.22045
68368807	chr2:68368807:T:C	0.000129479	-0.766539	3.27342
68368910	chr2:68368910:A:T	3.38005e-06	-0.0381719	-1.10058
68368936	chr2:68368936:C:A	1.52972e-05	-1.13299e-10	0.371033
68368949	chr2:68368949:C:T	3.76404e-06	-1.13299e-10	-1.03115
68369337	chr2:68369337:C:T	1.29065e-06	-0.979772	-1.12172
68369369	chr2:68369369:G:A	3.99722e-06	-0.0266549	-0.944386
68369720	chr2:68369720:A:G	1.72204e-06	-0.469215	-1.34391
68369975	chr2:68369975:CA:C	4.22305e-06	-0.241563	-0.674518
68370346	chr2:68370346:A:G	3.80519e-05	0.0652988	1.21701
68370529	chr2:68370529:T:G	0.000119162	3.77101	-1.34717
68371139	chr2:68371139:A:G	2.65402e-06	-1.38056	-3.69445e-10
68371157	chr2:68371157:A:G	4.11335e-05	-1.06544	2.42563
68371198	chr2:68371198:A:G	0.000133515	-0.782704	3.32028
68371372	chr2:68371372:G:C	0.000136663	-0.767505	3.32838
68371375	chr2:68371375:G:A	3.93884e-06	-1.52995	0.544199
68371651	chr2:68371651:G:A	0.000122194	-0.742609	3.19158
68371694	chr2:68371694:A:G	4.02072e-05	0.0249946	1.31241
68371703	chr2:68371703:G:A	4.01476e-05	0.0315164	1.30441
68371708	chr2:68371708:C:A	3.528e-06	-1.13299e-10	-1.09591
68371771	chr2:68371771:C:T	4.4618e-05	-1.06324	2.50474
68371784	chr2:68371784:CACA:C	9.50156e-06	-0.105183	-3.69445e-10
68371823	chr2:68371823:T:C	4.60223e-05	-1.07175	2.54423
68371885	chr2:68371885:C:A	2.67373e-06	0.00293275	-1.3761
68372022	chr2:68372022:T:C	0.000113698	3.70791	-1.331
68372028	chr2:68372028:A:G	2.67616e-06	0.00525555	-1.37751
68372035	chr2:68372035:T:C	4.26007e-05	0.0789488	1.31628
68372499	chr2:68372499:C:T	3.82437e-06	0.0775081	-1.09275
68372519	chr2:68372519:A:G	3.12456e-06	-1.13299e-10	-1.21735
68372675	chr2:68372675:T:C	4.25634e-06	0.0944284	-1.00266
68372874	chr2:68372874:A:G	3.53702e-06	0.0440782	-1.13743
68373455	chr2:68373455:G:A	2.37386e-05	-1.13299e-10	0.810462
68373666	chr2:68373666:A:G	0.000121178	3.79168	-1.35106
68373674	chr2:68373674:G:A	3.19388e-06	-1.13299e-10	-1.1954
68374025	chr2:68374025:G:C	2.40209e-05	-1.13299e-10	0.822287
68374032	chr2:68374032:C:T	4.49558e-06	-0.853545	-3.69445e-10
68374099	chr2:68374099:A:G	3.95028e-06	0.117035	-1.09989
68374120	chr2:68374120:A:T	3.87539e-06	0.104062	-1.10606
68374259	chr2:68374259:A:G	3.75507e-06	0.0744075	-1.10794
68374268	chr2:68374268:A:C	3.63399e-06	0.0457065	-1.11201
68374270	chr2:68374270:C:A	3.69711e-06	0.0547844	-1.10387
68374538	chr2:68374538:G:A	3.12477e-06	-1.13299e-10	-1.21728
68374686	chr2:68374686:C:T	5.66333e-06	-1.13299e-10	-0.622627
68374728	chr2:68374728:T:G	0.000135892	-0.800329	3.35555
68374773	chr2:68374773:G:A	7.73169e-07	-1.26783	-1.34607
68374832	chr2:68374832:G:A	0.000115753	-0.766726	3.16155
68374855	chr2:68374855:G:A	4.11837e-06	0.0709475	-1.01213
68375126	chr2:68375126:C:T	2.18339e-05	-1.13299e-10	0.726825
68375215	chr2:68375215:G:T	3.64201e-06	0.0983361	-1.16244
68375378	chr2:68375378:A:G	3.70388e-06	0.1101	-1.15736
68375529	chr2:68375529:G:A	3.68534e-06	0.0323487	-1.08463
68375727	chr2:68375727:A:G	4.04572e-06	0.093734	-1.05271
68376082	chr2:68376082:A:G	2.82959e-06	-1.13299e-10	-1.31651
68376159	chr2:68376159:A:G	3.78943e-06	0.128289	-1.15271
68376398	chr2:68376398:T:C	2.86368e-05	-1.13299e-10	0.998053
68376473	chr2:68376473:T:C	3.55607e-06	0.102191	-1.19017
68376580	chr2:68376580:T:C	3.53387e-06	0.106174	-1.20042
68376848	chr2:68376848:A:G	3.35095e-06	0.0439907	-1.19139
68376919	chr2:68376919:C:T	3.63515e-06	0.0500387	-1.11603
68377162	chr2:68377162:C:T	3.75607e-06	0.0841052	-1.11737
68377248	chr2:68377248:A:T	3.63613e-06	0.0672495	-1.13297
68377419	chr2:68377419:C:A	3.89485e-05	0.052786	1.25281
68377421	chr2:68377421:C:T	1.47459e-06	-0.99384	-0.974416
68377780	chr2:68377780:G:A	3.17461e-05	-1.13299e-10	1.10113
68377886	chr2:68377886:C:T	3.33499e-06	0.0905794	-1.24275
68377976	chr2:68377976:C:T	3.31146e-06	0.0303325	-1.18958
68378062	chr2:68378062:A:C	3.05738e-05	-1.13299e-10	1.06351
68378589	chr2:68378589:T:C	3.9681e-05	0.0629489	1.26129
68378803	chr2:68378803:G:A	3.24125e-06	0.0696903	-1.25037
68378865	chr2:68378865:C:G	3.53619e-06	0.148105	-1.24169
68378911	chr2:68378911:C:T	3.31921e-06	0.0805064	-1.23742
68379092	chr2:68379092:C:T	7.13425e-06	-1.13299e-10	-0.391731
68379381	chr2:68379381:C:T	3.57627e-05	-0.0264335	1.2467
68379743	chr2:68379743:A:G	4.10221e-06	-1.51983	0.574714
68379996	chr2:68379996:C:T	9.82956e-05	-0.797668	3.02901
68380226	chr2:68380226:T:C	7.16542e-06	-1.13299e-10	-0.387373
68380592	chr2:68380592:C:T	2.36748e-06	-1.49481	-3.69445e-10
68380595	chr2:68380595:C:A	4.31057e-06	-1.50794	0.612369
68380714	chr2:68380714:G:A	2.55517e-06	-1.41852	-3.69445e-10
68381246	chr2:68381246:G:T	2.70635e-06	-1.13299e-10	-1.36104
68382153	chr2:68382153:T:C	2.67395e-06	-1.13299e-10	-1.37308
68382662	chr2:68382662:G:A	2.70861e-06	-1.13299e-10	-1.3602
68382683	chr2:68382683:A:G	3.07966e-06	-1.13299e-10	-1.23182
68382860	chr2:68382860:T:G	2.08996e-05	-1.13299e-10	0.683091
68382988	chr2:68382988:A:G	2.50059e-06	-0.344382	-1.09573
68383018	chr2:68383018:T:C	3.48982e-06	-1.13299e-10	-1.10679
68383117	chr2:68383117:C:T	2.68228e-06	-1.13299e-10	-1.36997
68383980	chr2:68383980:A:G	3.57115e-06	-1.08375	-3.69445e-10
68383990	chr2:68383990:G:A	4.38921e-06	-1.55222	0.674736
68384053	chr2:68384053:G:C	5.45114e-06	-1.51627	0.85546
68384338	chr2:68384338:C:T	4.03926e-06	-1.13299e-10	-0.960577
68384499	chr2:68384499:T:C	1.94915e-06	-1.0385	-0.650748
68384580	chr2:68384580:A:G	1.94443e-06	-1.04819	-0.643482
68384683	chr2:68384683:C:T	2.6857e-06	-1.13299e-10	-1.3687
68384745	chr2:68384745:G:A	9.23089e-05	3.51011	-1.34161
68384951	chr2:68384951:G:A	2.23246e-06	-1.55354	-3.69445e-10
68385045	chr2:68385045:C:T	2.3185e-06	-1.51572	-3.69445e-10
68385046	chr2:68385046:G:A	3.16305e-05	-0.151762	1.24924
68385152	chr2:68385152:G:A	0.000111904	3.67829	-1.31729
68385160	chr2:68385160:G:A	2.16916e-06	-0.239535	-1.34277
68385246	chr2:68385246:T:C	7.0928e-05	-0.885824	2.79085
68385636	chr2:68385636:G:A	2.72304e-06	-1.13299e-10	-1.35489
68385814	chr2:68385814:C:T	9.81494e-07	-1.02555	-1.34977
68386144	chr2:68386144:A:AT	1.5689e-06	-0.536738	-1.36952
68386914	chr2:68386914:A:T	2.46843e-05	-0.00927884	0.858809
68386962	chr2:68386962:T:A	1.76396e-05	-1.13299e-10	0.513505
68387001	chr2:68387001:C:T	7.86742e-05	3.33496	-1.32628
68387013	chr2:68387013:T:A	5.23655e-06	-1.54572	0.84474
68387556	chr2:68387556:A:T	2.32058e-05	-0.0919097	0.879674
68387786	chr2:68387786:T:G	1.01636e-06	-1.00729	-1.33312
68388131	chr2:68388131:A:T	2.33155e-05	-0.0710447	0.863525
68388263	chr2:68388263:C:T	1.29646e-06	-1.04748	-1.04953
68388306	chr2:68388306:A:AG	1.84805e-06	-0.41935	-1.32316
68388310	chr2:68388310:G:GA	2.66333e-06	-1.13299e-10	-1.37706
68388522	chr2:68388522:T:C	1.10651e-06	-1.00136	-1.25407
68388767	chr2:68388767:G:A	9.86921e-07	-1.02897	-1.34083
68388953	chr2:68388953:C:T	1.67504e-06	-0.499661	-1.34114
68389045	chr2:68389045:G:A	4.03253e-06	-1.13299e-10	-0.962246
68389072	chr2:68389072:C:G	3.30508e-06	-1.13299e-10	-1.16118
68389306	chr2:68389306:A:G	1.54906e-06	-0.548026	-1.37096
68390043	chr2:68390043:C:CAAAG	8.61743e-05	3.4181	-1.31837
68390124	chr2:68390124:G:A	3.25673e-06	-1.13299e-10	-1.17592
68390484	chr2:68390484:G:A	2.68071e-06	-1.13299e-10	-1.37056
68390782	chr2:68390782:A:G	8.22738e-05	-0.833134	2.88655
68391237	chr2:68391237:T:TGAGG	8.2429e-05	-0.854147	2.90945
68391612	chr2:68391612:A:G	5.93379e-06	-1.48191	0.905935
68392006	chr2:68392006:A:G	8.96418e-05	3.46836	-1.32917
68392226	chr2:68392226:C:CCTT	0.000119989	-0.767654	3.19842
68392260	chr2:68392260:C:T	1.58157e-06	-0.53297	-1.36525
68392261	chr2:68392261:A:G	1.32745e-05	-1.13299e-10	0.229206
68392314	chr2:68392314:A:G	7.66004e-05	-0.754108	2.73607
68392697	chr2:68392697:G:A	4.8384e-06	-1.13299e-10	-0.780055
68392731	chr2:68392731:A:G	2.20482e-06	-1.56599	-3.69445e-10
68392849	chr2:68392849:C:A	2.1199e-05	1.22434	-0.527026
68392899	chr2:68392899:G:A	1.68407e-05	-0.295936	0.763099
68392955	chr2:68392955:T:A	3.53108e-06	-1.13299e-10	-1.09504
68393278	chr2:68393278:T:A	1.45915e-06	-0.938109	-1.04068
68393716	chr2:68393716:C:T	1.17247e-06	-0.975297	-1.22223
68393798	chr2:68393798:C:A	1.55983e-06	-0.915877	-0.996182
68394206	chr2:68394206:G:T	1.3571e-05	-0.913748	1.16504
68394295	chr2:68394295:G:A	1.35169e-06	-0.961633	-1.09365
68394340	chr2:68394340:G:A	3.00219e-06	-1.5714	0.314102
68394571	chr2:68394571:C:T	4.23424e-05	-0.381378	1.77053
68395016	chr2:68395016:CTG:C	5.80785e-06	0.369329	-0.966758
68395088	chr2:68395088:C:T	1.67164e-06	-0.952071	-0.890761
68395186	chr2:68395186:T:C	9.89565e-06	-0.658903	0.59436
68395526	chr2:68395526:C:T	5.99961e-06	0.349626	-0.914571
68395545	chr2:68395545:T:G	8.71874e-06	-1.13299e-10	-0.191164
68395650	chr2:68395650:C:T	3.28232e-06	-1.13299e-10	-1.16809
68395782	chr2:68395782:G:A	8.90072e-05	3.45856	-1.32648
68395820	chr2:68395820:G:C	1.11367e-05	0.979796	-0.926186
68395858	chr2:68395858:T:C	1.27358e-05	-0.641489	0.829264
68396170	chr2:68396170:A:G	1.14675e-05	0.98888	-0.906
68396520	chr2:68396520:T:C	8.81951e-05	3.45235	-1.32944
68396521	chr2:68396521:G:A	1.2902e-05	-1.13299e-10	0.200747
68396604	chr2:68396604:T:C	3.21984e-06	-1.13299e-10	-1.18731
68396783	chr2:68396783:T:C	1.14839e-05	1.00074	-0.916433
68396785	chr2:68396785:C:T	2.5506e-06	-1.42031	-3.69445e-10
68396941	chr2:68396941:T:G	2.68418e-06	-1.13299e-10	-1.36926
68397128	chr2:68397128:G:A	1.11272e-05	0.991293	-0.938539
68397224	chr2:68397224:C:T	9.11598e-06	-0.14661	-3.69445e-10
68397749	chr2:68397749:TTTATG:T	1.02807e-05	0.934761	-0.96113
68398056	chr2:68398056:C:T	4.38802e-06	-1.13299e-10	-0.87776
68398286	chr2:68398286:C:T	2.68402e-06	-1.13299e-10	-1.36932
68398339	chr2:68398339:T:C	9.62111e-05	3.53639	-1.32648
68398493	chr2:68398493:C:T	1.03198e-05	0.939635	-0.962206
68398554	chr2:68398554:G:A	1.04785e-05	0.921074	-0.928391
68398622	chr2:68398622:T:C	3.22126e-06	-1.13299e-10	-1.18687
68398644	chr2:68398644:A:G	2.66029e-06	-1.13299e-10	-1.3782
68399148	chr2:68399148:C:T	1.02125e-05	0.934624	-0.967653
68399499	chr2:68399499:T:G	1.18043e-05	1.03352	-0.921692
68399880	chr2:68399880:T:C	7.93271e-06	-1.13299e-10	-0.285644
68400281	chr2:68400281:T:C	2.04677e-05	-1.13299e-10	0.662209
68400309	chr2:68400309:A:G	1.04666e-05	0.932095	-0.940542
68400348	chr2:68400348:G:C	2.98425e-06	-1.13299e-10	-1.26329
68400443	chr2:68400443:T:C	1.02182e-05	0.937136	-0.969601
68400961	chr2:68400961:C:CTTAT	9.32373e-06	0.885325	-1.0094
68401001	chr2:68401001:G:T	4.76355e-06	-0.582814	-0.212831
68401197	chr2:68401197:G:A	1.30356e-05	1.10038	-0.889339
68401431	chr2:68401431:A:G	1.09599e-05	0.963548	-0.925944
68401564	chr2:68401564:C:T	1.00782e-05	0.899718	-0.945979
68401592	chr2:68401592:T:C	1.08323e-05	0.978114	-0.952224
68401619	chr2:68401619:G:A	3.63599e-05	-0.673489	1.91032
68401687	chr2:68401687:T:G	3.10748e-05	-1.13299e-10	1.07976
68401962	chr2:68401962:T:C	1.11464e-05	0.971485	-0.917011
68401993	chr2:68401993:A:G	1.10939e-05	0.979335	-0.929577
68402139	chr2:68402139:A:G	1.13052e-05	0.992945	-0.924321
68402169	chr2:68402169:A:T	9.19161e-05	3.49396	-1.32972
68402277	chr2:68402277:C:T	1.17085e-05	-0.626189	0.729865
68402320	chr2:68402320:G:A	9.27137e-05	3.49939	-1.32651
68402326	chr2:68402326:G:T	2.10458e-06	-0.538046	-1.07447
68402351	chr2:68402351:C:T	2.64984e-06	-1.53913	0.156988
68402426	chr2:68402426:G:T	0.000100599	3.5819	-1.3274
68402768	chr2:68402768:T:A	1.15849e-05	1.01766	-0.924598
68402886	chr2:68402886:G:A	1.15577e-05	-0.725366	0.816081
68402906	chr2:68402906:A:G	8.67009e-06	0.829522	-1.02628
68402992	chr2:68402992:G:T	1.14008e-05	1.001	-0.923957
68403030	chr2:68403030:C:G	2.19719e-06	-1.56946	-3.69445e-10
68403039	chr2:68403039:CTGAG:C	8.16145e-06	-0.257216	-3.69445e-10
68403165	chr2:68403165:C:G	1.19811e-05	1.06476	-0.938074
68403267	chr2:68403267:C:A	7.36649e-06	-1.13299e-10	-0.359697
68403285	chr2:68403285:G:C	1.14224e-05	1.00263	-0.923693
68403291	chr2:68403291:G:A	1.02611e-05	-1.13299e-10	-0.0282747
68403295	chr2:68403295:G:A	1.13635e-05	-0.731508	0.805276
68403296	chr2:68403296:G:T	2.62514e-06	-1.54449	0.15299
68403452	chr2:68403452:T:G	1.11148e-05	-0.765101	0.816742
68403457	chr2:68403457:C:G	2.06453e-05	-1.13299e-10	0.670851
68403468	chr2:68403468:G:C	1.10706e-05	-0.726169	0.773819
68403514	chr2:68403514:C:T	1.13788e-05	1.01366	-0.938547
68403710	chr2:68403710:C:T	2.66058e-06	-1.13299e-10	-1.37809
68403793	chr2:68403793:A:G	1.16874e-05	1.03156	-0.929685
68403841	chr2:68403841:G:A	2.96207e-05	-1.13299e-10	1.03184
68404167	chr2:68404167:G:A	7.26302e-06	-1.13299e-10	-0.373843
68404240	chr2:68404240:G:A	4.87189e-06	-0.466921	-0.306235
68404482	chr2:68404482:G:A	2.67876e-06	-1.13299e-10	-1.37128
68404691	chr2:68404691:A:G	1.14027e-05	1.02114	-0.943923
68404733	chr2:68404733:T:A	9.11649e-05	3.49516	-1.33913
68404756	chr2:68404756:A:G	1.22966e-05	-0.621956	0.774637
68405080	chr2:68405080:C:G	1.27322e-06	-1.05738	-1.05771
68405503	chr2:68405503:G:T	1.08894e-05	1.00597	-0.974818
68405604	chr2:68405604:T:C	1.08534e-05	1.00591	-0.978066
68405644	chr2:68405644:G:A	1.08082e-05	-0.741718	0.765381
68405898	chr2:68405898:C:T	4.42803e-06	-0.480524	-0.388161
68405937	chr2:68405937:T:A	1.07173e-05	0.998154	-0.982936
68405978	chr2:68405978:G:A	9.16088e-05	3.49954	-1.33865
68406048	chr2:68406048:C:A	1.12198e-06	-1.16634	-1.07521
68406152	chr2:68406152:A:T	2.8977e-06	-1.13299e-10	-1.29272
68406872	chr2:68406872:G:T	6.61643e-06	-0.467082	-3.69445e-10
68407240	chr2:68407240:G:A	4.37337e-05	-1.13299e-10	1.42148
68407347	chr2:68407347:A:G	3.45499e-06	-1.13299e-10	-1.11682
68407390	chr2:68407390:T:A	9.90507e-05	3.57723	-1.33824
68407506	chr2:68407506:A:G	9.40261e-05	3.53052	-1.34359
68407526	chr2:68407526:AG:A	3.44891e-06	-1.13299e-10	-1.11858
68407545	chr2:68407545:G:A	9.88863e-06	-1.13299e-10	-0.0652533
68407635	chr2:68407635:A:G	3.20125e-06	-1.1931	-3.69445e-10
68407723	chr2:68407723:C:T	1.61431e-05	-1.13299e-10	0.424852
68407788	chr2:68407788:A:C	1.19465e-05	1.04518	-0.921375
68407916	chr2:68407916:T:C	1.44572e-05	1.25108	-0.936528
68407933	chr2:68407933:A:G	2.23076e-06	-1.5543	-3.69445e-10
68408129	chr2:68408129:C:CAAAA	2.85625e-06	-1.13299e-10	-1.30713
68408306	chr2:68408306:G:A	3.07952e-06	-1.13299e-10	-1.23187
68408330	chr2:68408330:A:G	9.19021e-06	-1.13299e-10	-0.1385
68408339	chr2:68408339:A:G	4.58853e-06	-0.45269	-0.380389
68408427	chr2:68408427:A:C	7.62096e-07	-1.57236	-1.05597
68408459	chr2:68408459:A:G	1.0254e-05	-1.13299e-10	-0.0289694
68408467	chr2:68408467:A:G	4.49568e-05	-0.46907	1.91813
68408603	chr2:68408603:C:A	3.93644e-05	-1.13299e-10	1.31622
68408747	chr2:68408747:A:G	1.22907e-05	1.08079	-0.928585
68408777	chr2:68408777:C:T	1.10031e-05	-0.686787	0.728329
68408838	chr2:68408838:G:A	2.68184e-06	-1.54095	0.170816
68408973	chr2:68408973:C:G	4.4967e-06	-0.478609	-0.374685
68409111	chr2:68409111:G:A	2.96557e-05	-1.13299e-10	1.03302
68409176	chr2:68409176:G:A	2.71368e-06	-1.13299e-10	-1.35833
68409791	chr2:68409791:A:T	7.84515e-05	3.34335	-1.33751
68410305	chr2:68410305:G:A	2.66223e-06	-1.13299e-10	-1.37747
68410498	chr2:68410498:A:C	1.60952e-05	-1.13299e-10	0.421882
68410578	chr2:68410578:T:C	1.06996e-05	0.950016	-0.936449
68410597	chr2:68410597:AAC:A	2.20761e-06	-1.56473	-3.69445e-10
68410697	chr2:68410697:A:G	4.39688e-06	-0.503293	-0.372449
68410736	chr2:68410736:G:C	1.09515e-05	0.983434	-0.946595
68410855	chr2:68410855:TA:T	0.000106196	-0.649944	2.95859
68411167	chr2:68411167:G:T	2.34328e-05	-1.13299e-10	0.797498
68411209	chr2:68411209:C:A	3.28645e-06	-1.13299e-10	-1.16683
68411227	chr2:68411227:C:G	4.23895e-06	-0.53478	-0.377543
68411303	chr2:68411303:G:A	3.44787e-06	-1.13299e-10	-1.11888
68411741	chr2:68411741:A:G	1.30486e-05	-0.534671	0.74671
68411871	chr2:68411871:G:A	3.54713e-06	-1.13299e-10	-1.0905
68411949	chr2:68411949:C:T	3.14205e-06	-0.5816	-0.630164
68412038	chr2:68412038:A:G	2.95688e-05	-1.13299e-10	1.03008
68412141	chr2:68412141:G:A	3.26092e-06	-0.580415	-0.594214
68412181	chr2:68412181:A:C	3.22155e-06	-0.565228	-0.621548
68412293	chr2:68412293:A:G	4.53986e-06	-0.843742	-3.69445e-10
68412439	chr2:68412439:T:C	7.91064e-06	-1.13299e-10	-0.28843
68412499	chr2:68412499:G:A	1.38897e-06	-0.776538	-1.25154
68412504	chr2:68412504:C:T	1.93195e-06	-0.823977	-0.87413
68412528	chr2:68412528:G:C	1.89688e-06	-0.813708	-0.902718
68412585	chr2:68412585:G:A	1.09155e-06	-1.24543	-1.02362
68412608	chr2:68412608:G:A	2.663e-06	-1.13299e-10	-1.37719
68412958	chr2:68412958:T:C	2.02868e-05	0.266032	0.387298
68413008	chr2:68413008:G:A	2.91375e-06	-1.13299e-10	-1.2872
68413283	chr2:68413283:A:G	8.84387e-06	-0.206409	0.0294958
68413489	chr2:68413489:T:C	1.08826e-06	-1.03695	-1.23511
68413502	chr2:68413502:G:A	2.04466e-06	-1.57548	-0.0659308
68413761	chr2:68413761:A:T	1.58428e-05	-1.13299e-10	0.406077
68413879	chr2:68413879:T:C	1.2908e-05	-1.13299e-10	0.201205
68414009	chr2:68414009:C:G	1.58307e-05	-1.13299e-10	0.405311
68414012	chr2:68414012:T:C	1.45684e-05	-1.13299e-10	0.322214
68414503	chr2:68414503:G:T	1.58428e-05	-1.13299e-10	0.406077
68414746	chr2:68414746:C:T	1.58866e-05	-1.13299e-10	0.408836
68414784	chr2:68414784:T:C	3.40712e-05	-1.13299e-10	1.17181
68414940	chr2:68414940:A:G	1.6741e-05	-1.13299e-10	0.461223
68414943	chr2:68414943:A:G	7.88667e-06	-1.13299e-10	-0.291464
68414981	chr2:68414981:T:A	1.67765e-05	-1.13299e-10	0.463338
68415358	chr2:68415358:G:A	1.21741e-06	-1.04279	-1.11713
68415450	chr2:68415450:C:A	3.49126e-05	-0.538611	1.73482
68415675	chr2:68415675:A:C	7.87214e-07	-1.4292	-1.16669
68415724	chr2:68415724:G:C	3.16787e-06	-1.13299e-10	-1.20358
68416244	chr2:68416244:C:T	8.70196e-06	-1.13299e-10	-0.19309
68416262	chr2:68416262:T:C	3.25299e-05	2.48987	-1.36435
68416330	chr2:68416330:T:C	2.18142e-05	-1.13299e-10	0.725922
68416367	chr2:68416367:G:A	2.82021e-06	-0.793249	-0.526579
68416493	chr2:68416493:T:A	3.11499e-05	2.45915	-1.37698
68416542	chr2:68416542:GCT:G	2.21893e-05	-1.13299e-10	0.74297
68416834	chr2:68416834:G:A	2.04314e-05	0.214375	0.446059
68416841	chr2:68416841:A:G	2.90736e-05	-1.13299e-10	1.01319
68417778	chr2:68417778:G:A	2.29082e-05	-1.13299e-10	0.774856
68418083	chr2:68418083:C:G	2.2387e-06	-1.55074	-3.69445e-10
68418605	chr2:68418605:T:C	2.07791e-05	0.175055	0.502254
68418686	chr2:68418686:C:T	5.46232e-05	-0.409785	2.0536
68418688	chr2:68418688:G:A	3.34326e-05	2.52871	-1.37582
68418738	chr2:68418738:A:G	2.07358e-05	-1.13299e-10	0.675225
68418779	chr2:68418779:G:A	2.21288e-05	-1.13299e-10	0.740243
68418872	chr2:68418872:G:A	9.90133e-07	-1.31851	-1.04805
68419404	chr2:68419404:C:T	2.78682e-05	0.0383678	0.932481
68419639	chr2:68419639:G:T	1.21043e-06	-1.03681	-1.12885
68419651	chr2:68419651:G:A	3.9549e-05	-0.139552	1.46045
68419726	chr2:68419726:C:G	2.70939e-06	-1.35992	-3.69445e-10
68419913	chr2:68419913:T:C	2.15423e-05	-1.13299e-10	0.713382
68419963	chr2:68419963:C:T	0.000104569	0.0469194	2.24629
68420134	chr2:68420134:A:G	2.16079e-05	-1.13299e-10	0.716422
68420299	chr2:68420299:G:A	1.93538e-05	-0.820777	1.42703
68420375	chr2:68420375:A:G	8.16935e-07	-1.56554	-0.993295
68420607	chr2:68420607:C:T	1.24452e-05	-0.791599	0.956297
68420689	chr2:68420689:A:C	1.44184e-05	-0.830039	1.14191
68420834	chr2:68420834:T:C	8.10455e-07	-1.54845	-1.01835
68421360	chr2:68421360:A:G	1.05413e-05	-0.745208	0.743866
68421502	chr2:68421502:C:T	4.73829e-06	-0.885696	0.0847339
68421524	chr2:68421524:G:A	1.30246e-05	-0.57923	0.789431
68421805	chr2:68421805:AG:A	1.20421e-05	-0.831742	0.96351
68421894	chr2:68421894:T:G	3.73344e-06	-1.13299e-10	-1.03931
68421940	chr2:68421940:G:A	3.43485e-06	-1.12267	-3.69445e-10
68422076	chr2:68422076:G:A	4.70321e-06	-0.808393	-3.69445e-10
68422082	chr2:68422082:G:A	2.36779e-05	-1.13299e-10	0.807902
68422166	chr2:68422166:C:T	3.17908e-06	-1.13299e-10	-1.20005
68422497	chr2:68422497:C:A	3.62345e-05	2.52264	-1.28927
68422559	chr2:68422559:C:T	1.46617e-05	-0.609837	0.938437
68422565	chr2:68422565:C:T	3.66019e-05	0.221414	1.02205
68422697	chr2:68422697:C:T	3.29583e-05	2.42689	-1.28829
68423102	chr2:68423102:A:G	2.18392e-06	-1.57552	-3.69445e-10
68423114	chr2:68423114:A:C	2.18419e-06	-1.57539	-3.69445e-10
68423178	chr2:68423178:A:G	2.66334e-06	-1.13299e-10	-1.37706
68423241	chr2:68423241:A:G	2.98415e-05	2.38927	-1.35001
68423582	chr2:68423582:A:G	2.61082e-05	-1.13299e-10	0.905611
68423647	chr2:68423647:G:A	3.91636e-06	-1.13299e-10	-0.991476
68423865	chr2:68423865:G:A	2.75399e-06	-0.808304	-0.535284
68423970	chr2:68423970:T:C	4.0142e-06	-1.13299e-10	-0.9668
68424268	chr2:68424268:T:C	7.28984e-05	2.63267	-0.700241
68424611	chr2:68424611:T:G	2.69108e-06	-1.13299e-10	-1.3667
68424631	chr2:68424631:C:T	4.75646e-06	-0.294171	-0.502965
68424662	chr2:68424662:C:A	2.6628e-06	-1.13299e-10	-1.37726
68424710	chr2:68424710:G:T	2.66261e-06	-1.13299e-10	-1.37733
68424771	chr2:68424771:G:A	3.949e-06	-1.13299e-10	-0.983176
68425042	chr2:68425042:C:A	2.35397e-06	-0.126118	-1.37442
68425204	chr2:68425204:G:C	2.66283e-06	-1.13299e-10	-1.37725
68425448	chr2:68425448:G:A	2.03874e-06	-0.538875	-1.10543
68425523	chr2:68425523:A:T	4.03032e-06	-1.13299e-10	-0.962794
68425753	chr2:68425753:G:T	2.67e-06	-1.13299e-10	-1.37456
68425993	chr2:68425993:G:A	3.08068e-06	-1.13299e-10	-1.23149
68426681	chr2:68426681:A:C	2.69355e-06	-1.13299e-10	-1.36578
68426734	chr2:68426734:T:C	7.30208e-05	2.87051	-0.936401
68426905	chr2:68426905:CA:C	5.77228e-06	-1.13299e-10	-0.603571
68426973	chr2:68426973:A:T	2.82875e-06	-1.13299e-10	-1.3168
68427064	chr2:68427064:C:T	2.78042e-06	-1.13299e-10	-1.33404
68427400	chr2:68427400:T:A	2.6627e-06	-1.13299e-10	-1.3773
68427608	chr2:68427608:A:G	2.72497e-06	-1.13299e-10	-1.35418
68427766	chr2:68427766:G:A	3.74848e-05	2.54117	-1.27387
68427776	chr2:68427776:C:T	2.66279e-06	-1.13299e-10	-1.37726
68428273	chr2:68428273:T:A	4.51479e-06	-1.13299e-10	-0.849281
68428576	chr2:68428576:T:C	2.73861e-06	-1.13299e-10	-1.34919
68428587	chr2:68428587:A:T	2.66855e-06	-1.13299e-10	-1.3751
68428704	chr2:68428704:A:G	2.79213e-05	0.972752	-3.69445e-10
68428817	chr2:68428817:A:G	2.54658e-06	-1.11912	-0.302765
68428886	chr2:68428886:T:C	2.71432e-06	-1.13299e-10	-1.3581
68428895	chr2:68428895:G:A	2.6989e-06	-1.13299e-10	-1.3638
68429015	chr2:68429015:A:G	4.37679e-06	-0.334767	-0.545557
68429223	chr2:68429223:G:T	3.34225e-06	-1.13299e-10	-1.14999
68429282	chr2:68429282:A:G	4.91765e-05	2.69533	-1.15655
68429416	chr2:68429416:T:C	5.30379e-06	-0.242356	-0.445862
68429772	chr2:68429772:G:A	2.68191e-06	-1.13299e-10	-1.37011
68429875	chr2:68429875:G:T	2.6989e-06	-1.13299e-10	-1.3638
68429882	chr2:68429882:A:G	3.83391e-06	-0.536746	-0.476007
68429885	chr2:68429885:G:A	4.16251e-06	-0.341249	-0.589272
68429922	chr2:68429922:A:G	2.28138e-06	-1.1501	-0.381761
68429968	chr2:68429968:A:AG	8.38827e-05	2.59431	-0.521526
68429984	chr2:68429984:A:G	3.82784e-06	-0.526072	-0.488266
68430089	chr2:68430089:C:A	2.92993e-06	-1.13299e-10	-1.28166
68430156	chr2:68430156:T:C	2.76723e-06	-1.13299e-10	-1.33879
68430396	chr2:68430396:A:G	2.87167e-06	-1.13299e-10	-1.30175
68431320	chr2:68431320:C:T	9.71784e-07	-1.14215	-1.24311
68431385	chr2:68431385:T:G	2.78199e-06	-1.13299e-10	-1.33347
68431635	chr2:68431635:T:C	6.39503e-06	-1.13299e-10	-0.501118
68431658	chr2:68431658:T:C	5.26905e-05	1.96077	-0.352971
68431719	chr2:68431719:T:C	4.69857e-05	1.92448	-0.431273
68432344	chr2:68432344:C:G	2.6961e-06	-1.13299e-10	-1.36483
68432733	chr2:68432733:C:T	2.79445e-06	-1.13299e-10	-1.329
68432754	chr2:68432754:T:C	1.29392e-05	-1.13299e-10	0.203623
68432980	chr2:68432980:T:C	1.17025e-06	-1.56171	-0.637707
68432994	chr2:68432994:G:A	2.51354e-06	-0.456397	-0.978552
68433027	chr2:68433027:G:A	1.19735e-06	-1.56639	-0.610146
68433054	chr2:68433054:CA:C	1.1619e-06	-1.56132	-0.645257
68433360	chr2:68433360:G:A	9.39401e-07	-1.50208	-0.917073
68433582	chr2:68433582:T:G	5.16017e-05	2.04263	-0.455711
68433639	chr2:68433639:C:T	4.9266e-06	-1.13299e-10	-0.761989
68433712	chr2:68433712:C:T	2.26993e-06	-0.408162	-1.12873
68433757	chr2:68433757:T:C	5.04407e-06	-1.13299e-10	-0.738426
68433813	chr2:68433813:T:A	1.379e-05	-1.13299e-10	0.267306
68433867	chr2:68433867:A:G	4.84621e-05	1.96606	-0.441918
68434117	chr2:68434117:G:A	9.46178e-07	-1.52845	-0.883516
68434313	chr2:68434313:A:T	2.63014e-06	-1.50053	0.110929
68434382	chr2:68434382:G:A	4.55547e-06	-0.381177	-0.459134
68435256	chr2:68435256:A:G	3.86593e-05	2.03278	-0.734626
68435778	chr2:68435778:G:A	2.97628e-06	-1.13299e-10	-1.26596
68435938	chr2:68435938:T:C	4.08178e-05	1.38542	-0.0329392
68436234	chr2:68436234:A:G	2.87009e-06	-1.3023	-3.69445e-10
68436402	chr2:68436402:T:C	2.14101e-05	1.83883	-1.1316
68436464	chr2:68436464:T:C	2.84999e-06	-1.13299e-10	-1.30932
68436741	chr2:68436741:C:T	2.66036e-06	-1.13299e-10	-1.37818
68436814	chr2:68436814:G:C	2.13574e-06	-0.604366	-0.993459
68437280	chr2:68437280:G:C	3.02744e-06	-1.13299e-10	-1.24892
68437543	chr2:68437543:G:A	4.75723e-05	-1.13299e-10	1.50561
68437799	chr2:68437799:G:A	2.79895e-06	-1.13299e-10	-1.32739
68437880	chr2:68437880:A:G	2.30761e-05	2.04532	-1.26316
68437932	chr2:68437932:C:T	3.20734e-06	-1.13299e-10	-1.1912
68437934	chr2:68437934:G:A	2.84685e-06	-1.13299e-10	-1.31043
68438314	chr2:68438314:T:C	2.79546e-06	-1.13299e-10	-1.32864
68438520	chr2:68438520:T:C	2.75567e-05	2.11107	-1.15146
68438568	chr2:68438568:A:C	2.75539e-06	-1.13299e-10	-1.34308
68438760	chr2:68438760:A:G	2.82538e-05	2.15095	-1.16636
68438813	chr2:68438813:C:T	2.27846e-06	-0.480685	-1.05245
68439013	chr2:68439013:A:G	2.78392e-06	-1.13299e-10	-1.33278
68439238	chr2:68439238:C:T	2.79536e-06	-1.13299e-10	-1.32868
68439468	chr2:68439468:G:A	0.000482793	-1.13299e-10	3.82295
68439593	chr2:68439593:A:G	3.01397e-06	-1.13299e-10	-1.25338
68439644	chr2:68439644:A:G	3.43877e-06	-0.733996	-0.387528
68439778	chr2:68439778:A:G	2.6748e-06	-1.13299e-10	-1.37276
68439790	chr2:68439790:A:T	6.62209e-07	-1.39652	-1.3723
68439905	chr2:68439905:A:G	2.38571e-06	-1.12288	-0.364266
68440029	chr2:68440029:T:C	2.77947e-06	-1.13299e-10	-1.33438
68440132	chr2:68440132:A:C	3.59661e-06	-1.13299e-10	-1.07665
68440261	chr2:68440261:G:T	4.76618e-06	-1.13299e-10	-0.795094
68440303	chr2:68440303:G:T	3.78254e-06	-1.13299e-10	-1.02624
68440415	chr2:68440415:C:T	2.67889e-06	-1.13299e-10	-1.37124
68440590	chr2:68440590:C:T	7.26838e-07	-1.30005	-1.37564
68440901	chr2:68440901:C:T	2.72543e-06	-1.13299e-10	-1.35401
68441166	chr2:68441166:A:T	1.29617e-06	-1.15005	-0.947174
68441421	chr2:68441421:G:A	1.29068e-06	-1.17398	-0.927485
68441849	chr2:68441849:C:A	2.72832e-06	-1.13299e-10	-1.35295
68441851	chr2:68441851:A:G	1.3743e-06	-1.2359	-0.802793
68441899	chr2:68441899:G:C	2.68061e-06	-1.13299e-10	-1.3706
68442130	chr2:68442130:A:G	2.61771e-06	-0.785969	-0.608369
68442720	chr2:68442720:A:G	2.94156e-06	-1.13299e-10	-1.2777
68442860	chr2:68442860:T:C	2.91167e-06	-1.13299e-10	-1.28791
68442924	chr2:68442924:T:A	1.03244e-05	-0.0221277	-3.69445e-10
68442996	chr2:68442996:T:C	2.7139e-06	-1.13299e-10	-1.35825
68443178	chr2:68443178:T:C	1.0888e-05	-1.13299e-10	0.0310203
68443274	chr2:68443274:A:G	2.98872e-06	-1.13299e-10	-1.26179
68443789	chr2:68443789:G:A	1.03594e-06	-0.951041	-1.37029
68443981	chr2:68443981:T:C	2.40479e-06	-1.47918	-3.69445e-10
68444218	chr2:68444218:A:T	2.21634e-06	-1.56078	-3.69445e-10
68444245	chr2:68444245:C:T	2.7783e-06	-1.13299e-10	-1.3348
68444362	chr2:68444362:C:T	1.02818e-06	-1.08136	-1.24749
68444396	chr2:68444396:T:G	0.000218789	1.93555	1.09592
68444402	chr2:68444402:C:T	0.00185001	-1.13299e-10	5.16631
68444504	chr2:68444504:A:G	3.26518e-06	-1.13299e-10	-1.17332
68444544	chr2:68444544:A:G	3.31794e-06	-1.13299e-10	-1.1573
68444567	chr2:68444567:G:T	3.25961e-06	-1.13299e-10	-1.17503
68444800	chr2:68444800:T:A	2.68165e-06	-0.554742	-0.815463
68444854	chr2:68444854:G:A	2.68034e-06	-1.13299e-10	-1.3707
68444883	chr2:68444883:C:T	2.88058e-05	2.29847	-1.29453
68445007	chr2:68445007:C:A	2.41741e-06	-0.659197	-0.814744
68445121	chr2:68445121:G:A	3.36908e-06	-1.13299e-10	-1.142
68445586	chr2:68445586:C:T	2.73055e-06	-1.13299e-10	-1.35214
68445662	chr2:68445662:G:A	3.39441e-06	-1.13299e-10	-1.13451
68446049	chr2:68446049:G:A	4.99883e-06	-1.13299e-10	-0.747434
68446091	chr2:68446091:T:C	5.26316e-06	-0.565854	-0.130053
68446270	chr2:68446270:T:C	2.30592e-06	-1.52116	-3.69445e-10
68446586	chr2:68446586:ATG:A	2.86699e-06	-1.13299e-10	-1.30338
68446667	chr2:68446667:G:GT	2.88338e-06	-1.13299e-10	-1.29767
68446922	chr2:68446922:G:C	2.39604e-06	-0.591343	-0.891478
68447167	chr2:68447167:C:T	3.34044e-06	-1.13299e-10	-1.15054
68447459	chr2:68447459:G:T	4.79784e-06	-1.13299e-10	-0.788473
68447593	chr2:68447593:C:T	8.93309e-06	-0.126928	-0.0399484
68447665	chr2:68447665:C:T	1.21568e-06	-0.831175	-1.33016
68447687	chr2:68447687:T:A	2.7546e-06	-1.13299e-10	-1.34337
68448001	chr2:68448001:G:A	2.96032e-06	-1.13299e-10	-1.27134
68448111	chr2:68448111:C:T	3.24371e-06	-1.13299e-10	-1.17992
68448380	chr2:68448380:T:A	2.72167e-06	-1.13299e-10	-1.35539
68448519	chr2:68448519:G:T	0.000148561	3.38788	-0.743528
68448523	chr2:68448523:C:T	2.83152e-06	-1.13299e-10	-1.31582
68448624	chr2:68448624:G:A	3.10786e-06	-1.13299e-10	-1.2227
68448653	chr2:68448653:G:A	2.90255e-06	-1.13299e-10	-1.29105
68448669	chr2:68448669:G:A	1.51479e-06	-0.610883	-1.33048
68448809	chr2:68448809:G:A	2.00418e-06	-0.744446	-0.916958
68448876	chr2:68448876:A:T	0.000137482	3.31038	-0.743528
68448883	chr2:68448883:G:A	2.53239e-06	-1.42748	-3.69445e-10
68448948	chr2:68448948:C:A	2.85124e-06	-1.13299e-10	-1.30888
68448974	chr2:68448974:C:G	3.14669e-06	-1.13299e-10	-1.21029
68449167	chr2:68449167:A:T	3.16771e-05	-1.13299e-10	1.09896
68449207	chr2:68449207:A:G	3.04782e-06	-0.228329	-1.01388
68449265	chr2:68449265:A:G	2.82051e-06	-1.13299e-10	-1.31972
68449388	chr2:68449388:G:C	3.55763e-06	-1.13299e-10	-1.08754
68452235	chr2:68452235:C:G	1.37273e-06	-0.673768	-1.36607
68452407	chr2:68452407:C:T	1.44552e-06	-0.662293	-1.32588
68452432	chr2:68452432:AG:A	1.45033e-06	-0.67619	-1.30866
68452466	chr2:68452466:C:A	2.84582e-06	-1.13299e-10	-1.31079
68452816	chr2:68452816:T:C	1.63513e-06	-0.727641	-1.13728
68452853	chr2:68452853:A:G	2.80721e-06	-1.13299e-10	-1.32445
68453162	chr2:68453162:G:C	0.00027289	3.67967	-0.427238
68453223	chr2:68453223:T:A	3.85902e-06	-1.29889	0.292668
68453242	chr2:68453242:G:A	3.1379e-06	-1.13299e-10	-1.21309
68453281	chr2:68453281:C:T	2.26467e-06	-1.53921	-3.69445e-10
68453392	chr2:68453392:C:T	2.26378e-06	-1.5396	-3.69445e-10
68453618	chr2:68453618:G:T	7.95388e-06	-1.13299e-10	-0.282979
68453708	chr2:68453708:C:A	2.86689e-06	-1.13299e-10	-1.30341
68453934	chr2:68453934:C:T	0.000455209	-1.13299e-10	3.76412
68453988	chr2:68453988:G:A	0.000365936	3.54582	-3.69445e-10
68453989	chr2:68453989:G:T	0.000582536	-1.13299e-10	4.01075
68454363	chr2:68454363:C:T	3.28495e-06	-1.13299e-10	-1.16729
68454392	chr2:68454392:A:T	1.39732e-06	-0.69653	-1.32555
68454603	chr2:68454603:G:A	0.000224414	-1.13299e-10	3.05685
68454685	chr2:68454685:A:G	3.24278e-06	-1.13299e-10	-1.18021
68454812	chr2:68454812:G:A	0.00026599	3.22682	-3.69445e-10
68455124	chr2:68455124:A:G	0.000108592	3.69908	-1.36812
68455208	chr2:68455208:A:G	2.66277e-06	-1.13299e-10	-1.37727
68455209	chr2:68455209:C:T	3.24188e-06	-1.13299e-10	-1.18048
68455473	chr2:68455473:T:C	2.66289e-06	-1.13299e-10	-1.37723
68455662	chr2:68455662:G:A	5.83334e-05	3.08671	-1.37717
68456038	chr2:68456038:C:G	9.17178e-05	2.16208	-3.69445e-10
68456076	chr2:68456076:A:T	3.28878e-06	-1.13299e-10	-1.16612
68456306	chr2:68456306:G:A	1.10028e-05	-1.13299e-10	0.0415111
68456386	chr2:68456386:G:C	0.000249958	3.16466	-3.69445e-10
68456406	chr2:68456406:C:T	3.54617e-06	-1.13299e-10	-1.09077
68456501	chr2:68456501:C:T	4.15855e-06	-1.13299e-10	-0.931471
68456508	chr2:68456508:C:T	0.000266531	3.22885	-3.69445e-10
68456973	chr2:68456973:G:A	3.66915e-06	-0.0115063	-1.04517
68457033	chr2:68457033:T:C	0.000245649	3.14727	-3.69445e-10
68457073	chr2:68457073:A:G	1.20805e-06	-1.04472	-1.12291
68457265	chr2:68457265:T:C	0.000554785	-1.13299e-10	3.96194
68457402	chr2:68457402:C:T	4.13334e-06	-1.13299e-10	-0.937552
68457491	chr2:68457491:G:A	0.000235162	3.10363	-3.69445e-10
68457841	chr2:68457841:T:C	2.71897e-06	-1.13299e-10	-1.35638
68457898	chr2:68457898:T:C	2.75077e-06	-1.13299e-10	-1.34476
68457990	chr2:68457990:T:C	3.60691e-06	-1.13299e-10	-1.07379
68458217	chr2:68458217:T:C	4.30318e-06	-1.13299e-10	-0.897285
68458221	chr2:68458221:T:G	3.59862e-06	-1.13299e-10	-1.07609
68458319	chr2:68458319:G:A	0.000291076	3.31694	-3.69445e-10
68458783	chr2:68458783:C:T	0.000384025	-1.13299e-10	3.59407
68458856	chr2:68458856:T:A	8.88085e-07	-1.53677	-0.938558
68459391	chr2:68459391:A:G	0.000148511	3.97877	-1.33475
68459393	chr2:68459393:G:A	4.34679e-06	-1.13299e-10	-0.8872
68460267	chr2:68460267:T:A	0.00030191	3.35349	-3.69445e-10
68460324	chr2:68460324:G:C	4.64377e-06	-1.13299e-10	-0.821112
68460436	chr2:68460436:A:G	4.72645e-06	-1.13299e-10	-0.803464
68460591	chr2:68460591:A:T	0.000291838	3.31956	-3.69445e-10
68460774	chr2:68460774:T:A	2.75068e-06	-1.13299e-10	-1.34479
68460837	chr2:68460837:A:G	2.6744e-06	-1.13299e-10	-1.37291
68460890	chr2:68460890:G:A	8.61083e-06	-1.13299e-10	-0.203618
68460945	chr2:68460945:G:A	3.54988e-06	-1.13299e-10	-1.08973
68460955	chr2:68460955:A:G	6.05222e-06	-1.13299e-10	-0.556214
68460968	chr2:68460968:T:C	2.67299e-06	-1.13299e-10	-1.37344
68461029	chr2:68461029:G:A	2.70556e-06	-1.13299e-10	-1.36133
68461756	chr2:68461756:G:A	3.5157e-06	-1.13299e-10	-1.0994
68461906	chr2:68461906:G:A	4.61461e-06	-1.13299e-10	-0.827412
68462021	chr2:68462021:T:C	2.40724e-05	2.17916	-1.35474
68462578	chr2:68462578:G:C	3.59944e-06	-1.13299e-10	-1.07586
68462801	chr2:68462801:A:G	3.48845e-06	-1.13299e-10	-1.10718
68462860	chr2:68462860:G:C	0.000282532	3.28715	-3.69445e-10
68463578	chr2:68463578:G:A	0.000295262	3.33122	-3.69445e-10
68463837	chr2:68463837:C:G	2.65973e-06	-1.13299e-10	-1.37841
68463907	chr2:68463907:A:T	3.70633e-06	-1.13299e-10	-1.0466
68464135	chr2:68464135:T:C	3.62219e-06	-1.13299e-10	-1.06956
68464403	chr2:68464403:G:A	0.000272898	-1.13299e-10	3.25246
68464418	chr2:68464418:T:C	3.53461e-06	-1.13299e-10	-1.09404
68464554	chr2:68464554:G:A	4.46823e-06	-1.13299e-10	-0.859647
68465444	chr2:68465444:A:C	4.10251e-06	-1.13299e-10	-0.945039
68465750	chr2:68465750:G:T	4.44235e-06	-1.13299e-10	-0.865456
68465990	chr2:68465990:C:T	3.62103e-06	-1.13299e-10	-1.06988
68466778	chr2:68466778:A:T	3.64142e-06	-1.13299e-10	-1.06426
68466966	chr2:68466966:C:T	4.73361e-06	-1.13299e-10	-0.80195
68467123	chr2:68467123:G:A	1.27749e-06	-0.97793	-1.13381
68467257	chr2:68467257:C:G	4.40224e-06	-1.13299e-10	-0.874525
68467927	chr2:68467927:G:A	0.000378128	3.57859	-3.69445e-10
68467976	chr2:68467976:A:C	3.73361e-06	-1.13299e-10	-1.03926
68468321	chr2:68468321:C:G	4.23904e-06	-1.13299e-10	-0.912302
68468512	chr2:68468512:T:G	0.000294997	3.33033	-3.69445e-10
68468619	chr2:68468619:A:G	6.52932e-06	-0.480336	-3.69445e-10
68468825	chr2:68468825:C:T	9.14e-07	-1.15257	-1.294
68469012	chr2:68469012:GTGTGTGTGT:G	2.67178e-06	-1.13299e-10	-1.37389
68469091	chr2:68469091:G:A	4.20598e-06	-1.13299e-10	-0.920131
68469287	chr2:68469287:A:T	0.000320545	3.41338	-3.69445e-10
68469325	chr2:68469325:T:C	0.000315169	3.39647	-3.69445e-10
68469599	chr2:68469599:G:A	3.51733e-06	-1.13299e-10	-1.09894
68469613	chr2:68469613:A:T	2.88095e-06	-1.13299e-10	-1.29852
68469816	chr2:68469816:A:T	3.25488e-06	-1.13299e-10	-1.17648
68469999	chr2:68469999:G:T	4.03064e-06	-1.13299e-10	-0.962713
68470571	chr2:68470571:C:T	3.57617e-06	-1.13299e-10	-1.08235
68470667	chr2:68470667:A:C	3.49848e-06	-1.13299e-10	-1.10431
68470846	chr2:68470846:C:A	9.57112e-06	-0.0978887	-3.69445e-10
68471396	chr2:68471396:G:C	3.51344e-06	-1.13299e-10	-1.10004
68471445	chr2:68471445:T:C	3.44967e-06	-1.13299e-10	-1.11836
68471460	chr2:68471460:A:G	3.44494e-06	-1.13299e-10	-1.11973
68471853	chr2:68471853:G:C	0.000334627	3.45638	-3.69445e-10
68471886	chr2:68471886:C:T	3.51858e-06	-1.13299e-10	-1.09858
68472291	chr2:68472291:G:A	0.000356048	3.51843	-3.69445e-10
68472328	chr2:68472328:G:A	2.56712e-05	2.26706	-1.37833
68472408	chr2:68472408:A:G	3.18982e-06	-1.13299e-10	-1.19667
68473073	chr2:68473073:C:T	3.60877e-06	-1.13299e-10	-1.07327
68473134	chr2:68473134:G:A	3.5162e-06	-1.13299e-10	-1.09926
68473159	chr2:68473159:T:C	3.50501e-06	-1.13299e-10	-1.10244
68473271	chr2:68473271:T:C	3.47978e-06	-1.13299e-10	-1.10967
68473298	chr2:68473298:C:T	3.53569e-06	-1.13299e-10	-1.09373
68473418	chr2:68473418:G:C	2.91787e-06	-1.13299e-10	-1.28579
68473441	chr2:68473441:A:G	3.20557e-06	-1.13299e-10	-1.19175
68473462	chr2:68473462:A:G	3.49944e-05	-1.13299e-10	1.19855
68473488	chr2:68473488:G:A	3.01305e-06	-1.13299e-10	-1.25368
68473719	chr2:68473719:G:C	4.13335e-06	-1.13299e-10	-0.937551
68473868	chr2:68473868:A:T	4.513e-06	-1.13299e-10	-0.849676
68474203	chr2:68474203:C:T	3.51312e-06	-1.13299e-10	-1.10013
68474396	chr2:68474396:C:T	3.80884e-06	-1.01931	-3.69445e-10
68474740	chr2:68474740:C:T	3.61747e-06	-1.13299e-10	-1.07086
68474754	chr2:68474754:T:C	8.68532e-07	-1.19258	-1.30501
68474829	chr2:68474829:C:T	0.000137371	-1.13299e-10	2.56605
68474834	chr2:68474834:G:A	3.50706e-06	-1.13299e-10	-1.10186
68474928	chr2:68474928:A:G	0.000260002	3.20405	-3.69445e-10
68474968	chr2:68474968:A:G	3.44764e-06	-1.13299e-10	-1.11895
68475588	chr2:68475588:G:A	3.51312e-06	-1.13299e-10	-1.10013
68475634	chr2:68475634:T:C	9.93257e-07	-1.06288	-1.30052
68475821	chr2:68475821:G:C	3.6046e-06	-1.13299e-10	-1.07443
68475823	chr2:68475823:C:A	3.602e-06	-1.13299e-10	-1.07515
68476122	chr2:68476122:G:A	0.000267535	3.23261	-3.69445e-10
68476240	chr2:68476240:C:T	3.59007e-06	-1.13299e-10	-1.07847
68476255	chr2:68476255:A:G	3.41256e-06	-1.13299e-10	-1.12917
68476271	chr2:68476271:A:G	3.33941e-06	-1.13299e-10	-1.15084
68476305	chr2:68476305:G:A	0.000260153	3.20463	-3.69445e-10
68476366	chr2:68476366:T:C	4.65809e-05	2.84828	-1.36372
68476371	chr2:68476371:T:C	3.46782e-06	-1.13299e-10	-1.11311
68476698	chr2:68476698:A:G	3.16215e-06	-1.13299e-10	-1.20539
68476992	chr2:68476992:T:C	3.20386e-06	-1.13299e-10	-1.19228
68477111	chr2:68477111:A:G	2.76802e-06	-1.13299e-10	-1.3385
68477766	chr2:68477766:A:C	1.14887e-05	0.0847277	-3.69445e-10
68478315	chr2:68478315:A:G	3.38568e-06	-1.13299e-10	-1.13708
68478888	chr2:68478888:A:C	0.000277222	3.26818	-3.69445e-10
68479258	chr2:68479258:A:G	2.35133e-06	-1.50166	-3.69445e-10
68479378	chr2:68479378:G:C	4.44638e-06	-1.13299e-10	-0.864549
68479449	chr2:68479449:A:C	3.17868e-06	-1.13299e-10	-1.20017
68479523	chr2:68479523:G:A	3.51312e-06	-1.13299e-10	-1.10013
68479591	chr2:68479591:G:C	2.58906e-05	2.2682	-1.37096
68479857	chr2:68479857:T:C	2.45752e-05	2.21676	-1.37166
68479964	chr2:68479964:C:T	0.000312984	-1.13299e-10	3.38951
68480147	chr2:68480147:A:G	1.03718e-06	-1.57547	-0.74466
68480160	chr2:68480160:C:T	3.51478e-06	-1.13299e-10	-1.09966
68480449	chr2:68480449:G:A	4.12782e-06	-1.13299e-10	-0.938889
68481112	chr2:68481112:G:A	3.51997e-06	-1.13299e-10	-1.09819
68481293	chr2:68481293:T:C	3.49776e-06	-1.13299e-10	-1.10452
68481504	chr2:68481504:TTGA:T	2.70743e-06	-1.36064	-3.69445e-10
68481752	chr2:68481752:C:T	3.42177e-06	-1.13299e-10	-1.12648
68482146	chr2:68482146:T:G	3.12856e-06	-1.13299e-10	-1.21606
68483371	chr2:68483371:A:T	0.000274078	3.25677	-3.69445e-10
68483547	chr2:68483547:A:G	3.31261e-06	-1.13299e-10	-1.1589
68483752	chr2:68483752:A:G	3.2076e-06	-1.13299e-10	-1.19112
68483756	chr2:68483756:TA:TAA	0.000251741	3.17176	-3.69445e-10
68483798	chr2:68483798:A:G	0.000180202	-1.13299e-10	2.83744
68483932	chr2:68483932:A:G	3.19194e-06	-1.13299e-10	-1.19601
68484168	chr2:68484168:T:TAACA	4.64123e-05	2.85189	-1.37096
68484301	chr2:68484301:A:G	9.55137e-07	-1.14012	-1.26242
68484553	chr2:68484553:A:G	4.63828e-06	-1.13299e-10	-0.822294
68484678	chr2:68484678:C:T	0.000257227	3.19332	-3.69445e-10
68484679	chr2:68484679:G:A	6.25023e-06	-1.13299e-10	-0.524021
68485171	chr2:68485171:G:A	3.45005e-06	-1.13299e-10	-1.11825
68485563	chr2:68485563:A:G	6.43543e-07	-1.42555	-1.37186
68485586	chr2:68485586:T:C	0.000251743	3.17177	-3.69445e-10
68485873	chr2:68485873:G:A	4.43347e-06	-1.13299e-10	-0.867457
68485933	chr2:68485933:C:T	4.3117e-06	-1.13299e-10	-0.895306
68486094	chr2:68486094:T:C	3.3945e-06	-1.13299e-10	-1.13448
68486225	chr2:68486225:G:A	3.22037e-06	-1.13299e-10	-1.18714
68486289	chr2:68486289:A:G	2.96337e-05	-1.34908	2.38135
68486389	chr2:68486389:C:T	3.21473e-06	-1.13299e-10	-1.1889
68486527	chr2:68486527:C:T	3.66328e-06	-1.13299e-10	-1.05828
68487212	chr2:68487212:T:C	0.000261832	3.21106	-3.69445e-10
68487416	chr2:68487416:T:C	8.52345e-07	-1.17133	-1.34508
68488334	chr2:68488334:T:C	3.38006e-06	-1.13299e-10	-1.13875
68488729	chr2:68488729:T:C	3.35503e-06	-1.13299e-10	-1.14618
68488967	chr2:68488967:TATA:T	4.176e-06	-1.13299e-10	-0.927284
68488973	chr2:68488973:AAT:A	2.68464e-06	-1.13299e-10	-1.36909
68489569	chr2:68489569:G:A	4.6588e-06	-0.817882	-3.69445e-10
68489950	chr2:68489950:G:A	3.11584e-06	-1.13299e-10	-1.22014
68490010	chr2:68490010:T:A	7.54933e-07	-1.30944	-1.32833
68490052	chr2:68490052:C:T	3.8594e-06	-1.13299e-10	-1.00613
68490059	chr2:68490059:T:C	3.2041e-06	-1.13299e-10	-1.19221
68490367	chr2:68490367:A:G	3.50361e-06	-1.13299e-10	-1.10284
68490551	chr2:68490551:A:G	7.15047e-07	-1.44226	-1.24979
68490710	chr2:68490710:T:G	3.5271e-06	-1.13299e-10	-1.09616
68490717	chr2:68490717:T:G	2.3682e-06	-1.49451	-3.69445e-10
68490846	chr2:68490846:G:A	7.17972e-06	-1.13299e-10	-0.385379
68491725	chr2:68491725:C:T	0.000258692	3.199	-3.69445e-10
68491890	chr2:68491890:T:C	1.99462e-06	-1.35061	-0.315574
68492154	chr2:68492154:A:C	3.06933e-06	-1.13299e-10	-1.23518
68492249	chr2:68492249:T:C	1.90671e-05	1.95558	-1.36425
68492388	chr2:68492388:G:T	8.51343e-07	-1.16674	-1.35084
68492403	chr2:68492403:G:A	8.33062e-07	-1.19033	-1.34895
68492457	chr2:68492457:G:A	3.5577e-06	-1.13299e-10	-1.08752
68492666	chr2:68492666:C:T	3.50846e-06	-1.13299e-10	-1.10146
68492826	chr2:68492826:T:A	4.64821e-06	-1.13299e-10	-0.820157
68492959	chr2:68492959:A:G	4.39352e-06	-0.876508	-3.69445e-10
68493327	chr2:68493327:G:GA	4.82905e-06	-1.13299e-10	-0.78199
68493609	chr2:68493609:C:T	3.36096e-06	-1.13299e-10	-1.14441
68493613	chr2:68493613:A:G	2.92659e-06	-1.13299e-10	-1.2828
68493825	chr2:68493825:G:A	4.90981e-06	-1.13299e-10	-0.765404
68493846	chr2:68493846:C:T	2.23421e-06	-1.55275	-3.69445e-10
68493890	chr2:68493890:C:T	9.18446e-07	-1.15388	-1.28783
68493967	chr2:68493967:G:A	1.85603e-06	-1.01315	-0.725051
68494337	chr2:68494337:G:A	3.27711e-06	-1.13299e-10	-1.16968
68494362	chr2:68494362:A:G	0.000264008	3.21934	-3.69445e-10
68494530	chr2:68494530:G:C	2.87485e-06	-1.13299e-10	-1.30064
68494649	chr2:68494649:C:T	0.00037045	-1.13299e-10	3.55808
68494844	chr2:68494844:C:T	5.44267e-05	3.01859	-1.37838
68495389	chr2:68495389:C:T	8.49288e-07	-1.16689	-1.35311
68495394	chr2:68495394:G:A	0.000264357	3.22066	-3.69445e-10
68495465	chr2:68495465:C:A	4.25711e-05	2.71838	-1.32385
68495478	chr2:68495478:C:T	0.000266759	3.22971	-3.69445e-10
68495577	chr2:68495577:A:G	0.000276276	3.26476	-3.69445e-10
68495650	chr2:68495650:T:C	0.000300905	3.35016	-3.69445e-10
68495803	chr2:68495803:T:C	0.00026764	3.23301	-3.69445e-10
68495885	chr2:68495885:G:A	1.72297e-06	-1.01811	-0.794483
68496136	chr2:68496136:G:C	0.000270103	3.24216	-3.69445e-10
68496138	chr2:68496138:G:T	4.67031e-06	-1.13299e-10	-0.815412
68496263	chr2:68496263:G:A	0.000255201	3.18541	-3.69445e-10
68496461	chr2:68496461:G:A	2.8236e-06	-1.13299e-10	-1.31863
68496607	chr2:68496607:G:A	0.000269673	3.24057	-3.69445e-10
68496695	chr2:68496695:A:G	4.2199e-06	-1.13299e-10	-0.916826
68497103	chr2:68497103:T:C	3.60893e-06	-1.22124	0.148018
68497115	chr2:68497115:A:G	2.3922e-06	-1.48443	-3.69445e-10
68497149	chr2:68497149:T:C	0.000295809	3.33307	-3.69445e-10
68497181	chr2:68497181:A:G	0.000304527	3.36212	-3.69445e-10
68497219	chr2:68497219:T:C	0.000291529	3.3185	-3.69445e-10
68497488	chr2:68497488:CT:C	0.000256368	3.18998	-3.69445e-10
68497702	chr2:68497702:C:T	3.90477e-06	0.197474	-1.19191
68497813	chr2:68497813:C:A	9.23833e-07	-1.06172	-1.37414
68498000	chr2:68498000:GTAT:G	1.55574e-06	-0.802927	-1.11176
68498299	chr2:68498299:A:C	3.53131e-06	-1.13299e-10	-1.09497
68498308	chr2:68498308:G:A	0.000262852	3.21495	-3.69445e-10
68498560	chr2:68498560:T:C	0.000248754	3.15983	-3.69445e-10
68499170	chr2:68499170:A:G	2.69704e-06	-1.13299e-10	-1.36448
68499329	chr2:68499329:C:T	3.61046e-05	2.6052	-1.37542
68499366	chr2:68499366:G:A	3.26514e-06	-1.13299e-10	-1.17334
68499387	chr2:68499387:G:A	5.11939e-05	2.9012	-1.32221
68499478	chr2:68499478:G:T	3.13409e-06	-1.2143	-3.69445e-10
68499606	chr2:68499606:G:A	1.72724e-06	-0.479642	-1.33047
68499711	chr2:68499711:C:T	0.000339047	3.4695	-3.69445e-10
68499927	chr2:68499927:G:A	1.22406e-06	-0.836297	-1.31817
68500014	chr2:68500014:G:A	4.26833e-05	2.76917	-1.372
68500016	chr2:68500016:G:T	4.65149e-06	-1.13299e-10	-0.819452
68500386	chr2:68500386:T:TTAAA	0.000260573	3.20624	-3.69445e-10
68500439	chr2:68500439:T:A	4.22916e-06	-1.13299e-10	-0.914635
68501085	chr2:68501085:T:C	0.000440275	-1.13299e-10	3.73076
68501216	chr2:68501216:C:G	2.31628e-06	-1.51668	-3.69445e-10
68501351	chr2:68501351:G:A	4.77743e-05	2.87449	-1.36464
68501641	chr2:68501641:G:A	2.23854e-06	-1.55082	-3.69445e-10
68501815	chr2:68501815:G:T	0.000271754	3.24826	-3.69445e-10
68502174	chr2:68502174:T:C	3.59787e-06	-1.13299e-10	-1.0763
68502799	chr2:68502799:A:G	0.000252132	3.17331	-3.69445e-10
68502860	chr2:68502860:A:G	4.39631e-05	2.80239	-1.37568
68503179	chr2:68503179:G:C	4.20048e-05	2.75596	-1.37482
68503491	chr2:68503491:G:A	3.02548e-06	-1.13299e-10	-1.24957
68503581	chr2:68503581:C:T	7.05616e-05	3.18955	-1.2897
68503783	chr2:68503783:T:G	2.69232e-06	-1.13299e-10	-1.36624
68504055	chr2:68504055:C:T	8.62401e-07	-1.18744	-1.31723
68504094	chr2:68504094:A:G	0.000313217	3.39026	-3.69445e-10
68504221	chr2:68504221:A:G	4.58594e-06	-1.13299e-10	-0.833644
68504241	chr2:68504241:A:G	0.00028111	3.28211	-3.69445e-10
68504332	chr2:68504332:A:G	2.23958e-06	-1.55035	-3.69445e-10
68504451	chr2:68504451:C:T	5.80094e-06	-1.13299e-10	-0.59862
68504576	chr2:68504576:T:C	6.7475e-06	-1.13299e-10	-0.447467
68504799	chr2:68504799:A:G	0.000221422	3.04343	-3.69445e-10
68505186	chr2:68505186:G:A	4.20963e-06	0.0215209	-0.940785
68505298	chr2:68505298:A:G	5.44544e-06	-1.13299e-10	-0.66186
68506257	chr2:68506257:T:C	3.98437e-05	2.69965	-1.37132
68506385	chr2:68506385:T:G	6.14761e-06	-1.13299e-10	-0.540575
68506875	chr2:68506875:T:G	2.83027e-06	-1.13299e-10	-1.31627
68507174	chr2:68507174:A:G	1.81793e-06	-1.18883	-0.57011
68507843	chr2:68507843:T:C	0.000513448	3.88451	-3.69445e-10
68508249	chr2:68508249:G:A	2.75246e-06	-1.13299e-10	-1.34414
68508492	chr2:68508492:T:C	5.95855e-07	-1.5024	-1.37199
68508513	chr2:68508513:A:G	4.80955e-06	-1.13299e-10	-0.786036
68508586	chr2:68508586:G:A	5.32115e-05	2.95488	-1.33724
68508776	chr2:68508776:C:A	3.32106e-05	2.43692	-1.29069
68508966	chr2:68508966:G:A	0.000480951	3.81913	-3.69445e-10
68509179	chr2:68509179:A:G	0.000484133	3.82572	-3.69445e-10
68509401	chr2:68509401:G:A	2.6009e-05	-0.420696	1.3225
68509470	chr2:68509470:C:T	0.000564882	3.97998	-3.69445e-10
68509501	chr2:68509501:G:A	3.68331e-05	2.55655	-1.30679
68509602	chr2:68509602:A:G	1.14934e-06	-0.849643	-1.36781
68509768	chr2:68509768:C:T	9.26176e-07	-1.10207	-1.33126
68510324	chr2:68510324:C:T	3.83485e-05	2.66436	-1.37428
68510638	chr2:68510638:G:A	8.60262e-07	-1.14955	-1.35761
68510835	chr2:68510835:T:G	0.000205686	-1.13299e-10	2.96971
68510851	chr2:68510851:A:G	2.74695e-06	-1.13299e-10	-1.34615
68510981	chr2:68510981:CAG:C	2.20653e-06	-1.56522	-3.69445e-10
68511030	chr2:68511030:A:G	2.7479e-06	-1.13299e-10	-1.3458
68511199	chr2:68511199:T:G	3.75744e-05	-1.13299e-10	1.26968
68511448	chr2:68511448:T:G	0.000226756	-1.13299e-10	3.06723
68512196	chr2:68512196:G:C	5.36479e-06	-1.13299e-10	-0.676782
68512505	chr2:68512505:A:G	0.000348669	-1.13299e-10	3.49748
68512643	chr2:68512643:T:C	4.96785e-06	-0.753652	-3.69445e-10
68513003	chr2:68513003:T:A	0.000495312	3.84855	-3.69445e-10
68513203	chr2:68513203:C:G	4.19098e-06	-0.923703	-3.69445e-10
68513387	chr2:68513387:C:T	4.73368e-06	0.527885	-1.32982
68513466	chr2:68513466:G:A	0.000485977	3.82952	-3.69445e-10
68513470	chr2:68513470:G:C	0.000492679	3.84322	-3.69445e-10
68513576	chr2:68513576:A:G	5.71397e-06	-1.13299e-10	-0.613725
68513770	chr2:68513770:TATAGAG:T	3.85539e-05	2.67343	-1.37801
68514154	chr2:68514154:G:T	3.56378e-05	2.59158	-1.37481
68514264	chr2:68514264:C:T	3.68481e-05	2.62845	-1.37829
68514508	chr2:68514508:G:A	2.79495e-06	-1.13299e-10	-1.32882
68514802	chr2:68514802:A:G	7.23547e-05	3.29418	-1.36924
68515532	chr2:68515532:A:G	2.86873e-06	-1.13299e-10	-1.30277
68516416	chr2:68516416:T:A	2.7914e-06	-1.13299e-10	-1.3301
68516813	chr2:68516813:T:C	2.74607e-06	-1.13299e-10	-1.34647
68516844	chr2:68516844:G:A	1.25679e-06	-0.778219	-1.34986
68516912	chr2:68516912:T:C	9.94394e-07	-1.01359	-1.34867
68516987	chr2:68516987:TATA:T	6.83259e-06	-1.13299e-10	-0.434935
68517138	chr2:68517138:T:G	0.00053337	3.92258	-3.69445e-10
68517397	chr2:68517397:A:G	6.2488e-07	-1.47961	-1.34722
68517538	chr2:68517538:CAT:C	0.000320954	-1.13299e-10	3.41466
68517612	chr2:68517612:CTAA:C	2.73323e-06	-1.13299e-10	-1.35115
68517722	chr2:68517722:T:G	2.97551e-06	-1.13299e-10	-1.26622
68517951	chr2:68517951:A:C	2.66064e-06	-1.13299e-10	-1.37807
68518215	chr2:68518215:G:A	4.91859e-06	-1.13299e-10	-0.763617
68518890	chr2:68518890:T:C	5.67089e-06	-1.13299e-10	-0.621293
68518985	chr2:68518985:C:T	4.27401e-05	2.77547	-1.37697
68519180	chr2:68519180:G:T	2.74264e-06	-1.13299e-10	-1.34772
68520014	chr2:68520014:C:G	0.000527659	3.91181	-3.69445e-10
68520143	chr2:68520143:T:C	2.75658e-06	-1.13299e-10	-1.34265
68520244	chr2:68520244:A:G	4.84014e-06	0.528683	-1.30838
68520310	chr2:68520310:T:G	4.80255e-06	-1.13299e-10	-0.787491
68520496	chr2:68520496:G:A	2.81995e-06	-1.13299e-10	-1.31992
68520735	chr2:68520735:G:A	2.73989e-06	-1.13299e-10	-1.34872
68520968	chr2:68520968:T:A	0.000498709	3.85538	-3.69445e-10
68521189	chr2:68521189:G:A	1.17221e-06	-0.893695	-1.30405
68521443	chr2:68521443:A:AT	2.74502e-06	-1.13299e-10	-1.34685
68521457	chr2:68521457:A:G	2.76066e-06	-1.13299e-10	-1.34117
68521521	chr2:68521521:A:G	1.01715e-06	-1.02824	-1.3114
68522139	chr2:68522139:T:C	9.84824e-07	-1.52304	-0.848894
68522190	chr2:68522190:A:G	1.52295e-06	-0.688199	-1.24779
68522365	chr2:68522365:C:T	9.42239e-07	-1.13859	-1.27754
68522394	chr2:68522394:T:C	1.06876e-06	-0.915419	-1.37472
68522411	chr2:68522411:T:TA	5.22905e-06	-1.13299e-10	-0.702408
68522716	chr2:68522716:T:C	9.93893e-07	-1.05033	-1.31243
68523094	chr2:68523094:C:T	0.000495882	3.8497	-3.69445e-10
68523360	chr2:68523360:T:C	9.76909e-07	-1.06499	-1.31501
68523402	chr2:68523402:TATACA:T	5.04731e-06	-1.13299e-10	-0.737783
68523493	chr2:68523493:A:G	2.75867e-06	-1.13299e-10	-1.34189
68523546	chr2:68523546:G:A	6.5843e-06	-0.471951	-3.69445e-10
68523580	chr2:68523580:T:A	2.66268e-06	-1.13299e-10	-1.3773
68523917	chr2:68523917:T:A	6.56366e-06	0.853365	-1.32846
68523971	chr2:68523971:CT:C	3.46613e-05	2.55882	-1.36983
68523984	chr2:68523984:A:AAT	2.88725e-06	-1.13299e-10	-1.29634
68524293	chr2:68524293:A:G	2.76066e-06	-1.13299e-10	-1.34117
68524452	chr2:68524452:G:T	9.95433e-07	-1.08105	-1.28017
68524790	chr2:68524790:A:G	4.32993e-06	-1.13299e-10	-0.891087
68524927	chr2:68524927:A:G	0.00110212	-1.13299e-10	4.64835
68524966	chr2:68524966:G:A	1.01035e-06	-1.02332	-1.32302
68525069	chr2:68525069:G:A	2.7388e-06	-1.13299e-10	-1.34912
68525108	chr2:68525108:A:G	5.84293e-06	-1.13299e-10	-0.591406
68525120	chr2:68525120:T:C	1.05878e-06	-0.97573	-1.32379
68525251	chr2:68525251:G:A	0.00028492	-1.13299e-10	3.29557
68525512	chr2:68525512:A:G	4.69638e-06	-1.13299e-10	-0.809846
68526108	chr2:68526108:T:A	3.37478e-05	2.53122	-1.36894
68526750	chr2:68526750:C:T	4.93432e-06	-1.13299e-10	-0.760424
68526901	chr2:68526901:C:T	2.87036e-06	-1.13299e-10	-1.3022
68527074	chr2:68527074:G:A	2.80448e-06	-1.13299e-10	-1.32542
68527092	chr2:68527092:G:A	8.81363e-07	-1.42384	-1.05908
68527142	chr2:68527142:C:T	2.73096e-06	-1.13299e-10	-1.35199
68527557	chr2:68527557:C:T	2.1847e-06	-1.57516	-3.69445e-10
68528011	chr2:68528011:C:G	0.000297965	-1.13299e-10	3.34034
68528665	chr2:68528665:G:A	2.43575e-06	-1.46638	-3.69445e-10
68529019	chr2:68529019:A:G	1.29455e-06	-0.834008	-1.26447
68529340	chr2:68529340:G:A	2.95587e-06	-1.13299e-10	-1.27285
68529753	chr2:68529753:C:T	1.0002e-06	-1.02025	-1.33619
68529903	chr2:68529903:G:C	4.70442e-06	-1.13299e-10	-0.808137
68529931	chr2:68529931:C:A	9.10462e-07	-1.10641	-1.34403
68530060	chr2:68530060:A:G	0.00012479	2.46999	-3.69445e-10
68530087	chr2:68530087:G:T	2.19112e-06	-1.57223	-3.69445e-10
68531048	chr2:68531048:A:G	3.68103e-05	2.62257	-1.37343
68531257	chr2:68531257:C:T	7.90898e-07	-1.26062	-1.3306
68531459	chr2:68531459:C:T	0.000533961	3.92368	-3.69445e-10
68531783	chr2:68531783:C:T	8.07833e-06	-1.13299e-10	-0.267454
68532030	chr2:68532030:G:A	2.80237e-06	-1.13299e-10	-1.32617
68532339	chr2:68532339:T:G	1.35184e-06	-0.80035	-1.25482
68532482	chr2:68532482:T:C	7.93652e-05	3.09287	-1.07544
68532488	chr2:68532488:AT:A	2.19266e-06	-1.57152	-3.69445e-10
68532599	chr2:68532599:G:A	6.1121e-07	-1.49874	-1.35021
68532809	chr2:68532809:TCTC:T	1.01184e-06	-1.50968	-0.835186
68532852	chr2:68532852:A:G	5.60885e-06	-1.13299e-10	-0.632293
68532986	chr2:68532986:G:A	2.87332e-06	-1.13299e-10	-1.30117
68533071	chr2:68533071:T:C	2.81451e-06	-1.13299e-10	-1.32185
68533274	chr2:68533274:T:C	1.55723e-06	-0.652441	-1.26129
68533405	chr2:68533405:G:A	2.94951e-06	-1.13299e-10	-1.275
68533515	chr2:68533515:C:T	3.59389e-05	2.58866	-1.36348
68533605	chr2:68533605:T:C	1.12326e-06	-0.865711	-1.37469
68534209	chr2:68534209:T:A	1.15588e-06	-0.838102	-1.37367
68534622	chr2:68534622:C:T	5.09819e-06	-1.13299e-10	-0.727753
68534771	chr2:68534771:T:A	5.34068e-06	-1.13299e-10	-0.681285
68535466	chr2:68535466:T:G	3.28744e-06	-1.13299e-10	-1.16653
68535943	chr2:68535943:A:G	1.13115e-06	-0.85974	-1.37366
68536105	chr2:68536105:G:A	4.86788e-06	-1.13299e-10	-0.773981
68536170	chr2:68536170:T:C	1.07018e-06	-0.96115	-1.32766
68536432	chr2:68536432:C:G	2.66571e-06	-1.13299e-10	-1.37617
68536639	chr2:68536639:A:T	1.16794e-06	-0.82399	-1.3774
68536913	chr2:68536913:T:TATTA	0.000161241	-1.13299e-10	2.72626
68536964	chr2:68536964:C:T	2.79621e-06	-1.13299e-10	-1.32838
68537221	chr2:68537221:G:A	4.67611e-06	-1.13299e-10	-0.814171
68537394	chr2:68537394:T:C	7.38113e-07	-1.39023	-1.27006
68537637	chr2:68537637:T:C	7.41094e-07	-1.3963	-1.25996
68537741	chr2:68537741:G:T	3.93113e-05	2.68702	-1.37214
68538002	chr2:68538002:AAAG:A	1.67579e-06	-0.482086	-1.35827
68538495	chr2:68538495:G:A	5.41896e-05	2.97706	-1.34121
68538642	chr2:68538642:TTGA:T	1.10873e-06	-1.19083	-1.06259
68538741	chr2:68538741:C:T	5.43289e-06	-1.13299e-10	-0.664167
68538935	chr2:68538935:A:G	1.01756e-05	-1.13299e-10	-0.0366414
68538973	chr2:68538973:A:C	2.7554e-06	-1.13299e-10	-1.34308
68539373	chr2:68539373:T:A	1.12651e-06	-0.918701	-1.31882
68539552	chr2:68539552:C:A	2.8083e-06	-1.13299e-10	-1.32406
68539768	chr2:68539768:C:G	0.000161671	-1.13299e-10	2.72893
68539954	chr2:68539954:T:A	5.27311e-06	-1.13299e-10	-0.694019
68540234	chr2:68540234:C:G	2.83832e-06	-1.31343	-3.69445e-10
68540538	chr2:68540538:A:G	1.10351e-06	-0.88403	-1.37412
68541195	chr2:68541195:A:G	2.18455e-06	-1.57523	-3.69445e-10
68541339	chr2:68541339:TAGA:T	0.000164375	-1.13299e-10	2.74551
68541354	chr2:68541354:G:A	0.000161349	-1.13299e-10	2.72693
68541386	chr2:68541386:C:T	7.99109e-06	-0.278312	-3.69445e-10
68541676	chr2:68541676:C:T	1.11213e-06	-0.915472	-1.33489
68541735	chr2:68541735:A:T	0.0005823	4.01035	-3.69445e-10
68541745	chr2:68541745:T:A	1.05952e-05	0.00376124	-3.69445e-10
68542014	chr2:68542014:A:G	5.47287e-06	-1.13299e-10	-0.656835
68542135	chr2:68542135:ATATAACT:A	4.81632e-06	-1.13299e-10	-0.784629
68542403	chr2:68542403:A:G	2.76639e-06	-1.13299e-10	-1.3391
68542597	chr2:68542597:G:A	4.60614e-06	-1.13299e-10	-0.829249
68542767	chr2:68542767:A:G	1.02556e-06	-1.0436	-1.28779
68543099	chr2:68543099:T:G	7.65136e-07	-1.38444	-1.2399
68543144	chr2:68543144:A:G	1.1502e-06	-0.839503	-1.3772
68543348	chr2:68543348:C:A	0.000163304	-1.13299e-10	2.73898
68543554	chr2:68543554:C:T	0.000606546	4.05114	-3.69445e-10
68543636	chr2:68543636:G:A	4.45397e-06	-1.13299e-10	-0.862844
68544342	chr2:68544342:C:G	2.96171e-06	-1.13299e-10	-1.27087
68544420	chr2:68544420:A:G	1.03534e-06	-0.999025	-1.32288
68544583	chr2:68544583:T:C	0.000593264	4.029	-3.69445e-10
68544863	chr2:68544863:A:G	4.6373e-05	2.85226	-1.37218
68545026	chr2:68545026:A:G	2.51219e-06	-1.43548	-3.69445e-10
68545302	chr2:68545302:T:C	2.79677e-06	-1.13299e-10	-1.32818
68545619	chr2:68545619:T:C	0.000282296	4.55865	-1.27233
68545676	chr2:68545676:A:G	3.83171e-06	-1.01333	-3.69445e-10
68546275	chr2:68546275:T:C	6.85422e-07	-1.46726	-1.2671
68546729	chr2:68546729:A:C	2.66051e-06	-1.13299e-10	-1.37812
68546941	chr2:68546941:G:A	2.84156e-06	-1.13299e-10	-1.31229
68547227	chr2:68547227:A:G	2.79352e-06	-1.13299e-10	-1.32934
68547552	chr2:68547552:T:C	4.64424e-06	-1.13299e-10	-0.821011
68547794	chr2:68547794:G:A	0.000727654	4.23319	-3.69445e-10
68549448	chr2:68549448:T:G	2.163e-05	-1.13299e-10	0.717441
68549499	chr2:68549499:A:G	1.12903e-06	-0.869057	-1.36622
68549580	chr2:68549580:T:C	2.76544e-06	-1.13299e-10	-1.33944
68549881	chr2:68549881:T:C	7.30082e-06	-1.13299e-10	-0.368652
68550235	chr2:68550235:A:G	0.000598089	4.0371	-3.69445e-10
68550525	chr2:68550525:C:T	5.33476e-06	-1.13299e-10	-0.682395
68550971	chr2:68550971:A:G	2.87797e-06	-1.13299e-10	-1.29955
68551032	chr2:68551032:T:G	2.82734e-06	-1.13299e-10	-1.3173
68551298	chr2:68551298:C:G	2.83257e-06	-1.13299e-10	-1.31545
68551345	chr2:68551345:A:G	4.86404e-06	-1.13299e-10	-0.774769
68551684	chr2:68551684:T:C	0.000557135	3.96617	-3.69445e-10
68551715	chr2:68551715:A:G	1.03697e-06	-1.01489	-1.30544
68551944	chr2:68551944:T:C	2.76218e-06	-1.13299e-10	-1.34062
68552224	chr2:68552224:A:G	3.78472e-05	2.65428	-1.37736
68552382	chr2:68552382:C:T	0.000149998	-1.13299e-10	2.65398
68552402	chr2:68552402:TAACC:T	1.13584e-06	-0.852354	-1.37691
68553175	chr2:68553175:TC:T	6.14699e-06	-1.13299e-10	-0.540675
68553236	chr2:68553236:A:G	3.73168e-06	-1.13299e-10	-1.03978
68553291	chr2:68553291:T:A	2.73053e-06	-1.13299e-10	-1.35214
68553342	chr2:68553342:A:T	5.45005e-06	-1.13299e-10	-0.661015
68553392	chr2:68553392:C:T	1.25471e-06	-0.753125	-1.37661
68553531	chr2:68553531:A:G	2.83745e-06	-1.13299e-10	-1.31373
68553603	chr2:68553603:C:G	0.000161261	-1.13299e-10	2.72638
68554086	chr2:68554086:A:C	1.13089e-06	-0.857394	-1.37624
68554249	chr2:68554249:T:A	4.93447e-06	-1.13299e-10	-0.760394
68554739	chr2:68554739:A:G	1.00036e-06	-1.04235	-1.31393
68555042	chr2:68555042:G:A	1.11239e-06	-0.916249	-1.33388
68555250	chr2:68555250:A:G	0.0001356	3.3018	-0.74873
68555474	chr2:68555474:G:A	3.6403e-05	2.6096	-1.37159
68555705	chr2:68555705:A:G	3.70686e-05	2.62809	-1.37196
68556032	chr2:68556032:A:C	0.00057066	3.99015	-3.69445e-10
68556225	chr2:68556225:A:T	5.06354e-06	-1.13299e-10	-0.734573
68556813	chr2:68556813:G:A	9.97409e-07	-1.03709	-1.32214
68557225	chr2:68557225:T:A	3.67386e-06	-1.0554	-3.69445e-10
68557344	chr2:68557344:A:G	1.129e-06	-0.919473	-1.31583
68557890	chr2:68557890:G:A	5.30836e-06	-1.13299e-10	-0.687356
68557938	chr2:68557938:T:C	4.99279e-06	-1.13299e-10	-0.748643
68558126	chr2:68558126:T:A	9.20683e-07	-1.53391	-0.905368
68558139	chr2:68558139:A:T	1.10124e-06	-0.935871	-1.32433
68558211	chr2:68558211:G:A	2.79005e-06	-1.13299e-10	-1.33058
68558486	chr2:68558486:T:C	9.75114e-07	-1.06017	-1.32167
68558734	chr2:68558734:G:A	4.23873e-06	-1.13299e-10	-0.912376
68558797	chr2:68558797:G:A	5.36247e-06	-1.13299e-10	-0.677214
68558800	chr2:68558800:C:T	9.44143e-07	-1.08707	-1.32705
68558858	chr2:68558858:A:G	1.3802e-06	-0.857179	-1.17724
68559381	chr2:68559381:A:G	1.0013e-06	-1.03569	-1.31965
68559431	chr2:68559431:G:A	6.53488e-05	3.12625	-1.30315
68559477	chr2:68559477:G:C	9.69544e-07	-1.07073	-1.31684
68559910	chr2:68559910:C:T	4.0611e-05	2.72045	-1.37306
68560043	chr2:68560043:G:C	9.6433e-07	-1.06618	-1.32678
68560059	chr2:68560059:T:G	3.83198e-05	2.65675	-1.36742
68560362	chr2:68560362:G:A	0.000162007	-1.13299e-10	2.731
68560458	chr2:68560458:T:G	4.42889e-06	-1.13299e-10	-0.868491
68560795	chr2:68560795:C:A	0.000161797	-1.13299e-10	2.7297
68560989	chr2:68560989:ATAT:A	4.91433e-06	-1.13299e-10	-0.764482
68561162	chr2:68561162:A:G	9.72711e-07	-1.09052	-1.29379
68561421	chr2:68561421:A:G	4.92017e-06	-1.13299e-10	-0.763295
68561623	chr2:68561623:G:A	6.64381e-07	-1.41961	-1.34593
68561733	chr2:68561733:C:T	0.000574209	3.99635	-3.69445e-10
68562037	chr2:68562037:C:T	2.65977e-06	-1.13299e-10	-1.3784
68562137	chr2:68562137:G:A	4.96851e-06	-1.13299e-10	-0.753518
68562150	chr2:68562150:G:A	1.07452e-06	-0.989457	-1.29531
68562324	chr2:68562324:A:G	5.70925e-06	-1.13299e-10	-0.614551
68562598	chr2:68562598:T:A	5.79664e-06	-1.13299e-10	-0.59936
68562784	chr2:68562784:A:C	6.59352e-07	-1.45348	-1.31966
68563029	chr2:68563029:C:T	6.50246e-05	3.11099	-1.29287
68563135	chr2:68563135:T:C	5.7768e-06	-1.13299e-10	-0.602789
68563424	chr2:68563424:C:T	6.55435e-07	-1.44691	-1.33218
68563670	chr2:68563670:G:A	0.000148537	-1.13299e-10	2.64419
68563764	chr2:68563764:A:G	2.69664e-06	-1.13299e-10	-1.36463
68563853	chr2:68563853:C:T	4.92601e-06	-1.13299e-10	-0.762109
68564412	chr2:68564412:T:A	2.37923e-06	-1.48986	-3.69445e-10
68564509	chr2:68564509:A:G	3.82596e-05	2.65734	-1.36958
68564665	chr2:68564665:T:A	0.000163486	-1.13299e-10	2.74009
68564674	chr2:68564674:A:G	2.71018e-06	-1.13299e-10	-1.35962
68564762	chr2:68564762:A:G	0.000162531	-1.13299e-10	2.73423
68565028	chr2:68565028:T:C	1.27795e-06	-0.890811	-1.22057
68565072	chr2:68565072:A:G	7.14625e-06	-0.390051	-3.69445e-10
68565207	chr2:68565207:AG:A	1.16715e-06	-0.898933	-1.30314
68565321	chr2:68565321:A:G	0.000162645	-1.13299e-10	2.73493
68565322	chr2:68565322:A:G	2.42522e-06	-0.944272	-0.526446
68565558	chr2:68565558:G:C	9.61262e-05	3.41929	-1.21026
68565703	chr2:68565703:A:T	4.8578e-06	-1.13299e-10	-0.776053
68565720	chr2:68565720:T:A	9.8961e-07	-1.06011	-1.30697
68565844	chr2:68565844:G:A	4.04044e-06	0.200519	-1.16081
68565896	chr2:68565896:C:T	2.28284e-06	-1.53122	-3.69445e-10
68565942	chr2:68565942:G:A	5.38821e-06	-1.13299e-10	-0.672426
68566289	chr2:68566289:C:T	4.48187e-06	-1.13299e-10	-0.856598
68566457	chr2:68566457:G:A	4.91984e-06	-1.13299e-10	-0.763362
68567072	chr2:68567072:T:C	2.83335e-06	-1.13299e-10	-1.31518
68567665	chr2:68567665:A:G	0.000251895	3.17237	-3.69445e-10
68568008	chr2:68568008:C:T	0.000167765	-1.13299e-10	2.76592
68568533	chr2:68568533:G:A	0.000165351	-1.13299e-10	2.75143
68568638	chr2:68568638:C:T	2.79194e-06	-1.13299e-10	-1.3299
68568814	chr2:68568814:A:C	0.000171988	-1.13299e-10	2.79079
68568876	chr2:68568876:A:G	1.53882e-05	-0.850658	1.22762
68568956	chr2:68568956:C:T	1.10029e-06	-0.944585	-1.31648
68569100	chr2:68569100:A:T	6.58412e-07	-1.45498	-1.31959
68569201	chr2:68569201:G:A	5.39074e-06	-1.13299e-10	-0.671956
68569486	chr2:68569486:A:G	4.15906e-05	2.57283	-1.20159
68569643	chr2:68569643:T:A	1.27542e-06	-0.890951	-1.22241
68570042	chr2:68570042:T:C	0.00019179	3.74163	-0.841867
68570340	chr2:68570340:T:C	3.48373e-05	2.56554	-1.37149
68570629	chr2:68570629:T:C	1.21437e-06	-0.922974	-1.23944
68570654	chr2:68570654:C:T	6.83705e-05	-1.13299e-10	1.8683
68571300	chr2:68571300:T:G	2.91318e-06	-1.13299e-10	-1.28739
68571332	chr2:68571332:C:A	1.1124e-06	-0.940755	-1.30936
68571641	chr2:68571641:C:T	1.06802e-05	-1.13299e-10	0.0117536
68571940	chr2:68571940:T:C	0.000723819	4.2279	-3.69445e-10
68571951	chr2:68571951:A:G	6.4843e-06	-1.13299e-10	-0.487254
68572089	chr2:68572089:A:T	9.98826e-07	-1.30598	-1.05184
68572094	chr2:68572094:A:T	9.64803e-07	-1.34051	-1.05196
68572518	chr2:68572518:G:C	1.17686e-06	-0.935704	-1.25809
68572646	chr2:68572646:G:A	3.00447e-06	-1.13299e-10	-1.25654
68573091	chr2:68573091:T:C	2.79622e-06	-1.13299e-10	-1.32837
68573336	chr2:68573336:A:G	1.49444e-06	-0.60762	-1.34727
68573569	chr2:68573569:A:G	6.31904e-06	-1.13299e-10	-0.513072
68573787	chr2:68573787:C:T	5.94246e-07	-1.51891	-1.35819
68573795	chr2:68573795:G:A	1.16882e-05	0.101941	-3.69445e-10
68573917	chr2:68573917:C:T	2.74101e-06	-1.13299e-10	-1.34831
68574004	chr2:68574004:T:C	9.72751e-07	-1.06504	-1.31922
68574142	chr2:68574142:A:G	5.46309e-06	-1.13299e-10	-0.658624
68574280	chr2:68574280:T:A	0.000152947	-1.13299e-10	2.67345
68574706	chr2:68574706:C:T	1.09103e-05	-1.13299e-10	0.0330672
68574958	chr2:68574958:G:T	2.22645e-06	-1.55623	-3.69445e-10
68574975	chr2:68574975:G:A	1.10091e-06	-0.962375	-1.29813
68575155	chr2:68575155:C:CAGAT	1.25565e-06	-0.95539	-1.17359
68575340	chr2:68575340:G:A	9.59932e-07	-1.10604	-1.29149
68575793	chr2:68575793:T:C	2.70562e-06	-1.13299e-10	-1.36131
68575926	chr2:68575926:A:G	2.8293e-06	-1.13299e-10	-1.31661
68576079	chr2:68576079:T:C	5.93162e-07	-1.5248	-1.35412
68576217	chr2:68576217:A:C	6.49439e-06	-1.13299e-10	-0.4857
68576327	chr2:68576327:A:G	9.52886e-07	-1.09003	-1.31487
68576677	chr2:68576677:A:G	2.1911e-06	-1.57223	-3.69445e-10
68576991	chr2:68576991:G:T	0.000171641	-1.13299e-10	2.78877
68576993	chr2:68576993:T:A	1.177e-06	-0.896839	-1.29683
68576995	chr2:68576995:G:A	2.66171e-06	-1.13299e-10	-1.37767
68577167	chr2:68577167:G:A	0.00025687	-1.13299e-10	3.19193
68577200	chr2:68577200:G:A	2.6611e-06	-1.13299e-10	-1.3779
68577436	chr2:68577436:C:A	5.78881e-06	-1.13299e-10	-0.600712
68578970	chr2:68578970:A:G	6.27903e-07	-1.49324	-1.32877
68579453	chr2:68579453:G:A	1.57544e-06	-1.01436	-0.887744
68579558	chr2:68579558:TG:T	3.08239e-05	2.29145	-1.21979
68579734	chr2:68579734:C:T	0.000240563	-1.13299e-10	3.12634
68579813	chr2:68579813:G:A	0.000675846	4.15933	-3.69445e-10
68579951	chr2:68579951:T:C	5.44097e-06	-1.13299e-10	-0.662682
68580092	chr2:68580092:C:T	2.22061e-06	-1.01949	-0.539365
68580446	chr2:68580446:C:T	9.18015e-05	-1.13299e-10	2.16299
68580847	chr2:68580847:T:G	2.81894e-06	-1.13299e-10	-1.32028
68581076	chr2:68581076:T:C	6.26937e-06	-0.891351	0.370389
68581099	chr2:68581099:T:C	4.84084e-06	-1.13299e-10	-0.77955
68581114	chr2:68581114:T:C	3.17719e-05	-1.13299e-10	1.10194
68581668	chr2:68581668:CTT:C	5.40206e-06	-1.13299e-10	-0.669858
68581820	chr2:68581820:A:G	2.35996e-06	-1.49799	-3.69445e-10
68581850	chr2:68581850:T:C	9.63067e-07	-1.09899	-1.29528
68581864	chr2:68581864:A:G	5.24145e-06	-1.13299e-10	-0.70004
68582009	chr2:68582009:G:A	5.19864e-06	-1.13299e-10	-0.708241
68582035	chr2:68582035:A:G	9.57087e-07	-1.13423	-1.26627
68582067	chr2:68582067:AT:A	1.84344e-06	-1.37735	-0.367661
68582491	chr2:68582491:C:T	3.53696e-06	-0.937454	-0.155917
68582518	chr2:68582518:A:G	4.8021e-06	-1.13299e-10	-0.787585
68583310	chr2:68583310:G:A	0.000429192	-1.13299e-10	3.70526
68583723	chr2:68583723:G:T	1.18116e-06	-0.961639	-1.22851
68583883	chr2:68583883:G:A	5.42976e-06	-1.13299e-10	-0.664745
68584034	chr2:68584034:C:T	2.80935e-06	-1.13299e-10	-1.32369
68584197	chr2:68584197:A:T	3.99678e-06	-0.925253	-0.0458961
68584295	chr2:68584295:A:G	3.89027e-06	-0.915977	-0.0821838
68584669	chr2:68584669:C:T	9.84284e-07	-1.08703	-1.28545
68584720	chr2:68584720:C:T	9.79085e-07	-1.0805	-1.29727
68584797	chr2:68584797:T:G	4.42191e-06	-1.13299e-10	-0.870067
68585151	chr2:68585151:A:G	1.35044e-06	-1.06997	-0.986239
68585391	chr2:68585391:A:G	5.1394e-06	-0.719703	-3.69445e-10
68585741	chr2:68585741:A:C	3.43573e-06	-1.13299e-10	-1.12241
68586409	chr2:68586409:T:C	2.77643e-06	-1.13299e-10	-1.33547
68586422	chr2:68586422:A:G	3.45486e-06	-1.13299e-10	-1.11686
68586806	chr2:68586806:C:T	3.08373e-05	2.44799	-1.37591
68586866	chr2:68586866:C:T	2.83335e-06	-1.13299e-10	-1.31518
68587460	chr2:68587460:G:A	3.68278e-06	-0.908632	-0.14434
68587502	chr2:68587502:T:C	0.000240088	-1.13299e-10	3.12437
68587663	chr2:68587663:G:A	2.8292e-06	-1.13299e-10	-1.31665
68587839	chr2:68587839:G:T	3.50368e-06	-0.932709	-0.170114
68587940	chr2:68587940:C:T	2.8157e-06	-1.13299e-10	-1.32143
68588034	chr2:68588034:G:T	2.85991e-06	-1.13299e-10	-1.30585
68588192	chr2:68588192:C:T	5.58211e-06	-1.13299e-10	-0.637072
68588616	chr2:68588616:G:GT	0.00014668	3.333	-0.701385
68589060	chr2:68589060:G:A	0.00099473	4.54583	-3.69445e-10
68589133	chr2:68589133:A:T	1.34549e-06	-1.045	-1.01488
68589703	chr2:68589703:C:A	5.45858e-06	-1.13299e-10	-0.65945
68589708	chr2:68589708:C:T	3.07255e-06	-1.13299e-10	-1.23413
68589710	chr2:68589710:C:G	0.000516115	-1.13299e-10	3.88969
68589800	chr2:68589800:T:C	2.72787e-06	-1.13299e-10	-1.35312
68590068	chr2:68590068:C:T	3.67462e-06	-0.915881	-0.13931
68590069	chr2:68590069:A:G	4.85163e-06	-1.13299e-10	-0.777325
68590079	chr2:68590079:T:C	0.000238844	-1.13299e-10	3.11917
68590222	chr2:68590222:G:A	5.41383e-06	-1.13299e-10	-0.667683
68590389	chr2:68590389:A:G	3.72235e-06	-0.925889	-0.116394
68590479	chr2:68590479:C:CT	3.24358e-06	-0.917126	-0.262834
68590544	chr2:68590544:G:A	0.000238145	-1.13299e-10	3.11624
68590784	chr2:68590784:C:T	2.33939e-06	-1.50675	-3.69445e-10
68591043	chr2:68591043:A:C	0.000916677	4.46412	-3.69445e-10
68591339	chr2:68591339:A:G	0.000999025	4.55014	-3.69445e-10
68591391	chr2:68591391:A:G	1.29026e-06	-1.08329	-1.01851
68591437	chr2:68591437:G:A	3.39017e-06	-1.13299e-10	-1.13576
68591537	chr2:68591537:A:T	0.00102194	4.57282	-3.69445e-10
68591579	chr2:68591579:A:T	5.45706e-06	-1.13299e-10	-0.659728
68591830	chr2:68591830:C:T	2.68739e-06	-1.13299e-10	-1.36807
68591955	chr2:68591955:TCTC:T	2.83389e-06	-1.31499	-3.69445e-10
68592234	chr2:68592234:A:G	1.85894e-05	0.565955	-3.69445e-10
68592448	chr2:68592448:A:G	1.02523e-06	-1.07262	-1.2591
68592535	chr2:68592535:G:A	2.81834e-06	-1.13299e-10	-1.32049
68592538	chr2:68592538:G:A	3.84144e-06	-0.857767	-0.153026
68592614	chr2:68592614:C:G	2.81295e-06	-1.13299e-10	-1.3224
68592639	chr2:68592639:G:A	2.83313e-06	-1.13299e-10	-1.31526
68592759	chr2:68592759:G:A	1.11624e-06	-0.965443	-1.28123
68592837	chr2:68592837:A:G	0.000386914	3.60156	-3.69445e-10
68592866	chr2:68592866:T:C	0.000382381	-1.13299e-10	3.58978
68592937	chr2:68592937:C:A	2.81894e-06	-1.13299e-10	-1.32028
68593530	chr2:68593530:T:A	2.86209e-06	-1.13299e-10	-1.30509
68593939	chr2:68593939:C:T	2.76967e-06	-1.13299e-10	-1.33791
68594593	chr2:68594593:A:G	3.45498e-05	2.54236	-1.35659
68594769	chr2:68594769:CAG:C	0.000377462	-1.13299e-10	3.57683
68594793	chr2:68594793:C:T	1.00701e-06	-1.08581	-1.26385
68595136	chr2:68595136:G:A	4.56665e-06	-1.13299e-10	-0.837858
68595216	chr2:68595216:G:T	0.000358997	-1.13299e-10	3.52668
68595281	chr2:68595281:T:A	5.41554e-06	-1.13299e-10	-0.667367
68595290	chr2:68595290:T:A	1.00096e-06	-1.0613	-1.29438
68595559	chr2:68595559:A:G	2.8229e-06	-1.13299e-10	-1.31887
68595729	chr2:68595729:C:T	0.000379613	-1.13299e-10	3.58251
68595751	chr2:68595751:C:T	5.50285e-06	-1.13299e-10	-0.651372
68595771	chr2:68595771:A:G	1.49594e-06	-1.02207	-0.93181
68595822	chr2:68595822:T:C	3.72361e-06	-1.13299e-10	-1.04195
68596185	chr2:68596185:T:G	0.00096232	4.51271	-3.69445e-10
68596533	chr2:68596533:A:G	2.81894e-06	-1.13299e-10	-1.32028
68597008	chr2:68597008:A:C	3.51439e-06	-0.924357	-0.175416
68597434	chr2:68597434:A:G	1.54779e-06	-0.993784	-0.926028
68597556	chr2:68597556:C:A	0.000240707	-1.13299e-10	3.12694
68597764	chr2:68597764:C:T	0.000379245	-1.13299e-10	3.58154
68598058	chr2:68598058:A:G	5.09587e-06	-1.13299e-10	-0.728208
68598377	chr2:68598377:TCCTCGACACATACA:T	2.80244e-06	-1.13299e-10	-1.32615
68598644	chr2:68598644:A:G	2.18424e-06	-1.57537	-3.69445e-10
68598687	chr2:68598687:G:A	0.000430019	-1.13299e-10	3.70719
68598860	chr2:68598860:A:G	0.000335418	-1.13299e-10	3.45874
68599524	chr2:68599524:A:T	6.62329e-07	-1.51842	-1.25021
68599653	chr2:68599653:C:T	2.85075e-06	-1.13299e-10	-1.30906
68599807	chr2:68599807:A:G	2.80394e-06	-1.13299e-10	-1.32561
68599962	chr2:68599962:A:T	3.48006e-06	-0.939187	-0.170402
68600131	chr2:68600131:A:T	0.00100165	4.55277	-3.69445e-10
68600138	chr2:68600138:A:G	0.000346353	-1.13299e-10	3.49082
68600274	chr2:68600274:G:A	0.000234956	-1.13299e-10	3.10276
68600467	chr2:68600467:C:A	3.36463e-06	-0.98774	-0.155581
68600714	chr2:68600714:GAA:G	2.68529e-06	-1.13299e-10	-1.36885
68601053	chr2:68601053:T:A	2.80115e-06	-1.13299e-10	-1.32661
68601093	chr2:68601093:T:A	3.88435e-06	-1.13299e-10	-0.999684
68601094	chr2:68601094:A:G	1.05636e-06	-1.4949	-0.806915
68601101	chr2:68601101:T:C	9.98121e-07	-1.06143	-1.29709
68601106	chr2:68601106:AT:A	1.15843e-06	-0.977679	-1.23189
68601354	chr2:68601354:A:G	2.74887e-06	-1.13299e-10	-1.34545
68601559	chr2:68601559:T:C	6.65237e-07	-1.51182	-1.25243
68601583	chr2:68601583:TTATAAA:T	6.78145e-07	-1.47648	-1.26855
68601611	chr2:68601611:G:A	0.000249874	-1.13299e-10	3.16432
68601946	chr2:68601946:T:C	0.000373985	-1.13299e-10	3.56758
68602287	chr2:68602287:A:T	3.68688e-05	2.56913	-1.3184
68602321	chr2:68602321:C:T	5.29999e-06	-1.13299e-10	-0.688934
68602544	chr2:68602544:A:G	9.71214e-07	-1.09843	-1.28742
68602724	chr2:68602724:C:A	3.43422e-06	-1.13299e-10	-1.12285
68603051	chr2:68603051:C:T	8.45499e-07	-1.36992	-1.15455
68603105	chr2:68603105:G:A	0.000799751	4.32766	-3.69445e-10
68603749	chr2:68603749:G:A	3.48086e-06	-0.934791	-0.174569
68603807	chr2:68603807:T:C	4.28918e-05	2.77993	-1.37789
68603998	chr2:68603998:G:T	4.26422e-06	-1.13299e-10	-0.90638
68604276	chr2:68604276:A:G	3.59607e-06	-0.942266	-0.134531
68604524	chr2:68604524:T:C	2.67731e-06	-1.13299e-10	-1.37183
68604788	chr2:68604788:T:A	2.87309e-05	2.35802	-1.35669
68604814	chr2:68604814:G:A	1.22603e-06	-0.774527	-1.37833
68604959	chr2:68604959:G:A	4.94466e-06	-1.13299e-10	-0.75833
68605285	chr2:68605285:T:C	9.77784e-07	-1.07987	-1.29923
68605836	chr2:68605836:G:GT	3.50277e-06	-0.93414	-0.168946
68605979	chr2:68605979:T:C	6.74733e-07	-1.50836	-1.24171
68606343	chr2:68606343:A:T	3.48389e-06	-1.13299e-10	-1.10849
68606379	chr2:68606379:C:T	5.96807e-06	-1.13299e-10	-0.570215
68606440	chr2:68606440:G:A	3.82698e-05	2.59554	-1.30751
68606710	chr2:68606710:T:G	3.52413e-06	-0.950975	-0.146031
68606770	chr2:68606770:C:G	2.198e-06	-1.56909	-3.69445e-10
68607095	chr2:68607095:G:A	3.47503e-06	-0.889975	-0.221061
68607369	chr2:68607369:T:G	0.000874562	4.41708	-3.69445e-10
68607595	chr2:68607595:T:C	9.5029e-07	-1.14155	-1.26608
68607958	chr2:68607958:G:A	9.82451e-07	-1.11325	-1.26109
68608064	chr2:68608064:A:G	5.30624e-05	2.77055	-1.15572
68608082	chr2:68608082:T:C	6.3179e-07	-1.52791	-1.28793
68608110	chr2:68608110:T:C	6.39837e-07	-1.51496	-1.28822
68608258	chr2:68608258:A:G	2.87336e-06	-1.13299e-10	-1.30116
68608406	chr2:68608406:G:A	3.90048e-06	-1.13299e-10	-0.995539
68608434	chr2:68608434:T:C	5.00013e-06	-1.13299e-10	-0.747175
68608540	chr2:68608540:C:T	5.22982e-05	-1.13299e-10	1.60032
68608681	chr2:68608681:A:T	2.81139e-06	-1.13299e-10	-1.32296
68608888	chr2:68608888:A:C	1.20313e-06	-0.978419	-1.1933
68608950	chr2:68608950:CT:C	2.82589e-06	-1.13299e-10	-1.31781
68608977	chr2:68608977:C:G	0.000724836	4.22931	-3.69445e-10
68609040	chr2:68609040:G:A	3.14822e-06	-1.13299e-10	-1.2098
68609320	chr2:68609320:C:T	5.19587e-05	-1.13299e-10	1.59381
68609403	chr2:68609403:C:G	1.01553e-06	-1.08253	-1.2587
68609435	chr2:68609435:C:G	6.81026e-06	-1.13299e-10	-0.438209
68609572	chr2:68609572:T:G	2.65975e-06	-1.13299e-10	-1.37841
68609871	chr2:68609871:G:A	4.59082e-05	-1.13299e-10	1.47
68610396	chr2:68610396:C:T	9.54048e-07	-1.12713	-1.27655
68610887	chr2:68610887:G:A	4.36451e-05	2.74071	-1.32125
68611042	chr2:68611042:G:GC	5.63204e-06	-1.13299e-10	-0.628167
68611237	chr2:68611237:T:C	2.80478e-06	-1.13299e-10	-1.32531
68611252	chr2:68611252:G:A	6.60648e-05	-1.13299e-10	1.834
68612631	chr2:68612631:A:G	1.496e-06	-0.627222	-1.32662
68613099	chr2:68613099:C:G	5.40106e-06	-1.13299e-10	-0.670044
68613149	chr2:68613149:T:C	0.000119493	-1.13299e-10	2.42662
68613278	chr2:68613278:A:G	2.67311e-06	-1.13299e-10	-1.3734
68613567	chr2:68613567:A:G	0.000102805	-1.13299e-10	2.27619
68613816	chr2:68613816:G:C	2.67172e-06	-1.13299e-10	-1.37392
68614009	chr2:68614009:A:G	1.18855e-05	-1.13299e-10	0.118677
68614098	chr2:68614098:C:T	2.67502e-06	-1.13299e-10	-1.37268
68614678	chr2:68614678:T:G	3.1277e-05	-1.13299e-10	1.08625
68615003	chr2:68615003:G:C	4.57855e-06	-1.13299e-10	-0.835257
68615126	chr2:68615126:T:C	0.000114049	-1.13299e-10	2.37999
68615194	chr2:68615194:A:G	1.14731e-05	-1.13299e-10	0.0833674
68615460	chr2:68615460:G:A	2.74831e-06	-1.13299e-10	-1.34565
68615846	chr2:68615846:G:T	6.68814e-07	-1.49956	-1.25933
68616200	chr2:68616200:A:G	0.00112619	4.66996	-3.69445e-10
68616240	chr2:68616240:C:T	6.36981e-06	-1.13299e-10	-0.505069
68616486	chr2:68616486:G:A	3.74509e-06	-1.13299e-10	-1.03619
68617180	chr2:68617180:T:A	4.30286e-05	-1.13299e-10	1.40523
68617217	chr2:68617217:C:T	2.27314e-05	-1.13299e-10	0.767108
68617237	chr2:68617237:A:G	2.87041e-06	-1.13299e-10	-1.30218
68617247	chr2:68617247:G:A	1.01909e-06	-1.0711	-1.26663
68618616	chr2:68618616:A:G	1.41532e-05	-1.13299e-10	0.293302
68619070	chr2:68619070:G:A	1.54607e-05	-1.13299e-10	0.381666
68620010	chr2:68620010:G:A	0.000189142	3.55202	-0.666165
68620546	chr2:68620546:C:T	2.80812e-06	-1.13299e-10	-1.32412
68620599	chr2:68620599:G:A	6.24021e-05	-1.13299e-10	1.77696
68620799	chr2:68620799:T:C	6.08156e-06	-1.13299e-10	-0.551377
68621155	chr2:68621155:C:T	2.96966e-06	-1.13299e-10	-1.26819
68621702	chr2:68621702:G:GA	0.000802443	4.33102	-3.69445e-10
68622223	chr2:68622223:C:T	3.46782e-06	-1.13299e-10	-1.11311
68622374	chr2:68622374:C:T	0.000210827	-1.13299e-10	2.9944
68623110	chr2:68623110:A:G	6.38576e-06	-1.13299e-10	-0.502568
68623499	chr2:68623499:TA:T	2.27068e-06	-1.53656	-3.69445e-10
68623582	chr2:68623582:A:G	5.82081e-06	-1.13299e-10	-0.595199
68623616	chr2:68623616:C:T	0.000162772	2.73571	-3.69445e-10
68623617	chr2:68623617:G:A	6.01644e-06	-1.13299e-10	-0.562143
68623667	chr2:68623667:A:G	2.66649e-06	-1.13299e-10	-1.37587
68623789	chr2:68623789:T:C	3.61612e-05	2.54519	-1.31385
68624271	chr2:68624271:G:A	4.06623e-05	2.72701	-1.37834
68624288	chr2:68624288:G:A	2.66272e-06	-1.13299e-10	-1.37729
68624521	chr2:68624521:A:T	1.63924e-05	-1.13299e-10	0.440182
68624599	chr2:68624599:A:G	2.21669e-06	-1.56063	-3.69445e-10
68624602	chr2:68624602:C:T	1.63924e-05	-1.13299e-10	0.440182
68624623	chr2:68624623:T:C	8.17864e-06	-0.255113	-3.69445e-10
68624840	chr2:68624840:C:T	2.75908e-06	-1.13299e-10	-1.34174
68625686	chr2:68625686:A:G	2.91937e-06	-1.13299e-10	-1.28527
68625769	chr2:68625769:A:C	1.00414e-06	-1.0807	-1.2718
68626076	chr2:68626076:A:AG	3.15825e-05	2.40597	-1.31001
68626696	chr2:68626696:A:T	1.1628e-05	-1.13299e-10	0.0967799
68626723	chr2:68626723:G:C	1.61053e-05	-0.754975	1.17749
68626838	chr2:68626838:C:T	2.23166e-06	-1.55389	-3.69445e-10
68627056	chr2:68627056:T:C	3.01191e-06	-1.13299e-10	-1.25406
68627059	chr2:68627059:G:T	0.00047483	3.80632	-3.69445e-10
68627118	chr2:68627118:T:C	1.6406e-05	-1.13299e-10	0.44101
68627209	chr2:68627209:G:A	1.0235e-06	-1.05548	-1.27793
68628506	chr2:68628506:G:A	2.69305e-06	-1.13299e-10	-1.36596
68628724	chr2:68628724:A:G	3.38954e-05	2.49141	-1.32477
68628831	chr2:68628831:G:A	3.12624e-06	-1.13299e-10	-1.21681
68628920	chr2:68628920:G:A	0.000495494	-1.13299e-10	3.84892
68628991	chr2:68628991:A:G	7.44032e-07	-1.28722	-1.36509
68629113	chr2:68629113:C:T	0.000719772	-1.13299e-10	4.2223
68629129	chr2:68629129:G:T	0.000660371	-1.13299e-10	4.13616
68629389	chr2:68629389:G:A	7.40827e-07	-1.30257	-1.35406
68629802	chr2:68629802:TA:T	2.70421e-06	-1.13299e-10	-1.36183
68630064	chr2:68630064:A:G	1.32404e-05	-1.13299e-10	0.226636
68630251	chr2:68630251:G:A	6.85576e-07	-1.49695	-1.23718
68630329	chr2:68630329:A:ATCC	1.55957e-05	-1.13299e-10	0.390358
68630538	chr2:68630538:C:T	2.80073e-06	-1.13299e-10	-1.32676
68630895	chr2:68630895:A:C	0.000141999	-1.13299e-10	2.59918
68631795	chr2:68631795:T:C	6.12092e-06	-1.13299e-10	-0.544926
68632061	chr2:68632061:A:G	2.8092e-06	-1.13299e-10	-1.32374
68632181	chr2:68632181:CACTTG:C	9.41344e-07	-1.35162	-1.06547
68632545	chr2:68632545:T:C	0.000711956	-1.13299e-10	4.21138
68633987	chr2:68633987:T:G	1.22622e-06	-0.77976	-1.37294
68634385	chr2:68634385:G:T	3.6339e-06	-1.06633	-3.69445e-10
68634637	chr2:68634637:C:T	0.00018019	-1.13299e-10	2.83737
68634895	chr2:68634895:C:G	1.13832e-05	-1.13299e-10	0.0754956
68634907	chr2:68634907:T:C	9.05663e-06	-1.13299e-10	-0.153141
68634909	chr2:68634909:T:C	0.000702996	4.19871	-3.69445e-10
68635270	chr2:68635270:C:A	2.66241e-06	-1.13299e-10	-1.37741
68635349	chr2:68635349:A:G	5.69765e-06	-1.13299e-10	-0.616585
68635685	chr2:68635685:A:G	0.000237912	-1.13299e-10	3.11526
68635865	chr2:68635865:G:A	3.06288e-06	-1.13299e-10	-1.23728
68636361	chr2:68636361:C:T	1.1337e-05	1.44506	-1.37362
68636572	chr2:68636572:C:T	3.16847e-06	-1.13299e-10	-1.20339
68636656	chr2:68636656:T:C	2.70587e-06	-1.13299e-10	-1.36122
68637096	chr2:68637096:C:T	2.83772e-06	-1.13299e-10	-1.31364
68637420	chr2:68637420:C:T	0.00041575	-1.13299e-10	3.67344
68637584	chr2:68637584:G:A	0.00044287	3.73664	-3.69445e-10
68637674	chr2:68637674:T:C	7.04841e-06	-1.13299e-10	-0.403836
68637701	chr2:68637701:G:A	2.69488e-06	-1.13299e-10	-1.36528
68638161	chr2:68638161:G:A	1.51793e-05	1.73295	-1.36966
68638422	chr2:68638422:G:A	6.62016e-06	-1.13299e-10	-0.466519
68638574	chr2:68638574:CT:C	1.00198e-06	-1.32814	-1.02652
68638721	chr2:68638721:T:G	2.74621e-06	-1.13299e-10	-1.34642
68638894	chr2:68638894:G:A	2.18425e-06	-1.57536	-3.69445e-10
68639323	chr2:68639323:A:G	3.14326e-06	-1.13299e-10	-1.21138
68639485	chr2:68639485:C:T	2.28088e-06	-1.53208	-3.69445e-10
68639497	chr2:68639497:A:G	2.21986e-05	2.08362	-1.34023
68639798	chr2:68639798:A:C	2.76223e-06	-1.13299e-10	-1.3406
68639818	chr2:68639818:C:T	2.27659e-06	-1.53396	-3.69445e-10
68639971	chr2:68639971:CT:C	5.73153e-06	-0.610656	-3.69445e-10
68640068	chr2:68640068:G:A	6.39502e-06	-1.13299e-10	-0.501119
68640120	chr2:68640120:TA:T	6.3325e-06	-1.13299e-10	-0.510943
68640935	chr2:68640935:C:T	1.15174e-05	-1.13299e-10	0.0872175
68640945	chr2:68640945:G:A	6.43766e-06	-1.13299e-10	-0.494474
68640999	chr2:68640999:A:T	2.84469e-06	-1.13299e-10	-1.31119
68641210	chr2:68641210:A:G	4.85732e-05	-1.13299e-10	1.52643
68642303	chr2:68642303:A:T	6.39502e-06	-1.13299e-10	-0.501119
68642324	chr2:68642324:C:T	8.98898e-05	3.00825	-0.866304
68642403	chr2:68642403:G:A	1.72577e-05	1.76053	-1.26891
68642438	chr2:68642438:C:T	8.53744e-07	-1.39435	-1.12042
68643259	chr2:68643259:G:GC	6.83448e-06	-1.13299e-10	-0.434658
68643274	chr2:68643274:T:C	6.83307e-06	-1.13299e-10	-0.434865
68643315	chr2:68643315:G:A	1.06422e-05	-1.13299e-10	0.00818932
68643386	chr2:68643386:T:C	7.90877e-06	-1.13299e-10	-0.288667
68643403	chr2:68643403:A:G	9.50291e-05	2.88206	-0.684518
68643558	chr2:68643558:C:T	7.57647e-06	-1.13299e-10	-0.331592
68643994	chr2:68643994:C:A	2.6865e-06	-1.13299e-10	-1.3684
68644001	chr2:68644001:T:C	9.71386e-06	-1.13299e-10	-0.0830847
68644398	chr2:68644398:G:C	0.000180395	4.1509	-1.31239
68644578	chr2:68644578:G:C	8.24357e-07	-1.3734	-1.17639
68644616	chr2:68644616:G:A	7.06729e-06	-1.13299e-10	-0.401161
68644666	chr2:68644666:C:T	2.84823e-06	-1.13299e-10	-1.30994
68644916	chr2:68644916:CAG:C	3.62542e-05	-1.13299e-10	1.23392
68644924	chr2:68644924:G:T	7.42122e-07	-1.42592	-1.22896
68644963	chr2:68644963:G:A	2.68107e-06	-1.13299e-10	-1.37042
68645330	chr2:68645330:TCC:T	4.08589e-06	-0.9491	-3.69445e-10
68645533	chr2:68645533:T:C	2.96864e-06	-1.13299e-10	-1.26853
68645927	chr2:68645927:A:T	2.8341e-06	-1.13299e-10	-1.31492
68645939	chr2:68645939:A:G	9.56486e-05	3.42039	-1.21635
68646975	chr2:68646975:G:A	0.000110987	2.35277	-3.69445e-10
68647078	chr2:68647078:A:T	1.77296e-06	-1.39788	-0.386105
68647219	chr2:68647219:A:G	8.67554e-07	-1.488	-1.01072
68647943	chr2:68647943:T:G	3.1245e-06	-1.13299e-10	-1.21736
68648108	chr2:68648108:C:T	8.89083e-07	-1.3814	-1.0928
68648115	chr2:68648115:A:G	6.00918e-06	-1.13299e-10	-0.563351
68648132	chr2:68648132:G:C	2.99155e-06	-1.13299e-10	-1.26085
68648191	chr2:68648191:G:A	5.67115e-06	-1.13299e-10	-0.621247
68648338	chr2:68648338:C:T	0.000365578	3.54484	-3.69445e-10
68648412	chr2:68648412:T:C	2.18995e-06	-1.57276	-3.69445e-10
68648467	chr2:68648467:A:G	3.34791e-06	-1.13299e-10	-1.1483
68648652	chr2:68648652:G:A	0.000361009	3.53226	-3.69445e-10
68648656	chr2:68648656:A:G	4.54191e-06	-1.13299e-10	-0.843291
68649407	chr2:68649407:C:T	2.1854e-06	-1.57484	-3.69445e-10
68649642	chr2:68649642:A:G	8.05532e-06	-0.270306	-3.69445e-10
68650122	chr2:68650122:C:T	9.4386e-06	-1.13299e-10	-0.111831
68650601	chr2:68650601:T:C	0.000921746	4.46963	-3.69445e-10
68650655	chr2:68650655:T:G	1.05212e-06	-1.52512	-0.780708
68650686	chr2:68650686:T:C	4.49804e-05	-1.13299e-10	1.44959
68650795	chr2:68650795:G:A	4.70294e-06	-1.13299e-10	-0.808451
68650890	chr2:68650890:G:A	2.71837e-06	-1.13299e-10	-1.35661
68650909	chr2:68650909:G:A	2.19594e-06	-1.57003	-3.69445e-10
68651049	chr2:68651049:G:A	4.04269e-06	-0.959729	-3.69445e-10
68651220	chr2:68651220:G:A	3.99001e-06	-0.559095	-0.413749
68651721	chr2:68651721:A:G	8.62952e-07	-1.3304	-1.17363
68652051	chr2:68652051:T:C	6.02806e-06	-1.13299e-10	-0.560213
68652324	chr2:68652324:A:G	1.8752e-06	-0.404032	-1.32389
68652402	chr2:68652402:C:T	5.55555e-07	-1.56692	-1.37751
68652408	chr2:68652408:A:G	1.76133e-06	-0.442082	-1.34848
68652626	chr2:68652626:A:G	1.29437e-06	-0.732357	-1.36626
68652679	chr2:68652679:CT:C	1.32505e-06	-0.726638	-1.34855
68653102	chr2:68653102:G:T	2.8305e-06	-1.13299e-10	-1.31619
68653304	chr2:68653304:T:C	1.55339e-06	-0.540319	-1.37588
68653611	chr2:68653611:C:A	9.82515e-06	-1.13299e-10	-0.0716937
68653845	chr2:68653845:G:T	1.18739e-06	-1.3676	-0.817281
68654038	chr2:68654038:C:T	1.10701e-06	-1.35831	-0.89666
68654650	chr2:68654650:T:A	5.37735e-06	-1.13299e-10	-0.674442
68654657	chr2:68654657:G:A	0.000217756	3.02674	-3.69445e-10
68655529	chr2:68655529:A:G	6.97398e-06	-0.414452	-3.69445e-10
68655651	chr2:68655651:A:C	0.000171586	2.78844	-3.69445e-10
68656101	chr2:68656101:C:T	1.03199e-06	-0.947784	-1.37737
68656792	chr2:68656792:A:T	1.15301e-06	-0.870969	-1.34329
68656928	chr2:68656928:CAGAT:C	0.000154615	2.6843	-3.69445e-10
68656953	chr2:68656953:A:G	3.03115e-06	-1.13299e-10	-1.2477
68656994	chr2:68656994:A:G	2.28665e-06	-1.52955	-3.69445e-10
68657255	chr2:68657255:G:A	1.17975e-06	-0.818407	-1.37293
68657405	chr2:68657405:G:A	1.18449e-06	-0.810023	-1.3773
68657534	chr2:68657534:A:G	1.83619e-06	-1.26068	-0.488266
68657690	chr2:68657690:GTTA:G	1.16514e-06	-0.829229	-1.37456
68657944	chr2:68657944:A:G	8.67623e-06	-0.196052	-3.69445e-10
68657986	chr2:68657986:G:A	1.67381e-06	-1.23922	-0.602317
68658102	chr2:68658102:G:C	1.68135e-06	-1.26078	-0.57626
68658672	chr2:68658672:C:G	4.07465e-06	-1.13299e-10	-0.951853
68658841	chr2:68658841:A:T	6.73547e-07	-1.45576	-1.29608
68658918	chr2:68658918:A:C	1.20538e-06	-0.791601	-1.37824
68658925	chr2:68658925:G:A	3.1215e-06	0.160076	-1.3784
68659706	chr2:68659706:T:C	6.98314e-07	-1.43975	-1.27597
68659882	chr2:68659882:G:A	3.27101e-06	-1.13299e-10	-1.17154
68660019	chr2:68660019:G:T	2.94638e-06	-1.13299e-10	-1.27606
68660204	chr2:68660204:T:C	2.96041e-06	-1.13299e-10	-1.27131
68660531	chr2:68660531:C:G	2.93288e-06	-1.13299e-10	-1.28065
68660604	chr2:68660604:GT:G	3.4992e-06	-1.13299e-10	-1.1041
68660891	chr2:68660891:G:A	3.87005e-06	-1.13299e-10	-1.00337
68660898	chr2:68660898:C:T	7.15886e-07	-1.48226	-1.20861
68660945	chr2:68660945:C:T	1.35208e-06	-0.696165	-1.35883
68661182	chr2:68661182:A:G	6.3475e-07	-1.51531	-1.29585
68661313	chr2:68661313:G:A	1.22597e-06	-0.845716	-1.30719
68661356	chr2:68661356:T:C	2.95047e-06	-1.13299e-10	-1.27467
68661461	chr2:68661461:C:T	2.68622e-06	-1.13299e-10	-1.3685
68661576	chr2:68661576:G:A	1.91245e-06	-0.885031	-0.823224
68662265	chr2:68662265:G:A	2.1858e-06	-1.16432	-0.410338
68662742	chr2:68662742:A:G	7.57629e-07	-1.28556	-1.34865
68662968	chr2:68662968:T:C	1.07074e-05	0.014293	-3.69445e-10
68662972	chr2:68662972:C:T	1.61076e-06	-0.732935	-1.147
68663232	chr2:68663232:T:A	7.10895e-07	-1.46538	-1.23249
68663323	chr2:68663323:C:T	1.57861e-06	-0.7157	-1.18439
68663324	chr2:68663324:C:T	3.17703e-06	-1.13299e-10	-1.20069
68663363	chr2:68663363:T:A	6.8964e-07	-1.46233	-1.26589
68663456	chr2:68663456:T:C	7.52676e-07	-1.2633	-1.37745
68663512	chr2:68663512:G:T	3.72894e-06	-1.13299e-10	-1.04051
68663558	chr2:68663558:A:T	9.21026e-06	-1.13299e-10	-0.136321
68664081	chr2:68664081:A:G	7.40617e-07	-1.29237	-1.36454
68664155	chr2:68664155:C:A	3.25725e-06	-1.13299e-10	-1.17575
68666084	chr2:68666084:C:T	1.73007e-06	-0.477819	-1.33066
68666429	chr2:68666429:A:G	7.69214e-07	-1.24072	-1.37831
68666534	chr2:68666534:G:A	7.10733e-07	-1.32763	-1.37047
68666887	chr2:68666887:A:G	8.92638e-06	-0.167628	-3.69445e-10
68666995	chr2:68666995:G:A	1.5938e-06	-0.551029	-1.33949
68667095	chr2:68667095:T:C	2.00412e-06	-0.305165	-1.35627
68667096	chr2:68667096:G:A	2.85908e-06	-1.13299e-10	-1.30614
68667142	chr2:68667142:G:A	1.68413e-06	-0.506902	-1.32849
68667189	chr2:68667189:T:C	6.45005e-06	-0.492551	-3.69445e-10
68667294	chr2:68667294:G:A	1.67716e-06	-0.510629	-1.32891
68667389	chr2:68667389:A:G	3.36581e-06	-1.14297	-3.69445e-10
68667704	chr2:68667704:C:T	2.6627e-06	-1.13299e-10	-1.3773
68668077	chr2:68668077:T:C	2.81076e-06	-1.13299e-10	-1.32318
68668407	chr2:68668407:G:A	3.83645e-06	-1.13299e-10	-1.01209
68668410	chr2:68668410:C:T	1.67461e-06	-0.501363	-1.33969
68669157	chr2:68669157:A:G	1.65902e-06	-0.540329	-1.31008
68669176	chr2:68669176:T:C	2.86537e-06	-1.13299e-10	-1.30394
68669345	chr2:68669345:C:T	2.86709e-06	-1.13299e-10	-1.30334
68669384	chr2:68669384:G:A	1.7682e-06	-1.2364	-0.550273
68669437	chr2:68669437:T:C	1.56343e-06	-0.591678	-1.31808
68669568	chr2:68669568:G:T	2.82999e-06	-1.13299e-10	-1.31637
68669821	chr2:68669821:G:T	2.01652e-06	-1.13365	-0.521615
68670069	chr2:68670069:G:A	2.06611e-06	-1.1932	-0.437772
68670129	chr2:68670129:A:G	6.81713e-07	-1.48511	-1.25468
68670334	chr2:68670334:G:A	2.83922e-06	-1.13299e-10	-1.31311
68670337	chr2:68670337:C:G	1.56792e-06	-0.594558	-1.31233
68671120	chr2:68671120:AC:A	8.16471e-07	-1.18129	-1.37811
68671242	chr2:68671242:C:A	1.69744e-06	-0.50332	-1.3242
68671295	chr2:68671295:GT:G	1.62776e-06	-0.551176	-1.31826
68671364	chr2:68671364:A:T	7.38177e-07	-1.28219	-1.37802
68671450	chr2:68671450:G:A	1.77651e-06	-0.530656	-1.25133
68671576	chr2:68671576:C:T	6.70699e-07	-1.49626	-1.25981
68671633	chr2:68671633:C:G	1.63617e-06	-0.635921	-1.22836
68671840	chr2:68671840:T:C	1.62289e-06	-0.620173	-1.25226
68671866	chr2:68671866:C:T	2.86061e-06	-1.13299e-10	-1.3056
68671901	chr2:68671901:C:T	2.79694e-06	-1.13299e-10	-1.32811
68672139	chr2:68672139:T:C	1.01633e-05	-0.571298	0.533445
68672188	chr2:68672188:AC:A	1.77115e-06	-0.440521	-1.34449
68672382	chr2:68672382:G:A	3.01819e-06	-1.13299e-10	-1.25198
68672390	chr2:68672390:C:T	1.57478e-06	-1.57218	-0.330346
68672745	chr2:68672745:A:T	7.48735e-07	-1.26883	-1.37718
68673048	chr2:68673048:G:A	1.70805e-06	-0.59302	-1.22827
68673118	chr2:68673118:A:T	1.60052e-06	-0.65585	-1.23046
68673153	chr2:68673153:T:C	1.71405e-06	-0.592575	-1.2252
68673434	chr2:68673434:C:T	8.31731e-06	-0.2383	-3.69445e-10
68673498	chr2:68673498:T:C	1.67864e-06	-0.617212	-1.22144
68673795	chr2:68673795:G:A	3.10757e-06	-1.13299e-10	-1.2228
68673906	chr2:68673906:C:T	2.51546e-06	-0.0756737	-1.35851
68674224	chr2:68674224:G:A	2.13605e-06	-1.20233	-0.395352
68674254	chr2:68674254:G:A	1.74934e-06	-0.581503	-1.2159
68674453	chr2:68674453:G:C	1.87216e-06	-0.579578	-1.14997
68674476	chr2:68674476:T:C	7.52412e-07	-1.46953	-1.17158
68674690	chr2:68674690:C:A	1.75114e-06	-0.58951	-1.20686
68674692	chr2:68674692:G:T	8.42427e-06	-0.225522	-3.69445e-10
68674699	chr2:68674699:G:C	8.4497e-07	-1.23023	-1.29486
68674770	chr2:68674770:CA:C	1.73844e-06	-0.592298	-1.21135
68675087	chr2:68675087:G:T	1.75163e-06	-0.585786	-1.21031
68675149	chr2:68675149:C:T	1.75753e-06	-0.58019	-1.21254
68675372	chr2:68675372:C:T	1.81561e-06	-0.549792	-1.21043
68675376	chr2:68675376:C:A	1.73464e-06	-0.595709	-1.21013
68675570	chr2:68675570:T:C	7.85254e-07	-1.2207	-1.37769
68675613	chr2:68675613:A:G	1.6481e-06	-0.637744	-1.21927
68676218	chr2:68676218:A:C	7.52627e-07	-1.26241	-1.37842
68676231	chr2:68676231:A:C	1.80904e-06	-0.561181	-1.20266
68676408	chr2:68676408:T:C	1.73683e-06	-0.598372	-1.20621
68676558	chr2:68676558:A:C	9.19897e-07	-1.08215	-1.35799
68676584	chr2:68676584:C:T	2.28443e-06	-1.53052	-3.69445e-10
68676608	chr2:68676608:C:T	2.65993e-06	-1.13299e-10	-1.37834
68676653	chr2:68676653:A:C	3.58718e-06	-1.13299e-10	-1.07927
68677109	chr2:68677109:G:T	2.21113e-06	-1.56314	-3.69445e-10
68677171	chr2:68677171:C:A	2.89898e-06	-1.13299e-10	-1.29228
68677465	chr2:68677465:T:C	2.67796e-06	-1.13299e-10	-1.37158
68677489	chr2:68677489:C:T	3.04708e-06	-1.13299e-10	-1.24245
68677624	chr2:68677624:T:C	1.43709e-06	-0.667868	-1.32615
68677854	chr2:68677854:A:G	1.87138e-06	-0.413871	-1.31609
68679087	chr2:68679087:T:C	1.81326e-06	-0.547721	-1.21379
68679236	chr2:68679236:T:A	3.09215e-06	-1.13299e-10	-1.22777
68679527	chr2:68679527:C:T	2.66054e-06	-1.13299e-10	-1.37811
68679529	chr2:68679529:G:A	7.99279e-07	-1.48914	-1.09155
68679544	chr2:68679544:A:G	2.69076e-06	-1.13299e-10	-1.36681
68679611	chr2:68679611:G:T	1.02474e-05	1.3427	-1.37231
68679613	chr2:68679613:T:A	1.00273e-05	1.30693	-1.35826
68679831	chr2:68679831:C:T	8.52695e-06	-0.213407	-3.69445e-10
68679877	chr2:68679877:A:G	1.68547e-06	-0.624863	-1.20973
68679925	chr2:68679925:C:T	2.66165e-06	-1.13299e-10	-1.37769
68680065	chr2:68680065:G:A	3.10368e-06	-1.13299e-10	-1.22405
68680213	chr2:68680213:G:T	2.67502e-06	-1.13299e-10	-1.37268
68680214	chr2:68680214:C:T	2.67502e-06	-1.13299e-10	-1.37268
68680381	chr2:68680381:A:T	3.14712e-06	-1.13299e-10	-1.21015
68681292	chr2:68681292:A:G	7.26122e-06	-1.13299e-10	-0.374091
68681400	chr2:68681400:T:C	8.17557e-07	-1.37139	-1.18668
68681507	chr2:68681507:A:G	3.23882e-06	-1.13299e-10	-1.18143
68681539	chr2:68681539:T:TA	2.38089e-06	-1.06397	-0.425195
68681717	chr2:68681717:G:A	2.66412e-06	-1.13299e-10	-1.37676
68681905	chr2:68681905:G:T	2.35777e-06	-1.49892	-3.69445e-10
68681996	chr2:68681996:A:G	9.51122e-06	-0.104167	-3.69445e-10
68682126	chr2:68682126:C:T	5.79528e-07	-1.56695	-1.33523
68682401	chr2:68682401:T:C	8.55466e-07	-1.19971	-1.31304
68682465	chr2:68682465:A:G	3.39613e-06	-1.13299e-10	-1.134
68683208	chr2:68683208:A:G	2.80769e-06	-1.13299e-10	-1.32428
68683685	chr2:68683685:A:G	9.14956e-07	-1.12982	-1.3157
68683856	chr2:68683856:A:T	5.78958e-07	-1.57538	-1.32779
68684101	chr2:68684101:T:G	2.65392e-06	-1.3806	-3.69445e-10
68684772	chr2:68684772:C:T	2.66653e-06	-1.37586	-3.69445e-10
68685445	chr2:68685445:A:G	5.85516e-07	-1.57327	-1.31863
68685501	chr2:68685501:T:A	8.79037e-07	-1.17865	-1.30691
68685723	chr2:68685723:A:G	8.4671e-07	-1.21659	-1.30645
68686368	chr2:68686368:G:A	2.35926e-06	-1.49829	-3.69445e-10
68686897	chr2:68686897:A:G	2.82283e-06	-1.13299e-10	-1.3189
68686923	chr2:68686923:C:T	2.7422e-06	-1.13299e-10	-1.34788
68686929	chr2:68686929:C:T	7.50286e-07	-1.28234	-1.3616
68686944	chr2:68686944:G:A	2.67486e-06	-1.13299e-10	-1.37274
68687203	chr2:68687203:G:T	3.29866e-06	-1.13299e-10	-1.16312
68687991	chr2:68687991:T:A	5.74151e-07	-1.57551	-1.33599
68688144	chr2:68688144:C:T	3.02116e-06	-1.13299e-10	-1.251
68688189	chr2:68688189:G:A	3.46098e-06	-1.11509	-3.69445e-10
68688361	chr2:68688361:T:C	6.15804e-06	-1.13299e-10	-0.53888
68688726	chr2:68688726:G:C	1.10868e-05	0.0491205	-3.69445e-10
68688925	chr2:68688925:A:G	2.8027e-06	-1.13299e-10	-1.32606
68688988	chr2:68688988:A:G	5.98133e-07	-1.57317	-1.29741
68689683	chr2:68689683:C:T	5.99047e-07	-1.57482	-1.29423
68689963	chr2:68689963:C:T	2.67149e-06	-1.13299e-10	-1.374
68690017	chr2:68690017:A:C	4.22059e-06	-1.13299e-10	-0.916663
68690043	chr2:68690043:G:A	5.70097e-07	-1.57475	-1.34384
68690351	chr2:68690351:G:A	4.3199e-06	-1.13299e-10	-0.893407
68690436	chr2:68690436:G:T	6.12784e-07	-1.46828	-1.3781
68690441	chr2:68690441:C:T	6.0998e-07	-1.4728	-1.37817
68690882	chr2:68690882:G:A	5.17616e-06	-0.712575	-3.69445e-10
68690911	chr2:68690911:C:T	6.00398e-07	-1.57393	-1.29287
68691028	chr2:68691028:T:C	1.29579e-05	0.20507	-3.69445e-10
68691100	chr2:68691100:C:T	1.19202e-05	0.121592	-3.69445e-10
68691140	chr2:68691140:G:A	7.15537e-06	-1.13299e-10	-0.388776
68691180	chr2:68691180:A:C	3.15656e-06	-1.20716	-3.69445e-10
68691550	chr2:68691550:T:C	8.48949e-07	-1.26214	-1.25825
68692025	chr2:68692025:G:A	1.28616e-05	0.197607	-3.69445e-10
68692283	chr2:68692283:A:C	9.02741e-07	-1.22864	-1.23032
68692373	chr2:68692373:G:A	5.51826e-07	-1.57549	-1.37567
68692399	chr2:68692399:A:G	2.66225e-06	-1.13299e-10	-1.37747
68693239	chr2:68693239:C:T	2.7145e-06	-1.13299e-10	-1.35803
68693385	chr2:68693385:AGAG:A	1.36846e-05	-1.13299e-10	0.25963
68693578	chr2:68693578:C:T	5.69039e-07	-1.57476	-1.34568
68693631	chr2:68693631:G:A	5.55856e-07	-1.57504	-1.36884
68693691	chr2:68693691:G:A	5.53403e-07	-1.5753	-1.373
68693863	chr2:68693863:A:G	3.08643e-06	-1.13299e-10	-1.22962
68694038	chr2:68694038:G:T	6.51444e-07	-1.56787	-1.21733
68694309	chr2:68694309:G:A	5.91388e-07	-1.57552	-1.3064
68694359	chr2:68694359:G:A	3.47986e-06	-1.13299e-10	-1.10965
68695053	chr2:68695053:A:G	6.00304e-07	-1.57506	-1.29189
68695103	chr2:68695103:G:C	2.68776e-06	-1.13299e-10	-1.36793
68695122	chr2:68695122:G:C	4.6106e-06	-1.13299e-10	-0.82828
68695272	chr2:68695272:CAG:C	1.33711e-05	0.236455	-3.69445e-10
68695556	chr2:68695556:C:A	3.19124e-06	-1.13299e-10	-1.19623
68696818	chr2:68696818:C:T	5.58051e-07	-1.57535	-1.36459
68697351	chr2:68697351:T:C	5.97193e-07	-1.57525	-1.2969
68697378	chr2:68697378:C:T	5.97868e-07	-1.57505	-1.29598
68697428	chr2:68697428:G:A	5.95812e-07	-1.57504	-1.29943
68697551	chr2:68697551:T:C	6.53716e-07	-1.42212	-1.35961
68697633	chr2:68697633:ATC:A	2.66792e-06	-1.13299e-10	-1.37534
68697727	chr2:68697727:AC:A	4.0076e-06	-0.968447	-3.69445e-10
68698102	chr2:68698102:G:A	2.6755e-06	-1.13299e-10	-1.3725
68698171	chr2:68698171:T:C	5.54091e-07	-1.57541	-1.37166
68698182	chr2:68698182:G:A	1.68305e-05	-1.13299e-10	0.466555
68698304	chr2:68698304:C:T	1.5926e-06	-0.529807	-1.36146
68698431	chr2:68698431:C:T	5.8721e-07	-1.57526	-1.31375
68698550	chr2:68698550:A:G	3.37204e-06	-1.13299e-10	-1.14112
68698574	chr2:68698574:C:G	3.3793e-06	-1.13299e-10	-1.13897
68698599	chr2:68698599:G:A	1.16974e-05	-1.13299e-10	0.102725
68698982	chr2:68698982:C:G	3.08348e-06	-1.13299e-10	-1.23058
68699251	chr2:68699251:T:C	2.63068e-06	-1.3894	-3.69445e-10
68699455	chr2:68699455:G:A	2.72517e-06	-1.13299e-10	-1.35411
68699685	chr2:68699685:C:T	3.81826e-06	-1.13299e-10	-1.01684
68699694	chr2:68699694:A:C	1.20726e-05	0.134297	-3.69445e-10
68699814	chr2:68699814:A:T	2.83374e-06	-1.31504	-3.69445e-10
68700093	chr2:68700093:A:G	5.85895e-07	-1.57467	-1.31658
68700144	chr2:68700144:T:A	5.55653e-07	-1.57519	-1.36906
68700339	chr2:68700339:T:C	5.85494e-07	-1.57471	-1.31723
68700374	chr2:68700374:A:C	5.86385e-07	-1.57545	-1.31496
68700908	chr2:68700908:T:A	2.66645e-06	-1.13299e-10	-1.37589
68701550	chr2:68701550:A:G	3.27743e-06	-1.13299e-10	-1.16958
68701712	chr2:68701712:T:G	2.7355e-06	-1.13299e-10	-1.35033
68701917	chr2:68701917:C:T	2.69749e-06	-1.13299e-10	-1.36432
68702013	chr2:68702013:A:G	3.465e-06	-1.13299e-10	-1.11393
68702139	chr2:68702139:C:T	2.95821e-06	-1.13299e-10	-1.27206
68702698	chr2:68702698:G:A	2.18478e-06	-1.57512	-3.69445e-10
68702850	chr2:68702850:T:C	5.95735e-07	-1.57543	-1.29917
68703366	chr2:68703366:G:A	1.10101e-05	0.0421786	-3.69445e-10
68703523	chr2:68703523:ACT:A	5.98e-07	-1.57545	-1.29535
68703608	chr2:68703608:C:T	2.67021e-06	-1.13299e-10	-1.37448
68703761	chr2:68703761:TCAC:T	0.000273255	3.25377	-3.69445e-10
68703777	chr2:68703777:A:G	5.90205e-07	-1.57499	-1.30893
68703849	chr2:68703849:T:C	1.85199e-06	-1.53784	-0.202538
68704324	chr2:68704324:T:C	5.90148e-07	-1.57528	-1.30874
68704401	chr2:68704401:C:T	2.92308e-06	-1.13299e-10	-1.284
68705390	chr2:68705390:G:A	3.21211e-06	-1.13299e-10	-1.18971
68705446	chr2:68705446:C:T	3.28066e-06	-1.13299e-10	-1.16859
68705510	chr2:68705510:C:T	3.6136e-06	-1.13299e-10	-1.07193
68706302	chr2:68706302:C:T	2.68045e-06	-1.13299e-10	-1.37065
68706380	chr2:68706380:T:C	6.00445e-07	-1.57533	-1.29139
68706434	chr2:68706434:G:T	2.66884e-06	-1.13299e-10	-1.375
68706769	chr2:68706769:G:A	1.05574e-05	0.000187231	-3.69445e-10
68706935	chr2:68706935:C:T	3.10231e-06	-1.13299e-10	-1.22449
68707182	chr2:68707182:T:C	5.94675e-07	-1.57456	-1.30182
68707243	chr2:68707243:A:G	2.78809e-06	-1.13299e-10	-1.33128
68707356	chr2:68707356:G:C	1.00321e-05	-0.050844	-3.69445e-10
68707545	chr2:68707545:C:CCTT	3.57323e-06	-1.552	0.468831
68707629	chr2:68707629:T:C	3.73581e-06	0.338507	-1.37718
68707853	chr2:68707853:A:G	3.0747e-06	-1.13299e-10	-1.23343
68708099	chr2:68708099:G:T	2.20441e-06	-1.56618	-3.69445e-10
68708182	chr2:68708182:G:A	5.45596e-05	-1.13299e-10	1.64266
68708385	chr2:68708385:A:G	5.96251e-07	-1.57371	-1.30002
68709382	chr2:68709382:G:C	1.02363e-05	-0.030698	-3.69445e-10
68709532	chr2:68709532:G:T	5.92131e-07	-1.57462	-1.30604
68709669	chr2:68709669:G:A	2.69678e-06	-1.13299e-10	-1.36458
68709742	chr2:68709742:T:C	3.18609e-06	-1.13299e-10	-1.19784
68710018	chr2:68710018:T:C	5.9025e-07	-1.57544	-1.30841
68710148	chr2:68710148:A:G	3.65617e-06	-1.13299e-10	-1.06022
68710260	chr2:68710260:C:T	2.84591e-06	-1.13299e-10	-1.31075
68710410	chr2:68710410:G:C	2.72041e-06	-1.13299e-10	-1.35586
68710771	chr2:68710771:G:A	5.85851e-07	-1.57493	-1.3164
68711018	chr2:68711018:A:T	1.01257e-05	-0.0415665	-3.69445e-10
68711481	chr2:68711481:T:C	7.85465e-07	-1.25868	-1.33944
68711520	chr2:68711520:A:T	5.65028e-07	-1.57552	-1.352
68711606	chr2:68711606:A:G	5.89304e-07	-1.57362	-1.31183
68711627	chr2:68711627:G:A	5.9329e-07	-1.575	-1.30371
68711652	chr2:68711652:A:G	3.19118e-06	-1.13299e-10	-1.19625
68711766	chr2:68711766:A:G	6.15741e-07	-1.57549	-1.26607
68711807	chr2:68711807:T:C	2.88676e-06	-1.13299e-10	-1.29651
68712064	chr2:68712064:G:A	2.72248e-06	-1.13299e-10	-1.3551
68712292	chr2:68712292:C:T	5.88104e-07	-1.57188	-1.31561
68712367	chr2:68712367:T:C	5.84518e-07	-1.57379	-1.31982
68712394	chr2:68712394:T:G	5.82136e-07	-1.57296	-1.32473
68712495	chr2:68712495:A:G	5.87768e-07	-1.57377	-1.31429
68712552	chr2:68712552:C:A	5.95217e-07	-1.5702	-1.30527
68712761	chr2:68712761:A:G	2.91244e-06	-1.28765	-3.69445e-10
68713262	chr2:68713262:T:C	5.5339e-07	-1.57257	-1.37576
68713304	chr2:68713304:CATCT:C	3.07785e-06	-1.13299e-10	-1.23241
68713585	chr2:68713585:G:A	2.52641e-05	-1.13299e-10	0.872745
68713842	chr2:68713842:A:G	2.92288e-06	-1.13299e-10	-1.28407
68714486	chr2:68714486:C:T	1.19324e-05	0.122621	-3.69445e-10
68714499	chr2:68714499:C:T	5.10405e-06	-0.726605	-3.69445e-10
68714734	chr2:68714734:G:A	2.72571e-06	-1.13299e-10	-1.35391
68714769	chr2:68714769:G:A	5.8335e-07	-1.57445	-1.32115
68714877	chr2:68714877:G:A	5.84101e-07	-1.57451	-1.31981
68714881	chr2:68714881:G:T	5.84965e-07	-1.57477	-1.31807
68715363	chr2:68715363:C:CAAT	1.025e-05	-0.0293566	-3.69445e-10
68715369	chr2:68715369:C:CTCAAACTTAAAGT	9.90287e-06	-0.0638137	-3.69445e-10
68715406	chr2:68715406:A:C	5.93919e-07	-1.55648	-1.32117
68715523	chr2:68715523:C:A	5.77499e-07	-1.57387	-1.33181
68715736	chr2:68715736:A:G	2.91317e-06	-1.13299e-10	-1.2874
68715799	chr2:68715799:A:G	6.74366e-07	-1.54393	-1.20669
68716061	chr2:68716061:C:T	5.874e-07	-1.57445	-1.31424
68716116	chr2:68716116:T:C	3.39924e-06	-1.13299e-10	-1.13309
68716433	chr2:68716433:T:C	5.83623e-07	-1.5747	-1.32043
68716545	chr2:68716545:T:C	5.84786e-07	-1.57438	-1.31877
68716924	chr2:68716924:G:A	5.1098e-06	0.123837	-0.849316
68717086	chr2:68717086:G:A	3.69921e-06	-1.13299e-10	-1.04852
68717713	chr2:68717713:G:T	5.84045e-07	-1.57446	-1.31995
68717918	chr2:68717918:A:G	5.72982e-07	-1.57481	-1.33873
68717946	chr2:68717946:A:G	5.5067e-07	-1.57549	-1.37777
68718079	chr2:68718079:A:G	2.89191e-06	-1.13299e-10	-1.29472
68718371	chr2:68718371:G:A	5.54018e-07	-1.57253	-1.37466
68718584	chr2:68718584:CAGAT:C	2.76112e-06	-1.13299e-10	-1.341
68718756	chr2:68718756:C:T	3.67423e-06	-1.13299e-10	-1.05529
68718874	chr2:68718874:A:G	1.49024e-06	-0.822482	-1.13522
68719334	chr2:68719334:T:C	3.09072e-06	-1.13299e-10	-1.22824
68719891	chr2:68719891:T:C	8.04912e-07	-1.28015	-1.29351
68719909	chr2:68719909:C:T	9.95834e-06	-0.0582281	-3.69445e-10
68719912	chr2:68719912:T:C	7.79078e-07	-1.27073	-1.33556
68720540	chr2:68720540:A:G	3.56458e-06	-1.13299e-10	-1.08559
68720600	chr2:68720600:T:C	3.00931e-06	-1.13299e-10	-1.25493
68720607	chr2:68720607:C:T	2.90333e-06	-1.13299e-10	-1.29078
68720616	chr2:68720616:C:T	1.20976e-05	-1.13299e-10	0.136367
68720670	chr2:68720670:CA:C	6.74041e-06	-1.13299e-10	-0.448518
68720960	chr2:68720960:C:T	1.40243e-05	-1.13299e-10	0.284151
68721302	chr2:68721302:G:A	3.98467e-06	-1.13299e-10	-0.974185
68721499	chr2:68721499:G:A	3.47461e-06	-1.13299e-10	-1.11116
68721646	chr2:68721646:C:T	3.41052e-06	-1.13299e-10	-1.12977
68722606	chr2:68722606:T:G	7.40457e-07	-1.28631	-1.37082
68722957	chr2:68722957:G:A	7.25133e-07	-1.30346	-1.37457
68723081	chr2:68723081:G:A	2.65299e-06	-1.38095	-3.69445e-10
68723186	chr2:68723186:G:A	5.6029e-07	-1.56997	-1.36597
68723284	chr2:68723284:C:G	7.28534e-07	-1.29877	-1.37459
68723595	chr2:68723595:G:A	3.24819e-06	-1.13299e-10	-1.17854
68724115	chr2:68724115:A:T	7.47008e-07	-1.27424	-1.37408
68724272	chr2:68724272:T:C	5.96698e-07	-1.50436	-1.36862
68724345	chr2:68724345:C:T	9.23318e-07	-1.13971	-1.29671
68724374	chr2:68724374:A:C	7.12984e-07	-1.31668	-1.37825
68724506	chr2:68724506:A:G	1.65246e-06	-1.5678	-0.286574
68724622	chr2:68724622:G:A	1.00381e-05	-0.0502493	-3.69445e-10
68724713	chr2:68724713:A:G	7.60045e-07	-1.25917	-1.37185
68724839	chr2:68724839:A:T	7.49994e-07	-1.27193	-1.3724
68725189	chr2:68725189:C:T	3.11525e-06	-1.13299e-10	-1.22033
68725384	chr2:68725384:A:G	9.48214e-07	-1.03834	-1.37148
68725710	chr2:68725710:T:C	2.31992e-06	-1.5151	-3.69445e-10
68725728	chr2:68725728:A:C	2.67846e-06	-1.13299e-10	-1.3714
68725789	chr2:68725789:G:A	3.67466e-06	-1.13299e-10	-1.05518
68725877	chr2:68725877:G:A	3.81902e-06	-1.13299e-10	-1.01664
68725985	chr2:68725985:A:G	4.06515e-06	-1.13299e-10	-0.954187
68726122	chr2:68726122:T:C	2.69555e-06	-1.13299e-10	-1.36504
68726156	chr2:68726156:G:A	9.83548e-07	-1.14789	-1.22534
68726164	chr2:68726164:C:T	2.22834e-06	-1.55538	-3.69445e-10
68726189	chr2:68726189:A:T	2.3764e-06	-1.49105	-3.69445e-10
68726225	chr2:68726225:C:T	5.78743e-07	-1.54377	-1.35976
68726550	chr2:68726550:A:C	8.48122e-07	-1.15569	-1.36568
68726751	chr2:68726751:G:T	2.94525e-06	-1.27645	-3.69445e-10
68726913	chr2:68726913:T:G	5.37361e-06	-1.13299e-10	-0.675138
68727230	chr2:68727230:C:T	3.80399e-06	-1.13299e-10	-1.02059
68727253	chr2:68727253:G:A	2.827e-06	-1.13299e-10	-1.31742
68727650	chr2:68727650:G:A	7.85983e-07	-1.23238	-1.36508
68727787	chr2:68727787:A:G	7.88591e-07	-1.22533	-1.36882
68727798	chr2:68727798:A:G	2.76238e-06	-1.13299e-10	-1.34055
68727908	chr2:68727908:T:C	4.16154e-06	-0.872999	-0.0577554
68728045	chr2:68728045:A:G	5.93468e-07	-1.50218	-1.37623
68728381	chr2:68728381:G:C	3.05599e-06	-1.13299e-10	-1.23953
68728684	chr2:68728684:C:T	7.06979e-06	-1.13299e-10	-0.400808
68728834	chr2:68728834:T:C	2.84235e-06	-1.13299e-10	-1.31201
68730100	chr2:68730100:T:C	1.61154e-06	-1.33244	-0.547005
68730113	chr2:68730113:C:T	3.48078e-06	-1.13299e-10	-1.10938
68730197	chr2:68730197:G:A	1.2418e-06	-1.54666	-0.593417
68730807	chr2:68730807:G:A	1.77038e-06	-0.493355	-1.29209
68730826	chr2:68730826:G:A	2.67501e-06	-1.13299e-10	-1.37269
68730971	chr2:68730971:A:G	2.33198e-06	-1.21856	-0.291361
68731492	chr2:68731492:A:G	1.63922e-06	-1.22459	-0.637827
68731734	chr2:68731734:G:A	1.35815e-05	-1.13299e-10	0.252072
68731763	chr2:68731763:C:G	6.01841e-07	-1.54972	-1.31468
68732339	chr2:68732339:A:G	3.52031e-06	0.198118	-1.29621
68733203	chr2:68733203:A:G	4.98467e-06	0.47532	-1.22559
68733353	chr2:68733353:C:A	6.06732e-07	-1.47798	-1.37832
68733518	chr2:68733518:T:G	4.18376e-06	0.452918	-1.37835
68733581	chr2:68733581:A:T	4.07017e-06	-1.13299e-10	-0.952953
68733589	chr2:68733589:C:T	2.36826e-06	-1.49448	-3.69445e-10
68733938	chr2:68733938:G:A	4.06422e-06	0.338276	-1.29269
68734281	chr2:68734281:A:G	2.75328e-06	-1.13299e-10	-1.34385
68735005	chr2:68735005:G:A	0.0387994	9.12601	-0.916488
68735127	chr2:68735127:T:C	3.83332e-06	0.365334	-1.37824
68735280	chr2:68735280:G:A	2.6699e-06	-1.13299e-10	-1.3746
68735300	chr2:68735300:G:A	2.67233e-06	-1.37369	-3.69445e-10
68735438	chr2:68735438:G:A	4.2437e-06	0.29197	-1.20317
68735693	chr2:68735693:G:A	4.17125e-06	-1.13299e-10	-0.928422
68736310	chr2:68736310:C:T	3.62473e-06	-1.13299e-10	-1.06886
68736934	chr2:68736934:C:G	3.17199e-06	-1.13299e-10	-1.20228
68736985	chr2:68736985:T:C	3.11849e-06	-1.13299e-10	-1.21929
68737172	chr2:68737172:TGAACTA:T	3.96182e-06	-1.13299e-10	-0.979935
68737668	chr2:68737668:A:G	2.66292e-06	-1.13299e-10	-1.37722
68737781	chr2:68737781:T:C	2.66291e-06	-1.13299e-10	-1.37722
68737901	chr2:68737901:G:A	2.71708e-06	-1.13299e-10	-1.35708
68737946	chr2:68737946:G:T	5.85472e-07	-1.51513	-1.37685
68738037	chr2:68738037:A:C	4.133e-06	0.440742	-1.37838
68738085	chr2:68738085:A:G	2.74217e-06	-1.13299e-10	-1.34789
68738343	chr2:68738343:C:T	3.61379e-06	-1.07188	-3.69445e-10
68738730	chr2:68738730:A:T	2.69281e-06	-1.13299e-10	-1.36605
68738745	chr2:68738745:C:T	6.02291e-07	-1.56197	-1.30168
68739180	chr2:68739180:C:T	2.69073e-06	-1.13299e-10	-1.36683
68739270	chr2:68739270:A:G	2.88632e-06	-1.13299e-10	-1.29666
68739431	chr2:68739431:C:G	1.05416e-05	1.34308	-1.34439
68739459	chr2:68739459:A:T	2.74764e-06	-1.13299e-10	-1.34589
68739507	chr2:68739507:C:A	2.74816e-06	-1.13299e-10	-1.34571
68739899	chr2:68739899:C:A	9.70151e-06	-1.13299e-10	-0.084357
68740113	chr2:68740113:G:A	4.72286e-06	0.420826	-1.22505
68740129	chr2:68740129:C:T	2.7264e-06	-1.13299e-10	-1.35366
68740624	chr2:68740624:G:T	2.76195e-06	-1.13299e-10	-1.3407
68740996	chr2:68740996:C:T	2.81155e-06	-1.13299e-10	-1.3229
68741129	chr2:68741129:C:T	3.13672e-06	-1.13299e-10	-1.21346
68741178	chr2:68741178:G:T	4.79076e-06	-1.13299e-10	-0.789951
68741286	chr2:68741286:C:T	3.68861e-06	0.18808	-1.23947
68741540	chr2:68741540:A:C	2.66261e-06	-1.13299e-10	-1.37733
68741635	chr2:68741635:G:T	2.77249e-06	-1.13299e-10	-1.33689
68741665	chr2:68741665:C:A	7.76467e-06	-1.13299e-10	-0.307055
68741839	chr2:68741839:T:C	2.92591e-06	-1.13299e-10	-1.28303
68742470	chr2:68742470:G:A	5.5269e-06	0.573293	-1.22031
68742475	chr2:68742475:A:T	2.88809e-06	-1.13299e-10	-1.29604
68742772	chr2:68742772:A:G	1.01641e-06	-1.07741	-1.26295
68743209	chr2:68743209:C:T	6.09469e-07	-1.50149	-1.35032
68743371	chr2:68743371:C:G	2.85978e-06	-1.13299e-10	-1.30589
68743421	chr2:68743421:G:A	2.96561e-06	-1.13299e-10	-1.26956
68743465	chr2:68743465:C:T	2.76865e-06	-1.13299e-10	-1.33828
68743507	chr2:68743507:C:G	2.67477e-06	-1.13299e-10	-1.37278
68743565	chr2:68743565:T:G	2.67752e-06	-1.13299e-10	-1.37175
68743592	chr2:68743592:T:C	2.93957e-06	-1.13299e-10	-1.27838
68743815	chr2:68743815:C:T	2.82496e-06	-1.13299e-10	-1.31815
68744239	chr2:68744239:C:T	2.73523e-06	-1.13299e-10	-1.35042
68744306	chr2:68744306:C:G	2.66037e-06	-1.13299e-10	-1.37817
68744433	chr2:68744433:A:G	6.05982e-07	-1.52211	-1.33543
68744485	chr2:68744485:A:G	6.05614e-07	-1.52432	-1.33383
68745080	chr2:68745080:A:G	6.66935e-06	-1.13299e-10	-0.459116
68745578	chr2:68745578:T:C	3.16306e-06	-1.13299e-10	-1.2051
68745594	chr2:68745594:G:A	6.44743e-07	-1.55178	-1.24376
68745906	chr2:68745906:G:A	2.37104e-06	-1.49331	-3.69445e-10
68745926	chr2:68745926:T:G	2.77006e-06	-1.13299e-10	-1.33777
68746012	chr2:68746012:A:G	4.42162e-06	-1.13299e-10	-0.870133
68746048	chr2:68746048:T:A	2.6942e-06	-1.13299e-10	-1.36554
68746090	chr2:68746090:G:A	7.03624e-07	-1.57409	-1.13406
68746202	chr2:68746202:G:A	3.18579e-06	-1.13299e-10	-1.19794
68746206	chr2:68746206:C:G	5.42442e-06	-1.13299e-10	-0.665728
68746225	chr2:68746225:T:C	2.7636e-06	-1.13299e-10	-1.3401
68746524	chr2:68746524:G:A	4.48903e-06	-1.13299e-10	-0.855001
68746590	chr2:68746590:C:T	5.85198e-06	-1.13299e-10	-0.589859
68746800	chr2:68746800:C:T	2.27889e-06	-1.53295	-3.69445e-10
68747189	chr2:68747189:A:T	4.28469e-06	0.455321	-1.35691
68747225	chr2:68747225:T:C	3.24592e-06	-1.13299e-10	-1.17924
68747249	chr2:68747249:TC:T	2.88642e-06	-1.13299e-10	-1.29662
68747346	chr2:68747346:C:T	1.13309e-05	1.42257	-1.35168
68747405	chr2:68747405:G:A	2.68729e-06	-1.13299e-10	-1.36811
68747443	chr2:68747443:G:T	4.59311e-06	-0.832081	-3.69445e-10
68747448	chr2:68747448:G:T	8.32199e-06	0.962231	-1.19997
68747457	chr2:68747457:G:C	6.55752e-07	-1.57214	-1.20647
68747535	chr2:68747535:C:T	3.26428e-06	-1.13299e-10	-1.1736
68748574	chr2:68748574:T:C	8.04438e-06	1.1065	-1.37817
68748722	chr2:68748722:C:A	6.60451e-06	0.731449	-1.20034
68748770	chr2:68748770:T:C	7.52143e-06	0.923228	-1.26211
68748787	chr2:68748787:G:A	2.65986e-06	-1.13299e-10	-1.37836
68749472	chr2:68749472:G:T	3.87155e-06	0.284717	-1.2877
68749564	chr2:68749564:C:T	2.7515e-06	-1.13299e-10	-1.34449
68749599	chr2:68749599:C:T	3.70292e-06	-1.13299e-10	-1.04752
68749773	chr2:68749773:C:T	2.80338e-06	-1.13299e-10	-1.32581
68749865	chr2:68749865:G:A	3.4631e-06	-1.13299e-10	-1.11448
68749894	chr2:68749894:T:G	3.4631e-06	-1.13299e-10	-1.11448
68750046	chr2:68750046:G:A	1.64391e-06	-0.495361	-1.3642
68750069	chr2:68750069:T:C	2.25186e-06	-1.54488	-3.69445e-10
68750080	chr2:68750080:C:T	2.83279e-06	-1.13299e-10	-1.31538
68750122	chr2:68750122:C:T	0.00309218	6.89788	-1.21789
68750145	chr2:68750145:C:T	7.84655e-06	1.06951	-1.36607
68750225	chr2:68750225:G:A	3.41154e-06	-1.13299e-10	-1.12947
68750447	chr2:68750447:C:T	4.23067e-06	-1.13299e-10	-0.914278
68750448	chr2:68750448:A:G	3.35695e-06	-1.13299e-10	-1.14561
68750476	chr2:68750476:C:A	4.66696e-06	-1.13299e-10	-0.816132
68750513	chr2:68750513:G:A	1.51871e-06	-0.641143	-1.29763
68750621	chr2:68750621:G:A	2.743e-06	-1.13299e-10	-1.34759
68750770	chr2:68750770:GT:G	4.46592e-06	-1.13299e-10	-0.860164
68750822	chr2:68750822:A:G	2.7749e-06	-1.13299e-10	-1.33603
68750837	chr2:68750837:G:C	4.66905e-06	-1.13299e-10	-0.815683
68751027	chr2:68751027:C:T	3.33874e-06	-1.13299e-10	-1.15105
68751098	chr2:68751098:C:T	3.42956e-06	-1.13299e-10	-1.12421
68751115	chr2:68751115:A:G	0.000306675	4.69069	-1.32154
68751180	chr2:68751180:C:T	3.58963e-06	-1.13299e-10	-1.07859
68751428	chr2:68751428:G:A	2.73795e-06	-1.13299e-10	-1.34943
68751477	chr2:68751477:G:A	2.84197e-06	-1.13299e-10	-1.31214
68751645	chr2:68751645:C:T	2.65949e-06	-1.3785	-3.69445e-10
68751802	chr2:68751802:T:A	3.35241e-06	-1.13299e-10	-1.14696
68752009	chr2:68752009:A:C	0.0029811	6.80103	-1.15762
68752036	chr2:68752036:A:G	2.6601e-06	-1.13299e-10	-1.37828
68752154	chr2:68752154:C:A	2.66726e-06	-1.13299e-10	-1.37559
68752191	chr2:68752191:T:G	4.16393e-06	-1.13299e-10	-0.930178
68752199	chr2:68752199:G:T	0.00332562	6.88766	-1.13488
68752301	chr2:68752301:AATGAAATCTGTTCTTCAAGATAGAAAAAAAAGAGAAATATTATGAATGCC:A	3.41523e-06	-1.13299e-10	-1.12839
68752452	chr2:68752452:A:G	3.31114e-06	-1.13299e-10	-1.15935
68752472	chr2:68752472:A:G	2.02432e-06	-0.548953	-1.10245
68752524	chr2:68752524:C:G	2.86317e-06	-1.13299e-10	-1.30471
68752577	chr2:68752577:G:A	4.287e-06	-1.13299e-10	-0.901052
68752594	chr2:68752594:C:A	4.30449e-06	-1.13299e-10	-0.896981
68752747	chr2:68752747:G:GC	2.16335e-06	-0.552435	-1.03254
68752969	chr2:68752969:C:A	4.41177e-06	-1.13299e-10	-0.872363
68753585	chr2:68753585:G:C	4.43288e-06	-0.867588	-3.69445e-10
68753601	chr2:68753601:T:A	9.10418e-07	-1.53515	-0.915337
68753606	chr2:68753606:T:A	1.01909e-05	1.10142	-1.13656
68753830	chr2:68753830:G:A	9.36582e-06	1.0375	-1.15707
68754241	chr2:68754241:A:G	3.3437e-06	-1.13299e-10	-1.14956
68754306	chr2:68754306:ATGCTTT:A	3.92686e-06	-0.529698	-0.459101
68754593	chr2:68754593:A:G	3.4844e-06	-1.13299e-10	-1.10834
68754932	chr2:68754932:CT:C	1.73834e-06	-0.429193	-1.37452
68755227	chr2:68755227:C:G	3.41662e-06	-1.13299e-10	-1.12799
68755467	chr2:68755467:A:G	1.26526e-06	-0.888675	-1.23269
68755506	chr2:68755506:C:T	2.26631e-06	-1.53849	-3.69445e-10
68755519	chr2:68755519:A:G	3.3198e-06	-1.13299e-10	-1.15673
68755601	chr2:68755601:C:T	1.31173e-06	-0.85916	-1.22613
68755651	chr2:68755651:CT:C	1.31023e-06	-0.854839	-1.2316
68755728	chr2:68755728:T:C	3.39639e-06	-1.13299e-10	-1.13392
68755744	chr2:68755744:T:C	6.92246e-07	-1.54721	-1.17725
68755914	chr2:68755914:G:A	4.14043e-06	0.439657	-1.3755
68755952	chr2:68755952:A:G	2.66762e-06	-1.13299e-10	-1.37545
68755991	chr2:68755991:T:C	3.69052e-06	-1.05087	-3.69445e-10
68756024	chr2:68756024:C:T	3.22365e-06	-1.13299e-10	-1.18612
68756069	chr2:68756069:C:T	3.29983e-06	-1.13299e-10	-1.16277
68756085	chr2:68756085:G:A	6.31496e-06	0.863555	-1.37727
68756336	chr2:68756336:A:T	1.2455e-06	-0.911002	-1.2261
68756743	chr2:68756743:G:T	1.12226e-06	-0.908281	-1.33302
68756894	chr2:68756894:A:C	3.2944e-06	-1.13299e-10	-1.16441
68756935	chr2:68756935:T:C	2.68795e-06	-1.13299e-10	-1.36786
68757267	chr2:68757267:G:A	4.93754e-06	-0.759771	-3.69445e-10
68757388	chr2:68757388:G:T	3.97996e-06	0.397548	-1.37292
68757466	chr2:68757466:G:A	4.22327e-06	0.45851	-1.37454
68757573	chr2:68757573:A:C	2.69122e-06	-1.13299e-10	-1.36665
68757749	chr2:68757749:T:A	6.96622e-07	-1.53918	-1.17897
68757764	chr2:68757764:G:A	1.22122e-06	-0.926068	-1.23072
68758017	chr2:68758017:T:C	3.36315e-06	-1.13299e-10	-1.14376
68758152	chr2:68758152:A:C	3.24526e-06	-1.13299e-10	-1.17944
68758790	chr2:68758790:A:G	4.01178e-06	-1.13299e-10	-0.967404
68758894	chr2:68758894:G:A	6.3665e-06	0.796055	-1.30164
68758943	chr2:68758943:A:G	3.33653e-06	-1.13299e-10	-1.15171
68758953	chr2:68758953:T:G	4.72616e-06	0.571156	-1.37468
68759289	chr2:68759289:A:C	1.78403e-06	-0.523952	-1.25381
68759336	chr2:68759336:G:A	6.26982e-06	0.779368	-1.30026
68759340	chr2:68759340:A:C	2.74001e-06	-1.13299e-10	-1.34868
68759431	chr2:68759431:A:T	5.99432e-07	-1.52431	-1.3441
68759595	chr2:68759595:A:G	1.24106e-06	-0.772637	-1.36804
68759622	chr2:68759622:A:ATTAG	1.0901e-05	1.27142	-1.23921
68759624	chr2:68759624:ACCTGAT:A	9.93186e-06	1.17997	-1.24086
68759771	chr2:68759771:A:T	1.24439e-06	-0.766151	-1.37184
68759960	chr2:68759960:C:T	3.22357e-06	-1.13299e-10	-1.18615
68759961	chr2:68759961:G:A	6.62913e-06	0.816271	-1.28144
68760013	chr2:68760013:A:G	1.75404e-06	-0.538736	-1.25598
68760880	chr2:68760880:AAT:A	0.00192905	6.07525	-0.867106
68761013	chr2:68761013:T:A	2.97205e-06	-1.13299e-10	-1.26739
68761422	chr2:68761422:A:G	5.72049e-06	0.765763	-1.37835
68761780	chr2:68761780:T:C	1.45213e-06	-0.704185	-1.27942
68761874	chr2:68761874:C:T	1.50101e-05	1.64932	-1.29723
68762065	chr2:68762065:A:T	3.07156e-06	-1.13299e-10	-1.23445
68762083	chr2:68762083:G:A	1.60034e-06	-0.623389	-1.26303
68762262	chr2:68762262:T:C	1.61751e-06	-0.594856	-1.2809
68762319	chr2:68762319:T:C	1.5703e-06	-0.635874	-1.2695
68762556	chr2:68762556:T:G	4.62815e-06	-0.824481	-3.69445e-10
68762559	chr2:68762559:C:T	1.56324e-06	-0.658102	-1.25178
68762984	chr2:68762984:T:G	3.02456e-06	-1.13299e-10	-1.24987
68763186	chr2:68763186:C:A	4.16206e-06	-0.930627	-3.69445e-10
68763297	chr2:68763297:A:C	6.06943e-06	0.610928	-1.1643
68763888	chr2:68763888:T:A	1.55427e-06	-0.636955	-1.27868
68763923	chr2:68763923:A:G	1.7197e-06	-0.523183	-1.29131
68763974	chr2:68763974:T:C	3.41022e-06	-1.13299e-10	-1.12986
68764350	chr2:68764350:C:T	1.55885e-06	-0.534995	-1.37769
68764482	chr2:68764482:G:A	4.54135e-06	0.526682	-1.3701
68764750	chr2:68764750:A:G	2.70673e-06	-1.13299e-10	-1.3609
68765006	chr2:68765006:C:T	4.23635e-06	0.45866	-1.3716
68765581	chr2:68765581:A:T	2.74313e-06	-1.13299e-10	-1.34754
68766270	chr2:68766270:C:A	5.51129e-07	-1.57493	-1.3775
68766767	chr2:68766767:T:C	4.2033e-06	0.456412	-1.37718
68766945	chr2:68766945:G:A	2.83817e-06	-1.13299e-10	-1.31348
68767122	chr2:68767122:G:A	2.98913e-06	-1.13299e-10	-1.26166
68767366	chr2:68767366:A:G	1.98859e-06	-0.455912	-1.2133
68767456	chr2:68767456:C:T	2.76689e-06	-1.13299e-10	-1.33891
68767466	chr2:68767466:G:A	7.54639e-06	0.981565	-1.31713
68767937	chr2:68767937:A:G	2.08564e-06	-0.456173	-1.16539
68768257	chr2:68768257:C:T	6.51381e-07	-1.49541	-1.28989
68768531	chr2:68768531:A:G	8.11865e-06	1.06788	-1.33035
68768641	chr2:68768641:G:A	2.73967e-06	-1.13299e-10	-1.3488
68769204	chr2:68769204:T:C	2.84957e-06	-1.13299e-10	-1.30947
68769329	chr2:68769329:C:A	8.88076e-06	0.932444	-1.1052
68769536	chr2:68769536:A:G	9.11444e-07	-1.09115	-1.35821
68769617	chr2:68769617:A:G	5.55503e-07	-1.56633	-1.37819
68769705	chr2:68769705:C:A	2.7856e-06	-1.13299e-10	-1.33218
68769901	chr2:68769901:C:T	2.66609e-06	-1.13299e-10	-1.37603
68770021	chr2:68770021:A:G	0.0250739	8.89467	-1.12172
68770050	chr2:68770050:T:C	2.77586e-06	-1.33568	-3.69445e-10
68770288	chr2:68770288:G:A	7.19327e-07	-1.545	-1.14108
68770539	chr2:68770539:G:A	2.18438e-06	-1.57531	-3.69445e-10
68770631	chr2:68770631:C:A	2.77298e-06	-1.13299e-10	-1.33672
68770684	chr2:68770684:A:G	7.53664e-07	-1.41947	-1.21998
68771009	chr2:68771009:CCACGAAA:C	2.67418e-06	-1.13299e-10	-1.373
68771278	chr2:68771278:C:T	2.67858e-06	-1.13299e-10	-1.37135
68771639	chr2:68771639:T:G	8.03399e-07	-1.38089	-1.19465
68771823	chr2:68771823:C:T	2.6792e-06	-1.13299e-10	-1.37112
68771874	chr2:68771874:T:C	0.000182153	4.21219	-1.36399
68772021	chr2:68772021:C:T	7.5313e-07	-1.56103	-1.07913
68772508	chr2:68772508:G:A	8.91685e-07	-1.15941	-1.31188
68772636	chr2:68772636:G:A	3.0688e-06	-1.13299e-10	-1.23535
68772922	chr2:68772922:C:G	2.24272e-06	-1.54895	-3.69445e-10
68772999	chr2:68772999:G:A	2.69531e-06	-1.13299e-10	-1.36513
68773168	chr2:68773168:A:G	7.47443e-07	-1.5562	-1.09154
68773604	chr2:68773604:G:T	7.50157e-07	-1.56157	-1.08254
68773615	chr2:68773615:C:T	2.86103e-06	-1.13299e-10	-1.30546
68774039	chr2:68774039:C:T	1.21159e-06	-0.963965	-1.20074
68774074	chr2:68774074:A:G	8.81452e-07	-1.54672	-0.936107
68774333	chr2:68774333:G:T	2.94302e-06	-1.13299e-10	-1.2772
68774741	chr2:68774741:C:T	2.77584e-06	-1.13299e-10	-1.33569
68775149	chr2:68775149:C:G	0.0222139	8.67619	-1.02436
68776149	chr2:68776149:G:A	4.48986e-05	2.8171	-1.36934
68776684	chr2:68776684:G:A	7.78104e-06	-0.304949	-3.69445e-10
68777061	chr2:68777061:A:G	0.000386203	4.44847	-0.848749
68777204	chr2:68777204:G:A	1.03262e-06	-1.03393	-1.2906
68777223	chr2:68777223:C:T	2.29163e-05	0.775211	-3.69445e-10
68777325	chr2:68777325:A:G	0.000359332	4.31278	-0.785166
68777360	chr2:68777360:C:T	8.40772e-06	-0.227489	-3.69445e-10
68777565	chr2:68777565:G:A	8.23403e-06	-1.13299e-10	-0.248363
68777659	chr2:68777659:A:G	6.28662e-05	3.1386	-1.35423
68777850	chr2:68777850:T:C	0.000127409	3.6714	-1.18063
68778028	chr2:68778028:G:C	1.40675e-06	-0.859439	-1.15592
68778190	chr2:68778190:G:C	2.81331e-06	-1.13299e-10	-1.32228
68778216	chr2:68778216:A:T	4.86937e-05	2.89331	-1.3644
68778534	chr2:68778534:A:G	3.06776e-06	-1.13299e-10	-1.23569
68778791	chr2:68778791:C:T	0.000157552	4.07229	-1.36917
68778845	chr2:68778845:A:G	2.81296e-06	-1.13299e-10	-1.3224
68778955	chr2:68778955:A:G	2.92221e-06	-1.2843	-3.69445e-10
68779204	chr2:68779204:G:A	7.8989e-06	-0.289915	-3.69445e-10
68779363	chr2:68779363:A:G	0.024943	9.03784	-1.27013
68779589	chr2:68779589:A:C	5.36147e-05	2.97246	-1.34728
68779606	chr2:68779606:T:C	5.36861e-05	2.97291	-1.34639
68779976	chr2:68779976:G:A	2.3192e-06	-0.830824	-0.684591
68780175	chr2:68780175:T:A	2.65984e-06	-1.13299e-10	-1.37837
68780413	chr2:68780413:C:T	3.24592e-06	-1.13299e-10	-1.17924
68780518	chr2:68780518:A:G	2.68772e-06	-1.13299e-10	-1.36795
68780937	chr2:68780937:G:A	3.35947e-06	-1.13299e-10	-1.14486
68781073	chr2:68781073:T:C	1.09989e-06	-1.53359	-0.727836
68781118	chr2:68781118:T:C	2.77737e-06	-1.13299e-10	-1.33513
68781366	chr2:68781366:G:A	8.24819e-07	-1.17114	-1.37809
68781371	chr2:68781371:C:G	8.53812e-07	-1.1768	-1.33788
68781427	chr2:68781427:C:T	9.66961e-07	-1.07413	-1.31611
68781719	chr2:68781719:C:T	4.06764e-06	-0.953576	-3.69445e-10
68781728	chr2:68781728:G:A	3.70834e-05	2.51852	-1.26199
68781802	chr2:68781802:A:ACCCCATC	7.25239e-06	-0.375308	-3.69445e-10
68781985	chr2:68781985:T:C	3.19409e-06	-1.13299e-10	-1.19534
68782040	chr2:68782040:G:C	2.73583e-06	-1.13299e-10	-1.3502
68782162	chr2:68782162:T:C	2.98637e-06	-1.13299e-10	-1.26258
68782172	chr2:68782172:C:T	3.50051e-05	2.51926	-1.3204
68782407	chr2:68782407:G:A	2.85937e-06	-1.13299e-10	-1.30604
68782651	chr2:68782651:A:G	2.53311e-06	-1.42719	-3.69445e-10
68782698	chr2:68782698:A:G	7.94742e-07	-1.57531	-1.01107
68782815	chr2:68782815:G:A	2.18758e-06	-1.57384	-3.69445e-10
68783176	chr2:68783176:G:T	1.90647e-05	1.60817	-1.01697
68783249	chr2:68783249:A:G	3.24738e-06	-1.13299e-10	-1.17879
68784022	chr2:68784022:C:T	3.7176e-05	2.49781	-1.23878
68784054	chr2:68784054:A:G	2.82631e-06	-1.13299e-10	-1.31767
68784094	chr2:68784094:T:C	3.12378e-06	-1.13299e-10	-1.21759
68784179	chr2:68784179:C:G	3.23585e-05	2.39638	-1.27614
68784192	chr2:68784192:A:T	4.76374e-06	-1.13299e-10	-0.795606
68784691	chr2:68784691:G:A	1.03588e-06	-1.08103	-1.24036
68784906	chr2:68784906:A:G	1.15522e-06	-1.18545	-1.0269
68785026	chr2:68785026:G:A	8.3199e-07	-1.23879	-1.30179
68785390	chr2:68785390:G:A	9.63015e-07	-1.56437	-0.829953
68785714	chr2:68785714:A:T	2.86942e-06	-0.0162083	-1.28632
68785831	chr2:68785831:G:A	2.8128e-06	-1.13299e-10	-1.32246
68785875	chr2:68785875:T:C	1.27614e-05	1.4013	-1.21151
68786034	chr2:68786034:C:T	5.09347e-06	0.512326	-1.24101
68786119	chr2:68786119:C:T	4.11688e-06	0.166508	-1.10805
68786143	chr2:68786143:T:C	2.68122e-06	-1.13299e-10	-1.37037
68786182	chr2:68786182:T:A	0.00253094	6.72577	-1.24606
68786285	chr2:68786285:A:G	2.39971e-06	-1.48129	-3.69445e-10
68786319	chr2:68786319:A:C	5.1267e-06	-1.13299e-10	-0.722176
68786482	chr2:68786482:A:T	2.94034e-06	-1.13299e-10	-1.27811
68786788	chr2:68786788:A:G	3.58297e-06	-1.13299e-10	-1.08045
68787215	chr2:68787215:C:G	5.51306e-06	0.559145	-1.20866
68787247	chr2:68787247:G:T	3.16751e-06	-1.13299e-10	-1.20369
68787312	chr2:68787312:G:A	8.25424e-06	1.06129	-1.3072
68787464	chr2:68787464:C:T	2.81456e-06	-0.0396483	-1.28219
68787718	chr2:68787718:T:C	2.6116e-06	-1.39668	-3.69445e-10
68788612	chr2:68788612:C:T	4.23347e-06	-1.13299e-10	-0.913616
68788666	chr2:68788666:G:C	5.61936e-07	-1.55491	-1.37809
68788964	chr2:68788964:C:G	2.65992e-06	-1.13299e-10	-1.37834
68789035	chr2:68789035:T:C	2.98787e-06	-1.13299e-10	-1.26208
68789331	chr2:68789331:C:G	4.54192e-06	0.344555	-1.18784
68789510	chr2:68789510:A:G	6.53541e-07	-1.56952	-1.21247
68790074	chr2:68790074:C:T	7.19626e-07	-1.34573	-1.33994
68790119	chr2:68790119:G:T	3.94779e-06	-1.13299e-10	-0.983483
68790154	chr2:68790154:A:G	2.32108e-06	-1.5146	-3.69445e-10
68790386	chr2:68790386:C:A	9.55851e-07	-1.56453	-0.83726
68790471	chr2:68790471:A:C	2.9098e-06	-1.13299e-10	-1.28855
68790474	chr2:68790474:G:T	2.31944e-06	-1.51531	-3.69445e-10
68790555	chr2:68790555:C:A	2.72582e-06	-1.13299e-10	-1.35387
68790692	chr2:68790692:T:C	6.68369e-07	-1.50063	-1.25892
68791025	chr2:68791025:C:T	1.85565e-05	1.88718	-1.323
68791073	chr2:68791073:C:T	7.18954e-07	-1.33605	-1.35054
68791121	chr2:68791121:G:A	8.99166e-06	-1.13299e-10	-0.160341
68791356	chr2:68791356:G:A	2.69038e-06	-1.13299e-10	-1.36695
68791658	chr2:68791658:T:C	2.74803e-06	-1.13299e-10	-1.34575
68791711	chr2:68791711:A:T	2.72662e-06	-1.13299e-10	-1.35357
68792140	chr2:68792140:A:G	8.26636e-07	-1.55948	-0.987547
68792298	chr2:68792298:A:G	3.29845e-06	0.201377	-1.36456
68792367	chr2:68792367:A:G	4.25685e-06	-1.13299e-10	-0.90811
68792417	chr2:68792417:C:T	1.22008e-05	1.36425	-1.21939
68792472	chr2:68792472:G:A	2.68957e-06	-1.13299e-10	-1.36726
68792484	chr2:68792484:C:G	5.83536e-06	-1.13299e-10	-0.592703
68792636	chr2:68792636:A:G	2.79702e-06	-1.13299e-10	-1.32808
68792702	chr2:68792702:A:G	1.03392e-05	-1.13299e-10	-0.0207004
68792980	chr2:68792980:G:A	6.61181e-07	-1.51871	-1.25166
68792985	chr2:68792985:A:T	5.04266e-06	-0.738705	-3.69445e-10
68793029	chr2:68793029:G:A	2.76927e-06	-1.13299e-10	-1.33805
68793439	chr2:68793439:C:G	2.80431e-06	-1.13299e-10	-1.32548
68793467	chr2:68793467:G:A	2.75069e-06	-1.13299e-10	-1.34479
68793531	chr2:68793531:T:C	3.94434e-06	0.261012	-1.24537
68793680	chr2:68793680:T:A	7.47968e-06	-1.13299e-10	-0.344448
68793817	chr2:68793817:G:A	2.98006e-06	-1.13299e-10	-1.2647
68793972	chr2:68793972:C:T	9.17452e-07	-1.57552	-0.867277
68794094	chr2:68794094:C:T	7.68249e-06	1.05714	-1.37484
68794438	chr2:68794438:G:A	2.79048e-06	-1.13299e-10	-1.33043
68795335	chr2:68795335:T:G	1.18519e-05	-1.13299e-10	0.115852
68795545	chr2:68795545:A:G	5.68313e-07	-1.55642	-1.3653
68795822	chr2:68795822:T:G	3.17775e-06	-1.13299e-10	-1.20046
68795862	chr2:68795862:G:A	3.67992e-06	-1.13299e-10	-1.05375
68795946	chr2:68795946:T:C	0.000336334	4.72547	-1.26401
68795986	chr2:68795986:T:C	1.05483e-06	-0.957514	-1.34574
68796126	chr2:68796126:T:G	3.08603e-06	-1.13299e-10	-1.22975
68796285	chr2:68796285:A:G	4.13207e-06	-1.13299e-10	-0.937861
68796572	chr2:68796572:G:A	4.31194e-06	0.346859	-1.24211
68796601	chr2:68796601:T:C	2.66003e-06	-1.13299e-10	-1.3783
68796862	chr2:68796862:A:T	3.62037e-06	0.166838	-1.2369
68796957	chr2:68796957:G:T	0.000475474	5.05366	-1.24598
68797138	chr2:68797138:G:A	2.77293e-06	-1.13299e-10	-1.33673
68797198	chr2:68797198:G:A	3.06862e-06	-1.13299e-10	-1.23541
68797355	chr2:68797355:C:T	8.12554e-07	-1.44726	-1.11695
68797362	chr2:68797362:C:T	3.03851e-06	-1.13299e-10	-1.24527
68797657	chr2:68797657:T:C	0.000171227	3.35994	-0.573591
68798106	chr2:68798106:A:G	3.237e-06	-1.13299e-10	-1.18199
68798396	chr2:68798396:A:C	2.49169e-06	-1.44368	-3.69445e-10
68798544	chr2:68798544:C:G	1.10799e-05	1.42188	-1.37338
68798832	chr2:68798832:G:T	2.67924e-06	-1.13299e-10	-1.37111
68799572	chr2:68799572:C:T	2.71019e-06	-1.13299e-10	-1.35962
68799757	chr2:68799757:C:A	7.5923e-07	-1.27712	-1.35497
68799895	chr2:68799895:A:T	7.47089e-07	-1.29991	-1.3483
68799920	chr2:68799920:C:G	8.72785e-05	-0.486869	2.59933
68799923	chr2:68799923:C:T	3.06436e-06	-1.13299e-10	-1.2368
68800176	chr2:68800176:C:T	7.21216e-06	-1.13299e-10	-0.38087
68800607	chr2:68800607:T:C	3.2423e-06	-1.13299e-10	-1.18036
68800688	chr2:68800688:G:A	8.58281e-07	-1.4066	-1.10286
68800860	chr2:68800860:T:A	2.9951e-06	-1.13299e-10	-1.25966
68800873	chr2:68800873:A:G	2.89233e-05	0.736328	0.271682
68800906	chr2:68800906:T:C	1.48737e-06	-1.42774	-0.531884
68800933	chr2:68800933:T:G	7.58384e-07	-1.33502	-1.29818
68801334	chr2:68801334:G:T	1.59075e-06	-1.42118	-0.471253
68801403	chr2:68801403:C:A	1.02327e-06	-1.37157	-0.962067
68801453	chr2:68801453:A:G	1.10809e-05	-0.162849	0.211432
68801457	chr2:68801457:A:G	1.15531e-05	-0.239082	0.329392
68801555	chr2:68801555:G:C	2.88427e-06	-1.13299e-10	-1.29737
68801584	chr2:68801584:T:C	2.19345e-06	-1.57116	-3.69445e-10
68801696	chr2:68801696:T:A	2.83783e-06	-1.13299e-10	-1.3136
68802083	chr2:68802083:G:A	9.95162e-06	-0.248476	0.189573
68802228	chr2:68802228:GAAACCCCGTCTCTACTA:G	1.10407e-05	-0.213582	0.258532
68802278	chr2:68802278:C:T	2.76512e-06	-1.13299e-10	-1.33955
68802446	chr2:68802446:T:C	3.6545e-06	-1.13299e-10	-1.06068
68802558	chr2:68802558:G:C	1.31979e-05	-0.182399	0.405816
68802638	chr2:68802638:T:C	4.60644e-06	-1.1579	0.328716
68803007	chr2:68803007:A:T	3.0907e-06	-1.22824	-3.69445e-10
68803050	chr2:68803050:T:C	1.24452e-06	-1.23984	-0.898052
68803246	chr2:68803246:A:G	7.38093e-07	-1.48145	-1.17887
68803558	chr2:68803558:A:T	2.96097e-06	-1.13299e-10	-1.27112
68803928	chr2:68803928:G:A	2.87657e-06	-1.30004	-3.69445e-10
68803978	chr2:68803978:G:A	6.71703e-06	-0.90591	0.453917
68803996	chr2:68803996:G:A	1.06857e-05	-0.237465	0.24973
68804168	chr2:68804168:C:T	1.68679e-06	-0.919919	-0.91389
68804430	chr2:68804430:C:T	6.60968e-07	-1.39259	-1.3781
68804463	chr2:68804463:G:A	0.000111978	3.74001	-1.37835
68804792	chr2:68804792:G:T	7.3896e-06	-1.13299e-10	-0.356564
68805203	chr2:68805203:C:T	2.95197e-06	-1.13299e-10	-1.27416
68805595	chr2:68805595:G:A	2.90679e-06	-1.13299e-10	-1.28959
68805698	chr2:68805698:G:A	3.36325e-06	-1.13299e-10	-1.14373
68805721	chr2:68805721:G:A	2.89535e-06	-1.13299e-10	-1.29353
68805878	chr2:68805878:G:A	2.66008e-06	-1.13299e-10	-1.37828
68806338	chr2:68806338:C:T	2.7248e-06	-1.13299e-10	-1.35425
68806554	chr2:68806554:T:C	7.19617e-06	-0.38309	-3.69445e-10
68806665	chr2:68806665:A:G	7.82085e-07	-1.29129	-1.31115
68806694	chr2:68806694:C:T	1.8656e-06	-1.57132	-0.161734
68806842	chr2:68806842:G:A	3.1714e-06	-1.13299e-10	-1.20246
68806896	chr2:68806896:C:G	2.76658e-06	-1.13299e-10	-1.33903
68806910	chr2:68806910:T:G	4.19507e-05	0.606878	0.772978
68806943	chr2:68806943:C:T	3.83699e-06	-1.13299e-10	-1.01195
68807025	chr2:68807025:T:C	0.000218331	3.62755	-0.598176
68807117	chr2:68807117:T:C	2.00194e-06	-0.505742	-1.15678
68807715	chr2:68807715:C:T	0.000230989	4.30576	-1.22003
68807733	chr2:68807733:G:A	2.67647e-06	-1.13299e-10	-1.37214
68807854	chr2:68807854:A:G	1.74019e-06	-0.485564	-1.31708
68807888	chr2:68807888:G:A	0.000249121	4.3492	-1.1879
68807897	chr2:68807897:C:T	1.86574e-06	-0.418635	-1.31434
68808013	chr2:68808013:A:G	3.11672e-06	-1.13299e-10	-1.21986
68808179	chr2:68808179:G:A	2.78406e-06	-1.13299e-10	-1.33273
68808285	chr2:68808285:T:C	3.24215e-06	-1.13299e-10	-1.1804
68808429	chr2:68808429:C:T	0.000133096	3.86128	-1.32685
68808477	chr2:68808477:T:G	3.5106e-06	-1.13299e-10	-1.10085
68808881	chr2:68808881:G:A	1.6732e-06	-0.635252	-1.20665
68808922	chr2:68808922:A:G	7.56106e-07	-1.52359	-1.11262
68809069	chr2:68809069:A:G	1.19231e-06	-1.10618	-1.07456
68809279	chr2:68809279:C:T	7.99666e-06	-1.13299e-10	-0.277615
68809310	chr2:68809310:A:G	9.73974e-06	-1.13299e-10	-0.080424
68809330	chr2:68809330:G:A	9.71634e-06	0.814241	-0.897071
68809634	chr2:68809634:T:C	2.90083e-06	-0.328922	-0.962719
68809733	chr2:68809733:C:A	2.37462e-06	-1.4918	-3.69445e-10
68809794	chr2:68809794:A:C	5.37343e-06	0.568127	-1.2433
68810737	chr2:68810737:T:C	4.44436e-06	0.374871	-1.23987
68810742	chr2:68810742:T:C	6.00589e-06	-0.540112	-0.0237853
68810940	chr2:68810940:T:C	4.2937e-06	0.253151	-1.15264
68811135	chr2:68811135:G:T	1.39897e-05	-1.13299e-10	0.281685
68811153	chr2:68811153:G:C	0.000208578	3.39366	-0.409986
68811314	chr2:68811314:G:A	6.28551e-06	-0.604696	0.0863034
68811315	chr2:68811315:A:T	6.35496e-06	-0.593706	0.0863034
68811316	chr2:68811316:G:A	6.07258e-06	-0.606205	0.0533494
68811659	chr2:68811659:G:GA	7.96582e-07	-1.49514	-1.08892
68812016	chr2:68812016:T:C	4.90943e-06	0.300917	-1.0664
68812122	chr2:68812122:G:T	9.64448e-06	0.67179	-0.762043
68812246	chr2:68812246:C:T	4.23365e-06	0.231254	-1.14483
68812253	chr2:68812253:CTCT:C	4.31768e-06	0.244262	-1.13818
68812580	chr2:68812580:G:A	6.55719e-06	-1.13299e-10	-0.476077
68812610	chr2:68812610:G:A	4.91696e-06	0.295556	-1.05951
68812835	chr2:68812835:A:T	5.35278e-06	-0.633875	-0.045148
68812967	chr2:68812967:G:C	9.31037e-06	-0.12551	-3.69445e-10
68813279	chr2:68813279:T:C	2.68924e-06	-1.13299e-10	-1.36738
68813368	chr2:68813368:G:A	6.19372e-06	-0.597953	0.0648497
68813627	chr2:68813627:T:C	3.13574e-06	-1.13299e-10	-1.21377
68814005	chr2:68814005:C:T	6.38478e-06	-0.55326	0.0505388
68814135	chr2:68814135:T:C	2.20752e-06	-1.56477	-3.69445e-10
68814321	chr2:68814321:C:T	2.73189e-06	-1.13299e-10	-1.35165
68814576	chr2:68814576:A:C	7.40197e-06	-0.708961	0.354068
68814651	chr2:68814651:G:A	8.3357e-06	-0.583022	0.346931
68814691	chr2:68814691:C:A	0.00154736	3.79075	1.19691
68814749	chr2:68814749:C:T	7.35311e-06	-1.13299e-10	-0.361515
68815019	chr2:68815019:C:T	0.00151555	3.72101	1.24589
68815317	chr2:68815317:C:T	0.00135175	3.73323	1.11929
68815363	chr2:68815363:G:A	1.75214e-06	-0.654001	-1.1418
68815421	chr2:68815421:CG:C	7.41041e-07	-1.50515	-1.15119
68815514	chr2:68815514:G:A	5.96366e-07	-1.57105	-1.30249
68815554	chr2:68815554:G:A	3.73054e-06	-1.04009	-3.69445e-10
68815596	chr2:68815596:G:A	2.0109e-06	-0.529461	-1.12859
68815643	chr2:68815643:A:G	2.36775e-06	-1.4947	-3.69445e-10
68815804	chr2:68815804:T:A	0.00188271	3.82162	1.3622
68815808	chr2:68815808:C:G	0.00191735	3.84143	1.36063
68815811	chr2:68815811:G:C	0.00189522	3.83348	1.35697
68815989	chr2:68815989:G:A	0.000105776	3.48874	-1.18405
68816188	chr2:68816188:T:C	3.04153e-06	-1.13299e-10	-1.24428
68816407	chr2:68816407:G:C	3.96699e-06	-0.916504	-0.0621272
68816501	chr2:68816501:C:A	4.69244e-06	-1.13299e-10	-0.810687
68816549	chr2:68816549:A:C	1.01781e-06	-1.34496	-0.994024
68816563	chr2:68816563:G:A	0.00190778	3.83189	1.36517
68816932	chr2:68816932:A:C	5.54301e-06	-0.26036	-0.383741
68817396	chr2:68817396:A:T	0.000153643	3.60039	-0.922395
68817497	chr2:68817497:G:T	1.86438e-06	-0.973783	-0.759925
68817518	chr2:68817518:G:A	8.58674e-06	-1.13299e-10	-0.206419
68817839	chr2:68817839:G:A	7.42362e-06	-0.351973	-3.69445e-10
68818026	chr2:68818026:C:A	0.000237056	3.17302	-0.0613597
68818124	chr2:68818124:C:A	0.00021932	3.12263	-0.0887356
68818391	chr2:68818391:A:G	2.50997e-06	-1.43481	-0.00156219
68818524	chr2:68818524:T:C	9.92932e-07	-1.19687	-1.16686
68818563	chr2:68818563:A:G	2.93517e-06	-1.13299e-10	-1.27987
68818641	chr2:68818641:C:T	9.77335e-07	-1.19033	-1.18924
68818821	chr2:68818821:A:G	3.11774e-06	-1.41671	0.197178
68819274	chr2:68819274:C:T	2.36161e-06	-1.4973	-3.69445e-10
68819587	chr2:68819587:G:A	0.000209913	3.07812	-0.08806
68820329	chr2:68820329:A:G	2.18539e-06	-1.57484	-3.69445e-10
68820703	chr2:68820703:C:T	0.000235259	3.27276	-0.168715
68820762	chr2:68820762:T:C	8.29267e-06	-1.13299e-10	-0.241267
68820919	chr2:68820919:A:C	2.83509e-06	-1.00765	-0.306914
68820977	chr2:68820977:A:G	8.19179e-06	-1.13299e-10	-0.253507
68821151	chr2:68821151:C:T	0.000719383	4.22176	-3.69445e-10
68822390	chr2:68822390:G:A	3.32952e-06	-1.13299e-10	-1.15381
68822570	chr2:68822570:T:C	6.92479e-06	-1.13299e-10	-0.421531
68822654	chr2:68822654:C:T	1.14367e-05	-1.13299e-10	0.0801926
68822671	chr2:68822671:G:C	3.78191e-06	-1.13299e-10	-1.02641
68822788	chr2:68822788:A:G	8.14291e-06	-1.13299e-10	-0.259491
68822807	chr2:68822807:G:T	1.73748e-06	-0.514696	-1.28951
68822809	chr2:68822809:T:C	0.000779089	3.64273	0.658754
68822824	chr2:68822824:G:A	9.84238e-06	-1.13299e-10	-0.0699407
68822899	chr2:68822899:G:A	1.12025e-05	-1.13299e-10	0.0594996
68823176	chr2:68823176:TTA:T	7.12382e-06	-1.13299e-10	-0.393195
68823254	chr2:68823254:G:A	0.00146501	3.58412	1.34886
68823298	chr2:68823298:A:ACTT	0.00141154	3.56696	1.32884
68823805	chr2:68823805:G:A	2.75185e-05	0.615368	0.342852
68823988	chr2:68823988:G:A	2.75429e-06	-1.13299e-10	-1.34348
68824265	chr2:68824265:TGTCAGA:T	2.14194e-05	0.601902	0.105755
68824525	chr2:68824525:G:A	2.43163e-06	-1.46808	-3.69445e-10
68824546	chr2:68824546:T:G	5.53819e-06	-1.13299e-10	-0.64497
68824553	chr2:68824553:T:C	5.51268e-06	-0.649587	-3.69445e-10
68824721	chr2:68824721:A:G	6.57758e-07	-1.40764	-1.36791
68824722	chr2:68824722:A:G	9.13427e-07	-1.1761	-1.27109
68824766	chr2:68824766:A:G	1.23193e-05	-1.13299e-10	0.15453
68824998	chr2:68824998:A:G	0.00014895	3.35527	-0.708298
68825161	chr2:68825161:G:A	4.21809e-06	-0.917256	-3.69445e-10
68825417	chr2:68825417:A:G	2.9462e-06	-1.27612	-3.69445e-10
68825859	chr2:68825859:A:G	7.08291e-06	0.521727	-0.920681
68825983	chr2:68825983:G:T	5.5385e-07	-1.57528	-1.37222
68826365	chr2:68826365:G:A	9.84031e-07	-0.994591	-1.37815
68826479	chr2:68826479:C:T	5.38084e-06	-1.13299e-10	-0.673794
68826622	chr2:68826622:C:T	9.6685e-07	-1.01298	-1.37737
68826852	chr2:68826852:C:T	5.91751e-06	-1.13299e-10	-0.578722
68826897	chr2:68826897:A:G	1.51076e-05	-1.13299e-10	0.358556
68827258	chr2:68827258:A:G	3.91779e-05	2.11979	-0.808312
68827296	chr2:68827296:G:A	5.62772e-07	-1.55621	-1.37531
68827432	chr2:68827432:A:G	1.49059e-05	-1.13299e-10	0.345115
68827486	chr2:68827486:A:AT	4.74195e-06	-1.13299e-10	-0.80019
68827493	chr2:68827493:TAA:T	4.7529e-06	-1.13299e-10	-0.797884
68827623	chr2:68827623:C:T	2.32797e-06	-0.193229	-1.31841
68827871	chr2:68827871:G:A	7.70106e-06	-1.13299e-10	-0.315281
68827978	chr2:68827978:G:A	8.13614e-07	-1.55703	-1.00588
68828030	chr2:68828030:A:T	3.95765e-06	-1.4776	0.496616
68828191	chr2:68828191:A:G	2.72737e-06	-1.13299e-10	-1.3533
68828243	chr2:68828243:G:A	4.99684e-06	-1.13299e-10	-0.747833
68828381	chr2:68828381:G:A	5.0422e-06	-1.13299e-10	-0.738797
68828402	chr2:68828402:C:T	5.00864e-06	-1.13299e-10	-0.745475
68828969	chr2:68828969:A:C	6.60101e-07	-1.40291	-1.36909
68829031	chr2:68829031:G:A	2.8881e-06	-1.13299e-10	-1.29604
68829329	chr2:68829329:C:T	4.40082e-06	-1.13299e-10	-0.874847
68829543	chr2:68829543:A:G	5.76116e-06	-1.13299e-10	-0.6055
68830198	chr2:68830198:A:G	2.36394e-05	2.16389	-1.35761
68830280	chr2:68830280:G:T	5.51781e-07	-1.57472	-1.37652
68830295	chr2:68830295:T:C	4.85337e-06	-1.13299e-10	-0.776966
68830364	chr2:68830364:T:C	5.29961e-06	-1.13299e-10	-0.689006
68830665	chr2:68830665:G:A	1.13495e-05	-1.13299e-10	0.0725307
68830918	chr2:68830918:C:A	5.50947e-07	-1.5755	-1.37725
68831007	chr2:68831007:C:G	9.90159e-07	-1.08513	-1.2814
68831114	chr2:68831114:G:A	2.36622e-06	-1.49535	-3.69445e-10
68831325	chr2:68831325:C:T	2.70947e-06	-1.13299e-10	-1.35989
68831335	chr2:68831335:G:T	1.99145e-05	-1.13299e-10	0.634812
68831831	chr2:68831831:A:T	5.27242e-06	-1.13299e-10	-0.694149
68831851	chr2:68831851:A:G	5.51855e-07	-1.57485	-1.37626
68831971	chr2:68831971:C:T	1.35443e-06	-0.978007	-1.07525
68831983	chr2:68831983:A:C	5.72089e-06	-1.13299e-10	-0.612514
68832031	chr2:68832031:A:G	1.07252e-06	-1.00573	-1.28089
68832055	chr2:68832055:A:G	5.17156e-06	-1.13299e-10	-0.713464
68832387	chr2:68832387:G:A	7.27214e-06	-1.13299e-10	-0.372588
68832540	chr2:68832540:A:T	1.32992e-06	-0.990137	-1.08139
68832732	chr2:68832732:T:TA	9.06101e-07	-1.08096	-1.37429
68832880	chr2:68832880:G:C	1.12098e-05	-1.13299e-10	0.0601471
68833026	chr2:68833026:A:C	1.30232e-06	-1.45607	-0.636417
68833119	chr2:68833119:C:T	6.31096e-06	-0.170493	-0.343858
68833341	chr2:68833341:T:C	1.07838e-06	-1.00583	-1.27535
68833730	chr2:68833730:A:G	6.87221e-06	-0.0695572	-0.359596
68833834	chr2:68833834:A:G	1.01835e-06	-0.967437	-1.37102
68833974	chr2:68833974:G:C	1.03504e-06	-0.945689	-1.37651
68834189	chr2:68834189:G:A	1.02413e-05	-1.13299e-10	-0.0302138
68835206	chr2:68835206:G:A	1.16679e-06	-1.39811	-0.804275
68835260	chr2:68835260:G:A	2.22801e-05	-1.13299e-10	0.747056
68835523	chr2:68835523:T:A	6.62944e-07	-1.57101	-1.1967
68836003	chr2:68836003:T:A	2.70456e-06	-1.13299e-10	-1.3617
68836168	chr2:68836168:G:A	3.23897e-06	-1.13299e-10	-1.18138
68836734	chr2:68836734:C:G	3.20107e-06	-1.13299e-10	-1.19315
68836777	chr2:68836777:G:A	7.05085e-07	-1.41319	-1.29288
68836908	chr2:68836908:A:G	6.66641e-06	-1.13299e-10	-0.459557
68836935	chr2:68836935:G:A	2.83493e-06	-1.13299e-10	-1.31462
68836936	chr2:68836936:T:C	3.25408e-06	-1.13299e-10	-1.17673
68837100	chr2:68837100:G:T	2.08061e-05	1.8658	-1.18719
68837114	chr2:68837114:C:T	7.04342e-06	-1.13299e-10	-0.404545
68837299	chr2:68837299:C:T	5.83681e-07	-1.57415	-1.32089
68837331	chr2:68837331:G:A	1.03614e-06	-1.29822	-1.02291
68837422	chr2:68837422:T:G	8.47515e-07	-1.16861	-1.35348
68837850	chr2:68837850:GGATT:G	1.5216e-06	-1.32258	-0.614291
68838184	chr2:68838184:G:A	1.20496e-06	-1.29839	-0.871807
68838354	chr2:68838354:C:T	5.0462e-06	-1.13299e-10	-0.738003
68838356	chr2:68838356:G:A	9.71049e-07	-1.56743	-0.818582
68838361	chr2:68838361:A:G	1.29869e-06	-1.29962	-0.795655
68838508	chr2:68838508:C:T	7.79479e-06	-1.13299e-10	-0.303183
68838651	chr2:68838651:G:A	2.92329e-06	-1.13299e-10	-1.28393
68838945	chr2:68838945:G:A	1.99575e-05	1.91915	-1.28218
68839481	chr2:68839481:T:C	2.8583e-06	-1.13299e-10	-1.30641
68839703	chr2:68839703:C:T	9.57659e-06	-1.13299e-10	-0.0973169
68839862	chr2:68839862:C:T	1.10411e-06	-1.32684	-0.930762
68839870	chr2:68839870:A:G	2.11307e-05	2.02026	-1.32618
68839960	chr2:68839960:A:C	8.40534e-07	-1.17741	-1.35295
68840085	chr2:68840085:G:A	8.73183e-07	-1.53728	-0.95497
68840244	chr2:68840244:G:A	3.26317e-06	-1.13299e-10	-1.17394
68840400	chr2:68840400:T:C	2.85685e-06	-1.30692	-3.69445e-10
68840791	chr2:68840791:A:G	8.37177e-07	-1.17387	-1.36049
68840949	chr2:68840949:G:A	9.13148e-06	-1.13299e-10	-0.144911
68841207	chr2:68841207:A:C	1.93427e-06	-1.51904	-0.177868
68841270	chr2:68841270:C:T	2.84795e-06	-1.13299e-10	-1.31004
68841534	chr2:68841534:G:A	6.8424e-06	-1.13299e-10	-0.433499
68841846	chr2:68841846:T:C	2.24881e-05	2.07852	-1.32217
68842643	chr2:68842643:GT:G	6.07733e-07	-1.55787	-1.29679
68842773	chr2:68842773:T:C	1.52353e-05	1.74537	-1.3784
68842850	chr2:68842850:G:A	3.37631e-06	-1.13299e-10	-1.13986
68842851	chr2:68842851:G:A	3.37842e-06	-1.13299e-10	-1.13923
68842924	chr2:68842924:A:G	3.09221e-06	-1.13299e-10	-1.22775
68843171	chr2:68843171:G:GA	1.99874e-05	1.99903	-1.36056
68843281	chr2:68843281:A:G	1.05399e-06	-1.12321	-1.18084
68843375	chr2:68843375:T:C	2.77531e-06	-1.13299e-10	-1.33587
68843601	chr2:68843601:C:G	6.4164e-06	-0.963976	0.466195
68843905	chr2:68843905:C:A	4.86201e-06	-0.775187	-3.69445e-10
68844164	chr2:68844164:T:C	4.44929e-05	2.0803	-0.641613
68844313	chr2:68844313:T:C	1.23009e-05	-1.13299e-10	0.15303
68844361	chr2:68844361:A:G	3.03939e-06	-1.24498	-3.69445e-10
68844436	chr2:68844436:T:C	8.51003e-07	-1.56234	-0.955639
68844457	chr2:68844457:A:G	6.52654e-07	-1.57147	-1.21188
68844460	chr2:68844460:GAAAT:G	7.63138e-07	-1.56757	-1.05939
68845142	chr2:68845142:G:A	2.92358e-06	-1.13299e-10	-1.28383
68845199	chr2:68845199:G:T	8.36144e-06	-1.2951	1.06209
68845425	chr2:68845425:G:A	8.69687e-07	-1.32487	-1.17139
68845524	chr2:68845524:C:T	5.49914e-06	0.722287	-1.37433
68845725	chr2:68845725:A:G	9.95716e-07	-1.28542	-1.07551
68845734	chr2:68845734:A:G	8.11096e-07	-1.54462	-1.02138
68845918	chr2:68845918:G:A	4.20091e-06	0.291861	-1.2132
68846203	chr2:68846203:T:A	5.19263e-06	-1.13299e-10	-0.709398
68846514	chr2:68846514:T:C	5.61883e-07	-1.57517	-1.35793
68846515	chr2:68846515:G:A	6.0867e-05	-1.13299e-10	1.75205
68846558	chr2:68846558:T:A	2.75233e-06	-1.13299e-10	-1.34419
68846796	chr2:68846796:C:T	1.80227e-06	-0.80257	-0.965024
68846816	chr2:68846816:C:T	0.000139024	-1.13299e-10	2.57801
68846860	chr2:68846860:T:A	8.64788e-06	-1.13299e-10	-0.199324
68847343	chr2:68847343:A:T	2.97887e-06	-1.13299e-10	-1.26509
68847780	chr2:68847780:A:G	0.000121245	1.99927	0.441907
68847884	chr2:68847884:G:A	1.69883e-05	1.83885	-1.36297
68848149	chr2:68848149:A:G	8.97586e-06	-1.13299e-10	-0.162099
68848614	chr2:68848614:A:G	8.03483e-06	-1.13299e-10	-0.272853
68848668	chr2:68848668:T:G	3.82125e-06	-1.13299e-10	-1.01606
68848851	chr2:68848851:A:T	7.07362e-05	2.32211	-0.419789
68849177	chr2:68849177:A:G	2.27151e-05	-1.13299e-10	0.766393
68849295	chr2:68849295:G:A	3.47502e-06	-1.13299e-10	-1.11104
68849604	chr2:68849604:G:A	3.10735e-06	-1.13299e-10	-1.22287
68849716	chr2:68849716:C:T	1.21444e-06	-1.10491	-1.05745
68850155	chr2:68850155:T:C	1.07319e-06	-1.17768	-1.10832
68850336	chr2:68850336:C:T	2.30439e-06	-1.52182	-3.69445e-10
68850432	chr2:68850432:A:G	3.13056e-06	-1.13299e-10	-1.21543
68850646	chr2:68850646:A:G	5.42882e-06	-1.13299e-10	-0.664917
68850690	chr2:68850690:A:G	0.000141403	3.26066	-0.665683
68850986	chr2:68850986:G:A	2.66634e-06	-1.13299e-10	-1.37593
68851580	chr2:68851580:T:C	1.76933e-05	-1.13299e-10	0.516547
68851724	chr2:68851724:CAG:C	1.10837e-06	-1.19572	-1.05804
68851780	chr2:68851780:T:G	2.30375e-06	-1.5221	-3.69445e-10
68851935	chr2:68851935:A:G	1.09437e-06	-1.28232	-0.984141
68852476	chr2:68852476:T:A	2.28386e-05	2.01438	-1.24257
68852578	chr2:68852578:A:G	1.9945e-05	1.87477	-1.23843
68852608	chr2:68852608:A:T	2.24289e-05	1.98003	-1.22632
68852737	chr2:68852737:T:G	3.57462e-06	-1.13299e-10	-1.08278
68852936	chr2:68852936:G:C	2.56082e-05	-1.13299e-10	0.886274
68853204	chr2:68853204:T:A	2.00117e-05	1.88007	-1.24039
68853506	chr2:68853506:G:A	1.09809e-06	-1.53904	-0.724024
68853578	chr2:68853578:T:C	8.47469e-07	-1.44587	-1.07627
68854474	chr2:68854474:T:C	6.58392e-06	-1.13299e-10	-0.472009
68854673	chr2:68854673:C:A	0.000158873	3.24236	-0.530892
68854846	chr2:68854846:A:G	2.77472e-06	-1.13299e-10	-1.33609
68855021	chr2:68855021:C:T	1.7871e-05	1.67686	-1.15032
68855577	chr2:68855577:C:CA	8.01905e-06	-1.13299e-10	-0.274819
68856230	chr2:68856230:A:T	1.00779e-05	-1.13299e-10	-0.0462891
68856392	chr2:68856392:T:G	8.05056e-06	-1.13299e-10	-0.270897
68856412	chr2:68856412:AAATTTT:A	2.72021e-06	-1.13299e-10	-1.35593
68856489	chr2:68856489:A:G	7.50062e-06	-1.13299e-10	-0.341653
68856629	chr2:68856629:A:G	6.83781e-06	-1.13299e-10	-0.434172
68856885	chr2:68856885:G:A	3.67596e-06	0.0634961	-1.11832
68856986	chr2:68856986:G:A	5.43741e-05	2.44622	-0.806972
68857417	chr2:68857417:A:G	4.05837e-06	-0.955858	-3.69445e-10
68857634	chr2:68857634:C:T	2.68181e-06	-1.13299e-10	-1.37015
68857714	chr2:68857714:G:A	3.49495e-06	-1.13299e-10	-1.10532
68857919	chr2:68857919:G:A	3.6405e-06	-1.13299e-10	-1.06452
68858435	chr2:68858435:G:T	2.9621e-05	-1.13299e-10	1.03184
68858640	chr2:68858640:G:A	0.000190073	3.22668	-0.335916
68859111	chr2:68859111:T:C	3.63441e-06	-1.13299e-10	-1.06619
68859624	chr2:68859624:C:G	9.49285e-06	-1.13299e-10	-0.1061
68859646	chr2:68859646:A:G	2.58352e-05	-1.13299e-10	0.895101
68859652	chr2:68859652:T:G	5.47191e-06	-1.13299e-10	-0.657012
68859727	chr2:68859727:A:G	0.000210084	3.31057	-0.319699
68860228	chr2:68860228:A:C	0.000235835	3.36198	-0.255484
68860238	chr2:68860238:G:A	2.52107e-05	-1.13299e-10	0.87063
68860239	chr2:68860239:C:T	2.45412e-05	-1.13299e-10	0.843713
68860580	chr2:68860580:T:C	1.28e-05	-1.13299e-10	0.192808
68860796	chr2:68860796:G:A	0.000257849	3.45085	-0.255117
68860960	chr2:68860960:G:A	2.5491e-06	-1.4209	-3.69445e-10
68861046	chr2:68861046:A:C	3.04993e-06	-1.13299e-10	-1.24152
68861170	chr2:68861170:G:C	5.58129e-07	-1.56902	-1.37079
68861259	chr2:68861259:G:A	1.02158e-05	-0.0327039	-3.69445e-10
68861924	chr2:68861924:T:C	2.39176e-05	-1.13299e-10	0.817977
68862461	chr2:68862461:TATCA:T	2.70767e-06	-1.13299e-10	-1.36055
68862927	chr2:68862927:T:C	0.00015097	3.15885	-0.49841
68863024	chr2:68863024:G:A	2.78467e-05	-1.13299e-10	0.970074
68863115	chr2:68863115:G:A	3.33564e-06	-1.13299e-10	-1.15197
68863447	chr2:68863447:G:A	1.13634e-05	0.0737562	-3.69445e-10
68863471	chr2:68863471:A:G	0.000175573	3.07605	-0.264634
68863657	chr2:68863657:C:G	4.46279e-06	-1.13299e-10	-0.860866
68863665	chr2:68863665:T:C	0.000284042	3.6238	-0.331317
68863717	chr2:68863717:G:A	3.02655e-06	-1.13299e-10	-1.24921
68863774	chr2:68863774:G:A	0.000182088	3.26893	-0.42108
68863834	chr2:68863834:A:G	2.55978e-05	-1.13299e-10	0.885868
68864543	chr2:68864543:G:C	4.86968e-06	-1.13299e-10	-0.773611
68864640	chr2:68864640:T:C	1.24179e-05	-1.30678	1.46928
68864841	chr2:68864841:A:G	7.60615e-07	-1.50997	-1.1203
68864924	chr2:68864924:A:G	2.02193e-05	1.86533	-1.21533
68865012	chr2:68865012:C:T	0.000145433	2.62308	-3.69445e-10
68865028	chr2:68865028:A:G	2.66288e-06	-1.13299e-10	-1.37723
68865261	chr2:68865261:T:C	5.56587e-05	1.73443	-0.0718273
68865489	chr2:68865489:C:T	2.70166e-06	-1.13299e-10	-1.36277
68866281	chr2:68866281:G:A	2.23257e-06	-1.55349	-3.69445e-10
68866909	chr2:68866909:C:G	3.35564e-05	-1.13299e-10	1.15659
68866931	chr2:68866931:C:T	2.14045e-05	-1.13299e-10	0.706961
68867030	chr2:68867030:A:T	2.68443e-06	-1.13299e-10	-1.36917
68867524	chr2:68867524:A:G	3.64682e-06	-1.13299e-10	-1.06278
68867772	chr2:68867772:G:A	1.99333e-06	-0.764183	-0.902648
68867789	chr2:68867789:G:C	2.294e-05	2.05094	-1.2747
68868020	chr2:68868020:G:A	2.83705e-05	2.08768	-1.09897
68868431	chr2:68868431:C:A	3.49918e-06	-1.10411	-3.69445e-10
68869066	chr2:68869066:G:A	2.98777e-06	-1.13299e-10	-1.26211
68869191	chr2:68869191:T:C	3.30432e-05	2.00074	-0.859566
68869437	chr2:68869437:C:T	7.28959e-06	-1.13299e-10	-0.370192
68869662	chr2:68869662:A:G	3.52571e-06	-1.13299e-10	-1.09656
68869707	chr2:68869707:C:G	1.28245e-06	-1.114	-0.99386
68869769	chr2:68869769:G:A	8.92362e-06	-1.13299e-10	-0.167937
68870162	chr2:68870162:A:T	1.16136e-06	-0.829596	-1.37745
68870419	chr2:68870419:G:T	3.77567e-06	-1.13299e-10	-1.02806
68870821	chr2:68870821:G:A	8.57683e-06	-1.13299e-10	-0.207575
68871840	chr2:68871840:C:T	2.32136e-05	1.73653	-0.948427
68872530	chr2:68872530:C:G	5.89993e-06	-1.13299e-10	-0.581699
68873101	chr2:68873101:G:A	2.90647e-06	-1.13299e-10	-1.2897
68873510	chr2:68873510:T:C	3.02376e-06	-1.13299e-10	-1.25014
68873526	chr2:68873526:C:T	2.11875e-05	2.06774	-1.37096
68873603	chr2:68873603:G:A	3.23747e-05	2.21517	-1.09444
68873921	chr2:68873921:G:A	5.15921e-05	2.96079	-1.37406
68873936	chr2:68873936:A:G	3.61934e-06	-1.13299e-10	-1.07035
68874336	chr2:68874336:ATCCTTC:A	0.000193131	3.96406	-1.05733
68874670	chr2:68874670:T:C	8.9361e-06	-1.13299e-10	-0.16654
68874991	chr2:68874991:G:C	4.57107e-05	2.844	-1.37831
68875052	chr2:68875052:C:T	6.64198e-06	-1.13299e-10	-0.463228
68875227	chr2:68875227:G:A	1.26713e-05	-1.13299e-10	0.182703
68875258	chr2:68875258:G:A	5.72129e-06	-1.13299e-10	-0.612444
68875305	chr2:68875305:G:A	0.00031978	3.41099	-3.69445e-10
68876144	chr2:68876144:T:C	3.08321e-06	-1.13299e-10	-1.23067
68876243	chr2:68876243:A:T	1.38472e-06	-0.652814	-1.37833
68876685	chr2:68876685:C:T	9.09133e-07	-1.13658	-1.31532
68877170	chr2:68877170:T:C	1.38986e-05	-1.13299e-10	0.275146
68877433	chr2:68877433:C:T	2.45144e-06	-1.45996	-3.69445e-10
68877623	chr2:68877623:GT:G	9.89861e-06	-1.13299e-10	-0.064244
68877843	chr2:68877843:C:T	2.98709e-06	-1.13299e-10	-1.26234
68878157	chr2:68878157:T:C	8.83162e-06	-1.13299e-10	-0.1783
68878442	chr2:68878442:C:T	2.8611e-06	-1.13299e-10	-1.30543
68878504	chr2:68878504:G:T	9.02831e-06	1.20516	-1.36144
68879124	chr2:68879124:AG:A	3.50212e-06	-1.13299e-10	-1.10327
68879213	chr2:68879213:G:T	5.8402e-06	-1.13299e-10	-0.591873
68879268	chr2:68879268:C:T	4.02737e-06	-1.13299e-10	-0.963526
68879860	chr2:68879860:A:G	1.27546e-05	-1.45585	1.6451
68879967	chr2:68879967:G:A	2.69357e-06	-1.13299e-10	-1.36577
68880370	chr2:68880370:G:C	4.76386e-06	-1.13299e-10	-0.795581
68880578	chr2:68880578:G:A	1.70836e-06	-1.25501	-0.5661
68881170	chr2:68881170:C:T	1.4271e-05	-1.13299e-10	0.301587
68881174	chr2:68881174:A:C	3.2975e-06	-1.13299e-10	-1.16347
68881388	chr2:68881388:A:G	3.18011e-06	-1.13299e-10	-1.19972
68881691	chr2:68881691:T:C	2.42526e-06	-1.4707	-3.69445e-10
68881753	chr2:68881753:T:C	2.9832e-06	-1.13299e-10	-1.26364
68882320	chr2:68882320:A:G	3.2729e-06	-1.13299e-10	-1.17096
68882537	chr2:68882537:C:T	1.43424e-06	-0.847401	-1.1486
68882937	chr2:68882937:A:C	3.3477e-06	-1.13299e-10	-1.14837
68883478	chr2:68883478:T:G	1.05303e-06	-0.934974	-1.37
68883798	chr2:68883798:C:G	1.05237e-06	-1.28163	-1.02397
68883884	chr2:68883884:T:C	1.34784e-06	-0.854773	-1.20336
68883992	chr2:68883992:C:T	1.05836e-06	-0.928141	-1.37177
68884171	chr2:68884171:G:A	1.03782e-06	-0.943999	-1.37552
68884313	chr2:68884313:G:C	1.09061e-06	-0.893924	-1.37598
68884472	chr2:68884472:A:T	1.55778e-05	-1.13299e-10	0.389208
68884662	chr2:68884662:T:C	3.46422e-06	0.217992	-1.33214
68884784	chr2:68884784:C:G	3.30404e-06	-1.13299e-10	-1.16149
68884863	chr2:68884863:T:C	1.16634e-06	-1.25711	-0.945666
68884894	chr2:68884894:T:C	2.9872e-05	0.930951	0.109333
68884904	chr2:68884904:A:G	2.47247e-05	2.20138	-1.35022
68885171	chr2:68885171:A:G	3.53556e-06	-1.13299e-10	-1.09377
68885433	chr2:68885433:A:G	2.18453e-06	-1.57524	-3.69445e-10
68885894	chr2:68885894:A:G	2.05708e-05	0.779424	-0.112191
68885989	chr2:68885989:A:G	9.4169e-06	-1.13299e-10	-0.114133
68886239	chr2:68886239:C:A	2.66117e-06	-1.13299e-10	-1.37787
68886261	chr2:68886261:A:G	2.31095e-06	-1.51898	-3.69445e-10
68886636	chr2:68886636:C:T	2.80954e-06	-1.13299e-10	-1.32362
68886719	chr2:68886719:A:G	1.01174e-05	-1.13299e-10	-0.0423809
68886759	chr2:68886759:T:A	2.23171e-06	-1.55387	-3.69445e-10
68886867	chr2:68886867:A:G	4.27427e-05	-1.13299e-10	1.39856
68887425	chr2:68887425:C:G	3.09793e-06	-1.13299e-10	-1.22591
68887499	chr2:68887499:T:C	8.85618e-07	-1.10824	-1.36987
68887706	chr2:68887706:T:C	3.16975e-06	-1.13299e-10	-1.20299
68887931	chr2:68887931:G:A	2.44915e-05	2.19863	-1.35694
68887944	chr2:68887944:T:C	7.9017e-06	1.07807	-1.36763
68888173	chr2:68888173:A:G	3.69586e-06	-1.13299e-10	-1.04942
68888199	chr2:68888199:T:C	1.42393e-06	-1.57321	-0.43001
68888206	chr2:68888206:C:T	3.26971e-06	-1.13299e-10	-1.17194
68888613	chr2:68888613:A:T	3.27852e-06	-1.13299e-10	-1.16925
68888797	chr2:68888797:T:C	1.62762e-05	1.78372	-1.35065
68888925	chr2:68888925:C:T	3.21262e-06	-1.13299e-10	-1.18955
68889107	chr2:68889107:T:C	3.29757e-06	-1.13299e-10	-1.16345
68889575	chr2:68889575:A:G	2.68581e-06	-1.13299e-10	-1.36866
68890044	chr2:68890044:A:G	2.22153e-06	-1.55844	-3.69445e-10
68890586	chr2:68890586:C:T	1.55099e-05	-1.13299e-10	0.384839
68890737	chr2:68890737:T:C	3.14059e-06	-1.13299e-10	-1.21223
68890975	chr2:68890975:A:T	2.74053e-06	-1.13299e-10	-1.34849
68891217	chr2:68891217:A:AGAT	2.95925e-06	-1.13299e-10	-1.2717
68891332	chr2:68891332:T:C	2.74494e-05	0.683811	0.271895
68891410	chr2:68891410:T:C	2.24194e-05	-1.13299e-10	0.753287
68891431	chr2:68891431:T:C	7.49072e-06	1.00979	-1.35276
68891677	chr2:68891677:T:C	2.98807e-06	-1.45959	0.197581
68892099	chr2:68892099:T:G	2.93719e-06	-1.13299e-10	-1.27919
68892134	chr2:68892134:C:T	1.42987e-05	-1.13299e-10	0.303532
68893064	chr2:68893064:G:C	3.2994e-06	-1.13299e-10	-1.1629
68893076	chr2:68893076:G:A	2.73797e-06	-1.13299e-10	-1.34942
68893604	chr2:68893604:A:G	2.86767e-06	-1.13299e-10	-1.30314
68893703	chr2:68893703:G:A	2.7391e-06	-1.13299e-10	-1.34901
68894010	chr2:68894010:C:T	1.05259e-06	-1.02591	-1.27948
68894149	chr2:68894149:G:T	2.73822e-06	-1.13299e-10	-1.34933
68894257	chr2:68894257:T:C	2.89517e-06	-1.13299e-10	-1.2936
68894801	chr2:68894801:T:G	2.71823e-06	-1.13299e-10	-1.35666
68895220	chr2:68895220:A:C	2.72107e-06	-1.13299e-10	-1.35561
68895240	chr2:68895240:C:T	4.00524e-06	-1.13299e-10	-0.969036
68895283	chr2:68895283:T:C	2.73081e-06	-1.13299e-10	-1.35204
68895318	chr2:68895318:T:C	2.94531e-06	-1.13299e-10	-1.27643
68895407	chr2:68895407:C:T	1.28735e-05	-1.13299e-10	0.198528
68895505	chr2:68895505:G:A	3.09175e-06	-1.13299e-10	-1.2279
68895557	chr2:68895557:G:T	2.69066e-06	-1.13299e-10	-1.36685
68895669	chr2:68895669:C:T	2.74092e-06	-1.13299e-10	-1.34834
68895707	chr2:68895707:T:C	2.15921e-05	1.81681	-1.10112
68895769	chr2:68895769:A:G	2.99015e-06	-1.13299e-10	-1.26132
68895847	chr2:68895847:T:C	2.71121e-06	-1.13299e-10	-1.35925
68895944	chr2:68895944:T:A	2.7118e-06	-1.13299e-10	-1.35902
68896006	chr2:68896006:C:T	2.71694e-06	-1.13299e-10	-1.35713
68896007	chr2:68896007:T:G	2.70966e-06	-1.13299e-10	-1.35982
68896109	chr2:68896109:C:T	2.71823e-06	-1.13299e-10	-1.35666
68896734	chr2:68896734:A:G	2.65991e-06	-1.13299e-10	-1.37835
68896801	chr2:68896801:G:C	2.68561e-06	-1.13299e-10	-1.36873
68896902	chr2:68896902:G:A	3.1958e-06	-1.13299e-10	-1.1948
68897190	chr2:68897190:C:T	3.59787e-06	-1.13299e-10	-1.0763
68897291	chr2:68897291:C:T	2.22594e-06	-1.55646	-3.69445e-10
68897429	chr2:68897429:G:T	2.8509e-06	-1.13299e-10	-1.309
68897598	chr2:68897598:C:T	3.97942e-06	-1.13299e-10	-0.975503
68897898	chr2:68897898:C:G	3.36954e-06	-1.13299e-10	-1.14186
68898714	chr2:68898714:T:G	8.36116e-07	-1.23875	-1.29688
68898993	chr2:68898993:A:G	9.59759e-07	-1.02014	-1.37758
68899174	chr2:68899174:C:T	7.60315e-06	-1.13299e-10	-0.328075
68899259	chr2:68899259:C:T	1.64908e-05	1.16259	-0.716428
68899345	chr2:68899345:C:T	5.51157e-06	-1.13299e-10	-0.649789
68899379	chr2:68899379:G:T	3.88965e-06	-1.13299e-10	-0.998321
68899832	chr2:68899832:G:A	1.54089e-06	-0.960134	-0.964146
68899926	chr2:68899926:C:T	1.28234e-06	-0.962166	-1.14579
68900025	chr2:68900025:A:G	4.36726e-06	-1.13299e-10	-0.882503
68900054	chr2:68900054:C:T	6.40312e-07	-1.51145	-1.29099
68900523	chr2:68900523:C:T	4.82187e-05	-1.13299e-10	1.51911
68900541	chr2:68900541:G:A	9.07099e-07	-1.13578	-1.31836
68900642	chr2:68900642:C:T	2.73432e-05	-1.13299e-10	0.951829
68900795	chr2:68900795:A:G	7.5697e-07	-1.45702	-1.17805
68901197	chr2:68901197:C:A	2.64108e-06	-1.38545	-3.69445e-10
68901429	chr2:68901429:G:A	2.93277e-05	-1.13299e-10	1.02189
68901536	chr2:68901536:T:A	8.17272e-07	-1.48503	-1.07339
68901638	chr2:68901638:T:A	8.18688e-07	-1.49737	-1.05933
68901685	chr2:68901685:G:A	2.27772e-06	-1.53346	-3.69445e-10
68902016	chr2:68902016:A:G	1.04567e-05	0.814383	-0.823782
68902027	chr2:68902027:G:A	8.70726e-07	-1.4344	-1.06067
68902050	chr2:68902050:CA:C	6.50607e-07	-1.45402	-1.33246
68902064	chr2:68902064:A:C	3.8339e-06	-1.13299e-10	-1.01276
68902450	chr2:68902450:AC:A	1.5494e-05	-1.13299e-10	0.383816
68902776	chr2:68902776:A:G	1.53525e-05	-1.13299e-10	0.374639
68903374	chr2:68903374:C:A	2.92403e-06	-1.13299e-10	-1.28368
68903433	chr2:68903433:A:G	8.82599e-07	-1.12028	-1.36124
68903732	chr2:68903732:G:C	2.54532e-06	-1.42238	-3.69445e-10
68903943	chr2:68903943:C:T	1.0672e-06	-1.09978	-1.19182
68904017	chr2:68904017:T:G	1.10876e-06	-1.06611	-1.18728
68904272	chr2:68904272:A:G	1.47778e-05	-1.13299e-10	0.336489
68904434	chr2:68904434:G:A	3.65627e-06	-1.13299e-10	-1.0602
68904806	chr2:68904806:C:T	3.36733e-06	-0.297236	-0.845284
68905054	chr2:68905054:C:A	9.3213e-07	-1.13891	-1.28801
68905563	chr2:68905563:G:C	6.03633e-07	-1.50775	-1.35368
68905608	chr2:68905608:G:A	8.63977e-07	-1.12829	-1.37456
68905677	chr2:68905677:G:A	6.35674e-06	-1.13299e-10	-0.507123
68905999	chr2:68905999:G:A	6.52649e-06	-1.13299e-10	-0.480769
68906373	chr2:68906373:C:T	5.34561e-06	0.322964	-1.00333
68906467	chr2:68906467:C:T	4.72871e-06	-0.0199526	-0.783035
68906523	chr2:68906523:C:T	1.99813e-05	0.638157	-3.69445e-10
68906667	chr2:68906667:C:A	8.13013e-07	-1.25575	-1.3079
68906831	chr2:68906831:C:T	5.19247e-06	0.291498	-1.00093
68907018	chr2:68907018:G:GTA	1.48887e-05	-1.13299e-10	0.343963
68907049	chr2:68907049:G:A	2.63027e-06	-0.174949	-1.2146
68907123	chr2:68907123:T:G	2.88488e-06	-1.13299e-10	-1.29716
68907141	chr2:68907141:A:T	6.51507e-06	-1.13299e-10	-0.482521
68907238	chr2:68907238:C:T	5.17975e-06	0.049202	-0.761085
68907462	chr2:68907462:A:T	1.12295e-06	-0.927147	-1.31353
68907476	chr2:68907476:A:G	3.20102e-06	-1.13299e-10	-1.19317
68908057	chr2:68908057:G:A	4.06735e-06	-1.13299e-10	-0.953647
68908058	chr2:68908058:G:C	1.02641e-06	-1.07425	-1.25632
68908230	chr2:68908230:A:G	1.03507e-06	-1.06004	-1.26213
68908458	chr2:68908458:C:G	1.14016e-06	-1.0413	-1.18417
68908509	chr2:68908509:T:A	3.13314e-06	-1.13299e-10	-1.2146
68908597	chr2:68908597:C:T	3.24156e-06	-1.13299e-10	-1.18059
68908650	chr2:68908650:T:C	2.77091e-06	-1.33746	-3.69445e-10
68909031	chr2:68909031:T:G	5.58487e-06	-1.13299e-10	-0.636578
68909138	chr2:68909138:A:G	4.54332e-06	-1.13299e-10	-0.842981
68909338	chr2:68909338:T:G	2.78707e-06	-1.13299e-10	-1.33165
68909430	chr2:68909430:C:T	3.33518e-06	-0.18693	-0.965184
68909432	chr2:68909432:A:G	1.10073e-06	-1.01836	-1.2423
68909584	chr2:68909584:T:C	2.66989e-06	-1.13299e-10	-1.3746
68909716	chr2:68909716:G:A	1.13667e-06	-1.00761	-1.22092
68909745	chr2:68909745:T:G	1.28457e-05	-1.13299e-10	0.196374
68909978	chr2:68909978:C:T	1.08318e-06	-0.904791	-1.37195
68910141	chr2:68910141:A:C	6.75026e-06	-0.447058	-3.69445e-10
68910343	chr2:68910343:T:C	6.40107e-07	-1.42817	-1.37459
68910462	chr2:68910462:C:T	9.49905e-06	0.664987	-0.770434
68910672	chr2:68910672:T:A	4.78352e-06	-1.13299e-10	-0.791463
68910908	chr2:68910908:T:C	2.83515e-06	-1.31454	-3.69445e-10
68911002	chr2:68911002:C:G	5.36935e-06	-1.13299e-10	-0.675932
68911016	chr2:68911016:C:T	2.73301e-06	-0.335659	-1.01557
68911039	chr2:68911039:G:A	5.24059e-06	-1.13299e-10	-0.700205
68911124	chr2:68911124:A:G	8.65409e-06	0.679296	-0.877902
68911269	chr2:68911269:A:G	1.21271e-05	0.0529046	0.0859014
68911607	chr2:68911607:A:G	2.92497e-06	-1.13299e-10	-1.28335
68911826	chr2:68911826:G:A	2.5492e-06	-1.42086	-3.69445e-10
68911860	chr2:68911860:C:A	2.46772e-06	-0.71745	-0.735893
68911894	chr2:68911894:C:A	3.18832e-06	0.110345	-1.30749
68912005	chr2:68912005:A:G	1.19786e-05	0.230083	-0.103598
68912023	chr2:68912023:A:G	2.66599e-06	-1.13299e-10	-1.37606
68912025	chr2:68912025:T:C	2.95929e-06	-1.13299e-10	-1.27169
68912035	chr2:68912035:A:G	8.87061e-07	-1.50499	-0.971485
68912265	chr2:68912265:C:A	2.75231e-06	-1.13299e-10	-1.3442
68912432	chr2:68912432:C:T	1.18979e-06	-1.3445	-0.838361
68912493	chr2:68912493:A:G	1.77173e-06	-0.486111	-1.29857
68912494	chr2:68912494:C:A	1.51061e-06	-1.56406	-0.380064
68912702	chr2:68912702:G:A	7.46364e-07	-1.42084	-1.22834
68912916	chr2:68912916:T:C	2.66175e-06	-1.13299e-10	-1.37765
68913021	chr2:68913021:G:T	1.80549e-06	-0.508422	-1.25738
68913280	chr2:68913280:G:A	5.94715e-07	-1.51167	-1.36464
68913283	chr2:68913283:A:G	5.9573e-07	-1.51265	-1.36196
68913338	chr2:68913338:G:A	9.58824e-07	-1.44475	-0.953941
68913348	chr2:68913348:G:T	1.21674e-05	-1.13299e-10	0.142118
68913480	chr2:68913480:T:C	7.82852e-07	-1.39147	-1.20998
68913694	chr2:68913694:G:A	4.43689e-06	-1.13299e-10	-0.866685
68913695	chr2:68913695:C:T	6.86381e-07	-1.49401	-1.23895
68913755	chr2:68913755:G:C	1.86051e-05	-1.13299e-10	0.566798
68914097	chr2:68914097:G:A	3.01634e-06	-1.13299e-10	-1.25259
68914484	chr2:68914484:G:A	1.144e-06	-1.14726	-1.07485
68914937	chr2:68914937:G:A	3.59439e-06	-1.13299e-10	-1.07727
68915010	chr2:68915010:G:A	2.91004e-06	-1.13299e-10	-1.28847
68915122	chr2:68915122:G:T	5.85559e-07	-1.56986	-1.32197
68915502	chr2:68915502:G:A	8.193e-06	-1.13299e-10	-0.253359
68915678	chr2:68915678:G:C	2.88636e-06	-1.13299e-10	-1.29664
68915744	chr2:68915744:A:C	3.88749e-06	0.333483	-1.33236
68915762	chr2:68915762:G:A	5.7127e-07	-1.57105	-1.34548
68916126	chr2:68916126:G:C	4.19049e-06	-1.13299e-10	-0.923821
68916377	chr2:68916377:G:A	3.46039e-06	-1.13299e-10	-1.11526
68917399	chr2:68917399:A:G	5.33243e-06	-1.13299e-10	-0.682832
68917452	chr2:68917452:T:C	4.6938e-06	-1.13299e-10	-0.810397
68917475	chr2:68917475:T:G	2.67603e-06	-1.13299e-10	-1.37231
68917789	chr2:68917789:C:T	3.88436e-06	-1.13299e-10	-0.999681
68918024	chr2:68918024:G:T	4.03375e-06	-1.13299e-10	-0.961941
68918598	chr2:68918598:C:T	2.19642e-06	-1.56981	-3.69445e-10
68918894	chr2:68918894:G:A	1.84993e-06	-1.57483	-0.16666
68918979	chr2:68918979:A:G	2.40397e-06	-1.47952	-3.69445e-10
68919061	chr2:68919061:A:G	2.01837e-06	-1.56501	-0.0893375
68919136	chr2:68919136:T:G	2.66249e-06	-1.13299e-10	-1.37738
68919655	chr2:68919655:T:C	1.04083e-06	-1.48511	-0.831511
68920134	chr2:68920134:T:C	2.57898e-06	-1.43294	0.0236899
68920167	chr2:68920167:T:C	2.67912e-06	-1.13299e-10	-1.37115
68920352	chr2:68920352:C:T	1.18278e-06	-1.32435	-0.864421
68920434	chr2:68920434:T:C	1.11335e-06	-1.37864	-0.870623
68920828	chr2:68920828:T:C	1.03739e-06	-1.35958	-0.960355
68921015	chr2:68921015:T:G	7.12519e-06	-1.13299e-10	-0.393002
68921112	chr2:68921112:G:A	2.95385e-06	-1.27353	-3.69445e-10
68921178	chr2:68921178:A:C	3.40246e-06	0.0442238	-1.17637
68921267	chr2:68921267:T:C	1.26559e-06	-1.08103	-1.04007
68921534	chr2:68921534:G:A	1.59157e-06	-1.56656	-0.325361
68922037	chr2:68922037:A:T	3.95341e-06	-1.53011	0.54805
68922219	chr2:68922219:G:A	2.8226e-06	-1.13299e-10	-1.31898
68922574	chr2:68922574:A:G	3.28898e-06	-1.52785	0.361787
68922585	chr2:68922585:C:T	3.28301e-06	-1.52934	0.361465
68922625	chr2:68922625:T:A	3.69288e-06	-1.54624	0.496012
68922656	chr2:68922656:G:A	3.46376e-06	-1.54373	0.429448
68922680	chr2:68922680:A:C	3.31902e-06	-1.53474	0.377774
68922849	chr2:68922849:A:G	3.33649e-06	-1.56376	0.412045
68922968	chr2:68922968:C:T	2.78407e-06	-1.13299e-10	-1.33272
68922993	chr2:68922993:G:T	3.09135e-06	-1.53689	0.308862
68923026	chr2:68923026:C:T	3.31538e-06	-1.54233	0.38426
68923406	chr2:68923406:C:T	3.09045e-06	-1.5367	0.308376
68923414	chr2:68923414:C:T	3.07428e-06	-1.54195	0.308377
68923628	chr2:68923628:C:T	9.04958e-06	1.11818	-1.2721
68924125	chr2:68924125:T:C	6.90913e-06	-0.834836	0.411041
68924314	chr2:68924314:G:A	7.65858e-06	-1.13299e-10	-0.320812
68924591	chr2:68924591:C:T	3.62218e-06	-1.54344	0.473876
68924614	chr2:68924614:A:C	4.58546e-06	-1.55326	0.719512
68924714	chr2:68924714:C:A	4.21521e-06	-1.51888	0.60094
68924768	chr2:68924768:C:T	3.51537e-06	-1.53577	0.436276
68924820	chr2:68924820:G:A	3.7194e-06	-1.52147	0.478392
68924859	chr2:68924859:A:T	3.54681e-06	-1.53538	0.444791
68924979	chr2:68924979:C:T	3.8534e-06	-1.53631	0.528631
68925191	chr2:68925191:G:A	3.82388e-06	-1.13299e-10	-1.01537
68925269	chr2:68925269:T:C	4.41527e-06	-1.52021	0.648642
68925286	chr2:68925286:A:T	5.02563e-06	-1.50391	0.761823
68925308	chr2:68925308:C:G	2.79496e-06	-1.13299e-10	-1.32882
68925495	chr2:68925495:T:A	2.66287e-06	-1.13299e-10	-1.37723
68925812	chr2:68925812:A:G	1.08855e-05	-0.457881	0.488672
68926185	chr2:68926185:T:C	2.66202e-06	-1.13299e-10	-1.37755
68926456	chr2:68926456:A:C	1.42412e-05	1.61814	-1.31864
68926556	chr2:68926556:A:G	1.32659e-05	1.5533	-1.32474
68927351	chr2:68927351:C:T	2.17089e-05	0.287476	0.433609
68927451	chr2:68927451:T:G	1.12071e-06	-1.47602	-0.766664
68927575	chr2:68927575:C:T	6.42277e-06	-1.54914	1.05236
68927695	chr2:68927695:T:C	5.43011e-06	-0.664679	-3.69445e-10
68927814	chr2:68927814:G:A	4.37697e-06	0.131066	-1.01135
68928011	chr2:68928011:G:A	3.1517e-06	-1.13299e-10	-1.2087
68928018	chr2:68928018:G:A	2.20724e-05	-0.133739	0.871427
68928021	chr2:68928021:A:C	2.70661e-06	-1.13299e-10	-1.36094
68928139	chr2:68928139:A:G	4.13598e-06	0.1158	-1.05271
68928220	chr2:68928220:T:C	8.19994e-06	-1.13299e-10	-0.252512
68928230	chr2:68928230:G:C	7.42738e-06	-1.13299e-10	-0.351465
68928298	chr2:68928298:A:G	1.20229e-05	0.0957507	0.0344278
68928382	chr2:68928382:C:T	6.7721e-07	-1.5097	-1.23671
68928484	chr2:68928484:A:G	6.8644e-06	-1.13299e-10	-0.43029
68928586	chr2:68928586:C:T	2.73637e-06	-1.13299e-10	-1.35001
68928759	chr2:68928759:G:A	2.71617e-06	-1.13299e-10	-1.35741
68928765	chr2:68928765:C:T	2.79711e-06	-1.13299e-10	-1.32805
68928906	chr2:68928906:G:A	3.90415e-06	-1.13299e-10	-0.994598
68928907	chr2:68928907:T:G	2.88773e-06	-1.13299e-10	-1.29617
68929106	chr2:68929106:G:C	8.69553e-06	-1.13299e-10	-0.19383
68930988	chr2:68930988:G:A	1.69023e-05	0.601413	-0.130604
68931373	chr2:68931373:GACTCACAGTTCTAAGAAAAGAGA:G	8.37074e-06	-0.231896	-3.69445e-10
68931814	chr2:68931814:A:G	1.14842e-05	0.0633276	0.0210025
68931816	chr2:68931816:A:G	6.28707e-07	-1.50966	-1.31107
68931966	chr2:68931966:A:G	3.34327e-06	-0.0774902	-1.0722
68932476	chr2:68932476:G:A	3.14493e-06	-1.21085	-3.69445e-10
68932560	chr2:68932560:C:T	6.4784e-06	-1.13299e-10	-0.488164
68932692	chr2:68932692:G:A	6.74575e-07	-1.42424	-1.32607
68932921	chr2:68932921:G:C	5.15042e-06	0.296143	-1.0137
68933139	chr2:68933139:T:C	5.92017e-06	-0.497409	-0.0808646
68933382	chr2:68933382:G:T	4.87427e-06	-1.13299e-10	-0.772668
68933558	chr2:68933558:A:G	3.73574e-06	-1.13299e-10	-1.03869
68935023	chr2:68935023:G:A	4.08831e-06	-1.13299e-10	-0.948506
68935485	chr2:68935485:G:A	2.68322e-06	-1.13299e-10	-1.36962
68936011	chr2:68936011:T:C	2.67073e-06	-1.13299e-10	-1.37429
68936186	chr2:68936186:C:T	2.74918e-06	-1.13299e-10	-1.34534
68936194	chr2:68936194:G:A	3.38939e-06	-1.13299e-10	-1.13599
68936311	chr2:68936311:A:T	4.24514e-06	-1.13299e-10	-0.910864
68936606	chr2:68936606:G:A	6.02409e-06	-1.13299e-10	-0.560873
68936617	chr2:68936617:G:A	3.9559e-06	-1.13299e-10	-0.981431
68937772	chr2:68937772:C:A	2.8977e-06	-0.541218	-0.751503
68937860	chr2:68937860:C:T	7.54651e-07	-1.41374	-1.2244
68938150	chr2:68938150:G:A	7.76465e-07	-1.3648	-1.24484
68939191	chr2:68939191:T:C	3.5222e-06	-1.43838	0.340824
68939667	chr2:68939667:C:T	3.20524e-06	-1.13299e-10	-1.19185
68939909	chr2:68939909:G:A	2.91929e-06	-1.13299e-10	-1.2853
68940393	chr2:68940393:T:C	3.45829e-06	-1.13299e-10	-1.11586
68940582	chr2:68940582:T:A	2.73248e-06	-1.13299e-10	-1.35143
68940989	chr2:68940989:T:C	2.67961e-06	-1.13299e-10	-1.37097
68941062	chr2:68941062:G:A	3.67544e-06	-1.13299e-10	-1.05497
68941353	chr2:68941353:G:A	2.71279e-06	-1.13299e-10	-1.35866
68941607	chr2:68941607:A:G	5.99186e-06	-1.13299e-10	-0.566237
68941978	chr2:68941978:T:C	3.77901e-06	-1.02718	-3.69445e-10
68942027	chr2:68942027:A:G	3.06682e-06	-1.13299e-10	-1.236
68942208	chr2:68942208:G:C	2.38835e-06	-1.48603	-3.69445e-10
68942480	chr2:68942480:G:T	2.74163e-06	-1.13299e-10	-1.34809
68942766	chr2:68942766:A:G	2.70153e-06	-1.13299e-10	-1.36282
68942795	chr2:68942795:T:C	2.41006e-06	-1.21666	-0.26033
68943709	chr2:68943709:C:G	5.60645e-05	0.351365	1.3185
68943725	chr2:68943725:C:T	5.92509e-06	0.39511	-0.972553
68943966	chr2:68943966:G:A	3.7527e-05	0.372592	0.895831
68944509	chr2:68944509:G:A	2.40515e-06	-1.47903	-3.69445e-10
68944637	chr2:68944637:C:T	7.64757e-07	-1.41077	-1.21406
68944764	chr2:68944764:C:T	4.09831e-06	-0.336362	-0.609703
68944829	chr2:68944829:A:T	1.2088e-05	-1.13299e-10	0.135572
68944912	chr2:68944912:G:T	3.51919e-06	-1.13299e-10	-1.09841
68944975	chr2:68944975:G:A	1.47406e-05	-1.13299e-10	0.333965
68945066	chr2:68945066:C:T	4.7869e-06	-1.13299e-10	-0.790755
68945438	chr2:68945438:G:A	6.84788e-06	-1.13299e-10	-0.4327
68945558	chr2:68945558:C:T	2.67184e-06	-1.37387	-3.69445e-10
68945779	chr2:68945779:A:G	1.03962e-05	-0.521214	0.506015
68945791	chr2:68945791:T:C	6.20464e-07	-1.45969	-1.37424
68945870	chr2:68945870:C:T	3.44373e-06	-0.273738	-0.846347
68946162	chr2:68946162:A:G	6.75022e-06	-1.13299e-10	-0.447064
68946192	chr2:68946192:G:T	7.03192e-07	-1.4413	-1.26746
68946438	chr2:68946438:C:T	1.65988e-05	-0.678962	1.13165
68946773	chr2:68946773:A:G	3.97987e-06	-1.13299e-10	-0.975389
68946774	chr2:68946774:C:A	4.00191e-06	-1.13299e-10	-0.969867
68946859	chr2:68946859:C:T	2.69407e-06	-1.13299e-10	-1.36558
68947051	chr2:68947051:T:C	6.62217e-06	-1.13299e-10	-0.466215
68947346	chr2:68947346:C:T	3.04701e-06	-1.13299e-10	-1.24248
68947353	chr2:68947353:A:G	3.86571e-06	-1.13299e-10	-1.00449
68947485	chr2:68947485:A:G	1.16903e-05	-0.48348	0.585599
68947928	chr2:68947928:G:T	2.36956e-06	-1.49393	-3.69445e-10
68948042	chr2:68948042:G:A	6.76702e-06	-1.13299e-10	-0.444577
68948102	chr2:68948102:C:T	6.78675e-06	-1.13299e-10	-0.441666
68948141	chr2:68948141:G:T	6.6205e-06	-1.13299e-10	-0.466467
68948201	chr2:68948201:A:G	9.93698e-06	-0.508113	0.447738
68948506	chr2:68948506:C:T	2.83443e-06	-1.13299e-10	-1.3148
68948582	chr2:68948582:A:C	2.90248e-06	-1.13299e-10	-1.29107
68948708	chr2:68948708:T:C	3.20551e-06	-1.19177	-3.69445e-10
68949151	chr2:68949151:G:A	8.47507e-06	-1.13299e-10	-0.21951
68949283	chr2:68949283:T:C	3.59765e-06	0.0146221	-1.09098
68949466	chr2:68949466:C:A	2.37996e-06	-1.48956	-3.69445e-10
68949516	chr2:68949516:C:A	2.69259e-06	-1.13299e-10	-1.36614
68949675	chr2:68949675:C:A	4.02063e-05	-0.0983753	1.43576
68949878	chr2:68949878:T:G	2.66666e-06	-1.13299e-10	-1.37581
68950137	chr2:68950137:C:A	1.60128e-06	-1.43454	-0.4513
68950179	chr2:68950179:T:C	5.60638e-06	-1.13299e-10	-0.632733
68950828	chr2:68950828:C:A	2.66017e-06	-1.13299e-10	-1.37825
68950839	chr2:68950839:C:T	3.13314e-06	-1.2146	-3.69445e-10
68950956	chr2:68950956:A:C	3.99229e-06	-1.13299e-10	-0.972273
68951216	chr2:68951216:T:A	6.34649e-06	-1.13299e-10	-0.508737
68951350	chr2:68951350:T:C	2.81646e-06	-1.13299e-10	-1.32116
68951489	chr2:68951489:T:C	7.1762e-07	-1.45812	-1.23034
68951491	chr2:68951491:C:G	4.04321e-06	-1.13299e-10	-0.9596
68951967	chr2:68951967:G:A	4.44933e-06	-1.13299e-10	-0.863885
68951984	chr2:68951984:T:C	3.79944e-06	-0.112445	-0.90934
68952205	chr2:68952205:A:G	5.88703e-06	-1.13299e-10	-0.583886
68952309	chr2:68952309:C:T	4.20653e-06	-1.13299e-10	-0.920001
68952769	chr2:68952769:A:C	1.10125e-05	-1.13299e-10	0.0423897
68952779	chr2:68952779:G:A	3.11718e-06	-1.13299e-10	-1.21971
68952842	chr2:68952842:A:G	6.81298e-06	-1.13299e-10	-0.437808
68952969	chr2:68952969:G:A	7.30531e-06	-1.13299e-10	-0.368037
68953029	chr2:68953029:T:A	9.50034e-05	-0.2602	2.45747
68953107	chr2:68953107:C:T	5.77888e-05	-0.482167	2.18232
68953130	chr2:68953130:C:A	7.30823e-06	-1.13299e-10	-0.367638
68953261	chr2:68953261:G:A	6.97339e-06	-1.13299e-10	-0.414537
68953354	chr2:68953354:G:A	8.86487e-06	-1.13299e-10	-0.174542
68953477	chr2:68953477:T:G	3.29468e-06	-0.598992	-0.565338
68953665	chr2:68953665:G:A	2.66191e-06	-1.13299e-10	-1.3776
68953918	chr2:68953918:C:T	7.26268e-07	-1.39706	-1.27941
68953929	chr2:68953929:C:T	9.4052e-06	-1.13299e-10	-0.115376
68953934	chr2:68953934:T:A	6.65438e-07	-1.49176	-1.27219
68954059	chr2:68954059:AC:A	3.50478e-05	-0.0273482	1.22742
68954067	chr2:68954067:C:A	2.9709e-06	-1.13299e-10	-1.26777
68954068	chr2:68954068:C:A	3.55628e-06	-1.13299e-10	-1.08793
68954322	chr2:68954322:G:A	4.12213e-06	-1.13299e-10	-0.94027
68954466	chr2:68954466:C:T	2.76572e-06	-1.13299e-10	-1.33934
68954523	chr2:68954523:G:A	3.30029e-06	-1.13299e-10	-1.16263
68954609	chr2:68954609:A:T	2.97466e-06	-1.13299e-10	-1.26651
68954659	chr2:68954659:A:T	3.24553e-06	-1.13299e-10	-1.17936
68954725	chr2:68954725:C:T	2.67348e-06	-1.13299e-10	-1.37326
68954767	chr2:68954767:T:C	2.98836e-06	-1.13299e-10	-1.26191
68954840	chr2:68954840:C:T	2.76738e-06	-1.13299e-10	-1.33874
68954850	chr2:68954850:C:T	2.75842e-06	-1.13299e-10	-1.34198
68955086	chr2:68955086:G:A	2.7888e-06	-1.13299e-10	-1.33103
68955318	chr2:68955318:A:C	4.01368e-06	-1.13299e-10	-0.966931
68955356	chr2:68955356:T:C	3.14786e-06	-1.20992	-3.69445e-10
68955373	chr2:68955373:CA:C	4.0773e-06	-1.13299e-10	-0.951205
68955440	chr2:68955440:A:G	2.76773e-06	-1.13299e-10	-1.33861
68955727	chr2:68955727:T:C	1.24306e-05	-1.13299e-10	0.163524
68955753	chr2:68955753:G:A	1.45421e-05	-1.13299e-10	0.320407
68955774	chr2:68955774:G:A	2.6712e-06	-1.13299e-10	-1.37411
68955941	chr2:68955941:C:T	3.71491e-06	-1.13299e-10	-1.04428
68956021	chr2:68956021:C:T	3.77575e-06	-0.253825	-0.774213
68956096	chr2:68956096:A:G	4.27098e-06	-1.13299e-10	-0.904795
68956146	chr2:68956146:C:G	2.88002e-06	-1.29884	-3.69445e-10
68956226	chr2:68956226:T:C	2.67136e-06	-1.13299e-10	-1.37405
68956491	chr2:68956491:C:A	1.05153e-06	-1.14498	-1.16141
68956543	chr2:68956543:TTATC:T	3.17776e-05	-1.13299e-10	1.10212
68956624	chr2:68956624:G:A	2.66286e-06	-1.13299e-10	-1.37724
68956651	chr2:68956651:A:G	2.899e-06	-1.13299e-10	-1.29227
68956828	chr2:68956828:C:A	3.25903e-06	-0.651875	-0.523333
68956981	chr2:68956981:T:C	4.71862e-05	-1.13299e-10	1.49746
68957012	chr2:68957012:G:A	2.67682e-06	-1.13299e-10	-1.37201
68957080	chr2:68957080:G:A	4.72072e-06	-1.13299e-10	-0.804677
68957157	chr2:68957157:C:T	1.70496e-05	-0.762379	1.24187
68957552	chr2:68957552:A:C	3.39687e-06	-1.13378	-3.69445e-10
68957614	chr2:68957614:CA:C	4.53654e-06	-1.13299e-10	-0.844473
68957670	chr2:68957670:T:C	3.15069e-06	-1.13299e-10	-1.20902
68957920	chr2:68957920:A:G	3.14492e-06	-1.13299e-10	-1.21085
68958792	chr2:68958792:G:A	3.1157e-06	-1.13299e-10	-1.22018
68959006	chr2:68959006:C:T	2.73114e-06	-1.13299e-10	-1.35192
68959362	chr2:68959362:T:A	2.43866e-06	-1.46519	-3.69445e-10
68959561	chr2:68959561:CTT:C	1.59016e-05	-1.13299e-10	0.409782
68959586	chr2:68959586:G:T	2.79269e-06	-1.32963	-3.69445e-10
68959598	chr2:68959598:T:G	3.83894e-06	-1.13299e-10	-1.01144
68959677	chr2:68959677:A:G	3.88957e-06	-1.13299e-10	-0.998341
68959863	chr2:68959863:C:T	2.06242e-05	-0.454723	1.12455
68959938	chr2:68959938:G:C	4.39517e-06	-1.13299e-10	-0.876132
68959989	chr2:68959989:C:T	4.84591e-06	-1.13299e-10	-0.778505
68960010	chr2:68960010:G:A	1.88944e-06	-0.465722	-1.25463
68960468	chr2:68960468:A:T	2.79305e-06	-1.13299e-10	-1.3295
68960638	chr2:68960638:G:A	2.7176e-06	-1.13299e-10	-1.35689
68960762	chr2:68960762:A:C	5.1279e-06	-1.13299e-10	-0.721943
68960896	chr2:68960896:T:C	2.01211e-05	-1.13299e-10	0.645129
68961356	chr2:68961356:G:A	3.16204e-06	-1.20542	-3.69445e-10
68961465	chr2:68961465:G:A	3.08911e-06	-1.13299e-10	-1.22875
68961593	chr2:68961593:T:C	2.67459e-06	-1.13299e-10	-1.37284
68961864	chr2:68961864:A:T	2.66674e-06	-1.13299e-10	-1.37578
68961871	chr2:68961871:C:T	5.18537e-06	-1.13299e-10	-0.710797
68961910	chr2:68961910:C:T	2.76702e-06	-1.13299e-10	-1.33887
68961967	chr2:68961967:C:T	3.27154e-06	-1.13299e-10	-1.17138
68962005	chr2:68962005:A:C	5.21811e-06	-1.13299e-10	-0.704504
68962136	chr2:68962136:C:T	2.71012e-06	-1.13299e-10	-1.35965
68962201	chr2:68962201:G:A	5.0245e-06	-1.13299e-10	-0.742313
68962205	chr2:68962205:A:G	5.12425e-06	-1.13299e-10	-0.722654
68962245	chr2:68962245:G:A	5.08104e-06	-1.13299e-10	-0.731123
68962247	chr2:68962247:T:G	5.20647e-06	-1.13299e-10	-0.706737
68962282	chr2:68962282:G:A	5.33694e-06	-1.13299e-10	-0.681985
68962290	chr2:68962290:T:C	5.35132e-06	-1.13299e-10	-0.679295
68962339	chr2:68962339:G:A	4.84348e-06	-1.13299e-10	-0.779005
68962424	chr2:68962424:C:G	5.15995e-06	-1.13299e-10	-0.715712
68962465	chr2:68962465:G:C	5.6327e-06	-1.13299e-10	-0.62805
68962523	chr2:68962523:A:C	5.26616e-06	-1.13299e-10	-0.695337
68962524	chr2:68962524:G:A	5.28826e-06	-1.13299e-10	-0.69115
68962600	chr2:68962600:G:A	1.97221e-05	-1.13299e-10	0.625099
68962734	chr2:68962734:A:ATCC	5.21246e-06	-1.13299e-10	-0.705586
68962791	chr2:68962791:T:G	5.23165e-06	-1.13299e-10	-0.701912
68962837	chr2:68962837:C:T	2.70743e-06	-1.13299e-10	-1.36064
68962851	chr2:68962851:C:T	2.71034e-06	-1.13299e-10	-1.35956
68962900	chr2:68962900:A:G	3.36202e-05	-1.13299e-10	1.15849
68962944	chr2:68962944:A:G	4.52182e-06	-1.13299e-10	-0.847723
68963009	chr2:68963009:C:G	5.19521e-06	-1.13299e-10	-0.708902
68963019	chr2:68963019:T:C	5.26208e-06	-1.13299e-10	-0.696112
68963288	chr2:68963288:A:C	3.86445e-06	-1.13299e-10	-1.00482
68963537	chr2:68963537:A:G	3.59749e-06	-1.13299e-10	-1.0764
68963545	chr2:68963545:C:T	4.84552e-06	-1.13299e-10	-0.778584
68963583	chr2:68963583:A:G	4.57441e-06	-1.13299e-10	-0.836162
68963608	chr2:68963608:T:C	4.52968e-06	-1.13299e-10	-0.845988
68963754	chr2:68963754:A:C	4.82004e-06	-1.13299e-10	-0.783856
68963804	chr2:68963804:G:A	2.72033e-06	-1.13299e-10	-1.35589
68963832	chr2:68963832:T:C	4.75843e-06	-1.13299e-10	-0.796721
68963877	chr2:68963877:G:A	4.6613e-06	-1.13299e-10	-0.817344
68963986	chr2:68963986:C:T	5.26798e-06	-1.13299e-10	-0.694992
68963989	chr2:68963989:A:G	5.23889e-06	-1.13299e-10	-0.70053
68963994	chr2:68963994:A:AGTTTCT	5.22438e-06	-1.13299e-10	-0.703303
68964067	chr2:68964067:T:C	2.9358e-06	-1.13299e-10	-1.27966
68964163	chr2:68964163:C:T	2.67994e-06	-1.13299e-10	-1.37085
68964336	chr2:68964336:CA:C	3.55795e-06	-1.13299e-10	-1.08745
68964345	chr2:68964345:AC:A	2.81588e-06	-1.13299e-10	-1.32136
68964349	chr2:68964349:AAC:A	3.62844e-06	-1.13299e-10	-1.06783
68964556	chr2:68964556:T:A	3.88686e-06	-1.13299e-10	-0.999038
68964775	chr2:68964775:G:A	4.10412e-06	-1.13299e-10	-0.944647
68964895	chr2:68964895:A:T	2.98337e-06	-1.13299e-10	-1.26358
68965019	chr2:68965019:G:A	3.97267e-06	-1.13299e-10	-0.9772
68965118	chr2:68965118:C:G	3.93242e-06	-1.13299e-10	-0.987383
68965130	chr2:68965130:G:A	3.86476e-06	-1.13299e-10	-1.00474
68965216	chr2:68965216:A:G	4.08228e-06	-1.13299e-10	-0.949984
68965217	chr2:68965217:C:T	2.73765e-06	-1.13299e-10	-1.34954
68965218	chr2:68965218:G:A	9.50474e-05	-1.13299e-10	2.19774
68965245	chr2:68965245:G:A	3.99741e-06	-1.13299e-10	-0.970993
68965269	chr2:68965269:A:C	3.91161e-06	-1.13299e-10	-0.99269
68965529	chr2:68965529:C:A	3.48846e-06	-1.13299e-10	-1.10718
68965544	chr2:68965544:G:A	5.78708e-06	-1.13299e-10	-0.60101
68965553	chr2:68965553:C:T	4.01287e-06	-1.13299e-10	-0.967132
68965564	chr2:68965564:G:T	4.18969e-06	-0.924012	-3.69445e-10
68965623	chr2:68965623:G:A	3.504e-06	-1.13299e-10	-1.10273
68965632	chr2:68965632:A:G	4.03583e-06	-1.13299e-10	-0.961427
68965686	chr2:68965686:A:T	3.98212e-06	-1.13299e-10	-0.974825
68965951	chr2:68965951:G:GT	4.01117e-06	-1.13299e-10	-0.967555
68966103	chr2:68966103:C:T	3.93999e-06	-1.13299e-10	-0.985461
68966195	chr2:68966195:T:C	4.12278e-06	-1.13299e-10	-0.940112
68966293	chr2:68966293:C:G	3.19091e-06	-1.13299e-10	-1.19633
68966313	chr2:68966313:T:TTA	3.99715e-06	-1.13299e-10	-0.971057
68966357	chr2:68966357:G:A	2.73636e-06	-1.13299e-10	-1.35001
68966391	chr2:68966391:AAGAT:A	3.97969e-06	-1.13299e-10	-0.975435
68966448	chr2:68966448:C:G	4.15752e-06	-1.13299e-10	-0.931721
68966531	chr2:68966531:G:A	3.89589e-06	-1.13299e-10	-0.996718
68966654	chr2:68966654:T:A	3.99228e-06	-1.13299e-10	-0.972275
68966740	chr2:68966740:T:C	2.38384e-05	-1.45394	2.2686
68966819	chr2:68966819:A:T	2.8576e-06	-1.13299e-10	-1.30666
68967013	chr2:68967013:C:T	4.89083e-06	-1.13299e-10	-0.769276
68967070	chr2:68967070:A:G	4.02122e-06	-1.13299e-10	-0.965054
68967107	chr2:68967107:A:G	4.06235e-06	-1.13299e-10	-0.954878
68967169	chr2:68967169:C:G	3.86726e-06	-1.13299e-10	-1.00409
68967232	chr2:68967232:T:C	3.83601e-06	-1.13299e-10	-1.01221
68967263	chr2:68967263:T:C	2.90533e-06	-1.13299e-10	-1.29009
68967306	chr2:68967306:G:T	2.73081e-06	-1.13299e-10	-1.35204
68967597	chr2:68967597:A:G	6.47112e-07	-1.4454	-1.34648
68967642	chr2:68967642:A:G	4.02807e-06	-1.13299e-10	-0.963351
68967714	chr2:68967714:G:A	2.94326e-06	-1.13299e-10	-1.27712
68967751	chr2:68967751:G:A	3.91836e-06	-1.13299e-10	-0.990966
68967842	chr2:68967842:T:C	4.21031e-06	-1.13299e-10	-0.919101
68967933	chr2:68967933:C:T	2.71017e-06	-1.13299e-10	-1.35963
68967951	chr2:68967951:A:G	4.06709e-06	-1.13299e-10	-0.953711
68967963	chr2:68967963:A:G	3.93751e-06	-1.13299e-10	-0.986089
68967994	chr2:68967994:A:G	4.03035e-06	-1.13299e-10	-0.962785
68968065	chr2:68968065:GA:G	5.87296e-06	-1.13299e-10	-0.586281
68968133	chr2:68968133:G:A	2.07263e-05	-1.13299e-10	0.674765
68968154	chr2:68968154:C:T	3.95457e-06	-1.13299e-10	-0.981768
68968176	chr2:68968176:A:G	3.98801e-06	-1.13299e-10	-0.973346
68968223	chr2:68968223:T:C	3.98801e-06	-1.13299e-10	-0.973347
68968422	chr2:68968422:A:C	5.29972e-05	-1.34814	2.96174
68968507	chr2:68968507:A:T	2.08119e-05	-1.13299e-10	0.678887
68968745	chr2:68968745:T:A	4.24956e-06	-1.13299e-10	-0.909823
68968822	chr2:68968822:A:G	4.27342e-06	-1.13299e-10	-0.904225
68968888	chr2:68968888:G:A	2.76858e-06	-1.13299e-10	-1.3383
68968898	chr2:68968898:A:C	4.2598e-06	-1.13299e-10	-0.907417
68968997	chr2:68968997:T:C	4.0713e-06	-1.13299e-10	-0.952678
68969048	chr2:68969048:A:G	4.41058e-06	-1.13299e-10	-0.872633
68969122	chr2:68969122:T:C	2.8023e-06	-1.13299e-10	-1.3262
68969272	chr2:68969272:T:C	2.80162e-06	-1.13299e-10	-1.32644
68969329	chr2:68969329:G:A	9.11831e-06	-1.13299e-10	-0.146354
68969345	chr2:68969345:T:C	4.2594e-06	-1.13299e-10	-0.90751
68969396	chr2:68969396:G:A	6.23801e-06	-1.13299e-10	-0.525977
68969439	chr2:68969439:AAAT:A	4.32999e-06	-1.13299e-10	-0.891074
68969706	chr2:68969706:A:T	1.72157e-05	-1.41132	1.9005
68969760	chr2:68969760:T:G	4.03579e-06	-1.13299e-10	-0.961436
68969833	chr2:68969833:G:A	3.65669e-05	-1.29256	2.53506
68969871	chr2:68969871:G:A	8.83584e-07	-1.10216	-1.37825
68969919	chr2:68969919:T:C	7.15969e-06	-1.13299e-10	-0.388172
68969950	chr2:68969950:A:C	5.54535e-06	-1.13299e-10	-0.64368
68969997	chr2:68969997:A:C	2.71947e-06	-1.13299e-10	-1.3562
68970286	chr2:68970286:T:C	3.43396e-06	-1.13299e-10	-1.12292
68970363	chr2:68970363:T:C	3.19321e-06	-1.13299e-10	-1.19561
68970412	chr2:68970412:T:C	3.11049e-06	-1.13299e-10	-1.22186
68970475	chr2:68970475:C:T	8.21683e-05	-1.49762	3.54975
68970508	chr2:68970508:G:A	3.61402e-05	-1.53892	2.76968
68970515	chr2:68970515:A:G	0.000588765	-1.5069	5.52829
68970602	chr2:68970602:T:A	7.4874e-05	-1.56867	3.52784
68970760	chr2:68970760:T:C	4.45935e-06	-1.13299e-10	-0.861635
68970990	chr2:68970990:A:G	2.22243e-05	-1.42139	2.16594
68971200	chr2:68971200:C:T	2.77797e-06	-1.13299e-10	-1.33492
68971256	chr2:68971256:T:C	8.13146e-07	-1.39223	-1.17125
68971418	chr2:68971418:G:A	1.73866e-06	-1.41767	-0.385852
68971480	chr2:68971480:C:G	2.82157e-06	-1.13299e-10	-1.31934
68971525	chr2:68971525:T:C	2.64508e-06	-1.38394	-3.69445e-10
68971634	chr2:68971634:C:T	1.76229e-06	-1.05624	-0.733787
68971648	chr2:68971648:C:T	8.0846e-07	-1.26288	-1.30638
68972260	chr2:68972260:A:C	2.67391e-06	-1.13299e-10	-1.3731
68972264	chr2:68972264:T:C	7.9484e-07	-1.45128	-1.13498
68972361	chr2:68972361:C:A	4.33041e-06	-1.13299e-10	-0.890976
68972534	chr2:68972534:T:G	2.68567e-06	-1.13299e-10	-1.36871
68972604	chr2:68972604:G:A	3.1825e-06	-1.13299e-10	-1.19897
68972706	chr2:68972706:CCTATGTAT:C	3.02091e-06	-1.13299e-10	-1.25108
68972851	chr2:68972851:G:A	2.80114e-06	-1.13299e-10	-1.32661
68972866	chr2:68972866:G:T	6.16623e-06	-1.13299e-10	-0.537552
68973321	chr2:68973321:C:T	2.68182e-06	-1.13299e-10	-1.37014
68973560	chr2:68973560:G:A	2.81809e-06	-1.13299e-10	-1.32058
68973649	chr2:68973649:G:A	3.24021e-06	-1.13299e-10	-1.181
68973660	chr2:68973660:G:A	2.82477e-06	-1.13299e-10	-1.31821
68973707	chr2:68973707:C:T	9.85528e-07	-0.997228	-1.37399
68973812	chr2:68973812:A:G	3.47331e-06	-1.13299e-10	-1.11153
68973893	chr2:68973893:C:G	7.49539e-06	-1.13299e-10	-0.342351
68974079	chr2:68974079:A:G	5.92336e-07	-1.54508	-1.33524
68974359	chr2:68974359:A:C	4.50466e-06	-1.13299e-10	-0.851526
68974568	chr2:68974568:A:G	2.94059e-06	-1.13299e-10	-1.27803
68974762	chr2:68974762:C:T	2.77698e-06	-1.27162	-0.0636517
68974850	chr2:68974850:T:C	1.16982e-06	-1.23081	-0.968975
68974948	chr2:68974948:A:G	4.5595e-06	-1.13299e-10	-0.839426
68975129	chr2:68975129:G:A	5.24972e-06	-1.15346	0.454997
68975884	chr2:68975884:C:A	3.92046e-05	0.575244	0.736913
68976097	chr2:68976097:T:C	7.84129e-07	-1.57228	-1.02754
68976263	chr2:68976263:C:T	3.88169e-06	-1.02209	0.0217168
68976314	chr2:68976314:T:G	4.05771e-06	-1.13299e-10	-0.95602
68976542	chr2:68976542:C:T	3.73932e-05	0.511239	0.753612
68976551	chr2:68976551:T:C	4.17469e-06	-1.13299e-10	-0.927598
68976951	chr2:68976951:A:G	4.00093e-06	-1.13299e-10	-0.970113
68977102	chr2:68977102:C:T	7.92001e-07	-1.34182	-1.24801
68977174	chr2:68977174:A:G	4.05375e-06	-1.13299e-10	-0.956996
68977539	chr2:68977539:A:T	0.000112162	1.0017	1.36161
68977911	chr2:68977911:A:C	4.11476e-05	0.484482	0.876046
68977935	chr2:68977935:T:C	3.46523e-05	0.40337	0.785355
68978146	chr2:68978146:C:T	1.15163e-05	0.332726	-0.245601
68978376	chr2:68978376:A:G	8.96123e-06	0.815557	-0.979288
68978500	chr2:68978500:C:G	4.60851e-06	-1.13299e-10	-0.828734
68978641	chr2:68978641:G:A	4.17407e-05	0.623948	0.75089
68978646	chr2:68978646:A:G	3.50094e-06	-1.13299e-10	-1.10361
68978661	chr2:68978661:G:C	3.38541e-06	-1.13299e-10	-1.13716
68978810	chr2:68978810:C:T	3.49004e-05	0.658024	0.537836
68979376	chr2:68979376:T:G	3.26397e-06	-1.13299e-10	-1.17369
68979417	chr2:68979417:T:A	4.6111e-06	-1.13299e-10	-0.828173
68979497	chr2:68979497:C:T	1.78597e-05	-1.13299e-10	0.525907
68979502	chr2:68979502:T:A	2.66474e-06	-1.13299e-10	-1.37653
68979716	chr2:68979716:C:G	9.50655e-07	-1.55025	-0.856995
68980063	chr2:68980063:G:A	3.66091e-06	-1.13299e-10	-1.05893
68980123	chr2:68980123:C:T	1.26481e-05	0.505406	-0.324535
68980225	chr2:68980225:T:C	7.42466e-06	-1.13299e-10	-0.351832
68980363	chr2:68980363:T:C	3.46611e-06	-1.13299e-10	-1.1136
68980463	chr2:68980463:T:G	8.3716e-07	-1.43241	-1.10197
68980516	chr2:68980516:A:G	2.66339e-06	-1.13299e-10	-1.37704
68980525	chr2:68980525:C:T	3.30609e-06	-1.13299e-10	-1.16087
68980634	chr2:68980634:A:G	3.42588e-06	-1.13299e-10	-1.12528
68980707	chr2:68980707:C:T	1.34938e-06	-1.30808	-0.748906
68980855	chr2:68980855:A:G	3.46011e-06	-1.13299e-10	-1.11534
68980889	chr2:68980889:C:T	3.81483e-05	0.784975	0.499868
68981184	chr2:68981184:T:C	3.9334e-06	-1.13299e-10	-0.987135
68981269	chr2:68981269:A:C	2.85933e-06	-1.13299e-10	-1.30605
68981404	chr2:68981404:C:T	3.09157e-06	-1.13299e-10	-1.22796
68981526	chr2:68981526:GT:G	3.00205e-06	-1.13299e-10	-1.25734
68981946	chr2:68981946:A:G	3.96129e-06	-1.13299e-10	-0.980068
68981961	chr2:68981961:A:G	2.67553e-06	-1.13299e-10	-1.37249
68982227	chr2:68982227:A:G	2.95671e-05	0.858185	0.17184
68982361	chr2:68982361:T:C	2.67713e-06	-1.13299e-10	-1.37189
68982580	chr2:68982580:A:G	3.07694e-06	-1.13299e-10	-1.2327
68982690	chr2:68982690:G:A	2.84436e-06	-1.13299e-10	-1.3113
68982903	chr2:68982903:A:G	2.93139e-06	-1.13299e-10	-1.28116
68982983	chr2:68982983:T:G	1.92259e-05	-1.13299e-10	0.599621
68983028	chr2:68983028:A:C	6.26764e-06	-1.13299e-10	-0.521238
68983339	chr2:68983339:C:T	2.02239e-05	0.955235	-0.305009
68983952	chr2:68983952:A:G	4.84114e-06	-1.13299e-10	-0.779488
68983983	chr2:68983983:A:G	7.2184e-07	-1.30662	-1.37597
68983988	chr2:68983988:T:C	2.66661e-06	-1.13299e-10	-1.37583
68984126	chr2:68984126:A:G	8.64632e-07	-1.30168	-1.20041
68984348	chr2:68984348:G:A	3.78837e-06	-1.0247	-3.69445e-10
68984454	chr2:68984454:T:C	3.12586e-06	-1.13299e-10	-1.21693
68984582	chr2:68984582:A:C	3.12194e-06	-1.13299e-10	-1.21819
68984795	chr2:68984795:A:G	7.69678e-06	-1.13299e-10	-0.315837
68985214	chr2:68985214:C:T	2.65976e-06	-1.13299e-10	-1.3784
68985311	chr2:68985311:C:T	2.93117e-06	-1.13299e-10	-1.28124
68985464	chr2:68985464:T:C	3.1022e-06	-1.13299e-10	-1.22453
68985897	chr2:68985897:G:A	5.34584e-06	-1.13299e-10	-0.68032
68985945	chr2:68985945:G:C	1.81412e-05	-1.13299e-10	0.541547
68986058	chr2:68986058:A:T	1.71595e-05	-1.13299e-10	0.485913
68986210	chr2:68986210:T:C	7.21431e-07	-1.30474	-1.37842
68986463	chr2:68986463:A:G	3.16585e-06	-1.13299e-10	-1.20422
68986576	chr2:68986576:T:C	6.86549e-06	-1.13299e-10	-0.430131
68986891	chr2:68986891:T:G	2.68204e-06	-1.13299e-10	-1.37006
68987089	chr2:68987089:T:C	7.82021e-07	-1.38939	-1.21313
68987195	chr2:68987195:C:A	3.24449e-06	-1.13299e-10	-1.17968
68987437	chr2:68987437:T:C	2.70119e-06	-1.13299e-10	-1.36295
68987595	chr2:68987595:T:C	2.97177e-06	-1.13299e-10	-1.26748
68987834	chr2:68987834:A:G	8.52138e-07	-1.13823	-1.37842
68987877	chr2:68987877:G:A	6.99581e-07	-1.33638	-1.37753
68987893	chr2:68987893:G:A	3.32324e-06	-1.13299e-10	-1.1557
68987898	chr2:68987898:G:A	2.66943e-06	-1.13299e-10	-1.37478
68987981	chr2:68987981:G:A	5.55743e-06	0.731975	-1.37348
68988081	chr2:68988081:C:A	8.40532e-07	-1.1542	-1.37616
68988136	chr2:68988136:T:C	8.32159e-07	-1.16205	-1.37832
68988487	chr2:68988487:G:A	8.26857e-07	-1.16836	-1.3784
68988652	chr2:68988652:C:T	5.49107e-06	0.717507	-1.37102
68988902	chr2:68988902:A:T	8.72814e-07	-1.12762	-1.36505
68988984	chr2:68988984:G:A	8.61305e-07	-1.13905	-1.36689
68988995	chr2:68988995:C:A	7.29196e-07	-1.30215	-1.3703
68989215	chr2:68989215:C:G	8.46826e-07	-1.15656	-1.36634
68989233	chr2:68989233:G:A	8.80824e-07	-1.12261	-1.36092
68989291	chr2:68989291:C:A	3.93668e-06	-1.13299e-10	-0.9863
68989328	chr2:68989328:G:T	8.91749e-07	-1.10398	-1.36722
68989576	chr2:68989576:C:T	8.82214e-07	-1.11124	-1.37072
68990182	chr2:68990182:T:G	6.97467e-06	0.490704	-0.905057
68990333	chr2:68990333:T:C	8.85143e-07	-1.13073	-1.34792
68990474	chr2:68990474:T:C	2.7579e-06	-1.13299e-10	-1.34217
68990836	chr2:68990836:T:C	9.12402e-07	-1.11021	-1.3381
68990858	chr2:68990858:T:C	8.97416e-07	-1.11667	-1.3482
68990893	chr2:68990893:G:A	4.17357e-05	-1.13299e-10	1.37472
68991200	chr2:68991200:A:G	9.17269e-07	-1.10633	-1.33666
68991326	chr2:68991326:A:G	1.01926e-06	-0.991705	-1.34585
68991643	chr2:68991643:C:T	3.16493e-06	-1.13299e-10	-1.20451
68991682	chr2:68991682:C:CT	9.43956e-07	-1.07435	-1.33996
68991865	chr2:68991865:T:C	9.02076e-07	-1.11606	-1.34363
68991867	chr2:68991867:C:T	4.87843e-06	-1.13299e-10	-0.771815
68992147	chr2:68992147:A:G	9.10181e-07	-1.11254	-1.33821
68992173	chr2:68992173:A:C	8.1858e-06	-1.13299e-10	-0.254238
68992541	chr2:68992541:T:G	2.93261e-06	-1.13299e-10	-1.28075
68992590	chr2:68992590:CT:C	2.38252e-05	0.814104	-3.69445e-10
68992617	chr2:68992617:T:C	7.91147e-07	-1.26209	-1.32882
68992743	chr2:68992743:T:C	7.76444e-06	-1.13299e-10	-0.307085
68992752	chr2:68992752:T:C	9.40362e-07	-1.08743	-1.3307
68993018	chr2:68993018:G:A	4.77957e-06	-1.13299e-10	-0.792288
68993045	chr2:68993045:T:A	8.94883e-07	-1.12634	-1.34136
68993097	chr2:68993097:C:T	8.89802e-07	-1.13263	-1.34077
68993239	chr2:68993239:C:A	8.94877e-07	-1.2545	-1.21321
68993437	chr2:68993437:T:C	9.16259e-07	-1.10837	-1.33572
68993485	chr2:68993485:G:A	7.82382e-07	-1.26749	-1.33456
68993758	chr2:68993758:T:C	2.66409e-06	-1.13299e-10	-1.37678
68993785	chr2:68993785:C:T	7.06833e-07	-1.42859	-1.27501
68993872	chr2:68993872:A:G	1.03344e-06	-0.969741	-1.354
68994146	chr2:68994146:G:A	1.04849e-06	-1.12653	-1.18276
68994206	chr2:68994206:G:A	9.13952e-07	-1.10354	-1.34308
68994557	chr2:68994557:G:A	4.89347e-06	0.601784	-1.37052
68994693	chr2:68994693:A:C	9.59442e-07	-1.06088	-1.33717
68995012	chr2:68995012:A:C	7.92924e-06	-1.13299e-10	-0.286082
68995085	chr2:68995085:G:GC	1.9935e-05	-1.13299e-10	0.635839
68995155	chr2:68995155:G:T	7.00159e-07	-1.33471	-1.37838
68995542	chr2:68995542:T:C	8.70835e-07	-1.25316	-1.24179
68995560	chr2:68995560:T:C	3.84397e-06	-1.13299e-10	-1.01013
68995588	chr2:68995588:A:C	2.89072e-06	-1.13299e-10	-1.29513
68995671	chr2:68995671:C:T	5.06967e-06	-1.13299e-10	-0.733362
68995954	chr2:68995954:G:A	3.02143e-06	-1.13299e-10	-1.25091
68995998	chr2:68995998:C:T	3.76377e-06	-1.13299e-10	-1.03122
68996061	chr2:68996061:C:T	3.69249e-06	-1.13299e-10	-1.05034
68996138	chr2:68996138:G:A	3.11615e-06	-1.13299e-10	-1.22004
68996140	chr2:68996140:C:G	3.13467e-06	-1.13299e-10	-1.21411
68996164	chr2:68996164:C:T	2.50182e-06	-1.43962	-3.69445e-10
68996254	chr2:68996254:G:A	3.86831e-06	-1.13299e-10	-1.00382
68996261	chr2:68996261:T:A	3.8209e-06	-1.13299e-10	-1.01615
68996488	chr2:68996488:A:G	3.81103e-06	-1.13299e-10	-1.01874
68996578	chr2:68996578:A:G	3.71017e-06	-1.13299e-10	-1.04556
68996714	chr2:68996714:C:T	3.80048e-06	-1.13299e-10	-1.02151
68997021	chr2:68997021:A:G	1.18929e-05	-1.13299e-10	0.119304
68997258	chr2:68997258:AAC:A	3.19361e-06	-1.13299e-10	-1.19549
68997324	chr2:68997324:T:G	3.89128e-06	-1.13299e-10	-0.997901
68997348	chr2:68997348:G:A	3.90277e-06	-1.13299e-10	-0.994953
68997449	chr2:68997449:T:C	6.42106e-06	-1.13299e-10	-0.497055
68997499	chr2:68997499:G:A	3.1836e-06	-1.13299e-10	-1.19862
68997684	chr2:68997684:G:C	3.44992e-06	-1.13299e-10	-1.11829
68997730	chr2:68997730:C:A	3.35557e-06	-1.13299e-10	-1.14602
68997792	chr2:68997792:A:G	6.44348e-06	0.772068	-1.26564
68997867	chr2:68997867:A:G	1.71541e-05	0.4856	-3.69445e-10
68997966	chr2:68997966:G:A	3.95539e-06	-1.13299e-10	-0.98156
68998008	chr2:68998008:T:C	8.04828e-06	-1.13299e-10	-0.27118
68998012	chr2:68998012:C:T	3.83626e-06	-1.13299e-10	-1.01214
68998034	chr2:68998034:G:A	5.23326e-06	-1.13299e-10	-0.701605
68998164	chr2:68998164:G:C	2.42911e-05	1.74686	-0.913387
68998206	chr2:68998206:C:T	2.73665e-06	-1.13299e-10	-1.3499
68998223	chr2:68998223:T:C	3.82173e-06	-1.13299e-10	-1.01594
68998358	chr2:68998358:A:G	3.18494e-06	-1.13299e-10	-1.1982
68998436	chr2:68998436:G:A	2.68697e-06	-1.13299e-10	-1.36822
68998570	chr2:68998570:C:T	2.70102e-06	-1.13299e-10	-1.36301
68998601	chr2:68998601:T:C	2.75538e-06	-1.13299e-10	-1.34308
68998693	chr2:68998693:T:C	2.73437e-06	-1.13299e-10	-1.35074
68998731	chr2:68998731:AGAGAGAGAGAGAGAGAGAGAGATAGAGAGAGG:A	2.48269e-06	-1.4473	-3.69445e-10
68998739	chr2:68998739:AGAGAGAGAGAGAGATAGAGAGAGG:A	1.03452e-05	-0.020118	-3.69445e-10
68998835	chr2:68998835:T:C	2.69879e-06	-1.13299e-10	-1.36384
68999158	chr2:68999158:T:G	2.98745e-06	-1.13299e-10	-1.26222
68999241	chr2:68999241:G:T	3.07714e-06	-1.13299e-10	-1.23264
68999249	chr2:68999249:G:A	3.46309e-06	-1.13299e-10	-1.11448
68999250	chr2:68999250:C:A	3.45285e-06	-1.13299e-10	-1.11744
68999308	chr2:68999308:C:A	2.77547e-06	-1.13299e-10	-1.33582
68999828	chr2:68999828:A:T	3.94383e-06	-1.13299e-10	-0.984486
68999843	chr2:68999843:T:C	3.9905e-06	-1.13299e-10	-0.972721
68999868	chr2:68999868:A:G	5.58476e-06	-0.636597	-3.69445e-10
68999913	chr2:68999913:T:C	3.91871e-06	-1.13299e-10	-0.990877
68999930	chr2:68999930:T:C	3.91223e-06	-1.13299e-10	-0.992532
68999984	chr2:68999984:T:C	3.63224e-06	-1.13299e-10	-1.06679
69000007	chr2:69000007:C:T	3.94618e-06	-1.13299e-10	-0.983891
69000099	chr2:69000099:C:T	2.73546e-06	-1.13299e-10	-1.35034
69000158	chr2:69000158:T:C	3.92989e-06	-1.13299e-10	-0.988027
69000292	chr2:69000292:A:G	3.24056e-06	-1.13299e-10	-1.18089
69000362	chr2:69000362:T:C	2.4115e-06	-1.47639	-3.69445e-10
69000452	chr2:69000452:C:T	3.95838e-06	-1.13299e-10	-0.980804
69000546	chr2:69000546:C:T	4.40279e-06	-1.13299e-10	-0.8744
69000712	chr2:69000712:T:G	2.00324e-05	1.61498	-0.974269
69000978	chr2:69000978:C:T	3.79552e-06	-1.13299e-10	-1.02282
69001066	chr2:69001066:A:G	2.77794e-06	-1.13299e-10	-1.33493
69001110	chr2:69001110:A:G	1.15478e-05	-1.13299e-10	0.0898574
69001146	chr2:69001146:A:T	3.86671e-06	-1.13299e-10	-1.00423
69001236	chr2:69001236:A:C	3.8333e-06	-1.13299e-10	-1.01291
69001237	chr2:69001237:G:A	3.17215e-06	-1.13299e-10	-1.20223
69001304	chr2:69001304:G:C	4.83895e-06	-1.13299e-10	-0.77994
69001539	chr2:69001539:G:T	4.43713e-06	-1.13299e-10	-0.866631
69001700	chr2:69001700:T:C	1.27678e-05	-1.13299e-10	0.190287
69001774	chr2:69001774:A:G	3.94203e-06	-1.13299e-10	-0.984942
69001896	chr2:69001896:T:A	2.79188e-06	-1.13299e-10	-1.32992
69002000	chr2:69002000:A:G	3.86992e-06	-1.13299e-10	-1.00341
69002101	chr2:69002101:T:C	3.9158e-06	-1.13299e-10	-0.99162
69002332	chr2:69002332:A:G	3.19018e-06	-1.13299e-10	-1.19656
69002349	chr2:69002349:T:G	2.79296e-06	-1.13299e-10	-1.32954
69002724	chr2:69002724:A:T	4.51035e-06	-1.13299e-10	-0.850264
69003155	chr2:69003155:T:C	2.82813e-06	-1.31702	-3.69445e-10
69003167	chr2:69003167:A:G	9.01934e-06	-1.13299e-10	-0.157268
69003259	chr2:69003259:T:C	4.69432e-06	-1.13299e-10	-0.810284
69003357	chr2:69003357:A:G	3.87444e-06	-1.13299e-10	-1.00224
69003436	chr2:69003436:T:C	3.49687e-06	-1.13299e-10	-1.10477
69003452	chr2:69003452:T:C	9.68979e-06	-1.13299e-10	-0.0855657
69003495	chr2:69003495:G:A	3.63193e-06	-1.13299e-10	-1.06687
69003621	chr2:69003621:T:C	3.85811e-06	-1.13299e-10	-1.00646
69003636	chr2:69003636:A:G	2.98537e-06	-1.13299e-10	-1.26292
69003745	chr2:69003745:T:C	2.76189e-06	-1.13299e-10	-1.34072
69003918	chr2:69003918:A:C	1.21074e-05	-1.13299e-10	0.137177
69004235	chr2:69004235:T:C	3.5959e-06	-1.13299e-10	-1.07685
69004253	chr2:69004253:C:T	2.92766e-06	-1.13299e-10	-1.28243
69004462	chr2:69004462:A:C	2.43557e-06	-1.46646	-3.69445e-10
69004476	chr2:69004476:C:T	3.14596e-06	-1.13299e-10	-1.21052
69004582	chr2:69004582:G:T	3.09759e-06	-1.13299e-10	-1.22601
69005438	chr2:69005438:G:A	7.5708e-06	-1.13299e-10	-0.33234
69005840	chr2:69005840:T:C	9.67105e-06	-1.13299e-10	-0.0875017
69005902	chr2:69005902:G:C	2.9899e-06	-1.13299e-10	-1.2614
69006035	chr2:69006035:G:A	4.00111e-06	-1.13299e-10	-0.970068
69006057	chr2:69006057:G:A	3.65078e-06	-1.13299e-10	-1.0617
69006177	chr2:69006177:T:C	4.12452e-06	-1.13299e-10	-0.93969
69006395	chr2:69006395:C:G	3.95528e-06	-1.13299e-10	-0.981588
69006478	chr2:69006478:C:T	2.75506e-06	-1.13299e-10	-1.3432
69006569	chr2:69006569:G:A	4.02515e-06	-1.13299e-10	-0.964076
69006802	chr2:69006802:T:C	3.06713e-06	-1.13299e-10	-1.2359
69007207	chr2:69007207:C:T	3.99341e-06	-1.13299e-10	-0.971994
69007779	chr2:69007779:G:A	2.36279e-05	2.0969	-1.29111
69008210	chr2:69008210:C:A	4.2729e-06	-1.13299e-10	-0.904347
69008244	chr2:69008244:G:A	4.11588e-06	-1.13299e-10	-0.941787
69008406	chr2:69008406:C:T	3.90057e-06	-1.13299e-10	-0.995517
69008449	chr2:69008449:T:C	6.74336e-07	-1.49093	-1.25974
69008453	chr2:69008453:C:T	7.46159e-06	-1.13299e-10	-0.346871
69008747	chr2:69008747:G:A	6.87872e-07	-1.54212	-1.18867
69008773	chr2:69008773:C:T	7.33932e-06	-0.363392	-3.69445e-10
69008824	chr2:69008824:G:A	3.35847e-06	-1.13299e-10	-1.14515
69009141	chr2:69009141:CCTATGGTGGT:C	4.07023e-06	-1.13299e-10	-0.95294
69009226	chr2:69009226:G:T	2.83714e-06	-1.13299e-10	-1.31384
69009262	chr2:69009262:C:CTA	7.01827e-06	-1.13299e-10	-0.408122
69009419	chr2:69009419:C:T	3.47043e-06	-1.56393	0.451564
69009493	chr2:69009493:T:C	2.70989e-06	-1.13299e-10	-1.35973
69009505	chr2:69009505:G:A	4.11967e-06	-1.13299e-10	-0.940865
69010058	chr2:69010058:C:T	2.70959e-06	-1.13299e-10	-1.35984
69010110	chr2:69010110:A:G	1.31927e-06	-1.03991	-1.03965
69010340	chr2:69010340:G:A	1.25692e-06	-1.08031	-1.04767
69010502	chr2:69010502:T:C	3.52619e-06	-1.13299e-10	-1.09642
69010522	chr2:69010522:C:T	3.80574e-06	-1.13299e-10	-1.02013
69010835	chr2:69010835:A:C	2.19151e-05	2.07641	-1.34587
69011127	chr2:69011127:G:A	2.84949e-06	-1.13299e-10	-1.3095
69011147	chr2:69011147:T:C	9.08687e-06	1.22712	-1.37693
69011189	chr2:69011189:T:C	1.0887e-05	1.13602	-1.10509
69011368	chr2:69011368:G:A	2.95603e-06	-1.13299e-10	-1.27279
69011718	chr2:69011718:G:C	3.49328e-05	2.45127	-1.25449
69011736	chr2:69011736:T:G	3.62395e-05	2.52139	-1.28788
69011737	chr2:69011737:G:C	3.62005e-05	2.51429	-1.28185
69011968	chr2:69011968:C:CA	3.37032e-05	2.43351	-1.27256
69011979	chr2:69011979:C:T	3.42001e-06	-1.13299e-10	-1.127
69012121	chr2:69012121:A:G	3.41605e-05	2.42833	-1.2539
69012251	chr2:69012251:A:G	6.07078e-05	2.41066	-0.661226
69012341	chr2:69012341:T:C	2.62131e-05	1.77571	-0.866094
69012463	chr2:69012463:A:C	3.94742e-05	2.56934	-1.25033
69012495	chr2:69012495:C:T	4.03947e-05	2.61224	-1.27018
69012563	chr2:69012563:C:T	2.85124e-06	-1.13299e-10	-1.30888
69012577	chr2:69012577:T:C	3.82861e-05	2.51361	-1.22516
69012605	chr2:69012605:C:T	2.79046e-06	-1.13299e-10	-1.33043
69012709	chr2:69012709:T:C	4.63437e-05	2.706	-1.22655
69012930	chr2:69012930:G:A	3.56757e-06	-1.13299e-10	-1.08475
69013084	chr2:69013084:A:G	3.24019e-06	-1.13299e-10	-1.18101
69013206	chr2:69013206:G:A	1.03028e-05	-1.13299e-10	-0.0242189
69013458	chr2:69013458:G:A	1.07077e-05	-1.13299e-10	0.0143242
69013740	chr2:69013740:G:C	6.19261e-05	1.7693	-3.69445e-10
69013952	chr2:69013952:C:T	3.00527e-06	-1.13299e-10	-1.25627
69014127	chr2:69014127:A:G	3.23741e-05	-1.13299e-10	1.12072
69014414	chr2:69014414:A:AG	2.57384e-06	-1.44661	0.0353716
69014828	chr2:69014828:T:G	2.42584e-06	-1.47046	-3.69445e-10
69015139	chr2:69015139:G:A	1.99008e-06	-1.50589	-0.162579
69015155	chr2:69015155:A:G	2.80973e-06	-1.13299e-10	-1.32355
69015526	chr2:69015526:G:A	3.39334e-06	-1.13299e-10	-1.13482
69015540	chr2:69015540:A:T	3.43546e-06	-1.13299e-10	-1.12249
69015552	chr2:69015552:G:A	2.79198e-06	-1.13299e-10	-1.32989
69015691	chr2:69015691:G:A	2.72083e-06	-1.13299e-10	-1.3557
69015747	chr2:69015747:T:G	2.28398e-06	-1.49	-0.0407219
69015948	chr2:69015948:G:A	5.1598e-05	1.58684	-3.69445e-10
69015966	chr2:69015966:G:GA	6.79615e-07	-1.55336	-1.18951
69016119	chr2:69016119:A:G	8.87465e-07	-1.5644	-0.911629
69016223	chr2:69016223:T:C	3.32248e-06	-1.13299e-10	-1.15593
69016229	chr2:69016229:A:G	2.7475e-06	-1.5	0.154053
69016355	chr2:69016355:G:A	6.04139e-07	-1.56981	-1.29078
69016486	chr2:69016486:C:CAG	7.7514e-07	-1.28782	-1.32353
69016701	chr2:69016701:T:C	1.47925e-05	1.26185	-0.924368
69016957	chr2:69016957:T:C	3.10675e-06	-1.13299e-10	-1.22306
69017256	chr2:69017256:C:T	3.85352e-06	-1.13299e-10	-1.00765
69017316	chr2:69017316:G:C	7.5578e-06	0.692783	-1.02684
69017333	chr2:69017333:G:A	3.04605e-06	-1.13299e-10	-1.24279
69017353	chr2:69017353:T:C	1.48347e-05	-1.41737	1.75769
69017435	chr2:69017435:T:C	1.31188e-05	-1.13299e-10	0.217406
69017517	chr2:69017517:T:C	9.497e-07	-1.56844	-0.839812
69017567	chr2:69017567:A:G	3.14608e-06	-1.13299e-10	-1.21048
69018027	chr2:69018027:T:C	2.98155e-06	-1.13299e-10	-1.2642
69018096	chr2:69018096:T:G	1.47173e-06	-1.41385	-0.556349
69018102	chr2:69018102:A:G	1.29476e-06	-1.40304	-0.695269
69018220	chr2:69018220:T:C	3.61081e-05	-1.13299e-10	1.22988
69018646	chr2:69018646:T:C	2.66676e-06	-1.13299e-10	-1.37577
69018726	chr2:69018726:T:C	2.66374e-06	-1.13299e-10	-1.37691
69019419	chr2:69019419:T:C	2.89355e-06	-1.13299e-10	-1.29415
69019685	chr2:69019685:C:T	6.09911e-07	-1.50564	-1.34544
69019692	chr2:69019692:A:C	4.29484e-06	-1.13299e-10	-0.899224
69019717	chr2:69019717:T:C	2.88599e-06	-1.13299e-10	-1.29677
69019736	chr2:69019736:T:C	1.65879e-06	-1.22491	-0.625641
69019805	chr2:69019805:T:A	4.63234e-06	-1.5504	0.726818
69019812	chr2:69019812:TA:T	3.26435e-05	-1.13299e-10	1.12901
69019854	chr2:69019854:T:G	2.29358e-06	-1.52653	-3.69445e-10
69019947	chr2:69019947:A:G	2.4458e-06	-0.700001	-0.762267
69020066	chr2:69020066:A:G	2.73608e-06	-1.13299e-10	-1.35011
69020277	chr2:69020277:C:T	6.13018e-06	-1.13299e-10	-0.543414
69020772	chr2:69020772:C:T	2.70515e-06	-1.13299e-10	-1.36148
69021020	chr2:69021020:G:A	2.0353e-06	-1.56078	-0.0852129
69021050	chr2:69021050:A:G	2.991e-06	-1.13299e-10	-1.26103
69021258	chr2:69021258:T:C	1.59018e-06	-1.25277	-0.640022
69021265	chr2:69021265:A:G	1.50027e-06	-1.24774	-0.703259
69021398	chr2:69021398:T:A	3.07094e-06	-1.13299e-10	-1.23465
69021445	chr2:69021445:G:T	3.03942e-06	-1.13299e-10	-1.24497
69021574	chr2:69021574:T:A	3.0447e-06	-1.13299e-10	-1.24324
69021603	chr2:69021603:C:T	3.25281e-06	-1.13299e-10	-1.17712
69021755	chr2:69021755:T:G	4.06523e-06	-1.13299e-10	-0.954168
69021770	chr2:69021770:G:A	2.74715e-06	-1.13299e-10	-1.34608
69021995	chr2:69021995:C:T	2.74108e-06	-1.13299e-10	-1.34829
69022119	chr2:69022119:G:A	4.35072e-06	-1.13299e-10	-0.886297
69022155	chr2:69022155:A:G	3.86171e-06	-1.13299e-10	-1.00553
69022169	chr2:69022169:A:G	1.32333e-06	-1.09557	-0.980918
69022183	chr2:69022183:G:GC	3.01317e-06	-1.13299e-10	-1.25365
69022296	chr2:69022296:T:C	7.81788e-07	-1.52116	-1.08165
69022429	chr2:69022429:T:A	3.09179e-06	-1.13299e-10	-1.22789
69022632	chr2:69022632:A:G	3.01302e-06	-1.13299e-10	-1.25369
69022740	chr2:69022740:T:C	8.35896e-07	-1.52695	-1.00894
69023136	chr2:69023136:T:C	2.75713e-06	-1.56045	0.218005
69023231	chr2:69023231:T:C	2.89054e-06	-1.13299e-10	-1.2952
69023284	chr2:69023284:G:T	2.94479e-06	-1.13299e-10	-1.2766
69023379	chr2:69023379:T:C	1.06355e-06	-1.56767	-0.727352
69023500	chr2:69023500:G:A	6.99631e-06	-1.13299e-10	-0.411255
69023655	chr2:69023655:G:A	3.97707e-06	-1.13299e-10	-0.976093
69023787	chr2:69023787:G:A	3.22907e-06	-1.13299e-10	-1.18445
69024117	chr2:69024117:A:C	4.36085e-06	-1.54868	0.664706
69024313	chr2:69024313:G:A	2.69577e-06	-1.13299e-10	-1.36496
69024678	chr2:69024678:A:G	2.95449e-06	-1.13299e-10	-1.27331
69024687	chr2:69024687:ATC:A	2.78276e-06	-1.13299e-10	-1.3332
69024842	chr2:69024842:T:G	5.83847e-07	-1.5503	-1.34446
69024975	chr2:69024975:A:C	2.78142e-06	-1.13299e-10	-1.33368
69024994	chr2:69024994:T:C	2.32234e-06	-1.51406	-3.69445e-10
69025373	chr2:69025373:G:C	2.6746e-06	-1.13299e-10	-1.37284
69025609	chr2:69025609:T:C	5.69761e-06	-1.13299e-10	-0.616591
69025631	chr2:69025631:TAAGAG:T	1.13717e-06	-1.42913	-0.798966
69025663	chr2:69025663:T:G	2.93938e-06	-1.13299e-10	-1.27844
69025711	chr2:69025711:A:G	2.97775e-06	-1.13299e-10	-1.26547
69025743	chr2:69025743:G:A	2.30742e-06	-1.52051	-3.69445e-10
69026077	chr2:69026077:G:A	1.12256e-06	-1.36375	-0.877275
69026100	chr2:69026100:A:T	2.66225e-06	-1.13299e-10	-1.37747
69026895	chr2:69026895:G:A	4.24496e-06	-1.13299e-10	-0.910906
69026967	chr2:69026967:C:T	9.01388e-07	-1.54541	-0.915048
69027093	chr2:69027093:C:T	3.18757e-06	-1.13299e-10	-1.19738
69027164	chr2:69027164:A:G	3.96018e-06	-1.13299e-10	-0.98035
69027254	chr2:69027254:T:C	3.13304e-06	-1.13299e-10	-1.21464
69027288	chr2:69027288:G:A	6.52465e-07	-1.56604	-1.21759
69027398	chr2:69027398:G:T	2.68296e-06	-1.13299e-10	-1.36972
69027804	chr2:69027804:T:A	6.11309e-07	-1.50457	-1.34422
69027925	chr2:69027925:G:A	4.09771e-06	-1.13299e-10	-0.94621
69028141	chr2:69028141:T:G	3.85275e-06	-1.13299e-10	-1.00785
69028173	chr2:69028173:C:G	3.98101e-06	-0.975103	-3.69445e-10
69028217	chr2:69028217:G:A	3.04948e-06	-1.13299e-10	-1.24167
69028516	chr2:69028516:A:G	2.33378e-06	-1.50915	-3.69445e-10
69028732	chr2:69028732:C:G	2.83084e-06	-1.13299e-10	-1.31607
69028873	chr2:69028873:T:A	2.78286e-05	-1.13299e-10	0.969426
69029097	chr2:69029097:C:T	3.60406e-06	-1.13299e-10	-1.07458
69029283	chr2:69029283:A:G	2.93839e-06	-1.13299e-10	-1.27878
69029410	chr2:69029410:T:A	5.03055e-06	-1.13299e-10	-0.74111
69029527	chr2:69029527:A:C	1.24969e-05	0.168841	-3.69445e-10
69029678	chr2:69029678:T:A	2.68342e-06	-1.13299e-10	-1.36955
69029741	chr2:69029741:C:T	2.34208e-06	-1.5056	-3.69445e-10
69029770	chr2:69029770:C:T	4.14169e-06	-1.13299e-10	-0.935534
69029771	chr2:69029771:G:A	1.77022e-06	-1.34559	-0.439944
69029788	chr2:69029788:T:TG	2.73019e-06	-1.13299e-10	-1.35227
69029795	chr2:69029795:A:G	2.7253e-06	-1.13299e-10	-1.35406
69030057	chr2:69030057:C:T	2.49066e-06	-1.44409	-3.69445e-10
69030363	chr2:69030363:G:T	4.52102e-06	-1.13299e-10	-0.847901
69030398	chr2:69030398:C:T	3.22459e-06	-1.13299e-10	-1.18583
69030907	chr2:69030907:G:GA	1.56113e-06	-1.19527	-0.715957
69031011	chr2:69031011:T:A	2.79535e-06	-1.13299e-10	-1.32868
69031356	chr2:69031356:T:C	2.5719e-06	-1.41199	-3.69445e-10
69031419	chr2:69031419:A:G	3.08816e-06	-1.13299e-10	-1.22906
69031730	chr2:69031730:T:C	3.80845e-06	-1.13299e-10	-1.01942
69031767	chr2:69031767:A:C	2.47645e-06	-0.756488	-0.693323
69031959	chr2:69031959:A:G	2.77153e-06	-1.13299e-10	-1.33724
69032139	chr2:69032139:T:G	2.00028e-06	-1.57508	-0.0882742
69032425	chr2:69032425:G:A	2.2798e-05	-1.13299e-10	0.770033
69032426	chr2:69032426:A:G	1.65223e-06	-1.57529	-0.279227
69032642	chr2:69032642:GT:G	2.94215e-06	-1.13299e-10	-1.2775
69032938	chr2:69032938:A:T	5.19313e-05	-1.13299e-10	1.59328
69033126	chr2:69033126:A:G	2.24789e-06	-1.54665	-3.69445e-10
69033168	chr2:69033168:A:G	1.2063e-05	-1.13299e-10	0.133504
69033656	chr2:69033656:T:G	2.28237e-06	-1.53142	-3.69445e-10
69033898	chr2:69033898:A:G	2.72685e-06	-1.13299e-10	-1.35349
69034182	chr2:69034182:A:G	2.26594e-06	-1.53865	-3.69445e-10
69034597	chr2:69034597:AT:A	2.85488e-06	-1.13299e-10	-1.30761
69034624	chr2:69034624:C:G	2.84592e-06	-1.13299e-10	-1.31075
69035025	chr2:69035025:G:A	3.35111e-06	-1.13299e-10	-1.14735
69035157	chr2:69035157:G:A	1.42384e-06	-1.57527	-0.42801
69035469	chr2:69035469:T:C	5.93369e-07	-1.50131	-1.37726
69035502	chr2:69035502:C:T	6.39257e-06	-1.13299e-10	-0.501502
69035777	chr2:69035777:T:C	3.96835e-06	-1.13299e-10	-0.978288
69035812	chr2:69035812:T:C	5.57125e-06	-1.01787	0.378852
69035814	chr2:69035814:C:T	1.46888e-06	-1.46666	-0.50548
69035988	chr2:69035988:C:T	4.7553e-06	-1.13299e-10	-0.797378
69036046	chr2:69036046:A:G	6.99746e-07	-1.42347	-1.29021
69036208	chr2:69036208:A:G	3.18354e-06	-1.13299e-10	-1.19864
69036433	chr2:69036433:A:G	2.45957e-05	-1.13299e-10	0.845933
69036528	chr2:69036528:C:T	2.03241e-06	-1.54253	-0.104885
69036529	chr2:69036529:G:A	6.21891e-07	-1.55409	-1.27754
69036679	chr2:69036679:T:TGC	2.34478e-06	-1.50445	-3.69445e-10
69036962	chr2:69036962:A:G	3.59701e-06	-1.13299e-10	-1.07654
69037441	chr2:69037441:G:A	3.24403e-06	0.00355143	-1.18337
69037617	chr2:69037617:A:G	6.44184e-06	-1.13299e-10	-0.493824
69037813	chr2:69037813:A:G	2.96073e-06	-1.13299e-10	-1.2712
69037833	chr2:69037833:T:C	2.7713e-06	-1.13299e-10	-1.33732
69038092	chr2:69038092:C:T	2.84948e-06	-1.13299e-10	-1.3095
69038508	chr2:69038508:G:A	2.71257e-06	-1.13299e-10	-1.35874
69038911	chr2:69038911:A:G	8.51795e-06	0.872802	-1.08726
69039159	chr2:69039159:G:A	2.77658e-06	-1.13299e-10	-1.33542
69039240	chr2:69039240:G:T	3.53541e-06	-1.13299e-10	-1.09381
69039320	chr2:69039320:A:G	2.76411e-06	-1.13299e-10	-1.33992
69039672	chr2:69039672:C:T	1.71707e-05	-1.13299e-10	0.486563
69039734	chr2:69039734:C:T	1.65802e-06	-1.21903	-0.63198
69039752	chr2:69039752:A:G	2.72976e-06	-1.13299e-10	-1.35242
69039994	chr2:69039994:A:G	3.30449e-06	-1.13299e-10	-1.16136
69040002	chr2:69040002:G:A	4.5695e-06	-0.591085	-0.246149
69040172	chr2:69040172:T:C	4.41341e-06	-1.13299e-10	-0.871992
69040196	chr2:69040196:A:G	9.5401e-07	-1.28772	-1.116
69040461	chr2:69040461:G:C	8.5942e-06	0.791473	-0.997024
69040688	chr2:69040688:A:G	2.67596e-06	-1.13299e-10	-1.37233
69040878	chr2:69040878:A:G	3.65883e-06	-1.13299e-10	-1.05949
69041014	chr2:69041014:G:A	5.05329e-06	-1.13299e-10	-0.736599
69041131	chr2:69041131:T:G	3.37717e-06	-1.13299e-10	-1.1396
69041145	chr2:69041145:G:A	4.38728e-06	-0.568109	-0.30982
69041966	chr2:69041966:T:C	4.55043e-06	-1.13299e-10	-0.841417
69042677	chr2:69042677:C:T	1.63017e-06	-1.00932	-0.858632
69042761	chr2:69042761:C:T	6.08492e-07	-1.4867	-1.36671
69042762	chr2:69042762:G:A	6.78149e-06	-0.453351	0.0109092
69042934	chr2:69042934:T:C	2.98538e-05	-1.13299e-10	1.03967
69042939	chr2:69042939:G:T	1.08855e-06	-1.05295	-1.21884
69043080	chr2:69043080:A:G	6.31309e-07	-1.46736	-1.34924
69043374	chr2:69043374:A:G	6.34783e-07	-1.43944	-1.37167
69043988	chr2:69043988:C:T	5.61122e-06	-0.554789	-0.0770818
69044052	chr2:69044052:G:A	7.01294e-05	-1.13299e-10	1.8937
69044106	chr2:69044106:C:T	5.36129e-06	-0.615722	-0.0617131
69044169	chr2:69044169:C:T	1.08707e-06	-1.28371	-0.989444
69044961	chr2:69044961:G:A	4.37958e-06	-0.879686	-3.69445e-10
69044974	chr2:69044974:G:A	4.30054e-06	-0.616283	-0.281616
69044984	chr2:69044984:C:T	3.76844e-05	1.1298	0.142808
69045364	chr2:69045364:A:T	6.89737e-06	-1.13299e-10	-0.425499
69045640	chr2:69045640:A:G	1.57387e-06	-0.773264	-1.12984
69045667	chr2:69045667:G:C	4.79435e-06	-1.4929	0.703704
69045855	chr2:69045855:T:C	5.53817e-06	-1.13299e-10	-0.644974
69046439	chr2:69046439:C:T	2.29702e-06	-1.52503	-3.69445e-10
69046532	chr2:69046532:T:C	4.37335e-06	-1.13299e-10	-0.881108
69046795	chr2:69046795:T:C	6.77587e-07	-1.52201	-1.22384
69046817	chr2:69046817:C:G	5.86341e-06	0.556618	-1.14453
69046820	chr2:69046820:A:T	2.73708e-06	-1.13299e-10	-1.34975
69047249	chr2:69047249:G:A	2.66912e-06	-1.13299e-10	-1.37489
69047855	chr2:69047855:A:G	1.00938e-05	0.96786	-1.01258
69048186	chr2:69048186:C:T	2.90901e-06	-1.13299e-10	-1.28883
69048296	chr2:69048296:C:G	5.24984e-06	-1.13299e-10	-0.698442
69048702	chr2:69048702:T:C	7.58845e-07	-1.26696	-1.36564
69048817	chr2:69048817:A:G	2.86025e-06	-1.13299e-10	-1.30573
69049167	chr2:69049167:C:T	2.39838e-06	-0.356503	-1.12534
69049173	chr2:69049173:T:C	1.00112e-06	-1.02554	-1.32998
69049601	chr2:69049601:C:T	2.9987e-06	-1.25846	-3.69445e-10
69050215	chr2:69050215:T:C	3.6995e-06	-1.13299e-10	-1.04844
69050318	chr2:69050318:A:G	4.51573e-06	-1.13299e-10	-0.849071
69050373	chr2:69050373:C:A	3.70152e-06	-1.13299e-10	-1.0479
69051014	chr2:69051014:G:T	2.52036e-06	-1.43224	-3.69445e-10
69051243	chr2:69051243:A:G	3.98235e-06	-0.118553	-0.856213
69051246	chr2:69051246:G:C	2.74189e-06	-1.13299e-10	-1.34799
69052167	chr2:69052167:T:C	2.71328e-06	-1.35848	-3.69445e-10
69053045	chr2:69053045:T:C	4.22957e-06	-1.13299e-10	-0.914538
69053780	chr2:69053780:G:A	6.61525e-06	0.356152	-0.823413
69053994	chr2:69053994:A:G	2.65756e-06	-1.37923	-3.69445e-10
69054161	chr2:69054161:T:C	1.48227e-05	0.339524	-3.69445e-10
69054180	chr2:69054180:AT:A	2.62866e-05	-1.13299e-10	0.91242
69054213	chr2:69054213:C:A	7.1263e-06	-1.13299e-10	-0.392846
69054378	chr2:69054378:T:A	2.66133e-06	-1.13299e-10	-1.37781
69055000	chr2:69055000:C:T	7.12611e-06	-1.13299e-10	-0.392873
69055192	chr2:69055192:G:A	6.63514e-06	0.363269	-0.827528
69055400	chr2:69055400:C:G	1.72867e-06	-0.64068	-1.16861
69055659	chr2:69055659:G:A	2.36308e-06	-0.142175	-1.3545
69055768	chr2:69055768:C:A	6.77465e-06	-1.13299e-10	-0.443452
69056438	chr2:69056438:C:T	2.71315e-06	-1.13299e-10	-1.35853
69056518	chr2:69056518:A:G	3.86089e-06	-1.13299e-10	-1.00574
69056780	chr2:69056780:T:C	1.09478e-06	-1.0661	-1.19998
69057121	chr2:69057121:T:G	2.97497e-06	-1.13299e-10	-1.26641
69057459	chr2:69057459:A:T	7.42333e-07	-1.278	-1.3766
69057464	chr2:69057464:A:G	4.06805e-06	-1.13299e-10	-0.953474
69058102	chr2:69058102:C:T	5.1473e-06	-0.334671	-0.383494
69058249	chr2:69058249:A:T	9.87954e-07	-1.26844	-1.10032
69058320	chr2:69058320:C:A	2.88198e-06	-1.13299e-10	-1.29816
69058671	chr2:69058671:T:A	7.71428e-06	0.413822	-0.727387
69058824	chr2:69058824:T:C	2.68226e-06	-1.13299e-10	-1.36998
69059083	chr2:69059083:G:A	7.77713e-06	0.439667	-0.745118
69059212	chr2:69059212:T:C	2.60737e-06	-1.3983	-3.69445e-10
69059389	chr2:69059389:A:G	4.71602e-06	-1.13299e-10	-0.805674
69059525	chr2:69059525:C:CTGGA	4.37371e-06	-1.13299e-10	-0.881026
69059649	chr2:69059649:G:C	2.02283e-06	-1.46162	-0.190523
69059930	chr2:69059930:G:A	4.56109e-06	-1.13299e-10	-0.839077
69060145	chr2:69060145:G:T	8.23187e-06	0.519589	-0.768215
69060410	chr2:69060410:A:G	2.2345e-06	-0.789616	-0.763004
69060411	chr2:69060411:T:C	3.76685e-06	-1.13299e-10	-1.0304
69060726	chr2:69060726:C:T	2.95986e-06	-1.13299e-10	-1.2715
69060811	chr2:69060811:A:G	4.44502e-05	-1.13299e-10	1.43773
69060820	chr2:69060820:A:G	2.86976e-06	-1.13299e-10	-1.30241
69060866	chr2:69060866:G:A	1.24968e-05	-1.13299e-10	0.168832
69060875	chr2:69060875:C:T	2.51641e-06	-1.43381	-3.69445e-10
69060888	chr2:69060888:A:G	2.65925e-06	-0.741777	-0.636819
69061015	chr2:69061015:T:C	2.82334e-06	-1.13299e-10	-1.31872
69061076	chr2:69061076:A:G	4.6595e-06	-0.606241	-0.211489
69061302	chr2:69061302:G:A	9.23607e-07	-1.4852	-0.950907
69061540	chr2:69061540:G:A	5.22699e-06	-0.702803	-3.69445e-10
69061694	chr2:69061694:G:C	9.33087e-07	-1.29055	-1.13534
69061716	chr2:69061716:A:C	6.15914e-07	-1.51784	-1.32344
69061794	chr2:69061794:A:G	3.01178e-06	-1.13299e-10	-1.25411
69061963	chr2:69061963:CAT:C	2.74665e-06	-1.13299e-10	-1.34626
69061981	chr2:69061981:T:C	2.77343e-06	-1.13299e-10	-1.33655
69062095	chr2:69062095:G:A	2.66437e-06	-1.13299e-10	-1.37667
69062131	chr2:69062131:T:C	7.66643e-06	0.381741	-0.701529
69062696	chr2:69062696:G:A	2.76985e-06	-1.33785	-3.69445e-10
69063315	chr2:69063315:A:T	8.42992e-07	-1.14915	-1.37829
69063571	chr2:69063571:C:CA	2.26376e-06	-1.53961	-3.69445e-10
69063734	chr2:69063734:T:A	1.05506e-06	-1.02238	-1.28066
69063900	chr2:69063900:A:G	2.39618e-06	-1.48276	-3.69445e-10
69063982	chr2:69063982:G:A	2.53429e-06	-1.42672	-3.69445e-10
69064324	chr2:69064324:G:A	3.01782e-06	-1.13299e-10	-1.2521
69064931	chr2:69064931:GA:G	2.68302e-06	-1.13299e-10	-1.3697
69065016	chr2:69065016:A:G	6.27714e-07	-1.44792	-1.37439
69065056	chr2:69065056:A:C	2.57906e-06	-1.40921	-3.69445e-10
69065092	chr2:69065092:G:C	2.20325e-06	-0.936227	-0.630476
69065130	chr2:69065130:G:A	4.68605e-06	-1.13299e-10	-0.81205
69065158	chr2:69065158:G:A	1.01173e-05	-1.13299e-10	-0.0423876
69065182	chr2:69065182:T:C	2.0147e-06	-1.04654	-0.60963
69065598	chr2:69065598:T:C	4.31581e-06	-1.13299e-10	-0.894354
69065615	chr2:69065615:G:A	6.21944e-07	-1.4829	-1.34864
69065675	chr2:69065675:A:G	2.85451e-06	-1.13299e-10	-1.30774
69066051	chr2:69066051:A:G	8.42013e-06	-1.13299e-10	-0.226014
69066064	chr2:69066064:A:G	4.39898e-06	-1.13299e-10	-0.875266
69066106	chr2:69066106:A:G	4.53874e-06	0.325675	-1.16967
69066359	chr2:69066359:T:C	2.67102e-06	-1.13299e-10	-1.37418
69066879	chr2:69066879:G:A	1.16474e-05	0.0984413	-3.69445e-10
69067889	chr2:69067889:AAAC:A	2.8313e-06	-1.13299e-10	-1.3159
69068233	chr2:69068233:G:T	4.76698e-06	-1.13299e-10	-0.794926
69068569	chr2:69068569:T:C	4.08978e-06	-1.13299e-10	-0.948147
69069006	chr2:69069006:G:A	3.46088e-06	-1.13299e-10	-1.11512
69069068	chr2:69069068:C:T	3.03448e-06	-1.13299e-10	-1.2466
69069304	chr2:69069304:C:G	3.86855e-06	-0.98635	-0.017408
69069310	chr2:69069310:T:G	3.26301e-06	-0.973888	-0.200101
69069367	chr2:69069367:C:G	3.33859e-06	-1.13299e-10	-1.15109
69069378	chr2:69069378:C:T	1.08918e-06	-1.21365	-1.05756
69069781	chr2:69069781:C:T	7.02226e-07	-1.33298	-1.37715
69069885	chr2:69069885:C:T	1.32715e-06	-0.695403	-1.3782
69069931	chr2:69069931:C:T	1.70982e-05	-1.13299e-10	0.482333
69069995	chr2:69069995:G:A	2.72341e-06	-1.13299e-10	-1.35475
69070151	chr2:69070151:C:T	3.38695e-06	-0.431732	-0.704978
69070178	chr2:69070178:G:A	4.87423e-06	-1.13299e-10	-0.772677
69070309	chr2:69070309:G:C	1.15956e-06	-0.992043	-1.21656
69070882	chr2:69070882:C:A	6.99228e-07	-1.33997	-1.37445
69071108	chr2:69071108:G:A	2.71741e-06	-1.13299e-10	-1.35696
69071685	chr2:69071685:T:C	1.99065e-06	-0.346292	-1.32189
69071722	chr2:69071722:T:G	5.62779e-06	-0.628922	-3.69445e-10
69072132	chr2:69072132:G:C	7.07674e-07	-1.32857	-1.37384
69072250	chr2:69072250:A:T	1.89705e-06	-0.575049	-1.14129
69072485	chr2:69072485:C:T	2.68907e-06	-1.13299e-10	-1.36744
69072502	chr2:69072502:G:A	2.70236e-06	-1.13299e-10	-1.36251
69072522	chr2:69072522:A:C	3.40569e-06	-1.13299e-10	-1.13119
69072725	chr2:69072725:A:G	2.7969e-06	-1.13299e-10	-1.32813
69072788	chr2:69072788:T:A	5.89424e-06	-1.13299e-10	-0.582662
69072955	chr2:69072955:G:C	1.10796e-06	-0.876617	-1.3775
69072956	chr2:69072956:GGAC:G	1.11152e-06	-0.874933	-1.37598
69072961	chr2:69072961:G:A	1.11307e-06	-0.87201	-1.3775
69073059	chr2:69073059:T:C	2.65312e-06	-1.3809	-3.69445e-10
69073142	chr2:69073142:C:T	4.49143e-06	-1.13299e-10	-0.854468
69073332	chr2:69073332:C:T	1.7536e-06	-1.15993	-0.635041
69073523	chr2:69073523:A:G	1.29536e-05	-1.13299e-10	0.204737
69073602	chr2:69073602:G:A	1.63643e-06	-1.33586	-0.52826
69074080	chr2:69074080:G:A	2.47654e-06	-1.44977	-3.69445e-10
69074399	chr2:69074399:G:A	3.82374e-05	1.28718	-3.69445e-10
69074896	chr2:69074896:A:G	1.0538e-05	-0.920439	0.918789
69074920	chr2:69074920:A:C	3.81929e-06	0.0615955	-1.07817
69074976	chr2:69074976:T:TC	2.69765e-06	-1.13299e-10	-1.36426
69074977	chr2:69074977:T:TAC	2.69739e-06	-1.13299e-10	-1.36435
69075058	chr2:69075058:G:GA	3.00531e-06	-1.42782	0.171566
69075117	chr2:69075117:T:C	2.65982e-06	-1.13299e-10	-1.37838
69075162	chr2:69075162:A:G	2.6822e-06	-1.13299e-10	-1.37
69075302	chr2:69075302:C:G	3.21623e-06	-1.13299e-10	-1.18843
69075758	chr2:69075758:C:T	3.35021e-06	-1.13299e-10	-1.14762
69075813	chr2:69075813:G:A	1.08992e-05	-1.13299e-10	0.0320486
69075905	chr2:69075905:G:C	6.17785e-06	-0.312682	-0.222987
69076058	chr2:69076058:G:A	2.67608e-06	-1.13299e-10	-1.37229
69076149	chr2:69076149:T:A	2.66921e-06	-1.13299e-10	-1.37486
69076234	chr2:69076234:C:T	2.69857e-06	-1.13299e-10	-1.36392
69076447	chr2:69076447:T:C	8.51824e-07	-1.52581	-0.991199
69076590	chr2:69076590:TG:T	2.85751e-06	-1.13299e-10	-1.30669
69077146	chr2:69077146:G:A	2.70261e-06	-1.13299e-10	-1.36242
69077294	chr2:69077294:T:G	2.70403e-06	-1.13299e-10	-1.3619
69077381	chr2:69077381:G:A	2.70261e-06	-1.13299e-10	-1.36242
69077587	chr2:69077587:T:C	1.04437e-06	-0.937215	-1.37601
69077745	chr2:69077745:C:T	2.8465e-06	-1.13299e-10	-1.31055
69077821	chr2:69077821:G:C	1.89945e-05	-1.13299e-10	0.587513
69077982	chr2:69077982:C:T	3.8571e-06	-1.00672	-3.69445e-10
69078615	chr2:69078615:C:T	2.7476e-06	-0.0344963	-1.31141
69078731	chr2:69078731:C:T	6.85817e-07	-1.3579	-1.37589
69078761	chr2:69078761:C:T	1.67639e-06	-0.885635	-0.954364
69079155	chr2:69079155:A:G	1.55462e-06	-1.18539	-0.730016
69079166	chr2:69079166:G:T	1.75853e-06	-1.17867	-0.613488
69079324	chr2:69079324:G:A	2.67098e-06	-1.13299e-10	-1.37419
69079338	chr2:69079338:C:T	2.7805e-06	-1.13299e-10	-1.33401
69079344	chr2:69079344:T:C	2.99577e-06	0.0315907	-1.29103
69079404	chr2:69079404:C:G	1.76464e-06	-1.1804	-0.608293
69079907	chr2:69079907:G:A	4.35564e-06	-1.13299e-10	-0.885166
69079914	chr2:69079914:T:A	4.37626e-06	-1.13299e-10	-0.880445
69080018	chr2:69080018:G:A	1.84406e-06	-1.11672	-0.627953
69080439	chr2:69080439:A:T	2.71761e-06	-1.13299e-10	-1.35688
69080519	chr2:69080519:A:T	3.51972e-06	-1.13299e-10	-1.09826
69080640	chr2:69080640:G:C	2.46727e-05	-1.13299e-10	0.84906
69080783	chr2:69080783:A:G	2.19321e-06	-1.57127	-3.69445e-10
69080949	chr2:69080949:T:C	2.75819e-06	-1.13299e-10	-1.34206
69081985	chr2:69081985:G:A	1.66551e-06	-0.468127	-1.37838
69082302	chr2:69082302:C:T	2.827e-06	-1.13299e-10	-1.31742
69082422	chr2:69082422:A:AGTAACACT	4.29362e-06	-1.13299e-10	-0.899509
69082523	chr2:69082523:C:T	3.53747e-06	-0.00547135	-1.08775
69082685	chr2:69082685:T:C	2.4414e-06	-1.26956	-0.194501
69083174	chr2:69083174:T:C	4.19731e-06	-1.13299e-10	-0.922196
69083387	chr2:69083387:C:T	2.55083e-06	-1.42022	-3.69445e-10
69083590	chr2:69083590:T:C	2.6646e-06	-1.13299e-10	-1.37659
69083835	chr2:69083835:G:A	2.67454e-06	-1.13299e-10	-1.37286
69083976	chr2:69083976:A:G	2.74205e-06	-1.13299e-10	-1.34793
69083996	chr2:69083996:C:T	4.1707e-06	-1.13299e-10	-0.928555
69084057	chr2:69084057:A:G	9.425e-06	-1.13299e-10	-0.113273
69084078	chr2:69084078:T:C	3.25785e-06	-1.27672	0.10115
69084106	chr2:69084106:T:C	6.35394e-07	-1.48514	-1.32501
69084139	chr2:69084139:A:G	2.75019e-06	-1.13299e-10	-1.34497
69084208	chr2:69084208:T:G	2.32362e-05	-1.13299e-10	0.789073
69084291	chr2:69084291:A:G	1.91488e-06	-0.781727	-0.925255
69084294	chr2:69084294:G:T	2.6683e-06	-1.13299e-10	-1.3752
69084321	chr2:69084321:A:G	2.67486e-06	-1.13299e-10	-1.37274
69084891	chr2:69084891:T:C	4.08115e-06	-1.13299e-10	-0.95026
69085018	chr2:69085018:A:G	2.65972e-06	-1.13299e-10	-1.37842
69085075	chr2:69085075:G:A	1.35471e-06	-0.971508	-1.08154
69085207	chr2:69085207:T:C	1.98299e-06	-1.4105	-0.261534
69086030	chr2:69086030:G:C	2.40729e-06	-1.47814	-3.69445e-10
69086240	chr2:69086240:A:G	1.27285e-05	-1.13299e-10	0.187205
69086297	chr2:69086297:G:A	5.33816e-06	-0.544572	-0.137186
69086365	chr2:69086365:G:A	7.10007e-07	-1.39015	-1.30897
69086379	chr2:69086379:A:C	8.94284e-07	-1.39638	-1.07199
69086382	chr2:69086382:T:C	2.92698e-06	-1.13299e-10	-1.28267
69086501	chr2:69086501:G:T	5.89446e-07	-1.50836	-1.37685
69086502	chr2:69086502:A:T	3.38704e-06	-1.13299e-10	-1.13668
69087016	chr2:69087016:A:G	2.66461e-06	-1.13299e-10	-1.37658
69087108	chr2:69087108:T:C	3.25165e-06	-1.39341	0.215933
69087428	chr2:69087428:G:A	2.74573e-06	-1.13299e-10	-1.34659
69087535	chr2:69087535:G:A	3.7416e-06	-1.3907	0.353572
69087597	chr2:69087597:G:A	7.12829e-06	-1.13299e-10	-0.392567
69087669	chr2:69087669:AG:A	7.51624e-06	-1.13299e-10	-0.339573
69087899	chr2:69087899:T:C	1.15051e-06	-0.895265	-1.32117
69088037	chr2:69088037:A:G	3.247e-06	-0.212892	-0.966017
69088234	chr2:69088234:T:G	4.75554e-06	-1.13299e-10	-0.797328
69088295	chr2:69088295:T:C	3.15802e-06	-0.204082	-1.00261
69088498	chr2:69088498:A:G	3.29408e-06	-1.13299e-10	-1.16451
69089045	chr2:69089045:C:G	1.02449e-06	-0.980973	-1.35147
69089206	chr2:69089206:T:C	6.89224e-06	-1.13299e-10	-0.426242
69089502	chr2:69089502:A:C	2.92867e-06	-1.13299e-10	-1.28209
69089549	chr2:69089549:G:A	5.12394e-06	-1.13299e-10	-0.722715
69089953	chr2:69089953:T:C	6.27688e-07	-1.57216	-1.25019
69090020	chr2:69090020:T:C	5.99828e-06	-1.13299e-10	-0.565165
69090227	chr2:69090227:A:C	6.83274e-06	-1.13299e-10	-0.434913
69090617	chr2:69090617:A:C	2.66171e-06	-1.13299e-10	-1.37767
69090793	chr2:69090793:G:A	9.01653e-07	-1.10626	-1.3539
69091029	chr2:69091029:T:G	2.15245e-06	-1.56798	-0.0220537
69091311	chr2:69091311:C:G	2.73517e-06	0.0202227	-1.37067
69091348	chr2:69091348:G:T	5.17131e-06	-1.13299e-10	-0.713512
69091423	chr2:69091423:G:A	2.18474e-06	-1.57514	-3.69445e-10
69091655	chr2:69091655:A:G	1.11538e-06	-0.930766	-1.31668
69092489	chr2:69092489:A:T	2.70136e-06	-1.13299e-10	-1.36288
69092617	chr2:69092617:G:T	3.77794e-06	-1.02746	-3.69445e-10
69092665	chr2:69092665:T:C	2.5467e-06	-1.55775	0.135911
69093431	chr2:69093431:G:A	1.36223e-06	-1.56843	-0.479089
69093617	chr2:69093617:G:A	1.15268e-06	-1.56046	-0.65409
69093678	chr2:69093678:T:C	2.85066e-06	-1.54921	0.240121
69093735	chr2:69093735:G:A	7.481e-06	-1.13299e-10	-0.344273
69093789	chr2:69093789:T:C	4.63576e-06	-1.13299e-10	-0.822838
69094317	chr2:69094317:T:C	3.70876e-06	0.319777	-1.36572
69094520	chr2:69094520:G:A	4.54462e-06	-1.13299e-10	-0.842694
69094577	chr2:69094577:C:T	1.169e-06	-0.855733	-1.34476
69094655	chr2:69094655:T:C	7.23732e-07	-1.56947	-1.1105
69095581	chr2:69095581:A:G	6.82457e-06	-1.13299e-10	-0.436109
69095923	chr2:69095923:C:T	2.97704e-06	-1.13299e-10	-1.26571
69096031	chr2:69096031:G:A	6.05943e-06	-1.13299e-10	-0.555023
69096075	chr2:69096075:G:A	8.92778e-07	-1.09217	-1.37789
69096103	chr2:69096103:A:G	2.90633e-06	-1.13299e-10	-1.28975
69096216	chr2:69096216:T:C	4.04134e-06	-1.13299e-10	-0.960063
69096244	chr2:69096244:C:T	2.74548e-06	-1.13299e-10	-1.34668
69096709	chr2:69096709:A:T	5.84212e-07	-1.57535	-1.31878
69097672	chr2:69097672:G:A	6.07339e-07	-1.57492	-1.28038
69098019	chr2:69098019:T:A	2.78054e-06	-1.13299e-10	-1.33399
69098096	chr2:69098096:G:A	6.60755e-06	-1.13299e-10	-0.468425
69098187	chr2:69098187:CAT:C	2.77685e-06	-1.13299e-10	-1.33532
69098563	chr2:69098563:A:G	2.84849e-06	-1.13299e-10	-1.30985
69098672	chr2:69098672:A:G	2.63792e-06	-0.0205787	-1.36607
69098942	chr2:69098942:C:T	1.53493e-06	-1.57506	-0.353097
69099414	chr2:69099414:G:A	7.439e-07	-1.27992	-1.37257
69099470	chr2:69099470:A:G	2.94237e-06	0.0838588	-1.36128
69100145	chr2:69100145:G:A	8.58406e-06	-1.13299e-10	-0.206732
69100224	chr2:69100224:G:A	7.11026e-07	-1.42644	-1.27124
69100417	chr2:69100417:T:G	2.29833e-06	-1.52446	-3.69445e-10
69100808	chr2:69100808:G:A	2.6953e-06	-1.13299e-10	-1.36513
69101257	chr2:69101257:A:G	1.93428e-06	-0.550964	-1.14594
69101460	chr2:69101460:G:T	7.38669e-07	-1.32782	-1.33172
69101543	chr2:69101543:T:C	5.60917e-06	-1.13299e-10	-0.632235
69101588	chr2:69101588:G:A	1.18307e-06	-1.48241	-0.706121
69101695	chr2:69101695:C:A	7.26747e-07	-1.30101	-1.37481
69102075	chr2:69102075:A:C	6.36026e-07	-1.44544	-1.36371
69102241	chr2:69102241:C:A	2.26757e-06	-1.53793	-3.69445e-10
69102292	chr2:69102292:G:A	7.03218e-07	-1.34081	-1.36791
69102443	chr2:69102443:G:T	5.39646e-06	-1.13299e-10	-0.670896
69102640	chr2:69102640:A:G	9.22444e-07	-1.2808	-1.15656
69102650	chr2:69102650:T:C	6.94071e-07	-1.34995	-1.37187
69102986	chr2:69102986:A:G	9.63958e-06	-0.417098	0.326338
69103152	chr2:69103152:G:A	9.6049e-06	-0.0564042	-0.0379609
69103281	chr2:69103281:G:A	3.13467e-06	-1.13299e-10	-1.21412
69103313	chr2:69103313:A:G	4.06599e-06	-0.330502	-0.623481
69103342	chr2:69103342:C:T	7.23158e-07	-1.33495	-1.34582
69103430	chr2:69103430:A:AC	1.59528e-06	-0.821689	-1.0679
69103543	chr2:69103543:A:T	4.86256e-06	-1.13299e-10	-0.775073
69103884	chr2:69103884:G:T	1.07434e-05	-0.113051	0.130707
69104001	chr2:69104001:C:T	3.78813e-06	-0.897718	-0.127048
69104175	chr2:69104175:A:G	6.69089e-07	-1.57549	-1.18298
69105122	chr2:69105122:A:G	6.5229e-07	-1.42601	-1.35789
69105788	chr2:69105788:A:G	5.00905e-06	-1.13299e-10	-0.745392
69105814	chr2:69105814:T:C	1.01542e-06	-1.3252	-1.01613
69106111	chr2:69106111:C:T	2.20448e-06	-1.56615	-3.69445e-10
69106321	chr2:69106321:T:C	5.88418e-06	-1.13299e-10	-0.584372
69106375	chr2:69106375:G:C	1.14432e-05	-1.13299e-10	0.0807542
69106488	chr2:69106488:A:T	2.227e-06	-1.55598	-3.69445e-10
69106568	chr2:69106568:A:C	1.52729e-06	-1.55294	-0.3802
69106909	chr2:69106909:T:C	5.58817e-07	-1.56821	-1.37036
69107025	chr2:69107025:A:C	8.78534e-06	-1.13299e-10	-0.183555
69107088	chr2:69107088:C:T	4.54848e-06	-0.654702	-0.187144
69107287	chr2:69107287:T:C	2.71352e-06	-1.13299e-10	-1.35839
69107338	chr2:69107338:C:T	2.71839e-06	-1.13299e-10	-1.3566
69107589	chr2:69107589:A:T	1.62599e-06	-1.57541	-0.295112
69107641	chr2:69107641:C:T	2.70999e-06	-1.13299e-10	-1.35969
69107725	chr2:69107725:C:T	1.22947e-06	-1.56619	-0.58386
69108032	chr2:69108032:T:C	1.785e-06	-1.55171	-0.225512
69108158	chr2:69108158:A:T	5.14294e-06	-1.13299e-10	-0.719013
69108496	chr2:69108496:A:C	6.60784e-06	-1.13299e-10	-0.468382
69108572	chr2:69108572:T:G	4.38495e-06	-0.878461	-3.69445e-10
69108585	chr2:69108585:C:A	4.12213e-06	-0.940269	-3.69445e-10
69108977	chr2:69108977:A:C	3.05474e-06	-1.13299e-10	-1.23994
69109172	chr2:69109172:G:A	1.10234e-06	-1.51264	-0.746571
69109763	chr2:69109763:T:C	1.40359e-05	0.284977	-3.69445e-10
69110331	chr2:69110331:T:G	3.87462e-06	-1.00219	-3.69445e-10
69110429	chr2:69110429:T:C	4.89632e-06	-1.13299e-10	-0.768155
69110653	chr2:69110653:G:T	2.73798e-06	-1.13299e-10	-1.34942
69110712	chr2:69110712:T:A	6.22764e-07	-1.57081	-1.25941
69110718	chr2:69110718:C:T	3.51581e-06	-1.13299e-10	-1.09937
69110816	chr2:69110816:T:A	8.93661e-07	-1.54835	-0.92072
69110819	chr2:69110819:G:A	8.30192e-07	-1.54868	-0.99406
69111854	chr2:69111854:G:A	1.25418e-06	-1.54837	-0.581785
69111944	chr2:69111944:A:G	2.21211e-06	-1.56269	-3.69445e-10
69112342	chr2:69112342:A:T	1.0501e-06	-1.54327	-0.764489
69113031	chr2:69113031:G:A	2.69213e-06	-1.13299e-10	-1.36631
69113053	chr2:69113053:TC:T	2.82382e-06	-1.13299e-10	-1.31855
69113145	chr2:69113145:T:G	5.55588e-07	-1.56602	-1.37835
69113416	chr2:69113416:C:T	3.69394e-06	-1.13299e-10	-1.04994
69113516	chr2:69113516:G:T	3.7812e-06	-1.13299e-10	-1.0266
69113562	chr2:69113562:G:A	4.02559e-06	-1.13299e-10	-0.963966
69113771	chr2:69113771:A:G	7.72628e-06	-1.13299e-10	-0.312011
69113887	chr2:69113887:G:A	9.17792e-06	-0.139839	-3.69445e-10
69114298	chr2:69114298:G:C	3.68991e-06	-1.13299e-10	-1.05104
69114672	chr2:69114672:C:T	2.7641e-06	-1.13299e-10	-1.33992
69115197	chr2:69115197:G:A	6.4105e-06	-1.13299e-10	-0.498701
69115401	chr2:69115401:T:C	5.80868e-07	-1.53923	-1.36064
69115439	chr2:69115439:T:C	8.73323e-07	-1.54898	-0.943108
69115466	chr2:69115466:A:T	6.95946e-06	-1.13299e-10	-0.416537
69115510	chr2:69115510:A:G	6.95898e-06	-1.13299e-10	-0.416605
69115611	chr2:69115611:T:G	1.07334e-06	-1.07274	-1.21313
69115652	chr2:69115652:G:A	2.61722e-06	-0.396316	-0.99821
69115742	chr2:69115742:C:G	9.17553e-07	-1.06487	-1.37781
69115743	chr2:69115743:C:A	9.18444e-07	-1.06375	-1.37796
69115820	chr2:69115820:A:G	2.79843e-06	-1.13299e-10	-1.32758
69116017	chr2:69116017:C:T	8.98099e-07	-1.17646	-1.28766
69116041	chr2:69116041:G:C	2.88898e-06	-1.13299e-10	-1.29574
69116241	chr2:69116241:C:T	3.05343e-06	-1.24037	-3.69445e-10
69116316	chr2:69116316:C:T	2.80508e-06	-1.13299e-10	-1.32521
69116652	chr2:69116652:C:G	6.30261e-07	-1.46302	-1.35524
69116735	chr2:69116735:G:A	2.76844e-06	-1.13299e-10	-1.33835
69116832	chr2:69116832:G:A	7.73115e-07	-1.5392	-1.07477
69117120	chr2:69117120:G:C	5.87577e-06	-1.55172	0.965919
69117121	chr2:69117121:A:C	6.15114e-07	-1.56846	-1.27412
69117265	chr2:69117265:C:T	1.34149e-06	-0.768174	-1.29468
69117304	chr2:69117304:G:A	2.66724e-06	-1.13299e-10	-1.3756
69117404	chr2:69117404:A:G	2.50634e-06	-0.871697	-0.566117
69117808	chr2:69117808:T:C	7.33121e-07	-1.57449	-1.09259
69117924	chr2:69117924:A:C	3.4697e-06	0.0304705	-1.14304
69118111	chr2:69118111:C:T	1.13223e-05	-0.956536	1.02667
69118334	chr2:69118334:G:A	9.3303e-07	-1.16646	-1.2595
69118656	chr2:69118656:G:A	3.23361e-06	-1.13299e-10	-1.18304
69118668	chr2:69118668:A:G	2.93259e-06	-1.13299e-10	-1.28075
69118692	chr2:69118692:C:T	2.66528e-06	-1.13299e-10	-1.37633
69119019	chr2:69119019:C:T	3.08052e-06	-1.13299e-10	-1.23154
69119023	chr2:69119023:C:T	6.09238e-07	-1.49651	-1.35567
69119144	chr2:69119144:C:T	6.16472e-07	-1.48591	-1.35447
69119193	chr2:69119193:C:T	3.93423e-06	-1.13299e-10	-0.986923
69119227	chr2:69119227:G:T	1.36052e-06	-1.42705	-0.621723
69119270	chr2:69119270:C:T	3.12508e-06	-1.13299e-10	-1.21718
69119690	chr2:69119690:TG:T	7.76384e-07	-1.43969	-1.17006
69119694	chr2:69119694:A:G	3.86662e-06	-1.13299e-10	-1.00426
69119707	chr2:69119707:G:A	5.71981e-07	-1.57534	-1.33995
69120026	chr2:69120026:C:T	2.7269e-06	-1.13299e-10	-1.35347
69120067	chr2:69120067:A:G	1.33117e-06	-1.3795	-0.691086
69120112	chr2:69120112:A:G	1.09816e-06	-1.55579	-0.707219
69120408	chr2:69120408:G:A	3.09192e-06	-1.13299e-10	-1.22785
69120509	chr2:69120509:T:A	1.12488e-06	-1.53539	-0.703571
69120699	chr2:69120699:A:C	6.07183e-07	-1.49093	-1.36463
69120711	chr2:69120711:A:G	1.00535e-06	-1.5493	-0.802004
69121084	chr2:69121084:T:C	2.21934e-06	-1.57452	0.0150958
69121139	chr2:69121139:T:C	2.80629e-06	-1.13299e-10	-1.32478
69121359	chr2:69121359:C:T	2.74111e-06	-1.34828	-3.69445e-10
69121392	chr2:69121392:A:G	7.60526e-07	-1.43179	-1.1986
69121753	chr2:69121753:G:A	8.21365e-07	-1.56153	-0.991901
69122005	chr2:69122005:A:G	2.68921e-06	-1.13299e-10	-1.36739
69122159	chr2:69122159:C:A	7.17913e-07	-1.45923	-1.22881
69122169	chr2:69122169:A:G	6.61377e-07	-1.43687	-1.3332
69122264	chr2:69122264:G:T	7.12116e-07	-1.39061	-1.30554
69122387	chr2:69122387:C:A	7.61047e-07	-1.3725	-1.2572
69123211	chr2:69123211:G:A	9.21258e-07	-1.06331	-1.37535
69123299	chr2:69123299:T:G	9.06469e-07	-1.53955	-0.915288
69123359	chr2:69123359:T:C	2.75996e-06	-1.13299e-10	-1.34142
69123622	chr2:69123622:C:T	2.91196e-06	-1.13299e-10	-1.28781
69123623	chr2:69123623:G:A	3.11823e-06	-1.13299e-10	-1.21937
69123692	chr2:69123692:G:A	2.80683e-06	-1.13299e-10	-1.32458
69123918	chr2:69123918:C:A	2.80744e-06	-1.13299e-10	-1.32437
69123938	chr2:69123938:G:A	6.2235e-07	-1.56748	-1.26341
69124409	chr2:69124409:A:G	7.28239e-07	-1.40486	-1.2689
69124485	chr2:69124485:G:A	8.21792e-06	-1.38205	1.13173
69124489	chr2:69124489:T:A	1.03704e-06	-1.54549	-0.774779
69124831	chr2:69124831:G:A	1.09327e-06	-1.0415	-1.22597
69125169	chr2:69125169:T:A	8.17943e-07	-1.30436	-1.25324
69125454	chr2:69125454:A:C	3.378e-06	-1.13299e-10	-1.13935
69125669	chr2:69125669:T:C	7.62314e-07	-1.49768	-1.13036
69125852	chr2:69125852:A:T	1.6418e-06	-0.9819	-0.878948
69125902	chr2:69125902:G:A	2.896e-06	-1.13299e-10	-1.29331
69125946	chr2:69125946:A:G	1.25218e-06	-1.46756	-0.664193
69125974	chr2:69125974:G:A	2.93833e-06	-1.13299e-10	-1.2788
69126296	chr2:69126296:G:C	2.75673e-06	-1.13299e-10	-1.34259
69126444	chr2:69126444:T:C	2.78724e-06	-1.13299e-10	-1.33159
69126523	chr2:69126523:A:G	1.08112e-06	-1.32456	-0.954086
69126568	chr2:69126568:G:A	2.90121e-06	-1.13299e-10	-1.29151
69126850	chr2:69126850:A:T	2.84428e-06	-1.31133	-3.69445e-10
69127057	chr2:69127057:T:A	7.47944e-07	-1.57462	-1.07245
69127568	chr2:69127568:T:C	3.76823e-06	-1.57092	0.540885
69127679	chr2:69127679:G:A	2.70644e-06	-1.13299e-10	-1.361
69127700	chr2:69127700:T:G	2.73413e-06	-1.13299e-10	-1.35083
69127735	chr2:69127735:C:G	5.41745e-06	-1.13299e-10	-0.667014
69127819	chr2:69127819:G:A	6.51126e-07	-1.55153	-1.23416
69128087	chr2:69128087:G:C	2.71189e-06	-1.13299e-10	-1.35899
69128700	chr2:69128700:C:T	4.84291e-06	-1.13299e-10	-0.779122
69128813	chr2:69128813:C:T	2.76149e-06	-1.13299e-10	-1.34087
69128956	chr2:69128956:CA:C	5.97049e-07	-1.50689	-1.3655
69129228	chr2:69129228:T:A	3.52192e-06	-1.13299e-10	-1.09763
69129466	chr2:69129466:A:G	6.08226e-07	-1.4923	-1.36155
69129675	chr2:69129675:T:C	2.7435e-06	-1.13299e-10	-1.3474
69129699	chr2:69129699:C:T	2.77308e-06	-1.13299e-10	-1.33668
69129817	chr2:69129817:A:G	8.82423e-07	-1.29553	-1.1862
69129904	chr2:69129904:G:A	5.91144e-07	-1.51766	-1.36467
69130152	chr2:69130152:G:C	1.21815e-06	-1.37956	-0.77975
69130558	chr2:69130558:T:C	7.7811e-06	-1.13299e-10	-0.304941
69130707	chr2:69130707:T:G	1.04108e-06	-0.965251	-1.35113
69130762	chr2:69130762:C:T	2.80391e-06	-1.54766	0.222034
69130931	chr2:69130931:A:T	4.56935e-06	-1.13299e-10	-0.837268
69131043	chr2:69131043:A:G	2.71549e-06	-1.13299e-10	-1.35767
69131180	chr2:69131180:C:T	8.28671e-07	-1.50374	-1.04083
69131215	chr2:69131215:A:G	2.83007e-06	-1.13299e-10	-1.31634
69131263	chr2:69131263:T:C	7.70219e-07	-1.48845	-1.12927
69131502	chr2:69131502:A:G	1.678e-06	-1.53757	-0.301466
69131639	chr2:69131639:C:T	2.07414e-06	-1.40886	-0.218231
69131725	chr2:69131725:T:C	7.7434e-07	-1.49475	-1.11763
69132035	chr2:69132035:C:T	2.67251e-06	-1.13299e-10	-1.37362
69132261	chr2:69132261:A:G	1.95094e-06	-1.54932	-0.139009
69132523	chr2:69132523:G:A	2.91314e-06	-1.13299e-10	-1.28741
69132679	chr2:69132679:G:A	3.12671e-06	-1.13299e-10	-1.21666
69132680	chr2:69132680:T:A	1.17619e-06	-1.52768	-0.666677
69132908	chr2:69132908:A:G	1.36034e-06	-0.825972	-1.22293
69133014	chr2:69133014:T:A	1.35793e-06	-0.83776	-1.21292
69133099	chr2:69133099:AT:A	2.92127e-06	-1.13299e-10	-1.28462
69133166	chr2:69133166:A:C	2.66103e-06	-1.13299e-10	-1.37793
69133782	chr2:69133782:C:T	2.71161e-06	-1.13299e-10	-1.3591
69134008	chr2:69134008:T:C	1.74667e-06	-1.36475	-0.43418
69134171	chr2:69134171:T:G	1.17003e-06	-1.51561	-0.683999
69134312	chr2:69134312:C:T	1.00088e-06	-1.40092	-0.954837
69134489	chr2:69134489:A:C	1.27814e-06	-0.92753	-1.1837
69134930	chr2:69134930:G:A	2.67953e-06	-1.13299e-10	-1.371
69135029	chr2:69135029:C:T	6.79936e-07	-1.49436	-1.24803
69135130	chr2:69135130:C:G	6.3441e-07	-1.46432	-1.34738
69135144	chr2:69135144:T:C	2.9458e-06	-1.13299e-10	-1.27626
69135275	chr2:69135275:C:A	8.29124e-07	-1.47758	-1.06645
69135299	chr2:69135299:T:G	1.20622e-06	-0.953166	-1.21598
69135440	chr2:69135440:T:C	1.23914e-06	-1.37865	-0.763572
69135679	chr2:69135679:G:A	2.0458e-06	-1.48364	-0.157212
69135746	chr2:69135746:A:G	4.2226e-06	-1.13299e-10	-0.916189
69135901	chr2:69135901:G:A	6.30323e-07	-1.46846	-1.3497
69136395	chr2:69136395:A:G	9.12465e-07	-1.47796	-0.970288
69136438	chr2:69136438:G:A	7.98251e-07	-1.20511	-1.37686
69136836	chr2:69136836:A:G	3.64268e-06	-1.13299e-10	-1.06392
69136962	chr2:69136962:G:A	9.66088e-07	-1.47549	-0.915654
69137118	chr2:69137118:C:T	2.74261e-06	-1.13299e-10	-1.34773
69137201	chr2:69137201:T:C	8.9891e-07	-1.475	-0.98821
69137566	chr2:69137566:T:C	4.43132e-06	-1.13299e-10	-0.867942
69137598	chr2:69137598:G:T	1.93013e-06	-1.03941	-0.659641
69137735	chr2:69137735:G:A	1.06197e-05	-1.13299e-10	0.00607096
69138128	chr2:69138128:A:T	2.89681e-06	-1.13299e-10	-1.29303
69138319	chr2:69138319:A:G	8.54122e-07	-1.1659	-1.34842
69138666	chr2:69138666:A:G	7.9427e-07	-1.51437	-1.0726
69138784	chr2:69138784:A:G	6.82218e-07	-1.46333	-1.27571
69139484	chr2:69139484:G:C	4.21861e-06	-1.13299e-10	-0.917133
69139786	chr2:69139786:G:A	1.00035e-06	-1.25551	-1.10078
69139837	chr2:69139837:C:T	2.66141e-06	-1.13299e-10	-1.37778
69140340	chr2:69140340:C:A	2.80119e-06	-1.13299e-10	-1.3266
69140601	chr2:69140601:G:A	2.79184e-06	-1.13299e-10	-1.32994
69140840	chr2:69140840:G:A	3.35925e-06	-1.13299e-10	-1.14492
69141006	chr2:69141006:G:A	9.22382e-07	-1.34197	-1.09547
69141115	chr2:69141115:G:T	8.17056e-07	-1.4274	-1.13129
69141137	chr2:69141137:G:A	2.74537e-06	-1.13299e-10	-1.34672
69141689	chr2:69141689:G:A	3.17321e-06	-1.2019	-3.69445e-10
69141951	chr2:69141951:A:G	4.53894e-06	-1.13299e-10	-0.843945
69142088	chr2:69142088:T:C	7.32058e-07	-1.35623	-1.3123
69143180	chr2:69143180:C:T	2.72401e-06	-1.13299e-10	-1.35453
69143317	chr2:69143317:G:A	3.65407e-06	-1.13299e-10	-1.0608
69143476	chr2:69143476:A:G	6.5654e-07	-1.53023	-1.24719
69143528	chr2:69143528:A:C	1.23107e-06	-1.51716	-0.63159
69143575	chr2:69143575:C:A	1.20121e-06	-0.972467	-1.20084
69143578	chr2:69143578:G:A	5.96686e-05	-1.13299e-10	1.73217
69143639	chr2:69143639:T:C	1.35767e-06	-1.48925	-0.561622
69143668	chr2:69143668:C:T	2.68557e-06	-1.13299e-10	-1.36875
69143841	chr2:69143841:G:A	2.93027e-06	-1.13299e-10	-1.28155
69143844	chr2:69143844:A:G	1.59993e-06	-1.19835	-0.688328
69144412	chr2:69144412:G:A	8.2154e-07	-1.44646	-1.10676
69144502	chr2:69144502:A:G	9.53335e-07	-1.53807	-0.866361
69144685	chr2:69144685:CCTA:C	2.71721e-06	-1.13299e-10	-1.35703
69144724	chr2:69144724:A:G	1.0663e-06	-1.33815	-0.954293
69144991	chr2:69144991:T:C	9.46352e-06	-1.13299e-10	-0.109194
69145601	chr2:69145601:T:G	2.66192e-06	-1.13299e-10	-1.37759
69146034	chr2:69146034:G:A	8.10238e-06	-1.13299e-10	-0.26448
69146222	chr2:69146222:T:TC	2.67261e-06	-1.13299e-10	-1.37358
69146380	chr2:69146380:T:G	4.25587e-06	-1.13299e-10	-0.908339
69146520	chr2:69146520:G:A	9.57098e-07	-1.2188	-1.18169
69146588	chr2:69146588:G:A	2.67617e-06	-1.13299e-10	-1.37225
69146683	chr2:69146683:T:C	4.42805e-06	-1.13299e-10	-0.86868
69146788	chr2:69146788:G:A	4.31699e-06	-1.13299e-10	-0.89408
69146859	chr2:69146859:C:T	2.77091e-06	-1.5596	0.22214
69147006	chr2:69147006:C:T	3.75571e-06	-1.13299e-10	-1.03336
69147318	chr2:69147318:C:T	2.93663e-06	-1.4405	0.161122
69147413	chr2:69147413:C:A	1.33292e-05	-1.13299e-10	0.233317
69147638	chr2:69147638:T:C	4.18498e-06	-1.13299e-10	-0.925136
69147866	chr2:69147866:G:A	6.79741e-07	-1.36534	-1.37734
69148204	chr2:69148204:TTG:T	6.4172e-07	-1.42251	-1.37773
69148688	chr2:69148688:CAAT:C	2.27464e-06	-1.53482	-3.69445e-10
69148777	chr2:69148777:A:C	2.67516e-06	-1.13299e-10	-1.37263
69149083	chr2:69149083:G:T	5.7591e-07	-1.55556	-1.35288
69149348	chr2:69149348:T:C	7.82341e-06	-1.13299e-10	-0.299518
69149354	chr2:69149354:GC:G	1.75287e-05	-1.13299e-10	0.507201
69149618	chr2:69149618:T:G	3.54865e-06	-1.13299e-10	-1.09007
69149937	chr2:69149937:G:A	6.45162e-07	-1.54855	-1.24634
69149964	chr2:69149964:C:G	9.64077e-07	-1.52182	-0.871408
69149969	chr2:69149969:G:A	7.04344e-07	-1.44177	-1.26536
69150166	chr2:69150166:C:A	5.59733e-07	-1.57223	-1.3647
69150473	chr2:69150473:G:A	8.773e-07	-1.56811	-0.919431
69150679	chr2:69150679:A:G	2.35015e-06	-1.50216	-3.69445e-10
69150724	chr2:69150724:T:C	1.38599e-06	-1.38731	-0.64292
69150938	chr2:69150938:G:C	5.88041e-07	-1.57286	-1.31473
69150999	chr2:69150999:A:G	3.88907e-06	-1.13299e-10	-0.998467
69151076	chr2:69151076:C:T	2.69346e-06	-1.13299e-10	-1.36581
69151258	chr2:69151258:T:C	2.66739e-06	-1.13299e-10	-1.37554
69151572	chr2:69151572:C:T	6.05687e-06	-1.13299e-10	-0.555446
69151854	chr2:69151854:A:G	2.87783e-06	-1.13299e-10	-1.2996
69152292	chr2:69152292:A:G	3.51451e-06	-1.13299e-10	-1.09974
69152400	chr2:69152400:A:C	3.22981e-06	-1.13299e-10	-1.18421
69152424	chr2:69152424:A:G	2.8545e-06	-1.13299e-10	-1.30774
69152482	chr2:69152482:G:A	1.43696e-06	-1.27488	-0.719224
69152948	chr2:69152948:T:C	2.53608e-06	-0.388612	-1.03741
69152985	chr2:69152985:A:G	2.70164e-06	-1.13299e-10	-1.36278
69153298	chr2:69153298:A:T	3.07848e-06	-1.2322	-3.69445e-10
69153718	chr2:69153718:T:C	3.38611e-06	-1.13299e-10	-1.13696
69153747	chr2:69153747:G:A	5.80265e-07	-1.57427	-1.32664
69153813	chr2:69153813:G:A	1.09896e-05	-1.13299e-10	0.0403125
69154402	chr2:69154402:T:C	6.44014e-07	-1.5704	-1.22627
69154421	chr2:69154421:T:C	6.81822e-07	-1.40416	-1.33547
69154437	chr2:69154437:A:G	6.51138e-07	-1.44317	-1.34251
69154838	chr2:69154838:G:A	3.52164e-06	-1.13299e-10	-1.09771
69154952	chr2:69154952:T:C	3.62447e-06	-1.13299e-10	-1.06893
69155281	chr2:69155281:G:A	1.09319e-06	-0.900629	-1.36691
69155282	chr2:69155282:C:T	5.66354e-07	-1.56375	-1.36142
69156449	chr2:69156449:A:C	6.35764e-06	-1.13299e-10	-0.506981
69156509	chr2:69156509:G:C	5.69879e-07	-1.55322	-1.36575
69156975	chr2:69156975:A:C	7.28981e-07	-1.5717	-1.10105
69157724	chr2:69157724:GGAAT:G	2.80653e-06	-1.13299e-10	-1.32469
69158658	chr2:69158658:T:C	2.75783e-06	-1.13299e-10	-1.3422
69158666	chr2:69158666:A:T	6.61715e-06	-1.13299e-10	-0.466974
69158686	chr2:69158686:T:C	7.00979e-07	-1.46686	-1.24506
69158824	chr2:69158824:C:G	2.66124e-06	-1.13299e-10	-1.37785
69158839	chr2:69158839:G:A	8.28441e-06	-1.13299e-10	-0.242264
69158859	chr2:69158859:G:A	3.72735e-06	-1.13299e-10	-1.04094
69159907	chr2:69159907:G:A	7.05849e-07	-1.5657	-1.13929
69160124	chr2:69160124:A:C	5.6607e-07	-1.57344	-1.35224
69160366	chr2:69160366:G:A	5.72851e-06	-1.13299e-10	-0.611183
69160435	chr2:69160435:G:C	5.52476e-07	-1.57218	-1.3778
69160547	chr2:69160547:G:A	5.79897e-07	-1.56731	-1.33423
69160970	chr2:69160970:C:G	3.00495e-06	-1.13299e-10	-1.25638
69162023	chr2:69162023:A:G	8.03263e-07	-1.54722	-1.02849
69162200	chr2:69162200:T:G	1.28542e-06	-1.51839	-0.587162
69162359	chr2:69162359:G:T	2.70515e-06	-1.13299e-10	-1.36148
69162434	chr2:69162434:A:T	1.03705e-06	-1.54469	-0.77557
69162625	chr2:69162625:T:A	8.10675e-07	-1.57096	-0.995562
69162721	chr2:69162721:T:A	5.67695e-06	-1.13299e-10	-0.620224
69163027	chr2:69163027:GCCA:G	2.66534e-06	-1.13299e-10	-1.37631
69163160	chr2:69163160:G:A	9.789e-07	-1.53685	-0.841116
69163237	chr2:69163237:C:T	5.89133e-07	-1.57549	-1.31026
69163382	chr2:69163382:C:T	4.20695e-06	-0.919901	-3.69445e-10
69164180	chr2:69164180:A:G	5.8393e-07	-1.53732	-1.35729
69164485	chr2:69164485:C:T	6.14707e-06	-1.13299e-10	-0.540662
69164563	chr2:69164563:CAG:C	2.82831e-06	-1.31696	-3.69445e-10
69164985	chr2:69164985:A:G	1.70133e-06	-1.56718	-0.258044
69165137	chr2:69165137:C:T	1.08127e-06	-1.57153	-0.706973
69165138	chr2:69165138:A:G	2.19198e-06	-1.57296	0.00111997
69165209	chr2:69165209:C:T	5.83256e-07	-1.57512	-1.32065
69165370	chr2:69165370:G:A	3.78407e-06	-1.13299e-10	-1.02584
69165487	chr2:69165487:T:C	6.1309e-07	-1.574	-1.27188
69165539	chr2:69165539:G:A	1.6817e-06	-1.56707	-0.269761
69165635	chr2:69165635:T:C	1.75333e-06	-1.55577	-0.23935
69165668	chr2:69165668:A:G	1.96252e-06	-1.56592	-0.116495
69166312	chr2:69166312:C:T	3.86301e-06	-1.13299e-10	-1.00519
69166581	chr2:69166581:G:A	1.17889e-06	-1.57266	-0.619411
69166674	chr2:69166674:C:T	4.41261e-06	-1.13299e-10	-0.872172
69167654	chr2:69167654:T:C	1.2197e-05	-1.13299e-10	0.144551
69167716	chr2:69167716:C:T	6.65798e-07	-1.42484	-1.33856
69167804	chr2:69167804:C:T	6.5798e-07	-1.42768	-1.34754
69167963	chr2:69167963:C:T	4.32484e-06	-1.13299e-10	-0.892262
69168057	chr2:69168057:A:C	1.98686e-06	-1.54629	-0.123793
69168247	chr2:69168247:T:C	7.43256e-07	-1.44128	-1.21207
69168248	chr2:69168248:T:C	4.72322e-06	-1.13299e-10	-0.804147
69168318	chr2:69168318:A:T	3.22941e-06	-1.57024	0.3859
69169255	chr2:69169255:G:A	6.42293e-07	-1.57476	-1.22459
69169345	chr2:69169345:G:C	8.32792e-06	-1.13299e-10	-0.237025
69169365	chr2:69169365:C:G	6.714e-07	-1.5755	-1.17953
69169464	chr2:69169464:G:A	6.70162e-06	-1.13299e-10	-0.454289
69169821	chr2:69169821:A:G	6.86989e-07	-1.37379	-1.35829
69169872	chr2:69169872:A:G	5.79178e-07	-1.55875	-1.34403
69170025	chr2:69170025:G:A	6.57896e-07	-1.50887	-1.26648
69170225	chr2:69170225:C:T	4.88349e-06	-1.13299e-10	-0.770778
69170462	chr2:69170462:C:T	4.72811e-06	-1.13299e-10	-0.803114
69170783	chr2:69170783:G:A	2.65996e-06	-1.13299e-10	-1.37833
69170805	chr2:69170805:T:C	2.66068e-06	-1.13299e-10	-1.37806
69171131	chr2:69171131:G:A	5.71726e-07	-1.55788	-1.35786
69171399	chr2:69171399:C:T	2.20124e-06	-1.56762	-3.69445e-10
69171879	chr2:69171879:T:C	4.08098e-06	-0.950301	-3.69445e-10
69173067	chr2:69173067:G:A	4.67199e-06	-1.13299e-10	-0.815054
69173266	chr2:69173266:G:A	1.47749e-05	-1.13299e-10	0.33629
69173752	chr2:69173752:C:T	5.33993e-06	-1.13299e-10	-0.681427
69173973	chr2:69173973:A:T	2.75449e-06	-1.13299e-10	-1.34341
69174486	chr2:69174486:ATGG:A	2.69847e-06	-1.13299e-10	-1.36395
69174893	chr2:69174893:C:T	6.65919e-07	-1.45967	-1.30356
69175026	chr2:69175026:C:G	2.34143e-06	-1.50588	-3.69445e-10
69175065	chr2:69175065:T:C	6.15618e-06	-1.13299e-10	-0.539182
69175120	chr2:69175120:A:G	5.49219e-06	-1.13299e-10	-0.653312
69175135	chr2:69175135:G:A	5.59316e-06	-1.13299e-10	-0.635094
69175177	chr2:69175177:T:C	2.81436e-06	-1.13299e-10	-1.3219
69175185	chr2:69175185:G:C	6.26067e-06	-1.13299e-10	-0.522352
69175453	chr2:69175453:G:A	6.37726e-06	-1.13299e-10	-0.5039
69176213	chr2:69176213:C:A	6.78282e-07	-1.51925	-1.22558
69176504	chr2:69176504:A:G	3.57389e-06	-1.13299e-10	-1.08298
69176706	chr2:69176706:A:G	2.66074e-06	-1.13299e-10	-1.37803
69176750	chr2:69176750:G:T	5.66221e-07	-1.57323	-1.35217
69176852	chr2:69176852:G:A	4.44551e-06	-1.13299e-10	-0.864743
69177319	chr2:69177319:T:A	3.1275e-06	-1.13299e-10	-1.21641
69177436	chr2:69177436:TGTGCCTG:T	3.28917e-06	-1.13299e-10	-1.166
69177706	chr2:69177706:G:A	2.43279e-05	-1.13299e-10	0.834985
69177830	chr2:69177830:C:T	3.33342e-06	-1.13299e-10	-1.15264
69177862	chr2:69177862:T:C	2.68014e-06	-1.13299e-10	-1.37077
69177926	chr2:69177926:C:A	2.6707e-06	-1.13299e-10	-1.3743
69178267	chr2:69178267:A:G	2.97373e-06	-1.13299e-10	-1.26682
69178520	chr2:69178520:G:A	2.65993e-06	-1.13299e-10	-1.37834
69178605	chr2:69178605:A:G	2.66013e-06	-1.13299e-10	-1.37826
69178890	chr2:69178890:A:G	5.54955e-06	-1.13299e-10	-0.642922
69179278	chr2:69179278:G:T	2.68441e-06	-1.13299e-10	-1.36918
69179604	chr2:69179604:T:C	5.05734e-06	-1.13299e-10	-0.735799
69179665	chr2:69179665:G:C	2.66502e-06	-1.13299e-10	-1.37643
69179910	chr2:69179910:C:T	2.6598e-06	-1.13299e-10	-1.37839
69180402	chr2:69180402:T:C	2.67225e-06	-1.13299e-10	-1.37372
69180411	chr2:69180411:G:A	2.66852e-06	-1.13299e-10	-1.37512
69180457	chr2:69180457:G:A	5.41136e-06	-1.13299e-10	-0.668139
69180546	chr2:69180546:A:G	2.67928e-06	-1.13299e-10	-1.37109
69180600	chr2:69180600:T:C	8.007e-07	-1.56347	-1.01543
69180762	chr2:69180762:T:C	2.67512e-06	-1.13299e-10	-1.37264
69180820	chr2:69180820:A:G	5.81801e-07	-1.56562	-1.33264
69180913	chr2:69180913:G:A	5.88497e-07	-1.57265	-1.31417
69180994	chr2:69180994:G:C	2.73732e-06	-1.13299e-10	-1.34966
69181897	chr2:69181897:C:A	5.95214e-07	-1.57133	-1.30414
69182090	chr2:69182090:C:T	6.28742e-07	-1.56531	-1.25537
69182133	chr2:69182133:A:G	6.06894e-07	-1.56791	-1.28813
69183193	chr2:69183193:T:G	1.20644e-06	-1.50542	-0.663547
69183213	chr2:69183213:G:A	2.7249e-06	-1.13299e-10	-1.35421
69183251	chr2:69183251:C:G	9.76091e-07	-1.1035	-1.27734
69183301	chr2:69183301:G:C	5.69156e-07	-1.57515	-1.34509
69183324	chr2:69183324:C:T	5.61052e-07	-1.56579	-1.36879
69183548	chr2:69183548:C:T	2.66168e-06	-1.13299e-10	-1.37768
69183611	chr2:69183611:T:C	6.91664e-07	-1.56533	-1.15996
69183616	chr2:69183616:T:C	2.67362e-06	-1.13299e-10	-1.3732
69183646	chr2:69183646:A:AGC	6.40409e-07	-1.55982	-1.24247
69183700	chr2:69183700:C:T	3.43564e-06	-1.13299e-10	-1.12244
69183747	chr2:69183747:A:G	5.61032e-06	-1.13299e-10	-0.632032
69183968	chr2:69183968:T:C	7.37141e-07	-1.44005	-1.22156
69184385	chr2:69184385:A:C	8.7403e-07	-1.56673	-0.924551
69184641	chr2:69184641:G:T	1.24397e-06	-1.2472	-0.891137
69184847	chr2:69184847:A:C	9.08721e-07	-1.46296	-0.989395
69184994	chr2:69184994:A:C	3.17451e-06	-1.13299e-10	-1.20148
69185360	chr2:69185360:T:C	2.6956e-06	-1.13299e-10	-1.36502
69185680	chr2:69185680:C:T	2.92494e-06	-1.13299e-10	-1.28337
69186077	chr2:69186077:G:GGGA	2.66593e-06	-1.13299e-10	-1.37608
69186078	chr2:69186078:C:T	2.66637e-06	-1.13299e-10	-1.37592
69186280	chr2:69186280:A:C	8.62614e-07	-1.53322	-0.971207
69186369	chr2:69186369:C:A	8.50252e-07	-1.55244	-0.966423
69186613	chr2:69186613:A:G	9.24643e-07	-1.53651	-0.898475
69186760	chr2:69186760:A:T	1.52376e-06	-1.56388	-0.371581
69186981	chr2:69186981:T:C	9.37508e-07	-1.48526	-0.935913
69187154	chr2:69187154:G:A	2.63506e-06	-1.38773	-3.69445e-10
69187201	chr2:69187201:G:A	1.8991e-06	-1.57423	-0.141031
69187206	chr2:69187206:A:G	6.45822e-06	-1.13299e-10	-0.491285
69187321	chr2:69187321:G:A	2.72074e-06	-1.13299e-10	-1.35574
69187364	chr2:69187364:A:G	3.29686e-06	-1.57231	0.408639
69187380	chr2:69187380:G:A	3.52894e-06	-1.13299e-10	-1.09564
69187455	chr2:69187455:A:G	2.90814e-06	-1.13299e-10	-1.28913
69187836	chr2:69187836:G:A	3.10709e-06	-1.13299e-10	-1.22295
69188384	chr2:69188384:C:T	3.562e-06	-1.13299e-10	-1.08632
69188594	chr2:69188594:C:T	2.66797e-06	-1.13299e-10	-1.37532
69188765	chr2:69188765:C:T	2.70681e-06	-1.13299e-10	-1.36087
69188840	chr2:69188840:G:A	3.47286e-06	-1.13299e-10	-1.11166
69189022	chr2:69189022:C:T	2.78174e-06	-1.13299e-10	-1.33356
69189253	chr2:69189253:A:G	2.73232e-06	-1.13299e-10	-1.35149
69189358	chr2:69189358:T:C	3.64422e-06	-1.13299e-10	-1.0635
69189427	chr2:69189427:G:A	8.49305e-06	-1.13299e-10	-0.217391
69189470	chr2:69189470:G:A	2.78315e-06	-1.13299e-10	-1.33306
69189510	chr2:69189510:G:A	5.94159e-07	-1.54894	-1.32831
69189697	chr2:69189697:G:A	7.37914e-06	-1.13299e-10	-0.357982
69189812	chr2:69189812:G:T	1.8693e-06	-0.762756	-0.968319
69189880	chr2:69189880:G:C	1.31635e-06	-0.759649	-1.32213
69190620	chr2:69190620:G:C	3.41938e-06	-1.13299e-10	-1.12718
69190813	chr2:69190813:CT:C	2.65974e-06	-1.13299e-10	-1.37841
69191065	chr2:69191065:G:A	7.96559e-07	-1.55014	-1.03396
69191110	chr2:69191110:G:A	7.64886e-07	-1.55378	-1.07089
69191558	chr2:69191558:T:A	7.68323e-07	-1.42669	-1.1935
69192129	chr2:69192129:T:C	9.90271e-07	-1.03748	-1.32893
69192176	chr2:69192176:G:A	2.66112e-06	-1.13299e-10	-1.37789
69192180	chr2:69192180:T:A	7.51825e-06	-1.13299e-10	-0.339305
69192452	chr2:69192452:T:C	3.98457e-06	-1.13299e-10	-0.974209
69192560	chr2:69192560:T:C	2.9786e-06	-1.13299e-10	-1.26518
69192675	chr2:69192675:G:A	1.66812e-05	-1.13299e-10	0.457641
69192839	chr2:69192839:A:G	9.0041e-07	-1.19529	-1.26625
69192920	chr2:69192920:TTCCA:T	5.36354e-06	-1.13299e-10	-0.677014
69192925	chr2:69192925:GAATTTA:G	5.37742e-06	-1.13299e-10	-0.674431
69192931	chr2:69192931:A:G	4.15322e-06	-0.932756	-3.69445e-10
69193013	chr2:69193013:G:A	3.31003e-06	-1.13299e-10	-1.15968
69193252	chr2:69193252:A:T	3.20111e-06	-1.13299e-10	-1.19314
69194845	chr2:69194845:T:C	1.12006e-06	-0.958933	-1.28433
69194846	chr2:69194846:G:A	2.68407e-06	-1.13299e-10	-1.3693
69194962	chr2:69194962:G:A	4.21972e-06	-1.13299e-10	-0.91687
69194966	chr2:69194966:G:A	2.94264e-06	-1.13299e-10	-1.27733
69195412	chr2:69195412:T:C	4.51043e-06	-1.13299e-10	-0.850247
69195843	chr2:69195843:A:G	2.67458e-06	-1.13299e-10	-1.37285
69196028	chr2:69196028:T:C	2.88904e-06	-1.13299e-10	-1.29571
69196555	chr2:69196555:C:T	1.30522e-06	-1.52115	-0.569119
69196681	chr2:69196681:A:G	4.43129e-06	-1.13299e-10	-0.867947
69197406	chr2:69197406:T:C	2.92171e-06	-1.13299e-10	-1.28447
69197765	chr2:69197765:A:G	2.89739e-06	-1.13299e-10	-1.29283
69197986	chr2:69197986:T:C	2.74948e-06	-1.13299e-10	-1.34523
69198182	chr2:69198182:A:G	7.88348e-07	-1.49074	-1.10372
69198484	chr2:69198484:A:G	8.67451e-07	-1.54113	-0.957703
69198747	chr2:69198747:C:T	8.18712e-07	-1.50706	-1.0496
69198752	chr2:69198752:C:A	8.15438e-07	-1.50705	-1.05362
69198755	chr2:69198755:C:T	8.241e-07	-1.49133	-1.05877
69198868	chr2:69198868:A:G	2.72942e-06	-1.13299e-10	-1.35255
69199060	chr2:69199060:T:G	8.38616e-07	-1.50001	-1.03264
69199062	chr2:69199062:C:T	8.32534e-07	-1.50728	-1.03264
69199383	chr2:69199383:G:A	1.73019e-06	-1.43787	-0.370535
69199463	chr2:69199463:A:G	1.70897e-06	-1.40855	-0.412197
69199579	chr2:69199579:A:T	7.66089e-07	-1.53831	-1.08478
69199721	chr2:69199721:G:GA	2.91155e-06	-1.13299e-10	-1.28795
69200095	chr2:69200095:G:A	2.66048e-06	-1.13299e-10	-1.37813
69200442	chr2:69200442:G:T	2.66058e-06	-1.13299e-10	-1.3781
69202162	chr2:69202162:G:A	1.07541e-06	-1.56741	-0.716532
69202293	chr2:69202293:A:G	6.11099e-06	-1.13299e-10	-0.546551
69202503	chr2:69202503:T:G	2.27915e-06	-1.57366	0.0408217
69202573	chr2:69202573:T:C	2.73584e-06	-1.13299e-10	-1.3502
69203076	chr2:69203076:AAACAATT:A	5.52619e-06	-1.2922	0.645059
69203240	chr2:69203240:G:T	2.66189e-06	-1.13299e-10	-1.3776
69203555	chr2:69203555:A:G	2.98368e-06	-1.13299e-10	-1.26348
69203564	chr2:69203564:T:C	1.09195e-06	-1.45498	-0.813702
69204042	chr2:69204042:G:A	1.49149e-06	-1.44892	-0.507944
69204137	chr2:69204137:A:G	1.5681e-06	-1.45063	-0.456149
69204487	chr2:69204487:C:T	2.74621e-06	-1.13299e-10	-1.34642
69205140	chr2:69205140:T:C	2.90817e-06	-1.13299e-10	-1.28911
69205702	chr2:69205702:G:A	2.96812e-06	-1.13299e-10	-1.26871
69206263	chr2:69206263:CTGACT:C	3.493e-06	-1.13299e-10	-1.10588
69206345	chr2:69206345:T:C	9.15797e-06	-1.13299e-10	-0.142014
69206393	chr2:69206393:G:T	4.43693e-06	-1.13299e-10	-0.866676
69206548	chr2:69206548:G:T	5.33175e-06	-1.41818	0.735221
69206705	chr2:69206705:T:C	3.09683e-06	-1.13299e-10	-1.22626
69206842	chr2:69206842:A:G	3.18044e-06	-1.13299e-10	-1.19962
69207095	chr2:69207095:C:A	1.65161e-06	-1.53672	-0.318166
69207712	chr2:69207712:C:T	3.05826e-06	-1.13299e-10	-1.23879
69207901	chr2:69207901:G:A	5.74992e-06	-1.13299e-10	-0.607452
69207952	chr2:69207952:T:C	8.81933e-07	-1.37286	-1.10942
69208111	chr2:69208111:C:T	1.75406e-06	-1.5545	-0.240206
69209120	chr2:69209120:C:T	3.69609e-06	-1.13299e-10	-1.04936
69209253	chr2:69209253:T:A	6.9839e-06	-1.13299e-10	-0.413031
69209428	chr2:69209428:A:G	1.88986e-06	-1.46956	-0.250578
69209659	chr2:69209659:A:G	5.68844e-06	-1.13299e-10	-0.618203
69209789	chr2:69209789:A:G	1.06889e-06	-1.51214	-0.777881
69210159	chr2:69210159:C:T	1.14976e-06	-1.53274	-0.68435
69210260	chr2:69210260:A:G	9.88828e-06	-1.13299e-10	-0.0652882
69210323	chr2:69210323:T:C	1.09519e-05	-1.13299e-10	0.0368719
69210343	chr2:69210343:C:T	2.39427e-06	-1.50962	0.0260577
69210561	chr2:69210561:C:T	1.26285e-05	-1.13299e-10	0.179321
69210793	chr2:69210793:A:G	9.89338e-06	-1.13299e-10	-0.0647726
69210873	chr2:69210873:T:G	3.15493e-06	-1.13299e-10	-1.20767
69211117	chr2:69211117:G:A	2.88707e-06	-1.13299e-10	-1.2964
69211154	chr2:69211154:A:G	9.91071e-06	-1.13299e-10	-0.063023
69211164	chr2:69211164:A:G	9.89798e-06	-1.13299e-10	-0.0643076
69211376	chr2:69211376:C:G	1.04772e-05	-1.13299e-10	-0.00743881
69211411	chr2:69211411:A:G	9.92667e-06	-1.13299e-10	-0.0614135
69211565	chr2:69211565:G:A	3.17331e-06	-1.46764	0.265772
69211576	chr2:69211576:C:T	2.87382e-06	-1.13299e-10	-1.301
69211856	chr2:69211856:A:G	8.42931e-07	-1.41644	-1.11107
69212127	chr2:69212127:A:G	2.80086e-06	-1.13299e-10	-1.32671
69212236	chr2:69212236:G:A	1.5363e-06	-1.27044	-0.656815
69212714	chr2:69212714:T:C	4.60297e-06	-1.13299e-10	-0.829938
69212931	chr2:69212931:T:TAAGTAGCTAAG	7.81082e-07	-1.51671	-1.087
69213496	chr2:69213496:C:T	2.89086e-06	-1.13299e-10	-1.29509
69213761	chr2:69213761:G:A	2.7106e-06	-1.13299e-10	-1.35947
69213886	chr2:69213886:C:A	2.85352e-06	-1.13299e-10	-1.30808
69214346	chr2:69214346:C:G	2.77456e-06	-1.13299e-10	-1.33615
69214399	chr2:69214399:C:G	7.13445e-07	-1.39889	-1.2954
69214801	chr2:69214801:T:C	7.17102e-07	-1.36256	-1.32661
69214939	chr2:69214939:G:C	7.20746e-07	-1.36162	-1.32249
69215043	chr2:69215043:A:G	7.35439e-07	-1.48674	-1.17718
69215178	chr2:69215178:A:G	2.2855e-06	-1.54147	0.0114166
69215230	chr2:69215230:G:A	2.90342e-06	-1.13299e-10	-1.29075
69215312	chr2:69215312:G:A	6.77678e-07	-1.3957	-1.35002
69215503	chr2:69215503:G:A	2.65976e-06	-1.13299e-10	-1.3784
69215511	chr2:69215511:G:A	6.93603e-07	-1.39139	-1.3311
69215849	chr2:69215849:T:C	7.08179e-07	-1.36966	-1.33203
69216027	chr2:69216027:G:C	7.33244e-07	-1.38647	-1.28045
69216071	chr2:69216071:G:A	3.55861e-06	-1.13299e-10	-1.08727
69216099	chr2:69216099:A:C	1.58638e-06	-1.57075	-0.324431
69216205	chr2:69216205:T:G	6.99849e-07	-1.51365	-1.19988
69216325	chr2:69216325:A:G	2.94738e-06	-1.27572	-3.69445e-10
69216693	chr2:69216693:G:T	6.97831e-07	-1.37453	-1.34189
69216799	chr2:69216799:T:A	7.44162e-07	-1.31192	-1.34021
69216839	chr2:69216839:T:C	2.72545e-06	-1.13299e-10	-1.354
69216862	chr2:69216862:A:G	1.52225e-06	-1.53732	-0.399127
69216927	chr2:69216927:C:T	3.32589e-06	-1.13299e-10	-1.1549
69216942	chr2:69216942:C:G	2.78916e-06	-1.13299e-10	-1.3309
69217015	chr2:69217015:T:G	2.80493e-06	-1.13299e-10	-1.32526
69217347	chr2:69217347:C:T	3.58333e-06	-1.13299e-10	-1.08035
69217389	chr2:69217389:C:T	6.42675e-07	-1.46632	-1.33244
69217449	chr2:69217449:T:C	1.68093e-06	-1.55108	-0.286216
69217483	chr2:69217483:G:A	6.59019e-07	-1.42812	-1.34552
69217802	chr2:69217802:A:AG	9.97797e-07	-1.44319	-0.915656
69217805	chr2:69217805:G:A	2.75839e-06	-1.13299e-10	-1.34199
69217872	chr2:69217872:T:C	1.78469e-06	-1.4645	-0.31289
69218057	chr2:69218057:A:G	3.6934e-06	-1.13299e-10	-1.05009
69218570	chr2:69218570:A:T	1.67247e-06	-1.43638	-0.405952
69218722	chr2:69218722:A:G	1.0533e-06	-1.30335	-1.00136
69218835	chr2:69218835:C:T	2.24914e-06	-1.53724	-0.00884668
69218906	chr2:69218906:C:T	2.45759e-06	-1.55194	0.0944858
69219183	chr2:69219183:G:A	3.21013e-06	-1.13299e-10	-1.19033
69219247	chr2:69219247:C:G	2.65996e-06	-1.13299e-10	-1.37833
69219491	chr2:69219491:T:C	2.68343e-06	-1.13299e-10	-1.36954
69219615	chr2:69219615:T:A	2.66199e-06	-1.13299e-10	-1.37756
69219758	chr2:69219758:T:C	3.06183e-06	-1.13299e-10	-1.23762
69219814	chr2:69219814:C:T	8.7588e-06	-1.13299e-10	-0.18658
69220528	chr2:69220528:T:C	6.64829e-07	-1.42439	-1.34048
69220537	chr2:69220537:C:T	5.07898e-06	-1.13299e-10	-0.731529
69221213	chr2:69221213:G:A	2.71705e-06	-1.13299e-10	-1.35709
69221361	chr2:69221361:A:G	2.7515e-06	-1.13299e-10	-1.34449
69221576	chr2:69221576:G:A	2.72536e-06	-1.13299e-10	-1.35404
69221627	chr2:69221627:G:A	2.70563e-06	-1.13299e-10	-1.3613
69221899	chr2:69221899:G:A	2.705e-06	-1.13299e-10	-1.36154
69222297	chr2:69222297:G:T	3.33839e-06	-1.13299e-10	-1.15115
69222463	chr2:69222463:C:T	2.69269e-06	-1.13299e-10	-1.3661
69223084	chr2:69223084:C:T	7.38172e-07	-1.57324	-1.08697
69223136	chr2:69223136:T:C	3.17331e-06	-1.13299e-10	-1.20186
69223182	chr2:69223182:C:A	1.5385e-06	-1.57394	-0.351891
69223440	chr2:69223440:G:A	3.52649e-06	-1.13299e-10	-1.09633
69223613	chr2:69223613:G:A	3.37983e-06	-1.13299e-10	-1.13881
69223782	chr2:69223782:A:G	3.35324e-06	-1.13299e-10	-1.14671
69223985	chr2:69223985:C:T	2.67136e-06	-1.13299e-10	-1.37405
69224435	chr2:69224435:C:T	4.31254e-06	-1.13299e-10	-0.895112
69224545	chr2:69224545:A:G	2.7261e-06	-1.13299e-10	-1.35377
69224625	chr2:69224625:A:G	7.58947e-07	-1.57531	-1.05715
69224830	chr2:69224830:C:T	4.71748e-06	-1.53051	0.725148
69224876	chr2:69224876:T:A	8.44976e-06	-1.13299e-10	-0.222501
69225000	chr2:69225000:GC:G	5.07969e-06	-1.52757	0.796176
69225388	chr2:69225388:A:G	2.18552e-06	-1.57479	-3.69445e-10
69225459	chr2:69225459:G:A	2.79303e-06	-1.13299e-10	-1.32951
69225656	chr2:69225656:G:C	3.15827e-06	-1.13299e-10	-1.20662
69225661	chr2:69225661:G:A	3.1594e-06	-1.13299e-10	-1.20626
69225751	chr2:69225751:T:C	1.07651e-06	-1.46889	-0.814023
69226676	chr2:69226676:G:A	4.71759e-06	-1.13299e-10	-0.805341
69227269	chr2:69227269:T:C	2.84071e-06	-1.31258	-3.69445e-10
69227461	chr2:69227461:A:AG	2.60552e-06	-1.39901	-3.69445e-10
69227995	chr2:69227995:C:T	3.17343e-06	-1.13299e-10	-1.20183
69228055	chr2:69228055:T:C	2.98352e-06	-1.13299e-10	-1.26354
69228179	chr2:69228179:A:G	2.71344e-06	-1.13299e-10	-1.35842
69228549	chr2:69228549:CT:C	2.7964e-06	-1.13299e-10	-1.32831
69228670	chr2:69228670:G:T	2.84388e-06	-1.13299e-10	-1.31147
69228703	chr2:69228703:A:G	2.67277e-06	-1.13299e-10	-1.37352
69229116	chr2:69229116:G:C	2.65981e-06	-1.13299e-10	-1.37839
69229285	chr2:69229285:T:C	3.61541e-06	-0.463685	-0.607749
69229300	chr2:69229300:T:C	4.97841e-06	-1.13299e-10	-0.751528
69229909	chr2:69229909:C:G	4.04887e-06	-1.13299e-10	-0.958201
69229980	chr2:69229980:A:G	2.65979e-06	-1.13299e-10	-1.37839
69230341	chr2:69230341:C:T	4.02261e-06	-1.13299e-10	-0.964708
69230400	chr2:69230400:C:T	2.67174e-06	-1.13299e-10	-1.37391
69231221	chr2:69231221:T:C	2.72922e-06	-1.13299e-10	-1.35262
69231959	chr2:69231959:G:A	2.50768e-06	-1.43728	-3.69445e-10
69233573	chr2:69233573:T:C	3.04462e-06	-1.13299e-10	-1.24326
69233606	chr2:69233606:A:G	6.01464e-05	-1.13299e-10	1.74014
69233619	chr2:69233619:G:A	5.99253e-07	-1.55723	-1.31148
69234687	chr2:69234687:T:C	2.72721e-06	-1.13299e-10	-1.35336
69234721	chr2:69234721:C:T	3.73497e-06	-1.13299e-10	-1.0389
69234897	chr2:69234897:G:A	4.77315e-06	-1.13299e-10	-0.793632
69234938	chr2:69234938:CACATTCTATAA:C	3.04775e-06	-1.13299e-10	-1.24223
69235126	chr2:69235126:C:T	3.68351e-06	-1.13299e-10	-1.05277
69235723	chr2:69235723:A:G	2.78542e-06	-1.13299e-10	-1.33224
69236226	chr2:69236226:T:G	9.33672e-06	-1.13299e-10	-0.122684
69236242	chr2:69236242:A:C	3.0481e-06	-1.13299e-10	-1.24212
69236328	chr2:69236328:G:T	2.85659e-06	-1.13299e-10	-1.30701
69237273	chr2:69237273:G:A	2.18512e-06	-1.57497	-3.69445e-10
69237608	chr2:69237608:T:C	6.01445e-07	-1.54508	-1.31998
69238056	chr2:69238056:T:A	7.13241e-05	1.9106	-3.69445e-10
69238231	chr2:69238231:A:C	3.39079e-06	-1.13299e-10	-1.13558
69238776	chr2:69238776:T:C	2.70198e-06	-1.13299e-10	-1.36265
69239466	chr2:69239466:G:A	6.39584e-06	-0.500991	-3.69445e-10
69239609	chr2:69239609:C:A	5.52177e-06	-1.13299e-10	-0.64794
69239628	chr2:69239628:A:T	7.95415e-07	-1.33199	-1.25354
69240118	chr2:69240118:T:G	6.23015e-06	-0.527239	-3.69445e-10
69240472	chr2:69240472:T:A	4.16696e-06	-1.13299e-10	-0.929453
69240609	chr2:69240609:C:T	3.05401e-06	-1.13299e-10	-1.24018
69241034	chr2:69241034:G:T	3.2007e-06	-1.13299e-10	-1.19327
69241155	chr2:69241155:G:A	4.64757e-06	-1.13299e-10	-0.820295
69241651	chr2:69241651:A:G	2.66037e-06	-1.13299e-10	-1.37817
69241752	chr2:69241752:C:A	3.44177e-06	-1.13299e-10	-1.12065
69242754	chr2:69242754:A:C	6.18494e-07	-1.499	-1.33811
69242873	chr2:69242873:G:T	3.37303e-06	-1.13299e-10	-1.14083
69243493	chr2:69243493:G:A	5.28862e-06	-1.13299e-10	-0.691082
69243764	chr2:69243764:C:T	2.85121e-06	-1.13299e-10	-1.3089
69245153	chr2:69245153:G:A	2.65993e-06	-1.13299e-10	-1.37834
69245287	chr2:69245287:C:T	2.83732e-06	-1.13299e-10	-1.31378
69245501	chr2:69245501:C:G	2.81199e-06	-1.13299e-10	-1.32275
69246335	chr2:69246335:T:C	5.94541e-06	-1.13299e-10	-0.574019
69246343	chr2:69246343:A:C	9.40918e-06	-1.13299e-10	-0.114953
69246467	chr2:69246467:T:G	2.67333e-06	-1.13299e-10	-1.37331
69246631	chr2:69246631:G:C	2.72328e-06	-1.13299e-10	-1.3548
69247110	chr2:69247110:A:G	4.91071e-06	-1.13299e-10	-0.765219
69247537	chr2:69247537:T:C	2.84635e-06	-1.13299e-10	-1.3106
69247698	chr2:69247698:A:G	5.27557e-06	-1.13299e-10	-0.693552
69248141	chr2:69248141:CAT:C	1.77165e-06	-1.20336	-0.581372
69248557	chr2:69248557:A:G	4.12662e-06	-1.13299e-10	-0.939181
69248561	chr2:69248561:T:C	5.5465e-06	-1.13299e-10	-0.643472
69248822	chr2:69248822:C:G	2.67029e-06	-1.13299e-10	-1.37445
69248894	chr2:69248894:CCTTTT:C	2.6599e-06	-1.13299e-10	-1.37835
69249042	chr2:69249042:A:G	2.68896e-06	-1.13299e-10	-1.36748
69249485	chr2:69249485:G:A	5.94776e-06	-1.13299e-10	-0.573624
69249689	chr2:69249689:G:T	3.09206e-06	-1.13299e-10	-1.2278
69249956	chr2:69249956:C:T	2.81607e-06	-1.13299e-10	-1.3213
69250038	chr2:69250038:T:A	2.72335e-06	-1.13299e-10	-1.35478
69250051	chr2:69250051:GTTATT:G	5.8489e-06	-1.13299e-10	-0.590384
69250134	chr2:69250134:A:G	2.71283e-06	-1.13299e-10	-1.35865
69250306	chr2:69250306:C:T	2.69913e-06	-1.13299e-10	-1.36371
69250330	chr2:69250330:T:A	4.99308e-06	-1.13299e-10	-0.748585
69250351	chr2:69250351:G:A	2.68507e-06	-1.13299e-10	-1.36893
69250839	chr2:69250839:G:A	2.69885e-06	-1.13299e-10	-1.36381
69251132	chr2:69251132:C:T	1.05199e-06	-0.931084	-1.37487
69251253	chr2:69251253:G:A	6.88403e-06	-1.13299e-10	-0.427434
69252283	chr2:69252283:G:A	4.62326e-06	-1.13299e-10	-0.825539
69252372	chr2:69252372:G:A	3.6384e-06	-1.13299e-10	-1.06509
69252902	chr2:69252902:T:C	2.73288e-06	-1.13299e-10	-1.35128
69253379	chr2:69253379:A:T	3.70937e-06	-1.13299e-10	-1.04578
69253419	chr2:69253419:A:G	3.79446e-06	-1.13299e-10	-1.0231
69253856	chr2:69253856:C:T	3.33372e-06	-1.13299e-10	-1.15255
69254426	chr2:69254426:C:T	3.88249e-06	-1.13299e-10	-1.00016
69254440	chr2:69254440:C:T	2.92943e-06	-1.13299e-10	-1.28183
69254937	chr2:69254937:G:A	3.60959e-06	-1.13299e-10	-1.07304
69254942	chr2:69254942:G:A	2.67999e-06	-1.13299e-10	-1.37082
69255256	chr2:69255256:C:T	3.30857e-06	-1.13299e-10	-1.16012
69255828	chr2:69255828:C:T	1.28511e-05	-1.13299e-10	0.196791
69256563	chr2:69256563:G:T	6.5232e-06	-1.13299e-10	-0.481273
69256715	chr2:69256715:G:A	2.67092e-06	-1.13299e-10	-1.37421
69256718	chr2:69256718:A:G	2.8419e-06	-1.13299e-10	-1.31216
69256858	chr2:69256858:G:A	8.28414e-06	-1.13299e-10	-0.242296
69256867	chr2:69256867:G:T	2.66234e-06	-1.13299e-10	-1.37743
69256947	chr2:69256947:T:C	3.98114e-06	-1.13299e-10	-0.97507
69257151	chr2:69257151:C:A	4.83501e-06	-1.13299e-10	-0.780755
69257590	chr2:69257590:A:T	1.28038e-05	-1.13299e-10	0.1931
69258255	chr2:69258255:A:G	4.25637e-06	-1.13299e-10	-0.908223
69258511	chr2:69258511:G:A	5.23306e-06	-1.13299e-10	-0.701642
69258859	chr2:69258859:A:G	2.6707e-06	-1.13299e-10	-1.3743
69259027	chr2:69259027:C:T	4.74875e-06	-1.13299e-10	-0.798757
69259233	chr2:69259233:TG:T	2.78636e-06	-1.13299e-10	-1.3319
69259597	chr2:69259597:G:A	3.87571e-06	-1.13299e-10	-1.00191
69259684	chr2:69259684:A:C	3.4442e-06	-1.13299e-10	-1.11995
69260159	chr2:69260159:A:T	2.66244e-06	-1.13299e-10	-1.37739
69260680	chr2:69260680:G:T	3.46122e-06	-1.13299e-10	-1.11502
69260845	chr2:69260845:C:T	2.77265e-06	-1.13299e-10	-1.33684
69260977	chr2:69260977:G:A	2.80346e-06	-1.13299e-10	-1.32578
69261228	chr2:69261228:G:C	1.14788e-05	-1.13299e-10	0.0838604
69261434	chr2:69261434:G:A	7.66678e-06	-1.13299e-10	-0.319742
69261723	chr2:69261723:CAAG:C	2.92084e-06	-1.13299e-10	-1.28477
69261800	chr2:69261800:C:A	3.16674e-06	-1.20394	-3.69445e-10
69262218	chr2:69262218:A:G	5.70494e-06	-1.13299e-10	-0.615307
69262271	chr2:69262271:C:T	2.81955e-06	-1.13299e-10	-1.32006
69262613	chr2:69262613:G:A	2.67065e-06	-1.13299e-10	-1.37432
69262765	chr2:69262765:G:A	6.16332e-06	-0.538023	-3.69445e-10
69263195	chr2:69263195:C:T	2.94456e-06	-1.13299e-10	-1.27668
69263394	chr2:69263394:T:G	4.83663e-06	-1.13299e-10	-0.78042
69263537	chr2:69263537:A:G	2.69103e-06	-1.13299e-10	-1.36672
69263628	chr2:69263628:C:A	2.88221e-06	-1.13299e-10	-1.29808
69263655	chr2:69263655:G:C	2.67155e-06	-1.13299e-10	-1.37398
69264308	chr2:69264308:T:G	2.6769e-06	-1.13299e-10	-1.37198
69264336	chr2:69264336:C:T	3.33805e-06	-1.13299e-10	-1.15125
69265011	chr2:69265011:T:G	2.72743e-06	-1.13299e-10	-1.35328
69265667	chr2:69265667:C:G	2.6708e-06	-1.13299e-10	-1.37426
69265792	chr2:69265792:C:T	2.67026e-06	-1.13299e-10	-1.37446
69266368	chr2:69266368:T:C	2.66395e-06	-1.13299e-10	-1.37683
69267069	chr2:69267069:C:T	3.25747e-06	-1.13299e-10	-1.17569
69267461	chr2:69267461:A:G	3.96517e-06	-1.13299e-10	-0.979091
69267644	chr2:69267644:A:G	3.57526e-06	-1.13299e-10	-1.0826
69268126	chr2:69268126:T:C	3.06712e-06	-1.13299e-10	-1.2359
69268138	chr2:69268138:T:C	2.66555e-06	-1.13299e-10	-1.37623
69268168	chr2:69268168:C:A	2.35126e-05	0.800899	-3.69445e-10
69268581	chr2:69268581:T:C	3.74835e-06	-1.13299e-10	-1.03532
69269087	chr2:69269087:C:T	2.67108e-06	-1.13299e-10	-1.37416
69269279	chr2:69269279:A:G	2.98064e-06	-1.13299e-10	-1.2645
69269318	chr2:69269318:C:T	2.66319e-06	-1.13299e-10	-1.37712
69269399	chr2:69269399:A:T	2.1919e-06	-1.57187	-3.69445e-10
69269837	chr2:69269837:G:A	5.25939e-06	-1.13299e-10	-0.696624
69269900	chr2:69269900:A:G	2.65977e-06	-1.13299e-10	-1.3784
69270041	chr2:69270041:A:G	2.68543e-06	-1.13299e-10	-1.3688
69270118	chr2:69270118:ATC:A	2.67799e-06	-1.13299e-10	-1.37157
69270132	chr2:69270132:G:A	4.0258e-06	-1.13299e-10	-0.963915
69270205	chr2:69270205:C:T	2.18557e-06	-1.57476	-3.69445e-10
69270768	chr2:69270768:AT:A	4.15636e-06	-0.932	-3.69445e-10
69270872	chr2:69270872:C:T	2.67197e-06	-1.13299e-10	-1.37382
69271060	chr2:69271060:C:T	2.66013e-06	-1.13299e-10	-1.37826
69271324	chr2:69271324:A:G	2.68498e-06	-1.13299e-10	-1.36896
69271597	chr2:69271597:A:G	3.27017e-06	-1.13299e-10	-1.1718
69272070	chr2:69272070:T:C	3.96755e-06	-1.13299e-10	-0.97849
69272196	chr2:69272196:T:C	2.65977e-06	-1.13299e-10	-1.3784
69272300	chr2:69272300:G:A	2.6618e-06	-1.13299e-10	-1.37764
69272432	chr2:69272432:G:A	5.35594e-06	-1.13299e-10	-0.678433
69272584	chr2:69272584:G:A	2.66845e-06	-1.13299e-10	-1.37514
69272833	chr2:69272833:G:A	2.68108e-06	-1.13299e-10	-1.37042
69272958	chr2:69272958:C:G	4.07039e-06	-1.13299e-10	-0.952899
69273059	chr2:69273059:C:T	2.69344e-06	-1.13299e-10	-1.36582
69273203	chr2:69273203:C:T	3.33233e-06	-1.13299e-10	-1.15297
69273204	chr2:69273204:T:G	2.88882e-06	-1.13299e-10	-1.29579
69273533	chr2:69273533:A:C	5.69731e-07	-1.57526	-1.34397
69273804	chr2:69273804:G:A	2.6117e-06	-1.39664	-3.69445e-10
69274193	chr2:69274193:A:G	3.13937e-06	-1.13299e-10	-1.21262
69274449	chr2:69274449:AAAGAC:A	3.01082e-06	-1.13299e-10	-1.25443
69274469	chr2:69274469:G:T	6.50027e-06	-1.13299e-10	-0.484795
69274733	chr2:69274733:AATGG:A	4.794e-06	-1.13299e-10	-0.789274
69274755	chr2:69274755:TATTC:T	2.80353e-06	-1.13299e-10	-1.32576
69275168	chr2:69275168:C:T	3.36163e-06	-1.13299e-10	-1.14421
69275723	chr2:69275723:C:T	5.81876e-06	-0.595552	-3.69445e-10
69275752	chr2:69275752:C:G	2.66987e-06	-1.13299e-10	-1.37461
69276177	chr2:69276177:A:G	2.6703e-06	-1.13299e-10	-1.37445
69276344	chr2:69276344:C:T	2.46983e-06	-1.45249	-3.69445e-10
69276497	chr2:69276497:G:T	3.91724e-06	-0.991251	-3.69445e-10
69276580	chr2:69276580:A:C	2.70888e-06	-1.13299e-10	-1.3601
69276620	chr2:69276620:T:G	3.02004e-06	-1.13299e-10	-1.25137
69276702	chr2:69276702:T:C	9.00272e-07	-1.45879	-1.00291
69276888	chr2:69276888:C:G	3.1679e-06	-1.13299e-10	-1.20357
69276911	chr2:69276911:A:T	1.41629e-05	-1.13299e-10	0.293988
69277072	chr2:69277072:G:A	2.9892e-06	-1.13299e-10	-1.26163
69277247	chr2:69277247:C:T	2.36812e-05	-1.03577	1.84382
69277598	chr2:69277598:G:C	3.4653e-06	-1.13299e-10	-1.11384
69277760	chr2:69277760:A:C	3.92662e-06	-1.13299e-10	-0.988861
69278330	chr2:69278330:G:A	3.79663e-06	-1.13299e-10	-1.02253
69278606	chr2:69278606:A:G	3.44905e-06	-1.13299e-10	-1.11854
69279358	chr2:69279358:C:CAA	8.32931e-06	0.450185	-0.687042
69279427	chr2:69279427:C:T	2.34816e-06	-1.50301	-3.69445e-10
69279881	chr2:69279881:T:C	3.57895e-06	-1.08157	-3.69445e-10
69279916	chr2:69279916:A:T	3.30693e-06	-1.13299e-10	-1.16062
69280108	chr2:69280108:C:T	8.34551e-06	0.542923	-0.777839
69280248	chr2:69280248:G:A	3.07582e-06	-1.13299e-10	-1.23307
69280410	chr2:69280410:C:T	2.7762e-06	-1.13299e-10	-1.33556
69280776	chr2:69280776:T:A	1.90662e-06	-0.617779	-1.09353
69280964	chr2:69280964:G:T	3.07704e-06	-1.13299e-10	-1.23267
69281395	chr2:69281395:C:T	3.1211e-06	-1.13299e-10	-1.21845
69281694	chr2:69281694:CT:C	2.82074e-06	-1.13299e-10	-1.31964
69281792	chr2:69281792:T:G	2.72426e-06	-1.13299e-10	-1.35444
69282222	chr2:69282222:G:A	2.67666e-06	-1.13299e-10	-1.37207
69282485	chr2:69282485:T:C	1.16576e-06	-1.33441	-0.868858
69284871	chr2:69284871:A:C	2.72533e-06	-1.13299e-10	-1.35405
69285018	chr2:69285018:A:G	2.72591e-06	-1.13299e-10	-1.35384
69285372	chr2:69285372:ATG:A	4.7803e-06	-1.13299e-10	-0.792135
69285429	chr2:69285429:C:T	2.75466e-06	-1.13299e-10	-1.34334
69285596	chr2:69285596:A:C	2.86688e-06	-0.0692008	-1.23422
69285898	chr2:69285898:A:G	6.88527e-06	-0.996191	0.568936
69286263	chr2:69286263:G:A	2.74375e-06	-1.13299e-10	-1.34731
69286687	chr2:69286687:T:C	4.60761e-06	-1.13299e-10	-0.828929
69286953	chr2:69286953:T:A	1.03218e-06	-1.07541	-1.24956
69288325	chr2:69288325:A:ATACT	2.24952e-06	-0.717556	-0.828365
69288355	chr2:69288355:A:C	2.66666e-06	-1.13299e-10	-1.37581
69288470	chr2:69288470:C:T	6.8981e-06	-1.17239	0.746998
69288618	chr2:69288618:G:A	3.05847e-06	-1.13299e-10	-1.23872
69289191	chr2:69289191:C:T	2.79011e-06	-1.13299e-10	-1.33056
69289332	chr2:69289332:G:A	6.70096e-07	-1.56269	-1.19429
69290024	chr2:69290024:T:C	2.27503e-06	-1.53465	-3.69445e-10
69290678	chr2:69290678:G:A	1.84028e-06	-0.368533	-1.37819
69291146	chr2:69291146:A:C	2.68068e-06	-1.13299e-10	-1.37057
69291186	chr2:69291186:TC:T	4.43025e-06	-1.13299e-10	-0.868183
69291594	chr2:69291594:C:T	2.01946e-06	-0.343746	-1.31006
69292247	chr2:69292247:A:C	3.19383e-06	-1.19542	-3.69445e-10
69292506	chr2:69292506:C:T	1.77213e-06	-0.499625	-1.28483
69292687	chr2:69292687:G:A	7.72585e-07	-1.55858	-1.05608
69292717	chr2:69292717:G:A	3.06407e-06	-1.13299e-10	-1.23689
69292758	chr2:69292758:C:T	7.91669e-07	-1.55366	-1.03659
69293126	chr2:69293126:G:A	4.1747e-06	-0.163894	-0.763702
69293132	chr2:69293132:G:A	4.24762e-06	-1.13299e-10	-0.91028
69293382	chr2:69293382:G:A	2.64975e-06	-0.0124265	-1.36975
69293449	chr2:69293449:G:A	1.94196e-06	-0.382915	-1.31002
69293483	chr2:69293483:A:C	2.82972e-06	-1.13299e-10	-1.31646
69293611	chr2:69293611:G:A	1.99111e-06	-0.291178	-1.37677
69293663	chr2:69293663:A:G	3.45667e-06	0.12062	-1.23695
69293730	chr2:69293730:C:T	2.857e-06	-1.13299e-10	-1.30687
69294564	chr2:69294564:G:A	2.58798e-06	-0.0448925	-1.36087
69294699	chr2:69294699:C:T	4.34034e-06	-1.4627	0.574018
69295059	chr2:69295059:G:A	3.05537e-06	-1.13299e-10	-1.23974
69295077	chr2:69295077:T:C	7.59359e-07	-1.56383	-1.06809
69296295	chr2:69296295:G:A	2.99697e-06	-1.13299e-10	-1.25904
69296493	chr2:69296493:A:G	2.97523e-06	-1.13299e-10	-1.26632
69296796	chr2:69296796:C:T	2.66862e-06	-1.13299e-10	-1.37508
69297541	chr2:69297541:A:T	3.1315e-06	-1.13299e-10	-1.21513
69297620	chr2:69297620:C:T	4.45794e-06	-1.13299e-10	-0.861953
69297807	chr2:69297807:T:A	2.66793e-06	-1.13299e-10	-1.37534
69297872	chr2:69297872:A:G	7.99746e-06	-1.13299e-10	-0.277515
69297972	chr2:69297972:C:T	6.58293e-05	-1.13299e-10	1.83043
69298081	chr2:69298081:A:G	2.66036e-06	-1.13299e-10	-1.37818
69298207	chr2:69298207:C:T	3.13718e-06	-1.13299e-10	-1.21331
69298428	chr2:69298428:T:C	0.000258518	-1.13299e-10	3.19833
69298589	chr2:69298589:A:G	2.67339e-06	-0.385898	-0.987395
69298663	chr2:69298663:AG:A	3.90991e-05	-1.13299e-10	1.30946
69298775	chr2:69298775:T:C	4.3344e-06	-0.890056	-3.69445e-10
69298807	chr2:69298807:A:C	6.65712e-05	-1.13299e-10	1.84163
69299151	chr2:69299151:G:A	1.77701e-06	-0.59406	-1.18765
69299224	chr2:69299224:A:C	1.74613e-06	-0.58136	-1.21787
69299346	chr2:69299346:C:A	6.94522e-05	-1.13299e-10	1.884
69299641	chr2:69299641:G:A	6.94272e-05	-1.13299e-10	1.88364
69299655	chr2:69299655:G:T	3.1861e-06	-1.13299e-10	-1.19784
69299718	chr2:69299718:T:G	1.66933e-06	-0.640342	-1.20387
69299884	chr2:69299884:G:C	3.45153e-06	-1.13299e-10	-1.11782
69299928	chr2:69299928:C:T	1.74754e-06	-0.588314	-1.21012
69300034	chr2:69300034:G:A	1.80251e-06	-0.570492	-1.19697
69300120	chr2:69300120:G:A	8.38165e-06	-1.13299e-10	-0.230594
69300144	chr2:69300144:A:G	8.12763e-06	-1.13299e-10	-0.261369
69300188	chr2:69300188:G:GCA	7.01778e-06	-1.13299e-10	-0.408192
69300189	chr2:69300189:G:GA	7.02193e-06	-1.13299e-10	-0.407601
69300196	chr2:69300196:C:T	1.76377e-06	-0.567504	-1.22168
69300278	chr2:69300278:T:C	1.85546e-06	-0.360493	-1.37802
69300380	chr2:69300380:C:T	5.34231e-06	0.310904	-0.991885
69300396	chr2:69300396:A:G	1.72088e-06	-0.623629	-1.19017
69300398	chr2:69300398:A:G	1.32611e-06	-0.786993	-1.28739
69300537	chr2:69300537:G:A	1.76143e-06	-0.586935	-1.20358
69300588	chr2:69300588:A:T	2.66062e-06	-1.13299e-10	-1.37808
69300923	chr2:69300923:G:A	2.66237e-06	-1.13299e-10	-1.37742
69301445	chr2:69301445:C:T	2.06286e-06	-0.512216	-1.12033
69301462	chr2:69301462:T:C	4.11792e-06	-1.13299e-10	-0.94129
69301565	chr2:69301565:C:T	6.31789e-06	0.59331	-1.10656
69301726	chr2:69301726:C:T	6.01984e-07	-1.5016	-1.36256
69302102	chr2:69302102:G:T	3.25075e-06	-1.13299e-10	-1.17775
69302235	chr2:69302235:A:C	5.05049e-05	-1.13299e-10	1.56543
69302367	chr2:69302367:T:G	2.76159e-06	-1.13299e-10	-1.34083
69302399	chr2:69302399:C:T	6.47541e-07	-1.57278	-1.21843
69302762	chr2:69302762:G:A	1.95951e-05	0.618643	-3.69445e-10
69303029	chr2:69303029:A:G	1.10586e-06	-0.88032	-1.3757
69303083	chr2:69303083:G:A	1.97987e-05	-1.13299e-10	0.628977
69303117	chr2:69303117:T:A	8.57309e-06	-1.13299e-10	-0.208011
69303153	chr2:69303153:G:A	2.81337e-06	-1.13299e-10	-1.32226
69303662	chr2:69303662:A:G	3.74162e-06	-1.13299e-10	-1.03712
69303684	chr2:69303684:C:T	8.05517e-06	-0.270324	-3.69445e-10
69303832	chr2:69303832:T:C	3.89721e-06	-1.13299e-10	-0.996377
69303968	chr2:69303968:G:C	1.90311e-06	-0.484097	-1.22905
69304656	chr2:69304656:C:T	5.41881e-06	-1.13299e-10	-0.666762
69304755	chr2:69304755:G:A	4.4531e-06	-0.863038	-3.69445e-10
69304791	chr2:69304791:T:C	3.16174e-06	-0.124731	-1.08079
69304953	chr2:69304953:G:A	2.71849e-06	-1.13299e-10	-1.35656
69305158	chr2:69305158:A:AG	2.78356e-06	-0.558509	-0.774398
69305486	chr2:69305486:A:G	2.68167e-06	-1.13299e-10	-1.3702
69306189	chr2:69306189:T:C	2.2001e-06	-1.56814	-3.69445e-10
69306360	chr2:69306360:A:G	5.50722e-07	-1.57487	-1.37829
69306490	chr2:69306490:T:C	2.83693e-06	-1.13299e-10	-1.31392
69306492	chr2:69306492:C:T	3.13858e-06	-1.13299e-10	-1.21287
69306863	chr2:69306863:T:C	2.31001e-06	-1.51939	-3.69445e-10
69307041	chr2:69307041:C:G	1.13079e-05	-1.13299e-10	0.0688661
69307518	chr2:69307518:G:C	2.34101e-06	-0.140178	-1.36588
69307985	chr2:69307985:G:T	3.52375e-06	-1.13299e-10	-1.09711
69308714	chr2:69308714:G:C	2.95334e-06	-1.13299e-10	-1.2737
69309033	chr2:69309033:G:C	2.46238e-05	-1.13299e-10	0.847073
69309063	chr2:69309063:G:A	2.75039e-06	-1.13299e-10	-1.34489
69309251	chr2:69309251:GC:G	3.71322e-06	-1.13299e-10	-1.04474
69309770	chr2:69309770:A:C	1.90515e-06	-0.343034	-1.36904
69310040	chr2:69310040:C:T	2.66265e-06	-1.13299e-10	-1.37732
69310351	chr2:69310351:G:A	2.68303e-06	-1.13299e-10	-1.36969
69310546	chr2:69310546:T:A	3.17222e-06	-1.13299e-10	-1.20221
69310552	chr2:69310552:C:CT	4.68003e-06	-1.13299e-10	-0.813334
69310578	chr2:69310578:C:T	3.9461e-06	-1.13299e-10	-0.98391
69310702	chr2:69310702:A:C	5.64839e-06	-1.13299e-10	-0.625269
69310729	chr2:69310729:G:A	2.80777e-06	-1.13299e-10	-1.32425
69310770	chr2:69310770:C:A	4.68153e-06	-1.13299e-10	-0.813013
69311086	chr2:69311086:A:G	7.58921e-06	0.566403	-0.896315
69311105	chr2:69311105:T:C	2.66181e-06	-1.13299e-10	-1.37763
69311120	chr2:69311120:T:C	2.98474e-06	-1.13299e-10	-1.26313
69311267	chr2:69311267:T:C	2.84269e-06	-1.13299e-10	-1.31189
69311280	chr2:69311280:G:T	2.28362e-06	-1.53088	-3.69445e-10
69311578	chr2:69311578:A:C	4.22808e-06	-1.13299e-10	-0.91489
69311659	chr2:69311659:C:A	3.5463e-06	-1.13299e-10	-1.09073
69312326	chr2:69312326:C:A	2.86129e-06	0.0395787	-1.34494
69313481	chr2:69313481:G:GA	2.87364e-06	-1.13299e-10	-1.30106
69313582	chr2:69313582:C:T	2.4034e-05	-1.13299e-10	0.822832
69313707	chr2:69313707:T:G	2.71296e-06	-1.13299e-10	-1.3586
69313711	chr2:69313711:T:C	3.65327e-06	-1.06102	-3.69445e-10
69313828	chr2:69313828:T:C	3.37108e-06	-1.13299e-10	-1.14141
69313904	chr2:69313904:T:C	2.98534e-06	-1.13299e-10	-1.26293
69314087	chr2:69314087:G:A	2.31641e-05	-1.13299e-10	0.785964
69314330	chr2:69314330:T:C	4.1985e-06	-1.13299e-10	-0.921911
69314636	chr2:69314636:G:A	2.98441e-06	-1.13299e-10	-1.26324
69314677	chr2:69314677:C:T	2.72839e-06	-1.13299e-10	-1.35293
69314721	chr2:69314721:G:A	1.06383e-05	0.0078184	-3.69445e-10
69315171	chr2:69315171:C:T	2.41469e-06	-0.315293	-1.15977
69315668	chr2:69315668:G:A	3.78556e-06	-1.13299e-10	-1.02545
69315722	chr2:69315722:A:C	3.16936e-06	-1.13299e-10	-1.20311
69316202	chr2:69316202:T:C	3.95262e-06	-1.13299e-10	-0.98226
69316229	chr2:69316229:GGATT:G	4.36274e-06	-1.13299e-10	-0.883537
69317380	chr2:69317380:A:C	2.71559e-06	-1.13299e-10	-1.35763
69317394	chr2:69317394:G:A	4.73135e-06	-1.13299e-10	-0.802428
69317552	chr2:69317552:A:G	4.88144e-06	0.583931	-1.35513
69318382	chr2:69318382:C:T	3.24577e-06	-1.13299e-10	-1.17928
69319348	chr2:69319348:G:A	5.52923e-07	-1.57505	-1.37412
69319823	chr2:69319823:A:G	3.6109e-06	-1.13299e-10	-1.07268
69320095	chr2:69320095:G:A	3.228e-06	-1.13299e-10	-1.18478
69320186	chr2:69320186:C:A	1.99987e-05	-1.13299e-10	0.639027
69321188	chr2:69321188:C:T	2.44308e-06	-0.0874403	-1.37594
69321363	chr2:69321363:T:G	5.57002e-07	-1.57326	-1.36857
69321459	chr2:69321459:C:T	2.23102e-06	-0.175761	-1.37842
69321786	chr2:69321786:C:A	4.67262e-06	-1.13299e-10	-0.81492
69322130	chr2:69322130:T:C	2.56757e-06	-0.187853	-1.22583
69322136	chr2:69322136:A:T	2.60335e-06	-1.39984	-3.69445e-10
69322199	chr2:69322199:AAAT:A	3.43822e-06	-1.13299e-10	-1.12168
69322904	chr2:69322904:T:C	2.45734e-06	-0.0806851	-1.37687
69323124	chr2:69323124:C:T	3.78948e-06	-0.033992	-0.990419
69323273	chr2:69323273:T:C	2.6611e-06	-1.13299e-10	-1.3779
69323520	chr2:69323520:G:A	2.41263e-06	-0.104878	-1.37104
69323761	chr2:69323761:C:T	3.75392e-06	-1.13299e-10	-1.03384
69323879	chr2:69323879:T:C	2.36229e-06	-0.123958	-1.37305
69323920	chr2:69323920:T:C	5.07856e-06	0.449056	-1.18067
69325104	chr2:69325104:T:C	7.49113e-06	-1.13299e-10	-0.342919
69325322	chr2:69325322:C:T	3.01217e-06	-1.13299e-10	-1.25398
69325389	chr2:69325389:C:A	2.6287e-06	-0.0180816	-1.37207
69325586	chr2:69325586:C:T	2.92559e-06	-1.13299e-10	-1.28314
69326526	chr2:69326526:A:C	5.72838e-07	-1.57084	-1.34295
69326729	chr2:69326729:T:TC	4.67262e-06	-1.13299e-10	-0.81492
69327182	chr2:69327182:C:T	3.44875e-06	-1.13299e-10	-1.11863
69327420	chr2:69327420:A:G	4.88616e-06	-1.13299e-10	-0.770232
69328726	chr2:69328726:A:G	4.10329e-06	-1.13299e-10	-0.94485
69328915	chr2:69328915:C:A	4.57141e-06	-1.13299e-10	-0.836818
69329012	chr2:69329012:A:C	5.84728e-07	-1.57173	-1.32152
69329169	chr2:69329169:C:A	2.81079e-06	-1.13299e-10	-1.32317
69329559	chr2:69329559:C:T	1.07357e-05	-1.13299e-10	0.0169336
69330584	chr2:69330584:A:T	3.37085e-06	-1.13299e-10	-1.14147
69330980	chr2:69330980:C:T	5.69225e-07	-1.57329	-1.34683
69331452	chr2:69331452:C:T	6.61462e-06	-1.13299e-10	-0.467357
69331591	chr2:69331591:A:G	6.21053e-06	0.416404	-0.946796
69331641	chr2:69331641:T:C	3.28933e-06	-1.13299e-10	-1.16595
69331709	chr2:69331709:A:C	6.88972e-06	0.564225	-0.990833
69331746	chr2:69331746:TAGTA:T	2.35508e-06	-0.232137	-1.26793
69331810	chr2:69331810:T:C	5.13723e-06	-1.13299e-10	-0.720125
69331947	chr2:69331947:C:T	4.29954e-06	-1.13299e-10	-0.898132
69332088	chr2:69332088:A:G	4.63101e-06	-1.13299e-10	-0.823864
69332318	chr2:69332318:T:C	3.72981e-06	-1.13299e-10	-1.04028
69332767	chr2:69332767:G:C	2.89842e-06	-1.13299e-10	-1.29247
69332797	chr2:69332797:C:T	2.66065e-06	-1.13299e-10	-1.37807
69332877	chr2:69332877:G:GATA	2.9678e-06	-1.26882	-3.69445e-10
69332892	chr2:69332892:A:G	6.01416e-07	-1.4916	-1.3735
69333742	chr2:69333742:T:C	1.25866e-06	-1.32776	-0.798834
69333817	chr2:69333817:A:G	4.3398e-06	-1.13299e-10	-0.88881
69333941	chr2:69333941:T:A	3.37015e-06	-0.0658108	-1.07587
69334067	chr2:69334067:A:T	4.33474e-06	-1.13299e-10	-0.889978
69334081	chr2:69334081:G:A	2.18924e-06	-1.57308	-3.69445e-10
69334153	chr2:69334153:T:A	2.36365e-06	-1.49643	-3.69445e-10
69334396	chr2:69334396:C:A	3.55809e-06	-1.13299e-10	-1.08741
69334676	chr2:69334676:A:T	9.7068e-06	-1.13299e-10	-0.0838115
69334730	chr2:69334730:A:T	2.93571e-06	-1.27969	-3.69445e-10
69334808	chr2:69334808:T:A	2.94041e-06	-1.13299e-10	-1.27809
69334995	chr2:69334995:T:C	2.22987e-06	-0.471863	-1.08283
69335153	chr2:69335153:C:T	1.80608e-06	-0.39989	-1.36559
69335447	chr2:69335447:ATTTTATGAAAAGATT:A	2.72758e-06	-1.13299e-10	-1.35322
69335705	chr2:69335705:T:C	4.53081e-06	-1.13299e-10	-0.845738
69335791	chr2:69335791:C:G	3.01101e-06	-1.13299e-10	-1.25436
69335813	chr2:69335813:G:A	3.35252e-06	-1.13299e-10	-1.14693
69336387	chr2:69336387:A:G	3.82508e-06	-1.13299e-10	-1.01506
69336422	chr2:69336422:T:C	3.32753e-06	-1.13299e-10	-1.15441
69336602	chr2:69336602:T:G	3.37406e-06	-1.13299e-10	-1.14052
69336955	chr2:69336955:A:C	4.00993e-06	-1.13299e-10	-0.967864
69337161	chr2:69337161:T:A	2.63428e-06	-0.336852	-1.05118
69337163	chr2:69337163:C:T	3.04927e-06	-1.13299e-10	-1.24174
69337183	chr2:69337183:G:A	4.83106e-06	-1.13299e-10	-0.781573
69337191	chr2:69337191:G:C	3.08276e-06	-0.214126	-1.01669
69337448	chr2:69337448:A:G	2.09381e-06	-1.55722	-0.0604288
69338181	chr2:69338181:C:CA	2.66152e-06	-1.13299e-10	-1.37774
69338431	chr2:69338431:TA:T	5.71217e-07	-1.57539	-1.34124
69338712	chr2:69338712:A:T	8.20869e-06	-0.251445	-3.69445e-10
69339125	chr2:69339125:G:A	4.84605e-06	-1.13299e-10	-0.778474
69339165	chr2:69339165:T:C	2.34725e-06	-1.5034	-3.69445e-10
69339258	chr2:69339258:T:G	2.37648e-06	-1.49102	-3.69445e-10
69339399	chr2:69339399:G:A	2.79475e-06	-1.13299e-10	-1.3289
69339848	chr2:69339848:T:C	3.69858e-06	-1.13299e-10	-1.04869
69340209	chr2:69340209:C:T	3.61929e-06	0.268695	-1.33905
69340287	chr2:69340287:G:A	4.24247e-06	-1.13299e-10	-0.911492
69340329	chr2:69340329:G:A	2.73107e-06	-0.0287485	-1.3232
69340544	chr2:69340544:G:T	3.42324e-06	-0.00590857	-1.12014
69341018	chr2:69341018:G:A	3.3121e-06	-1.13299e-10	-1.15906
69341550	chr2:69341550:A:G	2.53594e-06	-0.0871623	-1.33891
69341628	chr2:69341628:C:T	3.23885e-05	-1.13299e-10	1.12116
69341642	chr2:69341642:T:C	5.78288e-07	-1.53726	-1.36706
69341648	chr2:69341648:TAC:T	5.71401e-07	-1.57449	-1.34181
69342710	chr2:69342710:T:C	2.98407e-06	-1.13299e-10	-1.26335
69342798	chr2:69342798:C:T	2.56615e-06	-0.0388275	-1.37541
69342898	chr2:69342898:C:T	3.11154e-06	-1.22152	-3.69445e-10
69343225	chr2:69343225:G:A	2.66163e-06	-1.13299e-10	-1.3777
69343313	chr2:69343313:TGAG:T	4.26193e-06	-1.13299e-10	-0.906916
69343654	chr2:69343654:C:T	2.44967e-06	-0.0858314	-1.37485
69343992	chr2:69343992:T:C	2.6799e-06	-0.00335688	-1.3675
69344293	chr2:69344293:C:T	4.25529e-06	-1.13299e-10	-0.908475
69344685	chr2:69344685:C:T	2.21575e-06	-1.56105	-3.69445e-10
69344700	chr2:69344700:G:A	2.66534e-06	-1.13299e-10	-1.37631
69344728	chr2:69344728:C:T	1.87299e-06	-0.362102	-1.367
69344804	chr2:69344804:C:T	2.61892e-05	-1.13299e-10	0.908707
69344816	chr2:69344816:T:A	2.86157e-06	-1.13299e-10	-1.30527
69345897	chr2:69345897:T:C	2.31188e-06	-0.191103	-1.32747
69346141	chr2:69346141:T:C	2.41733e-06	-0.146104	-1.32787
69346222	chr2:69346222:TACA:T	2.97102e-06	-1.13299e-10	-1.26773
69346491	chr2:69346491:G:T	4.46409e-06	-1.13299e-10	-0.860572
69347060	chr2:69347060:C:T	2.99208e-06	-1.13299e-10	-1.26067
69347222	chr2:69347222:TTA:T	3.06959e-06	-1.13299e-10	-1.2351
69347526	chr2:69347526:G:A	5.68944e-07	-1.57434	-1.34628
69347735	chr2:69347735:G:A	4.54353e-06	-1.13299e-10	-0.842935
69347936	chr2:69347936:TTAA:T	3.39e-06	-1.13299e-10	-1.13581
69348691	chr2:69348691:G:C	3.3835e-06	-0.0220585	-1.11567
69348900	chr2:69348900:G:A	5.62669e-06	-1.13299e-10	-0.629117
69349012	chr2:69349012:C:T	3.18669e-06	-1.13299e-10	-1.19766
69349015	chr2:69349015:G:C	2.38732e-06	-0.158767	-1.3277
69350435	chr2:69350435:A:T	2.692e-06	-1.13299e-10	-1.36635
69350445	chr2:69350445:T:C	3.10036e-06	-1.13299e-10	-1.22512
69350612	chr2:69350612:C:T	2.45104e-06	-0.134606	-1.32552
69350861	chr2:69350861:C:T	2.66147e-06	-1.13299e-10	-1.37776
69351524	chr2:69351524:G:A	2.4452e-06	-0.13504	-1.32747
69351791	chr2:69351791:A:T	2.18444e-06	-1.57528	-3.69445e-10
69352068	chr2:69352068:C:T	2.66172e-06	-1.13299e-10	-1.37767
69352332	chr2:69352332:C:T	4.88822e-06	-1.13299e-10	-0.76981
69352431	chr2:69352431:C:T	3.5543e-06	-1.13299e-10	-1.08848
69352523	chr2:69352523:C:G	1.94849e-06	-0.325757	-1.36383
69353012	chr2:69353012:C:T	2.66187e-06	-1.13299e-10	-1.37761
69353218	chr2:69353218:A:C	3.04665e-06	-1.13299e-10	-1.2426
69353329	chr2:69353329:G:T	1.27606e-06	-1.34528	-0.767578
69353554	chr2:69353554:A:G	3.33111e-06	-0.061418	-1.09192
69353728	chr2:69353728:G:A	2.42445e-06	-1.47103	-3.69445e-10
69353943	chr2:69353943:C:T	2.93882e-06	-1.13299e-10	-1.27863
69354346	chr2:69354346:T:C	4.39394e-06	-1.13299e-10	-0.876413
69354896	chr2:69354896:C:T	2.24237e-06	-0.192549	-1.35656
69355391	chr2:69355391:T:TG	3.21674e-06	0.0705691	-1.25884
69355436	chr2:69355436:A:G	4.66892e-06	-1.13299e-10	-0.815711
69355680	chr2:69355680:C:T	2.6616e-06	-1.13299e-10	-1.37771
69355870	chr2:69355870:A:G	2.7159e-06	-1.13299e-10	-1.35751
69355932	chr2:69355932:T:C	4.73086e-06	-1.13299e-10	-0.802531
69356764	chr2:69356764:A:G	2.46069e-06	-0.120263	-1.33594
69357263	chr2:69357263:AG:A	2.54493e-06	-0.200497	-1.22204
69357413	chr2:69357413:G:A	3.0088e-06	-1.13299e-10	-1.2551
69357467	chr2:69357467:A:G	2.23242e-06	-1.55355	-3.69445e-10
69357484	chr2:69357484:C:A	5.76064e-07	-1.57184	-1.33633
69357612	chr2:69357612:G:A	2.90419e-06	-1.13299e-10	-1.29049
69357790	chr2:69357790:C:T	4.90354e-06	-1.13299e-10	-0.766681
69358044	chr2:69358044:A:G	4.72388e-06	0.204952	-1.00896
69358909	chr2:69358909:C:T	3.35837e-06	-1.13299e-10	-1.14518
69359161	chr2:69359161:A:C	2.32492e-06	-0.188629	-1.32432
69359171	chr2:69359171:C:T	3.34208e-06	-1.13299e-10	-1.15005
69359261	chr2:69359261:T:A	2.99585e-06	-1.13299e-10	-1.25941
69360444	chr2:69360444:T:A	4.01143e-06	-1.13299e-10	-0.967492
69360746	chr2:69360746:C:G	2.80586e-06	-1.13299e-10	-1.32493
69360923	chr2:69360923:C:T	2.16128e-06	-0.332712	-1.25323
69361519	chr2:69361519:C:T	3.58724e-06	-1.13299e-10	-1.07926
69362066	chr2:69362066:A:T	5.11078e-06	-1.13299e-10	-0.725287
69362299	chr2:69362299:G:A	3.96338e-06	-1.13299e-10	-0.979542
69362384	chr2:69362384:T:C	2.20198e-06	-1.56728	-3.69445e-10
69362751	chr2:69362751:C:T	6.54372e-07	-1.56362	-1.2171
69363108	chr2:69363108:T:C	6.75301e-06	-1.13299e-10	-0.44665
69363207	chr2:69363207:G:A	2.66704e-06	-1.13299e-10	-1.37567
69363869	chr2:69363869:C:T	3.31057e-06	-1.13299e-10	-1.15952
69363989	chr2:69363989:C:A	2.87653e-06	-1.13299e-10	-1.30006
69364032	chr2:69364032:C:T	2.98284e-06	-1.26376	-3.69445e-10
69364188	chr2:69364188:C:T	2.34228e-06	-0.350491	-1.15502
69364738	chr2:69364738:T:C	3.61698e-06	-0.00697991	-1.06402
69365201	chr2:69365201:A:G	3.83511e-06	0.241074	-1.25352
69365466	chr2:69365466:C:T	2.65942e-06	-0.00807989	-1.37045
69365529	chr2:69365529:A:T	2.53472e-06	-0.0534254	-1.37313
69365752	chr2:69365752:A:G	2.72563e-06	0.0160836	-1.37002
69366182	chr2:69366182:C:T	2.7346e-06	0.0203111	-1.37096
69366259	chr2:69366259:G:T	3.23747e-06	0.183468	-1.36532
69366672	chr2:69366672:C:T	4.66461e-06	-1.13299e-10	-0.816636
69367152	chr2:69367152:G:A	4.43427e-06	-1.13299e-10	-0.867276
69367208	chr2:69367208:T:C	3.16769e-05	-1.13299e-10	1.09895
69367347	chr2:69367347:G:T	6.15566e-07	-1.56974	-1.27211
69367521	chr2:69367521:C:T	2.71484e-06	-1.13299e-10	-1.35791
69368256	chr2:69368256:G:A	2.71253e-06	-1.13299e-10	-1.35876
69368598	chr2:69368598:C:A	2.51417e-06	-1.43469	-3.69445e-10
69368784	chr2:69368784:T:C	2.66025e-06	-1.13299e-10	-1.37822
69368983	chr2:69368983:A:G	3.31338e-06	-1.13299e-10	-1.15867
69369060	chr2:69369060:T:C	3.47972e-06	0.0918296	-1.20152
69369192	chr2:69369192:ATTGAT:A	2.66102e-06	-1.37793	-3.69445e-10
69369247	chr2:69369247:A:G	4.25114e-06	-1.13299e-10	-0.909452
69370077	chr2:69370077:A:G	2.37674e-06	-1.49091	-3.69445e-10
69371111	chr2:69371111:C:T	2.71514e-06	-1.13299e-10	-1.3578
69371130	chr2:69371130:G:A	4.49819e-06	-1.13299e-10	-0.852964
69371424	chr2:69371424:T:A	2.6216e-06	-0.0243547	-1.3685
69371556	chr2:69371556:G:A	2.78428e-06	0.0329659	-1.36562
69371794	chr2:69371794:G:A	4.65365e-06	-1.13299e-10	-0.818986
69371892	chr2:69371892:A:C	5.70892e-07	-1.5745	-1.3427
69373039	chr2:69373039:G:A	4.27827e-06	-1.13299e-10	-0.903091
69373051	chr2:69373051:A:G	2.7577e-06	-1.13299e-10	-1.34224
69373252	chr2:69373252:C:T	4.67262e-06	-1.13299e-10	-0.81492
69373303	chr2:69373303:T:C	5.42105e-06	-1.13299e-10	-0.666349
69373334	chr2:69373334:T:A	2.9329e-06	0.00807915	-1.28873
69373369	chr2:69373369:C:A	9.24245e-06	-1.13299e-10	-0.132832
69373434	chr2:69373434:T:C	4.22231e-06	-1.13299e-10	-0.916257
69373522	chr2:69373522:C:T	3.86361e-06	-1.13299e-10	-1.00504
69373551	chr2:69373551:C:T	2.4102e-06	-0.228548	-1.24838
69373559	chr2:69373559:T:C	3.53866e-06	-0.00739583	-1.08549
69373655	chr2:69373655:G:A	2.66151e-06	-1.13299e-10	-1.37774
69373772	chr2:69373772:T:C	3.00095e-06	-1.13299e-10	-1.25771
69374370	chr2:69374370:G:A	3.38579e-06	-0.0965652	-1.04049
69374400	chr2:69374400:G:A	3.38849e-06	-1.13299e-10	-1.13626
69374460	chr2:69374460:C:T	4.0644e-06	-1.13299e-10	-0.954373
69374860	chr2:69374860:G:A	2.66164e-06	-1.13299e-10	-1.3777
69375252	chr2:69375252:TA:T	3.56998e-06	-0.109074	-0.975005
69375325	chr2:69375325:A:G	3.37868e-06	-1.13299e-10	-1.13915
69375437	chr2:69375437:C:A	3.07537e-06	-1.13299e-10	-1.23321
69375501	chr2:69375501:T:C	2.64135e-06	-0.0607741	-1.32457
69375952	chr2:69375952:C:T	2.66333e-06	-0.00555709	-1.37151
69376017	chr2:69376017:C:T	2.46013e-06	-0.132124	-1.3243
69376043	chr2:69376043:T:C	4.67025e-06	-1.13299e-10	-0.815426
69376603	chr2:69376603:G:A	3.22204e-06	-1.13299e-10	-1.18662
69377086	chr2:69377086:C:T	2.5379e-06	-0.0546473	-1.37065
69377645	chr2:69377645:G:A	3.29164e-06	-1.13299e-10	-1.16525
69377795	chr2:69377795:A:G	3.22582e-06	-1.13299e-10	-1.18545
69378067	chr2:69378067:G:A	3.45338e-06	-1.13299e-10	-1.11729
69378692	chr2:69378692:C:T	2.72693e-06	-1.13299e-10	-1.35346
69379068	chr2:69379068:G:A	4.46261e-06	-1.13299e-10	-0.860905
69379071	chr2:69379071:C:T	2.66135e-06	-1.13299e-10	-1.37781
69379204	chr2:69379204:C:T	3.37509e-06	-0.110487	-1.02973
69379515	chr2:69379515:T:A	2.90817e-06	-1.13299e-10	-1.28911
69379715	chr2:69379715:T:C	5.05013e-06	-1.13299e-10	-0.737226
69379992	chr2:69379992:T:A	2.89203e-06	-1.29468	-3.69445e-10
69380260	chr2:69380260:C:T	2.75381e-06	-1.13299e-10	-1.34365
69380313	chr2:69380313:G:A	2.98942e-06	-1.13299e-10	-1.26156
69380514	chr2:69380514:T:C	3.44716e-06	-1.13299e-10	-1.11909
69381539	chr2:69381539:C:T	3.13022e-05	-1.13299e-10	1.08705
69382501	chr2:69382501:T:C	1.02121e-05	-1.13299e-10	-0.0330609
69382849	chr2:69382849:C:T	2.75491e-06	-1.13299e-10	-1.34325
69383580	chr2:69383580:GGATCT:G	3.03475e-06	-1.13299e-10	-1.24651
69383585	chr2:69383585:T:A	4.48683e-06	-1.13299e-10	-0.855492
69384745	chr2:69384745:A:G	3.22009e-06	-1.13299e-10	-1.18723
69385411	chr2:69385411:C:G	3.33846e-06	-0.058811	-1.09232
69385426	chr2:69385426:C:T	2.54503e-06	-0.048585	-1.37391
69385523	chr2:69385523:C:T	2.8622e-06	-1.13299e-10	-1.30505
69386286	chr2:69386286:C:T	2.38649e-06	-0.109323	-1.37749
69386794	chr2:69386794:T:C	2.36664e-06	-0.117836	-1.37733
69386826	chr2:69386826:A:G	3.26075e-06	-0.0829953	-1.09169
69387506	chr2:69387506:A:C	2.21606e-06	-1.56091	-3.69445e-10
69387541	chr2:69387541:T:C	2.23087e-06	-1.55425	-3.69445e-10
69387888	chr2:69387888:A:G	2.66416e-06	-1.13299e-10	-1.37675
69387903	chr2:69387903:A:G	9.33385e-06	-1.13299e-10	-0.122991
69388163	chr2:69388163:C:T	3.19938e-06	-0.0121368	-1.18155
69388271	chr2:69388271:G:A	4.0281e-06	-1.13299e-10	-0.963343
69388442	chr2:69388442:A:C	3.01262e-06	-1.13299e-10	-1.25383
69388810	chr2:69388810:A:G	4.31648e-06	-1.13299e-10	-0.894198
69389312	chr2:69389312:A:T	2.723e-06	-1.13299e-10	-1.3549
69389479	chr2:69389479:T:G	2.97984e-06	-1.13299e-10	-1.26477
69389692	chr2:69389692:T:C	2.91753e-06	-1.13299e-10	-1.2859
69390545	chr2:69390545:C:T	8.01021e-07	-1.25926	-1.31924
69390693	chr2:69390693:G:A	2.7943e-06	-1.13299e-10	-1.32906
69390869	chr2:69390869:C:T	3.88632e-06	-0.999177	-3.69445e-10
69390986	chr2:69390986:A:C	2.91385e-06	-1.13299e-10	-1.28716
69391107	chr2:69391107:C:T	4.51926e-06	-1.13299e-10	-0.848291
69391443	chr2:69391443:A:G	3.43559e-06	0.0288779	-1.15133
69391444	chr2:69391444:G:C	2.7902e-06	-1.13299e-10	-1.33052
69391898	chr2:69391898:G:A	2.90358e-06	-1.13299e-10	-1.29069
69391958	chr2:69391958:C:T	3.21854e-06	-1.13299e-10	-1.18771
69392043	chr2:69392043:T:C	2.00545e-06	-0.422427	-1.23834
69392769	chr2:69392769:G:GT	2.7833e-06	-1.13299e-10	-1.333
69393097	chr2:69393097:C:T	2.82444e-06	-1.13299e-10	-1.31833
69393283	chr2:69393283:C:G	4.55614e-06	-1.13299e-10	-0.840162
69393547	chr2:69393547:C:T	2.96022e-06	-1.13299e-10	-1.27138
69393821	chr2:69393821:A:G	2.93668e-06	-1.13299e-10	-1.27936
69393851	chr2:69393851:T:C	3.17242e-06	-1.13299e-10	-1.20214
69393920	chr2:69393920:A:G	8.60341e-06	-1.13299e-10	-0.20448
69394813	chr2:69394813:G:T	2.68809e-06	-0.0121555	-1.35565
69395167	chr2:69395167:G:A	1.96591e-06	-0.308828	-1.37186
69395638	chr2:69395638:G:A	2.3332e-06	-1.5094	-3.69445e-10
69395705	chr2:69395705:C:T	9.97562e-06	-1.13299e-10	-0.0564947
69395742	chr2:69395742:C:T	2.80306e-06	-1.13299e-10	-1.32593
69396546	chr2:69396546:G:A	4.7933e-06	-1.13299e-10	-0.789419
69396734	chr2:69396734:G:A	4.58668e-06	-1.13299e-10	-0.833482
69396800	chr2:69396800:C:T	7.10936e-07	-1.57549	-1.12233
69396810	chr2:69396810:C:T	8.69812e-06	-0.193531	-3.69445e-10
69396844	chr2:69396844:A:G	2.24101e-06	-0.173375	-1.37634
69397242	chr2:69397242:G:A	2.66419e-06	-0.0138736	-1.36286
69397446	chr2:69397446:C:T	2.33498e-06	-0.135096	-1.37354
69397582	chr2:69397582:AT:A	3.23484e-06	-1.13299e-10	-1.18266
69397869	chr2:69397869:A:G	2.68369e-06	-0.0327491	-1.3367
69397980	chr2:69397980:C:A	2.8663e-06	-1.13299e-10	-1.30362
69398025	chr2:69398025:C:T	3.45702e-06	0.0179974	-1.13423
69398278	chr2:69398278:A:G	2.72105e-06	-1.13299e-10	-1.35562
69398365	chr2:69398365:A:G	3.10334e-06	0.12178	-1.34594
69398403	chr2:69398403:C:A	4.56673e-06	-1.13299e-10	-0.837842
69398623	chr2:69398623:T:C	2.8886e-06	-1.13299e-10	-1.29587
69399200	chr2:69399200:A:T	5.60872e-07	-1.56208	-1.37282
69399933	chr2:69399933:C:T	1.31114e-06	-1.31047	-0.775272
69399996	chr2:69399996:C:T	1.18121e-06	-1.33795	-0.852157
69400590	chr2:69400590:T:C	6.0135e-06	-1.13299e-10	-0.562632
69400768	chr2:69400768:A:G	2.9304e-06	-1.13299e-10	-1.2815
69400787	chr2:69400787:G:A	2.51761e-06	-0.0783399	-1.35499
69400966	chr2:69400966:A:T	2.91889e-06	-1.13299e-10	-1.28544
69401468	chr2:69401468:T:C	2.14055e-06	-0.217301	-1.37827
69402013	chr2:69402013:A:C	2.74444e-06	-0.245124	-1.10194
69402675	chr2:69402675:G:A	6.92586e-07	-1.57364	-1.15032
69402879	chr2:69402879:G:A	2.65976e-06	-1.13299e-10	-1.3784
69402905	chr2:69402905:G:A	6.79328e-07	-1.36508	-1.37821
69403274	chr2:69403274:T:C	2.30812e-06	-1.52021	-3.69445e-10
69403379	chr2:69403379:G:A	2.413e-06	-0.101294	-1.37448
69403427	chr2:69403427:A:G	2.9298e-06	-0.130206	-1.1515
69403503	chr2:69403503:G:A	8.71992e-06	-1.13299e-10	-0.191029
69403673	chr2:69403673:G:A	2.61035e-06	-0.0384555	-1.3587
69403988	chr2:69403988:G:A	3.33861e-06	-1.13299e-10	-1.15108
69404000	chr2:69404000:G:A	2.87988e-06	-1.29889	-3.69445e-10
69404447	chr2:69404447:G:A	8.77516e-07	-1.57124	-0.916056
69404511	chr2:69404511:C:T	2.73384e-06	-1.13299e-10	-1.35093
69404776	chr2:69404776:C:T	3.08161e-06	-1.13299e-10	-1.23119
69404777	chr2:69404777:G:A	2.23834e-06	-0.229836	-1.32107
69404797	chr2:69404797:C:T	2.62846e-06	-0.157811	-1.23243
69405113	chr2:69405113:G:A	2.72438e-06	-0.0117079	-1.34269
69405488	chr2:69405488:T:C	6.98825e-07	-1.57455	-1.14044
69405692	chr2:69405692:T:C	2.77182e-06	-1.13299e-10	-1.33713
69405804	chr2:69405804:T:C	2.78839e-06	-1.13299e-10	-1.33117
69406287	chr2:69406287:C:G	2.85043e-06	-1.13299e-10	-1.30917
69406378	chr2:69406378:A:G	8.89326e-06	-1.13299e-10	-0.171345
69406528	chr2:69406528:A:G	2.70917e-06	-1.13299e-10	-1.36
69406619	chr2:69406619:G:A	2.81376e-06	-0.000498544	-1.32162
69406941	chr2:69406941:C:T	2.81177e-06	0.0238242	-1.34665
69406962	chr2:69406962:C:T	3.3841e-06	-1.13299e-10	-1.13755
69407030	chr2:69407030:A:G	2.70078e-06	-1.13299e-10	-1.3631
69407328	chr2:69407328:TA:T	2.91279e-06	-1.13299e-10	-1.28753
69407503	chr2:69407503:C:G	2.86679e-06	-1.13299e-10	-1.30344
69407788	chr2:69407788:G:A	2.94048e-06	-1.13299e-10	-1.27807
69407790	chr2:69407790:G:A	2.39027e-06	-0.107573	-1.37766
69407962	chr2:69407962:G:A	8.73701e-06	-1.13299e-10	-0.189071
69408547	chr2:69408547:C:T	2.69628e-06	-1.13299e-10	-1.36477
69408671	chr2:69408671:G:A	2.80953e-06	-1.13299e-10	-1.32362
69409019	chr2:69409019:T:C	3.23833e-06	-1.13299e-10	-1.18158
69409132	chr2:69409132:G:A	2.67429e-06	-1.13299e-10	-1.37296
69409516	chr2:69409516:G:A	2.878e-06	-1.13299e-10	-1.29954
69409567	chr2:69409567:G:C	3.38588e-06	-1.13299e-10	-1.13702
69410238	chr2:69410238:A:T	2.95114e-06	-1.27445	-3.69445e-10
69411353	chr2:69411353:A:G	2.69917e-06	-0.0103597	-1.35333
69411803	chr2:69411803:A:G	3.40836e-06	-1.13299e-10	-1.13041
69411915	chr2:69411915:T:C	3.3172e-06	0.00197716	-1.1595
69412197	chr2:69412197:C:T	3.43692e-06	-1.13299e-10	-1.12206
69412300	chr2:69412300:C:G	2.27576e-06	-1.53433	-3.69445e-10
69412428	chr2:69412428:C:G	3.5805e-06	-1.13299e-10	-1.08114
69412458	chr2:69412458:C:G	2.95076e-06	-1.13299e-10	-1.27457
69412480	chr2:69412480:A:G	2.68425e-06	-1.13299e-10	-1.36924
69412718	chr2:69412718:C:T	4.57602e-06	-1.13299e-10	-0.835809
69412779	chr2:69412779:G:A	2.48941e-06	-0.0753653	-1.36923
69412879	chr2:69412879:CAT:C	2.93742e-06	-1.13299e-10	-1.27911
69413013	chr2:69413013:G:A	5.63028e-07	-1.56769	-1.36338
69413238	chr2:69413238:T:A	4.50662e-06	-1.13299e-10	-0.85109
69413241	chr2:69413241:C:T	8.43728e-06	-1.13299e-10	-0.223978
69413246	chr2:69413246:T:C	2.96726e-06	0.0831122	-1.35211
69413304	chr2:69413304:A:G	2.90835e-06	-1.13299e-10	-1.28905
69413404	chr2:69413404:G:T	3.25674e-06	-0.0208096	-1.1551
69413590	chr2:69413590:C:A	5.63933e-07	-1.56951	-1.35995
69413625	chr2:69413625:G:A	2.93956e-06	-1.13299e-10	-1.27838
69413749	chr2:69413749:ACT:A	7.2219e-07	-1.57527	-1.10683
69413770	chr2:69413770:C:T	2.76886e-06	-1.13299e-10	-1.3382
69413829	chr2:69413829:A:T	2.25767e-06	-1.54231	-3.69445e-10
69413919	chr2:69413919:C:T	3.2211e-06	-1.13299e-10	-1.18692
69414223	chr2:69414223:C:T	2.66885e-06	-1.13299e-10	-1.37499
69414994	chr2:69414994:G:A	3.34951e-06	-1.13299e-10	-1.14782
69415004	chr2:69415004:G:T	3.34704e-06	-1.13299e-10	-1.14856
69415059	chr2:69415059:G:A	3.41829e-06	-1.13299e-10	-1.1275
69415440	chr2:69415440:T:C	2.85277e-06	0.0459032	-1.35425
69415483	chr2:69415483:G:A	5.61106e-07	-1.57105	-1.36344
69415991	chr2:69415991:A:AG	2.11274e-06	-0.230353	-1.3783
69416820	chr2:69416820:C:T	3.29497e-06	-0.123378	-1.04086
69416853	chr2:69416853:G:A	2.8578e-06	-1.13299e-10	-1.30659
69416911	chr2:69416911:A:C	2.31202e-06	-1.51852	-3.69445e-10
69417369	chr2:69417369:G:A	2.89795e-06	-1.13299e-10	-1.29263
69417409	chr2:69417409:G:A	2.81031e-06	-1.13299e-10	-1.32334
69417490	chr2:69417490:AAT:A	6.03088e-07	-1.55995	-1.30238
69418236	chr2:69418236:C:CA	2.97863e-06	-1.13299e-10	-1.26518
69418290	chr2:69418290:C:T	5.56118e-07	-1.5731	-1.37031
69418628	chr2:69418628:G:A	7.09042e-07	-1.57551	-1.12497
69418716	chr2:69418716:A:G	5.791e-07	-1.56286	-1.34005
69419022	chr2:69419022:T:C	3.46337e-06	-1.13299e-10	-1.1144
69419104	chr2:69419104:G:A	5.59921e-07	-1.572	-1.3646
69419372	chr2:69419372:G:A	5.60088e-07	-1.57171	-1.36459
69419818	chr2:69419818:C:T	2.44591e-06	-0.209203	-1.25302
69419881	chr2:69419881:A:C	2.88743e-06	-1.13299e-10	-1.29627
69420145	chr2:69420145:A:G	7.17132e-07	-1.49941	-1.18972
69420394	chr2:69420394:T:A	1.27336e-05	-1.13299e-10	0.187609
69420515	chr2:69420515:G:A	2.66885e-06	-1.13299e-10	-1.37499
69421192	chr2:69421192:A:G	5.34329e-06	0.676609	-1.35741
69421388	chr2:69421388:C:T	7.03528e-06	0.671533	-1.07723
69421535	chr2:69421535:T:C	2.69016e-06	-1.13299e-10	-1.36704
69421697	chr2:69421697:G:A	6.21351e-07	-1.48229	-1.3502
69422614	chr2:69422614:AT:A	5.24419e-06	0.618404	-1.31792
69422836	chr2:69422836:C:A	6.02838e-07	-1.52248	-1.34026
69423395	chr2:69423395:C:T	2.11451e-06	-0.230066	-1.37775
69423598	chr2:69423598:G:A	2.21517e-06	-1.56131	-3.69445e-10
69423845	chr2:69423845:G:A	3.37029e-06	-1.13299e-10	-1.14164
69425327	chr2:69425327:C:T	5.2484e-06	0.502407	-1.20112
69425569	chr2:69425569:G:A	2.95483e-06	-1.13299e-10	-1.2732
69426173	chr2:69426173:T:C	2.70555e-06	-1.13299e-10	-1.36133
69426344	chr2:69426344:G:A	2.66852e-06	-1.13299e-10	-1.37512
69426532	chr2:69426532:T:A	4.52123e-06	-1.13299e-10	-0.847854
69426720	chr2:69426720:G:A	2.9459e-06	-1.13299e-10	-1.27622
69426984	chr2:69426984:G:A	2.73104e-06	-1.13299e-10	-1.35196
69427180	chr2:69427180:G:A	2.02887e-06	-0.273523	-1.37564
69427242	chr2:69427242:G:A	3.11622e-06	-1.13299e-10	-1.22002
69427249	chr2:69427249:G:C	2.18046e-06	-0.200266	-1.37684
69427254	chr2:69427254:A:G	4.91316e-06	0.404826	-1.16955
69427795	chr2:69427795:A:C	2.79597e-06	-1.13299e-10	-1.32846
69427997	chr2:69427997:T:G	3.96478e-06	-1.13299e-10	-0.979188
69428035	chr2:69428035:G:C	3.79359e-06	-1.13299e-10	-1.02333
69428658	chr2:69428658:T:C	2.236e-06	-0.173741	-1.37821
69428946	chr2:69428946:A:G	3.17179e-06	-1.13299e-10	-1.20234
69429222	chr2:69429222:T:C	5.68506e-07	-1.55489	-1.36649
69429370	chr2:69429370:C:G	2.84216e-06	-1.13299e-10	-1.31207
69429392	chr2:69429392:T:C	1.09199e-05	-1.13299e-10	0.0339491
69429711	chr2:69429711:G:C	2.30642e-06	-1.52094	-3.69445e-10
69430352	chr2:69430352:A:G	4.00405e-06	-1.13299e-10	-0.969332
69430417	chr2:69430417:T:C	2.70571e-06	-1.13299e-10	-1.36127
69430437	chr2:69430437:C:T	5.48565e-06	0.485737	-1.14024
69431392	chr2:69431392:A:G	2.79327e-06	-1.13299e-10	-1.32942
69431454	chr2:69431454:C:T	2.84409e-06	-1.13299e-10	-1.31139
69431684	chr2:69431684:CA:C	5.67442e-06	-0.62067	-3.69445e-10
69431917	chr2:69431917:C:A	2.82857e-06	-1.13299e-10	-1.31687
69431994	chr2:69431994:A:T	2.66907e-06	-0.18493	-1.18998
69432129	chr2:69432129:T:C	2.66881e-06	-1.13299e-10	-1.37501
69432972	chr2:69432972:C:A	8.62191e-06	0.831002	-1.03333
69432999	chr2:69432999:A:C	2.79857e-06	-1.13299e-10	-1.32753
69433082	chr2:69433082:G:A	4.03147e-06	0.139677	-1.10218
69433432	chr2:69433432:G:A	2.96077e-06	-1.13299e-10	-1.27119
69433529	chr2:69433529:G:A	2.67828e-06	-1.13299e-10	-1.37146
69433568	chr2:69433568:T:C	4.9713e-06	-1.13299e-10	-0.752958
69433709	chr2:69433709:A:C	6.67925e-06	0.589731	-1.04736
69433772	chr2:69433772:C:T	4.47948e-06	-1.13299e-10	-0.857131
69434063	chr2:69434063:G:A	3.04222e-06	-1.13299e-10	-1.24405
69434668	chr2:69434668:A:G	7.71916e-06	0.729888	-1.04282
69434747	chr2:69434747:C:T	3.78321e-06	-1.13299e-10	-1.02607
69434987	chr2:69434987:A:C	6.30325e-06	-1.13299e-10	-0.515573
69435109	chr2:69435109:C:G	3.29624e-06	-1.13299e-10	-1.16386
69435589	chr2:69435589:A:G	9.48508e-06	-1.13299e-10	-0.106919
69436064	chr2:69436064:A:C	4.27076e-06	-1.13299e-10	-0.904848
69436927	chr2:69436927:T:C	3.21804e-06	-1.13299e-10	-1.18786
69436942	chr2:69436942:G:A	3.68123e-06	-1.13299e-10	-1.05339
69437281	chr2:69437281:A:G	3.2613e-06	-1.13299e-10	-1.17451
69437428	chr2:69437428:T:C	4.38123e-06	-1.13299e-10	-0.87931
69437541	chr2:69437541:C:T	3.41354e-06	-1.13299e-10	-1.12889
69437588	chr2:69437588:A:G	3.53412e-06	-1.13299e-10	-1.09417
69437844	chr2:69437844:C:T	2.92132e-06	-0.741721	-0.54288
69437880	chr2:69437880:C:G	3.69636e-06	0.20357	-1.25286
69438029	chr2:69438029:G:A	3.4602e-06	-1.13299e-10	-1.11531
69438084	chr2:69438084:G:A	3.46718e-06	-0.494343	-0.618953
69438160	chr2:69438160:G:A	3.55334e-06	-1.13299e-10	-1.08875
69438218	chr2:69438218:T:C	3.29205e-06	-1.13299e-10	-1.16513
69438576	chr2:69438576:C:G	4.28181e-06	-1.13299e-10	-0.902264
69439169	chr2:69439169:C:T	2.91723e-06	-1.13299e-10	-1.286
69439351	chr2:69439351:A:G	5.0273e-06	-1.13299e-10	-0.741756
69439474	chr2:69439474:G:A	2.19309e-06	-1.57133	-3.69445e-10
69439906	chr2:69439906:G:A	2.83634e-06	-1.13299e-10	-1.31413
69439964	chr2:69439964:G:A	2.44899e-06	-1.46096	-3.69445e-10
69440288	chr2:69440288:A:G	3.85476e-06	-0.491086	-0.516243
69440645	chr2:69440645:A:G	6.96265e-07	-1.5214	-1.19726
69440753	chr2:69440753:T:C	6.84457e-07	-1.53441	-1.20136
69440855	chr2:69440855:T:C	1.47073e-05	-0.329007	0.660714
69440872	chr2:69440872:C:A	8.43428e-07	-1.57516	-0.951759
69441824	chr2:69441824:T:C	4.23242e-06	-1.13299e-10	-0.913864
69442370	chr2:69442370:C:T	6.60003e-06	-1.13299e-10	-0.469564
69442690	chr2:69442690:T:C	6.60928e-06	-1.13299e-10	-0.468165
69442884	chr2:69442884:G:C	3.2331e-06	-1.13299e-10	-1.1832
69442964	chr2:69442964:A:G	6.3727e-07	-1.54701	-1.26019
69442987	chr2:69442987:G:A	3.26024e-06	-1.13299e-10	-1.17484
69443017	chr2:69443017:G:A	3.80226e-06	-0.472934	-0.548109
69443138	chr2:69443138:A:G	6.14777e-07	-1.56857	-1.27457
69443458	chr2:69443458:T:G	3.62078e-06	-1.06995	-3.69445e-10
69443557	chr2:69443557:G:A	3.33591e-06	-1.13299e-10	-1.15189
69444551	chr2:69444551:A:C	8.10093e-07	-1.57552	-0.991728
69444684	chr2:69444684:G:C	2.51749e-06	-1.43338	-3.69445e-10
69445165	chr2:69445165:C:T	6.50578e-06	-0.483947	-3.69445e-10
69445282	chr2:69445282:T:G	2.3342e-06	-1.50897	-3.69445e-10
69445739	chr2:69445739:A:G	6.07549e-07	-1.57185	-1.28312
69446278	chr2:69446278:T:G	6.32053e-06	-1.13299e-10	-0.512836
69446555	chr2:69446555:A:G	3.1227e-06	-0.383372	-0.83457
69446598	chr2:69446598:G:A	2.64994e-06	-1.3821	-3.69445e-10
69446766	chr2:69446766:T:C	7.31002e-07	-1.57178	-1.0982
69446891	chr2:69446891:A:G	4.09904e-06	-0.420214	-0.525672
69446895	chr2:69446895:T:C	4.46433e-06	-0.350716	-0.509804
69447241	chr2:69447241:A:G	3.23755e-06	-1.13299e-10	-1.18182
69447246	chr2:69447246:T:C	4.59372e-06	-0.356579	-0.475369
69447462	chr2:69447462:C:G	3.64546e-06	-0.502311	-0.560847
69447871	chr2:69447871:A:G	2.83496e-06	-0.250676	-1.06394
69448336	chr2:69448336:G:A	4.13065e-06	-0.25879	-0.679414
69448452	chr2:69448452:A:G	3.62711e-06	-1.0682	-3.69445e-10
69448470	chr2:69448470:G:A	2.68194e-06	-1.13299e-10	-1.3701
69448697	chr2:69448697:T:C	6.13333e-06	-1.13299e-10	-0.5429
69448926	chr2:69448926:G:A	1.01652e-05	1.01297	-1.05063
69449027	chr2:69449027:TGAGTCTGAAAAGA:T	3.22958e-06	-1.13299e-10	-1.18429
69449272	chr2:69449272:A:G	2.18538e-06	-1.57485	-3.69445e-10
69449721	chr2:69449721:A:G	3.45746e-06	-1.13299e-10	-1.11611
69450164	chr2:69450164:T:G	6.57175e-07	-1.52758	-1.24886
69450606	chr2:69450606:C:G	3.05147e-06	-0.388847	-0.852169
69451032	chr2:69451032:G:C	3.59809e-06	-1.13299e-10	-1.07624
69451565	chr2:69451565:A:G	4.04356e-06	0.379706	-1.33922
69452003	chr2:69452003:G:T	3.26745e-06	-1.13299e-10	-1.17263
69452065	chr2:69452065:G:A	5.51114e-07	-1.57405	-1.3784
69452368	chr2:69452368:A:G	3.5403e-06	-0.168499	-0.923927
69452486	chr2:69452486:C:G	5.20111e-06	-0.0193801	-0.688386
69452726	chr2:69452726:G:C	2.95124e-06	-1.13299e-10	-1.27441
69453234	chr2:69453234:C:T	2.91837e-06	-1.13299e-10	-1.28561
69453303	chr2:69453303:G:A	3.64517e-06	-0.258775	-0.804461
69453307	chr2:69453307:G:A	2.72048e-06	-1.13299e-10	-1.35583
69453378	chr2:69453378:T:C	2.71177e-06	-1.13299e-10	-1.35904
69453495	chr2:69453495:T:C	3.10698e-06	-1.13299e-10	-1.22299
69454141	chr2:69454141:A:G	1.09236e-05	-1.13299e-10	0.0342901
69454701	chr2:69454701:G:A	2.70865e-06	-1.13299e-10	-1.36019
69455102	chr2:69455102:T:C	2.75231e-06	-1.13299e-10	-1.3442
69455156	chr2:69455156:A:G	3.56801e-06	-1.13299e-10	-1.08463
69455459	chr2:69455459:A:AT	2.96522e-06	-1.13299e-10	-1.26969
69455523	chr2:69455523:C:T	2.75976e-06	-1.13299e-10	-1.3415
69456325	chr2:69456325:G:C	2.4225e-06	-0.271626	-1.20021
69456760	chr2:69456760:A:G	3.24043e-06	-0.128728	-1.0522
69457013	chr2:69457013:C:A	2.66289e-06	-1.13299e-10	-1.37723
69457132	chr2:69457132:G:A	2.93258e-06	-1.13299e-10	-1.28076
69457198	chr2:69457198:G:T	2.98403e-06	-1.13299e-10	-1.26336
69457319	chr2:69457319:C:T	2.66289e-06	-1.13299e-10	-1.37723
69457564	chr2:69457564:A:C	2.95554e-06	-1.13299e-10	-1.27296
69457623	chr2:69457623:T:C	2.91281e-06	-1.13299e-10	-1.28752
69458196	chr2:69458196:G:A	2.71154e-06	-1.13299e-10	-1.35912
69458941	chr2:69458941:A:G	2.99189e-06	-1.13299e-10	-1.26073
69459138	chr2:69459138:C:A	2.99575e-06	-1.13299e-10	-1.25944
69459154	chr2:69459154:A:G	3.18215e-06	-0.257339	-0.941742
69459375	chr2:69459375:C:T	3.64526e-06	0.0808503	-1.14406
69459565	chr2:69459565:A:G	2.75996e-06	-1.13299e-10	-1.34142
69460092	chr2:69460092:C:T	2.03313e-06	-0.487765	-1.1593
69460113	chr2:69460113:A:G	2.7295e-06	-1.13299e-10	-1.35252
69460340	chr2:69460340:ATATAT:A	2.67519e-06	-1.13299e-10	-1.37262
69460454	chr2:69460454:A:G	1.80655e-06	-1.03972	-0.725506
69460594	chr2:69460594:A:G	2.8397e-06	-0.345892	-0.96705
69461047	chr2:69461047:T:C	2.95432e-06	-1.13299e-10	-1.27337
69461109	chr2:69461109:T:C	2.71461e-06	-1.13299e-10	-1.35799
69462116	chr2:69462116:AAT:A	2.66577e-06	-1.13299e-10	-1.37615
69462377	chr2:69462377:A:T	3.50197e-06	-0.234233	-0.869082
69462541	chr2:69462541:C:T	3.03554e-06	-1.13299e-10	-1.24625
69462719	chr2:69462719:C:G	2.68976e-06	-1.13299e-10	-1.36719
69463252	chr2:69463252:T:C	2.4993e-06	-0.381346	-1.05928
69463320	chr2:69463320:TAGC:T	4.334e-06	-1.13299e-10	-0.890147
69463805	chr2:69463805:C:G	2.69945e-06	-1.13299e-10	-1.36359
69463856	chr2:69463856:C:A	2.87702e-06	-1.13299e-10	-1.29989
69463897	chr2:69463897:T:C	6.69419e-07	-1.40636	-1.35162
69464470	chr2:69464470:C:A	2.05491e-06	-0.528899	-1.10751
69464528	chr2:69464528:A:G	2.85803e-06	-1.13299e-10	-1.30651
69464681	chr2:69464681:C:T	2.8164e-06	-1.13299e-10	-1.32118
69465124	chr2:69465124:C:T	3.48771e-06	-1.13299e-10	-1.10739
69465164	chr2:69465164:T:A	4.03119e-06	-1.13299e-10	-0.962577
69465874	chr2:69465874:C:T	4.26795e-06	0.127714	-1.03322
69466032	chr2:69466032:A:G	3.15642e-06	-1.13299e-10	-1.2072
69466571	chr2:69466571:A:G	3.15411e-06	-1.13299e-10	-1.20793
69466714	chr2:69466714:C:T	2.71778e-06	-1.13299e-10	-1.35682
69467067	chr2:69467067:A:G	3.51702e-06	-1.13299e-10	-1.09903
69467601	chr2:69467601:A:C	2.77261e-06	-1.13299e-10	-1.33685
69468276	chr2:69468276:T:C	2.80675e-06	-1.13299e-10	-1.32461
69468504	chr2:69468504:T:A	2.65977e-06	-1.13299e-10	-1.3784
69468582	chr2:69468582:C:A	4.79098e-06	-1.13299e-10	-0.789904
69468761	chr2:69468761:C:T	3.45657e-06	-1.13299e-10	-1.11636
69468869	chr2:69468869:G:A	8.43952e-06	1.06924	-1.29295
69469300	chr2:69469300:C:T	2.68034e-06	-1.13299e-10	-1.37069
69470284	chr2:69470284:C:T	2.66387e-06	-1.13299e-10	-1.37686
69470581	chr2:69470581:C:T	2.99097e-06	-1.13299e-10	-1.26104
69470639	chr2:69470639:G:A	4.8737e-06	-1.13299e-10	-0.772786
69470960	chr2:69470960:T:C	2.74532e-06	-1.13299e-10	-1.34674
69471026	chr2:69471026:G:A	8.78713e-06	1.11522	-1.29857
69471326	chr2:69471326:T:C	1.27285e-05	-1.13299e-10	0.187204
69471577	chr2:69471577:T:C	2.74486e-06	-1.13299e-10	-1.34691
69471583	chr2:69471583:C:A	3.47809e-06	-1.13299e-10	-1.11016
69471972	chr2:69471972:T:A	1.19169e-06	-1.55682	-0.624443
69472795	chr2:69472795:ATCT:A	6.89468e-07	-1.57544	-1.15303
69473141	chr2:69473141:G:A	1.30793e-05	-1.13299e-10	0.214389
69473262	chr2:69473262:G:A	3.20442e-06	-1.13299e-10	-1.19211
69473357	chr2:69473357:T:C	3.63751e-06	-1.13299e-10	-1.06534
69474253	chr2:69474253:T:G	1.47322e-05	-1.13299e-10	0.333397
69474320	chr2:69474320:C:T	3.82957e-06	-1.13299e-10	-1.01388
69474622	chr2:69474622:G:A	3.18538e-06	-1.13299e-10	-1.19807
69475496	chr2:69475496:C:T	9.16143e-06	1.09548	-1.23711
69475782	chr2:69475782:A:T	2.6608e-06	-1.13299e-10	-1.37801
69476397	chr2:69476397:A:T	2.69772e-06	-1.13299e-10	-1.36423
69476659	chr2:69476659:G:C	7.28149e-07	-1.57502	-1.09887
69476696	chr2:69476696:C:T	3.38851e-06	-1.13299e-10	-1.13625
69477105	chr2:69477105:T:C	3.12272e-05	-1.13299e-10	1.08465
69477285	chr2:69477285:T:C	3.47226e-06	-1.13299e-10	-1.11183
69477482	chr2:69477482:G:A	1.27046e-06	-1.55308	-0.564181
69477809	chr2:69477809:A:G	5.69955e-07	-1.57241	-1.34642
69478466	chr2:69478466:T:G	3.55605e-06	-1.13299e-10	-1.08799
69478545	chr2:69478545:G:A	1.36214e-05	1.29278	-1.03778
69478583	chr2:69478583:G:A	4.96572e-06	-1.13299e-10	-0.754081
69478754	chr2:69478754:G:A	6.60864e-07	-1.57536	-1.19549
69478757	chr2:69478757:C:T	4.8413e-06	-1.13299e-10	-0.779455
69478860	chr2:69478860:T:A	2.80889e-06	-1.13299e-10	-1.32385
69479434	chr2:69479434:T:A	4.86794e-06	-1.13299e-10	-0.773967
69479442	chr2:69479442:T:C	2.83717e-06	-1.13299e-10	-1.31383
69479578	chr2:69479578:C:A	1.7151e-05	-1.13299e-10	0.485416
69480250	chr2:69480250:G:A	4.45606e-06	-0.862374	-3.69445e-10
69480539	chr2:69480539:C:T	2.67068e-06	-1.13299e-10	-1.37431
69480545	chr2:69480545:A:G	5.16556e-06	-1.13299e-10	-0.714624
69480620	chr2:69480620:A:G	2.83248e-06	-1.13299e-10	-1.31549
69480629	chr2:69480629:C:G	2.25264e-06	-1.54454	-3.69445e-10
69481235	chr2:69481235:T:C	1.01498e-06	-1.57302	-0.768745
69481973	chr2:69481973:C:T	1.29394e-05	0.20364	-3.69445e-10
69482787	chr2:69482787:A:G	9.33429e-07	-1.5705	-0.855032
69483102	chr2:69483102:G:A	2.25821e-06	-1.54206	-3.69445e-10
69483111	chr2:69483111:A:C	3.76114e-06	-1.13299e-10	-1.03192
69483143	chr2:69483143:A:G	3.46011e-06	-1.13299e-10	-1.11534
69483252	chr2:69483252:A:G	3.32457e-06	-1.13299e-10	-1.1553
69483493	chr2:69483493:T:A	1.40982e-05	-1.13299e-10	0.28941
69483693	chr2:69483693:T:C	3.21063e-06	-1.13299e-10	-1.19017
69484504	chr2:69484504:G:C	3.30298e-06	-1.13299e-10	-1.16181
69484717	chr2:69484717:A:G	2.97445e-06	-1.13299e-10	-1.26658
69484736	chr2:69484736:G:A	2.81772e-06	-1.13299e-10	-1.32071
69484743	chr2:69484743:C:T	5.79986e-06	-1.13299e-10	-0.598804
69484869	chr2:69484869:A:C	2.66794e-06	-1.13299e-10	-1.37533
69484880	chr2:69484880:T:A	3.05811e-06	-1.13299e-10	-1.23884
69485105	chr2:69485105:G:A	3.32137e-06	-1.13299e-10	-1.15626
69485911	chr2:69485911:G:A	2.77467e-06	-1.13299e-10	-1.33611
69486113	chr2:69486113:C:T	1.10589e-05	-1.13299e-10	0.0466013
69486370	chr2:69486370:G:T	4.72051e-06	-1.13299e-10	-0.804721
69486603	chr2:69486603:G:A	4.3473e-06	-1.13299e-10	-0.887084
69486910	chr2:69486910:C:T	4.06937e-06	-1.13299e-10	-0.95315
69487585	chr2:69487585:C:T	1.41682e-05	1.12637	-0.832009
69487908	chr2:69487908:G:A	2.86636e-06	-1.13299e-10	-1.3036
69487915	chr2:69487915:G:A	3.27949e-06	-1.13299e-10	-1.16895
69487930	chr2:69487930:T:C	2.88215e-06	-1.13299e-10	-1.2981
69488124	chr2:69488124:C:T	3.25229e-06	-1.13299e-10	-1.17728
69488327	chr2:69488327:T:C	7.37097e-06	-1.13299e-10	-0.35909
69488397	chr2:69488397:C:T	3.87066e-06	-1.00321	-3.69445e-10
69488713	chr2:69488713:T:C	1.27846e-05	1.32501	-1.1334
69489193	chr2:69489193:G:C	4.80597e-06	-1.13299e-10	-0.786779
69489324	chr2:69489324:G:T	4.82646e-06	-1.13299e-10	-0.782526
69489395	chr2:69489395:A:G	3.2554e-06	-1.13299e-10	-1.17632
69489573	chr2:69489573:C:G	4.1872e-06	-1.13299e-10	-0.924606
69489904	chr2:69489904:T:C	2.82065e-06	-1.13299e-10	-1.31967
69490253	chr2:69490253:T:C	1.66178e-06	-1.5666	-0.282148
69490390	chr2:69490390:C:T	4.13338e-06	-1.13299e-10	-0.937544
69490738	chr2:69490738:T:C	4.16083e-06	-1.13299e-10	-0.930924
69490986	chr2:69490986:A:G	6.75462e-06	-1.13299e-10	-0.446413
69491191	chr2:69491191:C:T	2.66162e-06	-1.13299e-10	-1.3777
69491822	chr2:69491822:A:G	1.16625e-05	-1.13299e-10	0.0997404
69492045	chr2:69492045:A:C	1.3435e-05	1.3456	-1.10438
69492372	chr2:69492372:C:A	7.98469e-06	0.727646	-1.00676
69492724	chr2:69492724:G:A	9.57434e-06	1.15315	-1.2507
69492876	chr2:69492876:C:T	3.12246e-06	-1.13299e-10	-1.21802
69492979	chr2:69492979:G:C	2.66206e-06	-1.13299e-10	-1.37754
69493036	chr2:69493036:G:C	3.10537e-06	-1.13299e-10	-1.22351
69493303	chr2:69493303:G:A	2.7944e-06	-1.13299e-10	-1.32902
69493328	chr2:69493328:G:C	3.01237e-06	-1.13299e-10	-1.25391
69493491	chr2:69493491:G:A	3.07415e-06	-1.13299e-10	-1.23361
69493605	chr2:69493605:C:T	2.92248e-06	-1.13299e-10	-1.28421
69493788	chr2:69493788:G:A	2.82609e-06	-1.13299e-10	-1.31775
69494527	chr2:69494527:G:A	3.40672e-06	-1.13299e-10	-1.13089
69494983	chr2:69494983:G:A	1.71209e-05	1.73922	-1.25555
69495375	chr2:69495375:A:C	6.2653e-06	-1.13299e-10	-0.521612
69495484	chr2:69495484:T:C	6.17788e-07	-1.55706	-1.28119
69496028	chr2:69496028:G:A	2.73152e-06	-1.13299e-10	-1.35178
69496091	chr2:69496091:G:T	3.02031e-06	-1.13299e-10	-1.25128
69496307	chr2:69496307:G:A	3.01227e-06	-1.13299e-10	-1.25394
69496578	chr2:69496578:C:T	6.22308e-07	-1.5694	-1.26156
69497239	chr2:69497239:G:C	5.95607e-07	-1.57108	-1.30374
69497517	chr2:69497517:C:G	6.16291e-07	-1.56907	-1.27161
69497574	chr2:69497574:A:G	3.22222e-06	-1.13299e-10	-1.18657
69497986	chr2:69497986:C:T	2.70301e-06	-1.13299e-10	-1.36227
69498277	chr2:69498277:A:G	3.26369e-06	-1.13299e-10	-1.17378
69498481	chr2:69498481:G:A	4.53179e-06	-1.13299e-10	-0.845522
69499022	chr2:69499022:T:C	2.89671e-06	0.0823708	-1.37544
69499760	chr2:69499760:G:A	4.20978e-06	-1.13299e-10	-0.919229
69499962	chr2:69499962:T:C	4.21162e-06	-1.13299e-10	-0.918792
69500181	chr2:69500181:T:G	2.82413e-06	-1.13299e-10	-1.31844
69501020	chr2:69501020:C:T	5.21849e-06	0.671817	-1.37625
69501023	chr2:69501023:A:G	7.56381e-06	0.894214	-1.22748
69501100	chr2:69501100:A:T	3.98003e-06	-1.13299e-10	-0.975349
69501720	chr2:69501720:C:T	2.32706e-06	-1.54035	0.0283154
69502045	chr2:69502045:T:A	3.98261e-06	-1.13299e-10	-0.974702
69502065	chr2:69502065:C:T	1.47518e-05	-1.13299e-10	0.334729
69502390	chr2:69502390:G:A	3.97541e-06	-1.13299e-10	-0.976511
69502480	chr2:69502480:G:C	3.98132e-06	-1.13299e-10	-0.975026
69503535	chr2:69503535:T:C	6.96244e-06	-1.13299e-10	-0.416109
69503935	chr2:69503935:G:A	3.98466e-06	-1.13299e-10	-0.974186
69506354	chr2:69506354:G:C	6.76328e-06	-1.13299e-10	-0.445131
69506928	chr2:69506928:C:T	2.66865e-06	-1.13299e-10	-1.37507
69507663	chr2:69507663:A:G	2.78508e-06	-1.13299e-10	-1.33236
69507793	chr2:69507793:G:A	2.19501e-06	-1.57045	-3.69445e-10
69507986	chr2:69507986:C:T	2.98689e-06	-1.13299e-10	-1.26241
69508097	chr2:69508097:T:C	7.12921e-06	-1.13299e-10	-0.392439
69508549	chr2:69508549:A:G	2.66258e-06	-1.13299e-10	-1.37734
69508611	chr2:69508611:C:A	3.55232e-06	0.242777	-1.33181
69508620	chr2:69508620:G:A	3.90623e-06	0.331831	-1.3259
69508804	chr2:69508804:A:G	2.75269e-06	-1.13299e-10	-1.34406
69509429	chr2:69509429:A:G	2.43666e-06	-1.46601	-3.69445e-10
69509841	chr2:69509841:T:C	3.12812e-06	-1.13299e-10	-1.21621
69510086	chr2:69510086:T:TACAGGTAA	2.74146e-06	-1.13299e-10	-1.34815
69510247	chr2:69510247:C:T	7.32924e-06	0.534441	-0.899208
69510816	chr2:69510816:G:A	3.76485e-06	0.291018	-1.32195
69510961	chr2:69510961:C:T	3.79364e-06	0.306808	-1.33012
69511641	chr2:69511641:T:C	2.78401e-06	-1.13299e-10	-1.33275
69511857	chr2:69511857:A:G	2.70923e-06	-1.13299e-10	-1.35998
69511900	chr2:69511900:A:G	3.12953e-06	-1.13299e-10	-1.21576
69512033	chr2:69512033:A:G	6.02117e-06	-1.13299e-10	-0.561358
69512287	chr2:69512287:A:G	6.89637e-06	-1.13299e-10	-0.425643
69512543	chr2:69512543:C:T	6.58677e-06	0.593033	-1.06461
69512610	chr2:69512610:AG:A	4.49731e-06	0.483124	-1.33628
69512805	chr2:69512805:C:T	3.20928e-06	-1.19059	-3.69445e-10
69512959	chr2:69512959:C:T	9.26049e-06	0.893765	-1.02465
69513008	chr2:69513008:T:C	3.59892e-06	-1.13299e-10	-1.07601
69513191	chr2:69513191:A:G	2.86048e-06	-1.13299e-10	-1.30565
69513234	chr2:69513234:C:T	7.0881e-06	-1.13299e-10	-0.398222
69513260	chr2:69513260:T:C	3.79781e-06	-1.02221	-3.69445e-10
69513279	chr2:69513279:T:C	6.94287e-06	-1.13299e-10	-0.418924
69513477	chr2:69513477:G:A	3.00192e-06	-1.13299e-10	-1.25739
69513516	chr2:69513516:G:A	2.76329e-06	-1.13299e-10	-1.34022
69513558	chr2:69513558:T:C	3.59222e-06	-1.13299e-10	-1.07787
69513618	chr2:69513618:C:A	3.59571e-06	-1.13299e-10	-1.0769
69513633	chr2:69513633:C:T	7.02347e-06	0.637388	-1.04477
69514297	chr2:69514297:T:C	3.59574e-06	-1.13299e-10	-1.07689
69514334	chr2:69514334:G:A	2.93719e-06	-1.13299e-10	-1.27919
69514477	chr2:69514477:C:T	4.28523e-06	0.443646	-1.34511
69514621	chr2:69514621:CTGT:C	7.94823e-06	0.649493	-0.933182
69514935	chr2:69514935:T:A	8.85223e-06	0.720099	-0.896068
69515309	chr2:69515309:C:T	3.75312e-06	-1.13299e-10	-1.03405
69515352	chr2:69515352:T:C	8.51389e-06	0.993441	-1.20838
69515436	chr2:69515436:C:T	2.70241e-06	-1.13299e-10	-1.36249
69515729	chr2:69515729:C:T	2.30993e-06	-1.51942	-3.69445e-10
69515739	chr2:69515739:T:C	4.52786e-06	-1.13299e-10	-0.84639
69516134	chr2:69516134:T:A	7.04566e-06	0.828992	-1.23322
69516390	chr2:69516390:T:C	2.19483e-06	-1.57054	-3.69445e-10
69516751	chr2:69516751:G:A	2.19687e-06	-1.5696	-3.69445e-10
69517023	chr2:69517023:G:A	3.60637e-06	-1.13299e-10	-1.07394
69517096	chr2:69517096:T:C	6.91189e-06	-1.13299e-10	-0.423395
69517495	chr2:69517495:C:T	9.96587e-06	-1.13299e-10	-0.057472
69517668	chr2:69517668:C:T	1.38412e-05	1.60375	-1.33274
69517882	chr2:69517882:T:G	9.40355e-06	-1.13299e-10	-0.115552
69518031	chr2:69518031:A:G	3.26699e-06	-1.13299e-10	-1.17277
69518177	chr2:69518177:T:C	4.33879e-06	-1.13299e-10	-0.889044
69518213	chr2:69518213:T:C	9.78161e-07	-1.11032	-1.2684
69518427	chr2:69518427:T:G	4.47461e-06	-1.13299e-10	-0.85822
69518449	chr2:69518449:T:C	1.15499e-06	-1.06775	-1.1448
69518659	chr2:69518659:C:A	4.49161e-06	-1.13299e-10	-0.854427
69519010	chr2:69519010:C:G	2.97877e-06	-1.13299e-10	-1.26513
69519620	chr2:69519620:C:T	3.21388e-06	-1.13299e-10	-1.18916
69519710	chr2:69519710:C:T	3.19908e-06	-1.13299e-10	-1.19378
69519783	chr2:69519783:G:A	3.1738e-06	-1.13299e-10	-1.20171
69520001	chr2:69520001:C:T	4.3457e-06	-1.13299e-10	-0.887451
69520478	chr2:69520478:C:G	3.02137e-06	-1.13299e-10	-1.25093
69521007	chr2:69521007:A:G	2.67844e-06	-1.13299e-10	-1.37141
69521280	chr2:69521280:A:G	3.14543e-06	-1.13299e-10	-1.21069
69521497	chr2:69521497:C:A	4.46403e-06	-1.13299e-10	-0.860586
69521799	chr2:69521799:T:C	2.97183e-06	-1.13299e-10	-1.26746
69521843	chr2:69521843:C:A	2.19491e-06	-1.5705	-3.69445e-10
69521996	chr2:69521996:C:T	6.66118e-06	-1.13299e-10	-0.460342
69522131	chr2:69522131:G:C	3.27466e-06	-1.13299e-10	-1.17043
69522204	chr2:69522204:G:T	2.71701e-06	-1.13299e-10	-1.35711
69522367	chr2:69522367:C:T	2.71626e-06	-1.13299e-10	-1.35738
69522859	chr2:69522859:C:T	2.99697e-06	-1.13299e-10	-1.25904
69522955	chr2:69522955:C:T	2.98271e-06	-1.13299e-10	-1.26381
69523223	chr2:69523223:G:C	7.91092e-07	-1.24874	-1.34224
69523316	chr2:69523316:T:C	3.03461e-06	-1.13299e-10	-1.24655
69523647	chr2:69523647:G:A	3.05662e-06	-1.13299e-10	-1.23933
69523743	chr2:69523743:T:C	4.54876e-06	-1.13299e-10	-0.841783
69524012	chr2:69524012:A:G	4.96269e-06	-1.13299e-10	-0.75469
69524366	chr2:69524366:C:T	9.39271e-06	-1.13299e-10	-0.116705
69524617	chr2:69524617:T:TAG	2.23623e-06	-1.55185	-3.69445e-10
69524652	chr2:69524652:T:C	9.86977e-06	-1.13299e-10	-0.0671617
69524675	chr2:69524675:T:C	1.03142e-06	-1.5111	-0.814604
69524863	chr2:69524863:CTT:C	3.10102e-06	-1.13299e-10	-1.22491
69525751	chr2:69525751:G:A	2.72239e-06	-1.13299e-10	-1.35513
69526191	chr2:69526191:C:T	3.06975e-06	-1.13299e-10	-1.23504
69527433	chr2:69527433:T:C	6.18394e-07	-1.46422	-1.37305
69527686	chr2:69527686:G:A	3.75975e-06	-1.13299e-10	-1.03229
69528080	chr2:69528080:G:A	1.57524e-05	-1.13299e-10	0.400353
69528770	chr2:69528770:T:C	4.10361e-06	-1.13299e-10	-0.944772
69528883	chr2:69528883:C:T	3.92983e-06	-1.13299e-10	-0.988044
69528960	chr2:69528960:TA:T	6.70704e-06	0.915565	-1.36905
69528984	chr2:69528984:A:AATATTCCT	9.39392e-06	-1.13299e-10	-0.116576
69529670	chr2:69529670:G:T	2.71626e-06	-1.13299e-10	-1.35738
69530024	chr2:69530024:G:A	4.21725e-06	-1.13299e-10	-0.917454
69530159	chr2:69530159:A:G	2.67058e-06	-1.13299e-10	-1.37434
69530547	chr2:69530547:C:T	8.88395e-06	-1.13299e-10	-0.172392
69531173	chr2:69531173:T:C	2.67009e-06	-1.13299e-10	-1.37453
69531315	chr2:69531315:C:T	6.40786e-07	-1.54756	-1.25414
69531732	chr2:69531732:C:T	1.09194e-06	-1.53534	-0.733347
69531795	chr2:69531795:C:T	9.89754e-06	1.25323	-1.31758
69531802	chr2:69531802:C:A	3.28934e-06	-1.13299e-10	-1.16595
69531857	chr2:69531857:C:T	1.05123e-06	-1.52926	-0.777416
69532283	chr2:69532283:G:A	2.49623e-05	2.07787	-1.21714
69532373	chr2:69532373:A:C	1.215e-06	-1.22898	-0.932909
69532915	chr2:69532915:C:A	1.0982e-06	-1.57271	-0.690252
69533710	chr2:69533710:C:T	1.08207e-06	-1.51811	-0.759644
69533902	chr2:69533902:C:T	3.20818e-06	-1.13299e-10	-1.19094
69534046	chr2:69534046:A:G	7.87892e-06	-1.13299e-10	-0.292448
69534315	chr2:69534315:G:A	2.69282e-06	-1.13299e-10	-1.36605
69534588	chr2:69534588:C:T	2.19003e-06	-1.57272	-3.69445e-10
69534628	chr2:69534628:T:A	3.23045e-06	-1.13299e-10	-1.18402
69534697	chr2:69534697:C:A	1.21222e-05	1.48943	-1.35103
69535023	chr2:69535023:C:A	3.84197e-06	-1.13299e-10	-1.01065
69535109	chr2:69535109:T:C	3.16512e-06	-1.13299e-10	-1.20445
69535157	chr2:69535157:G:C	7.35177e-06	-1.13299e-10	-0.361698
69535236	chr2:69535236:C:G	6.21606e-06	-1.13299e-10	-0.529503
69535259	chr2:69535259:C:T	7.23863e-07	-1.30353	-1.37626
69535376	chr2:69535376:A:G	8.03668e-06	-1.13299e-10	-0.272622
69535406	chr2:69535406:CA:C	8.81569e-06	1.1906	-1.3707
69535426	chr2:69535426:A:C	5.94297e-06	-0.57443	-3.69445e-10
69536255	chr2:69536255:A:G	2.79747e-06	-1.13299e-10	-1.32792
69536408	chr2:69536408:CT:C	3.48663e-06	-1.13299e-10	-1.1077
69536608	chr2:69536608:C:T	2.78312e-06	-1.13299e-10	-1.33307
69536931	chr2:69536931:G:A	3.20716e-06	-1.13299e-10	-1.19125
69536951	chr2:69536951:T:C	2.80962e-06	-1.13299e-10	-1.32359
69536955	chr2:69536955:A:G	2.74217e-06	-1.13299e-10	-1.34789
69537169	chr2:69537169:C:T	3.90553e-06	-1.13299e-10	-0.994246
69537367	chr2:69537367:T:C	1.27951e-05	-1.13299e-10	0.192426
69537473	chr2:69537473:C:T	2.66163e-06	-1.13299e-10	-1.3777
69537542	chr2:69537542:G:A	2.6817e-06	-1.13299e-10	-1.37019
69537599	chr2:69537599:T:C	3.06881e-06	-1.13299e-10	-1.23535
69537763	chr2:69537763:C:T	3.97438e-06	-1.13299e-10	-0.97677
69538051	chr2:69538051:G:A	2.27164e-06	-1.25262	-0.283516
69538350	chr2:69538350:G:A	2.69925e-06	-1.13299e-10	-1.36366
69538508	chr2:69538508:C:T	2.70298e-06	-1.13299e-10	-1.36228
69538710	chr2:69538710:C:T	3.56086e-06	-1.08664	-3.69445e-10
69538711	chr2:69538711:G:A	5.82629e-06	-1.13299e-10	-0.594259
69538856	chr2:69538856:T:C	9.1911e-06	1.23989	-1.3783
69539003	chr2:69539003:C:G	8.30683e-07	-1.37744	-1.16471
69539158	chr2:69539158:A:C	2.22741e-06	-1.5558	-3.69445e-10
69539175	chr2:69539175:G:T	2.0963e-05	1.97224	-1.28612
69539176	chr2:69539176:A:T	2.08699e-05	1.96851	-1.28684
69539273	chr2:69539273:T:C	2.13479e-06	-1.31806	-0.280213
69539313	chr2:69539313:TC:T	2.80897e-06	-1.13299e-10	-1.32382
69539398	chr2:69539398:C:A	6.56326e-06	-1.13299e-10	-0.475152
69540041	chr2:69540041:C:T	5.68421e-06	-1.13299e-10	-0.618947
69540090	chr2:69540090:T:C	3.27077e-06	-1.13299e-10	-1.17161
69540115	chr2:69540115:A:C	0.000122008	2.6771	-0.229659
69540417	chr2:69540417:G:A	4.72827e-06	-1.13299e-10	-0.803079
69540785	chr2:69540785:A:G	3.36118e-06	-1.13299e-10	-1.14435
69540960	chr2:69540960:G:A	2.10695e-06	-1.30258	-0.308813
69541104	chr2:69541104:C:G	8.64527e-05	2.42933	-0.32637
69541377	chr2:69541377:T:C	5.39421e-06	-1.13299e-10	-0.671313
69541471	chr2:69541471:A:T	5.63841e-06	-1.13299e-10	-0.627036
69541704	chr2:69541704:G:C	5.59359e-06	-1.13299e-10	-0.635017
69541724	chr2:69541724:G:A	5.00143e-06	-1.13299e-10	-0.746915
69542385	chr2:69542385:C:G	6.20803e-06	-1.13299e-10	-0.530794
69542731	chr2:69542731:G:A	4.94488e-06	-1.13299e-10	-0.758285
69542845	chr2:69542845:A:G	4.00547e-06	-1.13299e-10	-0.968977
69543003	chr2:69543003:A:G	5.25062e-06	-1.13299e-10	-0.698292
69543467	chr2:69543467:G:A	3.41306e-06	-1.13299e-10	-1.12903
69543610	chr2:69543610:G:T	2.91223e-06	-1.13299e-10	-1.28772
69543702	chr2:69543702:G:A	5.30663e-06	-1.13299e-10	-0.687683
69544026	chr2:69544026:C:T	2.66446e-06	-1.13299e-10	-1.37664
69544266	chr2:69544266:G:A	7.46172e-06	-1.49409	1.14724
69544332	chr2:69544332:A:T	2.66159e-06	-1.13299e-10	-1.37772
69544352	chr2:69544352:C:T	2.34796e-05	1.24247	-0.442975
69544479	chr2:69544479:G:A	3.42903e-06	-1.13299e-10	-1.12436
69544893	chr2:69544893:G:A	3.21468e-06	-1.13299e-10	-1.18891
69545097	chr2:69545097:C:T	3.25899e-06	-1.13299e-10	-1.17522
69545794	chr2:69545794:G:A	3.45326e-06	-1.13299e-10	-1.11732
69545953	chr2:69545953:G:A	8.45922e-07	-1.43983	-1.08413
69546110	chr2:69546110:C:T	1.72467e-06	-1.00419	-0.807412
69546148	chr2:69546148:A:C	3.47966e-06	-1.13299e-10	-1.1097
69546641	chr2:69546641:C:G	9.05292e-05	3.45489	-1.30586
69547177	chr2:69547177:G:A	5.4201e-06	-1.13299e-10	-0.666525
69547220	chr2:69547220:T:C	2.69257e-06	-1.13299e-10	-1.36614
69547221	chr2:69547221:A:G	2.65974e-06	-1.13299e-10	-1.37841
69547338	chr2:69547338:A:G	4.72187e-06	-1.13299e-10	-0.804435
69548328	chr2:69548328:G:GA	0.000194549	3.80194	-0.887898
69548341	chr2:69548341:T:C	9.74465e-05	3.54041	-1.31775
69548401	chr2:69548401:C:T	3.68203e-06	-1.13299e-10	-1.05318
69548467	chr2:69548467:TTTC:T	2.85436e-06	-1.13299e-10	-1.30779
69548552	chr2:69548552:CTT:C	4.96554e-06	-1.13299e-10	-0.754117
69548690	chr2:69548690:T:C	0.000270007	3.73648	-0.494669
69548824	chr2:69548824:C:T	7.20166e-06	-1.13299e-10	-0.382327
69548972	chr2:69548972:G:A	4.23232e-06	-1.13299e-10	-0.913889
69549508	chr2:69549508:T:C	3.33829e-06	-1.13299e-10	-1.15118
69549598	chr2:69549598:C:T	2.53593e-05	2.1077	-1.23119
69549698	chr2:69549698:C:T	3.74389e-06	-1.13299e-10	-1.03651
69549933	chr2:69549933:C:A	3.59584e-05	2.58501	-1.35929
69550034	chr2:69550034:G:A	4.89623e-06	-1.13299e-10	-0.768173
69550140	chr2:69550140:T:A	2.18397e-06	-1.57549	-3.69445e-10
69550245	chr2:69550245:T:C	2.66012e-06	-1.13299e-10	-1.37827
69550356	chr2:69550356:G:T	3.2181e-06	-1.13299e-10	-1.18785
69550373	chr2:69550373:C:T	3.22306e-06	-1.13299e-10	-1.18631
69550419	chr2:69550419:C:G	2.66005e-06	-1.13299e-10	-1.37829
69550535	chr2:69550535:C:T	4.66573e-06	-1.13299e-10	-0.816394
69550751	chr2:69550751:G:C	3.80916e-06	-1.13299e-10	-1.01923
69550934	chr2:69550934:G:A	2.19714e-06	-1.56948	-3.69445e-10
69550936	chr2:69550936:G:A	4.71312e-06	-1.13299e-10	-0.806288
69550972	chr2:69550972:A:G	2.79041e-06	-1.13299e-10	-1.33045
69551426	chr2:69551426:C:T	1.46307e-05	1.65747	-1.33099
69551988	chr2:69551988:C:T	4.39378e-06	-0.87645	-3.69445e-10
69552339	chr2:69552339:T:C	2.99385e-06	-1.13299e-10	-1.26008
69552580	chr2:69552580:G:A	3.44288e-06	-1.13299e-10	-1.12033
69553086	chr2:69553086:A:G	4.32727e-06	-1.13299e-10	-0.891703
69553210	chr2:69553210:A:G	2.75864e-06	-1.13299e-10	-1.3419
69553272	chr2:69553272:C:G	3.45472e-06	-1.13299e-10	-1.1169
69553505	chr2:69553505:G:A	5.54741e-05	1.65928	-3.69445e-10
69553741	chr2:69553741:C:T	3.51109e-06	-1.13299e-10	-1.10071
69553872	chr2:69553872:G:A	2.66713e-06	-1.13299e-10	-1.37564
69554655	chr2:69554655:GAAAA:G	2.64854e-06	-1.38263	-3.69445e-10
69554986	chr2:69554986:C:T	2.73352e-06	-1.13299e-10	-1.35105
69555275	chr2:69555275:G:T	4.50448e-06	-1.13299e-10	-0.851566
69555398	chr2:69555398:G:A	2.66555e-06	-1.13299e-10	-1.37623
69555549	chr2:69555549:G:A	2.3822e-06	-1.48862	-3.69445e-10
69555550	chr2:69555550:C:T	2.3818e-06	-1.48878	-3.69445e-10
69556001	chr2:69556001:T:C	2.18412e-06	-1.57542	-3.69445e-10
69556046	chr2:69556046:CTCTT:C	3.52033e-06	-1.13299e-10	-1.09808
69556242	chr2:69556242:T:C	2.74525e-06	-1.13299e-10	-1.34677
69556663	chr2:69556663:G:GCTC	0.000134034	3.06113	-0.519677
69557123	chr2:69557123:C:T	2.33563e-05	2.15156	-1.35734
69557146	chr2:69557146:T:C	0.000571511	4.3383	-0.346657
69557386	chr2:69557386:T:C	3.05873e-06	-1.13299e-10	-1.23864
69557444	chr2:69557444:G:A	3.04109e-06	-1.13299e-10	-1.24442
69557514	chr2:69557514:G:A	3.33609e-06	-1.13299e-10	-1.15184
69558049	chr2:69558049:C:T	3.04287e-06	-1.13299e-10	-1.24384
69558212	chr2:69558212:C:T	2.69427e-06	-1.13299e-10	-1.36551
69558281	chr2:69558281:T:C	3.0241e-06	-1.13299e-10	-1.25003
69558531	chr2:69558531:G:C	6.34313e-06	-1.13299e-10	-0.509267
69558555	chr2:69558555:C:T	0.00015789	3.94255	-1.23729
69558713	chr2:69558713:T:A	3.0367e-06	-1.13299e-10	-1.24587
69558739	chr2:69558739:T:C	0.000556772	4.34619	-0.380674
69559056	chr2:69559056:G:A	2.62932e-05	2.15472	-1.24205
69559288	chr2:69559288:ACACACACACACT:A	2.65367e-06	-1.3807	-3.69445e-10
69559292	chr2:69559292:ACACACACT:A	2.27521e-06	-1.53457	-3.69445e-10
69560269	chr2:69560269:C:G	3.05082e-06	-1.13299e-10	-1.24123
69560553	chr2:69560553:AT:A	2.35993e-06	-1.49801	-3.69445e-10
69560840	chr2:69560840:G:T	3.41023e-06	-1.13299e-10	-1.12986
69560874	chr2:69560874:G:T	2.96138e-06	-1.13299e-10	-1.27098
69560949	chr2:69560949:T:C	0.000400179	3.9345	-0.299231
69561122	chr2:69561122:C:T	2.8714e-06	-1.13299e-10	-1.30184
69561465	chr2:69561465:C:T	1.05589e-05	1.37872	-1.37839
69561472	chr2:69561472:C:G	3.27027e-06	-1.13299e-10	-1.17177
69561675	chr2:69561675:G:A	2.7938e-06	-1.13299e-10	-1.32923
69562121	chr2:69562121:T:C	5.0693e-06	-1.13299e-10	-0.733436
69562193	chr2:69562193:G:A	5.15428e-06	-1.13299e-10	-0.716811
69562334	chr2:69562334:T:C	3.03416e-06	-1.13299e-10	-1.24671
69562401	chr2:69562401:T:C	2.32058e-06	-1.51482	-3.69445e-10
69562847	chr2:69562847:A:G	3.1178e-06	-1.13299e-10	-1.21951
69562901	chr2:69562901:A:G	2.24239e-05	2.01077	-1.25728
69563003	chr2:69563003:A:G	5.75252e-07	-1.56777	-1.34181
69563284	chr2:69563284:A:G	5.96513e-07	-1.54846	-1.32484
69563348	chr2:69563348:A:G	4.58337e-06	-0.834204	-3.69445e-10
69563640	chr2:69563640:C:T	5.43861e-05	2.53973	-0.90026
69564106	chr2:69564106:T:C	3.44572e-06	-1.13299e-10	-1.11951
69564286	chr2:69564286:A:T	6.18982e-06	-1.13299e-10	-0.533733
69564597	chr2:69564597:A:G	3.92562e-06	-1.13299e-10	-0.989114
69564600	chr2:69564600:A:C	3.9064e-06	-1.13299e-10	-0.994023
69564905	chr2:69564905:CAGA:C	3.15869e-06	-1.13299e-10	-1.20648
69565717	chr2:69565717:T:C	5.31248e-06	-1.13299e-10	-0.686579
69565718	chr2:69565718:G:A	2.86359e-06	-1.13299e-10	-1.30456
69566052	chr2:69566052:G:A	2.67916e-06	-1.13299e-10	-1.37114
69566828	chr2:69566828:T:C	4.12934e-06	-1.13299e-10	-0.938521
69566860	chr2:69566860:G:A	6.43809e-06	-1.13299e-10	-0.494407
69566919	chr2:69566919:A:G	2.7992e-06	-1.13299e-10	-1.32731
69567218	chr2:69567218:A:G	2.39528e-05	2.19736	-1.37791
69567435	chr2:69567435:C:A	3.09315e-06	-1.13299e-10	-1.22745
69567550	chr2:69567550:G:A	6.57293e-06	-1.13299e-10	-0.473679
69567590	chr2:69567590:A:G	2.87272e-06	-1.13299e-10	-1.30138
69567596	chr2:69567596:GCAA:G	4.7735e-06	-0.793559	-3.69445e-10
69567789	chr2:69567789:G:A	3.09315e-06	-1.13299e-10	-1.22745
69567851	chr2:69567851:C:T	2.68253e-06	-1.13299e-10	-1.36988
69568006	chr2:69568006:C:T	6.45377e-06	-1.13299e-10	-0.491975
69568007	chr2:69568007:G:A	2.66992e-06	-1.13299e-10	-1.37459
69568069	chr2:69568069:A:G	2.87273e-06	-1.13299e-10	-1.30138
69568164	chr2:69568164:T:C	3.49772e-06	-1.13299e-10	-1.10453
69568360	chr2:69568360:G:T	2.71916e-06	-1.13299e-10	-1.35631
69568696	chr2:69568696:T:C	2.88405e-06	-1.13299e-10	-1.29744
69568894	chr2:69568894:G:A	3.33075e-06	-1.13299e-10	-1.15344
69569092	chr2:69569092:G:C	8.71232e-06	1.17783	-1.36973
69569127	chr2:69569127:G:A	1.33172e-05	1.58831	-1.35589
69569214	chr2:69569214:G:A	1.45987e-05	1.64011	-1.31582
69569740	chr2:69569740:T:C	1.1304e-05	1.44681	-1.3783
69570797	chr2:69570797:T:G	2.96184e-06	-1.13299e-10	-1.27083
69570901	chr2:69570901:C:T	2.36274e-06	-1.49682	-3.69445e-10
69570953	chr2:69570953:T:TC	3.8847e-06	-1.13299e-10	-0.999593
69571114	chr2:69571114:T:G	2.66421e-06	-1.13299e-10	-1.37673
69571516	chr2:69571516:T:C	2.78055e-06	-1.13299e-10	-1.33399
69572238	chr2:69572238:G:A	3.03626e-06	-1.13299e-10	-1.24601
69572311	chr2:69572311:T:A	5.46274e-06	-1.13299e-10	-0.658687
69572834	chr2:69572834:C:T	4.3159e-06	-1.13299e-10	-0.894333
69572839	chr2:69572839:G:A	1.58717e-05	1.65133	-1.24343
69572982	chr2:69572982:A:G	4.53012e-06	-1.13299e-10	-0.845891
69573250	chr2:69573250:C:T	3.06619e-06	-1.13299e-10	-1.2362
69573447	chr2:69573447:T:C	2.71526e-06	-1.13299e-10	-1.35775
69573492	chr2:69573492:G:A	2.72638e-06	-1.13299e-10	-1.35366
69573508	chr2:69573508:C:G	5.06446e-06	-1.13299e-10	-0.734391
69573640	chr2:69573640:T:C	2.69274e-05	1.42737	-0.490866
69573666	chr2:69573666:T:C	2.98707e-06	-1.13299e-10	-1.26234
69574073	chr2:69574073:A:G	2.69689e-06	-1.13299e-10	-1.36454
69575381	chr2:69575381:T:A	6.11014e-05	1.3693	0.386597
69575555	chr2:69575555:C:T	2.96004e-06	-1.13299e-10	-1.27144
69576518	chr2:69576518:C:T	0.000151261	3.69155	-1.02918
69576582	chr2:69576582:G:C	1.30519e-05	0.212297	-3.69445e-10
69576665	chr2:69576665:A:G	2.67675e-06	-1.13299e-10	-1.37203
69576961	chr2:69576961:C:A	4.65128e-06	-1.13299e-10	-0.819497
69577362	chr2:69577362:T:G	3.35047e-06	-1.13299e-10	-1.14754
69577409	chr2:69577409:G:A	2.71976e-06	-1.13299e-10	-1.3561
69577468	chr2:69577468:G:A	3.30935e-06	-1.13299e-10	-1.15989
69577706	chr2:69577706:G:T	2.6658e-06	-1.13299e-10	-1.37613
69577797	chr2:69577797:G:T	2.69068e-06	-1.13299e-10	-1.36684
69578209	chr2:69578209:C:T	2.90079e-06	-1.13299e-10	-1.29166
69578699	chr2:69578699:C:A	2.68786e-06	-1.13299e-10	-1.36789
69579515	chr2:69579515:G:A	2.71933e-06	-1.13299e-10	-1.35625
69579702	chr2:69579702:G:A	5.33845e-06	-1.13299e-10	-0.681703
69580528	chr2:69580528:A:G	2.75489e-06	-1.13299e-10	-1.34326
69580603	chr2:69580603:G:A	2.66979e-06	-1.13299e-10	-1.37464
69581008	chr2:69581008:T:C	0.00015201	1.80266	0.864646
69581666	chr2:69581666:T:C	3.29439e-06	-1.13299e-10	-1.16442
69581736	chr2:69581736:G:A	4.38763e-06	-1.13299e-10	-0.877849
69581781	chr2:69581781:G:A	4.35166e-05	1.76586	-0.34936
69582000	chr2:69582000:T:C	2.69796e-06	-1.13299e-10	-1.36414
69582373	chr2:69582373:GCGTGTGTGTGCA:G	2.70877e-06	-1.13299e-10	-1.36014
69582625	chr2:69582625:T:A	3.2556e-06	-1.13299e-10	-1.17626
69582648	chr2:69582648:G:A	5.10962e-06	-1.13299e-10	-0.725514
69583089	chr2:69583089:C:A	2.78809e-06	-1.13299e-10	-1.33128
69583454	chr2:69583454:T:C	3.03928e-06	-1.13299e-10	-1.24502
69583729	chr2:69583729:A:T	4.87241e-06	-1.13299e-10	-0.773049
69583837	chr2:69583837:AT:A	2.7273e-06	-1.13299e-10	-1.35332
69584858	chr2:69584858:A:G	6.74507e-05	0.637232	1.21753
69584937	chr2:69584937:C:T	8.6544e-06	1.12456	-1.32313
69585047	chr2:69585047:C:A	2.42931e-06	-1.46903	-3.69445e-10
69585145	chr2:69585145:C:T	6.19051e-05	0.624406	1.14456
69585615	chr2:69585615:C:T	3.67649e-06	-1.13299e-10	-1.05468
69585617	chr2:69585617:T:C	2.93286e-06	-1.13299e-10	-1.28066
69585933	chr2:69585933:T:G	3.07374e-06	-1.13299e-10	-1.23374
69586213	chr2:69586213:A:C	3.66782e-05	2.23824	-0.9927
69586326	chr2:69586326:T:C	8.74843e-07	-1.15854	-1.33181
69586380	chr2:69586380:A:G	3.82192e-06	0.221788	-1.23767
69586436	chr2:69586436:G:A	2.69509e-06	-1.13299e-10	-1.36521
69586581	chr2:69586581:G:T	1.45959e-05	0.0332611	0.290842
69587207	chr2:69587207:C:G	3.84593e-06	-1.13299e-10	-1.00962
69587330	chr2:69587330:CAT:C	3.3116e-06	-1.13299e-10	-1.15921
69587437	chr2:69587437:A:G	2.71782e-06	-1.13299e-10	-1.35681
69587878	chr2:69587878:T:C	8.95347e-06	1.08785	-1.25245
69588101	chr2:69588101:T:C	4.85713e-06	-1.13299e-10	-0.776191
69588136	chr2:69588136:T:C	3.27493e-06	-1.13299e-10	-1.17034
69588411	chr2:69588411:G:A	2.70312e-06	-1.13299e-10	-1.36223
69588517	chr2:69588517:A:G	3.20051e-06	-1.13299e-10	-1.19333
69588647	chr2:69588647:T:C	2.74427e-06	-1.13299e-10	-1.34712
69588820	chr2:69588820:A:G	5.01506e-06	-1.13299e-10	-0.744193
69589095	chr2:69589095:G:T	2.72074e-06	-1.13299e-10	-1.35574
69589341	chr2:69589341:A:G	2.78572e-06	-1.13299e-10	-1.33213
69589390	chr2:69589390:G:A	4.82911e-06	-1.13299e-10	-0.781976
69589475	chr2:69589475:G:A	4.65921e-06	-1.13299e-10	-0.817793
69590056	chr2:69590056:G:A	3.073e-06	-1.13299e-10	-1.23398
69590120	chr2:69590120:G:T	4.01318e-06	-1.13299e-10	-0.967054
69590201	chr2:69590201:C:T	2.70255e-06	-1.13299e-10	-1.36244
69590860	chr2:69590860:C:G	2.78942e-06	-1.13299e-10	-1.3308
69590901	chr2:69590901:T:C	8.18815e-06	1.0117	-1.26565
69591275	chr2:69591275:G:A	2.67261e-06	-1.13299e-10	-1.37358
69591522	chr2:69591522:TC:T	3.2713e-06	-1.13299e-10	-1.17145
69591753	chr2:69591753:C:T	6.55894e-06	-1.13299e-10	-0.47581
69591894	chr2:69591894:C:A	3.04741e-06	-1.13299e-10	-1.24235
69592034	chr2:69592034:A:G	5.63262e-06	-1.13299e-10	-0.628064
69592154	chr2:69592154:T:C	9.90488e-06	-1.13299e-10	-0.0636114
69592238	chr2:69592238:C:T	2.7336e-06	-1.13299e-10	-1.35102
69592360	chr2:69592360:G:A	2.77795e-06	-1.13299e-10	-1.33493
69592442	chr2:69592442:T:C	6.89153e-05	0.555984	1.32026
69592640	chr2:69592640:C:T	2.31322e-06	-1.518	-3.69445e-10
69592864	chr2:69592864:G:A	2.68459e-06	-1.13299e-10	-1.36911
69593200	chr2:69593200:A:G	6.99509e-05	3.25082	-1.35967
69593876	chr2:69593876:A:C	9.31662e-07	-1.06032	-1.3671
69594251	chr2:69594251:A:G	2.86277e-06	-1.13299e-10	-1.30485
69594436	chr2:69594436:G:A	2.75166e-06	-1.13299e-10	-1.34443
69594896	chr2:69594896:A:G	4.63914e-06	-1.13299e-10	-0.822111
69595706	chr2:69595706:A:AT	2.77544e-06	-1.13299e-10	-1.33583
69595712	chr2:69595712:A:G	2.6948e-06	-1.13299e-10	-1.36532
69595799	chr2:69595799:G:A	4.71368e-06	-1.13299e-10	-0.806169
69595915	chr2:69595915:T:C	2.75677e-06	-1.13299e-10	-1.34258
69596253	chr2:69596253:C:T	2.75715e-06	-1.13299e-10	-1.34244
69596287	chr2:69596287:T:C	3.4762e-06	-1.13299e-10	-1.1107
69596347	chr2:69596347:C:G	2.22519e-06	-1.5568	-3.69445e-10
69596476	chr2:69596476:C:T	2.66842e-06	-1.13299e-10	-1.37515
69597073	chr2:69597073:T:C	2.83165e-06	-1.13299e-10	-1.31578
69597602	chr2:69597602:G:A	4.6653e-06	-1.13299e-10	-0.816486
69597718	chr2:69597718:AAAT:A	2.90261e-06	-1.13299e-10	-1.29103
69597944	chr2:69597944:C:A	3.36156e-06	-1.13299e-10	-1.14424
69598165	chr2:69598165:C:CA	2.75903e-06	-1.13299e-10	-1.34176
69598496	chr2:69598496:G:T	2.75927e-06	-1.13299e-10	-1.34167
69598834	chr2:69598834:A:G	5.71539e-06	-1.13299e-10	-0.613476
69599028	chr2:69599028:G:A	2.70823e-06	-1.13299e-10	-1.36035
69599063	chr2:69599063:G:A	2.75577e-06	-1.13299e-10	-1.34294
69599263	chr2:69599263:T:C	2.7616e-06	-1.13299e-10	-1.34083
69599305	chr2:69599305:C:T	4.75939e-06	-1.13299e-10	-0.796518
69599618	chr2:69599618:T:C	2.72934e-06	-1.13299e-10	-1.35258
69599667	chr2:69599667:T:C	2.75584e-06	-1.13299e-10	-1.34292
69599776	chr2:69599776:GTGTT:G	2.66588e-06	-1.13299e-10	-1.3761
69600271	chr2:69600271:G:A	6.16866e-06	-1.13299e-10	-0.537156
69600311	chr2:69600311:TAACA:T	2.71125e-06	-1.13299e-10	-1.35923
69600324	chr2:69600324:G:A	8.52529e-05	3.42321	-1.33422
69600608	chr2:69600608:G:C	5.73921e-06	-1.13299e-10	-0.609318
69601430	chr2:69601430:T:C	1.55424e-05	-1.13299e-10	0.386934
69601835	chr2:69601835:A:G	5.73221e-06	-1.13299e-10	-0.610537
69602119	chr2:69602119:A:C	3.4415e-06	-1.13299e-10	-1.12073
69602324	chr2:69602324:A:G	4.73444e-06	-1.13299e-10	-0.801775
69602589	chr2:69602589:T:A	2.94262e-06	-1.13299e-10	-1.27734
69602784	chr2:69602784:T:C	7.56834e-06	-1.13299e-10	-0.332666
69602848	chr2:69602848:A:C	2.66285e-06	-1.13299e-10	-1.37724
69602856	chr2:69602856:C:T	4.07989e-06	-1.13299e-10	-0.95057
69603131	chr2:69603131:C:G	2.73249e-06	-1.13299e-10	-1.35142
69603232	chr2:69603232:C:A	3.1562e-06	-1.13299e-10	-1.20727
69603795	chr2:69603795:G:A	1.75766e-05	-1.13299e-10	0.509932
69603851	chr2:69603851:G:A	4.01014e-06	-1.13299e-10	-0.967813
69604317	chr2:69604317:G:A	3.23302e-06	-1.13299e-10	-1.18322
69604504	chr2:69604504:C:T	5.51244e-06	-1.13299e-10	-0.649632
69604600	chr2:69604600:A:G	9.18774e-05	1.36929	0.794527
69604690	chr2:69604690:G:C	3.69238e-06	-1.13299e-10	-1.05037
69605060	chr2:69605060:G:A	2.67354e-06	-1.13299e-10	-1.37323
69605124	chr2:69605124:C:T	2.67724e-06	-1.13299e-10	-1.37185
69605202	chr2:69605202:C:T	3.51864e-06	-1.13299e-10	-1.09856
69605397	chr2:69605397:TC:T	2.81747e-06	-1.13299e-10	-1.3208
69605614	chr2:69605614:G:A	3.66436e-06	-1.13299e-10	-1.05798
69606036	chr2:69606036:T:C	2.72918e-06	-1.13299e-10	-1.35264
69606189	chr2:69606189:C:A	3.82111e-06	-1.13299e-10	-1.0161
69606250	chr2:69606250:G:T	4.73595e-06	-1.13299e-10	-0.801456
69606363	chr2:69606363:C:T	2.67052e-06	-1.37436	-3.69445e-10
69606530	chr2:69606530:T:C	5.9693e-06	-1.13299e-10	-0.570009
69606654	chr2:69606654:C:A	3.47533e-06	-1.13299e-10	-1.11095
69607004	chr2:69607004:T:C	4.22639e-06	-1.13299e-10	-0.91529
69607015	chr2:69607015:G:A	2.95592e-06	-1.13299e-10	-1.27283
69607131	chr2:69607131:G:A	3.03228e-06	-1.13299e-10	-1.24732
69607151	chr2:69607151:G:A	2.76721e-06	-1.13299e-10	-1.3388
69607194	chr2:69607194:G:T	3.47636e-06	-1.13299e-10	-1.11065
69607395	chr2:69607395:T:C	2.66237e-06	-1.13299e-10	-1.37742
69607497	chr2:69607497:C:A	2.75282e-06	-1.13299e-10	-1.34401
69607551	chr2:69607551:C:T	3.77676e-06	-1.13299e-10	-1.02777
69607598	chr2:69607598:C:T	4.29893e-06	-1.13299e-10	-0.898272
69607623	chr2:69607623:A:G	2.79301e-06	-1.13299e-10	-1.32952
69607818	chr2:69607818:A:G	2.75531e-06	-1.13299e-10	-1.34311
69608384	chr2:69608384:A:G	3.28205e-06	-1.13299e-10	-1.16817
69609137	chr2:69609137:G:A	5.35152e-06	-1.13299e-10	-0.679259
69609389	chr2:69609389:T:C	6.16308e-06	-1.13299e-10	-0.538062
69609942	chr2:69609942:C:T	1.62354e-05	-1.13299e-10	0.430558
69609986	chr2:69609986:CT:C	2.7767e-06	-1.13299e-10	-1.33537
69610014	chr2:69610014:G:A	4.68138e-06	-1.13299e-10	-0.813045
69610443	chr2:69610443:G:A	3.27331e-06	-1.13299e-10	-1.17084
69610945	chr2:69610945:T:C	3.88158e-06	-1.13299e-10	-1.0004
69610976	chr2:69610976:G:A	2.74367e-06	-1.13299e-10	-1.34734
69611360	chr2:69611360:G:T	2.71404e-06	-1.13299e-10	-1.3582
69611410	chr2:69611410:T:C	3.6993e-06	-1.13299e-10	-1.04849
69611682	chr2:69611682:G:A	4.2456e-06	-1.13299e-10	-0.910755
69611762	chr2:69611762:T:C	2.52551e-06	-1.43019	-3.69445e-10
69612169	chr2:69612169:T:C	3.71645e-06	-1.13299e-10	-1.04387
69612386	chr2:69612386:C:T	3.67597e-06	-1.13299e-10	-1.05482
69612552	chr2:69612552:T:C	9.53272e-07	-1.26924	-1.13525
69612553	chr2:69612553:G:A	3.68932e-06	-1.13299e-10	-1.0512
69612693	chr2:69612693:T:A	3.34353e-05	2.52932	-1.37634
69613039	chr2:69613039:T:C	6.28126e-06	-1.13299e-10	-0.519067
69613115	chr2:69613115:G:T	3.52329e-06	-1.13299e-10	-1.09724
69613243	chr2:69613243:T:C	5.93682e-06	-1.13299e-10	-0.575466
69613369	chr2:69613369:CCT:C	2.66117e-06	-1.13299e-10	-1.37787
69613603	chr2:69613603:A:C	2.76118e-06	-1.13299e-10	-1.34098
69614012	chr2:69614012:G:C	2.66146e-06	-1.13299e-10	-1.37776
69614209	chr2:69614209:T:C	5.9693e-06	-1.13299e-10	-0.570009
69614295	chr2:69614295:G:A	6.62483e-06	-1.13299e-10	-0.465814
69614589	chr2:69614589:T:C	7.92974e-07	-1.50806	-1.08054
69614590	chr2:69614590:G:A	3.25486e-06	-1.13299e-10	-1.17649
69614781	chr2:69614781:T:C	1.71193e-05	-1.13299e-10	0.483566
69615081	chr2:69615081:G:A	2.81728e-06	-1.13299e-10	-1.32087
69615246	chr2:69615246:C:T	9.29421e-06	-1.13299e-10	-0.127247
69615365	chr2:69615365:T:C	3.08429e-06	-1.13299e-10	-1.23032
69615615	chr2:69615615:C:G	3.43034e-06	-1.13299e-10	-1.12398
69615688	chr2:69615688:G:A	9.64599e-07	-1.26082	-1.13186
69615917	chr2:69615917:C:T	2.66111e-06	-1.13299e-10	-1.3779
69616106	chr2:69616106:C:T	9.93411e-07	-1.24183	-1.12142
69616631	chr2:69616631:C:T	2.86368e-06	-1.13299e-10	-1.30453
69616639	chr2:69616639:G:A	2.91216e-06	-1.13299e-10	-1.28775
69616930	chr2:69616930:C:T	3.49062e-06	-1.13299e-10	-1.10656
69617067	chr2:69617067:T:C	2.34991e-06	-1.50226	-3.69445e-10
69617389	chr2:69617389:T:C	1.02001e-06	-1.2151	-1.12173
69617392	chr2:69617392:C:T	2.93382e-06	-1.13299e-10	-1.28033
69617597	chr2:69617597:A:G	6.22077e-06	-1.13299e-10	-0.528745
69617736	chr2:69617736:C:T	3.03987e-06	-1.13299e-10	-1.24482
69617858	chr2:69617858:C:G	3.21916e-06	-1.13299e-10	-1.18752
69618158	chr2:69618158:C:G	3.44226e-06	-1.13299e-10	-1.12051
69618697	chr2:69618697:C:G	4.88184e-05	2.8624	-1.33093
69618882	chr2:69618882:A:C	6.5609e-06	-1.13299e-10	-0.47551
69619324	chr2:69619324:T:C	3.49437e-06	-1.13299e-10	-1.10549
69619378	chr2:69619378:T:C	2.88236e-06	-1.13299e-10	-1.29803
69619431	chr2:69619431:C:T	2.89341e-06	-1.13299e-10	-1.2942
69619568	chr2:69619568:A:G	2.96994e-06	-1.13299e-10	-1.2681
69619832	chr2:69619832:G:A	6.1532e-06	-1.13299e-10	-0.539667
69620225	chr2:69620225:G:C	3.07926e-05	2.44757	-1.37694
69620818	chr2:69620818:A:T	2.23696e-06	-1.55152	-3.69445e-10
69620861	chr2:69620861:T:C	2.8944e-06	-1.13299e-10	-1.29386
69620879	chr2:69620879:A:G	6.23909e-06	-1.13299e-10	-0.525804
69621034	chr2:69621034:G:A	2.89166e-06	-1.13299e-10	-1.29481
69621114	chr2:69621114:G:A	6.28424e-06	-1.13299e-10	-0.518595
69621266	chr2:69621266:G:A	2.91668e-06	-1.13299e-10	-1.28619
69621271	chr2:69621271:T:A	2.89342e-06	-1.2942	-3.69445e-10
69621283	chr2:69621283:T:C	5.05303e-05	1.17778	0.388153
69621336	chr2:69621336:G:A	4.89393e-06	-1.13299e-10	-0.768643
69621338	chr2:69621338:G:A	3.51107e-06	-1.13299e-10	-1.10072
69621461	chr2:69621461:G:A	2.31777e-06	-1.51603	-3.69445e-10
69621679	chr2:69621679:A:G	2.86024e-06	-1.13299e-10	-1.30573
69621696	chr2:69621696:G:A	2.79107e-06	-1.13299e-10	-1.33021
69621746	chr2:69621746:T:C	3.24035e-06	-1.13299e-10	-1.18096
69621953	chr2:69621953:C:T	2.72837e-06	-1.13299e-10	-1.35293
69622244	chr2:69622244:G:T	2.83868e-06	-1.13299e-10	-1.3133
69622506	chr2:69622506:A:G	3.42739e-06	-1.13299e-10	-1.12484
69622545	chr2:69622545:G:C	3.24842e-06	-1.13299e-10	-1.17847
69622982	chr2:69622982:A:AAG	2.83874e-06	-1.13299e-10	-1.31328
69623133	chr2:69623133:C:T	2.83687e-06	-1.13299e-10	-1.31394
69623242	chr2:69623242:C:T	3.6394e-06	-1.13299e-10	-1.06482
69623276	chr2:69623276:G:A	2.84313e-06	-1.13299e-10	-1.31173
69623413	chr2:69623413:G:A	4.82198e-06	-1.13299e-10	-0.783454
69623435	chr2:69623435:G:A	4.93037e-05	1.07609	0.465276
69623437	chr2:69623437:T:C	2.85768e-06	-1.13299e-10	-1.30663
69623541	chr2:69623541:G:A	6.21954e-06	-1.13299e-10	-0.528942
69623629	chr2:69623629:T:C	2.83079e-06	-1.13299e-10	-1.31608
69623772	chr2:69623772:CT:C	3.46186e-06	-1.13299e-10	-1.11483
69624445	chr2:69624445:C:T	2.83264e-06	-1.13299e-10	-1.31543
69624745	chr2:69624745:C:T	4.81711e-06	-1.13299e-10	-0.784466
69624886	chr2:69624886:T:C	6.05307e-07	-1.48889	-1.36977
69624892	chr2:69624892:G:A	3.68391e-06	-1.13299e-10	-1.05266
69625325	chr2:69625325:G:A	3.41083e-06	-1.13299e-10	-1.12968
69625361	chr2:69625361:A:C	2.86844e-06	-1.13299e-10	-1.30287
69625461	chr2:69625461:A:G	3.48147e-06	-1.13299e-10	-1.10918
69626048	chr2:69626048:A:C	2.89124e-06	-1.13299e-10	-1.29495
69626076	chr2:69626076:T:C	2.85463e-06	-1.13299e-10	-1.3077
69626185	chr2:69626185:A:G	2.8825e-06	-1.13299e-10	-1.29798
69626245	chr2:69626245:T:C	2.85214e-06	-1.13299e-10	-1.30857
69626272	chr2:69626272:G:C	2.86237e-06	-1.13299e-10	-1.30499
69626416	chr2:69626416:T:G	2.8822e-06	-1.13299e-10	-1.29809
69626431	chr2:69626431:C:T	2.85933e-06	-1.13299e-10	-1.30605
69626765	chr2:69626765:G:A	3.28647e-06	-1.13299e-10	-1.16682
69626855	chr2:69626855:T:G	3.16508e-06	-1.13299e-10	-1.20446
69627117	chr2:69627117:C:T	2.7277e-06	-1.13299e-10	-1.35318
69627187	chr2:69627187:G:C	3.68319e-06	-1.13299e-10	-1.05286
69627276	chr2:69627276:G:A	3.23141e-06	-1.13299e-10	-1.18372
69627962	chr2:69627962:G:C	2.54035e-05	2.25649	-1.37824
69628070	chr2:69628070:G:A	3.19383e-06	-1.13299e-10	-1.19542
69628472	chr2:69628472:G:A	6.18984e-06	-1.13299e-10	-0.533729
69628757	chr2:69628757:T:C	2.66033e-06	-1.13299e-10	-1.37819
69629129	chr2:69629129:T:A	2.81588e-06	-1.13299e-10	-1.32136
69629147	chr2:69629147:G:A	4.49027e-06	-1.13299e-10	-0.854727
69629391	chr2:69629391:G:C	2.72242e-06	-1.13299e-10	-1.35512
69629503	chr2:69629503:T:C	6.21954e-06	-1.13299e-10	-0.528942
69629601	chr2:69629601:C:T	2.82342e-06	-1.13299e-10	-1.31869
69630579	chr2:69630579:T:C	3.12859e-05	2.40912	-1.32259
69630708	chr2:69630708:A:G	3.51132e-06	-1.13299e-10	-1.10065
69630815	chr2:69630815:T:C	2.66334e-06	-1.13299e-10	-1.37706
69630953	chr2:69630953:A:G	2.66367e-06	-1.13299e-10	-1.37693
69631153	chr2:69631153:C:T	3.10938e-06	-1.13299e-10	-1.22221
69631373	chr2:69631373:C:A	3.08224e-06	-1.13299e-10	-1.23098
69632664	chr2:69632664:C:T	2.66077e-06	-1.13299e-10	-1.37802
69633042	chr2:69633042:A:T	3.99972e-06	-1.13299e-10	-0.970414
69633044	chr2:69633044:T:A	2.70962e-06	-1.13299e-10	-1.35983
69633064	chr2:69633064:A:T	2.662e-06	-1.13299e-10	-1.37756
69633099	chr2:69633099:T:C	3.05791e-06	-1.13299e-10	-1.23891
69633175	chr2:69633175:C:T	2.39233e-05	0.818216	-3.69445e-10
69633177	chr2:69633177:C:T	4.10085e-06	-1.13299e-10	-0.945445
69633493	chr2:69633493:T:C	5.88599e-05	1.10339	0.615131
69633545	chr2:69633545:G:T	2.66262e-06	-1.13299e-10	-1.37733
69633768	chr2:69633768:A:G	2.88158e-06	-1.13299e-10	-1.2983
69633917	chr2:69633917:C:T	2.15321e-05	-1.13299e-10	0.712905
69633987	chr2:69633987:T:C	2.70588e-06	-1.13299e-10	-1.36121
69634149	chr2:69634149:G:A	2.26139e-06	-1.54066	-3.69445e-10
69634235	chr2:69634235:T:G	3.98168e-06	-1.13299e-10	-0.974936
69634270	chr2:69634270:C:T	2.71421e-06	-1.13299e-10	-1.35814
69634544	chr2:69634544:G:C	3.02955e-06	-1.13299e-10	-1.24822
69634611	chr2:69634611:A:C	2.72356e-06	-1.13299e-10	-1.3547
69634825	chr2:69634825:GTA:G	4.02927e-06	-1.13299e-10	-0.963053
69634829	chr2:69634829:A:C	4.02204e-06	-1.13299e-10	-0.96485
69635057	chr2:69635057:A:G	2.54444e-06	-1.42273	-3.69445e-10
69635069	chr2:69635069:A:T	2.71299e-06	-1.13299e-10	-1.35859
69635762	chr2:69635762:C:T	6.61431e-05	1.16045	0.674733
69635812	chr2:69635812:T:C	3.10903e-06	-1.13299e-10	-1.22233
69636225	chr2:69636225:TA:T	3.01187e-06	-1.13299e-10	-1.25408
69636845	chr2:69636845:A:G	2.71019e-06	-1.13299e-10	-1.35962
69637127	chr2:69637127:G:A	2.70454e-06	-1.13299e-10	-1.36171
69637186	chr2:69637186:T:C	3.10501e-06	-1.13299e-10	-1.22362
69637326	chr2:69637326:C:T	3.31523e-06	-1.13299e-10	-1.15811
69637955	chr2:69637955:A:G	2.66412e-06	-1.13299e-10	-1.37677
69638159	chr2:69638159:T:C	2.86345e-06	-1.13299e-10	-1.30461
69638687	chr2:69638687:A:G	2.69913e-06	-1.13299e-10	-1.36371
69638801	chr2:69638801:T:C	2.71286e-06	-1.13299e-10	-1.35863
69638910	chr2:69638910:T:C	2.70071e-06	-1.13299e-10	-1.36313
69639652	chr2:69639652:C:A	3.84506e-06	-1.13299e-10	-1.00985
69639807	chr2:69639807:A:G	2.71978e-06	-1.13299e-10	-1.35609
69640302	chr2:69640302:TCCA:T	4.99097e-06	-1.13299e-10	-0.749009
69640313	chr2:69640313:C:T	4.87467e-06	-1.13299e-10	-0.772587
69640703	chr2:69640703:G:A	4.73853e-06	-1.13299e-10	-0.800912
69640739	chr2:69640739:C:T	2.89843e-06	-1.13299e-10	-1.29247
69641146	chr2:69641146:T:C	2.68739e-06	-1.13299e-10	-1.36807
69641340	chr2:69641340:T:A	2.66788e-06	-1.13299e-10	-1.37535
69641583	chr2:69641583:A:G	2.67007e-06	-1.13299e-10	-1.37453
69641700	chr2:69641700:T:C	7.00691e-06	-0.409742	-3.69445e-10
69641881	chr2:69641881:C:T	2.67364e-06	-1.13299e-10	-1.3732
69642515	chr2:69642515:A:C	5.72353e-06	-1.13299e-10	-0.612053
69642658	chr2:69642658:C:T	3.45217e-06	-1.13299e-10	-1.11764
69642688	chr2:69642688:C:T	2.33865e-06	-1.50707	-3.69445e-10
69642769	chr2:69642769:A:G	2.67522e-06	-1.13299e-10	-1.37261
69642987	chr2:69642987:G:T	3.93499e-06	-1.13299e-10	-0.986729
69643169	chr2:69643169:C:A	3.11557e-06	-1.13299e-10	-1.22023
69643498	chr2:69643498:G:A	5.22807e-06	-1.13299e-10	-0.702597
69643831	chr2:69643831:C:T	2.96608e-06	-1.13299e-10	-1.2694
69643998	chr2:69643998:C:T	4.30035e-06	-1.13299e-10	-0.897943
69644422	chr2:69644422:G:A	2.67853e-06	-1.13299e-10	-1.37137
69644509	chr2:69644509:G:T	4.36759e-06	-1.13299e-10	-0.882427
69644674	chr2:69644674:G:A	2.66863e-06	-1.13299e-10	-1.37507
69644814	chr2:69644814:A:G	6.07083e-06	-1.13299e-10	-0.553143
69644968	chr2:69644968:G:C	2.67509e-06	-1.13299e-10	-1.37265
69645042	chr2:69645042:G:A	2.6618e-06	-1.13299e-10	-1.37763
69645430	chr2:69645430:G:A	2.67372e-06	-1.13299e-10	-1.37317
69645515	chr2:69645515:C:G	2.70904e-06	-1.13299e-10	-1.36005
69645525	chr2:69645525:C:G	2.67083e-06	-1.13299e-10	-1.37425
69645665	chr2:69645665:G:A	3.72853e-05	2.47427	-1.21231
69645816	chr2:69645816:A:T	2.6716e-06	-1.13299e-10	-1.37396
69646573	chr2:69646573:G:A	3.5927e-06	-1.13299e-10	-1.07773
69647053	chr2:69647053:C:A	3.32455e-06	-1.13299e-10	-1.1553
69647089	chr2:69647089:G:A	2.21449e-06	-1.56162	-3.69445e-10
69647249	chr2:69647249:T:C	2.67206e-06	-1.13299e-10	-1.37379
69647283	chr2:69647283:C:T	3.14236e-06	-1.13299e-10	-1.21166
69647358	chr2:69647358:T:G	3.27133e-06	-1.13299e-10	-1.17144
69647996	chr2:69647996:A:G	3.18181e-06	-1.13299e-10	-1.19919
69648203	chr2:69648203:T:C	2.85547e-06	-1.13299e-10	-1.3074
69648497	chr2:69648497:C:T	4.38297e-05	-1.13299e-10	1.42367
69648550	chr2:69648550:A:G	3.17487e-06	-1.13299e-10	-1.20137
69648590	chr2:69648590:G:A	2.73785e-06	-1.13299e-10	-1.34946
69649190	chr2:69649190:T:C	2.6988e-06	-1.13299e-10	-1.36383
69649490	chr2:69649490:T:C	3.19311e-06	-1.13299e-10	-1.19564
69649853	chr2:69649853:C:T	2.68202e-06	-1.13299e-10	-1.37007
69649886	chr2:69649886:T:A	1.58868e-05	0.408852	-3.69445e-10
69650049	chr2:69650049:C:G	3.38699e-06	-1.13299e-10	-1.1367
69650358	chr2:69650358:T:C	1.02768e-05	1.32393	-1.35067
69650651	chr2:69650651:T:G	9.62325e-06	1.25674	-1.3492
69651445	chr2:69651445:T:C	3.82797e-06	-1.13299e-10	-1.0143
69651453	chr2:69651453:A:G	4.04358e-06	-1.13299e-10	-0.959507
69652133	chr2:69652133:C:CT	3.83568e-06	-1.13299e-10	-1.01229
69652234	chr2:69652234:C:G	3.18616e-06	-1.13299e-10	-1.19782
69652423	chr2:69652423:T:C	2.75533e-06	-1.13299e-10	-1.3431
69652587	chr2:69652587:G:A	2.77523e-06	-1.13299e-10	-1.3359
69652800	chr2:69652800:G:A	3.24924e-06	-1.13299e-10	-1.17822
69652815	chr2:69652815:T:C	8.96942e-06	1.19956	-1.36238
69653097	chr2:69653097:A:G	6.53202e-07	-1.41108	-1.37143
69653149	chr2:69653149:C:T	2.66893e-06	-1.13299e-10	-1.37496
69653182	chr2:69653182:T:C	2.79457e-06	-1.13299e-10	-1.32896
69653438	chr2:69653438:C:G	2.78239e-06	-1.13299e-10	-1.33333
69653708	chr2:69653708:G:C	3.89555e-06	-1.13299e-10	-0.996804
69653796	chr2:69653796:A:G	2.43496e-05	1.95286	-1.11698
69653854	chr2:69653854:G:A	2.68761e-06	-1.13299e-10	-1.36799
69654554	chr2:69654554:T:A	2.69944e-06	-1.13299e-10	-1.36359
69655152	chr2:69655152:G:A	4.16977e-06	-1.13299e-10	-0.928777
69655291	chr2:69655291:T:C	2.28546e-06	-1.53007	-3.69445e-10
69655349	chr2:69655349:A:C	3.20925e-06	-1.13299e-10	-1.1906
69655441	chr2:69655441:T:C	3.16697e-06	-1.13299e-10	-1.20386
69656013	chr2:69656013:T:C	2.66843e-06	-1.13299e-10	-1.37515
69656245	chr2:69656245:ATATATG:A	2.66389e-06	-1.13299e-10	-1.37685
69656410	chr2:69656410:T:C	2.71303e-06	-1.13299e-10	-1.35857
69656460	chr2:69656460:G:A	2.82608e-06	-1.13299e-10	-1.31775
69656583	chr2:69656583:T:C	2.69703e-06	-1.13299e-10	-1.36449
69656712	chr2:69656712:A:G	2.60364e-05	2.20596	-1.3031
69656858	chr2:69656858:T:C	2.52842e-05	-1.13299e-10	0.873539
69656949	chr2:69656949:G:A	8.71121e-06	1.15994	-1.35197
69657064	chr2:69657064:A:G	3.25733e-06	-1.13299e-10	-1.17573
69657172	chr2:69657172:T:G	4.21819e-06	-1.13299e-10	-0.917233
69657276	chr2:69657276:G:A	2.18437e-06	-1.57531	-3.69445e-10
69657283	chr2:69657283:C:T	3.12655e-06	-1.13299e-10	-1.21671
69657380	chr2:69657380:C:G	2.66435e-06	-1.13299e-10	-1.37668
69658331	chr2:69658331:C:CA	2.72895e-06	-1.13299e-10	-1.35272
69658518	chr2:69658518:G:T	2.48096e-05	-1.13299e-10	0.854594
69658967	chr2:69658967:A:T	2.19598e-06	-1.57001	-3.69445e-10
69659039	chr2:69659039:G:C	4.11891e-06	-1.13299e-10	-0.941049
69659211	chr2:69659211:G:T	3.36319e-06	-1.14375	-3.69445e-10
69659240	chr2:69659240:A:G	3.23843e-06	-1.13299e-10	-1.18155
69659497	chr2:69659497:A:G	2.77781e-06	-1.13299e-10	-1.33498
69659625	chr2:69659625:A:G	1.49117e-05	1.69674	-1.35123
69659895	chr2:69659895:T:C	2.66255e-06	-1.13299e-10	-1.37735
69659936	chr2:69659936:CT:C	3.69389e-06	-1.13299e-10	-1.04996
69659985	chr2:69659985:T:C	2.83468e-06	-1.13299e-10	-1.31471
69659988	chr2:69659988:CAA:C	3.85963e-06	-1.13299e-10	-1.00607
69660024	chr2:69660024:A:C	2.7415e-06	-1.13299e-10	-1.34813
69660106	chr2:69660106:T:C	1.23493e-05	0.156964	-3.69445e-10
69660378	chr2:69660378:A:G	3.70803e-06	-1.13299e-10	-1.04614
69660402	chr2:69660402:C:A	3.62783e-06	-1.13299e-10	-1.068
69660452	chr2:69660452:G:A	3.62576e-06	-1.13299e-10	-1.06858
69660469	chr2:69660469:A:G	2.25703e-06	-1.54259	-3.69445e-10
69660502	chr2:69660502:C:T	3.63857e-06	-1.13299e-10	-1.06505
69660514	chr2:69660514:A:G	3.61942e-06	-1.13299e-10	-1.07032
69660618	chr2:69660618:A:G	3.69487e-06	-1.13299e-10	-1.04969
69660620	chr2:69660620:A:G	3.02616e-06	-1.24934	-3.69445e-10
69660705	chr2:69660705:G:T	2.10432e-05	2.04337	-1.35343
69660751	chr2:69660751:G:A	3.63398e-06	-1.13299e-10	-1.06631
69660887	chr2:69660887:G:A	3.55155e-06	-1.13299e-10	-1.08925
69660891	chr2:69660891:A:G	3.66056e-06	-1.13299e-10	-1.05902
69661072	chr2:69661072:TAGAC:T	3.54002e-06	-1.13299e-10	-1.09251
69661184	chr2:69661184:T:C	2.83844e-06	-1.13299e-10	-1.31339
69661624	chr2:69661624:G:T	3.67685e-06	-1.13299e-10	-1.05458
69661645	chr2:69661645:C:T	3.80506e-06	-1.13299e-10	-1.02031
69661770	chr2:69661770:T:TA	2.97164e-06	-1.13299e-10	-1.26752
69662201	chr2:69662201:A:G	3.30735e-06	-1.13299e-10	-1.16049
69662412	chr2:69662412:G:C	0.000133249	3.90901	-1.37344
69662469	chr2:69662469:C:T	3.79331e-06	-1.13299e-10	-1.0234
69662557	chr2:69662557:T:C	1.93192e-05	-1.13299e-10	0.60446
69662619	chr2:69662619:C:T	3.63541e-05	-1.13299e-10	1.23667
69662794	chr2:69662794:A:G	2.62371e-06	-1.39205	-3.69445e-10
69662970	chr2:69662970:A:G	2.65995e-06	-1.13299e-10	-1.37833
69662985	chr2:69662985:T:C	2.71902e-06	-1.13299e-10	-1.35637
69662989	chr2:69662989:T:TTCC	2.83523e-06	-1.13299e-10	-1.31452
69663079	chr2:69663079:G:A	4.27085e-06	-1.13299e-10	-0.904826
69663437	chr2:69663437:T:C	3.7505e-06	-1.13299e-10	-1.03475
69664009	chr2:69664009:G:A	2.89261e-06	-1.13299e-10	-1.29448
69664186	chr2:69664186:A:T	2.83245e-06	-1.13299e-10	-1.3155
69664235	chr2:69664235:C:T	3.72136e-05	2.42379	-1.16375
69664264	chr2:69664264:G:A	1.19989e-05	-1.13299e-10	0.128178
69664290	chr2:69664290:A:G	1.18483e-05	1.05057	-0.935025
69664388	chr2:69664388:A:G	5.35506e-06	-1.13299e-10	-0.678596
69664724	chr2:69664724:C:T	2.84627e-06	-1.13299e-10	-1.31063
69664778	chr2:69664778:C:T	4.26651e-05	2.55267	-1.15593
69665306	chr2:69665306:C:T	5.40936e-06	-1.13299e-10	-0.668507
69665486	chr2:69665486:T:A	1.23715e-05	-1.13299e-10	0.158757
69665522	chr2:69665522:G:A	3.37891e-06	-1.13299e-10	-1.13909
69665964	chr2:69665964:G:A	2.8238e-06	-1.13299e-10	-1.31855
69665979	chr2:69665979:C:T	3.82433e-06	-1.13299e-10	-1.01526
69666273	chr2:69666273:C:A	3.08506e-06	-1.13299e-10	-1.23007
69666377	chr2:69666377:A:G	8.44982e-07	-1.44708	-1.078
69667079	chr2:69667079:A:G	1.75766e-06	-0.901258	-0.891397
69668114	chr2:69668114:C:T	2.67048e-06	-1.13299e-10	-1.37438
69668617	chr2:69668617:A:C	8.31766e-06	-1.13299e-10	-0.238258
69668658	chr2:69668658:G:A	3.19697e-06	-1.13299e-10	-1.19444
69668705	chr2:69668705:A:G	7.95905e-07	-1.21329	-1.37163
69668842	chr2:69668842:C:T	4.05561e-06	-1.13299e-10	-0.956538
69669094	chr2:69669094:G:A	2.83147e-06	-1.13299e-10	-1.31584
69669123	chr2:69669123:T:G	2.69282e-06	-1.13299e-10	-1.36605
69669559	chr2:69669559:C:T	2.64897e-06	-1.38247	-3.69445e-10
69669693	chr2:69669693:T:G	8.65751e-07	-1.1261	-1.3747
69670199	chr2:69670199:G:A	7.64533e-06	-0.322544	-3.69445e-10
69670634	chr2:69670634:T:C	8.02521e-07	-1.47585	-1.10079
69670809	chr2:69670809:G:A	3.02757e-06	-1.13299e-10	-1.24888
69671757	chr2:69671757:G:C	3.45865e-06	-1.13299e-10	-1.11576
69671831	chr2:69671831:G:A	2.67985e-06	-1.13299e-10	-1.37088
69672022	chr2:69672022:T:G	2.34288e-06	-1.50526	-3.69445e-10
69672385	chr2:69672385:C:T	2.7341e-06	-1.13299e-10	-1.35084
69672406	chr2:69672406:A:G	3.18147e-06	-1.13299e-10	-1.1993
69673210	chr2:69673210:G:A	2.71585e-06	-1.13299e-10	-1.35753
69674053	chr2:69674053:C:CTG	3.54675e-06	-1.13299e-10	-1.09061
69674105	chr2:69674105:C:T	2.78425e-06	-1.13299e-10	-1.33266
69674500	chr2:69674500:G:A	1.78275e-05	-1.13299e-10	0.524104
69675014	chr2:69675014:C:T	2.66154e-06	-1.13299e-10	-1.37774
69675245	chr2:69675245:T:A	2.66709e-06	-1.13299e-10	-1.37565
69675452	chr2:69675452:T:C	4.37603e-06	-1.13299e-10	-0.880497
69675598	chr2:69675598:G:A	2.67192e-06	-1.13299e-10	-1.37384
69675806	chr2:69675806:G:A	3.23619e-06	-1.13299e-10	-1.18224
69675817	chr2:69675817:A:G	5.09992e-06	-1.13299e-10	-0.727414
69675986	chr2:69675986:G:A	2.75428e-06	-1.13299e-10	-1.34348
69676444	chr2:69676444:A:G	0.00130072	5.5978	-0.78377
69677081	chr2:69677081:G:A	6.23822e-06	0.777908	-1.30385
69677237	chr2:69677237:A:G	4.10947e-06	-1.13299e-10	-0.943346
69677774	chr2:69677774:G:A	5.41394e-06	-1.13299e-10	-0.667662
69678268	chr2:69678268:C:G	8.32715e-06	0.969167	-1.20628
69678357	chr2:69678357:G:A	2.67277e-06	-1.13299e-10	-1.37352
69678625	chr2:69678625:G:A	3.48832e-05	-0.576424	1.77179
69679356	chr2:69679356:G:A	7.00413e-06	0.809687	-1.21983
69679487	chr2:69679487:T:C	4.22371e-06	-1.13299e-10	-0.915925
69679526	chr2:69679526:T:C	0.00026481	4.40494	-1.18257
69679963	chr2:69679963:A:G	5.06682e-05	-0.695927	2.26459
69680100	chr2:69680100:T:C	3.66983e-06	-1.13299e-10	-1.05649
69680196	chr2:69680196:A:T	6.35568e-06	-0.507289	-3.69445e-10
69680427	chr2:69680427:A:G	5.52667e-06	-1.13299e-10	-0.647053
69680487	chr2:69680487:CT:C	3.68141e-05	-0.585498	1.83474
69680509	chr2:69680509:G:A	2.8964e-06	-1.13299e-10	-1.29317
69680721	chr2:69680721:G:C	3.67236e-05	-0.587079	1.83386
69681403	chr2:69681403:T:C	1.48882e-06	-0.809224	-1.14943
69681455	chr2:69681455:C:T	2.76229e-06	-1.13299e-10	-1.34058
69681489	chr2:69681489:T:C	3.29822e-06	0.185248	-1.3485
69682152	chr2:69682152:C:T	5.02206e-06	-1.13299e-10	-0.742798
69682461	chr2:69682461:C:T	3.68854e-06	-1.05141	-3.69445e-10
69682845	chr2:69682845:A:C	0.000619079	5.15391	-1.08231
69683397	chr2:69683397:G:A	2.68481e-06	-1.13299e-10	-1.36903
69683997	chr2:69683997:AGTTGT:A	9.24991e-06	-1.13299e-10	-0.132025
69684415	chr2:69684415:A:G	2.66292e-06	-1.13299e-10	-1.37722
69684722	chr2:69684722:C:A	4.81688e-06	-1.13299e-10	-0.784513
69684784	chr2:69684784:A:G	0.000614502	5.11422	-1.05005
69684870	chr2:69684870:A:G	2.96551e-06	-1.26959	-3.69445e-10
69685349	chr2:69685349:A:G	2.72196e-06	-1.13299e-10	-1.35529
69685763	chr2:69685763:G:A	2.75865e-06	-1.13299e-10	-1.3419
69685796	chr2:69685796:A:G	8.22693e-06	-1.13299e-10	-0.249226
69687383	chr2:69687383:C:G	2.83816e-06	-1.13299e-10	-1.31348
69687452	chr2:69687452:GA:G	3.48387e-06	-1.13299e-10	-1.1085
69688142	chr2:69688142:T:G	2.94736e-06	-1.13299e-10	-1.27573
69688243	chr2:69688243:T:C	6.01077e-06	0.70878	-1.27187
69688344	chr2:69688344:A:G	8.47696e-06	0.660674	-0.879961
69688350	chr2:69688350:G:T	1.31867e-05	0.222569	-3.69445e-10
69688478	chr2:69688478:C:T	5.09715e-06	-1.13299e-10	-0.727956
69688967	chr2:69688967:T:C	3.27728e-05	-0.669892	1.80285
69689269	chr2:69689269:A:G	4.07543e-05	-0.74746	2.09838
69689492	chr2:69689492:A:G	8.91999e-05	-0.650932	2.78517
69689683	chr2:69689683:G:A	4.22457e-06	-1.13299e-10	-0.915721
69689984	chr2:69689984:G:A	2.67342e-06	-1.13299e-10	-1.37328
69690341	chr2:69690341:T:C	7.01143e-06	0.891845	-1.30094
69690384	chr2:69690384:A:C	2.41539e-05	-1.13299e-10	0.827808
69690615	chr2:69690615:G:C	4.51644e-06	-1.13299e-10	-0.848914
69690662	chr2:69690662:G:A	4.03339e-05	-1.13299e-10	1.34055
69690769	chr2:69690769:A:G	1.77505e-06	-0.663171	-1.11964
69690776	chr2:69690776:A:G	3.59275e-05	-1.13299e-10	1.22486
69691127	chr2:69691127:T:C	9.64131e-06	-1.13299e-10	-0.0905817
69691128	chr2:69691128:T:C	1.70246e-06	-0.535455	-1.28911
69691338	chr2:69691338:C:T	3.05422e-05	-1.13299e-10	1.06247
69691361	chr2:69691361:C:T	3.57096e-05	-0.613539	1.83232
69691442	chr2:69691442:G:A	2.25755e-06	-1.54236	-3.69445e-10
69691525	chr2:69691525:G:A	1.12722e-06	-1.5738	-0.663084
69691711	chr2:69691711:G:C	3.5432e-06	-1.13299e-10	-1.09161
69691810	chr2:69691810:A:G	1.50289e-06	-0.574144	-1.3751
69692142	chr2:69692142:C:T	4.03339e-05	-1.13299e-10	1.34055
69692154	chr2:69692154:G:A	2.68837e-06	-1.13299e-10	-1.3677
69692357	chr2:69692357:A:G	3.44679e-05	-0.649778	1.83317
69692555	chr2:69692555:C:T	4.59879e-06	-1.13299e-10	-0.830846
69692987	chr2:69692987:G:C	4.03754e-06	-0.961003	-3.69445e-10
69693232	chr2:69693232:C:T	2.83435e-06	-1.13299e-10	-1.31483
69693659	chr2:69693659:A:G	4.71923e-06	-1.13299e-10	-0.804992
69693739	chr2:69693739:T:C	3.02878e-06	-1.13299e-10	-1.24848
69693877	chr2:69693877:G:A	3.04505e-06	-1.24312	-3.69445e-10
69694006	chr2:69694006:G:A	3.02988e-06	-1.13299e-10	-1.24812
69694362	chr2:69694362:TTTC:T	2.66647e-06	-1.13299e-10	-1.37588
69694363	chr2:69694363:TTC:T	3.14395e-06	-1.13299e-10	-1.21116
69694473	chr2:69694473:G:A	2.97321e-06	-1.13299e-10	-1.267
69694712	chr2:69694712:T:G	3.97539e-05	-0.54656	1.87263
69695100	chr2:69695100:C:T	4.93575e-06	-1.13299e-10	-0.760134
69696251	chr2:69696251:C:T	3.70052e-05	-0.630237	1.88466
69696327	chr2:69696327:T:C	2.2832e-06	-1.53106	-3.69445e-10
69696361	chr2:69696361:C:A	6.07416e-05	-0.690803	2.44079
69696636	chr2:69696636:C:T	9.31462e-06	-0.881226	0.756173
69696774	chr2:69696774:T:C	2.71169e-06	-1.13299e-10	-1.35907
69697025	chr2:69697025:C:T	5.73854e-05	-0.737745	2.4309
69697103	chr2:69697103:G:T	3.07578e-06	-1.13299e-10	-1.23308
69697163	chr2:69697163:C:T	3.06747e-06	-1.13299e-10	-1.23579
69698638	chr2:69698638:G:A	3.11052e-06	-1.13299e-10	-1.22185
69698643	chr2:69698643:G:A	2.72499e-06	-1.13299e-10	-1.35418
69699250	chr2:69699250:C:T	3.10296e-06	-1.13299e-10	-1.22428
69700372	chr2:69700372:G:A	4.77324e-06	-1.13299e-10	-0.793613
69700621	chr2:69700621:T:C	7.07927e-05	-0.663982	2.5671
69701141	chr2:69701141:T:C	6.91674e-05	3.09867	-1.21878
69701276	chr2:69701276:G:T	2.67952e-06	-1.13299e-10	-1.371
69701325	chr2:69701325:T:C	3.34412e-05	-1.13299e-10	1.15315
69701386	chr2:69701386:C:T	2.30217e-05	-0.223253	1.00305
69701621	chr2:69701621:G:A	3.31112e-06	-1.13299e-10	-1.15935
69701793	chr2:69701793:C:T	9.83274e-06	-0.230257	0.159336
69701868	chr2:69701868:G:A	1.12726e-05	-0.0479484	0.113681
69702588	chr2:69702588:C:T	2.0243e-05	0.116352	0.534819
69703021	chr2:69703021:G:A	3.44146e-06	-1.13299e-10	-1.12074
69703095	chr2:69703095:C:T	2.35596e-05	0.226583	0.576311
69703437	chr2:69703437:G:C	3.87159e-05	-0.250905	1.55052
69704034	chr2:69704034:T:C	3.35901e-06	-1.13299e-10	-1.14499
69704050	chr2:69704050:G:C	2.26746e-06	-1.53798	-3.69445e-10
69704366	chr2:69704366:T:A	1.09136e-05	-1.13299e-10	0.0333748
69704449	chr2:69704449:T:C	1.44423e-05	-0.0296566	0.343179
69704605	chr2:69704605:G:A	2.88004e-06	-1.13299e-10	-1.29884
69705091	chr2:69705091:G:C	4.09216e-06	-1.13299e-10	-0.947565
69705171	chr2:69705171:C:G	2.7534e-06	-1.13299e-10	-1.3438
69705287	chr2:69705287:T:C	2.68521e-06	-1.13299e-10	-1.36888
69705644	chr2:69705644:AC:A	3.35284e-06	-1.13299e-10	-1.14683
69705835	chr2:69705835:G:A	1.06185e-05	-1.13299e-10	0.00595632
69705910	chr2:69705910:T:G	3.34866e-06	-1.13299e-10	-1.14808
69705915	chr2:69705915:G:A	2.57327e-06	-1.41146	-3.69445e-10
69705974	chr2:69705974:T:A	2.67186e-06	-1.13299e-10	-1.37386
69706160	chr2:69706160:T:C	3.05597e-06	-1.13299e-10	-1.23954
69706370	chr2:69706370:A:G	2.58077e-05	0.0714951	0.822538
69706425	chr2:69706425:C:T	2.66254e-06	-1.13299e-10	-1.37736
69706499	chr2:69706499:G:A	1.47632e-05	-0.206848	0.542347
69706733	chr2:69706733:G:T	2.66618e-06	-1.13299e-10	-1.37599
69707212	chr2:69707212:A:G	3.75042e-05	-0.252173	1.51999
69707829	chr2:69707829:G:A	3.23263e-06	-1.13299e-10	-1.18334
69708417	chr2:69708417:G:A	2.66012e-06	-1.13299e-10	-1.37827
69708451	chr2:69708451:C:G	3.70505e-06	-1.13299e-10	-1.04694
69708465	chr2:69708465:T:C	1.81088e-06	-1.07071	-0.692113
69708480	chr2:69708480:G:A	3.13536e-06	-1.13299e-10	-1.2139
69708488	chr2:69708488:G:A	2.75301e-06	-1.13299e-10	-1.34394
69708860	chr2:69708860:T:C	4.17758e-05	-1.13299e-10	1.37568
69708946	chr2:69708946:TA:T	2.9801e-06	-1.13299e-10	-1.26468
69708998	chr2:69708998:A:G	2.01788e-05	-1.13299e-10	0.647992
69709226	chr2:69709226:TA:T	3.97496e-06	0.286141	-1.26277
69709503	chr2:69709503:C:T	0.000367197	0.284852	3.26441
69709600	chr2:69709600:C:T	2.75185e-06	-1.13299e-10	-1.34437
69709615	chr2:69709615:A:G	4.54401e-06	-1.13299e-10	-0.84283
69709950	chr2:69709950:A:T	2.74993e-06	-1.13299e-10	-1.34506
69709997	chr2:69709997:T:C	2.80319e-06	-1.13299e-10	-1.32588
69710206	chr2:69710206:T:G	4.43203e-06	-1.13299e-10	-0.867781
69710237	chr2:69710237:G:A	4.46427e-06	-1.13299e-10	-0.860532
69710264	chr2:69710264:T:C	4.60451e-06	-1.13299e-10	-0.829602
69710265	chr2:69710265:G:A	2.7811e-06	-1.13299e-10	-1.33379
69710515	chr2:69710515:CTCTG:C	1.44694e-05	-1.13299e-10	0.3154
69710794	chr2:69710794:G:A	1.63836e-06	-1.08276	-0.780178
69710862	chr2:69710862:T:C	4.80605e-06	-1.13299e-10	-0.786762
69711056	chr2:69711056:G:A	5.65492e-06	-1.13299e-10	-0.624113
69711097	chr2:69711097:G:A	2.87665e-05	-1.13299e-10	1.00257
69711100	chr2:69711100:T:C	4.81157e-06	-1.13299e-10	-0.785615
69711639	chr2:69711639:G:A	1.25129e-06	-0.754056	-1.37841
69712457	chr2:69712457:T:C	4.09927e-06	-1.13299e-10	-0.94583
69712507	chr2:69712507:C:T	3.64386e-05	-0.31687	1.55586
69712520	chr2:69712520:A:G	4.05036e-06	-1.13299e-10	-0.957833
69712641	chr2:69712641:C:T	2.98206e-06	-1.13299e-10	-1.26403
69712708	chr2:69712708:C:T	2.72515e-06	-1.13299e-10	-1.35412
69712823	chr2:69712823:T:G	4.05505e-06	-1.13299e-10	-0.956676
69712834	chr2:69712834:G:C	1.71147e-05	-0.146143	0.629443
69713226	chr2:69713226:G:A	2.98155e-06	-1.13299e-10	-1.26419
69713374	chr2:69713374:T:C	2.76592e-06	-1.13299e-10	-1.33927
69713509	chr2:69713509:C:T	6.01908e-06	-1.13299e-10	-0.561705
69713648	chr2:69713648:G:A	7.50593e-07	-1.43176	-1.21177
69714092	chr2:69714092:C:G	4.22129e-05	-0.170346	1.55643
69714155	chr2:69714155:C:T	7.7256e-07	-1.41591	-1.19877
69714353	chr2:69714353:T:C	2.80464e-05	-0.203409	1.18063
69714540	chr2:69714540:G:A	4.12146e-06	-1.13299e-10	-0.94043
69714699	chr2:69714699:G:A	4.98051e-06	-0.751107	-3.69445e-10
69714879	chr2:69714879:A:C	4.15544e-06	-1.13299e-10	-0.93222
69715141	chr2:69715141:T:C	2.3825e-06	-1.48849	-3.69445e-10
69715407	chr2:69715407:C:A	4.31788e-06	-1.13299e-10	-0.893875
69715731	chr2:69715731:G:C	1.6405e-06	-0.521073	-1.34057
69716163	chr2:69716163:GAGTA:G	1.00704e-05	-1.13299e-10	-0.0470381
69716215	chr2:69716215:C:T	2.65973e-06	-1.13299e-10	-1.37841
69716420	chr2:69716420:C:T	4.13957e-06	-1.13299e-10	-0.936047
69716534	chr2:69716534:C:T	6.01569e-06	-1.13299e-10	-0.562268
69716649	chr2:69716649:G:A	2.25822e-05	-1.13299e-10	0.760525
69716668	chr2:69716668:G:A	4.10301e-06	-1.13299e-10	-0.944918
69716674	chr2:69716674:C:T	2.63106e-05	-1.13299e-10	0.913333
69716722	chr2:69716722:T:C	4.28407e-06	-0.901735	-3.69445e-10
69716734	chr2:69716734:C:T	2.53914e-05	-1.13299e-10	0.877773
69716931	chr2:69716931:T:C	2.68612e-06	-1.13299e-10	-1.36854
69716960	chr2:69716960:G:A	2.71537e-06	-1.13299e-10	-1.35771
69717028	chr2:69717028:A:G	5.91587e-06	-0.407722	-0.171278
69717276	chr2:69717276:T:C	3.51248e-06	-1.13299e-10	-1.10032
69717369	chr2:69717369:C:T	2.75926e-06	-1.13299e-10	-1.34168
69717593	chr2:69717593:C:T	4.62441e-06	-1.13299e-10	-0.82529
69717599	chr2:69717599:T:C	5.7536e-06	-1.13299e-10	-0.606813
69717616	chr2:69717616:G:A	2.76431e-06	-1.13299e-10	-1.33985
69717859	chr2:69717859:C:T	4.13424e-06	-1.13299e-10	-0.937336
69717886	chr2:69717886:C:T	3.13922e-06	-1.21266	-3.69445e-10
69717958	chr2:69717958:G:C	2.78254e-06	-1.13299e-10	-1.33328
69717983	chr2:69717983:T:C	3.15491e-06	-1.13299e-10	-1.20768
69718641	chr2:69718641:T:G	3.43786e-06	-1.13299e-10	-1.12179
69718679	chr2:69718679:A:G	4.54032e-06	-1.13299e-10	-0.84364
69718816	chr2:69718816:GCACACATGCA:G	3.59576e-06	-1.13299e-10	-1.07688
69718936	chr2:69718936:A:G	3.74692e-06	-1.13299e-10	-1.0357
69718995	chr2:69718995:G:T	2.31663e-05	0.328115	0.457946
69719461	chr2:69719461:A:G	3.46447e-06	-1.13299e-10	-1.11408
69719462	chr2:69719462:C:T	3.9871e-06	-1.13299e-10	-0.973574
69719517	chr2:69719517:G:A	8.31014e-07	-1.40854	-1.13321
69719538	chr2:69719538:T:C	7.94303e-05	3.11608	-1.09784
69720021	chr2:69720021:G:T	2.9306e-06	-1.13299e-10	-1.28143
69720040	chr2:69720040:G:C	8.39779e-07	-1.42709	-1.10416
69720422	chr2:69720422:G:A	7.57481e-07	-1.46675	-1.16764
69721133	chr2:69721133:C:G	2.67008e-06	-1.13299e-10	-1.37453
69721450	chr2:69721450:G:A	2.86174e-06	-1.13299e-10	-1.30521
69721586	chr2:69721586:A:G	4.28418e-06	-1.13299e-10	-0.901709
69721597	chr2:69721597:A:G	0.0359752	8.03558	0.098369
69721894	chr2:69721894:G:A	2.83588e-06	-1.13299e-10	-1.31429
69722184	chr2:69722184:T:C	2.66538e-06	-1.13299e-10	-1.37629
69722329	chr2:69722329:G:A	3.40949e-06	-1.13299e-10	-1.13008
69722738	chr2:69722738:A:C	4.08896e-06	-1.13299e-10	-0.948348
69723176	chr2:69723176:G:A	9.84888e-05	2.77203	-0.538723
69723353	chr2:69723353:T:C	2.66274e-06	-1.13299e-10	-1.37728
69723710	chr2:69723710:T:A	3.84584e-06	-1.13299e-10	-1.00965
69723711	chr2:69723711:A:T	3.72356e-06	-1.13299e-10	-1.04196
69723717	chr2:69723717:T:C	3.74901e-06	-1.13299e-10	-1.03515
69723725	chr2:69723725:C:T	3.84522e-06	-1.13299e-10	-1.00981
69724452	chr2:69724452:A:T	2.96694e-06	-1.13299e-10	-1.26911
69724469	chr2:69724469:A:G	5.20691e-06	-1.13299e-10	-0.706651
69724878	chr2:69724878:T:TGA	1.4836e-06	-0.595068	-1.3671
69724974	chr2:69724974:A:G	2.67455e-06	-1.13299e-10	-1.37286
69725150	chr2:69725150:G:T	3.66595e-06	-1.13299e-10	-1.05755
69725277	chr2:69725277:C:T	2.84604e-06	-1.13299e-10	-1.31071
69725571	chr2:69725571:C:T	0.000200513	2.67328	0.270958
69725989	chr2:69725989:A:G	4.29572e-06	-1.13299e-10	-0.899018
69726488	chr2:69726488:G:A	9.29677e-06	-0.126971	-3.69445e-10
69726808	chr2:69726808:T:A	3.58601e-06	-1.13299e-10	-1.0796
69726863	chr2:69726863:G:T	3.0623e-06	-1.13299e-10	-1.23747
69726942	chr2:69726942:G:C	3.66389e-06	-1.13299e-10	-1.05811
69727149	chr2:69727149:T:C	6.29121e-07	-1.54301	-1.27706
69727181	chr2:69727181:A:G	3.62106e-05	2.19225	-0.95954
69727207	chr2:69727207:C:T	4.67908e-06	-0.813538	-3.69445e-10
69727255	chr2:69727255:G:A	1.12019e-06	-0.927525	-1.31561
69727296	chr2:69727296:C:T	6.35922e-07	-1.56753	-1.24179
69728082	chr2:69728082:A:G	2.88467e-06	-1.13299e-10	-1.29723
69728628	chr2:69728628:T:G	1.19664e-06	-1.03304	-1.14409
69729202	chr2:69729202:C:A	2.89966e-06	-1.13299e-10	-1.29204
69729254	chr2:69729254:T:C	2.88218e-06	-1.13299e-10	-1.29809
69729273	chr2:69729273:CA:C	2.66164e-06	-1.13299e-10	-1.3777
69729286	chr2:69729286:A:G	2.81832e-06	-1.13299e-10	-1.3205
69729296	chr2:69729296:T:G	8.32969e-06	-1.13299e-10	-0.236812
69729312	chr2:69729312:G:C	8.79644e-06	-1.13299e-10	-0.182292
69729589	chr2:69729589:C:T	0.162568	7.97285	1.66937
69729763	chr2:69729763:A:ATTAAAG	2.66316e-06	-1.13299e-10	-1.37713
69729941	chr2:69729941:G:A	3.53963e-06	-1.13299e-10	-1.09262
69730074	chr2:69730074:A:T	2.66402e-06	-1.13299e-10	-1.3768
69730080	chr2:69730080:A:C	1.08023e-06	-1.00402	-1.27544
69730481	chr2:69730481:G:A	2.82677e-06	-1.13299e-10	-1.31751
69730904	chr2:69730904:T:C	2.76354e-06	-1.13299e-10	-1.34013
69730998	chr2:69730998:AAGTGCTGGCCCTGAGG:A	2.97411e-06	-1.13299e-10	-1.2667
69731044	chr2:69731044:G:A	2.70592e-06	-1.13299e-10	-1.3612
69731156	chr2:69731156:A:G	2.84632e-06	-1.13299e-10	-1.31061
69731314	chr2:69731314:A:G	1.66462e-06	-0.522507	-1.32453
69731532	chr2:69731532:G:A	2.81004e-06	-1.13299e-10	-1.32344
69731704	chr2:69731704:A:C	3.03369e-06	-1.13299e-10	-1.24686
69731732	chr2:69731732:T:A	0.139972	7.87632	1.61623
69731812	chr2:69731812:G:C	1.16617e-06	-0.933765	-1.26915
69731901	chr2:69731901:G:A	3.61798e-06	-1.13299e-10	-1.07072
69732046	chr2:69732046:T:A	3.30755e-06	-1.16043	-3.69445e-10
69732343	chr2:69732343:C:T	2.91525e-06	-1.13299e-10	-1.28668
69732367	chr2:69732367:C:T	3.56926e-06	-1.13299e-10	-1.08428
69732409	chr2:69732409:A:G	3.51271e-06	-1.13299e-10	-1.10025
69732585	chr2:69732585:C:G	3.00126e-06	-1.13299e-10	-1.25761
69732588	chr2:69732588:G:A	2.78268e-06	-1.13299e-10	-1.33322
69732830	chr2:69732830:T:G	3.69518e-06	-1.13299e-10	-1.04961
69732901	chr2:69732901:G:T	3.54901e-06	-1.13299e-10	-1.08997
69733266	chr2:69733266:A:G	3.54216e-06	-1.13299e-10	-1.0919
69733560	chr2:69733560:A:G	3.76155e-06	-1.13299e-10	-1.03181
69733580	chr2:69733580:C:A	3.6257e-06	-1.13299e-10	-1.06859
69733708	chr2:69733708:T:C	2.66617e-06	-1.13299e-10	-1.37599
69734044	chr2:69734044:C:T	5.67582e-07	-1.5448	-1.37821
69734067	chr2:69734067:G:T	2.65995e-06	-1.13299e-10	-1.37833
69734343	chr2:69734343:G:A	3.23214e-06	-1.13299e-10	-1.18349
69734380	chr2:69734380:G:C	1.09718e-06	-1.02962	-1.23427
69734715	chr2:69734715:T:C	1.25323e-06	-0.839658	-1.29126
69734783	chr2:69734783:C:G	3.73788e-06	-1.13299e-10	-1.03812
69734960	chr2:69734960:G:C	1.19882e-06	-1.00645	-1.16885
69735008	chr2:69735008:C:G	1.10644e-06	-1.00545	-1.25004
69735302	chr2:69735302:A:G	2.75451e-06	-1.13299e-10	-1.3434
69735313	chr2:69735313:T:C	2.66526e-06	-1.13299e-10	-1.37634
69735367	chr2:69735367:C:T	1.08667e-06	-1.00609	-1.26743
69735448	chr2:69735448:A:G	2.78178e-06	-1.13299e-10	-1.33355
69735595	chr2:69735595:T:C	2.78955e-06	-1.13299e-10	-1.33076
69735661	chr2:69735661:G:A	1.29966e-06	-0.99847	-1.09607
69735722	chr2:69735722:C:T	3.75725e-06	-1.13299e-10	-1.03295
69735769	chr2:69735769:A:G	1.45931e-06	-0.670168	-1.30851
69735814	chr2:69735814:A:T	2.66051e-06	-1.13299e-10	-1.37812
69735840	chr2:69735840:G:C	3.78233e-06	-1.13299e-10	-1.0263
69735914	chr2:69735914:A:G	1.34191e-06	-0.941877	-1.12067
69736315	chr2:69736315:A:G	1.06119e-06	-1.04224	-1.25501
69736359	chr2:69736359:T:C	2.66222e-06	-1.13299e-10	-1.37748
69736523	chr2:69736523:T:C	1.17406e-06	-0.928112	-1.26806
69736967	chr2:69736967:AATTTT:A	2.92287e-06	-1.13299e-10	-1.28407
69737058	chr2:69737058:C:CA	1.17663e-06	-1.01144	-1.18254
69737059	chr2:69737059:T:A	1.16671e-06	-1.00186	-1.20059
69737066	chr2:69737066:GTGC:G	1.17206e-06	-1.0142	-1.18368
69737101	chr2:69737101:C:T	5.37654e-06	-1.13299e-10	-0.674595
69737217	chr2:69737217:T:G	2.89388e-06	-1.13299e-10	-1.29404
69738174	chr2:69738174:G:C	2.7905e-06	-1.13299e-10	-1.33042
69738325	chr2:69738325:C:G	1.51429e-05	-1.13299e-10	0.360892
69738656	chr2:69738656:G:A	3.43402e-06	-1.12291	-3.69445e-10
69739157	chr2:69739157:C:T	9.61326e-07	-1.02942	-1.36666
69739249	chr2:69739249:C:T	2.80953e-06	-1.13299e-10	-1.32362
69739386	chr2:69739386:T:A	9.90386e-07	-1.00678	-1.35952
69739599	chr2:69739599:G:A	0.0693881	8.23431	0.556521
69739752	chr2:69739752:T:A	3.27962e-06	-1.13299e-10	-1.16891
69740123	chr2:69740123:A:G	1.03486e-06	-1.00922	-1.31315
69740333	chr2:69740333:T:C	2.80065e-06	-1.13299e-10	-1.32679
69740594	chr2:69740594:A:G	0.083331	8.01081	0.963124
69741071	chr2:69741071:G:A	2.91507e-06	-1.13299e-10	-1.28674
69741136	chr2:69741136:C:T	2.79109e-06	-1.13299e-10	-1.33021
69741355	chr2:69741355:G:A	3.04004e-06	-1.13299e-10	-1.24477
69741743	chr2:69741743:T:C	4.7374e-06	-1.13299e-10	-0.801151
69742001	chr2:69742001:G:A	2.92503e-06	-1.13299e-10	-1.28333
69742247	chr2:69742247:C:T	3.70271e-06	-1.13299e-10	-1.04757
69742877	chr2:69742877:A:C	3.69904e-06	-1.13299e-10	-1.04856
69743111	chr2:69743111:T:G	4.28205e-06	-1.13299e-10	-0.902207
69743178	chr2:69743178:G:C	3.99023e-05	2.35074	-1.02094
69743270	chr2:69743270:C:T	2.82417e-06	-1.13299e-10	-1.31843
69743432	chr2:69743432:G:T	2.7129e-06	-1.13299e-10	-1.35862
69743517	chr2:69743517:G:A	2.75367e-06	-1.13299e-10	-1.3437
69743687	chr2:69743687:T:A	3.04229e-06	-1.13299e-10	-1.24403
69744282	chr2:69744282:G:A	2.8547e-06	-1.13299e-10	-1.30767
69744297	chr2:69744297:G:A	1.03617e-06	-1.05855	-1.26256
69744332	chr2:69744332:A:T	2.88443e-06	-1.13299e-10	-1.29731
69744852	chr2:69744852:C:T	1.69881e-06	-0.486584	-1.34013
69744971	chr2:69744971:T:C	2.81283e-06	-1.13299e-10	-1.32245
69745206	chr2:69745206:C:A	2.73174e-06	-1.13299e-10	-1.3517
69745572	chr2:69745572:T:C	1.12562e-06	-0.98582	-1.25249
69746261	chr2:69746261:C:T	1.43394e-06	-0.646607	-1.34961
69746605	chr2:69746605:G:A	1.06171e-06	-1.19661	-1.10014
69746944	chr2:69746944:G:A	1.24032e-06	-1.49655	-0.644719
69746946	chr2:69746946:C:A	2.68197e-06	-1.13299e-10	-1.37009
69747741	chr2:69747741:C:A	1.29028e-06	-1.15926	-0.942525
69747868	chr2:69747868:C:T	1.25381e-06	-1.16973	-0.960722
69748146	chr2:69748146:C:T	2.84657e-06	-1.13299e-10	-1.31052
69748166	chr2:69748166:G:C	6.60168e-07	-1.40165	-1.37025
69748210	chr2:69748210:C:G	7.07351e-07	-1.41848	-1.28438
69748473	chr2:69748473:A:G	6.64202e-06	-0.463223	-3.69445e-10
69748491	chr2:69748491:T:C	6.41954e-07	-1.43105	-1.36883
69748550	chr2:69748550:C:T	6.6707e-07	-1.38572	-1.37578
69748687	chr2:69748687:G:A	1.30731e-06	-1.20357	-0.885092
69748893	chr2:69748893:TG:T	2.70745e-06	-1.13299e-10	-1.36063
69748905	chr2:69748905:G:A	1.74672e-06	-0.420726	-1.37817
69749020	chr2:69749020:T:A	2.21351e-06	-1.56206	-3.69445e-10
69749044	chr2:69749044:A:G	1.36254e-06	-1.03952	-1.00777
69749074	chr2:69749074:A:G	3.04112e-06	-1.13299e-10	-1.24441
69749192	chr2:69749192:G:A	2.97179e-06	-1.13299e-10	-1.26748
69749252	chr2:69749252:G:T	9.33081e-07	-1.19883	-1.22707
69749292	chr2:69749292:C:T	0.0792327	8.35547	0.568039
69749415	chr2:69749415:G:T	3.03191e-06	-1.13299e-10	-1.24745
69749460	chr2:69749460:T:C	3.74688e-05	2.35547	-1.0886
69749487	chr2:69749487:A:G	2.7665e-06	-1.13299e-10	-1.33906
69749529	chr2:69749529:T:C	2.18397e-06	-1.57549	-3.69445e-10
69749717	chr2:69749717:A:T	2.7807e-06	-1.13299e-10	-1.33394
69749789	chr2:69749789:G:A	9.11591e-07	-1.38112	-1.06808
69750119	chr2:69750119:A:T	0.113703	6.49461	2.7901
69750453	chr2:69750453:C:T	3.7624e-06	-1.03158	-3.69445e-10
69750565	chr2:69750565:G:A	0.000145231	2.93886	-0.317178
69751011	chr2:69751011:C:T	2.66116e-06	-1.13299e-10	-1.37788
69751461	chr2:69751461:T:C	2.31469e-06	-1.51736	-3.69445e-10
69751703	chr2:69751703:A:C	2.85466e-06	-1.13299e-10	-1.30769
69751813	chr2:69751813:G:A	0.000160701	3.28327	-0.560359
69752158	chr2:69752158:C:A	0.000114824	2.71384	-0.327072
69752263	chr2:69752263:A:T	0.0126558	6.32617	0.763058
69752682	chr2:69752682:T:C	2.84117e-06	-1.13299e-10	-1.31242
69752735	chr2:69752735:A:G	4.214e-06	-1.13299e-10	-0.918226
69752808	chr2:69752808:A:G	2.18487e-06	-1.57508	-3.69445e-10
69752852	chr2:69752852:C:T	4.61806e-06	-1.13299e-10	-0.826664
69753031	chr2:69753031:A:G	2.66443e-06	-1.13299e-10	-1.37665
69753042	chr2:69753042:T:G	7.17477e-07	-1.38507	-1.30359
69753061	chr2:69753061:C:T	7.19647e-07	-1.37527	-1.31037
69753072	chr2:69753072:A:G	3.10196e-06	-1.13299e-10	-1.2246
69753164	chr2:69753164:C:G	4.48712e-06	-0.855428	-3.69445e-10
69753295	chr2:69753295:A:G	6.61119e-07	-1.46237	-1.30809
69753412	chr2:69753412:C:T	4.18708e-06	-1.13299e-10	-0.924635
69753474	chr2:69753474:T:C	8.11246e-05	2.03935	-3.69445e-10
69753894	chr2:69753894:A:G	0.000139568	3.25857	-0.676655
69753970	chr2:69753970:T:C	3.47663e-06	-1.13299e-10	-1.11058
69753983	chr2:69753983:G:A	3.05144e-06	-1.24102	-3.69445e-10
69754163	chr2:69754163:G:A	7.32494e-07	-1.37674	-1.2912
69754376	chr2:69754376:C:A	3.61649e-06	-1.13299e-10	-1.07113
69754653	chr2:69754653:A:G	3.08924e-06	-1.13299e-10	-1.22871
69754796	chr2:69754796:T:C	2.67674e-06	-1.13299e-10	-1.37204
69754959	chr2:69754959:G:A	0.000183171	3.35979	-0.506006
69755001	chr2:69755001:T:G	3.03295e-06	-1.13299e-10	-1.2471
69755216	chr2:69755216:C:T	1.90501e-05	-1.13299e-10	0.590433
69755223	chr2:69755223:G:A	2.59826e-06	-1.4018	-3.69445e-10
69755801	chr2:69755801:C:T	1.21048e-06	-1.2185	-0.947119
69756274	chr2:69756274:G:A	1.22042e-06	-1.16362	-0.993819
69756709	chr2:69756709:C:G	2.66694e-06	-1.13299e-10	-1.37571
69756978	chr2:69756978:C:T	7.13575e-06	-1.13299e-10	-0.391522
69757508	chr2:69757508:C:T	2.67057e-06	-1.13299e-10	-1.37435
69757681	chr2:69757681:G:A	3.48474e-06	-1.13299e-10	-1.10824
69758303	chr2:69758303:G:A	1.294e-06	-1.09766	-1.00124
69758512	chr2:69758512:C:T	3.02307e-06	0.0123483	-1.26271
69758710	chr2:69758710:A:G	3.53152e-06	-1.13299e-10	-1.09491
69758737	chr2:69758737:C:T	3.53355e-06	-1.13299e-10	-1.09433
69758814	chr2:69758814:G:T	1.04026e-05	-1.13299e-10	-0.0145793
69758905	chr2:69758905:C:G	1.14685e-06	-1.00596	-1.21366
69759124	chr2:69759124:T:C	1.20017e-06	-0.845712	-1.32846
69759496	chr2:69759496:TC:T	5.42106e-06	-0.666347	-3.69445e-10
69759679	chr2:69759679:G:C	2.66357e-06	-1.13299e-10	-1.37697
69759869	chr2:69759869:A:G	1.25256e-06	-1.06032	-1.07114
69759960	chr2:69759960:G:A	4.33228e-06	-1.13299e-10	-0.890545
69760247	chr2:69760247:T:C	2.8553e-06	-1.13299e-10	-1.30746
69760252	chr2:69760252:A:G	1.289e-06	-1.02716	-1.07561
69760608	chr2:69760608:G:A	2.52811e-05	-1.13299e-10	0.873417
69760991	chr2:69760991:G:A	6.38132e-06	-1.13299e-10	-0.503264
69761541	chr2:69761541:A:G	3.2415e-06	-1.13299e-10	-1.1806
69761585	chr2:69761585:T:C	7.89156e-07	-1.21517	-1.37826
69761738	chr2:69761738:T:C	2.65996e-06	-1.13299e-10	-1.37833
69761746	chr2:69761746:C:T	2.99986e-06	-1.13299e-10	-1.25807
69762325	chr2:69762325:G:A	2.74677e-06	-1.34621	-3.69445e-10
69763158	chr2:69763158:T:G	3.75889e-05	2.57324	-1.30317
69763172	chr2:69763172:A:G	1.06278e-05	-1.13299e-10	0.00683801
69763277	chr2:69763277:C:T	2.90687e-06	-1.13299e-10	-1.28956
69763449	chr2:69763449:GT:G	2.71774e-06	-1.13299e-10	-1.35684
69763736	chr2:69763736:C:G	6.95966e-06	-1.13299e-10	-0.416508
69763820	chr2:69763820:G:A	2.36522e-06	-0.117918	-1.37785
69763999	chr2:69763999:A:G	5.16502e-06	-1.13299e-10	-0.714729
69764825	chr2:69764825:T:C	2.75389e-06	-1.13299e-10	-1.34362
69764953	chr2:69764953:T:A	1.14009e-05	-1.13299e-10	0.0770533
69764964	chr2:69764964:ACTTAG:A	1.53304e-05	1.14281	-0.769616
69765379	chr2:69765379:A:G	3.44343e-06	-1.13299e-10	-1.12017
69765414	chr2:69765414:A:G	1.29623e-05	1.11635	-0.910945
69765620	chr2:69765620:T:C	1.42579e-05	1.10892	-0.808246
69765657	chr2:69765657:A:G	2.91718e-06	-1.13299e-10	-1.28602
69765763	chr2:69765763:C:T	3.28573e-06	-0.00672464	-1.16032
69765858	chr2:69765858:C:G	2.85126e-06	-1.13299e-10	-1.30888
69766140	chr2:69766140:A:G	3.25275e-06	-1.13299e-10	-1.17714
69767411	chr2:69767411:T:G	2.26056e-06	-0.1819	-1.35913
69768328	chr2:69768328:C:T	3.25108e-06	-1.13299e-10	-1.17765
69768380	chr2:69768380:C:T	3.01894e-06	-1.13299e-10	-1.25173
69768447	chr2:69768447:C:T	3.75395e-05	-1.13299e-10	1.26875
69769022	chr2:69769022:A:G	1.7814e-05	0.928233	-0.404887
69769148	chr2:69769148:C:T	2.72975e-06	-1.13299e-10	-1.35243
69769181	chr2:69769181:C:T	3.22704e-06	-1.13299e-10	-1.18507
69769237	chr2:69769237:C:T	2.68631e-06	-1.13299e-10	-1.36847
69769250	chr2:69769250:G:A	9.82078e-06	0.819387	-0.891526
69769266	chr2:69769266:ATCAT:A	1.69264e-05	1.06153	-0.589291
69769652	chr2:69769652:T:G	3.23643e-06	-1.13299e-10	-1.18217
69769810	chr2:69769810:G:A	6.41367e-06	0.87415	-1.37236
69770363	chr2:69770363:C:CT	2.7418e-06	-1.13299e-10	-1.34802
69770491	chr2:69770491:C:A	2.68593e-06	-1.13299e-10	-1.36861
69770537	chr2:69770537:C:T	3.07946e-06	-1.23189	-3.69445e-10
69770745	chr2:69770745:G:A	1.3914e-05	-1.13299e-10	0.276256
69770863	chr2:69770863:A:G	2.53192e-06	-0.422467	-1.00519
69770865	chr2:69770865:G:A	2.83208e-06	-1.13299e-10	-1.31563
69771208	chr2:69771208:T:C	8.87057e-06	-1.13299e-10	-0.173899
69771651	chr2:69771651:C:G	2.94169e-06	-1.13299e-10	-1.27765
69771877	chr2:69771877:CA:C	4.27081e-06	-0.904836	-3.69445e-10
69772304	chr2:69772304:A:G	2.66049e-06	-1.13299e-10	-1.37813
69772366	chr2:69772366:T:A	2.78891e-06	-1.13299e-10	-1.33099
69772490	chr2:69772490:G:A	1.89244e-05	-1.13299e-10	0.583814
69772505	chr2:69772505:AG:A	4.48648e-06	0.439991	-1.29556
69772507	chr2:69772507:CAATTGCTAAGAGAGGCTGT:C	4.18651e-06	0.369621	-1.29439
69772585	chr2:69772585:C:T	3.22704e-06	-1.13299e-10	-1.18507
69772595	chr2:69772595:T:C	1.98409e-05	1.12586	-0.494755
69772596	chr2:69772596:T:A	1.72977e-05	1.30155	-0.807615
69773077	chr2:69773077:A:G	2.68239e-06	-1.13299e-10	-1.36993
69773614	chr2:69773614:T:C	2.75493e-06	-1.13299e-10	-1.34325
69773974	chr2:69773974:A:G	1.12272e-05	-1.13299e-10	0.061705
69774139	chr2:69774139:A:G	2.03133e-05	-1.13299e-10	0.65464
69775920	chr2:69775920:G:T	2.76837e-06	-1.13299e-10	-1.33838
69776032	chr2:69776032:G:A	1.75499e-05	1.26297	-0.754566
69776066	chr2:69776066:G:A	2.68541e-06	-1.13299e-10	-1.36881
69776212	chr2:69776212:G:A	4.03854e-05	-1.13299e-10	1.34183
69776433	chr2:69776433:A:T	1.41223e-05	-1.13299e-10	0.291119
69776530	chr2:69776530:T:C	4.06512e-05	-1.13299e-10	1.34839
69776560	chr2:69776560:GT:G	1.53096e-05	1.20966	-0.837824
69776892	chr2:69776892:A:G	1.70969e-05	1.65693	-1.17467
69777050	chr2:69777050:A:G	2.71017e-06	-1.13299e-10	-1.35963
69777133	chr2:69777133:G:A	4.37986e-06	-1.13299e-10	-0.879622
69777149	chr2:69777149:C:T	2.66515e-06	-1.13299e-10	-1.37638
69777158	chr2:69777158:A:C	3.28667e-06	-1.13299e-10	-1.16676
69777170	chr2:69777170:T:C	1.58096e-05	1.58171	-1.17773
69777196	chr2:69777196:C:A	4.74337e-06	0.450934	-1.25083
69777236	chr2:69777236:T:C	1.43937e-05	1.52324	-1.21309
69777269	chr2:69777269:A:G	2.70989e-06	-1.13299e-10	-1.35973
69777756	chr2:69777756:G:A	2.66301e-06	-1.13299e-10	-1.37718
69778041	chr2:69778041:T:G	7.32231e-06	1.00994	-1.37565
69778057	chr2:69778057:A:G	4.44271e-06	-1.13299e-10	-0.865373
69778074	chr2:69778074:T:G	3.85303e-06	-1.13299e-10	-1.00778
69778412	chr2:69778412:T:C	1.56358e-05	1.25404	-0.861119
69778584	chr2:69778584:T:C	5.02229e-06	-0.742752	-3.69445e-10
69778698	chr2:69778698:C:T	1.59534e-05	1.32008	-0.907048
69778707	chr2:69778707:G:A	2.27801e-05	1.43251	-0.66326
69778917	chr2:69778917:G:A	1.55546e-05	1.23098	-0.843263
69779123	chr2:69779123:A:G	3.29265e-06	-1.13299e-10	-1.16495
69779143	chr2:69779143:AGTC:A	2.28798e-06	-1.52897	-3.69445e-10
69779231	chr2:69779231:A:T	2.04624e-05	1.35859	-0.696642
69779866	chr2:69779866:C:T	2.66808e-06	-1.13299e-10	-1.37528
69779891	chr2:69779891:T:C	2.71129e-06	-1.13299e-10	-1.35921
69779983	chr2:69779983:C:T	2.20197e-05	1.47243	-0.737125
69780128	chr2:69780128:TG:T	2.95779e-06	-1.13299e-10	-1.2722
69780225	chr2:69780225:C:T	1.66534e-05	1.32086	-0.864879
69780263	chr2:69780263:T:C	2.65973e-06	-1.13299e-10	-1.37841
69780338	chr2:69780338:G:A	2.28711e-06	-1.52935	-3.69445e-10
69780364	chr2:69780364:T:G	4.43206e-06	-1.13299e-10	-0.867774
69780455	chr2:69780455:T:C	2.20882e-05	1.47155	-0.733146
69780563	chr2:69780563:A:G	5.18704e-05	-1.13299e-10	1.59211
69780612	chr2:69780612:C:T	3.05038e-06	-1.13299e-10	-1.24137
69780656	chr2:69780656:C:T	3.24976e-06	-1.17806	-3.69445e-10
69780708	chr2:69780708:C:T	2.70217e-06	-1.13299e-10	-1.36259
69781244	chr2:69781244:C:T	2.45318e-06	-1.45925	-3.69445e-10
69781360	chr2:69781360:C:G	3.1989e-06	-1.13299e-10	-1.19383
69781429	chr2:69781429:C:T	2.90892e-06	-1.13299e-10	-1.28886
69781903	chr2:69781903:G:T	9.70803e-06	1.14642	-1.2301
69781926	chr2:69781926:C:A	4.44271e-06	-1.13299e-10	-0.865373
69782050	chr2:69782050:T:C	2.83368e-06	-1.13299e-10	-1.31506
69782508	chr2:69782508:A:T	5.02868e-06	0.558216	-1.2997
69782509	chr2:69782509:A:T	1.50296e-05	1.10968	-0.756297
69782819	chr2:69782819:C:T	1.20193e-05	1.21718	-1.08731
69782890	chr2:69782890:T:TA	4.16157e-06	0.368763	-1.29951
69783219	chr2:69783219:T:C	1.26219e-05	1.07913	-0.900335
69783321	chr2:69783321:T:C	3.15648e-06	-1.13299e-10	-1.20718
69783494	chr2:69783494:C:T	2.85592e-06	-1.13299e-10	-1.30725
69783555	chr2:69783555:TA:T	5.12013e-06	-1.13299e-10	-0.723459
69784184	chr2:69784184:T:C	4.96554e-06	0.550079	-1.3042
69784290	chr2:69784290:TA:T	1.88133e-06	-0.368222	-1.35644
69784377	chr2:69784377:G:A	4.19185e-06	-0.923497	-3.69445e-10
69784707	chr2:69784707:G:A	2.80076e-06	-1.13299e-10	-1.32675
69784820	chr2:69784820:G:C	1.06231e-05	0.994905	-0.98851
69784838	chr2:69784838:C:A	2.76175e-06	-1.13299e-10	-1.34077
69784864	chr2:69784864:G:C	2.19527e-05	-1.13299e-10	0.73225
69784913	chr2:69784913:G:A	4.69671e-06	-1.13299e-10	-0.809776
69785119	chr2:69785119:A:T	8.15194e-06	1.07844	-1.33683
69785801	chr2:69785801:C:A	1.2952e-05	1.13203	-0.927425
69786059	chr2:69786059:C:A	2.81475e-06	-1.13299e-10	-1.32177
69786543	chr2:69786543:A:G	1.01637e-05	-1.13299e-10	-0.0378194
69786601	chr2:69786601:A:G	5.50389e-06	0.724133	-1.37532
69786744	chr2:69786744:C:T	5.99312e-06	-1.13299e-10	-0.566026
69786761	chr2:69786761:G:A	1.15638e-05	-1.13299e-10	0.0912365
69786861	chr2:69786861:A:G	2.88808e-06	-1.13299e-10	-1.29605
69787120	chr2:69787120:A:G	3.09912e-06	-1.13299e-10	-1.22552
69787356	chr2:69787356:ATC:A	5.62788e-07	-1.55526	-1.37624
69787429	chr2:69787429:G:C	4.76911e-06	0.582822	-1.3773
69787578	chr2:69787578:G:A	8.59327e-06	0.635424	-0.841084
69787597	chr2:69787597:C:G	7.58815e-06	-1.13299e-10	-0.33005
69787854	chr2:69787854:T:C	4.69787e-06	0.557446	-1.36698
69787894	chr2:69787894:C:T	2.70453e-06	-1.13299e-10	-1.36171
69787976	chr2:69787976:A:G	6.88316e-06	0.656696	-1.08426
69788049	chr2:69788049:C:T	4.2484e-06	0.431192	-1.34129
69788359	chr2:69788359:A:G	5.60973e-07	-1.56583	-1.36889
69788649	chr2:69788649:A:G	4.53776e-06	0.523164	-1.36737
69788653	chr2:69788653:C:T	2.78115e-06	-1.13299e-10	-1.33377
69788707	chr2:69788707:G:A	3.9074e-06	0.346918	-1.34068
69788921	chr2:69788921:C:T	4.12861e-06	0.377634	-1.31633
69789339	chr2:69789339:G:C	1.29674e-05	-1.13299e-10	0.205803
69789890	chr2:69789890:A:G	6.89676e-07	-1.57432	-1.15385
69789971	chr2:69789971:G:T	3.73587e-06	0.186934	-1.22559
69790260	chr2:69790260:A:G	4.52165e-06	0.515564	-1.36333
69790303	chr2:69790303:A:G	9.14362e-06	0.558074	-0.701656
69790531	chr2:69790531:C:T	3.70121e-06	0.213951	-1.26193
69791140	chr2:69791140:A:C	4.30209e-06	0.46373	-1.36127
69791262	chr2:69791262:G:A	3.61586e-05	-1.13299e-10	1.23128
69791275	chr2:69791275:G:A	5.75307e-06	-1.13299e-10	-0.606906
69791330	chr2:69791330:T:C	6.08444e-07	-1.53487	-1.31862
69791505	chr2:69791505:G:A	3.32958e-06	-1.15379	-3.69445e-10
69791711	chr2:69791711:T:C	1.94479e-05	-1.13299e-10	0.611103
69791995	chr2:69791995:G:A	6.05401e-07	-1.52736	-1.33114
69792736	chr2:69792736:C:G	5.36428e-06	0.686503	-1.36338
69792999	chr2:69792999:A:G	2.67364e-06	-1.13299e-10	-1.3732
69793064	chr2:69793064:C:T	2.93619e-06	-1.13299e-10	-1.27953
69793078	chr2:69793078:C:T	2.88004e-06	-1.13299e-10	-1.29883
69793357	chr2:69793357:A:G	3.82184e-06	-1.13299e-10	-1.01591
69793400	chr2:69793400:T:C	4.46593e-06	-1.13299e-10	-0.860162
69793637	chr2:69793637:G:T	3.23641e-06	-1.13299e-10	-1.18217
69793638	chr2:69793638:C:T	3.09885e-06	0.151478	-1.37709
69793645	chr2:69793645:G:C	2.93715e-06	-1.13299e-10	-1.2792
69793708	chr2:69793708:A:G	2.88497e-06	-1.13299e-10	-1.29712
69793893	chr2:69793893:A:G	2.66741e-06	-1.13299e-10	-1.37553
69794601	chr2:69794601:C:T	3.36429e-06	-1.13299e-10	-1.14342
69794705	chr2:69794705:G:A	3.32428e-06	-1.13299e-10	-1.15539
69794831	chr2:69794831:A:G	3.25288e-06	-1.13299e-10	-1.1771
69794945	chr2:69794945:C:T	2.86826e-06	-1.13299e-10	-1.30293
69795314	chr2:69795314:T:C	2.27524e-06	-0.156153	-1.3784
69795525	chr2:69795525:A:G	3.67797e-06	-1.13299e-10	-1.05428
69795654	chr2:69795654:G:A	3.6858e-06	-1.13299e-10	-1.05215
69796081	chr2:69796081:G:C	4.41473e-06	-1.13299e-10	-0.871691
69796337	chr2:69796337:T:C	5.53129e-07	-1.57485	-1.37396
69796364	chr2:69796364:T:A	3.51541e-06	-1.13299e-10	-1.09948
69796411	chr2:69796411:A:G	1.96021e-05	-1.13299e-10	0.618997
69796770	chr2:69796770:T:C	3.27747e-06	-1.13299e-10	-1.16957
69796923	chr2:69796923:G:A	5.44691e-06	-1.13299e-10	-0.66159
69797015	chr2:69797015:A:G	2.37018e-06	-1.49367	-3.69445e-10
69797128	chr2:69797128:C:T	3.58149e-06	-1.13299e-10	-1.08086
69797533	chr2:69797533:A:G	3.36738e-06	0.115834	-1.25834
69798033	chr2:69798033:C:A	4.28666e-06	0.158694	-1.05982
69798325	chr2:69798325:A:G	3.02716e-06	0.0110363	-1.26005
69798457	chr2:69798457:G:T	3.37839e-06	0.0652082	-1.20445
69798495	chr2:69798495:AG:A	2.81147e-06	-1.13299e-10	-1.32293
69799184	chr2:69799184:CTG:C	2.90362e-06	-1.13299e-10	-1.29068
69799555	chr2:69799555:G:A	5.80772e-06	-1.13299e-10	-0.597451
69799676	chr2:69799676:G:A	2.88593e-06	-1.13299e-10	-1.29679
69800064	chr2:69800064:T:C	3.01141e-06	-1.13299e-10	-1.25423
69800065	chr2:69800065:TAAG:T	3.01681e-06	-1.13299e-10	-1.25244
69800664	chr2:69800664:A:G	2.73304e-06	-1.13299e-10	-1.35122
69800670	chr2:69800670:T:C	3.1378e-06	0.0181354	-1.23125
69800787	chr2:69800787:C:T	9.52201e-06	0.825812	-0.928845
69801119	chr2:69801119:C:T	2.77636e-06	-1.13299e-10	-1.3355
69801321	chr2:69801321:A:G	3.67546e-06	-1.13299e-10	-1.05496
69801450	chr2:69801450:T:A	3.5861e-06	-1.13299e-10	-1.07957
69801498	chr2:69801498:G:A	6.74566e-06	-1.13299e-10	-0.447739
69801726	chr2:69801726:A:C	3.50873e-06	-1.13299e-10	-1.10138
69801772	chr2:69801772:A:G	3.41306e-06	-0.0146773	-1.11435
69801844	chr2:69801844:A:G	1.73931e-06	-0.507839	-1.29531
69802178	chr2:69802178:A:G	3.07659e-06	-0.000168045	-1.23265
69802495	chr2:69802495:A:G	2.7629e-06	-1.13299e-10	-1.34036
69802830	chr2:69802830:T:C	2.67462e-06	-1.13299e-10	-1.37283
69803070	chr2:69803070:A:G	3.16614e-06	0.120754	-1.32488
69803137	chr2:69803137:G:A	2.70557e-06	-1.13299e-10	-1.36133
69803337	chr2:69803337:C:G	3.35355e-06	0.0948197	-1.24144
69803695	chr2:69803695:C:T	2.77444e-06	-1.13299e-10	-1.33619
69803773	chr2:69803773:A:G	3.33267e-06	0.111213	-1.26408
69803878	chr2:69803878:A:G	5.65235e-07	-1.56341	-1.36374
69804809	chr2:69804809:A:G	5.59804e-07	-1.56047	-1.37633
69805132	chr2:69805132:ACCCATTCCAGGAGG:A	2.83394e-06	-1.13299e-10	-1.31497
69805184	chr2:69805184:C:T	1.11496e-06	-0.886637	-1.36118
69805353	chr2:69805353:T:C	5.4127e-06	-0.66789	-3.69445e-10
69805420	chr2:69805420:A:G	3.73905e-06	-1.13299e-10	-1.03781
69805478	chr2:69805478:C:T	4.10425e-06	-1.13299e-10	-0.944615
69805484	chr2:69805484:TA:T	4.13101e-06	-1.13299e-10	-0.938118
69805486	chr2:69805486:A:T	4.32236e-06	-1.13299e-10	-0.892838
69805503	chr2:69805503:G:A	2.79823e-06	-1.13299e-10	-1.32765
69805521	chr2:69805521:G:A	2.7588e-06	-1.13299e-10	-1.34184
69805528	chr2:69805528:T:C	1.9681e-05	-1.13299e-10	0.623017
69805570	chr2:69805570:C:T	1.09367e-06	-0.917739	-1.34936
69805909	chr2:69805909:C:T	1.7039e-05	-1.13299e-10	0.478868
69806452	chr2:69806452:C:T	5.92039e-06	0.414948	-0.993185
69806517	chr2:69806517:G:A	5.33855e-06	0.451698	-1.13338
69806579	chr2:69806579:G:C	2.12876e-06	-0.406586	-1.19451
69806663	chr2:69806663:A:T	5.5181e-06	0.516831	-1.16544
69807333	chr2:69807333:G:C	5.04267e-06	0.501837	-1.24054
69807358	chr2:69807358:C:T	4.55687e-05	-1.13299e-10	1.46258
69807661	chr2:69807661:A:G	6.20995e-07	-1.54105	-1.29202
69808042	chr2:69808042:A:G	9.12576e-06	-1.13299e-10	-0.145537
69808406	chr2:69808406:G:A	8.78604e-06	-0.183474	-3.69445e-10
69809156	chr2:69809156:T:C	2.66051e-06	-1.13299e-10	-1.37812
69809311	chr2:69809311:A:G	2.3382e-05	-1.13299e-10	0.795329
69809579	chr2:69809579:A:G	1.06149e-06	-1.34411	-0.95285
69809906	chr2:69809906:C:T	2.66036e-06	-1.13299e-10	-1.37818
69811066	chr2:69811066:A:G	2.76621e-06	-1.13299e-10	-1.33916
69811179	chr2:69811179:A:C	2.65983e-06	-1.13299e-10	-1.37837
69811660	chr2:69811660:A:C	7.97334e-07	-1.40505	-1.17807
69811733	chr2:69811733:A:T	6.20338e-07	-1.48986	-1.34427
69811794	chr2:69811794:C:T	3.45924e-06	-1.13299e-10	-1.11559
69812092	chr2:69812092:C:T	7.94607e-07	-1.38064	-1.20591
69812223	chr2:69812223:G:C	3.19085e-06	-1.13299e-10	-1.19635
69812272	chr2:69812272:G:A	2.71933e-06	-1.13299e-10	-1.35625
69812902	chr2:69812902:T:A	2.24717e-06	-1.54697	-3.69445e-10
69813012	chr2:69813012:C:T	2.66313e-06	-1.13299e-10	-1.37714
69813015	chr2:69813015:T:C	1.15836e-06	-1.06624	-1.1434
69813162	chr2:69813162:A:G	3.78107e-06	-1.13299e-10	-1.02663
69813191	chr2:69813191:C:T	2.66491e-06	-1.13299e-10	-1.37647
69813410	chr2:69813410:G:A	8.36045e-07	-1.19311	-1.3426
69813872	chr2:69813872:C:T	1.39644e-05	1.20613	-0.926265
69813901	chr2:69813901:G:A	6.67019e-07	-1.38318	-1.3784
69814049	chr2:69814049:C:T	1.22093e-05	0.979959	-0.834398
69814308	chr2:69814308:G:A	7.69736e-06	0.469998	-0.785759
69814597	chr2:69814597:C:T	2.67646e-06	-1.13299e-10	-1.37214
69814637	chr2:69814637:C:T	2.66291e-06	-1.13299e-10	-1.37722
69814697	chr2:69814697:A:G	2.73104e-06	-1.13299e-10	-1.35195
69815086	chr2:69815086:C:G	2.67089e-06	-1.13299e-10	-1.37423
69815193	chr2:69815193:C:T	2.68043e-06	-1.13299e-10	-1.37066
69815200	chr2:69815200:A:G	1.18573e-05	1.05233	-0.93603
69815461	chr2:69815461:A:G	2.66501e-06	-1.13299e-10	-1.37643
69815481	chr2:69815481:A:G	1.25867e-05	0.176005	-3.69445e-10
69815688	chr2:69815688:C:T	2.76361e-06	-1.13299e-10	-1.3401
69815702	chr2:69815702:C:T	6.7235e-06	-1.13299e-10	-0.45103
69815783	chr2:69815783:C:A	1.19651e-05	1.08751	-0.96215
69815865	chr2:69815865:T:A	0.000123002	-1.13299e-10	2.45556
69816013	chr2:69816013:G:A	2.67352e-06	-1.13299e-10	-1.37324
69816083	chr2:69816083:T:C	2.66288e-06	-1.13299e-10	-1.37723
69816255	chr2:69816255:C:T	2.67777e-06	-1.13299e-10	-1.37166
69816685	chr2:69816685:A:G	2.75107e-06	-1.34465	-3.69445e-10
69816715	chr2:69816715:CTT:C	4.7444e-06	-1.13299e-10	-0.799675
69816795	chr2:69816795:A:T	2.67747e-06	-1.13299e-10	-1.37177
69817027	chr2:69817027:C:G	1.53982e-06	-1.15197	-0.773009
69817234	chr2:69817234:G:A	2.66106e-06	-1.13299e-10	-1.37791
69817258	chr2:69817258:C:T	8.42645e-06	-1.13299e-10	-0.225263
69817576	chr2:69817576:A:C	3.29413e-06	-1.13299e-10	-1.1645
69817881	chr2:69817881:T:A	2.74479e-06	-1.13299e-10	-1.34693
69817931	chr2:69817931:G:A	6.94863e-06	0.677342	-1.09544
69818013	chr2:69818013:A:G	2.66534e-06	-1.13299e-10	-1.37631
69818014	chr2:69818014:A:C	2.66701e-06	-1.13299e-10	-1.37568
69818353	chr2:69818353:G:T	3.76217e-06	-1.03164	-3.69445e-10
69818371	chr2:69818371:G:C	2.6735e-06	-1.13299e-10	-1.37325
69818633	chr2:69818633:T:C	2.66022e-06	-1.13299e-10	-1.37823
69818933	chr2:69818933:A:G	2.9243e-06	-1.28358	-3.69445e-10
69818938	chr2:69818938:G:A	3.18939e-06	-1.19681	-3.69445e-10
69819130	chr2:69819130:G:A	1.13775e-06	-0.854311	-1.37328
69819711	chr2:69819711:G:A	2.69857e-06	-1.13299e-10	-1.36392
69819728	chr2:69819728:T:A	2.66084e-06	-1.13299e-10	-1.378
69819801	chr2:69819801:C:T	8.41637e-06	-1.13299e-10	-0.22646
69819832	chr2:69819832:C:A	8.13384e-06	0.850094	-1.1107
69819898	chr2:69819898:G:A	7.06727e-07	-1.5119	-1.19185
69820365	chr2:69820365:G:A	6.03049e-06	-0.559811	-3.69445e-10
69820512	chr2:69820512:G:A	7.7829e-06	0.819482	-1.12419
69821402	chr2:69821402:C:T	1.34036e-06	-1.08597	-0.977735
69821636	chr2:69821636:G:T	3.5603e-06	-1.13299e-10	-1.08679
69822045	chr2:69822045:T:A	7.76011e-06	-1.13299e-10	-0.307642
69822090	chr2:69822090:G:A	7.43255e-06	0.745152	-1.09592
69822110	chr2:69822110:C:G	2.69043e-06	-1.13299e-10	-1.36694
69822225	chr2:69822225:G:A	4.43502e-06	-1.13299e-10	-0.867108
69822384	chr2:69822384:T:C	3.2514e-06	-1.13299e-10	-1.17755
69822583	chr2:69822583:C:T	1.62841e-06	-1.08674	-0.782295
69822844	chr2:69822844:A:C	3.51285e-06	-1.13299e-10	-1.10021
69823509	chr2:69823509:T:C	1.48942e-06	-1.08904	-0.869209
69823593	chr2:69823593:G:A	6.7288e-07	-1.38583	-1.36699
69824054	chr2:69824054:G:T	3.35197e-06	-1.13299e-10	-1.14709
69824251	chr2:69824251:C:G	3.2051e-06	-1.13299e-10	-1.1919
69824490	chr2:69824490:G:A	2.66457e-06	-1.13299e-10	-1.3766
69826001	chr2:69826001:A:G	2.96911e-06	-1.13299e-10	-1.26838
69826487	chr2:69826487:A:T	1.25747e-06	-0.749965	-1.37757
69826536	chr2:69826536:A:G	6.91034e-07	-1.35237	-1.37384
69826684	chr2:69826684:T:C	1.08062e-05	1.06602	-1.04253
69827473	chr2:69827473:T:C	2.69439e-06	-1.13299e-10	-1.36547
69828039	chr2:69828039:G:C	1.27214e-05	1.20102	-1.01436
69828104	chr2:69828104:T:C	1.3969e-06	-1.09616	-0.926222
69828373	chr2:69828373:C:A	6.92307e-07	-1.36723	-1.35713
69828552	chr2:69828552:GGTCA:G	4.25479e-06	-1.13299e-10	-0.908594
69828808	chr2:69828808:C:T	3.19736e-06	-1.13299e-10	-1.19431
69828945	chr2:69828945:C:T	5.64518e-07	-1.55351	-1.37491
69829233	chr2:69829233:A:C	2.03512e-05	1.61286	-0.956362
69829360	chr2:69829360:T:A	3.47938e-06	-1.13299e-10	-1.10979
69829734	chr2:69829734:A:G	1.2198e-06	-0.949441	-1.20851
69829814	chr2:69829814:G:A	2.69019e-06	-1.13299e-10	-1.36703
69830368	chr2:69830368:T:C	3.42475e-06	-1.13299e-10	-1.12561
69830468	chr2:69830468:A:G	2.2028e-06	-1.56691	-3.69445e-10
69830770	chr2:69830770:T:C	2.741e-06	-1.13299e-10	-1.34832
69830893	chr2:69830893:G:A	2.73301e-06	-1.13299e-10	-1.35123
69831365	chr2:69831365:TA:T	7.79031e-07	-1.24915	-1.35719
69831477	chr2:69831477:C:G	4.94394e-06	-1.13299e-10	-0.758476
69832155	chr2:69832155:G:A	3.40824e-06	-1.13299e-10	-1.13044
69832402	chr2:69832402:C:T	3.30436e-06	-1.13299e-10	-1.1614
69832692	chr2:69832692:G:A	1.21131e-06	-0.8644	-1.30053
69833146	chr2:69833146:T:G	1.00766e-06	-1.08399	-1.26502
69833167	chr2:69833167:A:G	6.06569e-06	-1.13299e-10	-0.55399
69833274	chr2:69833274:G:A	1.09936e-06	-0.996677	-1.26523
69833890	chr2:69833890:G:A	2.71705e-06	-1.13299e-10	-1.35709
69834770	chr2:69834770:T:C	2.87802e-06	-1.13299e-10	-1.29954
69835144	chr2:69835144:C:T	2.02961e-05	1.53917	-0.885382
69835228	chr2:69835228:T:C	6.83762e-07	-1.36767	-1.36911
69835316	chr2:69835316:A:G	2.94752e-06	-1.13299e-10	-1.27567
69835322	chr2:69835322:G:T	7.39563e-07	-1.31914	-1.3392
69835365	chr2:69835365:G:A	3.50543e-06	-1.13299e-10	-1.10233
69835498	chr2:69835498:T:G	2.74672e-06	-1.13299e-10	-1.34623
69835807	chr2:69835807:T:C	1.66857e-06	-0.731623	-1.11305
69836183	chr2:69836183:C:T	5.33101e-05	1.98932	-0.369832
69836395	chr2:69836395:C:T	1.51045e-05	1.7309	-1.37254
69836443	chr2:69836443:G:A	2.77733e-06	-1.13299e-10	-1.33515
69836454	chr2:69836454:A:G	2.85511e-06	-1.13299e-10	-1.30753
69836528	chr2:69836528:A:G	7.37895e-07	-1.29152	-1.36907
69836586	chr2:69836586:C:T	2.90449e-06	-1.13299e-10	-1.29038
69836641	chr2:69836641:G:A	2.89975e-06	-1.13299e-10	-1.29201
69836828	chr2:69836828:T:C	2.6799e-06	-1.13299e-10	-1.37086
69836936	chr2:69836936:AAAAT:A	2.87906e-06	-1.13299e-10	-1.29917
69837287	chr2:69837287:G:A	3.15183e-06	-1.13299e-10	-1.20866
69837708	chr2:69837708:T:G	2.19344e-06	-1.57117	-3.69445e-10
69838003	chr2:69838003:C:T	3.5067e-06	-1.13299e-10	-1.10196
69838138	chr2:69838138:G:T	3.40519e-06	-1.13299e-10	-1.13134
69838399	chr2:69838399:A:G	2.68598e-06	-1.13299e-10	-1.36859
69838734	chr2:69838734:C:T	2.62008e-06	-1.39344	-3.69445e-10
69838865	chr2:69838865:G:A	3.41793e-05	1.70761	-0.532634
69839127	chr2:69839127:TCAGGTGTA:T	3.23401e-06	-1.13299e-10	-1.18292
69839367	chr2:69839367:A:T	2.57456e-06	-1.41096	-3.69445e-10
69839434	chr2:69839434:G:A	3.21404e-06	-1.13299e-10	-1.18911
69839759	chr2:69839759:A:C	4.03158e-05	1.68588	-0.345774
69839790	chr2:69839790:A:G	3.57619e-05	1.78833	-0.568082
69840175	chr2:69840175:A:G	2.82131e-06	-1.13299e-10	-1.31944
69840732	chr2:69840732:A:C	2.81999e-06	-1.13299e-10	-1.31991
69840752	chr2:69840752:TATTAA:T	3.34438e-06	-1.13299e-10	-1.14936
69840925	chr2:69840925:G:A	3.17438e-05	1.67699	-0.57593
69841126	chr2:69841126:CT:C	7.82784e-07	-1.3272	-1.27434
69841150	chr2:69841150:A:G	3.6824e-06	-1.13299e-10	-1.05307
69841206	chr2:69841206:C:T	3.40776e-06	-1.13299e-10	-1.13058
69841336	chr2:69841336:ATGACT:A	3.50614e-06	-1.13299e-10	-1.10212
69841371	chr2:69841371:CAATT:C	3.04476e-06	-1.13299e-10	-1.24322
69841503	chr2:69841503:G:T	8.12568e-07	-1.27369	-1.29051
69841510	chr2:69841510:A:G	1.15494e-06	-1.07472	-1.13787
69841594	chr2:69841594:A:G	3.40776e-06	-1.13299e-10	-1.13058
69841976	chr2:69841976:A:G	4.18455e-06	-1.13299e-10	-0.925239
69842013	chr2:69842013:T:C	3.10987e-06	-1.13299e-10	-1.22206
69842077	chr2:69842077:A:G	3.20149e-06	-1.13299e-10	-1.19302
69842619	chr2:69842619:C:T	4.45838e-06	-1.13299e-10	-0.861854
69842827	chr2:69842827:C:T	3.50386e-06	-1.13299e-10	-1.10277
69843259	chr2:69843259:A:G	3.26883e-06	-1.13299e-10	-1.17221
69843327	chr2:69843327:A:G	2.72852e-06	-1.13299e-10	-1.35288
69844018	chr2:69844018:AGT:A	3.39928e-06	-1.13299e-10	-1.13307
69844206	chr2:69844206:T:C	2.95955e-06	-1.2716	-3.69445e-10
69844397	chr2:69844397:A:G	7.22802e-06	0.661266	-1.03994
69845084	chr2:69845084:T:C	2.67576e-06	-1.37241	-3.69445e-10
69845098	chr2:69845098:C:T	2.88328e-06	-1.29771	-3.69445e-10
69845332	chr2:69845332:A:G	3.21243e-06	-1.13299e-10	-1.18961
69845394	chr2:69845394:G:A	8.79571e-05	-1.13299e-10	2.12021
69845847	chr2:69845847:C:G	2.84976e-06	-1.13299e-10	-1.3094
69845881	chr2:69845881:A:G	2.6779e-06	-1.13299e-10	-1.3716
69846113	chr2:69846113:G:T	2.71717e-06	-1.13299e-10	-1.35705
69846119	chr2:69846119:T:G	3.20701e-06	-1.13299e-10	-1.1913
69846987	chr2:69846987:C:T	2.59487e-06	-1.4031	-3.69445e-10
69847281	chr2:69847281:A:G	2.85587e-06	-1.13299e-10	-1.30726
69847939	chr2:69847939:G:A	2.72976e-06	-1.13299e-10	-1.35242
69848354	chr2:69848354:A:G	3.34413e-06	-1.13299e-10	-1.14943
69848451	chr2:69848451:A:C	2.71696e-06	-1.13299e-10	-1.35713
69848852	chr2:69848852:A:C	3.63236e-06	-1.13299e-10	-1.06676
69849518	chr2:69849518:T:C	3.22884e-05	1.312	-0.193932
69849822	chr2:69849822:A:T	8.04635e-07	-1.30896	-1.26505
69850032	chr2:69850032:C:T	4.11872e-06	-1.13299e-10	-0.941097
69850104	chr2:69850104:C:T	7.2817e-06	-1.13299e-10	-0.371274
69850107	chr2:69850107:G:A	2.66023e-06	-1.13299e-10	-1.37823
69850356	chr2:69850356:AATGT:A	1.02172e-06	-1.21515	-1.12
69851007	chr2:69851007:A:G	4.09815e-06	-0.946102	-3.69445e-10
69851126	chr2:69851126:T:C	1.22323e-06	-1.16033	-0.994822
69851375	chr2:69851375:G:T	2.70905e-06	-1.13299e-10	-1.36004
69851564	chr2:69851564:T:C	3.3135e-06	-1.13299e-10	-1.15863
69852063	chr2:69852063:A:G	4.48775e-06	-1.13299e-10	-0.855287
69852268	chr2:69852268:C:G	9.37351e-07	-1.2464	-1.17494
69852461	chr2:69852461:A:G	3.11007e-06	-1.13299e-10	-1.22199
69852477	chr2:69852477:T:TATTTATATA	2.69047e-06	-1.13299e-10	-1.36692
69852501	chr2:69852501:C:T	7.91186e-07	-1.31136	-1.2795
69852516	chr2:69852516:C:T	5.06365e-06	-1.13299e-10	-0.73455
69852568	chr2:69852568:T:C	2.68967e-06	-1.13299e-10	-1.36722
69852649	chr2:69852649:C:T	4.5338e-06	-1.13299e-10	-0.845078
69852985	chr2:69852985:A:G	3.68697e-06	-1.13299e-10	-1.05183
69852994	chr2:69852994:C:T	6.1497e-07	-1.48788	-1.35494
69854266	chr2:69854266:CAGCCTCCTGA:C	3.65724e-06	-1.13299e-10	-1.05993
69854348	chr2:69854348:A:G	2.69517e-06	-1.13299e-10	-1.36518
69854369	chr2:69854369:G:A	1.07212e-06	-1.22166	-1.06534
69855159	chr2:69855159:A:G	2.6818e-06	-1.13299e-10	-1.37015
69855764	chr2:69855764:G:A	3.21386e-06	-1.13299e-10	-1.18917
69856625	chr2:69856625:T:TC	5.54578e-05	0.728561	0.930423
69856653	chr2:69856653:T:G	2.87663e-06	-1.13299e-10	-1.30002
69857174	chr2:69857174:A:G	6.20941e-05	-1.13299e-10	1.77201
69857467	chr2:69857467:C:T	9.93555e-07	-1.22979	-1.13331
69857764	chr2:69857764:A:G	3.5425e-06	-1.13299e-10	-1.09181
69857845	chr2:69857845:T:G	5.18561e-06	0.108138	-0.818889
69858073	chr2:69858073:T:C	3.66092e-06	-1.13299e-10	-1.05892
69858394	chr2:69858394:A:G	2.71504e-06	-1.13299e-10	-1.35783
69858696	chr2:69858696:T:G	3.88845e-06	-1.13299e-10	-0.998627
69858829	chr2:69858829:G:A	3.44488e-06	-0.0152463	-1.1045
69858870	chr2:69858870:G:A	2.76975e-06	-1.13299e-10	-1.33788
69858877	chr2:69858877:G:A	3.30941e-06	-1.15987	-3.69445e-10
69859231	chr2:69859231:A:G	1.43526e-05	1.21029	-0.902995
69859236	chr2:69859236:A:G	3.72126e-06	-1.13299e-10	-1.04258
69859348	chr2:69859348:T:A	2.78399e-06	-1.13299e-10	-1.33275
69859405	chr2:69859405:A:G	2.67277e-06	-1.13299e-10	-1.37352
69859596	chr2:69859596:C:T	1.1852e-05	1.15376	-1.0379
69859896	chr2:69859896:A:C	4.72912e-06	-1.13299e-10	-0.802899
69860206	chr2:69860206:G:T	3.1106e-06	-1.13299e-10	-1.22182
69860632	chr2:69860632:A:G	2.96189e-06	-1.27081	-3.69445e-10
69860673	chr2:69860673:A:G	2.87635e-06	-1.13299e-10	-1.30012
69860884	chr2:69860884:A:C	3.53492e-06	-0.192176	-0.901772
69860911	chr2:69860911:T:C	3.00008e-06	-1.13299e-10	-1.258
69861398	chr2:69861398:T:A	2.69386e-06	-1.13299e-10	-1.36566
69861587	chr2:69861587:A:G	3.06153e-06	-1.13299e-10	-1.23772
69861636	chr2:69861636:C:G	3.65267e-06	-1.13299e-10	-1.06118
69861880	chr2:69861880:C:T	5.46018e-06	-1.13299e-10	-0.659157
69862192	chr2:69862192:T:C	2.76161e-06	-1.13299e-10	-1.34082
69862694	chr2:69862694:A:G	2.77879e-06	-1.13299e-10	-1.33462
69863542	chr2:69863542:G:A	2.69278e-06	-1.13299e-10	-1.36606
69863781	chr2:69863781:C:T	1.2845e-05	1.22231	-1.026
69863825	chr2:69863825:T:C	3.96505e-06	-1.13299e-10	-0.979121
69864071	chr2:69864071:C:T	3.43415e-06	-1.13299e-10	-1.12287
69864114	chr2:69864114:T:C	7.35508e-07	-1.29206	-1.37177
69864167	chr2:69864167:A:G	8.35259e-07	-1.22831	-1.30834
69864860	chr2:69864860:A:G	2.7867e-06	-1.13299e-10	-1.33178
69865584	chr2:69865584:G:A	2.24872e-06	-1.54628	-3.69445e-10
69865612	chr2:69865612:C:T	2.6729e-06	-1.13299e-10	-1.37348
69866020	chr2:69866020:G:A	4.67001e-06	-1.13299e-10	-0.815478
69866515	chr2:69866515:T:C	7.94016e-07	-1.22397	-1.36332
69866524	chr2:69866524:A:G	2.68498e-06	-1.36897	-3.69445e-10
69866708	chr2:69866708:TC:T	2.74595e-06	-1.13299e-10	-1.34651
69866766	chr2:69866766:A:G	1.35644e-05	1.33002	-1.0792
69866778	chr2:69866778:G:A	7.65478e-07	-1.34182	-1.28207
69867005	chr2:69867005:C:T	8.07163e-07	-1.24091	-1.32996
69867358	chr2:69867358:C:T	2.67394e-06	-1.13299e-10	-1.37309
69867591	chr2:69867591:T:C	2.67386e-06	-1.13299e-10	-1.37311
69867772	chr2:69867772:T:C	2.77422e-06	-1.13299e-10	-1.33627
69868659	chr2:69868659:C:T	2.73235e-06	-1.13299e-10	-1.35148
69868664	chr2:69868664:C:T	2.29961e-05	-1.13299e-10	0.778685
69869046	chr2:69869046:A:C	3.49434e-06	-1.13299e-10	-1.10549
69869113	chr2:69869113:T:TTGG	2.76726e-06	-1.13299e-10	-1.33878
69869730	chr2:69869730:T:C	2.01739e-05	0.647753	-3.69445e-10
69869846	chr2:69869846:G:A	4.5176e-06	-1.13299e-10	-0.848658
69870500	chr2:69870500:G:C	7.00964e-06	-0.409353	-3.69445e-10
69871154	chr2:69871154:ATG:A	2.7041e-06	-1.13299e-10	-1.36187
69871158	chr2:69871158:G:GACC	2.70167e-06	-1.13299e-10	-1.36277
69871676	chr2:69871676:A:G	7.54181e-07	-1.26509	-1.37368
69872168	chr2:69872168:A:G	5.8953e-05	-1.13299e-10	1.7201
69872283	chr2:69872283:A:G	4.51261e-06	-1.13299e-10	-0.849763
69872292	chr2:69872292:A:G	1.39519e-05	1.40025	-1.12128
69873566	chr2:69873566:A:G	3.54357e-06	-1.13299e-10	-1.09151
69874391	chr2:69874391:T:G	3.40665e-06	-1.13299e-10	-1.13091
69874716	chr2:69874716:T:C	2.78982e-06	-1.13299e-10	-1.33066
69874892	chr2:69874892:C:T	2.69659e-06	-1.13299e-10	-1.36465
69875746	chr2:69875746:A:G	2.67127e-06	-1.13299e-10	-1.37409
69875858	chr2:69875858:C:CT	1.14926e-06	-0.868022	-1.3495
69876372	chr2:69876372:T:C	1.63496e-05	1.50501	-1.06745
69876670	chr2:69876670:T:C	1.68209e-05	1.41371	-0.947723
69876722	chr2:69876722:C:T	3.43525e-06	-1.13299e-10	-1.12255
69877181	chr2:69877181:A:C	3.0325e-06	-1.13299e-10	-1.24725
69877963	chr2:69877963:G:A	3.45172e-06	-1.13299e-10	-1.11777
69878252	chr2:69878252:G:A	5.91347e-06	-1.13299e-10	-0.579406
69878680	chr2:69878680:G:A	2.70591e-06	-1.13299e-10	-1.3612
69879700	chr2:69879700:T:C	7.69364e-07	-1.34442	-1.27441
69880277	chr2:69880277:A:G	1.60817e-05	1.44124	-1.02019
69880496	chr2:69880496:A:C	2.56047e-05	-1.13299e-10	0.886138
69880735	chr2:69880735:C:G	2.97374e-06	-1.13299e-10	-1.26682
69880739	chr2:69880739:T:A	2.96407e-06	-1.13299e-10	-1.27007
69880803	chr2:69880803:G:C	7.82709e-06	-1.13299e-10	-0.299048
69880939	chr2:69880939:C:T	2.66267e-06	-1.13299e-10	-1.37731
69881124	chr2:69881124:T:A	8.50279e-07	-1.32692	-1.19191
69882607	chr2:69882607:T:C	4.01603e-06	-1.13299e-10	-0.966345
69882936	chr2:69882936:G:A	2.94765e-06	-1.13299e-10	-1.27563
69883224	chr2:69883224:C:A	2.66936e-06	-1.13299e-10	-1.3748
69883339	chr2:69883339:C:T	2.86931e-06	-1.13299e-10	-1.30257
69883465	chr2:69883465:C:T	3.68893e-06	-1.13299e-10	-1.0513
69883655	chr2:69883655:T:C	2.51825e-05	-1.13299e-10	0.869509
69883806	chr2:69883806:C:T	2.66411e-06	-1.13299e-10	-1.37677
69883903	chr2:69883903:G:A	1.1108e-05	-1.13299e-10	0.0510301
69883912	chr2:69883912:G:A	6.97783e-06	-1.13299e-10	-0.413901
69884393	chr2:69884393:C:T	3.69755e-06	-1.13299e-10	-1.04897
69884579	chr2:69884579:C:A	2.34274e-06	-0.27156	-1.23376
69885448	chr2:69885448:G:A	7.81531e-07	-1.34795	-1.25519
69885901	chr2:69885901:A:G	3.41242e-06	-1.13299e-10	-1.12922
69888147	chr2:69888147:C:T	1.38957e-05	-1.13299e-10	0.274943
69889316	chr2:69889316:G:T	7.71099e-06	1.0392	-1.35319
69889883	chr2:69889883:C:T	9.73046e-07	-1.02728	-1.35669
69890044	chr2:69890044:C:T	5.56668e-06	-0.533886	-0.105954
69890150	chr2:69890150:C:T	2.66207e-06	-1.13299e-10	-1.37754
69890240	chr2:69890240:A:G	5.67078e-06	-0.586251	-0.0350612
69890470	chr2:69890470:T:C	3.06234e-06	-1.54602	0.308565
69890675	chr2:69890675:A:C	2.25904e-06	-1.5417	-3.69445e-10
69891253	chr2:69891253:C:T	6.46381e-07	-1.56673	-1.22628
69891256	chr2:69891256:C:T	6.80537e-06	-0.449954	0.0110273
69891295	chr2:69891295:T:A	4.90593e-06	-0.232595	-0.533599
69891614	chr2:69891614:T:A	3.15629e-06	-1.13299e-10	-1.20724
69891958	chr2:69891958:C:A	3.84497e-06	-1.13299e-10	-1.00987
69892123	chr2:69892123:C:A	2.55812e-06	-1.57485	0.157484
69892337	chr2:69892337:T:C	6.75574e-06	-0.459141	0.0128952
69892636	chr2:69892636:C:T	3.90902e-06	-1.13299e-10	-0.993352
69892946	chr2:69892946:G:C	8.51734e-06	0.838904	-1.05344
69893078	chr2:69893078:C:T	3.91044e-06	-1.13299e-10	-0.99299
69893476	chr2:69893476:A:G	5.73159e-07	-1.56214	-1.35109
69893777	chr2:69893777:GA:G	2.34426e-06	-1.57547	0.0708061
69894777	chr2:69894777:G:A	2.12851e-06	-1.55933	-0.0418844
69894920	chr2:69894920:TC:T	4.86183e-06	-1.13299e-10	-0.775224
69894967	chr2:69894967:C:T	0.000177764	-1.13299e-10	2.82382
69895342	chr2:69895342:C:G	1.0808e-05	-1.13299e-10	0.0236477
69895358	chr2:69895358:G:A	3.74458e-06	-1.13299e-10	-1.03633
69895573	chr2:69895573:C:T	9.61822e-07	-1.03341	-1.36215
69895776	chr2:69895776:G:T	2.06252e-06	-1.56356	-0.0691523
69895874	chr2:69895874:T:C	2.88662e-06	-1.13299e-10	-1.29655
69896005	chr2:69896005:C:T	2.72119e-06	-1.13299e-10	-1.35557
69896159	chr2:69896159:T:A	2.7247e-06	-1.13299e-10	-1.35428
69896276	chr2:69896276:T:A	3.02412e-06	-1.13299e-10	-1.25002
69896432	chr2:69896432:T:C	1.56184e-05	-1.13299e-10	0.391808
69896864	chr2:69896864:G:C	3.64929e-06	-1.13299e-10	-1.06211
69896925	chr2:69896925:C:T	2.68134e-06	-1.13299e-10	-1.37032
69897673	chr2:69897673:T:C	2.10396e-06	-0.350487	-1.26233
69898631	chr2:69898631:G:T	6.17181e-06	-0.0141526	-0.522493
69898713	chr2:69898713:G:A	3.62455e-06	-1.13299e-10	-1.06891
69899534	chr2:69899534:A:G	1.4354e-05	1.68463	-1.37724
69900097	chr2:69900097:G:A	7.69152e-06	0.0250631	-0.341584
69900275	chr2:69900275:GTAAA:G	3.62455e-06	-1.13299e-10	-1.06891
69901178	chr2:69901178:AAAAAAAG:A	5.6782e-06	-1.13299e-10	-0.620004
69901185	chr2:69901185:G:A	7.36489e-06	0.742873	-1.10279
69901214	chr2:69901214:G:T	2.69648e-06	-1.13299e-10	-1.36469
69901585	chr2:69901585:A:G	6.11807e-06	0.175825	-0.721217
69901676	chr2:69901676:C:A	3.62991e-06	-1.13299e-10	-1.06743
69902567	chr2:69902567:C:T	4.19814e-06	-1.13299e-10	-0.921997
69903623	chr2:69903623:T:C	1.77983e-05	-1.13299e-10	0.522462
69904011	chr2:69904011:CAA:C	3.7442e-06	-1.13299e-10	-1.03643
69904413	chr2:69904413:C:T	5.52276e-06	-1.13299e-10	-0.647761
69904452	chr2:69904452:G:A	1.10539e-05	1.32634	-1.2802
69904659	chr2:69904659:T:A	7.00912e-07	-1.57413	-1.13788
69904929	chr2:69904929:C:A	3.75231e-06	-1.13299e-10	-1.03427
69904965	chr2:69904965:C:T	5.12219e-06	-1.13299e-10	-0.723056
69905544	chr2:69905544:A:G	7.44355e-06	-0.00204865	-0.347242
69906975	chr2:69906975:A:G	7.3805e-06	0.0234497	-0.381247
69906987	chr2:69906987:C:T	2.7091e-06	-1.13299e-10	-1.36002
69907052	chr2:69907052:A:G	2.7228e-06	-1.13299e-10	-1.35498
69908286	chr2:69908286:C:CT	6.94819e-06	-1.13299e-10	-0.418157
69908436	chr2:69908436:A:C	0.000209433	-1.13299e-10	2.98777
69908563	chr2:69908563:C:T	1.42795e-06	-1.57437	-0.426032
69908574	chr2:69908574:G:A	6.45993e-06	-0.0363896	-0.45463
69908584	chr2:69908584:AG:A	4.41332e-06	-1.13299e-10	-0.872011
69908628	chr2:69908628:A:G	6.46072e-06	0.202474	-0.693371
69908689	chr2:69908689:C:T	2.69789e-06	-1.13299e-10	-1.36417
69908906	chr2:69908906:C:T	4.9406e-05	-1.13299e-10	1.54343
69909485	chr2:69909485:T:G	1.24148e-05	1.43811	-1.27586
69909620	chr2:69909620:G:A	3.79505e-06	-1.13299e-10	-1.02294
69909757	chr2:69909757:G:A	2.40034e-06	-1.48103	-3.69445e-10
69909791	chr2:69909791:A:G	9.72902e-05	-1.13299e-10	2.22106
69909902	chr2:69909902:G:A	2.70837e-06	-1.13299e-10	-1.36029
69910366	chr2:69910366:G:C	7.04194e-06	0.263375	-0.66813
69910642	chr2:69910642:C:T	7.94824e-06	0.0325111	-0.316199
69910886	chr2:69910886:G:C	1.65813e-06	-1.52955	-0.3214
69910979	chr2:69910979:G:A	7.57005e-06	0.0868351	-0.419274
69911038	chr2:69911038:T:C	7.84634e-06	0.0316643	-0.328256
69911184	chr2:69911184:G:A	3.36307e-06	-1.13299e-10	-1.14378
69911514	chr2:69911514:A:G	1.7479e-05	-1.13299e-10	0.504361
69911736	chr2:69911736:A:G	3.61456e-06	-1.13299e-10	-1.07167
69911869	chr2:69911869:A:G	8.06074e-06	0.105299	-0.374932
69911972	chr2:69911972:C:T	2.79389e-06	-1.13299e-10	-1.3292
69912002	chr2:69912002:C:T	6.67214e-06	0.336842	-0.79554
69912166	chr2:69912166:A:G	5.86161e-06	-1.13299e-10	-0.588214
69913627	chr2:69913627:C:A	2.30502e-06	-1.52155	-3.69445e-10
69914321	chr2:69914321:A:G	5.31216e-06	-1.13299e-10	-0.686639
69914387	chr2:69914387:C:T	7.15026e-07	-1.56964	-1.12243
69914460	chr2:69914460:C:T	2.73204e-06	-1.13299e-10	-1.35159
69915129	chr2:69915129:A:C	4.97454e-06	-1.13299e-10	-0.752306
69915933	chr2:69915933:T:G	9.58947e-06	-1.13299e-10	-0.0959726
69915957	chr2:69915957:C:T	0.000150632	-1.13299e-10	2.6582
69917080	chr2:69917080:C:T	1.62958e-05	-1.13299e-10	0.434268
69917113	chr2:69917113:C:T	2.79679e-06	-1.13299e-10	-1.32817
69917216	chr2:69917216:C:T	1.16722e-05	-1.13299e-10	0.100567
69917464	chr2:69917464:C:A	9.22236e-06	0.25177	-0.386777
69917502	chr2:69917502:T:A	5.75982e-06	-1.13299e-10	-0.605732
69917676	chr2:69917676:G:A	3.16964e-06	-1.13299e-10	-1.20302
69917839	chr2:69917839:AAT:A	0.000181151	2.75086	0.0918341
69917946	chr2:69917946:A:G	2.94705e-06	-1.13299e-10	-1.27583
69918113	chr2:69918113:G:T	0.000148731	-1.13299e-10	2.6455
69918427	chr2:69918427:A:G	2.67508e-06	-1.13299e-10	-1.37266
69918454	chr2:69918454:G:A	3.20476e-06	-1.13299e-10	-1.192
69918701	chr2:69918701:G:A	8.99608e-06	0.533025	-0.692875
69918989	chr2:69918989:A:G	8.80509e-06	0.202361	-0.383669
69918993	chr2:69918993:C:T	8.27926e-06	0.204704	-0.447589
69919231	chr2:69919231:C:T	2.87626e-06	-1.57507	0.274917
69919493	chr2:69919493:T:C	6.91086e-06	0.00478448	-0.428329
69919573	chr2:69919573:G:A	1.13519e-05	-1.13299e-10	0.0727507
69919965	chr2:69919965:C:A	2.86045e-06	-1.13299e-10	-1.30566
69920132	chr2:69920132:G:A	1.02231e-05	-1.13299e-10	-0.0319926
69920499	chr2:69920499:C:T	3.14488e-06	-1.13299e-10	-1.21086
69920532	chr2:69920532:C:T	5.56229e-07	-1.56509	-1.37813
69920566	chr2:69920566:CT:C	6.37235e-05	1.57038	0.227539
69920961	chr2:69920961:C:T	5.58249e-07	-1.56118	-1.37841
69921283	chr2:69921283:A:G	5.89156e-06	-1.13299e-10	-0.583117
69921579	chr2:69921579:G:T	1.14662e-05	-1.13299e-10	0.0827692
69921791	chr2:69921791:A:T	3.09591e-06	-1.13299e-10	-1.22656
69921792	chr2:69921792:TGC:T	3.10329e-06	-1.13299e-10	-1.22418
69922340	chr2:69922340:G:A	5.41243e-06	-1.18001	0.512071
69922741	chr2:69922741:G:A	1.4256e-05	1.65147	-1.35094
69923025	chr2:69923025:A:G	2.7585e-06	-1.13299e-10	-1.34195
69923348	chr2:69923348:T:C	0.000201926	-1.13299e-10	2.95126
69923490	chr2:69923490:T:C	3.63202e-06	-1.13299e-10	-1.06685
69923542	chr2:69923542:T:C	7.86293e-06	0.166728	-0.461208
69923555	chr2:69923555:G:GT	2.82471e-06	-1.13299e-10	-1.31823
69924339	chr2:69924339:A:G	8.36615e-06	0.453601	-0.686046
69924524	chr2:69924524:A:G	2.92093e-06	-1.13299e-10	-1.28474
69924745	chr2:69924745:GCT:G	7.61339e-06	0.442562	-0.769292
69924895	chr2:69924895:G:C	7.67562e-06	0.115589	-0.434178
69925275	chr2:69925275:C:G	2.60524e-06	-1.57251	0.173391
69925467	chr2:69925467:A:G	2.71138e-06	-1.13299e-10	-1.35918
69925605	chr2:69925605:C:T	2.66775e-06	-1.13299e-10	-1.3754
69925825	chr2:69925825:T:C	8.67384e-05	-1.13299e-10	2.10626
69925926	chr2:69925926:GT:G	4.37589e-05	2.21766	-0.795608
69925966	chr2:69925966:T:C	2.76071e-06	-1.13299e-10	-1.34115
69926716	chr2:69926716:T:C	5.50592e-07	-1.57521	-1.37818
69926905	chr2:69926905:G:A	8.23748e-06	0.421345	-0.669288
69927002	chr2:69927002:G:A	8.27676e-06	0.410511	-0.653698
69927055	chr2:69927055:T:C	9.16195e-06	0.514361	-0.65594
69927396	chr2:69927396:A:G	3.35843e-05	1.15742	-3.69445e-10
69927403	chr2:69927403:G:A	0.000148731	-1.13299e-10	2.6455
69927407	chr2:69927407:A:G	7.85854e-05	-1.13299e-10	2.00755
69927814	chr2:69927814:T:G	2.95448e-06	-1.13299e-10	-1.27332
69928350	chr2:69928350:G:A	7.40008e-06	0.0906551	-0.445802
69928688	chr2:69928688:G:A	3.38367e-05	1.16491	-3.69445e-10
69928709	chr2:69928709:A:C	2.70739e-06	-1.36065	-3.69445e-10
69929066	chr2:69929066:G:T	2.18597e-06	-1.57458	-3.69445e-10
69929089	chr2:69929089:C:T	3.40057e-06	-1.13299e-10	-1.1327
69929134	chr2:69929134:C:G	7.04459e-06	-1.13299e-10	-0.404378
69929189	chr2:69929189:G:A	1.29211e-06	-1.57549	-0.524868
69929448	chr2:69929448:A:T	3.05144e-06	-1.13299e-10	-1.24102
69929457	chr2:69929457:A:G	6.97477e-06	0.0773497	-0.491689
69929847	chr2:69929847:A:G	3.49349e-06	-1.13299e-10	-1.10574
69930026	chr2:69930026:T:C	2.33514e-06	-1.54316	0.0345953
69930154	chr2:69930154:T:C	2.79787e-06	-1.13299e-10	-1.32778
69930347	chr2:69930347:G:A	2.79083e-06	-1.3303	-3.69445e-10
69930979	chr2:69930979:A:G	2.81242e-06	-1.13299e-10	-1.32259
69932972	chr2:69932972:G:T	3.1049e-06	-1.13299e-10	-1.22366
69933097	chr2:69933097:G:A	1.17586e-05	-1.13299e-10	0.107949
69933503	chr2:69933503:AC:A	8.09367e-06	0.0757221	-0.341279
69933526	chr2:69933526:T:C	6.21366e-06	0.00695654	-0.536845
69933741	chr2:69933741:A:G	5.29864e-05	-1.13299e-10	1.6134
69933850	chr2:69933850:A:G	4.36504e-06	-0.0251934	-0.857818
69933900	chr2:69933900:C:T	1.49992e-06	-0.581535	-1.36969
69934210	chr2:69934210:A:G	8.14415e-06	0.0843506	-0.34369
69934561	chr2:69934561:T:G	2.89227e-06	-1.13299e-10	-1.2946
69934959	chr2:69934959:T:C	1.38502e-05	-1.13299e-10	0.271659
69935293	chr2:69935293:G:A	4.85726e-06	-1.13299e-10	-0.776164
69935402	chr2:69935402:T:G	7.2757e-06	0.132179	-0.504277
69935768	chr2:69935768:A:G	0.000366881	-1.13299e-10	3.5484
69935999	chr2:69935999:C:T	6.17878e-05	-1.13299e-10	1.76707
69936302	chr2:69936302:T:G	1.58925e-06	-0.526225	-1.36715
69936496	chr2:69936496:G:A	1.15159e-05	-1.13299e-10	0.0870866
69936557	chr2:69936557:G:A	2.79852e-06	-1.13299e-10	-1.32755
69936751	chr2:69936751:A:G	2.66754e-06	-1.13299e-10	-1.37548
69936807	chr2:69936807:A:G	1.85752e-05	-1.13299e-10	0.565191
69936860	chr2:69936860:C:G	2.79827e-06	-1.13299e-10	-1.32764
69936902	chr2:69936902:T:C	8.73368e-06	0.338796	-0.528248
69936965	chr2:69936965:A:AG	9.60268e-07	-1.51703	-0.880151
69937215	chr2:69937215:A:G	5.87249e-06	-1.13299e-10	-0.58636
69937577	chr2:69937577:C:T	9.76269e-06	-0.0780712	-3.69445e-10
69937878	chr2:69937878:T:C	2.66513e-06	-1.13299e-10	-1.37639
69938327	chr2:69938327:T:C	3.75723e-06	-1.13299e-10	-1.03296
69938798	chr2:69938798:G:A	3.1179e-06	-1.13299e-10	-1.21948
69938871	chr2:69938871:G:A	3.12715e-06	-1.13299e-10	-1.21652
69939115	chr2:69939115:T:C	3.62204e-06	-1.0696	-3.69445e-10
69939347	chr2:69939347:A:T	2.67599e-06	-1.13299e-10	-1.37232
69939844	chr2:69939844:C:T	3.1923e-06	-1.13299e-10	-1.1959
69940890	chr2:69940890:G:A	0.00010704	-1.13299e-10	2.31657
69941729	chr2:69941729:AG:A	3.64759e-06	-1.13299e-10	-1.06257
69941905	chr2:69941905:TATACC:T	3.41699e-06	-1.12788	-3.69445e-10
69942479	chr2:69942479:T:C	8.11973e-06	-1.13299e-10	-0.262342
69942559	chr2:69942559:C:G	2.6607e-06	-1.13299e-10	-1.37805
69942626	chr2:69942626:T:C	2.86617e-06	-1.13299e-10	-1.30366
69943647	chr2:69943647:C:A	3.03112e-06	-1.13299e-10	-1.24771
69943744	chr2:69943744:T:C	1.26139e-05	-1.13299e-10	0.178161
69943795	chr2:69943795:A:G	4.23808e-06	-1.13299e-10	-0.912528
69943863	chr2:69943863:G:A	2.97702e-06	-1.13299e-10	-1.26571
69944438	chr2:69944438:C:T	7.15123e-07	-1.40584	-1.28609
69944578	chr2:69944578:A:G	1.36555e-06	-0.760299	-1.28478
69944694	chr2:69944694:C:CTTA	8.81824e-07	-1.15049	-1.33191
69944923	chr2:69944923:T:C	2.95845e-06	-1.13299e-10	-1.27197
69944932	chr2:69944932:C:A	2.96019e-06	-1.13299e-10	-1.27139
69944944	chr2:69944944:G:A	3.33346e-06	-1.13299e-10	-1.15263
69944984	chr2:69944984:A:G	1.68981e-06	-1.04202	-0.790009
69945007	chr2:69945007:C:T	5.91352e-06	-1.13299e-10	-0.579397
69945226	chr2:69945226:G:C	4.88935e-06	-1.13299e-10	-0.76958
69945334	chr2:69945334:A:G	1.04613e-06	-1.28944	-1.0221
69945403	chr2:69945403:G:A	1.63786e-05	-1.13299e-10	0.439334
69945455	chr2:69945455:G:A	7.86122e-06	0.619954	-0.914651
69945482	chr2:69945482:G:A	5.86584e-06	-1.13299e-10	-0.587494
69945754	chr2:69945754:G:A	2.84923e-06	-1.13299e-10	-1.30959
69945980	chr2:69945980:GAGGGCCTTAGGGAT:G	3.03111e-06	-1.24771	-3.69445e-10
69946050	chr2:69946050:G:A	4.68668e-05	-1.13299e-10	1.49067
69946379	chr2:69946379:TA:T	3.06135e-06	-1.13299e-10	-1.23778
69946468	chr2:69946468:C:T	3.11117e-06	-1.13299e-10	-1.22164
69946558	chr2:69946558:A:G	1.16643e-06	-0.972092	-1.2306
69946691	chr2:69946691:T:C	4.70731e-06	-1.13299e-10	-0.807521
69946875	chr2:69946875:AC:A	3.08311e-06	-1.13299e-10	-1.2307
69947085	chr2:69947085:G:A	3.46654e-06	-1.13299e-10	-1.11348
69947256	chr2:69947256:A:G	4.66928e-06	-1.13299e-10	-0.815633
69947289	chr2:69947289:T:C	2.72108e-06	-1.13299e-10	-1.35561
69947559	chr2:69947559:C:T	1.11899e-06	-0.957531	-1.28668
69947743	chr2:69947743:T:C	8.72457e-06	-1.13299e-10	-0.190496
69947813	chr2:69947813:T:C	1.09762e-05	1.06464	-1.02555
69947918	chr2:69947918:T:G	2.91935e-06	-1.13299e-10	-1.28528
69948195	chr2:69948195:T:C	1.02168e-06	-1.08333	-1.25186
69948513	chr2:69948513:T:C	3.42797e-06	-1.13299e-10	-1.12467
69948519	chr2:69948519:G:A	4.40754e-06	-1.13299e-10	-0.873321
69948825	chr2:69948825:G:C	5.6931e-07	-1.55707	-1.3629
69948922	chr2:69948922:G:A	3.16363e-06	-1.43987	0.234949
69949311	chr2:69949311:A:G	5.78374e-06	-1.13299e-10	-0.601588
69949357	chr2:69949357:A:G	2.24482e-06	-1.54801	-3.69445e-10
69949411	chr2:69949411:C:T	2.65982e-06	-1.13299e-10	-1.37838
69949484	chr2:69949484:A:G	9.13624e-06	-1.13299e-10	-0.144389
69949553	chr2:69949553:T:C	5.55809e-07	-1.56674	-1.37723
69949640	chr2:69949640:T:G	4.28064e-06	-1.13299e-10	-0.902537
69949705	chr2:69949705:G:A	2.66382e-06	-1.13299e-10	-1.37688
69949750	chr2:69949750:T:C	8.97647e-07	-1.37906	-1.08556
69949774	chr2:69949774:A:G	2.69108e-06	-1.13299e-10	-1.3667
69950013	chr2:69950013:A:G	2.88581e-06	-1.13299e-10	-1.29683
69950129	chr2:69950129:G:A	2.65995e-06	-1.13299e-10	-1.37833
69950266	chr2:69950266:T:G	3.2518e-06	-1.13299e-10	-1.17743
69950296	chr2:69950296:G:C	2.68896e-06	-1.13299e-10	-1.36749
69950320	chr2:69950320:C:A	2.51297e-06	-1.43517	-3.69445e-10
69950517	chr2:69950517:C:CATCTAAACAA	2.95095e-06	-1.13299e-10	-1.27451
69950746	chr2:69950746:G:A	3.80021e-06	-1.13299e-10	-1.02158
69951207	chr2:69951207:C:T	1.02956e-06	-1.5497	-0.777805
69951265	chr2:69951265:A:T	3.33843e-06	-1.13299e-10	-1.15114
69951306	chr2:69951306:C:T	4.20439e-06	-1.13299e-10	-0.920509
69951469	chr2:69951469:GTGTGTGTGTGTGTGTA:G	2.18393e-06	-1.57551	-3.69445e-10
69951471	chr2:69951471:GTGTGTGTGTGTGTA:G	2.57367e-06	-1.41131	-3.69445e-10
69951980	chr2:69951980:AT:A	3.04764e-06	-1.13299e-10	-1.24227
69952012	chr2:69952012:T:C	2.85856e-06	-1.13299e-10	-1.30632
69952101	chr2:69952101:C:T	2.67353e-06	-1.13299e-10	-1.37324
69952482	chr2:69952482:C:G	2.80524e-06	-1.13299e-10	-1.32515
69952717	chr2:69952717:C:T	4.63126e-06	-1.13299e-10	-0.823809
69952949	chr2:69952949:C:T	2.6815e-06	-1.13299e-10	-1.37026
69953139	chr2:69953139:C:G	3.53891e-06	-1.13299e-10	-1.09282
69953175	chr2:69953175:A:G	3.32634e-06	-1.13299e-10	-1.15477
69953494	chr2:69953494:G:C	3.40302e-06	-1.13299e-10	-1.13198
69953539	chr2:69953539:T:C	2.67716e-06	-1.13299e-10	-1.37188
69953600	chr2:69953600:TC:T	3.26984e-06	-1.13299e-10	-1.1719
69953721	chr2:69953721:T:G	1.0567e-06	-1.56026	-0.741233
69953845	chr2:69953845:T:A	6.83237e-07	-1.5418	-1.19575
69953856	chr2:69953856:C:T	2.89193e-06	-1.13299e-10	-1.29472
69954022	chr2:69954022:C:T	6.5885e-07	-1.57441	-1.19949
69954088	chr2:69954088:G:A	3.20612e-06	-1.13299e-10	-1.19158
69954186	chr2:69954186:T:G	8.30643e-07	-1.57381	-0.968385
69954280	chr2:69954280:A:C	4.62641e-06	-1.13299e-10	-0.824857
69954405	chr2:69954405:C:T	3.00549e-06	-1.13299e-10	-1.2562
69954427	chr2:69954427:C:A	3.96482e-06	-1.13299e-10	-0.979177
69954843	chr2:69954843:G:A	6.12397e-07	-1.48237	-1.36464
69955122	chr2:69955122:C:T	6.29623e-06	-1.13299e-10	-0.516688
69955359	chr2:69955359:C:T	5.72047e-07	-1.53881	-1.37636
69955451	chr2:69955451:A:G	2.66117e-06	-1.13299e-10	-1.37787
69955644	chr2:69955644:G:A	6.57015e-07	-1.57497	-1.20172
69955817	chr2:69955817:G:C	4.19598e-06	-1.13299e-10	-0.922511
69955853	chr2:69955853:T:C	3.31905e-06	-1.13299e-10	-1.15696
69955855	chr2:69955855:T:C	5.81649e-06	-1.13299e-10	-0.595941
69956340	chr2:69956340:T:C	1.13752e-05	-1.13299e-10	0.074795
69956373	chr2:69956373:A:G	3.64671e-06	-1.13299e-10	-1.06281
69956374	chr2:69956374:G:A	3.93828e-06	-1.13299e-10	-0.985894
69956715	chr2:69956715:C:T	5.27835e-06	-1.13299e-10	-0.693025
69956908	chr2:69956908:C:T	4.30623e-06	-1.13299e-10	-0.896576
69957097	chr2:69957097:T:C	2.67253e-06	-1.13299e-10	-1.37361
69957256	chr2:69957256:T:A	2.94843e-06	-1.13299e-10	-1.27536
69957402	chr2:69957402:C:A	2.70253e-06	-1.13299e-10	-1.36245
69957438	chr2:69957438:G:C	2.98643e-06	-1.13299e-10	-1.26256
69957458	chr2:69957458:T:C	1.09025e-06	-1.57453	-0.6957
69957557	chr2:69957557:T:C	1.06821e-06	-1.57365	-0.717006
69957643	chr2:69957643:G:A	4.26844e-06	-1.13299e-10	-0.905391
69957863	chr2:69957863:C:T	2.73198e-06	-1.13299e-10	-1.35161
69957976	chr2:69957976:G:C	5.70762e-07	-1.54166	-1.37576
69958104	chr2:69958104:C:T	4.09461e-06	-1.13299e-10	-0.946967
69958182	chr2:69958182:T:C	2.90353e-06	-1.13299e-10	-1.29071
69959057	chr2:69959057:A:C	2.66606e-06	-1.13299e-10	-1.37604
69959178	chr2:69959178:A:G	9.49264e-06	-1.13299e-10	-0.106122
69959238	chr2:69959238:T:C	5.52238e-07	-1.57239	-1.37802
69959515	chr2:69959515:G:T	5.99473e-06	-1.13299e-10	-0.565759
69959655	chr2:69959655:C:T	2.99129e-06	-1.13299e-10	-1.26093
69959973	chr2:69959973:C:T	2.66108e-06	-1.13299e-10	-1.37791
69960041	chr2:69960041:C:T	2.70394e-06	-1.13299e-10	-1.36193
69960120	chr2:69960120:G:A	1.18764e-05	-1.13299e-10	0.117919
69960349	chr2:69960349:G:C	3.98673e-06	-1.13299e-10	-0.973667
69960406	chr2:69960406:C:T	2.69136e-06	-1.13299e-10	-1.36659
69960716	chr2:69960716:G:A	2.71163e-06	-1.13299e-10	-1.35909
69961488	chr2:69961488:C:T	2.70518e-06	-1.13299e-10	-1.36147
69961544	chr2:69961544:T:C	2.56749e-06	-1.02123	-0.392474
69962397	chr2:69962397:T:C	3.94529e-05	-1.13299e-10	1.31847
69962749	chr2:69962749:A:G	3.09219e-06	-1.13299e-10	-1.22776
69963022	chr2:69963022:C:T	5.31217e-06	-1.13299e-10	-0.686639
69963116	chr2:69963116:C:T	2.66761e-06	-1.13299e-10	-1.37545
69963156	chr2:69963156:C:T	4.91905e-05	2.6593	-1.12024
69963403	chr2:69963403:T:C	2.72896e-06	-1.13299e-10	-1.35272
69963672	chr2:69963672:T:C	3.78653e-06	-1.13299e-10	-1.02519
69963740	chr2:69963740:A:G	2.79451e-06	-1.13299e-10	-1.32898
69963759	chr2:69963759:G:A	2.65985e-06	-1.13299e-10	-1.37837
69964228	chr2:69964228:C:T	7.79204e-07	-1.57544	-1.03069
69964388	chr2:69964388:T:C	2.66761e-06	-1.13299e-10	-1.37545
69964770	chr2:69964770:G:A	1.68548e-05	-1.13299e-10	0.467997
69965018	chr2:69965018:G:T	2.67548e-06	-1.13299e-10	-1.37251
69965188	chr2:69965188:C:T	3.04768e-06	-1.13299e-10	-1.24226
69965203	chr2:69965203:C:G	8.92662e-06	-1.13299e-10	-0.167601
69965766	chr2:69965766:C:T	7.29547e-06	-1.13299e-10	-0.369386
69966315	chr2:69966315:C:T	4.2414e-06	-0.911745	-3.69445e-10
69966491	chr2:69966491:C:T	2.93612e-06	-1.13299e-10	-1.27955
69967068	chr2:69967068:A:G	3.39076e-06	-1.13299e-10	-1.13559
69967338	chr2:69967338:C:T	3.09653e-06	-1.13299e-10	-1.22636
69967694	chr2:69967694:T:A	5.58355e-07	-1.57478	-1.36462
69968102	chr2:69968102:T:C	8.01116e-06	-1.13299e-10	-0.275803
69968424	chr2:69968424:T:C	5.79256e-07	-1.57292	-1.32973
69968652	chr2:69968652:A:C	2.68552e-06	-1.13299e-10	-1.36877
69968887	chr2:69968887:G:A	1.40149e-06	-0.885297	-1.1338
69968992	chr2:69968992:T:A	3.03632e-06	-1.13299e-10	-1.24599
69969161	chr2:69969161:A:G	2.72957e-06	-1.13299e-10	-1.3525
69969186	chr2:69969186:C:T	6.90336e-07	-1.5658	-1.16141
69969325	chr2:69969325:C:T	3.29946e-06	-1.13299e-10	-1.16288
69969925	chr2:69969925:T:C	2.67763e-06	-1.13299e-10	-1.37171
69970488	chr2:69970488:A:T	2.87143e-06	-1.13299e-10	-1.30183
69970824	chr2:69970824:A:G	5.73059e-06	-1.13299e-10	-0.61082
69970869	chr2:69970869:A:G	2.64986e-06	-1.38213	-3.69445e-10
69971375	chr2:69971375:T:C	2.67576e-06	-1.13299e-10	-1.3724
69972435	chr2:69972435:G:A	5.6348e-07	-1.57545	-1.35481
69972624	chr2:69972624:C:T	3.6263e-06	-0.23659	-0.831836
69972677	chr2:69972677:T:C	2.87817e-06	-1.13299e-10	-1.29948
69972885	chr2:69972885:T:G	5.79612e-06	-1.13299e-10	-0.599451
69973980	chr2:69973980:A:G	2.65989e-06	-1.13299e-10	-1.37835
69974164	chr2:69974164:T:C	3.70337e-06	-1.13299e-10	-1.04739
69974365	chr2:69974365:T:C	2.66732e-06	-1.13299e-10	-1.37557
69974875	chr2:69974875:G:A	2.66143e-06	-1.13299e-10	-1.37777
69975088	chr2:69975088:C:A	3.84337e-06	-1.13299e-10	-1.01029
69975481	chr2:69975481:C:T	1.2604e-06	-0.946221	-1.17899
69975984	chr2:69975984:C:A	2.70787e-06	-1.13299e-10	-1.36048
69976112	chr2:69976112:C:T	1.06252e-06	-1.44451	-0.851485
69976443	chr2:69976443:C:T	2.66392e-06	-1.13299e-10	-1.37684
69976883	chr2:69976883:C:T	2.70515e-06	-1.13299e-10	-1.36148
69976897	chr2:69976897:C:T	5.71591e-07	-1.53927	-1.3767
69977061	chr2:69977061:G:A	6.09327e-06	-1.13299e-10	-0.549454
69977685	chr2:69977685:C:T	2.67577e-06	-1.13299e-10	-1.3724
69977943	chr2:69977943:G:A	5.8823e-05	1.71789	-3.69445e-10
69978272	chr2:69978272:A:C	8.36041e-06	-1.13299e-10	-0.233131
69978315	chr2:69978315:C:T	6.4697e-07	-1.49785	-1.29424
69978350	chr2:69978350:T:C	2.70516e-06	-1.13299e-10	-1.36148
69978553	chr2:69978553:C:T	3.12567e-06	-1.13299e-10	-1.21699
69978558	chr2:69978558:G:A	2.71472e-06	-1.13299e-10	-1.35795
69978959	chr2:69978959:TTCC:T	2.7703e-06	-1.13299e-10	-1.33768
69979111	chr2:69979111:C:T	4.38421e-06	-1.13299e-10	-0.878628
69979306	chr2:69979306:T:C	2.66372e-06	-1.13299e-10	-1.37692
69979360	chr2:69979360:A:T	4.45629e-06	-1.13299e-10	-0.862322
69980064	chr2:69980064:A:G	2.69793e-06	-1.13299e-10	-1.36415
69980090	chr2:69980090:C:T	3.30595e-06	-1.13299e-10	-1.16092
69980371	chr2:69980371:A:G	1.18388e-06	-1.27943	-0.908406
69980465	chr2:69980465:CACAT:C	2.67309e-06	-1.13299e-10	-1.3734
69980555	chr2:69980555:G:A	5.18374e-06	-1.13299e-10	-0.711111
69981001	chr2:69981001:C:T	2.69494e-06	-1.13299e-10	-1.36526
69982465	chr2:69982465:GT:G	3.13656e-06	-1.13299e-10	-1.21351
69982492	chr2:69982492:T:C	2.83969e-06	-1.13299e-10	-1.31294
69982533	chr2:69982533:G:A	2.65988e-06	-1.13299e-10	-1.37836
69982830	chr2:69982830:C:T	2.66002e-06	-1.13299e-10	-1.3783
69982831	chr2:69982831:G:A	2.66492e-06	-1.13299e-10	-1.37646
69982836	chr2:69982836:G:A	2.87027e-06	-1.13299e-10	-1.30223
69983080	chr2:69983080:G:A	3.71646e-06	-1.13299e-10	-1.04387
69983259	chr2:69983259:T:G	3.43797e-06	-1.13299e-10	-1.12176
69983682	chr2:69983682:G:A	2.65984e-06	-1.13299e-10	-1.37837
69983733	chr2:69983733:C:T	2.75755e-06	-1.13299e-10	-1.3423
69983908	chr2:69983908:C:T	5.34677e-06	-1.13299e-10	-0.680145
69983987	chr2:69983987:T:C	8.83806e-06	-1.13299e-10	-0.177572
69984273	chr2:69984273:A:C	3.68729e-06	-1.13299e-10	-1.05175
69985656	chr2:69985656:C:T	2.66403e-06	-1.13299e-10	-1.3768
69986381	chr2:69986381:C:T	2.7579e-06	-1.13299e-10	-1.34217
69987004	chr2:69987004:C:A	2.66385e-06	-1.13299e-10	-1.37687
69987469	chr2:69987469:G:A	2.75922e-06	-1.13299e-10	-1.34169
69987604	chr2:69987604:AT:A	6.288e-07	-1.5478	-1.27278
69988113	chr2:69988113:A:T	2.83338e-06	-1.13299e-10	-1.31517
69989135	chr2:69989135:G:A	6.02804e-05	1.74237	-3.69445e-10
69989207	chr2:69989207:T:C	2.65975e-06	-1.13299e-10	-1.37841
69989545	chr2:69989545:C:T	7.79098e-06	-1.13299e-10	-0.303672
69990162	chr2:69990162:TTTTG:T	2.70662e-06	-1.13299e-10	-1.36094
69990230	chr2:69990230:T:C	2.66016e-06	-1.13299e-10	-1.37825
69990330	chr2:69990330:C:T	2.83068e-06	-1.13299e-10	-1.31612
69990442	chr2:69990442:C:G	4.83847e-06	-1.13299e-10	-0.780041
69990545	chr2:69990545:A:G	4.94683e-06	-0.156731	-0.601162
69991404	chr2:69991404:T:C	3.06319e-06	-1.13299e-10	-1.23718
69991432	chr2:69991432:CT:C	4.40314e-06	-1.13299e-10	-0.874321
69991546	chr2:69991546:CTTTA:C	4.733e-06	-0.80208	-3.69445e-10
69991696	chr2:69991696:C:T	2.66584e-06	-1.13299e-10	-1.37612
69992239	chr2:69992239:T:C	3.23041e-06	-1.13299e-10	-1.18403
69992743	chr2:69992743:A:G	2.88982e-06	-1.13299e-10	-1.29544
69993149	chr2:69993149:G:A	2.75495e-06	-1.13299e-10	-1.34324
69993183	chr2:69993183:G:A	3.67612e-06	-1.13299e-10	-1.05478
69993984	chr2:69993984:C:G	3.12497e-06	-1.13299e-10	-1.21721
69994258	chr2:69994258:G:A	4.8064e-06	-1.13299e-10	-0.786691
69994280	chr2:69994280:C:A	3.65903e-06	-1.13299e-10	-1.05944
69994320	chr2:69994320:C:A	2.74655e-06	-1.13299e-10	-1.34629
69994807	chr2:69994807:C:T	2.74212e-06	-1.13299e-10	-1.34791
69995025	chr2:69995025:T:A	1.81939e-06	-1.43685	-0.321293
69995308	chr2:69995308:G:A	4.48466e-06	-1.13299e-10	-0.855977
69995395	chr2:69995395:A:G	7.19039e-07	-1.5694	-1.11708
69995413	chr2:69995413:C:T	4.13738e-06	-1.13299e-10	-0.936577
69995431	chr2:69995431:A:G	2.78583e-06	-1.13299e-10	-1.33209
69995498	chr2:69995498:T:A	3.41402e-06	-1.13299e-10	-1.12875
69995524	chr2:69995524:T:C	2.79338e-06	-1.13299e-10	-1.32939
69995928	chr2:69995928:T:C	2.75011e-06	-1.13299e-10	-1.345
69995969	chr2:69995969:T:C	1.14948e-06	-1.47351	-0.743815
69997460	chr2:69997460:C:T	2.98796e-06	-1.13299e-10	-1.26205
69998020	chr2:69998020:G:A	3.35581e-06	-1.13299e-10	-1.14594
69998265	chr2:69998265:G:A	7.69819e-07	-1.53339	-1.08485
69998660	chr2:69998660:C:T	4.28027e-06	-1.13299e-10	-0.902624
69998773	chr2:69998773:G:C	2.6782e-06	-1.13299e-10	-1.37149
69998913	chr2:69998913:A:G	3.13593e-06	-1.13299e-10	-1.21371
69999350	chr2:69999350:C:T	3.10877e-06	-1.13299e-10	-1.22241
69999384	chr2:69999384:G:T	2.81549e-06	-1.13299e-10	-1.3215
69999560	chr2:69999560:GCAGGATAATCACTTGAACA:G	2.74682e-06	-1.13299e-10	-1.3462
70000036	chr2:70000036:G:A	3.16619e-06	-1.13299e-10	-1.20411
70000069	chr2:70000069:T:C	3.07738e-06	-1.13299e-10	-1.23256
70000527	chr2:70000527:C:T	4.05595e-06	-1.13299e-10	-0.956454
70000649	chr2:70000649:C:T	3.42067e-06	-1.13299e-10	-1.1268
70001014	chr2:70001014:T:C	2.30329e-06	-1.5223	-3.69445e-10
70001307	chr2:70001307:T:C	2.76335e-06	-1.13299e-10	-1.34019
70001774	chr2:70001774:T:C	3.56051e-06	-1.13299e-10	-1.08674
70001961	chr2:70001961:G:A	3.70252e-06	-1.13299e-10	-1.04763
70002225	chr2:70002225:A:G	3.0202e-06	-1.13299e-10	-1.25131
70002269	chr2:70002269:T:C	2.66019e-06	-1.13299e-10	-1.37824
70002524	chr2:70002524:T:C	2.85607e-06	-1.13299e-10	-1.30719
70003705	chr2:70003705:C:T	2.70104e-06	-1.13299e-10	-1.363
70003955	chr2:70003955:C:T	2.70066e-06	-1.13299e-10	-1.36314
70004052	chr2:70004052:G:A	4.98399e-06	-1.13299e-10	-0.750408
70004215	chr2:70004215:T:C	2.91729e-06	-1.13299e-10	-1.28598
70004259	chr2:70004259:C:T	2.88767e-06	-1.13299e-10	-1.29619
70004347	chr2:70004347:T:C	6.34611e-06	-1.13299e-10	-0.508797
70006193	chr2:70006193:T:C	3.58672e-06	-1.13299e-10	-1.0794
70006260	chr2:70006260:C:T	1.18688e-06	-1.43101	-0.754307
70006290	chr2:70006290:C:T	2.77502e-06	-1.13299e-10	-1.33598
70006413	chr2:70006413:G:A	3.49273e-06	-1.13299e-10	-1.10595
70007256	chr2:70007256:G:A	2.66227e-06	-1.13299e-10	-1.37746
70007491	chr2:70007491:A:G	3.05405e-06	-1.13299e-10	-1.24017
70007732	chr2:70007732:T:A	3.26118e-06	-1.13299e-10	-1.17455
70007875	chr2:70007875:A:G	3.18645e-06	-1.13299e-10	-1.19773
70008445	chr2:70008445:T:C	3.50849e-06	-1.13299e-10	-1.10145
70008476	chr2:70008476:A:G	3.33243e-06	-1.13299e-10	-1.15294
70008575	chr2:70008575:T:C	2.72682e-06	-1.13299e-10	-1.3535
70008743	chr2:70008743:AC:A	3.49664e-06	-1.13299e-10	-1.10484
70009037	chr2:70009037:T:G	2.71209e-06	-1.13299e-10	-1.35892
70009427	chr2:70009427:T:C	2.69733e-06	-1.13299e-10	-1.36438
70009519	chr2:70009519:C:T	4.10858e-06	-1.13299e-10	-0.943562
70009625	chr2:70009625:T:C	3.18124e-06	-1.13299e-10	-1.19937
70009642	chr2:70009642:C:T	3.1984e-06	-1.13299e-10	-1.19399
70009964	chr2:70009964:C:T	2.90889e-06	-1.13299e-10	-1.28887
70010228	chr2:70010228:A:G	3.29104e-06	-1.13299e-10	-1.16543
70010731	chr2:70010731:G:A	3.24179e-06	-1.13299e-10	-1.18051
70010762	chr2:70010762:C:T	3.60675e-06	-1.13299e-10	-1.07383
70010767	chr2:70010767:G:A	4.5407e-06	-0.843557	-3.69445e-10
70010966	chr2:70010966:C:T	3.30366e-06	-1.13299e-10	-1.16161
70011107	chr2:70011107:G:A	9.0563e-06	-1.13299e-10	-0.153178
70011303	chr2:70011303:T:C	2.79979e-06	-1.13299e-10	-1.32709
70011664	chr2:70011664:A:G	2.66186e-06	-1.13299e-10	-1.37762
70011835	chr2:70011835:C:T	2.67764e-06	-1.13299e-10	-1.3717
70012078	chr2:70012078:T:C	3.35097e-06	-1.13299e-10	-1.14739
70012207	chr2:70012207:T:C	5.76816e-06	-1.13299e-10	-0.604286
70012284	chr2:70012284:A:G	3.47938e-06	-1.13299e-10	-1.10979
70013204	chr2:70013204:C:T	2.8163e-06	-1.13299e-10	-1.32122
70013524	chr2:70013524:T:C	2.24466e-06	-1.54808	-3.69445e-10
70013788	chr2:70013788:T:C	3.85098e-06	-1.13299e-10	-1.00831
70013798	chr2:70013798:T:C	2.805e-06	-1.13299e-10	-1.32524
70013835	chr2:70013835:C:T	2.81257e-06	-1.13299e-10	-1.32254
70013992	chr2:70013992:T:C	4.17881e-06	-1.13299e-10	-0.926612
70014082	chr2:70014082:G:A	3.238e-06	-1.13299e-10	-1.18168
70014160	chr2:70014160:A:G	3.61496e-06	-1.13299e-10	-1.07156
70015152	chr2:70015152:A:G	2.97893e-06	-1.13299e-10	-1.26507
70015429	chr2:70015429:T:C	3.4942e-06	-1.13299e-10	-1.10553
70015911	chr2:70015911:C:T	4.29688e-06	-1.13299e-10	-0.89875
70015932	chr2:70015932:C:T	4.20307e-06	-1.13299e-10	-0.920823
70015946	chr2:70015946:A:G	3.15931e-06	-1.13299e-10	-1.20629
70016907	chr2:70016907:C:A	4.31321e-06	-1.13299e-10	-0.894957
70017735	chr2:70017735:A:T	3.18371e-06	-1.13299e-10	-1.19859
70017852	chr2:70017852:G:A	7.57981e-07	-1.56291	-1.07082
70017873	chr2:70017873:C:T	3.47027e-06	-1.13299e-10	-1.11241
70017878	chr2:70017878:A:G	6.01466e-06	-1.13299e-10	-0.562439
70018025	chr2:70018025:G:A	3.32117e-06	-1.13299e-10	-1.15632
70018177	chr2:70018177:T:C	4.15183e-06	-1.13299e-10	-0.933089
70018260	chr2:70018260:G:A	3.81411e-06	-1.13299e-10	-1.01793
70018276	chr2:70018276:G:T	3.31912e-06	-1.13299e-10	-1.15694
70018291	chr2:70018291:T:C	4.1193e-06	-1.13299e-10	-0.940956
70018329	chr2:70018329:T:C	3.1607e-06	-1.13299e-10	-1.20584
70018453	chr2:70018453:C:T	3.95058e-06	-1.13299e-10	-0.982777
70018460	chr2:70018460:T:C	3.5957e-06	-1.13299e-10	-1.0769
70018703	chr2:70018703:G:A	2.75797e-06	-1.13299e-10	-1.34214
70018741	chr2:70018741:A:G	3.50528e-06	-1.13299e-10	-1.10237
70019205	chr2:70019205:A:C	2.82119e-06	-1.13299e-10	-1.31948
70019669	chr2:70019669:A:G	3.59082e-06	-1.13299e-10	-1.07826
70020335	chr2:70020335:C:T	2.70753e-06	-1.13299e-10	-1.3606
70020522	chr2:70020522:C:G	6.23858e-05	2.05933	-0.282634
70020888	chr2:70020888:G:A	2.93117e-06	-1.13299e-10	-1.28124
70021027	chr2:70021027:A:G	3.06009e-06	-1.13299e-10	-1.2382
70021259	chr2:70021259:T:C	2.69249e-06	-1.13299e-10	-1.36617
70021519	chr2:70021519:T:C	2.92494e-06	-1.13299e-10	-1.28336
70021947	chr2:70021947:G:A	4.0888e-06	-1.13299e-10	-0.948388
70022539	chr2:70022539:G:C	5.09098e-06	-1.13299e-10	-0.729167
70023173	chr2:70023173:C:T	3.83392e-06	-1.01275	-3.69445e-10
70023434	chr2:70023434:T:C	4.30096e-06	-1.13299e-10	-0.897801
70024079	chr2:70024079:C:T	2.86661e-06	-1.30351	-3.69445e-10
70024358	chr2:70024358:T:C	1.08335e-06	-1.47731	-0.799269
70024455	chr2:70024455:G:C	2.89473e-06	-1.13299e-10	-1.29375
70024496	chr2:70024496:C:G	3.10846e-06	-1.13299e-10	-1.22251
70024862	chr2:70024862:T:G	2.87874e-06	-1.13299e-10	-1.29929
70025012	chr2:70025012:A:G	2.93219e-06	-1.13299e-10	-1.28089
70025166	chr2:70025166:T:C	2.91703e-06	-1.13299e-10	-1.28607
70025179	chr2:70025179:C:A	4.15105e-06	-1.13299e-10	-0.933278
70025532	chr2:70025532:G:C	3.64669e-06	-1.13299e-10	-1.06282
70026188	chr2:70026188:G:A	4.12214e-06	-1.13299e-10	-0.940267
70026229	chr2:70026229:G:A	3.0988e-06	-1.13299e-10	-1.22562
70026499	chr2:70026499:A:G	2.98252e-06	-1.13299e-10	-1.26387
70026687	chr2:70026687:G:A	2.75044e-06	-1.13299e-10	-1.34488
70026832	chr2:70026832:C:T	2.91254e-06	-1.13299e-10	-1.28761
70027148	chr2:70027148:C:T	3.52014e-06	-1.13299e-10	-1.09814
70027180	chr2:70027180:C:A	2.74756e-06	-1.13299e-10	-1.34593
70027409	chr2:70027409:C:T	7.45168e-07	-1.55143	-1.09936
70027744	chr2:70027744:T:C	9.98936e-06	-1.13299e-10	-0.0551181
70027774	chr2:70027774:T:C	4.30268e-06	-1.13299e-10	-0.897402
70027872	chr2:70027872:GTGA:G	3.50849e-06	-1.13299e-10	-1.10145
70028881	chr2:70028881:G:A	3.20976e-06	-1.13299e-10	-1.19044
70028920	chr2:70028920:C:T	2.84965e-06	-1.13299e-10	-1.30944
70028987	chr2:70028987:C:T	3.43411e-06	-1.13299e-10	-1.12288
70029123	chr2:70029123:G:C	3.32894e-06	-1.13299e-10	-1.15399
70029144	chr2:70029144:G:A	3.30801e-06	-1.13299e-10	-1.16029
70029442	chr2:70029442:C:T	2.80822e-06	-1.13299e-10	-1.32409
70029568	chr2:70029568:A:G	1.04574e-06	-1.47	-0.841913
70029680	chr2:70029680:G:C	4.14214e-06	-1.13299e-10	-0.935427
70029844	chr2:70029844:G:C	3.32389e-06	-1.13299e-10	-1.1555
70029938	chr2:70029938:T:G	2.71236e-06	-1.13299e-10	-1.35882
70029961	chr2:70029961:C:T	4.07036e-06	-1.13299e-10	-0.952907
70030088	chr2:70030088:CAG:C	2.89584e-06	-1.13299e-10	-1.29336
70030717	chr2:70030717:T:C	4.43263e-06	-1.13299e-10	-0.867645
70031284	chr2:70031284:G:A	3.57233e-06	-1.13299e-10	-1.08342
70031498	chr2:70031498:C:T	2.6999e-06	-1.13299e-10	-1.36342
70031513	chr2:70031513:T:C	2.71274e-06	-1.13299e-10	-1.35868
70031650	chr2:70031650:T:C	1.245e-05	-1.13299e-10	0.165085
70031903	chr2:70031903:G:A	4.10902e-06	-1.13299e-10	-0.943454
70032021	chr2:70032021:T:C	3.02543e-06	-1.13299e-10	-1.24959
70032363	chr2:70032363:T:C	2.77716e-06	-1.13299e-10	-1.33521
70032553	chr2:70032553:G:A	4.16644e-06	-1.13299e-10	-0.929576
70032797	chr2:70032797:C:T	8.13806e-06	-1.13299e-10	-0.260086
70034206	chr2:70034206:C:T	3.4394e-06	-1.12134	-3.69445e-10
70034440	chr2:70034440:G:A	7.23748e-06	-1.13299e-10	-0.377366
70034525	chr2:70034525:T:C	9.53e-07	-1.51336	-0.891417
70034779	chr2:70034779:T:C	2.54732e-06	-1.56513	0.143537
70034897	chr2:70034897:A:C	9.74365e-06	-1.13299e-10	-0.0800227
70035425	chr2:70035425:T:C	2.79077e-06	-1.13299e-10	-1.33032
70035853	chr2:70035853:C:T	2.78862e-06	-1.13299e-10	-1.33109
70036128	chr2:70036128:G:A	9.95236e-07	-1.11077	-1.25065
70036336	chr2:70036336:A:G	4.44324e-06	-1.13299e-10	-0.865255
70036388	chr2:70036388:G:A	2.79743e-06	-1.13299e-10	-1.32794
70037449	chr2:70037449:G:A	3.00189e-06	-1.13299e-10	-1.2574
70037651	chr2:70037651:C:T	6.28711e-05	2.02406	-0.239612
70037657	chr2:70037657:A:G	2.94659e-06	-1.13299e-10	-1.27599
70038283	chr2:70038283:ATGCT:A	3.64396e-06	-1.13299e-10	-1.06357
70038533	chr2:70038533:C:T	2.9649e-06	-1.13299e-10	-1.26979
70038664	chr2:70038664:T:C	6.22911e-07	-1.56905	-1.26094
70038817	chr2:70038817:G:A	6.91036e-06	-1.13299e-10	-0.423617
70039041	chr2:70039041:G:T	3.05018e-06	-1.13299e-10	-1.24144
70039296	chr2:70039296:G:T	3.95512e-06	-1.13299e-10	-0.981628
70039573	chr2:70039573:C:G	3.05736e-06	-1.13299e-10	-1.23909
70039930	chr2:70039930:C:T	2.73431e-06	-1.13299e-10	-1.35076
70040129	chr2:70040129:G:A	7.52207e-07	-1.55347	-1.08791
70040800	chr2:70040800:T:TG	1.60412e-05	-1.13299e-10	0.41852
70040956	chr2:70040956:C:T	2.82364e-06	-1.13299e-10	-1.31861
70041812	chr2:70041812:G:A	2.75363e-06	-1.13299e-10	-1.34372
70041941	chr2:70041941:C:A	2.71396e-06	-1.13299e-10	-1.35823
70042425	chr2:70042425:AG:A	3.15859e-06	-1.13299e-10	-1.20651
70042759	chr2:70042759:G:A	3.61437e-06	-1.13299e-10	-1.07172
70044011	chr2:70044011:A:C	2.2069e-06	-1.56505	-3.69445e-10
70044316	chr2:70044316:T:C	4.22951e-06	-1.13299e-10	-0.914553
70044701	chr2:70044701:C:T	2.18395e-06	-1.5755	-3.69445e-10
70044741	chr2:70044741:G:A	4.37184e-06	-1.13299e-10	-0.881455
70044805	chr2:70044805:C:T	3.64577e-06	-1.13299e-10	-1.06307
70044838	chr2:70044838:A:G	3.60191e-06	-1.13299e-10	-1.07517
70045099	chr2:70045099:G:A	6.05912e-06	-1.13299e-10	-0.555075
70045140	chr2:70045140:A:G	2.71955e-06	-1.13299e-10	-1.35617
70046104	chr2:70046104:C:CA	2.90472e-06	-1.13299e-10	-1.2903
70046575	chr2:70046575:G:A	3.28659e-05	2.51369	-1.37789
70047647	chr2:70047647:T:C	3.02603e-06	-1.13299e-10	-1.24939
70047748	chr2:70047748:G:A	7.70065e-07	-1.55259	-1.06533
70047879	chr2:70047879:G:A	2.82247e-06	-1.13299e-10	-1.31903
70048345	chr2:70048345:G:A	2.80698e-06	-1.13299e-10	-1.32453
70049296	chr2:70049296:C:T	9.28095e-06	-1.13299e-10	-0.128675
70049304	chr2:70049304:G:A	2.69248e-06	-1.13299e-10	-1.36617
70049471	chr2:70049471:C:T	4.10519e-06	-1.13299e-10	-0.944387
70049789	chr2:70049789:AC:A	4.31325e-06	-1.13299e-10	-0.894947
70051502	chr2:70051502:A:G	3.43429e-06	-1.13299e-10	-1.12283
70051506	chr2:70051506:A:C	2.71857e-06	-1.13299e-10	-1.35653
70051911	chr2:70051911:T:G	2.99544e-06	-1.13299e-10	-1.25955
70051923	chr2:70051923:C:T	3.63531e-06	-1.13299e-10	-1.06595
70052122	chr2:70052122:A:G	3.59138e-06	-1.13299e-10	-1.0781
70053040	chr2:70053040:T:C	2.6822e-06	-1.13299e-10	-1.37
70053242	chr2:70053242:C:G	9.04362e-06	-1.13299e-10	-0.154579
70053705	chr2:70053705:C:A	2.78659e-06	-1.13299e-10	-1.33182
70053890	chr2:70053890:C:G	2.52985e-06	-1.42848	-3.69445e-10
70053959	chr2:70053959:G:T	2.68954e-06	-1.13299e-10	-1.36727
70054224	chr2:70054224:G:A	4.12218e-06	-1.13299e-10	-0.940257
70054330	chr2:70054330:G:A	2.69211e-06	-1.13299e-10	-1.36631
70054478	chr2:70054478:G:A	2.66526e-06	-1.13299e-10	-1.37634
70054701	chr2:70054701:C:T	1.62373e-05	-1.13299e-10	0.43067
70054949	chr2:70054949:G:A	3.04939e-06	-1.13299e-10	-1.2417
70054991	chr2:70054991:G:A	3.65965e-06	-1.13299e-10	-1.05927
70055694	chr2:70055694:C:T	4.26967e-06	-1.13299e-10	-0.905101
70055976	chr2:70055976:A:G	2.94315e-06	-1.13299e-10	-1.27716
70056078	chr2:70056078:A:G	2.79036e-06	-1.13299e-10	-1.33047
70056105	chr2:70056105:C:T	6.56601e-06	-1.13299e-10	-0.474733
70056261	chr2:70056261:T:A	3.83287e-06	-1.13299e-10	-1.01303
70056381	chr2:70056381:G:A	2.86079e-06	-1.13299e-10	-1.30554
70056798	chr2:70056798:G:A	3.10133e-06	-1.13299e-10	-1.22481
70056839	chr2:70056839:T:A	1.16946e-06	-1.41341	-0.786687
70056846	chr2:70056846:C:T	2.91628e-06	-1.13299e-10	-1.28633
70057103	chr2:70057103:A:G	2.85408e-06	-1.13299e-10	-1.30789
70057436	chr2:70057436:A:G	8.18418e-06	-1.13299e-10	-0.254436
70057642	chr2:70057642:C:G	3.57084e-06	-1.13299e-10	-1.08384
70058018	chr2:70058018:C:T	3.00775e-06	-1.13299e-10	-1.25545
70058453	chr2:70058453:G:A	2.69494e-06	-1.13299e-10	-1.36526
70058800	chr2:70058800:A:G	3.26743e-06	-1.13299e-10	-1.17263
70058826	chr2:70058826:T:G	4.25613e-06	-0.908278	-3.69445e-10
70059120	chr2:70059120:T:C	2.80575e-06	-1.13299e-10	-1.32497
70059186	chr2:70059186:T:C	9.35999e-07	-1.51815	-0.90463
70059445	chr2:70059445:T:C	3.84215e-06	-1.13299e-10	-1.01061
70059796	chr2:70059796:G:A	5.34066e-06	-0.681289	-3.69445e-10
70059800	chr2:70059800:A:C	2.69119e-06	-1.13299e-10	-1.36666
70059999	chr2:70059999:C:T	2.66809e-06	-1.13299e-10	-1.37527
70060015	chr2:70060015:C:T	2.99775e-06	-1.13299e-10	-1.25878
70060198	chr2:70060198:G:A	9.11235e-06	-1.13299e-10	-0.147008
70061007	chr2:70061007:T:C	2.72875e-06	-1.13299e-10	-1.3528
70061021	chr2:70061021:C:CA	9.0563e-06	-1.13299e-10	-0.153178
70061278	chr2:70061278:C:A	2.82534e-06	-1.13299e-10	-1.31801
70061399	chr2:70061399:A:G	2.71648e-06	-1.13299e-10	-1.3573
70061420	chr2:70061420:C:A	2.83228e-06	-1.13299e-10	-1.31556
70062056	chr2:70062056:G:A	2.67857e-06	-1.13299e-10	-1.37135
70062142	chr2:70062142:A:T	4.27781e-06	-1.13299e-10	-0.903197
70062630	chr2:70062630:T:C	2.9762e-06	-1.13299e-10	-1.26599
70062695	chr2:70062695:A:G	3.1015e-06	-1.13299e-10	-1.22475
70062968	chr2:70062968:T:C	1.81541e-05	1.89325	-1.351
70063060	chr2:70063060:C:T	2.73477e-06	-1.35059	-3.69445e-10
70063234	chr2:70063234:G:A	4.63692e-06	-1.13299e-10	-0.822589
70063485	chr2:70063485:T:TG	2.28284e-06	-1.53122	-3.69445e-10
70063591	chr2:70063591:A:G	4.15462e-06	-1.13299e-10	-0.932417
70063675	chr2:70063675:A:G	3.42544e-06	-1.13299e-10	-1.12541
70064089	chr2:70064089:C:G	3.2424e-06	-1.13299e-10	-1.18033
70064514	chr2:70064514:T:C	2.70031e-06	-1.13299e-10	-1.36327
70064955	chr2:70064955:C:G	4.25033e-06	-1.13299e-10	-0.909642
70065520	chr2:70065520:G:C	2.79878e-06	-1.13299e-10	-1.32746
70066044	chr2:70066044:C:T	1.96629e-05	1.66276	-1.04067
70066363	chr2:70066363:C:T	8.30169e-07	-1.49799	-1.04478
70066450	chr2:70066450:G:A	3.62024e-06	-1.13299e-10	-1.0701
70066916	chr2:70066916:C:T	2.85329e-06	-1.13299e-10	-1.30817
70067128	chr2:70067128:C:T	8.37515e-07	-1.57428	-0.959671
70068000	chr2:70068000:A:G	4.11499e-06	-1.13299e-10	-0.942003
70068477	chr2:70068477:G:A	2.9248e-06	-1.13299e-10	-1.28341
70068877	chr2:70068877:G:A	2.84425e-06	-1.13299e-10	-1.31134
70069149	chr2:70069149:T:G	2.8075e-06	-1.13299e-10	-1.32434
70070042	chr2:70070042:G:T	7.62874e-07	-1.54697	-1.08033
70070173	chr2:70070173:C:A	4.03659e-06	-0.96124	-3.69445e-10
70070512	chr2:70070512:A:C	9.99509e-06	-1.13299e-10	-0.0545452
70071162	chr2:70071162:A:G	4.2072e-06	-1.13299e-10	-0.919842
70071264	chr2:70071264:A:G	2.98816e-06	-1.13299e-10	-1.26198
70071441	chr2:70071441:G:A	1.30276e-05	-1.13299e-10	0.210434
70071479	chr2:70071479:C:T	4.2002e-06	-1.13299e-10	-0.921508
70071578	chr2:70071578:C:G	3.71084e-06	-1.13299e-10	-1.04538
70071947	chr2:70071947:TTTTC:T	1.0037e-05	-1.13299e-10	-0.0503607
70072022	chr2:70072022:G:A	2.89328e-06	-1.13299e-10	-1.29425
70072294	chr2:70072294:A:G	2.72965e-06	-1.13299e-10	-1.35247
70072489	chr2:70072489:G:A	4.08427e-06	-1.13299e-10	-0.949495
70072594	chr2:70072594:T:C	2.97538e-06	-1.13299e-10	-1.26627
70072869	chr2:70072869:T:C	2.97477e-06	-1.13299e-10	-1.26647
70073066	chr2:70073066:A:G	2.93526e-06	-1.13299e-10	-1.27984
70073315	chr2:70073315:A:C	8.97123e-06	-1.13299e-10	-0.162616
70073359	chr2:70073359:T:G	2.97813e-06	-1.13299e-10	-1.26534
70073398	chr2:70073398:G:A	2.90354e-06	-1.13299e-10	-1.29071
70073440	chr2:70073440:TTAACTCTAC:T	2.97376e-06	-1.13299e-10	-1.26681
70073523	chr2:70073523:T:C	3.35684e-06	-1.13299e-10	-1.14564
70073537	chr2:70073537:C:T	2.7364e-06	-1.13299e-10	-1.34999
70073787	chr2:70073787:C:T	3.53024e-06	-1.13299e-10	-1.09527
70074438	chr2:70074438:A:G	2.87375e-06	-1.13299e-10	-1.30102
70074566	chr2:70074566:G:A	3.2822e-06	-1.13299e-10	-1.16813
70074833	chr2:70074833:G:A	3.23932e-06	-1.13299e-10	-1.18127
70074930	chr2:70074930:T:C	2.86379e-06	-1.13299e-10	-1.30449
70075225	chr2:70075225:C:T	4.0982e-06	-1.13299e-10	-0.946092
70075475	chr2:70075475:C:T	2.89257e-06	-1.13299e-10	-1.29449
70075534	chr2:70075534:G:A	2.73295e-06	-1.13299e-10	-1.35126
70075665	chr2:70075665:C:T	2.95781e-06	-1.13299e-10	-1.27219
70075951	chr2:70075951:G:A	3.59621e-06	-1.13299e-10	-1.07676
70076309	chr2:70076309:A:G	2.94271e-06	-1.13299e-10	-1.27731
70076313	chr2:70076313:C:T	2.67752e-06	-1.13299e-10	-1.37175
70076646	chr2:70076646:C:T	2.92221e-06	-1.13299e-10	-1.2843
70077780	chr2:70077780:G:A	2.97263e-06	-1.13299e-10	-1.26719
70077890	chr2:70077890:G:A	2.84817e-06	-1.13299e-10	-1.30996
70079082	chr2:70079082:C:T	4.15383e-06	-1.13299e-10	-0.932607
70079195	chr2:70079195:G:A	3.64669e-06	-1.13299e-10	-1.06282
70079228	chr2:70079228:A:C	2.80636e-06	-1.32475	-3.69445e-10
70079916	chr2:70079916:AAAT:A	2.91949e-06	-1.13299e-10	-1.28523
70080030	chr2:70080030:T:C	2.95687e-06	-1.13299e-10	-1.27251
70080474	chr2:70080474:G:A	2.84978e-06	-1.13299e-10	-1.3094
70080746	chr2:70080746:A:T	6.37193e-06	-1.13299e-10	-0.504736
70081453	chr2:70081453:C:T	2.74057e-06	-1.13299e-10	-1.34847
70081618	chr2:70081618:C:T	2.66312e-06	-1.13299e-10	-1.37714
70081697	chr2:70081697:T:C	2.73873e-06	-1.13299e-10	-1.34914
70081818	chr2:70081818:C:G	3.41366e-06	-1.13299e-10	-1.12885
70081925	chr2:70081925:T:A	4.32153e-06	-1.13299e-10	-0.893028
70082005	chr2:70082005:T:C	3.94234e-06	-1.13299e-10	-0.984863
70082433	chr2:70082433:G:A	2.73474e-06	-1.13299e-10	-1.3506
70082502	chr2:70082502:G:T	4.59512e-06	-1.13299e-10	-0.831644
70082631	chr2:70082631:A:C	3.65932e-06	-1.13299e-10	-1.05936
70082646	chr2:70082646:G:A	7.50952e-07	-1.57216	-1.0709
70082675	chr2:70082675:A:C	1.36068e-05	0.25393	-3.69445e-10
70082737	chr2:70082737:C:T	2.94746e-06	-1.13299e-10	-1.27569
70082845	chr2:70082845:G:A	7.67226e-07	-1.57246	-1.04915
70083453	chr2:70083453:C:T	4.10902e-06	-1.13299e-10	-0.943454
70084205	chr2:70084205:T:C	2.08543e-05	1.82466	-1.14374
70084521	chr2:70084521:A:G	3.22956e-06	-1.18429	-3.69445e-10
70084710	chr2:70084710:A:G	2.97171e-06	-1.13299e-10	-1.2675
70084754	chr2:70084754:C:T	2.737e-06	-1.13299e-10	-1.34978
70084812	chr2:70084812:T:C	2.85422e-06	-1.13299e-10	-1.30784
70084929	chr2:70084929:T:C	5.70761e-06	-1.13299e-10	-0.614838
70085174	chr2:70085174:T:C	1.99549e-05	1.81743	-1.18059
70085202	chr2:70085202:A:C	2.74854e-06	-1.13299e-10	-1.34557
70085313	chr2:70085313:C:T	2.90941e-06	-1.13299e-10	-1.28869
70085363	chr2:70085363:C:T	3.59282e-06	-1.13299e-10	-1.0777
70085585	chr2:70085585:G:A	2.7388e-06	-1.13299e-10	-1.34912
70086416	chr2:70086416:G:A	3.6829e-06	-1.05294	-3.69445e-10
70086436	chr2:70086436:G:A	9.68652e-07	-1.57512	-0.81337
70086835	chr2:70086835:C:A	1.15726e-06	-1.57278	-0.6378
70086902	chr2:70086902:G:A	3.49569e-06	-1.13299e-10	-1.10511
70086941	chr2:70086941:G:A	2.88767e-06	-1.13299e-10	-1.29619
70087295	chr2:70087295:G:A	5.48129e-06	-1.13299e-10	-0.655299
70087383	chr2:70087383:A:T	3.7234e-06	-1.13299e-10	-1.042
70087636	chr2:70087636:C:T	3.05588e-06	-1.13299e-10	-1.23957
70088316	chr2:70088316:A:T	5.94559e-06	-0.573988	-3.69445e-10
70088855	chr2:70088855:C:T	2.18974e-06	-1.57286	-3.69445e-10
70090238	chr2:70090238:G:A	3.68045e-06	-1.13299e-10	-1.0536
70090988	chr2:70090988:G:A	3.55839e-06	-1.13299e-10	-1.08733
70090990	chr2:70090990:C:T	2.37001e-06	-1.49374	-3.69445e-10
70092146	chr2:70092146:T:C	2.67039e-06	-1.13299e-10	-1.37441
70092357	chr2:70092357:A:G	2.72663e-06	-1.13299e-10	-1.35357
70092816	chr2:70092816:G:C	2.69833e-06	-1.13299e-10	-1.36401
70093454	chr2:70093454:G:A	7.38407e-07	-1.55305	-1.10685
70093676	chr2:70093676:G:A	2.66005e-06	-1.13299e-10	-1.37829
70094053	chr2:70094053:C:T	3.90708e-06	-1.13299e-10	-0.993848
70094056	chr2:70094056:C:T	2.67395e-06	-1.13299e-10	-1.37308
70094527	chr2:70094527:C:T	5.66115e-07	-1.5564	-1.3692
70095807	chr2:70095807:G:A	2.6296e-06	-1.38981	-3.69445e-10
70096233	chr2:70096233:G:A	3.72218e-06	-1.13299e-10	-1.04233
70096480	chr2:70096480:G:A	5.09591e-06	-1.13299e-10	-0.7282
70096862	chr2:70096862:C:T	3.72995e-06	-1.04024	-3.69445e-10
70097060	chr2:70097060:C:T	2.70935e-06	-1.13299e-10	-1.35993
70097265	chr2:70097265:AATAAATAAATAC:A	3.33164e-06	-1.13299e-10	-1.15318
70097533	chr2:70097533:C:A	3.75022e-06	-1.13299e-10	-1.03482
70097643	chr2:70097643:A:G	3.83729e-06	-1.13299e-10	-1.01187
70098541	chr2:70098541:T:C	3.66305e-06	-1.13299e-10	-1.05834
70098894	chr2:70098894:A:T	2.73717e-05	1.77862	-0.825749
70098933	chr2:70098933:A:C	8.83549e-06	-1.13299e-10	-0.177862
70099682	chr2:70099682:A:C	2.6741e-06	-1.13299e-10	-1.37303
70100515	chr2:70100515:C:T	2.71951e-06	-1.13299e-10	-1.35619
70100612	chr2:70100612:C:A	5.71777e-07	-1.53927	-1.37638
70100628	chr2:70100628:G:T	1.03529e-06	-1.14405	-1.17791
70100704	chr2:70100704:G:A	1.50955e-06	-1.57416	-0.370664
70101141	chr2:70101141:AAAATTACTCAG:A	2.73112e-06	-1.13299e-10	-1.35193
70101277	chr2:70101277:T:G	2.7774e-06	-1.13299e-10	-1.33512
70101379	chr2:70101379:G:A	2.88356e-06	-1.13299e-10	-1.29761
70101612	chr2:70101612:C:T	2.71798e-06	-1.13299e-10	-1.35675
70102160	chr2:70102160:C:T	3.14521e-06	-1.21076	-3.69445e-10
70102167	chr2:70102167:G:A	6.20461e-07	-1.46304	-1.37089
70103227	chr2:70103227:C:T	2.91828e-06	-1.13299e-10	-1.28565
70103267	chr2:70103267:C:G	2.9605e-06	-1.13299e-10	-1.27128
70103271	chr2:70103271:T:G	2.93653e-06	-1.13299e-10	-1.27941
70103329	chr2:70103329:G:A	2.72938e-06	-1.13299e-10	-1.35256
70104872	chr2:70104872:AGATTTGTCATCAAG:A	2.92049e-06	-1.13299e-10	-1.28489
70105264	chr2:70105264:A:G	3.27433e-06	-1.13299e-10	-1.17053
70105467	chr2:70105467:G:A	5.87796e-06	-1.13299e-10	-0.585429
70105681	chr2:70105681:A:T	3.26663e-06	-1.13299e-10	-1.17288
70105892	chr2:70105892:A:C	3.31805e-06	-1.13299e-10	-1.15726
70105986	chr2:70105986:C:T	2.90635e-06	-1.13299e-10	-1.28974
70106011	chr2:70106011:G:A	3.82593e-06	-1.13299e-10	-1.01484
70106683	chr2:70106683:G:T	3.02129e-06	-1.13299e-10	-1.25096
70106767	chr2:70106767:C:T	2.90597e-06	-1.13299e-10	-1.28987
70106910	chr2:70106910:T:C	3.53753e-06	-1.13299e-10	-1.09321
70107315	chr2:70107315:CA:C	8.6752e-07	-1.41571	-1.08305
70107732	chr2:70107732:TAAAAATAC:T	3.30567e-06	-1.13299e-10	-1.161
70108428	chr2:70108428:G:A	3.07055e-06	-1.13299e-10	-1.23478
70108569	chr2:70108569:T:C	4.96394e-06	-1.13299e-10	-0.75444
70108841	chr2:70108841:G:C	6.30501e-07	-1.44744	-1.37044
70109134	chr2:70109134:T:C	2.66075e-06	-1.13299e-10	-1.37803
70109306	chr2:70109306:C:T	2.66161e-06	-1.13299e-10	-1.37771
70109529	chr2:70109529:A:G	3.0785e-06	-1.13299e-10	-1.23219
70110038	chr2:70110038:G:A	2.65973e-06	-1.13299e-10	-1.37842
70110113	chr2:70110113:A:T	8.70034e-06	-0.193277	-3.69445e-10
70110333	chr2:70110333:G:A	2.92212e-06	-1.13299e-10	-1.28433
70110392	chr2:70110392:C:T	3.85671e-06	-1.13299e-10	-1.00682
70110780	chr2:70110780:G:A	3.64826e-06	-1.13299e-10	-1.06239
70111291	chr2:70111291:G:A	3.01633e-06	-1.13299e-10	-1.2526
70111329	chr2:70111329:A:G	2.79955e-06	-1.13299e-10	-1.32718
70111365	chr2:70111365:T:G	2.2806e-06	-1.5322	-3.69445e-10
70111920	chr2:70111920:C:T	3.6491e-06	-1.13299e-10	-1.06216
70112114	chr2:70112114:G:A	2.75963e-06	-1.13299e-10	-1.34154
70112446	chr2:70112446:G:A	3.01057e-06	-1.13299e-10	-1.25451
70112638	chr2:70112638:G:A	2.84523e-06	-1.13299e-10	-1.31099
70112818	chr2:70112818:T:C	2.96312e-06	-1.13299e-10	-1.2704
70114105	chr2:70114105:C:T	8.37495e-06	1.08456	-1.31595
70114235	chr2:70114235:C:G	5.28266e-06	-1.13299e-10	-0.692209
70114266	chr2:70114266:T:A	5.05247e-06	-1.13299e-10	-0.736761
70114443	chr2:70114443:A:G	0.000107412	2.81035	-0.490319
70114876	chr2:70114876:G:A	2.68701e-06	-1.13299e-10	-1.36821
70115578	chr2:70115578:T:A	8.06425e-06	0.374053	-0.643252
70115683	chr2:70115683:A:G	7.75354e-06	0.366045	-0.674535
70116619	chr2:70116619:C:T	3.05243e-06	-1.13299e-10	-1.2407
70116958	chr2:70116958:T:C	5.2167e-06	0.201937	-0.906711
70117512	chr2:70117512:A:G	2.81576e-06	-1.13299e-10	-1.32141
70118416	chr2:70118416:TAAATA:T	5.01035e-06	-0.745132	-3.69445e-10
70118492	chr2:70118492:A:G	2.97249e-06	-1.13299e-10	-1.26724
70118865	chr2:70118865:A:C	7.50109e-06	0.17914	-0.52073
70119395	chr2:70119395:C:T	2.21047e-06	-1.54974	-0.0136935
70119470	chr2:70119470:G:C	5.22998e-06	-1.13299e-10	-0.702231
70119491	chr2:70119491:C:T	5.94421e-06	-1.13299e-10	-0.574221
70120118	chr2:70120118:C:T	7.24168e-06	-0.376785	-3.69445e-10
70120119	chr2:70120119:G:A	6.21963e-05	3.1517	-1.37804
70120635	chr2:70120635:A:G	5.76195e-05	2.977	-1.27978
70121038	chr2:70121038:T:C	1.86195e-06	-1.52781	-0.207203
70121560	chr2:70121560:C:T	2.70649e-06	-1.13299e-10	-1.36098
70122066	chr2:70122066:C:T	3.34254e-06	-1.13299e-10	-1.14991
70122507	chr2:70122507:G:T	2.70558e-06	-1.13299e-10	-1.36132
70122521	chr2:70122521:CCA:C	2.83046e-06	-1.13299e-10	-1.3162
70122901	chr2:70122901:G:C	1.49727e-05	0.260463	0.0891291
70123085	chr2:70123085:T:C	6.9216e-06	-1.13299e-10	-0.421992
70123207	chr2:70123207:G:A	2.69811e-06	-1.13299e-10	-1.36409
70123589	chr2:70123589:T:C	2.71181e-06	-1.13299e-10	-1.35902
70123749	chr2:70123749:C:T	2.27234e-06	-1.53583	-3.69445e-10
70123829	chr2:70123829:G:A	1.30231e-05	1.42407	-1.21398
70124032	chr2:70124032:A:G	2.80037e-06	-1.13299e-10	-1.32689
70124184	chr2:70124184:C:T	3.83651e-06	-1.13299e-10	-1.01207
70125119	chr2:70125119:G:A	3.30738e-06	-1.13299e-10	-1.16048
70125389	chr2:70125389:A:G	3.52707e-05	-1.13299e-10	1.20641
70125420	chr2:70125420:C:G	2.70667e-06	-1.13299e-10	-1.36092
70125508	chr2:70125508:G:T	1.97273e-05	1.26613	-0.640763
70125826	chr2:70125826:C:G	3.30851e-06	-1.13299e-10	-1.16014
70126052	chr2:70126052:CTAAA:C	2.66845e-06	-1.13299e-10	-1.37514
70126322	chr2:70126322:T:C	3.30446e-06	-1.13299e-10	-1.16137
70126438	chr2:70126438:T:C	2.70571e-06	-1.13299e-10	-1.36127
70127099	chr2:70127099:A:G	3.7338e-05	2.60968	-1.3463
70127228	chr2:70127228:G:C	3.36678e-06	-1.13299e-10	-1.14268
70127505	chr2:70127505:C:T	1.09285e-05	0.431281	-0.396548
70127616	chr2:70127616:T:C	3.22497e-06	-1.13299e-10	-1.18571
70127756	chr2:70127756:C:T	3.3766e-06	-1.13299e-10	-1.13977
70127922	chr2:70127922:A:C	4.86655e-06	-0.774253	-3.69445e-10
70128534	chr2:70128534:T:C	7.64462e-07	-1.50663	-1.11859
70128819	chr2:70128819:C:T	1.12622e-06	-1.54148	-0.696286
70128881	chr2:70128881:G:A	4.17591e-06	-1.13299e-10	-0.927307
70129092	chr2:70129092:T:A	8.19698e-07	-1.55526	-1.00019
70129342	chr2:70129342:A:G	7.74755e-07	-1.56022	-1.05163
70129589	chr2:70129589:C:T	3.25749e-06	-1.13299e-10	-1.17568
70129914	chr2:70129914:C:G	2.62348e-06	-1.39214	-3.69445e-10
70130125	chr2:70130125:T:A	3.27197e-06	-1.13299e-10	-1.17125
70130207	chr2:70130207:C:T	4.44239e-05	2.77631	-1.33917
70130332	chr2:70130332:C:T	7.67965e-07	-1.50111	-1.11954
70130618	chr2:70130618:A:G	1.6459e-05	-1.13299e-10	0.444234
70130861	chr2:70130861:G:A	1.19741e-06	-1.54508	-0.631398
70131423	chr2:70131423:G:A	8.95965e-07	-1.54033	-0.926163
70131487	chr2:70131487:G:A	2.65987e-06	-1.13299e-10	-1.37836
70131844	chr2:70131844:T:C	4.29416e-05	2.74689	-1.34368
70131865	chr2:70131865:C:T	4.44123e-05	2.78664	-1.34976
70132034	chr2:70132034:T:C	3.56078e-06	-1.13299e-10	-1.08666
70132874	chr2:70132874:C:T	1.53874e-05	1.23468	-0.857773
70132922	chr2:70132922:G:T	4.59939e-06	-1.13299e-10	-0.830716
70133063	chr2:70133063:G:T	2.66083e-06	-1.13299e-10	-1.378
70133130	chr2:70133130:A:G	1.52126e-05	1.22299	-0.857498
70133325	chr2:70133325:T:A	1.60446e-05	1.29342	-0.874691
70133373	chr2:70133373:T:C	3.55871e-06	-1.13299e-10	-1.08724
70134013	chr2:70134013:A:G	2.6619e-06	-1.13299e-10	-1.3776
70134177	chr2:70134177:C:T	8.7416e-07	-1.55531	-0.935816
70134585	chr2:70134585:G:A	2.32449e-06	-1.51314	-3.69445e-10
70134781	chr2:70134781:A:G	1.03527e-05	0.296766	-0.316155
70135639	chr2:70135639:C:T	7.8727e-07	-1.52242	-1.0734
70135995	chr2:70135995:C:T	2.78727e-06	-1.13299e-10	-1.33157
70136013	chr2:70136013:C:G	2.31313e-06	-1.51804	-3.69445e-10
70137032	chr2:70137032:A:G	7.74108e-06	0.650408	-0.960507
70137404	chr2:70137404:G:A	0.000138044	3.91673	-1.3458
70137594	chr2:70137594:C:T	3.21991e-06	-1.13299e-10	-1.18729
70138258	chr2:70138258:CT:C	9.37418e-07	-1.47897	-0.942291
70138710	chr2:70138710:G:A	9.74338e-07	-1.54466	-0.837979
70138755	chr2:70138755:A:AGT	2.72301e-06	-1.13299e-10	-1.3549
70138825	chr2:70138825:G:A	8.85933e-07	-1.54999	-0.927759
70138872	chr2:70138872:G:A	1.39622e-05	1.17885	-0.899129
70138888	chr2:70138888:C:T	4.74853e-06	-1.13299e-10	-0.798803
70139136	chr2:70139136:G:C	2.70445e-06	-1.13299e-10	-1.36174
70139319	chr2:70139319:C:T	1.03189e-06	-1.56029	-0.764951
70139337	chr2:70139337:T:TACAA	3.24241e-05	2.47983	-1.35757
70139835	chr2:70139835:AACAAAAAAC:A	2.68964e-06	-1.13299e-10	-1.36723
70140078	chr2:70140078:C:T	2.88947e-05	2.38496	-1.37794
70140260	chr2:70140260:G:A	2.78506e-06	-1.13299e-10	-1.33237
70140265	chr2:70140265:A:T	2.2792e-05	2.13506	-1.36529
70140601	chr2:70140601:T:C	3.77086e-05	2.63009	-1.35684
70140659	chr2:70140659:C:T	2.69988e-06	-1.13299e-10	-1.36343
70140719	chr2:70140719:A:C	3.4029e-05	-1.13299e-10	1.17057
70140729	chr2:70140729:A:G	9.96574e-06	0.264463	-0.321948
70140967	chr2:70140967:A:G	9.48187e-06	0.270646	-0.377903
70141258	chr2:70141258:C:T	2.77228e-06	-1.13299e-10	-1.33697
70141359	chr2:70141359:T:G	8.93272e-07	-1.54853	-0.920978
70141466	chr2:70141466:T:C	2.86693e-05	2.37543	-1.37624
70141634	chr2:70141634:G:A	2.69988e-06	-1.13299e-10	-1.36343
70141791	chr2:70141791:G:A	5.46327e-05	3.00281	-1.35882
70141954	chr2:70141954:A:G	6.89741e-06	-1.13299e-10	-0.425493
70141993	chr2:70141993:C:T	3.77139e-05	-1.13299e-10	1.27339
70142022	chr2:70142022:A:C	1.74458e-05	1.32611	-0.823646
70142722	chr2:70142722:C:T	2.77841e-06	-1.13299e-10	-1.33476
70142870	chr2:70142870:C:T	2.84953e-06	-1.13299e-10	-1.30949
70143146	chr2:70143146:T:C	3.71183e-05	-1.13299e-10	1.25747
70143280	chr2:70143280:T:C	8.42869e-07	-1.55501	-0.972576
70144583	chr2:70144583:G:A	6.66379e-06	-1.13299e-10	-0.459951
70144735	chr2:70144735:C:T	2.66585e-06	-1.13299e-10	-1.37612
70144774	chr2:70144774:A:G	4.62882e-06	-1.13299e-10	-0.824336
70144807	chr2:70144807:T:C	1.17873e-05	0.384799	-0.274413
70144897	chr2:70144897:G:A	1.65306e-05	1.79895	-1.35038
70144914	chr2:70144914:G:A	3.71056e-06	-1.13299e-10	-1.04546
70145237	chr2:70145237:G:A	6.26728e-07	-1.56269	-1.26119
70145314	chr2:70145314:G:T	3.22611e-06	-1.13299e-10	-1.18536
70145609	chr2:70145609:A:G	3.37173e-06	-1.13299e-10	-1.14121
70145696	chr2:70145696:G:A	2.74296e-06	-1.13299e-10	-1.3476
70145875	chr2:70145875:G:A	3.62518e-06	-1.13299e-10	-1.06873
70146427	chr2:70146427:G:A	8.241e-07	-1.5494	-1.0007
70146561	chr2:70146561:G:C	3.92527e-06	-1.13299e-10	-0.989204
70146649	chr2:70146649:G:A	5.4326e-06	-1.13299e-10	-0.66422
70147743	chr2:70147743:AAT:A	5.21266e-06	-1.13299e-10	-0.705548
70147835	chr2:70147835:G:A	3.24281e-06	-1.13299e-10	-1.1802
70148183	chr2:70148183:C:T	6.34937e-07	-1.56943	-1.24144
70148231	chr2:70148231:T:C	2.73615e-06	-1.13299e-10	-1.35009
70148333	chr2:70148333:T:C	3.67317e-06	-1.13299e-10	-1.05558
70148624	chr2:70148624:T:C	1.37278e-05	0.294678	-0.0318936
70149111	chr2:70149111:C:T	2.80626e-06	-1.13299e-10	-1.32479
70149232	chr2:70149232:G:A	3.62494e-06	-1.13299e-10	-1.0688
70149430	chr2:70149430:C:T	3.63105e-06	-1.13299e-10	-1.06712
70149496	chr2:70149496:G:A	2.92592e-06	-1.13299e-10	-1.28303
70149533	chr2:70149533:C:T	2.3456e-05	2.10749	-1.309
70149566	chr2:70149566:G:A	3.68978e-06	-1.13299e-10	-1.05107
70149712	chr2:70149712:C:G	3.64417e-06	-1.13299e-10	-1.06351
70149764	chr2:70149764:G:T	2.67229e-06	-1.13299e-10	-1.3737
70150521	chr2:70150521:G:A	2.21667e-05	1.88591	-1.14396
70150769	chr2:70150769:G:A	2.9455e-06	-1.13299e-10	-1.27636
70150777	chr2:70150777:G:A	4.26684e-06	-1.13299e-10	-0.905766
70151695	chr2:70151695:T:G	2.80409e-06	-1.13299e-10	-1.32556
70151716	chr2:70151716:T:C	6.40767e-07	-1.5721	-1.22963
70151915	chr2:70151915:T:C	2.31334e-06	-1.51795	-3.69445e-10
70152068	chr2:70152068:C:T	3.20752e-06	-1.13299e-10	-1.19114
70152273	chr2:70152273:T:C	2.66766e-06	-1.13299e-10	-1.37544
70152363	chr2:70152363:G:A	2.37291e-05	-1.13299e-10	0.810064
70152736	chr2:70152736:T:C	3.24212e-05	2.45751	-1.33533
70152925	chr2:70152925:C:G	3.6609e-06	-1.13299e-10	-1.05893
70153118	chr2:70153118:G:A	3.66432e-06	-1.13299e-10	-1.05799
70153431	chr2:70153431:T:C	2.26727e-06	-1.53806	-3.69445e-10
70153503	chr2:70153503:C:T	6.80611e-06	-1.13299e-10	-0.438817
70153782	chr2:70153782:G:A	6.45685e-06	-1.13299e-10	-0.491497
70153887	chr2:70153887:G:A	7.35627e-07	-1.56418	-1.09949
70154075	chr2:70154075:A:AC	2.72481e-06	-1.13299e-10	-1.35424
70154260	chr2:70154260:A:G	3.27172e-05	-1.13299e-10	1.13126
70154687	chr2:70154687:A:G	1.16357e-05	0.391049	-0.293606
70154696	chr2:70154696:C:T	1.28717e-05	0.491636	-0.293246
70154797	chr2:70154797:C:CTAG	4.02298e-06	-1.13299e-10	-0.964615
70155337	chr2:70155337:C:A	2.6684e-06	-1.13299e-10	-1.37516
70155987	chr2:70155987:C:T	2.66796e-06	-1.13299e-10	-1.37533
70155996	chr2:70155996:A:G	2.96449e-06	-1.13299e-10	-1.26993
70156029	chr2:70156029:C:G	2.67203e-06	-1.13299e-10	-1.3738
70156118	chr2:70156118:G:A	4.18772e-06	-1.13299e-10	-0.924481
70157012	chr2:70157012:ACT:A	2.67273e-06	-1.13299e-10	-1.37354
70158001	chr2:70158001:C:G	1.1292e-05	0.115438	-0.0479824
70158113	chr2:70158113:T:C	9.46428e-07	-1.52058	-0.891115
70158271	chr2:70158271:C:G	2.6806e-06	-1.13299e-10	-1.3706
70158317	chr2:70158317:T:C	9.10742e-07	-1.5175	-0.932633
70158493	chr2:70158493:A:G	6.89265e-06	-1.13299e-10	-0.426183
70158980	chr2:70158980:C:T	1.64327e-05	-1.57099	2.01363
70159326	chr2:70159326:A:G	8.67197e-07	-1.44878	-1.05034
70159578	chr2:70159578:G:A	2.70251e-06	-1.13299e-10	-1.36246
70159620	chr2:70159620:A:G	2.67408e-06	-1.13299e-10	-1.37303
70159691	chr2:70159691:G:A	3.24066e-06	-1.13299e-10	-1.18086
70159703	chr2:70159703:A:G	6.69604e-07	-1.53456	-1.22315
70160289	chr2:70160289:G:A	1.92347e-05	0.600079	-3.69445e-10
70161701	chr2:70161701:G:A	2.68192e-06	-1.13299e-10	-1.3701
70161872	chr2:70161872:C:T	2.75221e-06	-1.13299e-10	-1.34423
70162081	chr2:70162081:A:G	8.9088e-07	-1.43797	-1.03421
70162768	chr2:70162768:A:G	9.70608e-07	-1.46558	-0.920895
70162929	chr2:70162929:G:A	5.1726e-06	-0.713263	-3.69445e-10
70163029	chr2:70163029:G:A	1.13566e-06	-1.41638	-0.813039
70163338	chr2:70163338:G:A	8.1134e-06	-1.13299e-10	-0.263122
70163512	chr2:70163512:T:G	2.87349e-06	-1.13299e-10	-1.30111
70164209	chr2:70164209:G:A	2.32831e-06	-1.56957	0.0580747
70164394	chr2:70164394:C:A	5.11057e-06	-0.725327	-3.69445e-10
70164403	chr2:70164403:T:A	2.67015e-06	-1.13299e-10	-1.37451
70165688	chr2:70165688:G:C	1.36149e-06	-1.47715	-0.57091
70165976	chr2:70165976:T:C	3.19023e-05	2.47104	-1.365
70165977	chr2:70165977:G:A	2.44473e-05	2.21344	-1.37356
70165995	chr2:70165995:A:G	1.87298e-05	1.93218	-1.3587
70165997	chr2:70165997:C:T	2.48029e-05	2.2309	-1.37658
70166333	chr2:70166333:A:G	1.20954e-05	-1.13299e-10	0.136189
70166392	chr2:70166392:G:A	2.68605e-06	-1.13299e-10	-1.36857
70166854	chr2:70166854:C:T	7.82983e-07	-1.52778	-1.07351
70166951	chr2:70166951:T:G	2.6655e-06	-1.13299e-10	-1.37625
70167003	chr2:70167003:CTT:C	3.1459e-06	-1.13299e-10	-1.21054
70167087	chr2:70167087:A:G	7.23767e-06	-1.13299e-10	-0.377339
70167336	chr2:70167336:C:T	3.0598e-06	-1.13299e-10	-1.23829
70167465	chr2:70167465:G:A	2.67498e-06	-1.13299e-10	-1.3727
70167468	chr2:70167468:T:C	1.07503e-06	-1.43495	-0.84934
70167884	chr2:70167884:G:A	2.76596e-05	2.33945	-1.37612
70168053	chr2:70168053:T:C	7.11444e-06	-1.13299e-10	-0.394512
70168157	chr2:70168157:C:G	9.63037e-07	-1.40692	-0.987385
70168213	chr2:70168213:G:A	2.66658e-06	-1.13299e-10	-1.37584
70168401	chr2:70168401:C:A	3.04659e-06	-1.13299e-10	-1.24262
70168436	chr2:70168436:C:T	3.21225e-06	-1.13299e-10	-1.18967
70168840	chr2:70168840:G:A	3.09238e-06	-1.13299e-10	-1.2277
70169172	chr2:70169172:T:C	4.98065e-06	-0.751078	-3.69445e-10
70169458	chr2:70169458:T:C	2.67318e-06	-1.13299e-10	-1.37337
70169672	chr2:70169672:A:G	5.01134e-06	-1.13299e-10	-0.744935
70170024	chr2:70170024:G:A	3.59249e-06	-1.13299e-10	-1.07779
70170286	chr2:70170286:G:A	9.56728e-07	-1.55327	-0.847605
70170912	chr2:70170912:G:A	1.38962e-06	-1.41217	-0.615439
70170986	chr2:70170986:G:A	4.0758e-06	-0.951571	-3.69445e-10
70171046	chr2:70171046:C:T	2.71212e-06	-1.13299e-10	-1.35891
70171305	chr2:70171305:A:G	2.65976e-06	-1.13299e-10	-1.3784
70171455	chr2:70171455:A:G	1.18277e-06	-1.42174	-0.767039
70171535	chr2:70171535:G:A	3.53023e-06	-1.13299e-10	-1.09528
70172117	chr2:70172117:G:A	1.18353e-06	-1.44174	-0.746395
70172931	chr2:70172931:G:C	1.24256e-06	-1.50037	-0.639097
70172938	chr2:70172938:G:A	3.8609e-06	-1.00574	-3.69445e-10
70173364	chr2:70173364:T:A	1.01042e-06	-1.45824	-0.888027
70173509	chr2:70173509:T:C	2.69241e-06	-1.13299e-10	-1.3662
70173869	chr2:70173869:C:T	1.41613e-06	-1.47281	-0.535906
70173983	chr2:70173983:C:T	3.21008e-06	-1.13299e-10	-1.19034
70174356	chr2:70174356:G:A	1.62957e-05	0.496357	-0.0620921
70174578	chr2:70174578:G:A	1.16549e-05	-1.13299e-10	0.0990909
70174628	chr2:70174628:T:C	3.54637e-06	-1.13299e-10	-1.09071
70174733	chr2:70174733:C:T	8.50725e-07	-1.55727	-0.961036
70175471	chr2:70175471:T:G	2.25361e-06	-1.5441	-3.69445e-10
70176275	chr2:70176275:T:C	1.78415e-05	1.89441	-1.36952
70176333	chr2:70176333:A:T	8.98542e-06	-0.121083	-0.0399521
70177097	chr2:70177097:C:A	1.41976e-05	-1.13299e-10	0.296435
70177260	chr2:70177260:C:T	2.68842e-06	-1.13299e-10	-1.36769
70177668	chr2:70177668:T:G	2.66907e-06	-1.13299e-10	-1.37491
70177823	chr2:70177823:G:A	1.01056e-05	-1.13299e-10	-0.0435484
70177943	chr2:70177943:G:A	6.24093e-06	-1.13299e-10	-0.525509
70177990	chr2:70177990:T:A	2.04963e-05	2.03635	-1.37275
70179092	chr2:70179092:T:TCC	2.96969e-06	-1.13299e-10	-1.26818
70179784	chr2:70179784:A:T	1.39367e-05	0.391504	-0.113616
70179991	chr2:70179991:T:C	3.7462e-05	2.57306	-1.30638
70180014	chr2:70180014:G:A	2.69783e-06	-1.13299e-10	-1.36419
70180073	chr2:70180073:C:G	2.73514e-06	-1.5551	0.204642
70181806	chr2:70181806:A:G	1.05894e-05	-1.13299e-10	0.00321871
70182122	chr2:70182122:C:T	3.78589e-06	-1.13299e-10	-1.02536
70182157	chr2:70182157:C:T	2.83952e-06	-1.13299e-10	-1.313
70182918	chr2:70182918:A:C	3.86395e-06	-1.13299e-10	-1.00495
70182965	chr2:70182965:G:A	5.48228e-06	-1.13299e-10	-0.655118
70183152	chr2:70183152:T:C	1.03324e-05	0.968178	-0.989529
70183395	chr2:70183395:C:G	8.76576e-06	0.665765	-0.85155
70183712	chr2:70183712:G:A	3.98388e-06	-1.13299e-10	-0.974382
70184213	chr2:70184213:G:GACT	3.10493e-06	-1.41393	0.190283
70184309	chr2:70184309:C:T	5.18765e-06	-1.13299e-10	-0.710357
70184320	chr2:70184320:G:A	4.06529e-05	-1.13299e-10	1.34843
70185171	chr2:70185171:C:T	2.4914e-06	-1.44379	-3.69445e-10
70185202	chr2:70185202:A:C	6.70252e-06	0.755833	-1.20999
70185381	chr2:70185381:A:G	2.19154e-06	-1.3921	-0.179935
70185425	chr2:70185425:A:G	1.04032e-05	0.954062	-0.968584
70185701	chr2:70185701:A:C	2.66187e-06	-1.13299e-10	-1.37761
70185722	chr2:70185722:T:A	2.77074e-06	-1.13299e-10	-1.33752
70185734	chr2:70185734:C:T	5.73264e-06	0.298845	-0.909308
70186220	chr2:70186220:C:T	4.25232e-06	0.133786	-1.04296
70186515	chr2:70186515:A:G	7.91552e-06	-1.37568	1.08786
70186727	chr2:70186727:G:T	5.12129e-06	-1.13299e-10	-0.723232
70187337	chr2:70187337:G:A	2.8622e-06	-1.13299e-10	-1.30505
70187504	chr2:70187504:C:T	5.86029e-06	-1.13299e-10	-0.58844
70187609	chr2:70187609:T:C	5.34526e-06	0.531734	-1.21216
70187777	chr2:70187777:G:A	2.91965e-06	-1.13299e-10	-1.28517
70187805	chr2:70187805:C:T	2.70104e-06	-1.13299e-10	-1.363
70188210	chr2:70188210:C:T	3.36125e-06	-1.13299e-10	-1.14433
70188325	chr2:70188325:T:C	3.46936e-06	-1.11267	-3.69445e-10
70188333	chr2:70188333:G:A	2.74357e-06	-1.13299e-10	-1.34738
70188806	chr2:70188806:G:C	3.89325e-06	-1.13299e-10	-0.997394
70188809	chr2:70188809:G:A	2.84793e-06	-1.13299e-10	-1.31005
70189065	chr2:70189065:C:T	4.18508e-06	-0.0756114	-0.849502
70189296	chr2:70189296:C:T	3.21374e-06	-1.13299e-10	-1.1892
70189474	chr2:70189474:T:C	4.02835e-05	-1.13299e-10	1.3393
70189696	chr2:70189696:C:T	2.69617e-06	-1.13299e-10	-1.36481
70189889	chr2:70189889:T:C	2.9906e-06	-1.13299e-10	-1.26117
70190006	chr2:70190006:A:G	7.31947e-06	0.690463	-1.05656
70190013	chr2:70190013:C:G	0.000421419	1.30455	2.38244
70190274	chr2:70190274:T:TA	4.86461e-06	-1.13299e-10	-0.774652
70190405	chr2:70190405:G:A	0.000124208	0.0373894	2.42793
70190598	chr2:70190598:A:G	3.07909e-06	-0.302029	-0.929975
70190640	chr2:70190640:C:G	4.63536e-06	-1.13299e-10	-0.822926
70190829	chr2:70190829:G:A	4.92013e-06	-1.13299e-10	-0.763304
70190907	chr2:70190907:T:G	3.9951e-06	-0.0787188	-0.892851
70191128	chr2:70191128:A:G	3.43012e-06	-1.13299e-10	-1.12404
70191207	chr2:70191207:T:C	5.69865e-06	-1.31156	0.695155
70191337	chr2:70191337:T:G	2.95091e-06	-1.13299e-10	-1.27452
70191413	chr2:70191413:G:C	4.3594e-06	-1.13299e-10	-0.884305
70191428	chr2:70191428:G:C	2.68638e-06	-1.13299e-10	-1.36845
70191586	chr2:70191586:A:G	5.63726e-06	0.616658	-1.2439
70191786	chr2:70191786:GA:G	2.9913e-06	-1.13299e-10	-1.26093
70192241	chr2:70192241:T:G	0.000134705	0.327063	2.21938
70192637	chr2:70192637:C:T	3.63325e-06	-1.13299e-10	-1.06651
70193095	chr2:70193095:C:T	2.66247e-06	-1.13299e-10	-1.37738
70193358	chr2:70193358:C:T	2.68019e-06	-1.13299e-10	-1.37075
70193633	chr2:70193633:T:C	3.19841e-06	-1.13299e-10	-1.19398
70193906	chr2:70193906:G:A	6.34943e-06	-1.13299e-10	-0.508273
70194116	chr2:70194116:G:T	2.67279e-06	-1.13299e-10	-1.37352
70194445	chr2:70194445:A:G	6.22386e-06	-1.13299e-10	-0.528249
70194847	chr2:70194847:T:C	7.18338e-06	-1.13299e-10	-0.384869
70195313	chr2:70195313:C:A	2.66022e-06	-1.13299e-10	-1.37823
70195551	chr2:70195551:G:A	2.96677e-06	-1.13299e-10	-1.26917
70195823	chr2:70195823:C:T	2.99077e-06	-1.13299e-10	-1.26111
70195945	chr2:70195945:A:C	2.74084e-06	-1.13299e-10	-1.34837
70196556	chr2:70196556:C:T	4.4747e-06	-1.13299e-10	-0.8582
70196703	chr2:70196703:T:C	1.95154e-06	-1.51968	-0.168343
70196731	chr2:70196731:G:A	8.12018e-06	-1.13299e-10	-0.262286
70196966	chr2:70196966:T:G	5.43222e-06	-1.13299e-10	-0.66429
70197055	chr2:70197055:T:C	5.5466e-06	-1.13299e-10	-0.643454
70197289	chr2:70197289:C:A	2.79918e-06	-1.13299e-10	-1.32731
70197337	chr2:70197337:G:A	2.70267e-06	-1.13299e-10	-1.3624
70197391	chr2:70197391:C:T	3.04204e-06	-1.24411	-3.69445e-10
70197554	chr2:70197554:A:G	2.78856e-06	-1.13299e-10	-1.33111
70197865	chr2:70197865:T:C	2.69812e-06	-1.13299e-10	-1.36408
70197964	chr2:70197964:C:T	2.62554e-06	-0.435771	-0.955581
70198142	chr2:70198142:C:T	3.06718e-06	-1.13299e-10	-1.23588
70198642	chr2:70198642:TCA:T	2.77886e-06	-1.13299e-10	-1.3346
70198647	chr2:70198647:TGGC:T	2.78188e-06	-1.13299e-10	-1.33351
70198653	chr2:70198653:AAAG:A	2.79121e-06	-1.13299e-10	-1.33016
70199193	chr2:70199193:C:T	3.18562e-05	-0.704303	1.8089
70199248	chr2:70199248:T:C	2.68461e-06	-1.13299e-10	-1.3691
70199908	chr2:70199908:G:T	2.79774e-06	-1.13299e-10	-1.32783
70200101	chr2:70200101:A:G	2.77101e-06	-1.13299e-10	-1.33743
70200127	chr2:70200127:G:A	2.67682e-06	-1.13299e-10	-1.37201
70200208	chr2:70200208:G:A	4.21163e-05	-0.426021	1.80982
70200365	chr2:70200365:T:C	2.70433e-06	-1.13299e-10	-1.36178
70200444	chr2:70200444:C:T	1.05315e-06	-1.13464	-1.17021
70200456	chr2:70200456:T:C	1.19388e-06	-1.03508	-1.14435
70200493	chr2:70200493:C:T	2.78e-06	-1.13299e-10	-1.33419
70200564	chr2:70200564:G:A	1.29633e-06	-0.962226	-1.13487
70200910	chr2:70200910:T:C	3.01723e-06	-1.13299e-10	-1.2523
70201136	chr2:70201136:G:A	2.84105e-06	-1.13299e-10	-1.31246
70201170	chr2:70201170:A:G	8.45722e-06	-1.13299e-10	-0.221618
70201450	chr2:70201450:A:G	2.9924e-06	-1.13299e-10	-1.26056
70201672	chr2:70201672:G:A	2.89109e-06	-1.13299e-10	-1.295
70201702	chr2:70201702:C:T	2.68711e-06	-1.13299e-10	-1.36817
70201828	chr2:70201828:G:A	2.71491e-06	-1.13299e-10	-1.35788
70201835	chr2:70201835:C:T	2.97759e-06	-1.13299e-10	-1.26553
70201920	chr2:70201920:A:G	1.08407e-06	-1.04646	-1.22945
70202102	chr2:70202102:T:C	1.13118e-06	-0.999505	-1.23387
70202427	chr2:70202427:G:A	2.8558e-06	-1.13299e-10	-1.30729
70202551	chr2:70202551:C:T	2.72187e-06	-1.13299e-10	-1.35532
70202673	chr2:70202673:C:T	1.08208e-06	-1.06352	-1.21423
70203081	chr2:70203081:G:A	2.77135e-06	-1.13299e-10	-1.33731
70204689	chr2:70204689:A:G	6.16541e-05	-0.159191	1.92409
70204785	chr2:70204785:G:T	2.72388e-06	-1.13299e-10	-1.35458
70204972	chr2:70204972:C:T	2.744e-06	-1.13299e-10	-1.34722
70205026	chr2:70205026:G:C	3.34079e-06	-1.13299e-10	-1.15043
70205105	chr2:70205105:G:T	1.89981e-05	0.112623	0.475078
70205307	chr2:70205307:T:C	3.44468e-06	-1.13299e-10	-1.11981
70205324	chr2:70205324:C:T	3.53792e-06	-1.13299e-10	-1.0931
70205557	chr2:70205557:C:G	2.00699e-06	-0.30079	-1.35921
70205888	chr2:70205888:T:C	2.7167e-06	-1.13299e-10	-1.35722
70205901	chr2:70205901:A:C	2.66004e-06	-1.13299e-10	-1.3783
70205934	chr2:70205934:C:T	2.74593e-06	-1.13299e-10	-1.34652
70206227	chr2:70206227:C:T	1.27195e-06	-0.769946	-1.34614
70207487	chr2:70207487:C:A	2.27029e-06	-0.571182	-0.96555
70207505	chr2:70207505:T:C	3.42628e-06	-1.13299e-10	-1.12516
70207614	chr2:70207614:C:T	2.73018e-06	-1.13299e-10	-1.35227
70207782	chr2:70207782:C:T	2.87508e-06	-1.13299e-10	-1.30056
70207853	chr2:70207853:G:A	1.81528e-06	-0.657291	-1.10311
70208685	chr2:70208685:G:A	1.27635e-05	-1.13299e-10	0.189951
70208700	chr2:70208700:G:A	3.72645e-06	-1.04118	-3.69445e-10
70208953	chr2:70208953:C:T	2.74345e-06	-1.13299e-10	-1.34742
70209122	chr2:70209122:T:C	2.95779e-06	-1.13299e-10	-1.2722
70209419	chr2:70209419:C:T	1.38504e-06	-0.67944	-1.35147
70209672	chr2:70209672:A:G	4.10153e-06	-1.13299e-10	-0.94528
70209686	chr2:70209686:C:T	1.73521e-06	-0.474216	-1.33129
70210910	chr2:70210910:A:G	4.25114e-06	-1.13299e-10	-0.909451
70211892	chr2:70211892:C:T	2.71493e-06	-1.13299e-10	-1.35787
70212272	chr2:70212272:C:T	2.80025e-06	-0.512976	-0.813952
70212327	chr2:70212327:T:A	3.72626e-06	-1.13299e-10	-1.04123
70213316	chr2:70213316:C:A	2.37478e-06	-0.536648	-0.955085
70213350	chr2:70213350:T:C	2.70887e-06	-1.13299e-10	-1.36011
70213374	chr2:70213374:C:A	3.48487e-05	-0.327852	1.52223
70213485	chr2:70213485:T:C	2.66623e-06	-1.13299e-10	-1.37597
70214042	chr2:70214042:G:A	2.72301e-06	-1.13299e-10	-1.3549
70214199	chr2:70214199:T:TA	2.32891e-06	-0.545595	-0.965645
70214459	chr2:70214459:C:T	2.73334e-06	-1.13299e-10	-1.35111
70214668	chr2:70214668:A:G	2.65973e-06	-1.13299e-10	-1.37841
70215047	chr2:70215047:A:G	2.96394e-06	-1.13299e-10	-1.27012
70215590	chr2:70215590:ACAGTTTG:A	2.72007e-06	-1.13299e-10	-1.35598
70215660	chr2:70215660:T:C	1.69634e-06	-0.516846	-1.31132
70216033	chr2:70216033:T:C	2.6912e-06	-1.13299e-10	-1.36665
70217651	chr2:70217651:C:A	2.9744e-06	-1.13299e-10	-1.2666
70217716	chr2:70217716:C:A	5.2672e-06	-0.695139	-3.69445e-10
70217866	chr2:70217866:G:A	1.63915e-06	-0.515424	-1.34703
70217920	chr2:70217920:A:G	3.97503e-06	-1.13299e-10	-0.976605
70218104	chr2:70218104:G:GT	2.97518e-06	-1.13299e-10	-1.26633
70218119	chr2:70218119:G:C	1.2595e-06	-0.750493	-1.37543
70218267	chr2:70218267:A:G	2.46863e-06	-1.24518	-0.207797
70218973	chr2:70218973:G:C	4.06858e-06	-1.13299e-10	-0.953345
70219193	chr2:70219193:A:G	2.13963e-06	-0.632123	-0.963883
70219239	chr2:70219239:GGGA:G	2.10121e-06	-0.649377	-0.96475
70219653	chr2:70219653:A:C	1.35384e-05	-0.17743	0.426322
70220342	chr2:70220342:A:G	2.9808e-06	-1.13299e-10	-1.26445
70221030	chr2:70221030:G:A	2.80892e-06	-1.13299e-10	-1.32384
70221061	chr2:70221061:C:T	2.78274e-06	-1.13299e-10	-1.3332
70221198	chr2:70221198:G:C	2.73208e-06	-1.13299e-10	-1.35158
70221202	chr2:70221202:T:G	2.97851e-06	-1.13299e-10	-1.26522
70221474	chr2:70221474:A:T	2.87983e-06	-1.13299e-10	-1.29891
70221673	chr2:70221673:G:A	2.19363e-06	-1.57108	-3.69445e-10
70221827	chr2:70221827:G:A	2.67711e-06	-1.13299e-10	-1.3719
70222056	chr2:70222056:A:C	5.72815e-06	-1.13299e-10	-0.611246
70222152	chr2:70222152:A:C	2.67858e-06	-1.13299e-10	-1.37135
70222398	chr2:70222398:C:T	4.93584e-06	-1.13299e-10	-0.760117
70222644	chr2:70222644:A:G	3.33782e-06	-1.30178	0.15046
70222648	chr2:70222648:G:A	2.06899e-06	-0.670719	-0.958861
70223064	chr2:70223064:T:C	6.97295e-06	-1.13299e-10	-0.4146
70223154	chr2:70223154:A:C	5.53631e-07	-1.57234	-1.37556
70223253	chr2:70223253:T:C	4.07152e-06	-1.13299e-10	-0.952622
70223577	chr2:70223577:A:T	8.36673e-06	-1.13299e-10	-0.232376
70224042	chr2:70224042:C:T	2.71823e-06	-1.13299e-10	-1.35666
70224370	chr2:70224370:G:A	6.96459e-05	-1.13299e-10	1.88678
70226290	chr2:70226290:C:T	5.16377e-06	-1.13299e-10	-0.714971
70226631	chr2:70226631:G:A	2.65997e-06	-1.13299e-10	-1.37832
70226820	chr2:70226820:T:C	2.66875e-06	-1.13299e-10	-1.37503
70227113	chr2:70227113:T:G	1.12612e-05	-1.13299e-10	0.0647218
70227147	chr2:70227147:A:G	2.83115e-06	-1.31596	-3.69445e-10
70228775	chr2:70228775:A:G	2.81585e-06	-1.27866	-0.0427133
70229206	chr2:70229206:C:T	9.32708e-06	-1.13299e-10	-0.123717
70229237	chr2:70229237:T:C	2.76263e-06	-1.13299e-10	-1.34046
70229454	chr2:70229454:C:T	3.42572e-06	-1.26319	0.137867
70229565	chr2:70229565:T:C	2.87377e-06	-1.13299e-10	-1.30101
70229647	chr2:70229647:G:A	2.90168e-06	-1.13299e-10	-1.29135
70229945	chr2:70229945:A:G	3.02342e-06	-1.13299e-10	-1.25025
70230170	chr2:70230170:A:G	1.7571e-06	-0.548779	-1.24419
70230198	chr2:70230198:G:A	2.93394e-06	-1.13299e-10	-1.28029
70231234	chr2:70231234:G:A	2.80614e-06	-1.13299e-10	-1.32483
70231632	chr2:70231632:A:T	2.66396e-06	-1.13299e-10	-1.37683
70231933	chr2:70231933:T:C	2.63334e-06	-1.38839	-3.69445e-10
70232095	chr2:70232095:A:G	3.13359e-06	-1.27974	0.0652764
70232265	chr2:70232265:G:A	4.0347e-06	-1.13299e-10	-0.961707
70232854	chr2:70232854:C:T	2.72536e-06	-1.13299e-10	-1.35404
70233010	chr2:70233010:T:C	4.34311e-06	-0.888049	-3.69445e-10
70233174	chr2:70233174:T:C	4.25e-06	0.388852	-1.29857
70233179	chr2:70233179:C:G	2.22744e-06	-0.599547	-0.956237
70233264	chr2:70233264:C:T	1.80905e-06	-0.468094	-1.29574
70233279	chr2:70233279:T:C	2.78993e-06	-1.13299e-10	-1.33062
70233590	chr2:70233590:A:C	2.47241e-06	-0.581691	-0.869755
70233634	chr2:70233634:C:T	2.25299e-06	-1.54438	-3.69445e-10
70233896	chr2:70233896:C:A	2.70936e-06	-1.13299e-10	-1.35993
70233911	chr2:70233911:T:C	2.72491e-06	-1.13299e-10	-1.3542
70234223	chr2:70234223:T:G	3.97327e-06	-1.13299e-10	-0.977048
70234446	chr2:70234446:G:T	2.38506e-06	-0.562328	-0.925087
70234513	chr2:70234513:A:G	2.66181e-06	-1.13299e-10	-1.37763
70234562	chr2:70234562:T:C	8.40754e-06	-1.13299e-10	-0.22751
70234597	chr2:70234597:T:C	2.67984e-06	-1.13299e-10	-1.37088
70234723	chr2:70234723:G:A	2.66124e-06	-1.13299e-10	-1.37784
70235107	chr2:70235107:A:T	2.74063e-06	-1.13299e-10	-1.34845
70235111	chr2:70235111:A:T	1.45692e-06	-0.673187	-1.30713
70235206	chr2:70235206:G:A	5.05461e-05	-1.13299e-10	1.56625
70235303	chr2:70235303:T:C	2.91186e-06	-1.13299e-10	-1.28785
70235333	chr2:70235333:T:C	3.96558e-05	-1.13299e-10	1.3236
70235346	chr2:70235346:C:T	2.97977e-06	-1.13299e-10	-1.26479
70235485	chr2:70235485:C:T	2.72114e-06	-1.13299e-10	-1.35559
70235603	chr2:70235603:A:G	2.92816e-06	-1.13299e-10	-1.28227
70236219	chr2:70236219:A:G	2.96299e-06	-1.13299e-10	-1.27044
70236460	chr2:70236460:A:T	3.94061e-06	-1.13299e-10	-0.985302
70237126	chr2:70237126:G:A	2.70381e-06	-1.13299e-10	-1.36198
70237379	chr2:70237379:C:T	6.29935e-06	-1.13299e-10	-0.516192
70238245	chr2:70238245:T:C	1.42007e-06	-0.682877	-1.32305
70238428	chr2:70238428:G:A	2.84105e-06	-1.13299e-10	-1.31246
70238472	chr2:70238472:C:T	5.95529e-05	-1.13299e-10	1.73023
70238574	chr2:70238574:A:C	2.93514e-06	-1.13299e-10	-1.27988
70238842	chr2:70238842:G:T	2.92241e-06	-1.13299e-10	-1.28423
70238921	chr2:70238921:A:G	2.79691e-06	-1.13299e-10	-1.32812
70239206	chr2:70239206:C:A	3.22155e-06	-1.13299e-10	-1.18678
70239360	chr2:70239360:T:C	1.629e-06	-0.569173	-1.2995
70239388	chr2:70239388:G:A	2.85911e-06	-1.13299e-10	-1.30613
70240039	chr2:70240039:T:G	1.6142e-06	-0.581975	-1.29583
70240136	chr2:70240136:A:C	2.91218e-06	-1.13299e-10	-1.28774
70240753	chr2:70240753:T:C	3.36964e-06	-1.14183	-3.69445e-10
70241281	chr2:70241281:A:G	2.79658e-06	-1.13299e-10	-1.32824
70241390	chr2:70241390:C:T	2.78314e-06	-1.13299e-10	-1.33306
70241561	chr2:70241561:G:A	5.1519e-06	-1.13299e-10	-0.717272
70241566	chr2:70241566:G:A	2.68322e-06	-1.13299e-10	-1.36962
70241697	chr2:70241697:T:G	7.12441e-06	-1.13299e-10	-0.393112
70241850	chr2:70241850:G:C	2.57363e-05	-1.13299e-10	0.891262
70242087	chr2:70242087:C:T	2.66712e-06	-1.13299e-10	-1.37564
70242256	chr2:70242256:G:A	2.77949e-06	-1.13299e-10	-1.33437
70242310	chr2:70242310:T:A	2.4801e-06	-1.44834	-3.69445e-10
70242681	chr2:70242681:C:T	2.66416e-06	-1.13299e-10	-1.37675
70242818	chr2:70242818:T:C	2.6832e-06	-1.13299e-10	-1.36963
70242968	chr2:70242968:T:C	7.85928e-06	-1.13299e-10	-0.294944
70243187	chr2:70243187:AGG:A	2.67653e-06	-1.13299e-10	-1.37212
70243226	chr2:70243226:G:A	1.56384e-06	-0.616376	-1.29312
70243305	chr2:70243305:T:C	1.27712e-06	-0.75634	-1.35569
70243542	chr2:70243542:A:C	2.98844e-06	-1.13299e-10	-1.26189
70243897	chr2:70243897:T:C	2.95412e-06	-1.13299e-10	-1.27344
70244608	chr2:70244608:G:A	2.72124e-06	-1.13299e-10	-1.35555
70244625	chr2:70244625:GGAGATC:G	4.63788e-05	-1.13299e-10	1.4802
70244701	chr2:70244701:G:C	5.03332e-05	-1.13299e-10	1.56203
70244704	chr2:70244704:G:A	2.78201e-06	-1.13299e-10	-1.33346
70244767	chr2:70244767:A:G	2.98005e-06	-1.13391	-0.130786
70244782	chr2:70244782:C:G	2.05076e-06	-0.670563	-0.967864
70245350	chr2:70245350:G:A	7.62423e-05	-0.138777	2.11605
70245353	chr2:70245353:C:T	3.14884e-06	-1.13299e-10	-1.20961
70245391	chr2:70245391:C:G	1.22161e-05	-1.13299e-10	0.146118
70245898	chr2:70245898:C:T	3.75437e-06	-1.13299e-10	-1.03372
70246321	chr2:70246321:C:G	4.32907e-06	-1.29796	0.40667
70246641	chr2:70246641:T:C	2.4651e-06	-0.632671	-0.821735
70246926	chr2:70246926:G:A	2.66128e-06	-1.13299e-10	-1.37783
70246950	chr2:70246950:C:G	3.52093e-06	-1.13299e-10	-1.09791
70247127	chr2:70247127:T:C	2.13712e-06	-0.754738	-0.84244
70247245	chr2:70247245:C:G	2.02699e-06	-0.765833	-0.884255
70247365	chr2:70247365:T:C	2.17413e-06	-0.615212	-0.964798
70247650	chr2:70247650:AAT:A	2.82967e-06	-1.13299e-10	-1.31648
70247877	chr2:70247877:T:C	1.24546e-06	-0.760716	-1.37642
70247953	chr2:70247953:G:A	6.27036e-06	-1.13299e-10	-0.520806
70248283	chr2:70248283:G:A	2.81456e-06	-1.13299e-10	-1.32183
70248830	chr2:70248830:T:C	5.83355e-06	-0.593013	-3.69445e-10
70248944	chr2:70248944:A:T	2.6638e-06	-1.13299e-10	-1.37688
70249110	chr2:70249110:A:G	2.77128e-06	-1.13299e-10	-1.33733
70249236	chr2:70249236:A:G	1.43223e-06	-0.646214	-1.35119
70249416	chr2:70249416:T:A	2.39569e-06	-1.48297	-3.69445e-10
70249701	chr2:70249701:A:T	2.01428e-06	-0.680135	-0.976243
70250187	chr2:70250187:A:G	4.92858e-06	-1.26014	0.498554
70250467	chr2:70250467:A:C	2.81896e-06	-1.13299e-10	-1.32027
70250780	chr2:70250780:G:A	7.81302e-06	-1.13299e-10	-0.300848
70250820	chr2:70250820:C:T	2.75478e-06	-1.13299e-10	-1.3433
70251655	chr2:70251655:T:G	2.70748e-06	-1.13299e-10	-1.36062
70251665	chr2:70251665:T:TG	2.01093e-06	-0.68145	-0.976592
70252128	chr2:70252128:A:G	6.00065e-06	-1.2653	0.700525
70252548	chr2:70252548:A:G	2.3422e-06	-0.588882	-0.916666
70252818	chr2:70252818:A:T	1.38666e-06	-0.668069	-1.36167
70252863	chr2:70252863:T:C	4.98684e-06	-1.13299e-10	-0.749837
70252930	chr2:70252930:C:T	3.02441e-06	-1.13299e-10	-1.24992
70254278	chr2:70254278:A:G	3.02546e-06	-1.13299e-10	-1.24957
70254286	chr2:70254286:G:A	2.03433e-06	-0.669946	-0.976527
70254392	chr2:70254392:A:G	4.67131e-06	-1.27338	0.45818
70254457	chr2:70254457:TA:T	1.42706e-06	-0.645501	-1.35552
70254543	chr2:70254543:C:G	8.22275e-05	-0.116623	2.16947
70255087	chr2:70255087:T:G	7.99317e-06	-1.13299e-10	-0.278052
70255319	chr2:70255319:C:T	3.91625e-06	-0.648631	-0.342875
70255372	chr2:70255372:C:T	1.79928e-06	-0.549511	-1.21974
70256029	chr2:70256029:TTC:T	9.7362e-06	-1.13299e-10	-0.0807879
70257153	chr2:70257153:T:TG	1.66392e-06	-0.553254	-1.29421
70257201	chr2:70257201:T:G	4.97245e-06	-1.13299e-10	-0.752725
70257733	chr2:70257733:G:C	1.31972e-06	-0.700997	-1.37822
70257900	chr2:70257900:C:T	2.79025e-06	-1.13299e-10	-1.33051
70258449	chr2:70258449:G:C	1.20806e-06	-0.794617	-1.37301
70259275	chr2:70259275:T:C	1.17248e-06	-0.82555	-1.37197
70259347	chr2:70259347:T:TC	2.69204e-06	-1.13299e-10	-1.36634
70260180	chr2:70260180:T:C	1.20533e-06	-0.791918	-1.37797
70260324	chr2:70260324:A:G	1.15846e-06	-0.836834	-1.37271
70261105	chr2:70261105:T:C	3.17563e-05	-1.13299e-10	1.10145
70261338	chr2:70261338:C:T	3.5367e-06	-0.100078	-0.993367
70261745	chr2:70261745:C:T	2.20196e-06	-0.733657	-0.833632
70261840	chr2:70261840:AT:A	1.2055e-06	-0.792658	-1.37708
70262163	chr2:70262163:G:C	3.17767e-06	-1.13299e-10	-1.20049
70262170	chr2:70262170:T:A	3.87579e-06	-1.13299e-10	-1.00189
70262661	chr2:70262661:A:G	5.32812e-06	-1.13299e-10	-0.68364
70262774	chr2:70262774:C:T	2.75955e-06	-1.13299e-10	-1.34157
70263615	chr2:70263615:A:G	7.15678e-06	-1.13299e-10	-0.388579
70263733	chr2:70263733:T:C	1.23262e-06	-0.76909	-1.37841
70263744	chr2:70263744:C:T	7.64885e-06	-1.13299e-10	-0.322083
70264190	chr2:70264190:C:T	7.70221e-06	-1.13299e-10	-0.315132
70264487	chr2:70264487:C:T	4.54272e-06	-1.13299e-10	-0.843113
70264515	chr2:70264515:T:C	1.17863e-06	-0.814118	-1.37817
70265758	chr2:70265758:T:C	7.68156e-06	-1.13299e-10	-0.317816
70266150	chr2:70266150:G:T	1.18989e-05	-0.10382	0.223626
70266438	chr2:70266438:T:C	1.27274e-06	-0.738064	-1.3774
70266676	chr2:70266676:T:C	3.17729e-06	-1.13299e-10	-1.20061
70266772	chr2:70266772:G:A	2.05289e-06	-0.807303	-0.830085
70266901	chr2:70266901:C:T	2.08531e-06	-0.791637	-0.830085
70266939	chr2:70266939:T:C	1.30125e-06	-0.715704	-1.37761
70266940	chr2:70266940:G:A	4.38947e-06	-1.13299e-10	-0.877431
70266942	chr2:70266942:C:T	3.14275e-06	-1.13299e-10	-1.21154
70267081	chr2:70267081:T:C	3.75836e-05	-0.213942	1.48387
70267297	chr2:70267297:T:A	1.18449e-06	-0.817048	-1.37028
70267415	chr2:70267415:C:T	7.46278e-06	-1.13299e-10	-0.346711
70267430	chr2:70267430:A:G	3.89966e-06	-1.13299e-10	-0.99575
70267502	chr2:70267502:T:G	1.77774e-06	-0.804533	-0.97676
70267915	chr2:70267915:A:G	3.1489e-06	-1.13299e-10	-1.20959
70268056	chr2:70268056:G:A	2.09847e-06	-0.789077	-0.826355
70268098	chr2:70268098:T:G	3.1454e-06	-1.13299e-10	-1.2107
70268749	chr2:70268749:A:G	4.77796e-06	-0.792625	-3.69445e-10
70269053	chr2:70269053:G:A	8.32071e-06	-1.13299e-10	-0.237891
70269088	chr2:70269088:C:T	1.30854e-06	-0.7101	-1.37763
70269145	chr2:70269145:G:A	1.28632e-06	-0.726446	-1.37841
70269233	chr2:70269233:G:A	2.82615e-06	-1.13299e-10	-1.31772
70269411	chr2:70269411:C:T	3.38252e-06	-1.13299e-10	-1.13802
70269663	chr2:70269663:C:T	7.03723e-06	-1.13299e-10	-0.405424
70269981	chr2:70269981:C:T	7.49953e-06	-1.13299e-10	-0.341799
70270287	chr2:70270287:T:C	1.28857e-06	-0.725474	-1.37764
70270483	chr2:70270483:C:T	2.74174e-06	-1.13299e-10	-1.34805
70270692	chr2:70270692:C:T	8.92528e-06	-1.24528	1.07753
70270832	chr2:70270832:C:T	7.36096e-05	-1.13299e-10	1.94214
70270884	chr2:70270884:C:T	2.68884e-06	-1.13299e-10	-1.36753
70271109	chr2:70271109:G:A	2.67822e-06	-1.13299e-10	-1.37148
70271791	chr2:70271791:G:A	9.18075e-06	-1.27202	1.13249
70272349	chr2:70272349:A:T	3.94851e-06	-1.13299e-10	-0.9833
70272451	chr2:70272451:A:G	1.77048e-06	-0.819732	-0.965657
70272461	chr2:70272461:T:C	1.28885e-06	-0.725987	-1.3769
70272687	chr2:70272687:T:C	3.19275e-06	-1.13299e-10	-1.19576
70272792	chr2:70272792:G:A	2.71161e-06	-1.13299e-10	-1.3591
70272992	chr2:70272992:C:G	2.67527e-06	-1.13299e-10	-1.37259
70273162	chr2:70273162:T:C	4.63475e-06	-1.13299e-10	-0.823057
70274151	chr2:70274151:C:T	6.95136e-06	-0.417702	-3.69445e-10
70274342	chr2:70274342:C:T	3.22256e-06	-1.13299e-10	-1.18646
70274347	chr2:70274347:G:A	9.88434e-06	-1.18717	1.12148
70274403	chr2:70274403:G:A	2.72852e-06	-1.13299e-10	-1.35288
70274883	chr2:70274883:C:T	3.24803e-06	-1.13299e-10	-1.17859
70275798	chr2:70275798:A:G	9.85042e-06	-0.295969	0.226845
70276014	chr2:70276014:C:T	1.91689e-05	1.35208	-0.755431
70276270	chr2:70276270:C:T	2.73069e-06	-1.13299e-10	-1.35208
70276457	chr2:70276457:C:T	3.73571e-06	-1.13299e-10	-1.0387
70277794	chr2:70277794:A:G	8.7014e-06	-1.24529	1.05214
70278030	chr2:70278030:C:G	2.76061e-06	-1.13299e-10	-1.34119
70278449	chr2:70278449:T:G	2.98709e-06	-1.13299e-10	-1.26234
70278776	chr2:70278776:G:A	2.1117e-06	-0.764399	-0.844748
70279498	chr2:70279498:G:A	2.66564e-06	-1.13299e-10	-1.3762
70279613	chr2:70279613:C:T	1.18207e-06	-0.813036	-1.37634
70279677	chr2:70279677:T:C	0.000101278	-0.0326878	2.29392
70279937	chr2:70279937:A:G	1.23738e-05	-1.13299e-10	0.158946
70280162	chr2:70280162:T:A	2.22523e-06	-1.55678	-3.69445e-10
70281247	chr2:70281247:G:A	9.08928e-05	0.169647	1.98339
70282026	chr2:70282026:C:T	8.26135e-06	-0.504481	0.25943
70282037	chr2:70282037:C:T	3.83088e-06	-1.13299e-10	-1.01354
70282557	chr2:70282557:T:C	1.93024e-06	-0.785788	-0.913209
70282950	chr2:70282950:C:T	2.87107e-06	-1.30195	-3.69445e-10
70283020	chr2:70283020:G:A	4.81488e-06	-0.784928	-3.69445e-10
70283355	chr2:70283355:G:A	2.31879e-06	-1.51559	-3.69445e-10
70283785	chr2:70283785:A:G	1.22504e-05	-1.13299e-10	0.148917
70283865	chr2:70283865:C:T	2.08347e-06	-0.792516	-0.830085
70283929	chr2:70283929:A:G	1.80725e-06	-0.785017	-0.979816
70285181	chr2:70285181:A:G	2.1206e-06	-0.774854	-0.830085
70285391	chr2:70285391:G:T	2.70964e-06	-1.13299e-10	-1.35982
70285399	chr2:70285399:CTG:C	2.87773e-06	-1.13299e-10	-1.29964
70285432	chr2:70285432:C:T	5.12826e-06	-1.13299e-10	-0.721872
70285992	chr2:70285992:T:C	2.9404e-06	-1.13299e-10	-1.27809
70286548	chr2:70286548:C:T	1.25791e-06	-0.750238	-1.37695
70286677	chr2:70286677:T:C	2.71967e-06	-1.13299e-10	-1.35613
70286891	chr2:70286891:G:A	3.96574e-06	-1.13299e-10	-0.978945
70287352	chr2:70287352:G:A	2.71121e-06	-1.13299e-10	-1.35924
70288042	chr2:70288042:A:C	4.37762e-06	-1.13299e-10	-0.880133
70288832	chr2:70288832:C:T	2.6904e-06	-1.13299e-10	-1.36695
70288850	chr2:70288850:G:C	6.09243e-06	-1.13299e-10	-0.549591
70289326	chr2:70289326:A:C	1.2596e-06	-0.988859	-1.13699
70289529	chr2:70289529:G:A	1.73861e-06	-0.825624	-0.977929
70289764	chr2:70289764:T:C	2.66285e-06	-1.13299e-10	-1.37724
70289767	chr2:70289767:C:T	7.33001e-06	-1.13299e-10	-0.364661
70290379	chr2:70290379:A:G	5.56292e-05	2.41357	-0.751497
70290998	chr2:70290998:T:C	1.34248e-06	-0.79087	-1.27125
70291140	chr2:70291140:C:T	3.15408e-06	-1.13299e-10	-1.20794
70291653	chr2:70291653:G:A	0.00010906	0.137507	2.19775
70291710	chr2:70291710:C:G	1.84573e-06	-0.766905	-0.976861
70291735	chr2:70291735:G:T	6.44754e-06	-1.13299e-10	-0.492939
70291758	chr2:70291758:T:C	3.44007e-06	-1.13299e-10	-1.12115
70292159	chr2:70292159:G:A	2.084e-06	-0.792266	-0.830085
70292892	chr2:70292892:G:A	2.84778e-06	-1.13299e-10	-1.3101
70293122	chr2:70293122:GAGGTTTCTA:G	3.13794e-06	-1.13299e-10	-1.21307
70293366	chr2:70293366:A:G	1.6726e-06	-0.903654	-0.938608
70293714	chr2:70293714:C:T	4.33801e-06	-0.68257	-0.206654
70293743	chr2:70293743:C:T	1.2966e-06	-0.980566	-1.11633
70293850	chr2:70293850:C:A	1.08111e-05	-1.13299e-10	0.0239355
70293983	chr2:70293983:G:A	0.000226284	-0.776208	3.84136
70294137	chr2:70294137:CG:C	2.72123e-06	-0.271762	-1.08379
70294146	chr2:70294146:G:A	1.07089e-05	-1.19745	1.21189
70294383	chr2:70294383:G:A	4.2797e-06	-0.700065	-0.20269
70294434	chr2:70294434:T:C	7.26436e-06	-1.13299e-10	-0.373659
70294698	chr2:70294698:C:G	4.0368e-06	-0.751625	-0.209563
70294911	chr2:70294911:G:C	9.69316e-07	-1.37503	-1.01277
70295203	chr2:70295203:T:C	2.57955e-06	-0.183029	-1.22599
70295465	chr2:70295465:T:C	3.77649e-06	-1.13299e-10	-1.02784
70295795	chr2:70295795:A:T	5.47362e-06	-1.13299e-10	-0.656699
70296009	chr2:70296009:G:A	4.22849e-06	-0.734927	-0.179867
70296840	chr2:70296840:T:A	4.13133e-06	-0.714528	-0.223512
70297010	chr2:70297010:A:G	6.13058e-06	-1.1448	0.601449
70297200	chr2:70297200:C:T	3.84717e-06	-1.13299e-10	-1.0093
70298185	chr2:70298185:C:T	2.71799e-06	-1.13299e-10	-1.35674
70298253	chr2:70298253:T:C	2.16272e-06	-0.276144	-1.30913
70298257	chr2:70298257:T:C	3.84222e-06	-0.753621	-0.256969
70298358	chr2:70298358:A:C	1.83365e-06	-0.790264	-0.960068
70298991	chr2:70298991:A:G	5.1904e-06	-1.13299e-10	-0.709828
70299148	chr2:70299148:G:A	6.01842e-06	-1.13299e-10	-0.561814
70299890	chr2:70299890:G:A	4.59843e-06	-0.587711	-0.243213
70299975	chr2:70299975:C:T	2.80482e-06	-1.13299e-10	-1.3253
70300136	chr2:70300136:G:A	3.76275e-06	-0.784217	-0.247272
70300359	chr2:70300359:C:T	2.8647e-06	-1.30418	-3.69445e-10
70300447	chr2:70300447:C:T	2.67284e-06	-1.13299e-10	-1.3735
70300614	chr2:70300614:C:T	2.74811e-06	-1.13299e-10	-1.34572
70300645	chr2:70300645:T:A	3.34598e-06	-1.13299e-10	-1.14888
70300960	chr2:70300960:G:A	1.09264e-05	-1.13299e-10	0.0345464
70301383	chr2:70301383:G:A	2.7639e-06	-1.13299e-10	-1.34
70301469	chr2:70301469:T:C	4.37048e-06	-0.742539	-0.139227
70301587	chr2:70301587:G:A	4.82549e-06	-1.13299e-10	-0.782727
70301695	chr2:70301695:G:A	0.000172014	-0.152767	2.94371
70301737	chr2:70301737:A:T	3.30814e-06	-1.13299e-10	-1.16025
70301741	chr2:70301741:G:A	4.35719e-06	-1.13299e-10	-0.884812
70301905	chr2:70301905:T:G	5.46289e-06	-1.13299e-10	-0.658661
70302470	chr2:70302470:C:T	2.33028e-05	0.791935	-3.69445e-10
70302482	chr2:70302482:T:C	6.02812e-05	-0.0286425	1.77102
70302852	chr2:70302852:C:T	4.66721e-06	-1.13299e-10	-0.816078
70303047	chr2:70303047:C:T	5.71687e-05	-0.0336839	1.72305
70304450	chr2:70304450:AT:A	2.78582e-06	-1.13299e-10	-1.33209
70304703	chr2:70304703:C:T	2.67773e-06	-1.13299e-10	-1.37167
70305292	chr2:70305292:A:G	0.000693879	0.0883628	4.0973
70305367	chr2:70305367:C:A	8.98448e-06	-0.52213	0.36099
70305393	chr2:70305393:G:T	2.69542e-06	-1.13299e-10	-1.36508
70305981	chr2:70305981:C:G	1.01415e-05	-1.13299e-10	-0.0400044
70306085	chr2:70306085:A:C	2.70692e-06	-1.13299e-10	-1.36083
70306359	chr2:70306359:C:T	2.70622e-06	-1.13299e-10	-1.36108
70306361	chr2:70306361:C:T	2.73308e-06	-1.13299e-10	-1.35121
70306547	chr2:70306547:AT:A	1.83728e-05	-1.13299e-10	0.554234
70307441	chr2:70307441:T:G	2.93352e-06	-1.13299e-10	-1.28043
70308305	chr2:70308305:G:A	2.46093e-06	-0.644905	-0.811193
70308790	chr2:70308790:T:A	2.85139e-06	-1.13299e-10	-1.30883
70309453	chr2:70309453:C:A	2.72852e-06	-1.13299e-10	-1.35288
70309624	chr2:70309624:C:T	3.66172e-06	-1.13299e-10	-1.0587
70309671	chr2:70309671:T:C	2.73197e-06	-1.13299e-10	-1.35162
70309865	chr2:70309865:G:T	5.87977e-06	-1.13299e-10	-0.58512
70310041	chr2:70310041:C:T	7.97315e-07	-1.40651	-1.17663
70310526	chr2:70310526:G:A	1.10928e-05	-0.510559	0.560213
70310650	chr2:70310650:T:C	2.69234e-06	-1.13299e-10	-1.36623
70310729	chr2:70310729:C:T	1.15472e-05	-1.13299e-10	0.0898013
70310880	chr2:70310880:G:T	2.35794e-06	-0.704535	-0.794314
70311321	chr2:70311321:C:G	2.70737e-06	-1.13299e-10	-1.36066
70311397	chr2:70311397:T:C	2.42836e-06	-0.98708	-0.482344
70312193	chr2:70312193:T:G	2.23618e-06	-1.55187	-3.69445e-10
70312225	chr2:70312225:T:C	2.76929e-06	-1.13299e-10	-1.33805
70312350	chr2:70312350:T:C	9.33073e-07	-1.10007	-1.32584
70312456	chr2:70312456:T:C	2.74386e-06	-1.13299e-10	-1.34727
70312520	chr2:70312520:T:C	2.73972e-06	-1.13299e-10	-1.34878
70312864	chr2:70312864:T:C	8.40704e-07	-1.20416	-1.326
70312963	chr2:70312963:T:C	2.62735e-06	-1.39066	-3.69445e-10
70313008	chr2:70313008:T:C	2.47437e-06	-0.624968	-0.825686
70313376	chr2:70313376:T:C	3.13946e-06	-1.13299e-10	-1.21259
70313594	chr2:70313594:T:C	3.82872e-06	0.0219502	-1.03606
70314287	chr2:70314287:A:G	6.28649e-06	-0.946823	0.428588
70314531	chr2:70314531:T:G	3.02799e-06	-1.13299e-10	-1.24874
70314806	chr2:70314806:T:C	0.000485277	0.740624	3.08746
70314891	chr2:70314891:G:A	1.38071e-05	-0.995941	1.26449
70314928	chr2:70314928:A:G	3.71242e-05	-1.04111	2.29874
70315419	chr2:70315419:G:GAC	3.03879e-06	-1.24518	-3.69445e-10
70315787	chr2:70315787:T:C	4.63801e-06	-1.13299e-10	-0.822354
70315808	chr2:70315808:A:G	3.4357e-05	-1.03274	2.21291
70316592	chr2:70316592:G:A	4.56216e-06	-1.13299e-10	-0.838843
70316899	chr2:70316899:G:C	4.63063e-06	-1.13299e-10	-0.823945
70317061	chr2:70317061:TA:T	9.6761e-05	2.75723	-0.541628
70317453	chr2:70317453:AGAGT:A	0.000355312	0.67618	2.84018
70318032	chr2:70318032:C:T	0.000399622	0.719821	2.91406
70318419	chr2:70318419:TAGC:T	3.90207e-05	1.14146	0.165998
70318559	chr2:70318559:G:A	3.00178e-06	-1.13299e-10	-1.25743
70318662	chr2:70318662:C:T	3.38971e-06	-1.13299e-10	-1.1359
70319237	chr2:70319237:A:G	3.08824e-06	-1.22904	-3.69445e-10
70319247	chr2:70319247:G:T	2.19441e-06	-1.57073	-3.69445e-10
70319491	chr2:70319491:C:T	3.58978e-05	1.09461	0.129431
70319805	chr2:70319805:C:T	1.43733e-05	0.308733	-3.69445e-10
70320425	chr2:70320425:A:T	3.79149e-05	1.20926	0.0694486
70320465	chr2:70320465:T:C	2.53601e-06	-0.917477	-0.50857
70320606	chr2:70320606:A:G	5.55661e-06	-1.13299e-10	-0.641651
70320682	chr2:70320682:T:C	4.45122e-05	1.33205	0.107076
70321012	chr2:70321012:C:T	7.18007e-06	-1.13299e-10	-0.38533
70321059	chr2:70321059:T:C	3.63573e-06	-1.13299e-10	-1.06583
70321080	chr2:70321080:G:A	2.70201e-06	-1.13299e-10	-1.36264
70321081	chr2:70321081:T:C	2.7674e-06	-1.13299e-10	-1.33873
70321109	chr2:70321109:T:C	2.48655e-06	-0.921161	-0.524581
70321374	chr2:70321374:C:T	2.85671e-06	-1.13299e-10	-1.30697
70321434	chr2:70321434:G:A	2.41219e-05	0.754394	0.0720879
70321522	chr2:70321522:T:C	2.20276e-06	-1.56693	-3.69445e-10
70321982	chr2:70321982:G:A	4.15059e-06	-1.13299e-10	-0.933388
70321990	chr2:70321990:T:A	3.68192e-06	-1.0075	-0.045709
70321991	chr2:70321991:C:T	3.13382e-05	1.0108	0.0774001
70322017	chr2:70322017:T:C	6.49812e-06	-0.485126	-3.69445e-10
70322091	chr2:70322091:C:T	2.97701e-06	-1.13299e-10	-1.26572
70322646	chr2:70322646:C:A	3.69358e-05	1.19026	0.0622786
70322829	chr2:70322829:T:C	4.01756e-06	-0.958878	-0.00708701
70323149	chr2:70323149:T:G	2.73174e-06	-1.13299e-10	-1.3517
70323160	chr2:70323160:A:G	2.92563e-06	-1.13299e-10	-1.28313
70323213	chr2:70323213:C:G	3.06458e-06	-1.13299e-10	-1.23673
70323339	chr2:70323339:AG:A	3.69566e-06	-1.13299e-10	-1.04948
70323621	chr2:70323621:A:G	4.6085e-06	-1.13299e-10	-0.828737
70323786	chr2:70323786:CAG:C	2.24511e-06	-1.54788	-3.69445e-10
70323792	chr2:70323792:T:A	0.000103724	2.74492	-0.459818
70324077	chr2:70324077:C:A	3.15875e-05	1.08009	0.0160371
70324116	chr2:70324116:AAAAAG:A	5.78106e-06	-1.13299e-10	-0.602051
70324340	chr2:70324340:A:C	3.16652e-05	1.10369	-0.00511136
70324368	chr2:70324368:T:C	3.25792e-05	1.12939	-0.00235561
70324564	chr2:70324564:C:T	5.2298e-06	-1.13299e-10	-0.702265
70324712	chr2:70324712:CA:C	3.46074e-05	1.04815	0.139275
70324775	chr2:70324775:C:T	3.33506e-05	1.08488	0.0655593
70324784	chr2:70324784:A:G	3.00646e-05	1.01138	0.0353306
70324805	chr2:70324805:T:C	3.00206e-05	-1.07895	2.12419
70324884	chr2:70324884:T:C	5.02288e-06	-0.742635	-3.69445e-10
70325281	chr2:70325281:T:G	3.71281e-05	1.158	0.0997368
70325339	chr2:70325339:C:T	2.85748e-06	-1.13299e-10	-1.3067
70325577	chr2:70325577:A:C	3.43564e-05	-1.13299e-10	1.18015
70325581	chr2:70325581:C:T	2.84035e-06	-1.13299e-10	-1.31271
70325582	chr2:70325582:T:C	3.53972e-06	-1.13299e-10	-1.09259
70325604	chr2:70325604:C:T	1.11022e-05	-0.0289424	0.0794425
70325623	chr2:70325623:A:G	0.000200727	1.00723	1.93807
70325836	chr2:70325836:G:A	3.12063e-05	1.08029	0.0036952
70325870	chr2:70325870:T:C	2.55007e-05	0.00312856	0.878939
70325918	chr2:70325918:G:T	3.05159e-05	1.00235	0.0592567
70325967	chr2:70325967:G:A	3.23948e-05	-1.13299e-10	1.12136
70326234	chr2:70326234:G:C	3.52537e-05	1.17086	0.0350754
70326239	chr2:70326239:A:C	3.38389e-05	1.14056	0.0244131
70326736	chr2:70326736:T:C	3.09588e-05	1.16094	-0.0849259
70327099	chr2:70327099:T:G	2.69718e-06	-1.13299e-10	-1.36443
70327505	chr2:70327505:G:C	2.67385e-06	-1.13299e-10	-1.37312
70327911	chr2:70327911:T:C	1.94204e-05	-1.13299e-10	0.609685
70328454	chr2:70328454:C:A	5.30363e-06	-1.13299e-10	-0.688247
70328521	chr2:70328521:G:A	5.33064e-06	-1.13299e-10	-0.683167
70328694	chr2:70328694:A:G	1.42446e-05	-1.13299e-10	0.299737
70328866	chr2:70328866:G:T	2.30528e-05	2.13649	-1.35534
70329205	chr2:70329205:T:C	1.59551e-06	-0.59714	-1.29231
70329298	chr2:70329298:GCTGCC:G	1.64686e-06	-0.552439	-1.30533
70330185	chr2:70330185:C:T	2.12211e-05	2.01529	-1.31694
70330245	chr2:70330245:C:T	3.56059e-06	-1.13299e-10	-1.08671
70330261	chr2:70330261:G:A	5.40172e-06	-1.13299e-10	-0.669922
70330495	chr2:70330495:A:G	2.66523e-06	-1.13299e-10	-1.37635
70330558	chr2:70330558:G:GT	2.38262e-05	2.13509	-1.32094
70330953	chr2:70330953:C:T	9.43051e-06	-1.13299e-10	-0.112688
70331223	chr2:70331223:G:A	2.67748e-06	-1.13299e-10	-1.37176
70331308	chr2:70331308:T:A	2.22164e-06	-1.55839	-3.69445e-10
70331862	chr2:70331862:C:T	1.01805e-05	-0.707607	0.671446
70331904	chr2:70331904:A:G	4.5075e-06	-1.13299e-10	-0.850897
70332053	chr2:70332053:T:C	0.000515678	0.0790002	3.80984
70332150	chr2:70332150:C:G	2.81455e-06	-1.13299e-10	-1.32184
70332262	chr2:70332262:C:A	2.89719e-06	-1.13299e-10	-1.2929
70332466	chr2:70332466:C:A	3.55691e-06	-1.13299e-10	-1.08775
70332471	chr2:70332471:C:G	3.75018e-06	-1.13299e-10	-1.03483
70332537	chr2:70332537:G:A	2.72182e-06	-1.13299e-10	-1.35534
70332651	chr2:70332651:G:C	1.77096e-06	-0.413572	-1.37155
70333269	chr2:70333269:T:C	3.44857e-06	-1.13299e-10	-1.11868
70333422	chr2:70333422:A:C	3.0088e-06	-1.13299e-10	-1.2551
70333807	chr2:70333807:C:T	7.59224e-06	-1.37919	1.04968
70333845	chr2:70333845:AG:A	2.66694e-06	-1.13299e-10	-1.37571
70333982	chr2:70333982:C:T	6.52684e-05	0.163735	1.65814
70334121	chr2:70334121:G:A	2.67939e-06	-1.13299e-10	-1.37105
70334631	chr2:70334631:T:C	7.36794e-05	-1.13299e-10	1.94309
70334956	chr2:70334956:C:T	2.81679e-06	-1.13299e-10	-1.32104
70335126	chr2:70335126:TCTC:T	2.80405e-06	-1.13299e-10	-1.32557
70335391	chr2:70335391:C:T	5.33734e-06	-1.13299e-10	-0.681911
70335518	chr2:70335518:T:C	2.20586e-06	-0.982323	-0.583199
70335546	chr2:70335546:A:G	0.000269855	0.110472	3.13077
70335741	chr2:70335741:C:T	7.00403e-06	-1.13299e-10	-0.410153
70335912	chr2:70335912:C:T	5.24237e-05	-1.39801	3.00073
70335970	chr2:70335970:G:A	2.91611e-06	-1.13299e-10	-1.28639
70336142	chr2:70336142:A:G	2.78725e-06	-1.13299e-10	-1.33158
70336352	chr2:70336352:A:T	5.0686e-06	-1.13299e-10	-0.733575
70336622	chr2:70336622:A:G	2.88245e-06	-1.298	-3.69445e-10
70336870	chr2:70336870:C:A	7.19273e-06	-1.13299e-10	-0.383569
70337220	chr2:70337220:G:A	2.6604e-05	-0.0821287	1.00655
70337399	chr2:70337399:T:C	1.69739e-05	1.19543	-0.720389
70337612	chr2:70337612:AACAG:A	2.74179e-06	-1.13299e-10	-1.34803
70337715	chr2:70337715:A:G	1.19639e-05	0.875234	-0.749979
70338233	chr2:70338233:C:T	1.00121e-05	0.57393	-0.626772
70338405	chr2:70338405:T:C	4.75632e-06	0.568443	-1.36561
70338602	chr2:70338602:T:A	2.66051e-06	-1.13299e-10	-1.37812
70338722	chr2:70338722:C:T	9.48748e-06	-1.13299e-10	-0.106665
70339070	chr2:70339070:G:A	3.27956e-06	-1.13299e-10	-1.16893
70339257	chr2:70339257:G:A	4.2524e-06	-1.13299e-10	-0.909155
70339258	chr2:70339258:T:A	3.99647e-06	-1.13299e-10	-0.971227
70339470	chr2:70339470:TG:T	4.22675e-06	-1.13299e-10	-0.915206
70339477	chr2:70339477:GAA:G	4.50041e-06	-1.13299e-10	-0.852469
70339543	chr2:70339543:G:GT	4.25042e-06	-1.13299e-10	-0.90962
70339587	chr2:70339587:C:T	6.33431e-06	-1.13299e-10	-0.510657
70339729	chr2:70339729:A:G	4.09055e-06	-1.13299e-10	-0.947959
70339899	chr2:70339899:C:T	4.58544e-06	-1.13299e-10	-0.833752
70339946	chr2:70339946:G:A	4.43914e-06	-1.13299e-10	-0.866178
70340308	chr2:70340308:T:C	9.64972e-06	0.701379	-0.791089
70340363	chr2:70340363:C:T	3.2822e-06	-1.13299e-10	-1.16812
70340602	chr2:70340602:C:T	9.3084e-06	0.629358	-0.755079
70341118	chr2:70341118:G:T	7.93812e-06	0.755474	-1.04044
70341860	chr2:70341860:T:C	9.41554e-06	0.765304	-0.879581
70342019	chr2:70342019:G:A	6.89825e-07	-1.41111	-1.31684
70342065	chr2:70342065:C:T	9.17591e-05	-1.13299e-10	2.16253
70342597	chr2:70342597:C:T	1.60913e-05	0.421643	-3.69445e-10
70342637	chr2:70342637:A:C	3.44532e-06	-1.13299e-10	-1.11962
70342706	chr2:70342706:A:G	6.87018e-06	0.873453	-1.3029
70342827	chr2:70342827:TAGATGGCTTGAGAAGAGTTTGTTAG:T	4.64076e-06	0.547229	-1.36899
70342864	chr2:70342864:A:ATG	4.22567e-06	-1.13299e-10	-0.915461
70342865	chr2:70342865:AGCC:A	4.04296e-06	-1.13299e-10	-0.95966
70342908	chr2:70342908:T:C	3.06104e-06	-1.13299e-10	-1.23788
70342913	chr2:70342913:CAT:C	4.14689e-06	-1.13299e-10	-0.93428
70342951	chr2:70342951:T:C	2.96942e-06	-1.13299e-10	-1.26827
70343139	chr2:70343139:G:C	3.72922e-06	-1.13299e-10	-1.04044
70343212	chr2:70343212:A:T	1.35178e-05	0.247366	-3.69445e-10
70343401	chr2:70343401:T:C	4.06581e-05	-1.13299e-10	1.34856
70343615	chr2:70343615:A:G	3.95074e-06	-1.13299e-10	-0.982736
70343686	chr2:70343686:C:T	1.00427e-05	-1.13299e-10	-0.0497956
70343756	chr2:70343756:C:G	7.23565e-06	0.689845	-1.06746
70343794	chr2:70343794:C:G	8.38739e-06	-1.13299e-10	-0.229909
70343914	chr2:70343914:T:C	6.5258e-06	-1.13299e-10	-0.480875
70343971	chr2:70343971:A:G	6.71622e-06	0.606492	-1.0586
70344224	chr2:70344224:C:T	2.94809e-06	-1.13299e-10	-1.27548
70344807	chr2:70344807:A:T	9.99999e-06	0.790009	-0.844064
70344930	chr2:70344930:A:G	4.32324e-06	-1.13299e-10	-0.892633
70344976	chr2:70344976:T:C	4.78568e-06	0.546409	-1.33742
70345534	chr2:70345534:G:A	3.25771e-06	-1.13299e-10	-1.17562
70345550	chr2:70345550:G:A	4.64826e-06	0.535069	-1.35521
70345769	chr2:70345769:C:A	2.94307e-06	-1.13299e-10	-1.27719
70345777	chr2:70345777:G:T	2.97757e-06	-1.13299e-10	-1.26553
70345864	chr2:70345864:T:C	9.93807e-06	-1.13299e-10	-0.0602656
70346444	chr2:70346444:C:T	2.99078e-06	-1.13299e-10	-1.26111
70346621	chr2:70346621:C:A	7.49892e-06	-1.13299e-10	-0.34188
70347006	chr2:70347006:G:C	6.39109e-07	-1.48534	-1.31898
70347105	chr2:70347105:C:A	5.93652e-07	-1.49975	-1.37836
70347170	chr2:70347170:T:C	3.21907e-06	-1.13299e-10	-1.18754
70347186	chr2:70347186:G:T	1.2155e-05	-1.4791	1.62021
70347392	chr2:70347392:G:A	2.98191e-06	-1.13299e-10	-1.26407
70347675	chr2:70347675:T:A	2.5804e-06	-1.40869	-3.69445e-10
70347698	chr2:70347698:C:T	2.66721e-06	-1.13299e-10	-1.3756
70347761	chr2:70347761:A:G	3.52451e-05	0.533432	0.672255
70347865	chr2:70347865:C:T	5.77327e-07	-1.56769	-1.3383
70347893	chr2:70347893:G:T	2.89575e-06	-1.13299e-10	-1.29339
70348072	chr2:70348072:A:C	6.28041e-06	-1.54523	1.02603
70348180	chr2:70348180:A:G	3.09753e-06	-1.13299e-10	-1.22603
70348220	chr2:70348220:A:G	3.83825e-06	0.34688	-1.3585
70348617	chr2:70348617:T:C	6.80155e-06	0.553745	-0.993234
70348657	chr2:70348657:T:C	2.7711e-06	-1.13299e-10	-1.3374
70348848	chr2:70348848:C:A	3.08078e-06	-1.13299e-10	-1.23146
70349123	chr2:70349123:A:G	3.35314e-06	-1.13299e-10	-1.14674
70349699	chr2:70349699:A:G	3.46398e-06	-1.13299e-10	-1.11422
70349865	chr2:70349865:A:G	3.79424e-06	-1.50617	0.48302
70350283	chr2:70350283:C:T	1.06391e-05	0.725964	-0.718071
70350365	chr2:70350365:T:G	3.67484e-06	-1.13299e-10	-1.05513
70350456	chr2:70350456:T:C	2.82295e-06	-1.13299e-10	-1.31886
70350917	chr2:70350917:C:T	3.8156e-06	-1.13299e-10	-1.01754
70351111	chr2:70351111:T:G	2.66607e-06	-1.13299e-10	-1.37603
70351418	chr2:70351418:A:C	3.05506e-06	-1.13299e-10	-1.23984
70351690	chr2:70351690:T:G	3.43475e-06	-1.13299e-10	-1.1227
70351829	chr2:70351829:T:C	2.83768e-06	-1.13299e-10	-1.31365
70351969	chr2:70351969:A:G	3.37219e-06	-1.13299e-10	-1.14108
70352037	chr2:70352037:C:T	2.73426e-06	-1.13299e-10	-1.35078
70352201	chr2:70352201:T:C	2.94202e-05	-1.13299e-10	1.02504
70352234	chr2:70352234:A:G	3.84948e-06	-1.13299e-10	-1.0087
70352309	chr2:70352309:A:G	2.45401e-06	-0.139415	-1.3195
70352508	chr2:70352508:G:C	2.52492e-06	-1.53233	0.101903
70352790	chr2:70352790:C:T	6.69417e-07	-1.46715	-1.29083
70352863	chr2:70352863:G:T	2.68998e-06	-1.13299e-10	-1.3671
70353029	chr2:70353029:A:G	8.00282e-07	-1.30153	-1.2779
70353623	chr2:70353623:C:T	4.80745e-06	-0.786472	-3.69445e-10
70353785	chr2:70353785:C:T	7.55393e-07	-1.57506	-1.0621
70353812	chr2:70353812:T:C	1.97159e-05	-1.13299e-10	0.624786
70354182	chr2:70354182:C:T	7.58158e-07	-1.57448	-1.05902
70354204	chr2:70354204:C:G	7.24464e-06	-1.13299e-10	-0.376377
70354326	chr2:70354326:T:C	3.49006e-06	-1.13299e-10	-1.10672
70354636	chr2:70354636:T:C	3.53807e-06	-1.13299e-10	-1.09306
70354704	chr2:70354704:CAG:C	1.41594e-06	-0.640584	-1.36826
70354837	chr2:70354837:C:T	1.45831e-06	-0.610224	-1.36913
70355290	chr2:70355290:T:C	1.461e-06	-0.610931	-1.36659
70356045	chr2:70356045:C:T	3.51914e-06	-1.13299e-10	-1.09842
70356121	chr2:70356121:T:C	2.22396e-06	-1.55735	-3.69445e-10
70356825	chr2:70356825:C:T	1.18513e-06	-0.826273	-1.36051
70357036	chr2:70357036:T:C	3.55242e-06	-1.13299e-10	-1.08901
70357504	chr2:70357504:C:T	1.86086e-06	-0.469505	-1.26609
70357901	chr2:70357901:G:C	1.54407e-06	-1.03056	-0.89166
70357937	chr2:70357937:C:T	7.29356e-06	-1.13299e-10	-0.369647
70358219	chr2:70358219:G:A	7.66714e-06	-1.13299e-10	-0.319695
70358280	chr2:70358280:T:C	2.6599e-06	-1.13299e-10	-1.37835
70359174	chr2:70359174:T:G	1.33134e-06	-1.12123	-0.949216
70359564	chr2:70359564:T:C	8.48548e-07	-1.28324	-1.23763
70359807	chr2:70359807:C:T	3.03503e-06	-1.13299e-10	-1.24642
70360042	chr2:70360042:C:G	2.66157e-06	-1.13299e-10	-1.37772
70360372	chr2:70360372:G:A	1.17541e-06	-0.830088	-1.36494
70360652	chr2:70360652:C:T	2.67421e-06	-1.13299e-10	-1.37298
70361028	chr2:70361028:T:C	2.66735e-06	-1.13299e-10	-1.37555
70361454	chr2:70361454:C:T	7.86435e-06	-1.13299e-10	-0.294299
70361504	chr2:70361504:G:C	6.05405e-06	-1.13299e-10	-0.555911
70361564	chr2:70361564:G:T	2.6734e-06	-1.13299e-10	-1.37329
70362076	chr2:70362076:G:A	8.07835e-07	-1.57225	-0.997785
70362226	chr2:70362226:G:A	1.44168e-06	-1.27323	-0.717602
70362266	chr2:70362266:C:T	3.03006e-06	-1.13299e-10	-1.24806
70362300	chr2:70362300:A:T	6.11085e-06	-1.13299e-10	-0.546573
70362997	chr2:70362997:C:A	1.37727e-06	-1.08781	-0.948729
70363358	chr2:70363358:G:A	2.88654e-06	-1.13299e-10	-1.29658
70363553	chr2:70363553:G:A	3.69064e-06	-1.13299e-10	-1.05084
70364162	chr2:70364162:C:T	3.17559e-06	-1.13299e-10	-1.20115
70364317	chr2:70364317:G:T	7.60352e-07	-1.47067	-1.15995
70364376	chr2:70364376:T:C	1.88282e-06	-0.429649	-1.29422
70364675	chr2:70364675:C:T	5.53991e-07	-1.57511	-1.37213
70365444	chr2:70365444:A:G	1.47864e-06	-1.01572	-0.949798
70365603	chr2:70365603:G:C	2.68005e-06	-1.13299e-10	-1.3708
70365975	chr2:70365975:G:A	2.70711e-06	-1.13299e-10	-1.36076
70366626	chr2:70366626:G:A	2.74355e-06	-1.13299e-10	-1.34739
70366706	chr2:70366706:G:T	1.27339e-06	-1.20108	-0.913873
70367127	chr2:70367127:T:C	9.2989e-07	-1.24592	-1.18341
70367333	chr2:70367333:C:T	3.92774e-06	-1.13299e-10	-0.988574
70367431	chr2:70367431:C:A	1.89841e-06	-0.593157	-1.12246
70367609	chr2:70367609:C:T	4.09752e-06	-1.13299e-10	-0.946257
70367648	chr2:70367648:C:G	2.19362e-06	-1.57109	-3.69445e-10
70368137	chr2:70368137:C:T	3.3781e-06	-1.13299e-10	-1.13933
70368266	chr2:70368266:G:C	7.37526e-07	-1.51798	-1.14311
70368446	chr2:70368446:C:T	9.26356e-06	-0.13055	-3.69445e-10
70368477	chr2:70368477:T:C	3.35175e-06	-1.13299e-10	-1.14716
70368560	chr2:70368560:G:C	3.01445e-06	-1.25322	-3.69445e-10
70368611	chr2:70368611:G:A	9.0777e-07	-1.25516	-1.19825
70368669	chr2:70368669:C:T	7.22411e-07	-1.49665	-1.18515
70368777	chr2:70368777:T:C	8.50668e-07	-1.54372	-0.974648
70369057	chr2:70369057:A:G	1.65842e-05	-1.13299e-10	0.451813
70369083	chr2:70369083:A:G	6.80465e-07	-1.51176	-1.22986
70369562	chr2:70369562:A:G	2.69649e-06	-1.13299e-10	-1.36469
70369578	chr2:70369578:C:A	2.66079e-06	-1.13299e-10	-1.37801
70369861	chr2:70369861:C:T	3.58014e-06	-1.13299e-10	-1.08124
70369947	chr2:70369947:C:A	3.02705e-06	-1.13299e-10	-1.24905
70370185	chr2:70370185:AAC:A	7.743e-06	-1.13299e-10	-0.30985
70370253	chr2:70370253:G:C	6.57396e-07	-1.54378	-1.23233
70370264	chr2:70370264:T:C	9.51536e-07	-1.25419	-1.15213
70370304	chr2:70370304:TAACTAATGAGGAAAGGAGTAAGATAC:T	1.55262e-06	-0.563948	-1.35275
70370676	chr2:70370676:C:T	7.78236e-07	-1.229	-1.37836
70371078	chr2:70371078:C:T	2.66552e-06	-1.13299e-10	-1.37624
70371256	chr2:70371256:T:C	6.39526e-07	-1.56975	-1.23392
70371706	chr2:70371706:C:T	7.06556e-06	-1.13299e-10	-0.401407
70372024	chr2:70372024:T:C	2.19029e-06	-1.57261	-3.69445e-10
70372033	chr2:70372033:C:G	2.70096e-06	-1.13299e-10	-1.36303
70372673	chr2:70372673:C:T	7.07829e-07	-1.47741	-1.22479
70372852	chr2:70372852:A:C	7.50856e-07	-1.2658	-1.37738
70373095	chr2:70373095:AT:A	7.3905e-07	-1.47716	-1.18187
70373182	chr2:70373182:A:G	3.8927e-06	-1.13299e-10	-0.997537
70373730	chr2:70373730:G:A	8.75483e-07	-1.2842	-1.20542
70374021	chr2:70374021:C:T	3.39193e-06	-1.13299e-10	-1.13524
70374349	chr2:70374349:T:C	6.22718e-07	-1.57246	-1.25784
70374466	chr2:70374466:C:T	2.13853e-06	-1.39935	-0.19717
70374491	chr2:70374491:C:T	8.17405e-07	-1.54336	-1.01489
70375172	chr2:70375172:TGA:T	2.18832e-06	-1.5735	-3.69445e-10
70375353	chr2:70375353:C:G	7.98202e-07	-1.55396	-1.02807
70375713	chr2:70375713:C:A	6.55297e-07	-1.51128	-1.26802
70376005	chr2:70376005:G:A	3.37644e-06	-1.13299e-10	-1.13982
70376099	chr2:70376099:A:G	3.35251e-06	-1.13299e-10	-1.14693
70376417	chr2:70376417:G:A	3.44106e-06	-1.13299e-10	-1.12086
70376497	chr2:70376497:G:A	3.47084e-06	-1.13299e-10	-1.11224
70376602	chr2:70376602:T:C	9.91021e-07	-1.27048	-1.09518
70376965	chr2:70376965:A:C	1.04893e-06	-1.25825	-1.05062
70377253	chr2:70377253:G:A	9.91494e-07	-1.28348	-1.0817
70377740	chr2:70377740:A:G	9.56821e-07	-1.30625	-1.09452
70378383	chr2:70378383:A:G	6.94168e-07	-1.35672	-1.36496
70378412	chr2:70378412:G:T	7.2727e-06	-1.13299e-10	-0.372511
70378434	chr2:70378434:T:G	1.38276e-06	-0.871351	-1.16121
70378622	chr2:70378622:G:A	1.062e-06	-1.21817	-1.07831
70379279	chr2:70379279:C:T	1.57641e-06	-0.793318	-1.10817
70379489	chr2:70379489:T:C	2.31197e-06	-1.1856	-0.332935
70379600	chr2:70379600:T:G	7.14006e-06	-1.13299e-10	-0.390917
70379669	chr2:70379669:C:T	5.19388e-06	-1.13299e-10	-0.709158
70379742	chr2:70379742:T:A	6.2627e-07	-1.50408	-1.32053
70379900	chr2:70379900:C:T	3.50841e-06	-1.13299e-10	-1.10148
70379916	chr2:70379916:C:T	7.04504e-06	-1.13299e-10	-0.404316
70380506	chr2:70380506:A:T	2.23933e-06	-1.55046	-3.69445e-10
70380558	chr2:70380558:A:G	1.13663e-06	-1.17479	-1.05378
70380769	chr2:70380769:G:A	5.79334e-07	-1.57552	-1.327
70381429	chr2:70381429:C:T	2.8519e-06	-1.13299e-10	-1.30865
70381436	chr2:70381436:C:T	2.67012e-06	-1.13299e-10	-1.37452
70382017	chr2:70382017:G:A	6.70349e-06	-1.13299e-10	-0.454011
70382418	chr2:70382418:A:G	2.18453e-06	-1.57524	-3.69445e-10
70382624	chr2:70382624:T:A	2.18455e-06	-1.57523	-3.69445e-10
70382832	chr2:70382832:T:C	6.97463e-06	-1.13299e-10	-0.41436
70383307	chr2:70383307:A:G	2.18392e-06	-1.57552	-3.69445e-10
70383499	chr2:70383499:G:A	9.67311e-07	-1.12793	-1.26194
70383562	chr2:70383562:T:G	2.72905e-06	-1.13299e-10	-1.35269
70383652	chr2:70383652:G:A	6.20517e-06	-1.13299e-10	-0.531256
70384267	chr2:70384267:A:G	6.39015e-07	-1.50235	-1.30212
70385075	chr2:70385075:T:C	2.65973e-06	-1.13299e-10	-1.37841
70385146	chr2:70385146:C:T	2.67022e-06	-1.13299e-10	-1.37448
70385292	chr2:70385292:C:T	2.69097e-06	-1.36674	-3.69445e-10
70385767	chr2:70385767:C:T	5.62824e-07	-1.57179	-1.35964
70386086	chr2:70386086:A:G	2.84484e-06	-1.13299e-10	-1.31113
70386462	chr2:70386462:G:T	3.18737e-06	-1.19744	-3.69445e-10
70386488	chr2:70386488:C:T	6.01856e-07	-1.5728	-1.29158
70386816	chr2:70386816:G:A	2.74169e-06	-1.34807	-3.69445e-10
70386938	chr2:70386938:C:T	1.17194e-06	-1.05194	-1.14604
70387207	chr2:70387207:A:G	2.66328e-06	-1.13299e-10	-1.37708
70387497	chr2:70387497:G:C	1.16459e-06	-1.0263	-1.17797
70387601	chr2:70387601:C:T	2.74708e-06	-1.13299e-10	-1.3461
70387962	chr2:70387962:T:G	2.70062e-06	-1.13299e-10	-1.36316
70388052	chr2:70388052:C:T	1.22652e-06	-0.999531	-1.15292
70388333	chr2:70388333:C:T	2.66057e-06	-1.13299e-10	-1.3781
70388402	chr2:70388402:G:A	3.13583e-06	-1.21374	-3.69445e-10
70388679	chr2:70388679:C:A	8.48784e-07	-1.52018	-1.00041
70388782	chr2:70388782:C:T	2.67051e-06	-1.13299e-10	-1.37437
70388998	chr2:70388998:G:A	1.72858e-06	-1.13886	-0.67048
70389011	chr2:70389011:G:A	5.5036e-07	-1.57552	-1.3783
70389753	chr2:70389753:G:A	3.24644e-06	-1.17908	-3.69445e-10
70390240	chr2:70390240:TGATAA:T	1.4905e-06	-1.01826	-0.939265
70390346	chr2:70390346:G:C	3.33174e-06	-1.13299e-10	-1.15314
70391134	chr2:70391134:C:T	1.67828e-06	-0.46125	-1.37762
70391400	chr2:70391400:A:G	3.25334e-06	-1.13299e-10	-1.17696
70391444	chr2:70391444:G:C	1.19917e-05	-1.13299e-10	0.127575
70391771	chr2:70391771:T:G	1.37532e-06	-0.659614	-1.37834
70392244	chr2:70392244:A:T	2.6984e-06	-1.13299e-10	-1.36398
70392450	chr2:70392450:T:C	2.7487e-06	-1.13299e-10	-1.34551
70392715	chr2:70392715:C:T	6.46039e-07	-1.4619	-1.33164
70392975	chr2:70392975:T:C	2.67006e-06	-1.13299e-10	-1.37454
70393177	chr2:70393177:A:G	9.08288e-06	0.0854237	-0.235671
70394047	chr2:70394047:C:T	1.73235e-06	-0.457111	-1.35005
70394572	chr2:70394572:G:A	2.66573e-06	-1.13299e-10	-1.37616
70394586	chr2:70394586:T:G	3.11095e-06	-1.13299e-10	-1.22171
70394785	chr2:70394785:C:T	2.96403e-06	-1.13299e-10	-1.27009
70395046	chr2:70395046:T:C	1.73963e-06	-0.461464	-1.3415
70395263	chr2:70395263:T:C	3.01111e-06	-1.13299e-10	-1.25433
70395327	chr2:70395327:C:A	2.91999e-06	-1.13299e-10	-1.28506
70395370	chr2:70395370:T:C	3.40843e-06	-1.13299e-10	-1.13039
70395699	chr2:70395699:G:T	1.73984e-06	-0.447738	-1.35511
70395719	chr2:70395719:C:T	2.97274e-06	-1.13299e-10	-1.26715
70396049	chr2:70396049:A:G	4.35867e-06	-1.13299e-10	-0.884471
70396243	chr2:70396243:T:A	6.73374e-06	-1.13299e-10	-0.449508
70396330	chr2:70396330:C:T	2.86338e-06	-1.13299e-10	-1.30463
70397192	chr2:70397192:A:G	2.97274e-06	-1.13299e-10	-1.26715
70397300	chr2:70397300:A:G	2.77482e-06	-1.13299e-10	-1.33605
70397534	chr2:70397534:T:C	5.31913e-06	-0.68533	-3.69445e-10
70397585	chr2:70397585:T:C	6.02624e-06	-1.13299e-10	-0.560516
70397666	chr2:70397666:G:C	6.66435e-06	-1.56987	1.11001
70398065	chr2:70398065:T:C	1.7611e-05	-0.665887	1.17777
70398196	chr2:70398196:T:C	6.73183e-07	-1.38995	-1.36243
70398301	chr2:70398301:C:T	1.76193e-05	-0.58975	1.10211
70398486	chr2:70398486:A:G	6.51572e-07	-1.40765	-1.37735
70398505	chr2:70398505:T:C	1.78039e-06	-0.457549	-1.32226
70398533	chr2:70398533:G:T	2.50418e-06	-0.114761	-1.32391
70398659	chr2:70398659:C:T	2.97274e-06	-1.13299e-10	-1.26715
70399184	chr2:70399184:A:G	1.69001e-06	-0.473415	-1.35849
70399696	chr2:70399696:T:C	4.47963e-06	-0.878063	0.0209649
70399869	chr2:70399869:C:T	1.66109e-05	-1.13299e-10	0.453421
70400007	chr2:70400007:A:G	6.36055e-06	-1.13299e-10	-0.506523
70400229	chr2:70400229:G:A	1.90157e-06	-0.355187	-1.35877
70400240	chr2:70400240:G:T	2.683e-06	-0.0211262	-1.34858
70400529	chr2:70400529:G:A	6.35297e-06	-1.57157	1.06385
70401263	chr2:70401263:T:C	4.11133e-06	-1.1427	0.19981
70401523	chr2:70401523:G:A	3.96546e-06	-0.610416	-0.3686
70401589	chr2:70401589:T:C	3.1114e-06	-1.13299e-10	-1.22157
70401909	chr2:70401909:C:T	4.7136e-06	-1.13299e-10	-0.806186
70402015	chr2:70402015:T:C	2.97274e-06	-1.13299e-10	-1.26715
70402803	chr2:70402803:A:G	2.86352e-06	-1.13299e-10	-1.30459
70402901	chr2:70402901:T:C	2.70093e-06	-1.13299e-10	-1.36304
70402907	chr2:70402907:G:C	1.73488e-05	-1.13299e-10	0.496883
70403312	chr2:70403312:T:G	2.61891e-06	-1.39388	-3.69445e-10
70403951	chr2:70403951:T:C	7.15774e-07	-1.36206	-1.32897
70404106	chr2:70404106:T:C	4.08976e-06	-1.10179	0.153634
70404258	chr2:70404258:G:C	3.08728e-06	-1.13299e-10	-1.22935
70405160	chr2:70405160:T:C	3.57731e-06	-1.13299e-10	-1.08203
70405627	chr2:70405627:T:C	2.58403e-06	-0.0694677	-1.33782
70405775	chr2:70405775:T:C	1.41339e-06	-0.844847	-1.1658
70405851	chr2:70405851:A:ATAGAATG	6.18229e-06	-1.13299e-10	-0.53495
70405852	chr2:70405852:C:CTGGATT	6.35927e-06	-1.13299e-10	-0.506725
70406400	chr2:70406400:G:A	2.38536e-06	-0.148166	-1.33912
70406421	chr2:70406421:G:A	2.98234e-06	-1.13299e-10	-1.26393
70406824	chr2:70406824:C:T	4.7136e-06	-1.13299e-10	-0.806186
70407029	chr2:70407029:A:AT	2.53918e-06	-0.0865621	-1.33823
70407245	chr2:70407245:A:AG	6.20968e-06	-1.13299e-10	-0.53053
70407465	chr2:70407465:A:G	1.9664e-05	0.85683	-0.234676
70407768	chr2:70407768:G:A	3.261e-06	-1.18846	0.0138536
70408263	chr2:70408263:A:G	6.9681e-07	-1.42786	-1.29002
70408319	chr2:70408319:A:T	1.29688e-06	-0.874828	-1.22185
70408396	chr2:70408396:A:G	7.30789e-07	-1.36573	-1.30454
70408397	chr2:70408397:C:T	1.70444e-06	-1.56938	-0.254026
70408663	chr2:70408663:A:C	1.02021e-05	-1.13299e-10	-0.0340489
70408885	chr2:70408885:T:G	2.65972e-06	-1.13299e-10	-1.37842
70408922	chr2:70408922:T:C	1.34059e-06	-1.49149	-0.572041
70409331	chr2:70409331:C:T	6.86471e-06	0.0496748	-0.47992
70409445	chr2:70409445:A:C	6.77396e-06	0.0381356	-0.481688
70409881	chr2:70409881:C:T	6.64876e-07	-1.38654	-1.37825
70409957	chr2:70409957:G:C	1.71457e-06	-0.484923	-1.33255
70409999	chr2:70409999:C:T	1.63504e-06	-0.523554	-1.34141
70410198	chr2:70410198:T:C	4.06483e-06	0.363327	-1.31759
70410335	chr2:70410335:A:G	2.8401e-06	-1.13299e-10	-1.3128
70410379	chr2:70410379:T:C	2.78705e-06	-1.13299e-10	-1.33165
70410438	chr2:70410438:A:C	1.14002e-05	-1.13299e-10	0.0769912
70410523	chr2:70410523:T:TA	3.95054e-06	0.334817	-1.31761
70410644	chr2:70410644:C:A	6.61888e-07	-1.39842	-1.37088
70410742	chr2:70410742:G:A	3.57027e-06	-1.13299e-10	-1.084
70410743	chr2:70410743:G:T	2.30781e-06	-1.52034	-3.69445e-10
70411217	chr2:70411217:G:A	4.76406e-06	-0.399817	-0.395722
70411462	chr2:70411462:G:A	2.68317e-06	-1.13299e-10	-1.36964
70411822	chr2:70411822:T:G	2.87193e-06	-0.0617541	-1.2399
70411853	chr2:70411853:C:T	6.9344e-07	-1.35117	-1.37156
70411891	chr2:70411891:A:G	3.06886e-06	-1.13299e-10	-1.23533
70412029	chr2:70412029:C:A	1.65913e-06	-0.473668	-1.37668
70412104	chr2:70412104:A:G	1.98726e-06	-0.293213	-1.37667
70412649	chr2:70412649:T:A	6.58042e-06	-0.47254	-3.69445e-10
70412745	chr2:70412745:T:G	1.60756e-06	-0.520961	-1.36096
70412848	chr2:70412848:A:G	1.58414e-06	-0.532246	-1.36435
70412934	chr2:70412934:T:TC	1.13325e-06	-0.959955	-1.27159
70413024	chr2:70413024:C:T	2.35693e-06	-0.128488	-1.37079
70413036	chr2:70413036:A:G	4.88749e-06	-0.376393	-0.393566
70413054	chr2:70413054:A:T	1.57643e-06	-0.535371	-1.3661
70413266	chr2:70413266:A:T	1.58997e-06	-0.528435	-1.36449
70413526	chr2:70413526:G:A	1.71708e-06	-0.454791	-1.36122
70413875	chr2:70413875:A:G	1.75222e-06	-0.42491	-1.37084
70413896	chr2:70413896:C:T	4.98041e-06	-0.34471	-0.406417
70414111	chr2:70414111:T:C	1.83972e-06	-0.374155	-1.37287
70414291	chr2:70414291:T:C	1.90753e-06	-0.454376	-1.25645
70414382	chr2:70414382:T:C	1.89195e-06	-0.461886	-1.25715
70414393	chr2:70414393:G:A	8.70032e-07	-1.37411	-1.12175
70414446	chr2:70414446:C:T	7.86703e-06	-1.13299e-10	-0.293958
70414532	chr2:70414532:G:A	2.81643e-06	-1.13299e-10	-1.32117
70414552	chr2:70414552:A:G	1.93166e-06	-0.482712	-1.21555
70414740	chr2:70414740:T:C	1.83566e-06	-0.488895	-1.26034
70414881	chr2:70414881:C:A	1.87822e-06	-0.521411	-1.2049
70414892	chr2:70414892:A:G	5.55495e-06	-0.337849	-0.304101
70415090	chr2:70415090:C:T	1.92053e-06	-0.500077	-1.20396
70415092	chr2:70415092:A:G	2.27891e-06	-1.53294	-3.69445e-10
70415256	chr2:70415256:G:A	1.75399e-06	-0.536282	-1.25847
70415643	chr2:70415643:A:T	3.77778e-06	-1.13299e-10	-1.0275
70415652	chr2:70415652:G:A	1.84627e-06	-0.569306	-1.17417
70415675	chr2:70415675:G:A	5.8915e-06	0.428819	-1.01195
70415845	chr2:70415845:C:T	4.95411e-06	-1.13299e-10	-0.756421
70415999	chr2:70415999:C:G	1.93643e-06	-0.489765	-1.20603
70416147	chr2:70416147:A:C	1.31251e-06	-0.904749	-1.17995
70416219	chr2:70416219:C:T	2.73172e-06	-1.13299e-10	-1.35171
70416256	chr2:70416256:G:C	2.67163e-06	-1.13299e-10	-1.37395
70416270	chr2:70416270:T:C	1.84814e-06	-0.537307	-1.20515
70416377	chr2:70416377:C:T	2.79677e-06	-1.13299e-10	-1.32817
70416787	chr2:70416787:G:C	1.95123e-06	-0.495702	-1.19248
70416831	chr2:70416831:A:G	1.94044e-06	-0.499384	-1.19434
70416948	chr2:70416948:T:C	1.84094e-06	-0.534797	-1.21157
70417099	chr2:70417099:C:T	1.8893e-06	-0.535551	-1.18488
70417295	chr2:70417295:G:A	8.79539e-06	-1.13299e-10	-0.182411
70417331	chr2:70417331:G:T	3.78351e-06	-1.13299e-10	-1.02599
70417411	chr2:70417411:C:T	1.91298e-06	-0.498224	-1.20975
70417573	chr2:70417573:C:G	1.8975e-06	-0.768667	-0.947435
70417620	chr2:70417620:T:C	3.78351e-06	-1.13299e-10	-1.02599
70417940	chr2:70417940:C:T	4.79976e-06	-1.13299e-10	-0.788073
70417993	chr2:70417993:T:C	1.86653e-06	-0.562278	-1.17028
70418308	chr2:70418308:C:T	3.78351e-06	-1.13299e-10	-1.02599
70420028	chr2:70420028:T:C	3.72828e-06	-1.13299e-10	-1.04069
70420116	chr2:70420116:G:A	2.98613e-06	-1.13299e-10	-1.26266
70420283	chr2:70420283:T:C	4.47815e-06	-1.13299e-10	-0.857429
70420389	chr2:70420389:G:T	9.05434e-06	-1.13299e-10	-0.153395
70420668	chr2:70420668:A:G	2.50251e-06	-0.466016	-0.97333
70420770	chr2:70420770:G:A	3.4719e-06	0.0645229	-1.17646
70420855	chr2:70420855:C:T	3.34345e-06	0.0220787	-1.17172
70421094	chr2:70421094:GC:G	3.93441e-06	-1.13299e-10	-0.986878
70421099	chr2:70421099:G:A	1.26179e-05	-1.13299e-10	0.178477
70421219	chr2:70421219:C:G	2.49106e-06	-1.17128	-0.272652
70421321	chr2:70421321:G:C	3.57937e-06	0.100012	-1.18146
70421576	chr2:70421576:G:C	2.67061e-06	-1.13299e-10	-1.37433
70421583	chr2:70421583:C:T	3.30814e-06	-1.13299e-10	-1.16025
70422095	chr2:70422095:G:C	2.63945e-05	-1.13299e-10	0.916518
70422306	chr2:70422306:C:T	3.22141e-06	-1.30444	0.117622
70422545	chr2:70422545:AG:A	2.72465e-06	-0.0469065	-1.30739
70422594	chr2:70422594:G:A	5.78856e-07	-1.53775	-1.36559
70422643	chr2:70422643:A:G	2.59212e-06	-0.0990591	-1.3051
70423316	chr2:70423316:C:A	2.38123e-06	-0.489427	-0.999594
70423423	chr2:70423423:C:T	4.02171e-06	-0.521508	-0.443425
70423959	chr2:70423959:C:T	1.26749e-06	-1.57347	-0.546131
70423962	chr2:70423962:A:G	1.4443e-05	-1.13299e-10	0.31357
70424068	chr2:70424068:G:A	5.52181e-07	-1.57459	-1.37593
70424274	chr2:70424274:G:A	8.06681e-07	-1.57457	-0.996892
70424991	chr2:70424991:C:T	1.87899e-06	-0.414317	-1.31159
70425096	chr2:70425096:T:C	7.46423e-07	-1.28243	-1.36668
70425422	chr2:70425422:T:C	4.64998e-06	-1.13299e-10	-0.819777
70425700	chr2:70425700:C:T	1.59457e-05	-1.13299e-10	0.412553
70425886	chr2:70425886:C:G	2.69831e-06	-1.13299e-10	-1.36401
70425894	chr2:70425894:C:T	8.90023e-07	-1.57507	-0.898074
70426209	chr2:70426209:C:A	2.67575e-06	-1.13299e-10	-1.37241
70426485	chr2:70426485:G:A	2.38489e-06	-1.48749	-3.69445e-10
70426740	chr2:70426740:T:A	3.86627e-06	-1.13299e-10	-1.00435
70426775	chr2:70426775:T:C	7.09643e-07	-1.4131	-1.28653
70427151	chr2:70427151:C:T	2.69958e-06	-1.13299e-10	-1.36354
70427753	chr2:70427753:A:G	4.15768e-06	-1.13299e-10	-0.931681
70428136	chr2:70428136:C:T	2.05173e-06	-0.401091	-1.23686
70428459	chr2:70428459:T:C	2.23224e-06	-0.439438	-1.11419
70428611	chr2:70428611:T:C	2.66192e-06	-1.13299e-10	-1.37759
70428772	chr2:70428772:G:A	1.37315e-06	-1.20401	-0.835525
70428881	chr2:70428881:C:T	3.61206e-06	-1.13299e-10	-1.07236
70429118	chr2:70429118:T:C	8.96677e-07	-1.5661	-0.899599
70429462	chr2:70429462:TCA:T	7.48776e-06	0.619049	-0.962418
70429494	chr2:70429494:C:T	1.83607e-06	-0.457175	-1.29184
70429534	chr2:70429534:C:G	1.80518e-06	-0.847355	-0.918623
70429540	chr2:70429540:T:C	1.30308e-06	-0.715834	-1.37607
70431083	chr2:70431083:C:T	1.7824e-06	-0.462639	-1.31604
70431148	chr2:70431148:A:G	4.26738e-06	-1.13299e-10	-0.905639
70431605	chr2:70431605:C:T	2.74952e-06	-1.13299e-10	-1.34521
70431727	chr2:70431727:A:G	2.00207e-06	-0.412309	-1.25015
70431979	chr2:70431979:G:A	1.28793e-06	-1.27735	-0.826246
70431984	chr2:70431984:G:A	1.91093e-06	-0.429866	-1.27918
70432130	chr2:70432130:T:C	1.33242e-06	-1.26705	-0.802592
70432198	chr2:70432198:G:A	3.24175e-06	-1.13299e-10	-1.18053
70432238	chr2:70432238:A:G	1.89039e-06	-0.432908	-1.28695
70432342	chr2:70432342:G:A	1.30066e-06	-0.726249	-1.36752
70432536	chr2:70432536:A:G	1.88646e-06	-0.437112	-1.28482
70432931	chr2:70432931:A:G	2.74501e-05	-1.13299e-10	0.955732
70433079	chr2:70433079:T:C	4.04452e-06	-0.959275	-3.69445e-10
70433134	chr2:70433134:G:A	1.33132e-06	-0.705892	-1.36457
70433192	chr2:70433192:C:T	1.95724e-06	-0.395974	-1.28913
70433908	chr2:70433908:A:G	2.69865e-06	-1.13299e-10	-1.36389
70435531	chr2:70435531:G:A	4.17682e-06	-1.13299e-10	-0.927088
70435568	chr2:70435568:A:G	4.34226e-06	-1.13299e-10	-0.888245
70435586	chr2:70435586:G:A	6.21664e-07	-1.54903	-1.28296
70435636	chr2:70435636:G:A	1.94076e-06	-0.386443	-1.30711
70435774	chr2:70435774:A:G	2.66636e-06	-1.13299e-10	-1.37592
70435946	chr2:70435946:C:T	1.81343e-06	-0.452352	-1.30907
70436050	chr2:70436050:A:T	4.34549e-06	-1.13299e-10	-0.887501
70436276	chr2:70436276:A:G	6.81827e-06	-1.13299e-10	-0.437033
70436344	chr2:70436344:A:G	4.34197e-06	-1.13299e-10	-0.888311
70436407	chr2:70436407:G:T	1.57111e-05	-1.13299e-10	0.39773
70436505	chr2:70436505:A:G	1.25535e-06	-0.755265	-1.37396
70436604	chr2:70436604:C:T	4.21164e-06	-1.13299e-10	-0.918786
70436629	chr2:70436629:G:A	9.21846e-07	-1.57241	-0.865607
70436638	chr2:70436638:C:G	4.34591e-06	-1.13299e-10	-0.887403
70436803	chr2:70436803:T:C	1.9531e-06	-0.402457	-1.28477
70436918	chr2:70436918:T:G	2.68745e-06	-1.13299e-10	-1.36804
70436975	chr2:70436975:G:C	2.25385e-06	-0.182647	-1.36135
70437057	chr2:70437057:G:C	4.39943e-06	-1.13299e-10	-0.875163
70437253	chr2:70437253:G:A	1.73801e-06	-0.524048	-1.27985
70437364	chr2:70437364:A:G	1.11896e-06	-1.26068	-0.983552
70437599	chr2:70437599:A:G	3.22748e-06	-1.13299e-10	-1.18494
70438078	chr2:70438078:CCT:C	7.44388e-06	0.715629	-1.06488
70438108	chr2:70438108:T:C	3.2647e-06	-1.13299e-10	-1.17347
70438144	chr2:70438144:C:T	4.62351e-06	-1.13299e-10	-0.825485
70438315	chr2:70438315:T:C	4.33904e-06	-1.13299e-10	-0.888987
70438543	chr2:70438543:A:G	1.83811e-06	-0.435943	-1.31196
70438819	chr2:70438819:G:A	1.31309e-06	-1.50651	-0.577744
70439549	chr2:70439549:G:A	4.1036e-06	-1.13299e-10	-0.944775
70439928	chr2:70439928:G:A	1.09356e-06	-1.5414	-0.725799
70439993	chr2:70439993:T:C	1.3919e-06	-0.735106	-1.29086
70440105	chr2:70440105:G:A	7.0479e-07	-1.48526	-1.22123
70440292	chr2:70440292:AAGTCAGT:A	1.07925e-06	-0.902241	-1.37813
70441200	chr2:70441200:C:T	1.97209e-05	-1.13299e-10	0.625042
70441346	chr2:70441346:C:T	7.87024e-06	-0.29355	-3.69445e-10
70441350	chr2:70441350:G:C	7.3165e-07	-1.56429	-1.1048
70441453	chr2:70441453:G:A	7.88543e-07	-1.5408	-1.05341
70441477	chr2:70441477:C:T	2.6986e-06	-1.13299e-10	-1.36391
70441632	chr2:70441632:T:C	2.72975e-06	-1.13299e-10	-1.35243
70441997	chr2:70441997:T:C	2.22705e-06	-1.55596	-3.69445e-10
70442285	chr2:70442285:GAT:G	1.74232e-06	-1.54092	-0.260497
70442778	chr2:70442778:C:T	1.20767e-05	-1.13299e-10	0.13464
70442932	chr2:70442932:G:A	4.56807e-06	-1.13299e-10	-0.837549
70444052	chr2:70444052:C:T	1.42286e-06	-1.52209	-0.481877
70444068	chr2:70444068:A:G	1.02388e-06	-1.48031	-0.852736
70444294	chr2:70444294:T:C	3.48783e-06	0.246501	-1.35386
70444340	chr2:70444340:T:G	1.06175e-06	-0.918869	-1.37785
70444366	chr2:70444366:C:T	1.89303e-05	-1.13299e-10	0.584123
70444817	chr2:70444817:C:T	1.11138e-06	-0.874075	-1.37696
70444865	chr2:70444865:C:T	1.07208e-06	-0.908626	-1.37841
70444999	chr2:70444999:G:A	1.8147e-06	-0.607785	-1.15293
70445042	chr2:70445042:T:C	1.89301e-06	-1.55971	-0.158764
70445147	chr2:70445147:A:G	2.97579e-06	-1.13299e-10	-1.26613
70445176	chr2:70445176:T:G	4.96455e-06	-1.13299e-10	-0.754315
70445451	chr2:70445451:C:G	4.2939e-06	-1.13299e-10	-0.899443
70445480	chr2:70445480:C:A	1.39083e-05	-1.13299e-10	0.27585
70445650	chr2:70445650:C:T	4.27791e-06	-1.13299e-10	-0.903175
70445687	chr2:70445687:C:T	1.75967e-06	-0.561502	-1.23001
70445787	chr2:70445787:C:T	1.72012e-06	-1.55373	-0.260512
70445901	chr2:70445901:A:G	3.88079e-06	-1.13299e-10	-1.0006
70445923	chr2:70445923:C:T	4.30546e-06	-0.225962	-0.670792
70446053	chr2:70446053:C:T	4.2675e-06	-0.284335	-0.621276
70446096	chr2:70446096:C:T	4.33779e-06	-1.13299e-10	-0.889273
70446552	chr2:70446552:A:G	2.18551e-06	-1.57479	-3.69445e-10
70446838	chr2:70446838:A:T	4.54024e-06	-1.13299e-10	-0.843659
70446858	chr2:70446858:C:T	8.64395e-06	-1.13299e-10	-0.199779
70447020	chr2:70447020:C:T	1.83436e-06	-1.55314	-0.196803
70447101	chr2:70447101:C:A	8.60753e-06	-1.13299e-10	-0.204002
70447450	chr2:70447450:A:T	4.04236e-06	-0.285001	-0.674809
70447855	chr2:70447855:C:T	4.00854e-06	-1.13299e-10	-0.968212
70447931	chr2:70447931:C:T	3.51828e-06	-1.13299e-10	-1.09867
70448266	chr2:70448266:G:C	8.97128e-06	-1.13299e-10	-0.16261
70448449	chr2:70448449:C:G	1.14895e-06	-0.911865	-1.30592
70448575	chr2:70448575:T:G	5.65909e-07	-1.56717	-1.35879
70448644	chr2:70448644:G:A	2.76489e-06	-1.13299e-10	-1.33964
70448722	chr2:70448722:G:A	2.20072e-06	-1.56785	-3.69445e-10
70448782	chr2:70448782:T:C	1.23056e-05	-1.13299e-10	0.153413
70449087	chr2:70449087:T:A	2.71082e-06	-1.13299e-10	-1.35939
70449507	chr2:70449507:A:G	1.01153e-06	-0.967623	-1.37755
70449672	chr2:70449672:C:T	2.71955e-06	-1.13299e-10	-1.35617
70450196	chr2:70450196:CT:C	6.5768e-06	-1.13299e-10	-0.473091
70450250	chr2:70450250:A:G	5.30746e-06	-1.13299e-10	-0.687526
70450262	chr2:70450262:C:G	3.10304e-06	-1.13299e-10	-1.22426
70450279	chr2:70450279:T:C	2.36127e-06	-1.49744	-3.69445e-10
70450307	chr2:70450307:A:G	8.80945e-07	-1.38601	-1.09739
70450331	chr2:70450331:G:A	1.10812e-06	-1.55089	-0.703092
70450336	chr2:70450336:C:T	3.13249e-06	-0.108566	-1.10625
70450680	chr2:70450680:C:T	2.6792e-06	-1.13299e-10	-1.37112
70450862	chr2:70450862:G:A	9.7127e-07	-1.55607	-0.829725
70450968	chr2:70450968:A:T	2.80763e-06	-1.3243	-3.69445e-10
70451040	chr2:70451040:C:T	8.27245e-07	-1.56294	-0.983351
70451041	chr2:70451041:C:A	1.09774e-06	-1.56101	-0.702381
70451044	chr2:70451044:G:A	9.64411e-07	-1.56231	-0.830563
70451873	chr2:70451873:C:T	2.77312e-06	-1.13299e-10	-1.33667
70451935	chr2:70451935:G:A	9.3438e-07	-1.56034	-0.864166
70451996	chr2:70451996:C:T	2.74842e-06	-1.13299e-10	-1.34561
70452105	chr2:70452105:A:C	1.24724e-06	-1.55563	-0.580081
70452235	chr2:70452235:T:C	5.69838e-06	-1.13299e-10	-0.616457
70452627	chr2:70452627:C:T	3.44316e-06	0.239661	-1.35991
70452763	chr2:70452763:G:A	2.89149e-06	-1.13299e-10	-1.29487
70453079	chr2:70453079:CT:C	1.26403e-06	-1.51356	-0.608777
70453479	chr2:70453479:T:C	6.03521e-06	-1.13299e-10	-0.559028
70453798	chr2:70453798:A:T	2.67538e-06	-1.13299e-10	-1.37255
70453818	chr2:70453818:A:G	1.06703e-06	-1.56361	-0.728151
70454013	chr2:70454013:A:T	3.96613e-06	-1.13299e-10	-0.978848
70454164	chr2:70454164:G:A	2.18406e-06	-1.57545	-3.69445e-10
70454274	chr2:70454274:C:T	2.18456e-06	-1.57522	-3.69445e-10
70454278	chr2:70454278:G:A	2.6607e-06	-1.13299e-10	-1.37805
70454364	chr2:70454364:G:T	3.34402e-06	0.145764	-1.29523
70454517	chr2:70454517:A:G	9.15217e-07	-1.56306	-0.882169
70454838	chr2:70454838:C:T	5.90541e-06	-1.13299e-10	-0.580769
70455035	chr2:70455035:C:T	2.65975e-06	-1.13299e-10	-1.37841
70455224	chr2:70455224:GA:G	8.84925e-07	-1.55915	-0.919738
70455511	chr2:70455511:G:C	3.64411e-06	-1.13299e-10	-1.06353
70456175	chr2:70456175:C:T	2.66057e-06	-1.13299e-10	-1.3781
70456218	chr2:70456218:A:G	2.68275e-06	-1.13299e-10	-1.3698
70456621	chr2:70456621:T:C	5.73695e-07	-1.53667	-1.37563
70456932	chr2:70456932:T:C	9.00183e-07	-1.5649	-0.896896
70457280	chr2:70457280:T:C	2.76988e-06	-1.13299e-10	-1.33783
70457662	chr2:70457662:C:T	3.59081e-06	-1.13299e-10	-1.07826
70457730	chr2:70457730:C:T	3.06364e-06	-1.13299e-10	-1.23704
70457731	chr2:70457731:G:A	2.19082e-06	-1.57236	-3.69445e-10
70458594	chr2:70458594:A:G	2.94258e-06	-1.13299e-10	-1.27735
70458638	chr2:70458638:T:C	2.9214e-06	-1.13299e-10	-1.28457
70458872	chr2:70458872:C:G	3.48943e-06	-1.13299e-10	-1.1069
70459562	chr2:70459562:G:A	3.35967e-06	0.130635	-1.27543
70459920	chr2:70459920:A:G	4.78022e-06	0.064943	-0.857096
70461249	chr2:70461249:C:G	4.45571e-06	0.35893	-1.22138
70461611	chr2:70461611:C:T	3.7053e-06	-1.13299e-10	-1.04687
70462160	chr2:70462160:C:T	4.04257e-06	-0.616077	-0.34368
70462319	chr2:70462319:A:T	7.61757e-07	-1.45275	-1.17601
70462657	chr2:70462657:C:G	2.32935e-06	-1.51105	-3.69445e-10
70462781	chr2:70462781:A:G	3.25169e-06	0.0994631	-1.27693
70463623	chr2:70463623:G:C	1.29947e-05	-1.13299e-10	0.2079
70463870	chr2:70463870:G:A	5.05351e-05	-1.13299e-10	1.56603
70463912	chr2:70463912:A:G	1.35398e-05	-1.13299e-10	0.248991
70463994	chr2:70463994:T:C	5.95933e-06	-1.13299e-10	-0.571681
70464384	chr2:70464384:G:A	5.27724e-06	0.641848	-1.33508
70464634	chr2:70464634:T:C	7.03046e-07	-1.47336	-1.23561
70464790	chr2:70464790:G:C	2.73738e-06	-1.13299e-10	-1.34964
70464963	chr2:70464963:C:T	6.72034e-06	-1.13299e-10	-0.451501
70464996	chr2:70464996:C:T	4.0648e-06	0.308504	-1.26278
70465103	chr2:70465103:T:C	3.22767e-06	-1.13299e-10	-1.18488
70465167	chr2:70465167:A:G	2.25364e-06	-1.54409	-3.69445e-10
70465210	chr2:70465210:C:T	9.28983e-06	-1.13299e-10	-0.127719
70465222	chr2:70465222:G:A	6.5082e-06	-1.13299e-10	-0.483575
70465392	chr2:70465392:C:T	1.8206e-06	-0.642188	-1.11529
70465393	chr2:70465393:G:A	3.43282e-06	-1.13299e-10	-1.12326
70465397	chr2:70465397:T:C	2.66139e-06	-1.13299e-10	-1.37779
70465417	chr2:70465417:G:A	2.65972e-06	-1.13299e-10	-1.37842
70465425	chr2:70465425:C:T	1.06419e-06	-1.55313	-0.741294
70465797	chr2:70465797:C:T	2.76773e-06	-1.13299e-10	-1.33861
70465834	chr2:70465834:G:A	6.5082e-06	-1.13299e-10	-0.483575
70466630	chr2:70466630:G:A	2.1523e-05	-1.13299e-10	0.712484
70466864	chr2:70466864:G:A	2.77566e-06	-1.33575	-3.69445e-10
70467029	chr2:70467029:C:A	2.6718e-06	-1.13299e-10	-1.37389
70467032	chr2:70467032:T:C	4.85792e-06	0.564236	-1.34027
70467077	chr2:70467077:A:T	2.66147e-06	-1.13299e-10	-1.37776
70467087	chr2:70467087:G:A	7.72688e-07	-1.42329	-1.19123
70467133	chr2:70467133:C:T	7.30604e-07	-1.4057	-1.26482
70467213	chr2:70467213:A:T	2.18424e-06	-1.57537	-3.69445e-10
70467367	chr2:70467367:C:T	2.66079e-06	-1.13299e-10	-1.37802
70467402	chr2:70467402:T:C	8.49024e-06	-1.13299e-10	-0.217721
70467951	chr2:70467951:C:A	6.44751e-06	-1.13299e-10	-0.492945
70468221	chr2:70468221:G:T	2.7667e-06	-1.13299e-10	-1.33899
70468430	chr2:70468430:C:T	3.3189e-06	0.144029	-1.30103
70468548	chr2:70468548:G:A	4.00683e-06	-1.13299e-10	-0.968639
70468620	chr2:70468620:C:T	1.62931e-05	-1.13299e-10	0.434103
70468854	chr2:70468854:C:T	4.50391e-06	-1.13299e-10	-0.851694
70469011	chr2:70469011:T:G	4.79591e-06	-1.13299e-10	-0.788875
70469013	chr2:70469013:G:A	3.97951e-06	-1.13299e-10	-0.975479
70469371	chr2:70469371:A:G	9.389e-07	-1.35807	-1.06162
70469642	chr2:70469642:C:T	3.16029e-06	-1.13299e-10	-1.20597
70469697	chr2:70469697:C:T	1.14761e-06	-1.29369	-0.925267
70469727	chr2:70469727:A:G	2.19329e-06	-1.57124	-3.69445e-10
70469821	chr2:70469821:A:G	8.94072e-07	-1.38842	-1.08019
70470051	chr2:70470051:AGG:A	1.97144e-05	0.624713	-3.69445e-10
70470535	chr2:70470535:G:A	5.76434e-06	-0.74813	0.143182
70471175	chr2:70471175:G:A	3.88894e-06	-1.13299e-10	-0.998501
70471322	chr2:70471322:G:A	4.66428e-06	-1.13299e-10	-0.816705
70471399	chr2:70471399:T:G	9.96195e-07	-1.12881	-1.23164
70471441	chr2:70471441:C:T	1.01547e-05	-0.0387021	-3.69445e-10
70471443	chr2:70471443:C:T	1.35174e-06	-0.86469	-1.19055
70471458	chr2:70471458:A:G	9.26101e-07	-1.14451	-1.2889
70471634	chr2:70471634:G:A	9.17214e-07	-1.07314	-1.36991
70471645	chr2:70471645:G:T	6.92267e-05	-1.13299e-10	1.88075
70471724	chr2:70471724:C:T	1.44839e-06	-0.906585	-1.0796
70472027	chr2:70472027:T:C	1.19291e-06	-1.16007	-1.02017
70472191	chr2:70472191:A:G	7.19449e-07	-1.49718	-1.18873
70473055	chr2:70473055:G:A	2.78614e-06	-1.13299e-10	-1.33198
70473104	chr2:70473104:T:C	9.75109e-07	-1.00587	-1.37597
70473149	chr2:70473149:A:C	1.27739e-06	-0.862626	-1.24919
70473292	chr2:70473292:G:A	4.36116e-06	-1.13299e-10	-0.883901
70473617	chr2:70473617:T:G	3.08172e-06	-1.13299e-10	-1.23115
70473680	chr2:70473680:G:GA	2.48445e-06	-1.44659	-3.69445e-10
70473804	chr2:70473804:G:T	1.41051e-05	-1.13299e-10	0.289897
70473880	chr2:70473880:A:G	3.36718e-06	-1.13299e-10	-1.14256
70473944	chr2:70473944:T:C	8.87439e-07	-1.12186	-1.35419
70473989	chr2:70473989:G:A	2.94514e-06	-1.13299e-10	-1.27648
70474149	chr2:70474149:G:A	2.75075e-06	-1.13299e-10	-1.34477
70474338	chr2:70474338:G:A	2.76792e-06	-1.13299e-10	-1.33854
70474791	chr2:70474791:G:A	8.11267e-07	-1.44706	-1.11873
70475101	chr2:70475101:C:T	1.09026e-06	-0.893513	-1.37671
70475670	chr2:70475670:T:A	5.43201e-06	-1.13299e-10	-0.66433
70476349	chr2:70476349:C:G	1.04637e-06	-1.19041	-1.1209
70476715	chr2:70476715:C:A	1.98871e-06	-0.290742	-1.37841
70476738	chr2:70476738:C:T	6.41659e-07	-1.52409	-1.27625
70476898	chr2:70476898:C:G	1.80415e-06	-0.388852	-1.3777
70477379	chr2:70477379:A:G	1.47306e-06	-0.649237	-1.32006
70477568	chr2:70477568:C:T	3.99292e-06	-1.13299e-10	-0.972116
70478084	chr2:70478084:TCCCCAG:T	8.19613e-07	-1.20622	-1.34934
70478270	chr2:70478270:C:T	7.27026e-07	-1.4598	-1.21563
70478307	chr2:70478307:A:T	2.65976e-06	-1.13299e-10	-1.3784
70478425	chr2:70478425:T:C	6.98039e-07	-1.4957	-1.22041
70478855	chr2:70478855:G:A	3.82704e-06	-1.01455	-3.69445e-10
70478899	chr2:70478899:A:T	1.94648e-06	-0.312215	-1.3784
70478976	chr2:70478976:G:A	1.86934e-06	-0.354872	-1.37618
70479413	chr2:70479413:T:C	2.67292e-06	-1.13299e-10	-1.37347
70479605	chr2:70479605:A:C	1.46468e-05	-1.13299e-10	0.327586
70480634	chr2:70480634:A:C	3.69078e-06	-1.13299e-10	-1.0508
70481029	chr2:70481029:C:T	1.39655e-05	-1.13299e-10	0.279951
70481064	chr2:70481064:C:G	6.55028e-07	-1.51409	-1.26563
70481129	chr2:70481129:G:A	1.77956e-06	-0.413809	-1.36646
70481225	chr2:70481225:T:C	2.44262e-06	-0.0875268	-1.37604
70481707	chr2:70481707:C:T	2.65972e-06	-1.13299e-10	-1.37842
70482420	chr2:70482420:A:G	7.23981e-07	-1.49455	-1.18508
70482598	chr2:70482598:C:T	6.28874e-06	-1.13299e-10	-0.517879
70482638	chr2:70482638:A:T	7.16851e-07	-1.49557	-1.19396
70482888	chr2:70482888:C:G	1.58872e-05	-1.13299e-10	0.408873
70482966	chr2:70482966:A:G	7.0952e-07	-1.50977	-1.19004
70483135	chr2:70483135:C:T	1.4893e-05	-1.13299e-10	0.344254
70483274	chr2:70483274:G:C	6.61772e-07	-1.40479	-1.36469
70483564	chr2:70483564:G:C	7.2826e-07	-1.49215	-1.18158
70483574	chr2:70483574:A:G	1.9243e-05	-1.13299e-10	0.600509
70483632	chr2:70483632:C:T	2.66042e-06	-1.13299e-10	-1.37815
70483704	chr2:70483704:T:C	3.10671e-06	-1.13299e-10	-1.22308
70484016	chr2:70484016:T:A	7.14677e-07	-1.48988	-1.20268
70484051	chr2:70484051:T:C	7.2868e-07	-1.49629	-1.17687
70484312	chr2:70484312:T:C	7.26548e-07	-1.48485	-1.19124
70484405	chr2:70484405:C:A	3.4961e-06	-1.13299e-10	-1.10499
70484475	chr2:70484475:T:C	7.10806e-07	-1.49589	-1.20211
70484589	chr2:70484589:T:A	1.83547e-06	-0.382582	-1.36676
70484598	chr2:70484598:G:A	1.1161e-06	-1.16147	-1.08534
70484784	chr2:70484784:G:A	2.09949e-05	-1.13299e-10	0.687639
70484873	chr2:70484873:T:C	5.56231e-06	0.617256	-1.25788
70485109	chr2:70485109:A:G	2.52732e-06	-0.0673472	-1.36213
70485221	chr2:70485221:C:T	4.11802e-06	-1.13299e-10	-0.941267
70485381	chr2:70485381:G:A	2.18399e-06	-1.57548	-3.69445e-10
70485387	chr2:70485387:G:A	2.65995e-06	-1.13299e-10	-1.37833
70485458	chr2:70485458:G:A	3.42168e-06	-1.13299e-10	-1.12651
70485670	chr2:70485670:T:C	3.14565e-06	-0.517902	-0.692717
70485728	chr2:70485728:C:T	6.69821e-07	-1.47969	-1.27769
70485883	chr2:70485883:A:G	2.74445e-05	-1.13299e-10	0.955526
70486527	chr2:70486527:G:C	1.26835e-06	-1.01938	-1.09954
70486683	chr2:70486683:A:G	3.21894e-06	-1.18759	-3.69445e-10
70486869	chr2:70486869:T:A	1.56572e-05	0.394295	-3.69445e-10
70487168	chr2:70487168:G:A	7.11235e-07	-1.48478	-1.21262
70487366	chr2:70487366:T:C	2.83062e-06	0.0490309	-1.36517
70487496	chr2:70487496:T:C	2.59914e-06	-0.0255757	-1.37588
70487661	chr2:70487661:T:C	1.5989e-06	-0.521284	-1.36604
70487681	chr2:70487681:T:C	8.85313e-06	-1.13299e-10	-0.175868
70488204	chr2:70488204:G:A	5.98426e-06	-1.13299e-10	-0.567506
70488595	chr2:70488595:TTTACA:T	7.24322e-07	-1.49725	-1.1819
70488625	chr2:70488625:A:G	7.20014e-07	-1.50098	-1.18414
70488656	chr2:70488656:C:T	1.50059e-06	-0.616614	-1.33417
70488692	chr2:70488692:A:C	6.71864e-07	-1.38082	-1.37351
70489041	chr2:70489041:C:T	2.78425e-06	-1.13299e-10	-1.33266
70489182	chr2:70489182:G:A	3.40162e-06	-1.13299e-10	-1.13239
70489220	chr2:70489220:C:T	3.05782e-06	-1.13299e-10	-1.23894
70489414	chr2:70489414:T:C	6.73549e-07	-1.51191	-1.23992
70489467	chr2:70489467:T:C	1.95718e-06	-0.350007	-1.33513
70489574	chr2:70489574:C:T	1.15161e-05	-1.13299e-10	0.0871052
70489863	chr2:70489863:T:G	6.86281e-07	-1.50801	-1.22509
70489895	chr2:70489895:A:G	7.03872e-07	-1.50052	-1.20728
70489934	chr2:70489934:CA:C	6.55801e-06	-0.475951	-3.69445e-10
70489946	chr2:70489946:C:T	1.06441e-06	-1.05311	-1.24111
70489955	chr2:70489955:G:A	1.58585e-06	-0.545075	-1.35044
70489983	chr2:70489983:G:A	2.99274e-06	0.0658664	-1.32631
70490100	chr2:70490100:T:C	2.66256e-06	-1.13299e-10	-1.37735
70490363	chr2:70490363:C:T	7.46328e-07	-1.47453	-1.1747
70490572	chr2:70490572:A:G	2.51853e-06	-1.43296	-3.69445e-10
70491563	chr2:70491563:T:C	2.20266e-06	-0.201016	-1.36596
70491888	chr2:70491888:C:G	3.12988e-06	-0.386	-0.829643
70491954	chr2:70491954:T:A	3.17747e-06	-1.13299e-10	-1.20055
70492075	chr2:70492075:T:A	6.5075e-06	-1.13299e-10	-0.483683
70492332	chr2:70492332:C:G	6.83843e-07	-1.51312	-1.22354
70492383	chr2:70492383:A:G	7.37328e-07	-1.49318	-1.16818
70492787	chr2:70492787:G:A	3.44168e-06	-1.13299e-10	-1.12068
70492886	chr2:70492886:A:G	5.92477e-06	-1.13299e-10	-0.577496
70492938	chr2:70492938:C:T	1.62442e-06	-0.52048	-1.35101
70493113	chr2:70493113:A:C	9.70322e-07	-1.21199	-1.17478
70493318	chr2:70493318:G:A	6.87999e-07	-1.49949	-1.23112
70493342	chr2:70493342:C:T	2.15745e-05	-1.13299e-10	0.714871
70493469	chr2:70493469:G:C	7.44803e-07	-1.49603	-1.15524
70493471	chr2:70493471:C:T	9.28008e-07	-1.12152	-1.30983
70493874	chr2:70493874:A:G	3.27725e-06	0.158688	-1.32832
70494853	chr2:70494853:T:G	2.98055e-06	0.113726	-1.37826
70494923	chr2:70494923:G:T	4.00445e-06	-1.13299e-10	-0.969232
70495631	chr2:70495631:G:A	6.89277e-06	-1.13299e-10	-0.426166
70495882	chr2:70495882:T:C	3.15583e-06	-1.13299e-10	-1.20739
70496032	chr2:70496032:A:G	1.15618e-06	-1.08262	-1.1289
70496063	chr2:70496063:G:A	6.51903e-06	-1.13299e-10	-0.481913
70496754	chr2:70496754:G:A	6.29884e-07	-1.45858	-1.36028
70496764	chr2:70496764:C:T	8.98167e-07	-1.21697	-1.24707
70497017	chr2:70497017:G:A	7.25686e-06	-1.13299e-10	-0.374692
70497699	chr2:70497699:C:T	1.44196e-06	-0.857602	-1.13303
70497767	chr2:70497767:A:G	2.95003e-06	-1.13299e-10	-1.27482
70498124	chr2:70498124:AAC:A	1.25855e-06	-0.919976	-1.2067
70498220	chr2:70498220:A:G	5.64165e-07	-1.57529	-1.35376
70498460	chr2:70498460:C:T	5.95197e-06	-0.572916	-3.69445e-10
70498463	chr2:70498463:C:T	8.27158e-07	-1.39773	-1.14867
70498552	chr2:70498552:A:G	1.47193e-06	-0.84781	-1.12225
70498750	chr2:70498750:C:T	1.10807e-06	-0.88656	-1.36746
70499062	chr2:70499062:T:A	1.50184e-06	-0.824319	-1.12563
70499072	chr2:70499072:C:G	4.6933e-06	-1.13299e-10	-0.810503
70499153	chr2:70499153:T:A	3.09556e-06	-1.13299e-10	-1.22667
70499720	chr2:70499720:C:T	1.58567e-06	-1.08305	-0.812584
70499946	chr2:70499946:C:G	4.60728e-06	-1.13299e-10	-0.829001
70500418	chr2:70500418:G:A	2.18545e-06	-1.57482	-3.69445e-10
70500578	chr2:70500578:T:A	5.54571e-06	-1.13299e-10	-0.643614
70500896	chr2:70500896:T:C	5.71418e-07	-1.56718	-1.3491
70501169	chr2:70501169:A:G	5.31997e-06	-1.13299e-10	-0.685172
70501227	chr2:70501227:A:C	4.45884e-06	-1.13299e-10	-0.861751
70501745	chr2:70501745:G:A	6.18309e-07	-1.46863	-1.36878
70501963	chr2:70501963:A:G	3.37832e-06	-1.13299e-10	-1.13926
70502121	chr2:70502121:A:C	1.3603e-06	-0.803212	-1.24572
70502182	chr2:70502182:G:A	7.70837e-07	-1.53123	-1.08569
70502245	chr2:70502245:G:T	1.84281e-06	-0.572291	-1.17306
70502376	chr2:70502376:A:G	2.82697e-06	-0.744598	-0.572835
70502433	chr2:70502433:G:A	1.23109e-06	-0.770447	-1.37829
70503138	chr2:70503138:A:G	3.63743e-06	-0.854903	-0.21046
70503228	chr2:70503228:G:A	6.51233e-06	-1.13299e-10	-0.482941
70503318	chr2:70503318:A:G	3.30339e-06	-0.852755	-0.308936
70503319	chr2:70503319:C:T	8.19107e-07	-1.54709	-1.00909
70503523	chr2:70503523:T:C	8.04003e-07	-1.53926	-1.03553
70503538	chr2:70503538:C:T	1.31595e-06	-0.721349	-1.36073
70503581	chr2:70503581:AT:A	2.77326e-06	-1.13299e-10	-1.33662
70503585	chr2:70503585:A:T	3.52299e-06	-1.13299e-10	-1.09733
70503944	chr2:70503944:C:T	2.68171e-06	-1.13299e-10	-1.37018
70504224	chr2:70504224:C:A	3.24195e-05	-1.13299e-10	1.12212
70504572	chr2:70504572:A:G	6.20832e-06	-1.13299e-10	-0.530748
70504727	chr2:70504727:G:A	3.40685e-06	-0.827195	-0.303657
70505063	chr2:70505063:T:C	1.59486e-06	-0.878736	-1.01112
70505130	chr2:70505130:T:G	8.62887e-07	-1.57111	-0.932999
70505217	chr2:70505217:A:C	6.11683e-06	-1.13299e-10	-0.545596
70505525	chr2:70505525:C:T	2.65985e-06	-1.13299e-10	-1.37837
70506281	chr2:70506281:C:T	3.89325e-06	-1.13299e-10	-0.997396
70506348	chr2:70506348:C:G	5.04192e-06	-1.13299e-10	-0.738852
70506394	chr2:70506394:T:C	1.34246e-06	-1.57219	-0.48995
70506656	chr2:70506656:A:C	4.40548e-06	-1.13299e-10	-0.87379
70507105	chr2:70507105:G:A	1.23171e-05	-1.13299e-10	0.154346
70507555	chr2:70507555:T:C	5.78884e-07	-1.57234	-1.33095
70507843	chr2:70507843:C:T	3.77504e-06	-1.13299e-10	-1.02823
70507919	chr2:70507919:T:C	3.49481e-06	-1.10536	-3.69445e-10
70507960	chr2:70507960:G:A	5.57329e-07	-1.57294	-1.3683
70508303	chr2:70508303:G:A	6.32606e-06	-0.511961	-3.69445e-10
70508405	chr2:70508405:A:G	4.27845e-06	-1.13299e-10	-0.903048
70508642	chr2:70508642:A:G	3.76225e-06	-1.13299e-10	-1.03162
70509087	chr2:70509087:A:G	8.02494e-07	-1.19897	-1.3777
70509396	chr2:70509396:T:C	3.97274e-06	-1.13299e-10	-0.977184
70509494	chr2:70509494:G:A	3.08976e-06	-1.13299e-10	-1.22855
70509761	chr2:70509761:G:C	3.98808e-06	-0.97333	-3.69445e-10
70510147	chr2:70510147:T:G	1.34043e-05	-1.13299e-10	0.238938
70510155	chr2:70510155:C:T	3.27104e-06	-1.13299e-10	-1.17153
70510203	chr2:70510203:A:G	1.18056e-05	-1.13299e-10	0.111936
70510299	chr2:70510299:C:T	2.84918e-06	-1.13299e-10	-1.30961
70510667	chr2:70510667:A:T	7.3474e-06	-1.13299e-10	-0.362293
70510713	chr2:70510713:C:T	9.18544e-06	-1.13299e-10	-0.139019
70510756	chr2:70510756:T:G	1.67457e-06	-0.689452	-1.15163
70510825	chr2:70510825:C:T	1.47953e-05	-1.13299e-10	0.337669
70510950	chr2:70510950:G:A	3.23458e-06	-1.13299e-10	-1.18274
70510972	chr2:70510972:T:C	5.7071e-06	-1.13299e-10	-0.614928
70511020	chr2:70511020:G:A	2.78725e-06	-1.13299e-10	-1.33158
70511240	chr2:70511240:C:T	3.38551e-06	-1.13299e-10	-1.13713
70511418	chr2:70511418:G:C	1.05807e-06	-1.48702	-0.813165
70511602	chr2:70511602:A:G	5.29658e-06	-1.13299e-10	-0.689577
70511610	chr2:70511610:T:TG	1.37325e-05	-1.13299e-10	0.263124
70512017	chr2:70512017:G:A	2.76902e-06	-1.33815	-3.69445e-10
70512081	chr2:70512081:G:T	3.28319e-06	-1.13299e-10	-1.16782
70512359	chr2:70512359:C:T	3.74042e-06	-1.13299e-10	-1.03744
70512465	chr2:70512465:C:T	3.72533e-06	-1.13299e-10	-1.04148
70512502	chr2:70512502:G:A	1.5548e-05	-1.13299e-10	0.387294
70513317	chr2:70513317:G:A	2.67751e-06	-1.13299e-10	-1.37175
70513596	chr2:70513596:G:A	1.42876e-05	-1.13299e-10	0.302755
70513690	chr2:70513690:A:T	3.64363e-06	-1.13299e-10	-1.06366
70513738	chr2:70513738:G:A	1.32978e-05	-1.13299e-10	0.230961
70513890	chr2:70513890:T:C	3.0731e-06	-1.13299e-10	-1.23395
70513924	chr2:70513924:C:T	9.90808e-06	-1.13299e-10	-0.0632882
70513946	chr2:70513946:G:A	1.06657e-05	-1.13299e-10	0.0103931
70514002	chr2:70514002:G:T	1.02288e-05	-1.13299e-10	-0.0314352
70514051	chr2:70514051:T:G	1.02319e-05	-1.13299e-10	-0.0311267
70514233	chr2:70514233:T:C	7.42689e-06	-1.13299e-10	-0.351532
70514253	chr2:70514253:C:A	1.02274e-05	-1.13299e-10	-0.0315684
70514374	chr2:70514374:C:T	3.08452e-06	-1.13299e-10	-1.23024
70514613	chr2:70514613:T:C	3.59464e-06	-1.13299e-10	-1.07719
70514890	chr2:70514890:C:T	4.37714e-06	-1.13299e-10	-0.880242
70514916	chr2:70514916:T:C	7.84479e-06	-1.13299e-10	-0.296789
70515423	chr2:70515423:A:G	4.99682e-06	-1.13299e-10	-0.747836
70515828	chr2:70515828:G:A	5.03058e-06	-1.13299e-10	-0.741104
70515830	chr2:70515830:G:A	4.98976e-06	-1.13299e-10	-0.749251
70515932	chr2:70515932:A:G	7.95532e-07	-1.30644	-1.27894
70516180	chr2:70516180:C:G	1.13866e-06	-1.02027	-1.20652
70516193	chr2:70516193:G:A	2.66138e-06	-1.13299e-10	-1.3778
70516409	chr2:70516409:T:C	5.61568e-06	-1.13299e-10	-0.631076
70516410	chr2:70516410:G:A	5.69631e-06	-1.13299e-10	-0.61682
70516462	chr2:70516462:T:C	5.60621e-06	-1.13299e-10	-0.632763
70516534	chr2:70516534:C:CA	5.68387e-06	-1.13299e-10	-0.619006
70516754	chr2:70516754:G:A	5.65644e-06	-1.13299e-10	-0.623844
70516769	chr2:70516769:A:G	5.51311e-06	-1.13299e-10	-0.64951
70516779	chr2:70516779:A:G	5.64463e-06	-1.13299e-10	-0.625934
70516807	chr2:70516807:T:C	5.56591e-06	-1.13299e-10	-0.639979
70516975	chr2:70516975:T:C	9.7293e-07	-1.40176	-0.982322
70516990	chr2:70516990:G:T	2.92743e-06	-1.13299e-10	-1.28251
70517191	chr2:70517191:C:T	5.7589e-06	-1.13299e-10	-0.605893
70517327	chr2:70517327:T:C	7.41125e-07	-1.40367	-1.25256
70517354	chr2:70517354:C:T	5.74998e-06	-1.13299e-10	-0.607443
70517494	chr2:70517494:T:G	5.74448e-06	-1.13299e-10	-0.608399
70517517	chr2:70517517:T:A	5.46185e-06	-1.13299e-10	-0.658851
70517654	chr2:70517654:A:T	2.47401e-06	-1.4508	-3.69445e-10
70517775	chr2:70517775:T:G	5.87441e-06	-1.13299e-10	-0.586032
70518327	chr2:70518327:A:G	3.17425e-06	-1.13299e-10	-1.20157
70518413	chr2:70518413:A:T	9.69046e-07	-1.0456	-1.34248
70518763	chr2:70518763:C:T	5.25049e-06	-1.13299e-10	-0.698317
70518852	chr2:70518852:G:T	3.07022e-06	-1.13299e-10	-1.23489
70518866	chr2:70518866:A:G	6.59009e-07	-1.49024	-1.28342
70518896	chr2:70518896:C:T	4.07124e-06	-1.13299e-10	-0.95269
70519194	chr2:70519194:G:C	3.85427e-06	-1.13299e-10	-1.00746
70519594	chr2:70519594:T:C	1.32014e-06	-0.929814	-1.14909
70519879	chr2:70519879:A:G	4.02078e-06	-1.13299e-10	-0.965163
70519911	chr2:70519911:T:C	5.43138e-06	-0.664445	-3.69445e-10
70520330	chr2:70520330:A:C	2.82801e-06	-1.13299e-10	-1.31707
70520577	chr2:70520577:C:T	6.14406e-06	-1.13299e-10	-0.541152
70521009	chr2:70521009:T:A	2.96112e-06	-1.13299e-10	-1.27107
70521192	chr2:70521192:A:G	4.05923e-06	-1.13299e-10	-0.955645
70521220	chr2:70521220:C:G	2.66681e-06	-1.37575	-3.69445e-10
70521267	chr2:70521267:T:C	2.66082e-06	-1.13299e-10	-1.378
70521449	chr2:70521449:G:A	2.72616e-06	-1.13299e-10	-1.35374
70521518	chr2:70521518:A:G	1.15485e-06	-0.943872	-1.2688
70521764	chr2:70521764:G:A	5.94656e-06	-1.13299e-10	-0.573826
70521903	chr2:70521903:G:A	3.10798e-06	-1.13299e-10	-1.22267
70521905	chr2:70521905:A:G	5.88254e-06	-1.13299e-10	-0.58465
70522109	chr2:70522109:C:T	5.91414e-06	-1.13299e-10	-0.579293
70522544	chr2:70522544:C:T	3.98427e-06	-1.13299e-10	-0.974284
70522575	chr2:70522575:A:G	2.66395e-06	-1.13299e-10	-1.37683
70522594	chr2:70522594:C:T	3.45755e-06	-1.11608	-3.69445e-10
70522696	chr2:70522696:A:G	3.15916e-06	-1.13299e-10	-1.20633
70522837	chr2:70522837:G:A	3.03276e-06	-1.13299e-10	-1.24717
70522860	chr2:70522860:C:A	5.66729e-06	-1.13299e-10	-0.621928
70523025	chr2:70523025:A:G	3.35629e-06	-1.13299e-10	-1.1458
70523153	chr2:70523153:A:G	4.76592e-06	-1.13299e-10	-0.795148
70523486	chr2:70523486:G:A	5.93836e-06	-1.13299e-10	-0.575206
70523517	chr2:70523517:C:T	3.32006e-06	-1.15666	-3.69445e-10
70524299	chr2:70524299:T:C	3.33343e-06	-1.13299e-10	-1.15264
70524386	chr2:70524386:G:A	2.92463e-06	-1.13299e-10	-1.28347
70524445	chr2:70524445:T:A	3.4053e-06	-1.13299e-10	-1.13131
70524466	chr2:70524466:AT:A	2.92841e-06	-1.13299e-10	-1.28218
70524512	chr2:70524512:C:T	3.16896e-06	-1.13299e-10	-1.20323
70524528	chr2:70524528:C:T	3.14889e-06	-1.13299e-10	-1.20959
70524876	chr2:70524876:G:T	3.38233e-06	-1.13299e-10	-1.13807
70524910	chr2:70524910:T:TGGCCCCATC	3.34135e-06	-1.13299e-10	-1.15026
70524955	chr2:70524955:A:T	2.19035e-06	-1.57258	-3.69445e-10
70525063	chr2:70525063:A:C	6.79173e-07	-1.57147	-1.17205
70525573	chr2:70525573:G:A	2.69092e-06	-1.13299e-10	-1.36676
70525742	chr2:70525742:G:C	7.01849e-07	-1.38263	-1.32805
70526064	chr2:70526064:G:A	2.82792e-06	-1.13299e-10	-1.3171
70526463	chr2:70526463:C:T	4.03369e-06	-1.13299e-10	-0.961956
70526528	chr2:70526528:T:C	3.22238e-06	-1.13299e-10	-1.18652
70526621	chr2:70526621:G:A	1.09885e-06	-1.34503	-0.917347
70526750	chr2:70526750:T:C	1.09975e-06	-1.36582	-0.89574
70526832	chr2:70526832:C:T	4.69122e-06	-1.13299e-10	-0.810947
70526973	chr2:70526973:C:T	2.66152e-06	-1.13299e-10	-1.37774
70527333	chr2:70527333:C:T	3.13984e-06	-1.13299e-10	-1.21247
70527711	chr2:70527711:G:A	2.77175e-06	-1.13299e-10	-1.33716
70528096	chr2:70528096:T:C	6.23775e-06	-1.13299e-10	-0.52602
70528379	chr2:70528379:C:T	6.96666e-06	-1.13299e-10	-0.415502
70528386	chr2:70528386:G:A	9.48703e-06	-1.13299e-10	-0.106713
70528718	chr2:70528718:T:C	4.32011e-06	-1.13299e-10	-0.893357
70528800	chr2:70528800:C:A	3.49689e-06	-1.13299e-10	-1.10476
70528895	chr2:70528895:C:A	2.8499e-06	-1.13299e-10	-1.30936
70529159	chr2:70529159:C:G	6.70272e-07	-1.40601	-1.3507
70529204	chr2:70529204:A:C	8.19133e-07	-1.42415	-1.132
70529466	chr2:70529466:A:G	4.34455e-06	-1.13299e-10	-0.887716
70529549	chr2:70529549:T:C	1.74282e-06	-0.711132	-1.09
70529565	chr2:70529565:G:A	2.7828e-06	-1.13299e-10	-1.33318
70529619	chr2:70529619:T:C	1.91993e-06	-0.831129	-0.873221
70529627	chr2:70529627:G:A	6.03929e-06	-1.13299e-10	-0.558353
70529943	chr2:70529943:C:A	7.79004e-06	-1.13299e-10	-0.303792
70530226	chr2:70530226:A:G	8.42519e-07	-1.53007	-0.997924
70530414	chr2:70530414:A:G	2.89714e-06	-1.13299e-10	-1.29291
70530530	chr2:70530530:GA:G	3.14411e-06	-1.13299e-10	-1.21111
70530550	chr2:70530550:T:C	5.51532e-07	-1.57381	-1.37788
70530713	chr2:70530713:C:G	3.30922e-06	-1.13299e-10	-1.15993
70530980	chr2:70530980:C:T	2.97112e-06	-1.13299e-10	-1.2677
70530991	chr2:70530991:A:G	3.48021e-06	-0.248351	-0.861195
70531077	chr2:70531077:A:G	3.38404e-06	-1.13299e-10	-1.13757
70531112	chr2:70531112:A:G	2.20704e-06	-1.56498	-3.69445e-10
70531123	chr2:70531123:G:A	4.98466e-06	-1.13299e-10	-0.750273
70531430	chr2:70531430:G:A	2.37521e-06	-0.511684	-0.979868
70531511	chr2:70531511:C:T	7.64389e-06	-1.13299e-10	-0.322732
70531545	chr2:70531545:C:T	2.89383e-06	-1.13299e-10	-1.29406
70531720	chr2:70531720:G:A	4.12728e-06	-0.59493	-0.344091
70531812	chr2:70531812:T:C	9.39289e-07	-1.41635	-1.00292
70532013	chr2:70532013:T:C	2.65986e-06	-1.13299e-10	-1.37836
70532029	chr2:70532029:T:C	6.44e-07	-1.53855	-1.25814
70532170	chr2:70532170:T:G	7.0591e-07	-1.32761	-1.3773
70532295	chr2:70532295:C:T	7.15929e-06	-1.38757	0.999342
70532363	chr2:70532363:C:A	4.99165e-06	-0.748873	-3.69445e-10
70532364	chr2:70532364:A:G	4.71476e-06	-0.80594	-3.69445e-10
70532368	chr2:70532368:A:T	6.72984e-06	-1.13299e-10	-0.450088
70532549	chr2:70532549:C:T	2.67883e-06	-1.13299e-10	-1.37126
70532684	chr2:70532684:C:T	3.04468e-06	-1.13299e-10	-1.24324
70532689	chr2:70532689:C:T	2.5649e-06	-0.451319	-0.963399
70532710	chr2:70532710:C:T	2.67721e-06	-1.13299e-10	-1.37186
70532753	chr2:70532753:G:A	3.08254e-06	-1.13299e-10	-1.23089
70532758	chr2:70532758:A:G	7.82731e-06	-1.13299e-10	-0.29902
70532774	chr2:70532774:A:G	1.07481e-06	-1.29489	-0.989602
70533072	chr2:70533072:T:G	1.32287e-06	-1.23566	-0.841177
70533156	chr2:70533156:C:T	2.65972e-06	-1.13299e-10	-1.37842
70533527	chr2:70533527:T:C	4.45065e-06	-1.13299e-10	-0.863589
70533840	chr2:70533840:T:G	2.6671e-06	-1.13299e-10	-1.37565
70533847	chr2:70533847:A:G	8.7458e-06	-1.13299e-10	-0.188065
70533942	chr2:70533942:A:G	2.98367e-06	-1.13299e-10	-1.26348
70534139	chr2:70534139:A:G	2.96484e-06	-0.734184	-0.535632
70534894	chr2:70534894:C:G	9.15077e-06	-1.13299e-10	-0.142801
70534933	chr2:70534933:C:T	7.51489e-06	-1.13299e-10	-0.339753
70535218	chr2:70535218:A:G	2.21473e-06	-1.56151	-3.69445e-10
70535219	chr2:70535219:AG:A	8.78629e-06	0.177482	-0.360929
70535369	chr2:70535369:C:T	1.92432e-06	-0.58155	-1.12051
70535478	chr2:70535478:C:A	6.68443e-06	-0.534224	0.0773657
70535614	chr2:70535614:A:G	5.39633e-06	-0.67092	-3.69445e-10
70535773	chr2:70535773:G:A	3.18729e-06	-1.4115	0.214036
70536760	chr2:70536760:C:A	2.2157e-06	-1.56107	-3.69445e-10
70537050	chr2:70537050:C:T	8.03444e-06	-1.13299e-10	-0.272902
70537119	chr2:70537119:TG:T	4.28439e-06	-1.48576	0.584102
70537556	chr2:70537556:C:A	1.19572e-06	-1.25595	-0.921938
70537644	chr2:70537644:C:A	2.24592e-06	-1.54753	-3.69445e-10
70537681	chr2:70537681:G:C	4.06214e-06	-1.13299e-10	-0.954928
70537853	chr2:70537853:C:T	1.11057e-06	-1.45621	-0.795552
70538230	chr2:70538230:G:A	3.4875e-06	-1.13299e-10	-1.10745
70538243	chr2:70538243:G:C	1.01771e-06	-1.31229	-1.02679
70538436	chr2:70538436:G:A	8.44286e-07	-1.19447	-1.33143
70538498	chr2:70538498:A:G	1.23074e-06	-1.57539	-0.573627
70538581	chr2:70538581:T:C	9.02911e-07	-1.1666	-1.29217
70538766	chr2:70538766:A:C	3.85788e-06	-1.13299e-10	-1.00652
70538950	chr2:70538950:C:G	3.57333e-06	-1.46084	0.377704
70539019	chr2:70539019:C:T	2.44677e-06	-1.46187	-3.69445e-10
70539023	chr2:70539023:A:G	5.76414e-06	-0.565698	-0.0392855
70539330	chr2:70539330:G:A	2.66447e-06	-1.13299e-10	-1.37663
70539605	chr2:70539605:C:T	4.1118e-06	-1.13299e-10	-0.942779
70539893	chr2:70539893:C:T	1.25129e-06	-1.21804	-0.914417
70540034	chr2:70540034:C:T	4.93329e-06	-1.13299e-10	-0.760632
70540148	chr2:70540148:C:T	3.64188e-06	-1.13299e-10	-1.06414
70540721	chr2:70540721:A:G	7.87419e-07	-1.23195	-1.36368
70541031	chr2:70541031:A:G	8.62621e-07	-1.30697	-1.19745
70541048	chr2:70541048:A:C	8.02419e-07	-1.20016	-1.3766
70541059	chr2:70541059:A:G	3.83129e-06	-1.01344	-3.69445e-10
70541651	chr2:70541651:T:C	1.05194e-06	-1.22008	-1.08592
70541790	chr2:70541790:A:C	1.17729e-06	-1.2006	-0.992821
70541808	chr2:70541808:A:G	2.87942e-06	-1.13299e-10	-1.29905
70542233	chr2:70542233:A:C	2.75e-06	-0.382677	-0.962362
70542465	chr2:70542465:C:T	3.46727e-06	-0.329809	-0.783462
70542585	chr2:70542585:C:T	2.45648e-06	-1.45791	-3.69445e-10
70542596	chr2:70542596:C:T	2.76e-06	-1.13299e-10	-1.34141
70543027	chr2:70543027:C:T	2.66055e-06	-1.13299e-10	-1.37811
70543194	chr2:70543194:T:C	2.69072e-06	-1.13299e-10	-1.36683
70543374	chr2:70543374:C:T	1.56772e-06	-1.56136	-0.345654
70544088	chr2:70544088:T:C	2.78856e-06	-1.13299e-10	-1.33111
70544120	chr2:70544120:T:A	1.11603e-05	-1.13299e-10	0.0557233
70544130	chr2:70544130:T:C	3.46927e-06	-1.13299e-10	-1.11269
70544188	chr2:70544188:C:T	3.1815e-06	-1.13299e-10	-1.19928
70544373	chr2:70544373:A:C	2.70397e-06	-1.13299e-10	-1.36192
70544376	chr2:70544376:GTTA:G	7.25941e-06	-1.13299e-10	-0.37434
70544389	chr2:70544389:A:T	6.06886e-07	-1.54391	-1.31214
70544543	chr2:70544543:A:G	2.66378e-06	-1.13299e-10	-1.37689
70545323	chr2:70545323:C:T	6.22038e-07	-1.5725	-1.25889
70545571	chr2:70545571:G:T	9.1749e-06	-1.13299e-10	-0.140168
70545588	chr2:70545588:A:G	5.63137e-07	-1.55851	-1.37236
70546561	chr2:70546561:C:T	2.86422e-06	-1.13299e-10	-1.30434
70546662	chr2:70546662:T:C	3.11315e-06	-1.13299e-10	-1.221
70546772	chr2:70546772:C:G	6.68147e-07	-1.55466	-1.20522
70546786	chr2:70546786:C:T	1.23134e-05	-1.13299e-10	0.154046
70547103	chr2:70547103:G:T	4.1293e-06	-1.13299e-10	-0.938532
70547106	chr2:70547106:G:C	3.05707e-06	-1.13299e-10	-1.23918
70547163	chr2:70547163:T:A	6.79196e-07	-1.55667	-1.18682
70547322	chr2:70547322:C:T	6.85025e-07	-1.55262	-1.18232
70547498	chr2:70547498:G:A	6.84692e-07	-1.54625	-1.18917
70547683	chr2:70547683:AT:A	8.66168e-06	-1.13299e-10	-0.19773
70547753	chr2:70547753:T:C	5.0116e-06	-1.13299e-10	-0.744883
70547759	chr2:70547759:ACTATATATG:A	1.56669e-06	-1.54728	-0.36039
70547896	chr2:70547896:A:G	1.8325e-06	-1.55302	-0.197935
70547953	chr2:70547953:A:G	9.24804e-07	-1.56665	-0.86816
70548062	chr2:70548062:A:AT	9.91418e-07	-1.56696	-0.798294
70548094	chr2:70548094:A:C	1.19698e-05	-1.13299e-10	0.12575
70548105	chr2:70548105:T:C	7.92905e-06	-1.13299e-10	-0.286106
70548393	chr2:70548393:C:T	1.22652e-05	-1.13299e-10	0.15013
70548780	chr2:70548780:C:T	1.04389e-06	-1.5723	-0.74139
70549149	chr2:70549149:T:C	1.13174e-06	-1.57534	-0.657537
70549252	chr2:70549252:T:C	8.79415e-07	-1.55496	-0.930175
70549453	chr2:70549453:C:G	2.66333e-06	-1.13299e-10	-1.37706
70549655	chr2:70549655:G:A	2.67872e-06	-1.13299e-10	-1.3713
70550121	chr2:70550121:C:T	3.12603e-06	-1.13299e-10	-1.21687
70550315	chr2:70550315:ATT:A	2.89789e-06	-1.13299e-10	-1.29266
70550418	chr2:70550418:G:A	1.65207e-06	-1.3929	-0.461704
70550427	chr2:70550427:TAA:T	6.50227e-07	-1.57538	-1.2117
70550430	chr2:70550430:A:T	6.48814e-07	-1.57524	-1.21401
70550564	chr2:70550564:T:C	8.81068e-06	-1.13299e-10	-0.180674
70550574	chr2:70550574:C:A	1.01645e-06	-1.37675	-0.963579
70550698	chr2:70550698:C:T	7.4363e-07	-1.42802	-1.22483
70550882	chr2:70550882:G:C	8.81068e-06	-1.13299e-10	-0.180674
70551058	chr2:70551058:C:T	9.73861e-07	-1.34965	-1.03348
70551072	chr2:70551072:A:AT	7.2558e-07	-1.3542	-1.32323
70551098	chr2:70551098:A:C	7.62154e-07	-1.54639	-1.08185
70551101	chr2:70551101:T:C	2.95088e-06	-1.13299e-10	-1.27453
70551306	chr2:70551306:T:C	2.74659e-06	-1.13299e-10	-1.34628
70551384	chr2:70551384:C:T	2.70372e-06	-1.13299e-10	-1.36201
70551458	chr2:70551458:T:G	6.41671e-07	-1.57545	-1.22487
70551478	chr2:70551478:A:G	1.12936e-06	-1.5753	-0.659692
70551495	chr2:70551495:G:C	9.25221e-07	-1.4156	-1.01876
70551497	chr2:70551497:T:G	9.23638e-07	-1.41919	-1.01688
70552390	chr2:70552390:T:C	6.10298e-07	-1.54559	-1.30486
70552548	chr2:70552548:G:T	3.12125e-06	-1.13299e-10	-1.2184
70552659	chr2:70552659:G:T	1.07934e-06	-1.41592	-0.864366
70552663	chr2:70552663:C:T	3.45705e-06	-1.13299e-10	-1.11622
70552949	chr2:70552949:C:G	5.65984e-07	-1.56807	-1.35776
70553468	chr2:70553468:T:G	1.33762e-05	-1.13299e-10	0.236842
70554008	chr2:70554008:C:G	1.40428e-05	-1.13299e-10	0.285469
70554042	chr2:70554042:C:T	7.38635e-07	-1.28413	-1.37546
70554211	chr2:70554211:AC:A	3.10205e-06	-1.13299e-10	-1.22458
70554660	chr2:70554660:C:T	4.24234e-06	-1.13299e-10	-0.911525
70554741	chr2:70554741:T:G	4.58357e-06	-1.13299e-10	-0.834159
70554938	chr2:70554938:C:T	3.16013e-06	-1.13299e-10	-1.20603
70555039	chr2:70555039:C:A	4.05982e-06	-1.13299e-10	-0.955499
70555176	chr2:70555176:G:C	2.88946e-06	-1.13299e-10	-1.29557
70556290	chr2:70556290:T:C	2.70441e-06	-1.36175	-3.69445e-10
70556525	chr2:70556525:T:C	7.16616e-07	-1.57505	-1.1148
70556695	chr2:70556695:T:C	5.95424e-07	-1.49808	-1.37704
70556768	chr2:70556768:A:G	3.02535e-06	-1.13299e-10	-1.24961
70556957	chr2:70556957:C:T	2.66853e-06	-1.13299e-10	-1.37511
70557051	chr2:70557051:A:G	2.8542e-06	-1.13299e-10	-1.30785
70557145	chr2:70557145:A:C	6.66274e-06	-1.13299e-10	-0.460107
70557192	chr2:70557192:C:A	3.65072e-06	-1.13299e-10	-1.06172
70558200	chr2:70558200:C:T	2.98486e-06	-1.13299e-10	-1.26308
70558226	chr2:70558226:C:T	8.47615e-07	-1.16627	-1.3557
70558266	chr2:70558266:A:G	2.78386e-06	-1.13299e-10	-1.3328
70558674	chr2:70558674:C:A	1.1444e-06	-1.55621	-0.66555
70558960	chr2:70558960:G:A	9.34319e-07	-1.09181	-1.33276
70559049	chr2:70559049:T:A	1.00918e-05	-0.044913	-3.69445e-10
70559466	chr2:70559466:T:C	1.27524e-06	-1.03423	-1.07928
70559749	chr2:70559749:C:T	9.2588e-07	-1.1752	-1.25845
70559753	chr2:70559753:C:T	7.7346e-07	-1.28069	-1.33283
70559897	chr2:70559897:A:T	6.29907e-07	-1.45984	-1.35898
70560623	chr2:70560623:T:A	6.35494e-06	-1.13299e-10	-0.507407
70560633	chr2:70560633:C:G	8.04604e-07	-1.22836	-1.34569
70560709	chr2:70560709:T:C	4.31124e-06	-1.48025	0.58484
70561266	chr2:70561266:A:T	1.39824e-06	-1.46057	-0.560856
70562400	chr2:70562400:A:C	9.49298e-07	-1.49567	-0.913005
70562827	chr2:70562827:G:A	5.45262e-06	-1.13299e-10	-0.660543
70563339	chr2:70563339:C:T	2.93211e-06	-1.13299e-10	-1.28092
70563534	chr2:70563534:C:T	3.32665e-06	-1.49999	0.345316
70563569	chr2:70563569:G:A	3.05517e-06	-1.13299e-10	-1.2398
70563744	chr2:70563744:G:A	8.00245e-07	-1.23457	-1.34491
70563855	chr2:70563855:G:A	6.44218e-07	-1.43211	-1.36424
70563872	chr2:70563872:T:C	8.22844e-07	-1.57529	-0.97634
70564033	chr2:70564033:T:C	6.209e-07	-1.46046	-1.37276
70564178	chr2:70564178:G:T	5.52988e-07	-1.57075	-1.37831
70564375	chr2:70564375:A:G	3.62841e-06	-1.13299e-10	-1.06785
70564429	chr2:70564429:C:T	8.1766e-07	-1.21099	-1.34695
70564857	chr2:70564857:T:C	5.90465e-07	-1.52212	-1.36136
70564877	chr2:70564877:G:A	8.3296e-07	-1.17627	-1.36314
70565469	chr2:70565469:G:GT	1.23421e-06	-1.43654	-0.709662
70565565	chr2:70565565:T:G	2.85528e-06	-1.13299e-10	-1.30747
70565574	chr2:70565574:C:G	2.98193e-06	-1.13299e-10	-1.26407
70566127	chr2:70566127:G:A	8.74633e-07	-1.11228	-1.37831
70566258	chr2:70566258:C:T	7.00704e-06	-1.13299e-10	-0.409723
70566261	chr2:70566261:T:A	3.4955e-06	-1.13299e-10	-1.10516
70566394	chr2:70566394:A:T	2.69325e-06	-1.13299e-10	-1.36589
70566463	chr2:70566463:T:A	3.42174e-06	-1.13299e-10	-1.12649
70566672	chr2:70566672:G:A	9.57239e-07	-1.54084	-0.859497
70566816	chr2:70566816:G:A	1.23897e-06	-1.40436	-0.737999
70566998	chr2:70566998:T:C	2.97276e-06	-1.13299e-10	-1.26715
70567038	chr2:70567038:A:G	4.27582e-06	-1.13299e-10	-0.903664
70567473	chr2:70567473:A:T	3.49405e-06	-1.13299e-10	-1.10558
70567506	chr2:70567506:G:A	1.03417e-06	-0.944645	-1.37839
70567575	chr2:70567575:C:T	3.04183e-06	-1.13299e-10	-1.24418
70567640	chr2:70567640:A:G	3.06809e-06	-1.13299e-10	-1.23559
70567691	chr2:70567691:G:A	8.56824e-07	-1.15365	-1.35752
70567851	chr2:70567851:C:G	9.37549e-07	-1.07393	-1.3472
70567939	chr2:70567939:C:T	9.1572e-07	-1.11277	-1.33191
70568036	chr2:70568036:T:C	2.65994e-06	-1.13299e-10	-1.37834
70568048	chr2:70568048:G:A	3.74519e-06	-1.13299e-10	-1.03617
70568270	chr2:70568270:G:A	3.91584e-06	-1.13299e-10	-0.991609
70568387	chr2:70568387:A:C	6.4773e-07	-1.46054	-1.33038
70568479	chr2:70568479:T:C	4.56833e-06	-1.13299e-10	-0.83749
70568490	chr2:70568490:C:T	9.37406e-07	-1.18065	-1.24063
70569125	chr2:70569125:A:G	1.36715e-06	-0.942673	-1.10124
70569207	chr2:70569207:G:A	5.91932e-07	-1.51899	-1.36202
70569344	chr2:70569344:C:T	1.14035e-06	-0.981296	-1.244
70569754	chr2:70569754:G:A	2.92012e-06	-1.13299e-10	-1.28501
70569765	chr2:70569765:T:C	3.44356e-06	-1.13299e-10	-1.12013
70569970	chr2:70569970:T:C	8.01242e-07	-1.42798	-1.15025
70570144	chr2:70570144:A:T	8.11178e-07	-1.43972	-1.12619
70570195	chr2:70570195:C:T	2.83031e-06	-1.54167	0.225418
70570258	chr2:70570258:G:C	1.34384e-06	-0.958979	-1.10213
70570299	chr2:70570299:G:A	3.10239e-06	-1.13299e-10	-1.22447
70571045	chr2:70571045:C:T	2.6675e-06	-1.13299e-10	-1.3755
70571255	chr2:70571255:C:T	6.61326e-06	-1.13299e-10	-0.467563
70571257	chr2:70571257:A:T	6.60221e-06	-1.13299e-10	-0.469235
70571714	chr2:70571714:A:T	5.57597e-07	-1.56239	-1.37837
70571730	chr2:70571730:A:G	3.73102e-06	-1.13299e-10	-1.03996
70571784	chr2:70571784:T:G	3.39675e-06	-1.13299e-10	-1.13382
70572247	chr2:70572247:C:A	2.79976e-06	-1.13299e-10	-1.32711
70572327	chr2:70572327:C:T	3.30436e-06	-1.13299e-10	-1.1614
70572459	chr2:70572459:A:G	7.55299e-07	-1.40893	-1.22835
70572693	chr2:70572693:A:G	3.0562e-06	-1.13299e-10	-1.23947
70572779	chr2:70572779:G:A	2.9367e-06	-1.13299e-10	-1.27935
70572826	chr2:70572826:T:G	3.33683e-06	-1.13299e-10	-1.15162
70573042	chr2:70573042:G:A	3.33683e-06	-1.13299e-10	-1.15162
70573230	chr2:70573230:A:C	7.60871e-07	-1.39478	-1.23515
70573376	chr2:70573376:G:A	3.4824e-06	-1.13299e-10	-1.10892
70573464	chr2:70573464:A:C	3.59605e-06	-1.13299e-10	-1.0768
70573593	chr2:70573593:C:T	9.64768e-07	-1.02247	-1.37004
70573626	chr2:70573626:C:T	2.74773e-06	-1.13299e-10	-1.34586
70573925	chr2:70573925:A:G	7.46792e-07	-1.51084	-1.13776
70574059	chr2:70574059:A:G	1.77183e-06	-0.865155	-0.919472
70574176	chr2:70574176:G:A	3.58605e-06	-1.13299e-10	-1.07959
70574222	chr2:70574222:A:G	8.73908e-07	-1.37537	-1.11605
70574258	chr2:70574258:T:C	3.03882e-06	-1.13299e-10	-1.24517
70574286	chr2:70574286:A:G	8.73888e-07	-1.36865	-1.12279
70574577	chr2:70574577:G:A	1.11971e-06	-1.15845	-1.08512
70574709	chr2:70574709:G:A	2.6609e-06	-1.13299e-10	-1.37797
70574783	chr2:70574783:C:T	9.31499e-07	-1.4006	-1.027
70574910	chr2:70574910:T:C	8.70484e-06	-1.13299e-10	-0.19276
70574915	chr2:70574915:A:G	5.54072e-07	-1.57079	-1.37631
70575072	chr2:70575072:C:T	4.05876e-06	-1.13299e-10	-0.955761
70575364	chr2:70575364:A:G	9.05778e-07	-1.5085	-0.947096
70575372	chr2:70575372:AT:A	1.08733e-06	-1.5749	-0.698007
70575604	chr2:70575604:T:C	2.72399e-06	-1.13299e-10	-1.35454
70575969	chr2:70575969:T:C	3.39957e-06	-1.13299e-10	-1.13299
70576112	chr2:70576112:C:A	3.91954e-06	-1.13299e-10	-0.990665
70576172	chr2:70576172:G:C	9.04682e-07	-1.57538	-0.881433
70576248	chr2:70576248:C:T	6.23986e-07	-1.54414	-1.28413
70576337	chr2:70576337:C:T	7.2891e-07	-1.53133	-1.14151
70576365	chr2:70576365:T:C	3.01684e-06	-1.13299e-10	-1.25243
70576448	chr2:70576448:G:A	4.67969e-06	-1.13299e-10	-0.813407
70577198	chr2:70577198:A:T	2.68697e-06	-1.13299e-10	-1.36823
70577326	chr2:70577326:A:G	2.87012e-06	-1.13299e-10	-1.30229
70577335	chr2:70577335:T:G	1.16185e-06	-1.42037	-0.786256
70577525	chr2:70577525:A:G	2.93675e-06	-1.13299e-10	-1.27934
70577609	chr2:70577609:A:T	8.73675e-07	-1.5751	-0.916581
70577844	chr2:70577844:C:A	2.94143e-06	-1.13299e-10	-1.27774
70577948	chr2:70577948:AT:A	6.40658e-07	-1.56423	-1.23767
70578241	chr2:70578241:G:A	2.96756e-06	-1.13299e-10	-1.2689
70578412	chr2:70578412:T:C	2.66213e-06	-1.13299e-10	-1.37751
70578420	chr2:70578420:A:T	2.66253e-06	-1.13299e-10	-1.37736
70578732	chr2:70578732:T:C	3.84214e-06	-1.13299e-10	-1.01061
70579237	chr2:70579237:C:T	7.59369e-07	-1.26338	-1.36852
70579343	chr2:70579343:T:C	2.76927e-06	-1.13299e-10	-1.33806
70579599	chr2:70579599:T:C	6.14881e-07	-1.52174	-1.32122
70579741	chr2:70579741:C:T	4.18129e-06	-1.13299e-10	-0.92602
70579757	chr2:70579757:C:T	6.43921e-07	-1.5277	-1.26911
70580528	chr2:70580528:G:T	2.27986e-06	-1.53253	-3.69445e-10
70580715	chr2:70580715:T:C	2.8349e-06	-1.13299e-10	-1.31463
70580787	chr2:70580787:T:A	7.71467e-07	-1.46748	-1.14862
70581015	chr2:70581015:C:T	7.91069e-07	-1.45784	-1.13317
70581163	chr2:70581163:A:G	3.633e-06	-1.13299e-10	-1.06658
70581202	chr2:70581202:A:G	7.72461e-07	-1.45231	-1.1625
70581322	chr2:70581322:C:G	2.9417e-06	-1.13299e-10	-1.27765
70581323	chr2:70581323:C:T	5.38499e-06	-1.13299e-10	-0.673023
70581329	chr2:70581329:A:G	2.65987e-06	-1.13299e-10	-1.37836
70581699	chr2:70581699:C:T	6.23801e-06	-1.13299e-10	-0.525977
70581770	chr2:70581770:C:T	2.66068e-06	-1.13299e-10	-1.37806
70581780	chr2:70581780:C:T	1.99638e-06	-1.53269	-0.132612
70581989	chr2:70581989:T:C	4.05701e-06	-1.4398	0.48361
70582087	chr2:70582087:G:A	6.45024e-07	-1.5564	-1.2387
70582114	chr2:70582114:C:T	6.14145e-07	-1.54036	-1.3038
70582162	chr2:70582162:G:A	6.09314e-07	-1.5577	-1.29436
70582174	chr2:70582174:T:C	5.67022e-07	-1.57385	-1.35015
70582228	chr2:70582228:T:C	8.18185e-07	-1.57532	-0.981985
70582688	chr2:70582688:A:G	7.4039e-07	-1.44426	-1.21296
70582934	chr2:70582934:C:T	6.87769e-07	-1.44414	-1.28681
70582976	chr2:70582976:G:A	6.06424e-07	-1.48528	-1.37154
70583039	chr2:70583039:C:T	6.12903e-07	-1.47642	-1.36977
70583509	chr2:70583509:C:T	1.19561e-06	-1.18224	-0.995746
70583530	chr2:70583530:C:A	7.12719e-07	-1.40787	-1.28744
70583611	chr2:70583611:T:A	8.80831e-06	-1.13299e-10	-0.180944
70583808	chr2:70583808:T:G	9.04954e-07	-1.35215	-1.10436
70584039	chr2:70584039:G:A	1.07428e-06	-1.01145	-1.27354
70584094	chr2:70584094:C:A	1.1419e-06	-0.972876	-1.25107
70584688	chr2:70584688:AT:A	6.17111e-06	-1.13299e-10	-0.536759
70584729	chr2:70584729:G:A	3.15861e-06	-1.13299e-10	-1.20651
70584770	chr2:70584770:A:T	3.68711e-06	-1.13299e-10	-1.0518
70585042	chr2:70585042:T:A	1.35058e-06	-0.965436	-1.09067
70585292	chr2:70585292:A:C	3.63669e-06	-1.13299e-10	-1.06557
70585624	chr2:70585624:A:AATT	3.64871e-06	-1.13299e-10	-1.06227
70585734	chr2:70585734:T:C	5.34829e-06	-1.13299e-10	-0.679861
70586022	chr2:70586022:A:G	7.03938e-07	-1.5288	-1.1789
70586079	chr2:70586079:C:T	5.68445e-07	-1.56873	-1.35276
70586165	chr2:70586165:T:A	7.01647e-07	-1.51554	-1.19543
70586199	chr2:70586199:G:T	3.0989e-06	-1.13299e-10	-1.22559
70586396	chr2:70586396:C:T	2.66648e-06	-1.13299e-10	-1.37588
70586483	chr2:70586483:C:A	1.06396e-06	-1.07995	-1.2147
70586773	chr2:70586773:TC:T	2.75317e-06	-1.13299e-10	-1.34388
70586979	chr2:70586979:A:T	4.01801e-06	-1.13299e-10	-0.965853
70587008	chr2:70587008:G:A	1.7198e-06	-1.52764	-0.286797
70587070	chr2:70587070:A:T	1.33609e-06	-1.238	-0.828885
70587325	chr2:70587325:A:G	3.58906e-06	-1.13299e-10	-1.07875
70587952	chr2:70587952:G:C	2.27516e-06	-1.53459	-3.69445e-10
70588032	chr2:70588032:C:T	3.99189e-06	-1.13299e-10	-0.972374
70588059	chr2:70588059:G:A	8.21674e-07	-1.18464	-1.36841
70588255	chr2:70588255:T:C	6.03688e-07	-1.48674	-1.3746
70588277	chr2:70588277:T:G	2.7156e-06	-1.13299e-10	-1.35762
70588389	chr2:70588389:A:T	7.41325e-07	-1.30638	-1.34958
70588580	chr2:70588580:AAAC:A	2.20642e-06	-1.56527	-3.69445e-10
70588594	chr2:70588594:TATAA:T	4.07798e-06	-1.13299e-10	-0.951036
70588669	chr2:70588669:TAATAATTTGG:T	2.66975e-06	-1.13299e-10	-1.37465
70588708	chr2:70588708:T:C	8.08882e-07	-1.46053	-1.10821
70588771	chr2:70588771:C:T	4.08576e-06	-1.13299e-10	-0.949132
70588824	chr2:70588824:A:G	9.12166e-07	-1.11919	-1.32938
70588974	chr2:70588974:C:A	4.08391e-06	-1.13299e-10	-0.949585
70589179	chr2:70589179:C:T	7.33514e-07	-1.2894	-1.37715
70589473	chr2:70589473:A:C	3.05311e-06	-1.24048	-3.69445e-10
70589540	chr2:70589540:A:G	8.89534e-07	-1.31153	-1.16216
70589655	chr2:70589655:C:G	7.66155e-07	-1.24502	-1.37799
70589851	chr2:70589851:C:G	2.68129e-06	-1.13299e-10	-1.37034
70589916	chr2:70589916:C:T	2.76969e-06	-1.13299e-10	-1.3379
70589917	chr2:70589917:A:G	7.23736e-07	-1.30249	-1.37748
70590224	chr2:70590224:G:A	7.11129e-07	-1.3205	-1.37704
70590286	chr2:70590286:G:C	2.93034e-06	-1.13299e-10	-1.28152
70590342	chr2:70590342:G:T	7.08954e-07	-1.32411	-1.37649
70590373	chr2:70590373:C:T	8.40324e-07	-1.51351	-1.01709
70590470	chr2:70590470:T:A	2.88261e-06	-1.13299e-10	-1.29794
70590525	chr2:70590525:A:T	3.01941e-06	-1.13299e-10	-1.25158
70590570	chr2:70590570:A:G	3.02529e-06	-1.13299e-10	-1.24963
70590660	chr2:70590660:C:T	2.89183e-06	-1.13299e-10	-1.29475
70590762	chr2:70590762:T:C	1.40629e-06	-0.800383	-1.2153
70590819	chr2:70590819:C:G	5.12716e-06	-1.13299e-10	-0.722086
70590844	chr2:70590844:A:G	3.04556e-06	-1.13299e-10	-1.24295
70590920	chr2:70590920:C:T	2.66229e-06	-1.13299e-10	-1.37745
70591139	chr2:70591139:T:G	9.85744e-06	-1.13299e-10	-0.0684118
70591148	chr2:70591148:G:A	2.97236e-06	-0.972037	-0.295246
70591176	chr2:70591176:G:A	4.3443e-06	-1.13299e-10	-0.887774
70591238	chr2:70591238:T:C	3.66139e-06	-1.13299e-10	-1.05879
70591277	chr2:70591277:G:A	2.91471e-06	-1.13299e-10	-1.28687
70591666	chr2:70591666:A:G	6.67368e-07	-1.45081	-1.31025
70591708	chr2:70591708:G:A	3.66427e-06	-1.13299e-10	-1.05801
70591832	chr2:70591832:T:G	5.92229e-07	-1.50213	-1.37837
70591867	chr2:70591867:A:G	2.08863e-06	-1.03084	-0.589284
70591902	chr2:70591902:A:G	3.44482e-06	-1.13299e-10	-1.11977
70592285	chr2:70592285:C:T	1.73828e-06	-1.18349	-0.620255
70592638	chr2:70592638:G:A	7.45567e-07	-1.46329	-1.18696
70592697	chr2:70592697:G:A	6.0032e-07	-1.56619	-1.30074
70592974	chr2:70592974:A:G	1.00316e-06	-1.00337	-1.35011
70593324	chr2:70593324:G:T	1.16779e-06	-0.900883	-1.30064
70593480	chr2:70593480:A:T	2.69472e-06	-1.13299e-10	-1.36534
70593537	chr2:70593537:G:A	2.74768e-06	-1.13299e-10	-1.34588
70593572	chr2:70593572:C:T	2.66924e-06	-1.13299e-10	-1.37484
70593707	chr2:70593707:G:A	3.0876e-06	-1.13299e-10	-1.22925
70593820	chr2:70593820:G:A	7.06573e-07	-1.48139	-1.22257
70594033	chr2:70594033:G:A	2.68328e-06	-1.13299e-10	-1.3696
70594367	chr2:70594367:G:A	2.66447e-06	-1.13299e-10	-1.37663
70594931	chr2:70594931:G:C	2.60126e-06	-1.40064	-3.69445e-10
70595102	chr2:70595102:T:C	1.49331e-06	-0.680043	-1.2756
70595216	chr2:70595216:AAG:A	3.66796e-06	-1.13299e-10	-1.057
70595296	chr2:70595296:A:T	1.57368e-06	-0.61126	-1.29196
70595360	chr2:70595360:A:G	9.60795e-07	-1.20772	-1.18891
70595459	chr2:70595459:A:G	3.23238e-06	-1.13299e-10	-1.18342
70595717	chr2:70595717:A:C	2.96988e-06	-1.26812	-3.69445e-10
70595782	chr2:70595782:G:A	2.23681e-06	-1.55159	-3.69445e-10
70595836	chr2:70595836:G:A	9.54227e-06	-1.13299e-10	-0.100908
70596155	chr2:70596155:AAAAG:A	2.27024e-06	-0.300866	-1.23589
70596389	chr2:70596389:A:G	6.94935e-07	-1.53737	-1.1832
70596525	chr2:70596525:C:T	7.54152e-06	-1.13299e-10	-0.336215
70596556	chr2:70596556:C:T	2.70117e-06	-1.13299e-10	-1.36295
70596570	chr2:70596570:C:T	1.41314e-06	-0.846117	-1.16471
70596608	chr2:70596608:C:G	6.3253e-07	-1.55933	-1.25534
70597117	chr2:70597117:A:G	1.69487e-06	-0.745162	-1.08387
70597119	chr2:70597119:G:A	6.24187e-07	-1.45828	-1.36966
70597202	chr2:70597202:T:C	4.43783e-06	-1.13299e-10	-0.866473
70597338	chr2:70597338:C:T	7.15859e-07	-1.52616	-1.16476
70597499	chr2:70597499:G:A	3.07564e-06	-1.23313	-3.69445e-10
70597807	chr2:70597807:C:A	2.99559e-06	-1.13299e-10	-1.2595
70598068	chr2:70598068:C:T	2.90347e-06	-1.29073	-3.69445e-10
70598268	chr2:70598268:G:A	5.94476e-06	-1.13299e-10	-0.574128
70598348	chr2:70598348:T:G	7.33209e-07	-1.39848	-1.26848
70598568	chr2:70598568:C:T	2.66163e-06	-1.13299e-10	-1.3777
70598597	chr2:70598597:G:T	1.99297e-06	-1.31088	-0.356128
70598864	chr2:70598864:C:T	9.04388e-07	-1.32746	-1.12967
70598962	chr2:70598962:G:A	8.49081e-07	-1.57394	-0.946295
70599084	chr2:70599084:T:C	7.82895e-07	-1.51602	-1.08538
70599835	chr2:70599835:T:C	3.15377e-06	-1.1275	-0.0805363
70600548	chr2:70600548:G:C	2.27812e-06	-0.251959	-1.28133
70600819	chr2:70600819:A:G	2.19648e-06	-0.279993	-1.28979
70600876	chr2:70600876:T:A	2.68729e-06	-1.13299e-10	-1.36811
70600917	chr2:70600917:G:A	7.95397e-06	-1.13299e-10	-0.282968
70601077	chr2:70601077:A:G	2.26562e-06	-0.217369	-1.32142
70601188	chr2:70601188:C:G	4.75154e-06	-1.13299e-10	-0.79817
70601205	chr2:70601205:A:G	5.6877e-07	-1.54456	-1.37635
70601258	chr2:70601258:T:C	8.48966e-07	-1.14496	-1.37541
70601291	chr2:70601291:A:T	2.11689e-05	0.854389	-0.158496
70601362	chr2:70601362:G:A	4.57055e-06	0.535633	-1.37264
70601553	chr2:70601553:T:C	1.82918e-05	-1.13299e-10	0.549816
70601593	chr2:70601593:A:G	2.96048e-06	-1.27129	-3.69445e-10
70601957	chr2:70601957:G:A	3.46899e-06	-1.13299e-10	-1.11278
70601965	chr2:70601965:T:G	2.6628e-06	-1.13299e-10	-1.37726
70601989	chr2:70601989:C:T	3.51725e-06	-1.03232	-0.0666354
70602010	chr2:70602010:TTCTC:T	4.41116e-06	-1.13299e-10	-0.872501
70602231	chr2:70602231:C:T	1.94193e-06	-0.397528	-1.29543
70602281	chr2:70602281:G:A	5.9309e-06	-0.630994	0.054531
70602719	chr2:70602719:T:C	2.03813e-06	-0.348601	-1.29601
70602846	chr2:70602846:C:A	2.02776e-06	-0.35847	-1.29124
70602993	chr2:70602993:CCTTT:C	8.94033e-06	-1.13299e-10	-0.166066
70603279	chr2:70603279:T:C	1.66084e-06	-0.534242	-1.31507
70603496	chr2:70603496:T:C	1.34511e-06	-1.14833	-0.911828
70603636	chr2:70603636:A:AT	1.15354e-05	-1.13299e-10	0.0887801
70603833	chr2:70603833:A:G	6.91884e-06	-1.13299e-10	-0.42239
70604360	chr2:70604360:C:T	9.41541e-06	-1.13299e-10	-0.114291
70604380	chr2:70604380:C:G	1.06547e-06	-1.56842	-0.724808
70604446	chr2:70604446:C:T	7.01686e-06	0.68005	-1.08837
70604460	chr2:70604460:A:G	5.50641e-05	-1.13299e-10	1.65186
70604645	chr2:70604645:T:A	2.72018e-06	-0.0823388	-1.2736
70604687	chr2:70604687:G:A	5.0519e-06	-0.824462	0.0875881
70604801	chr2:70604801:C:T	9.17901e-07	-1.46875	-0.973552
70604916	chr2:70604916:C:G	7.71556e-07	-1.30473	-1.31126
70605081	chr2:70605081:C:T	3.14543e-06	-1.13299e-10	-1.21069
70605094	chr2:70605094:T:C	2.46644e-06	-0.0996931	-1.35417
70605321	chr2:70605321:C:T	9.73413e-07	-1.25651	-1.12708
70605750	chr2:70605750:A:G	2.85305e-06	-1.13299e-10	-1.30825
70606069	chr2:70606069:T:A	2.19777e-06	-1.56919	-3.69445e-10
70606141	chr2:70606141:T:C	3.65107e-06	-1.36923	0.307612
70606337	chr2:70606337:T:C	2.99295e-06	-1.13299e-10	-1.26038
70606790	chr2:70606790:T:G	3.40219e-06	-1.13299e-10	-1.13222
70607097	chr2:70607097:T:C	1.58935e-05	-1.13299e-10	0.409271
70607191	chr2:70607191:G:T	2.65366e-06	-0.175961	-1.20474
70607718	chr2:70607718:C:G	4.32323e-06	-1.13299e-10	-0.892637
70608008	chr2:70608008:C:T	2.30798e-06	-0.155644	-1.36462
70608131	chr2:70608131:G:A	1.0418e-06	-1.3346	-0.98108
70608159	chr2:70608159:A:G	1.77495e-05	-1.13299e-10	0.51972
70608169	chr2:70608169:G:C	1.77796e-05	-1.13299e-10	0.52141
70608436	chr2:70608436:G:A	2.77695e-06	-1.13299e-10	-1.33529
70608706	chr2:70608706:T:C	2.98657e-06	-1.13299e-10	-1.26251
70608762	chr2:70608762:G:A	2.18585e-06	-1.57463	-3.69445e-10
70608783	chr2:70608783:G:A	3.31349e-06	-1.13299e-10	-1.15864
70608910	chr2:70608910:C:T	2.8899e-06	-1.13299e-10	-1.29542
70609029	chr2:70609029:C:T	3.09824e-06	-1.13299e-10	-1.2258
70609134	chr2:70609134:T:G	2.97903e-06	-0.883656	-0.381384
70609361	chr2:70609361:C:T	4.20814e-06	-1.13299e-10	-0.919618
70609576	chr2:70609576:G:A	2.56354e-05	-1.13299e-10	0.887337
70610077	chr2:70610077:G:C	2.93403e-06	-1.13299e-10	-1.28026
70610179	chr2:70610179:C:T	2.77365e-06	-1.13299e-10	-1.33648
70610211	chr2:70610211:G:T	4.07685e-05	-1.13299e-10	1.35127
70610289	chr2:70610289:C:T	2.95519e-06	-1.13299e-10	-1.27308
70610525	chr2:70610525:C:T	9.65514e-07	-1.3863	-1.00544
70610810	chr2:70610810:G:T	2.66119e-06	-1.13299e-10	-1.37787
70610823	chr2:70610823:A:C	3.00855e-06	-1.13299e-10	-1.25518
70610829	chr2:70610829:A:G	3.16959e-06	-1.13299e-10	-1.20304
70611059	chr2:70611059:G:A	3.20244e-06	-0.879735	-0.312992
70611235	chr2:70611235:G:A	3.1726e-06	-1.13299e-10	-1.20209
70611294	chr2:70611294:T:C	3.11634e-06	-0.12083	-1.09915
70611507	chr2:70611507:G:A	3.98016e-06	-0.975317	-3.69445e-10
70611688	chr2:70611688:A:G	2.74624e-05	-1.13299e-10	0.956178
70611698	chr2:70611698:A:G	3.15701e-06	-0.900713	-0.306301
70611729	chr2:70611729:T:C	2.73507e-05	-1.13299e-10	0.952103
70611949	chr2:70611949:A:C	9.49922e-07	-1.0946	-1.31341
70612154	chr2:70612154:G:A	1.15783e-06	-1.26531	-0.944787
70612189	chr2:70612189:T:C	1.91269e-06	-0.330333	-1.3778
70612322	chr2:70612322:C:T	8.64253e-07	-1.39953	-1.103
70612331	chr2:70612331:C:T	2.67559e-06	-1.13299e-10	-1.37247
70612579	chr2:70612579:G:A	2.9131e-06	-1.13299e-10	-1.28742
70612685	chr2:70612685:G:T	2.72311e-06	-1.13299e-10	-1.35486
70612774	chr2:70612774:C:T	2.70027e-06	-1.13299e-10	-1.36329
70612970	chr2:70612970:T:G	7.54175e-07	-1.27425	-1.36452
70613052	chr2:70613052:C:T	7.36731e-07	-1.45098	-1.21119
70613114	chr2:70613114:C:T	9.99946e-07	-1.34287	-1.01382
70613139	chr2:70613139:A:G	1.15553e-05	-1.13299e-10	0.0905017
70613200	chr2:70613200:C:T	1.02274e-06	-1.3211	-1.01305
70613447	chr2:70613447:C:T	2.72438e-06	-1.13299e-10	-1.3544
70613598	chr2:70613598:C:T	2.6648e-06	-1.13299e-10	-1.37651
70613753	chr2:70613753:G:A	3.52619e-06	-1.13299e-10	-1.09642
70614556	chr2:70614556:T:C	2.70416e-06	-1.13299e-10	-1.36185
70614559	chr2:70614559:C:T	2.75633e-06	-1.13299e-10	-1.34274
70614616	chr2:70614616:T:C	1.05984e-06	-1.33293	-0.965584
70614617	chr2:70614617:T:C	2.41685e-06	-1.47417	-3.69445e-10
70614630	chr2:70614630:T:C	4.19595e-06	-1.13299e-10	-0.922519
70614752	chr2:70614752:T:TAAA	2.75832e-06	-1.13299e-10	-1.34202
70615225	chr2:70615225:T:G	2.56154e-06	-0.370176	-1.04586
70615404	chr2:70615404:A:G	4.3589e-06	-1.13299e-10	-0.884419
70615452	chr2:70615452:A:G	3.89684e-06	-1.13299e-10	-0.996472
70615512	chr2:70615512:G:A	2.75913e-06	-1.13299e-10	-1.34172
70615642	chr2:70615642:C:T	1.4335e-06	-1.42046	-0.576061
70615643	chr2:70615643:A:G	1.12478e-06	-1.31154	-0.927511
70615781	chr2:70615781:G:T	2.75192e-06	-1.13299e-10	-1.34434
70615800	chr2:70615800:T:C	2.20475e-06	-0.505419	-1.06061
70616119	chr2:70616119:C:T	3.55822e-06	-1.13299e-10	-1.08738
70616760	chr2:70616760:G:A	3.29699e-06	-1.13299e-10	-1.16363
70616935	chr2:70616935:C:T	3.02973e-06	-1.13299e-10	-1.24816
70616990	chr2:70616990:C:T	2.9837e-06	-1.13299e-10	-1.26347
70617104	chr2:70617104:T:C	3.33219e-06	-1.13299e-10	-1.15301
70617236	chr2:70617236:G:T	1.87751e-06	-1.49923	-0.22746
70617262	chr2:70617262:T:C	2.54838e-06	-0.214496	-1.20669
70617383	chr2:70617383:A:G	2.89587e-06	-1.13299e-10	-1.29335
70617403	chr2:70617403:C:CT	7.57225e-06	-1.13299e-10	-0.332148
70617457	chr2:70617457:T:C	3.04817e-06	-1.13299e-10	-1.2421
70617497	chr2:70617497:G:A	3.97575e-06	-1.13299e-10	-0.976426
70618018	chr2:70618018:C:G	1.15764e-05	-1.13299e-10	0.0923329
70618077	chr2:70618077:G:T	2.61478e-05	-1.13299e-10	0.907125
70618226	chr2:70618226:C:T	2.09848e-06	-1.51491	-0.100514
70618617	chr2:70618617:G:A	1.16094e-05	-1.13299e-10	0.095173
70619102	chr2:70619102:C:T	7.87267e-06	-1.13299e-10	-0.293241
70619441	chr2:70619441:G:A	2.68037e-06	-1.13299e-10	-1.37069
70619464	chr2:70619464:G:A	2.84363e-06	-0.1334	-1.17816
70619749	chr2:70619749:T:C	4.97079e-06	-1.13299e-10	-0.753059
70619793	chr2:70619793:C:T	2.18393e-06	-1.57551	-3.69445e-10
70620042	chr2:70620042:G:A	3.01832e-06	-1.13299e-10	-1.25194
70620085	chr2:70620085:A:C	5.566e-07	-1.57434	-1.36821
70620479	chr2:70620479:G:A	2.21122e-06	-0.1857	-1.37739
70620621	chr2:70620621:T:C	3.04718e-05	-1.13299e-10	1.06016
70620881	chr2:70620881:T:C	5.6287e-07	-1.57493	-1.35642
70620920	chr2:70620920:C:T	7.73559e-07	-1.56657	-1.04682
70620993	chr2:70620993:C:T	2.65581e-06	-0.169794	-1.21009
70621098	chr2:70621098:C:T	2.18533e-06	-1.57487	-3.69445e-10
70621284	chr2:70621284:C:T	1.83871e-06	-0.406564	-1.34101
70621295	chr2:70621295:T:C	1.84433e-06	-0.399488	-1.34503
70621635	chr2:70621635:CTCA:C	4.54878e-06	-0.160215	-0.681566
70621653	chr2:70621653:G:A	3.23052e-06	-1.13299e-10	-1.184
70621716	chr2:70621716:G:A	4.55695e-06	-1.13299e-10	-0.839986
70621722	chr2:70621722:T:A	4.44152e-06	-1.13299e-10	-0.865643
70621737	chr2:70621737:A:G	1.77469e-06	-0.434884	-1.34813
70621750	chr2:70621750:T:C	5.75599e-06	-1.13299e-10	-0.606397
70621751	chr2:70621751:G:A	5.08024e-06	-1.13299e-10	-0.73128
70621949	chr2:70621949:T:C	2.18752e-06	-1.57387	-3.69445e-10
70621956	chr2:70621956:C:T	2.90487e-06	-1.13299e-10	-1.29025
70622023	chr2:70622023:A:G	6.28172e-07	-1.44443	-1.37716
70622052	chr2:70622052:C:T	2.08521e-05	-1.13299e-10	0.680818
70622178	chr2:70622178:T:C	1.80102e-06	-0.406936	-1.36135
70622250	chr2:70622250:A:G	3.67457e-06	-1.0552	-3.69445e-10
70622345	chr2:70622345:T:C	4.87494e-06	-1.13299e-10	-0.77253
70622365	chr2:70622365:T:C	4.04099e-06	-1.13299e-10	-0.96015
70622372	chr2:70622372:T:C	1.41406e-06	-1.5456	-0.464576
70622373	chr2:70622373:G:A	1.65642e-06	-1.43413	-0.417852
70622382	chr2:70622382:C:T	4.24996e-05	-1.13299e-10	1.39286
70622389	chr2:70622389:C:T	7.15271e-05	-1.13299e-10	1.91344
70622391	chr2:70622391:T:C	7.7065e-06	-1.13299e-10	-0.314575
70622392	chr2:70622392:G:A	7.73006e-06	-1.13299e-10	-0.311522
70622399	chr2:70622399:C:T	8.39155e-06	-1.13299e-10	-0.229414
70622413	chr2:70622413:T:C	1.66507e-06	-1.30083	-0.545945
70622587	chr2:70622587:G:A	2.88904e-06	-1.13299e-10	-1.29572
70622602	chr2:70622602:C:T	1.26534e-05	-1.13299e-10	0.181289
70622811	chr2:70622811:C:G	2.83956e-06	-1.13299e-10	-1.31299
70622866	chr2:70622866:T:G	3.18312e-06	-1.19878	-3.69445e-10
70622966	chr2:70622966:A:G	7.18721e-06	-1.13299e-10	-0.384335
70622980	chr2:70622980:T:C	3.08027e-06	-1.54324	0.311617
70622993	chr2:70622993:A:G	5.33412e-06	-1.13299e-10	-0.682515
70622998	chr2:70622998:C:T	7.54577e-05	-1.13299e-10	1.96693
70623027	chr2:70623027:T:C	1.10908e-06	-0.921217	-1.33189
70623031	chr2:70623031:G:C	3.65616e-06	-1.06023	-3.69445e-10
70623059	chr2:70623059:TCTGA:T	2.21736e-06	-1.56032	-3.69445e-10
70623086	chr2:70623086:C:T	1.65091e-06	-1.39165	-0.46366
70623109	chr2:70623109:A:G	4.33548e-06	-1.13299e-10	-0.889807
70623116	chr2:70623116:G:A	7.4105e-07	-1.35226	-1.30407
70623124	chr2:70623124:C:T	8.77056e-05	-1.13299e-10	2.11735
70623194	chr2:70623194:A:C	1.16676e-05	-1.13299e-10	0.100178
70623208	chr2:70623208:T:C	7.35426e-07	-1.29822	-1.36572
70623212	chr2:70623212:A:G	9.09205e-07	-1.51121	-0.940616
70623227	chr2:70623227:A:G	2.67213e-06	-1.13299e-10	-1.37376
70623243	chr2:70623243:G:A	4.29174e-06	-0.319728	-0.580217
70623271	chr2:70623271:T:C	5.58237e-06	-0.637025	-3.69445e-10
70623275	chr2:70623275:G:A	1.01383e-05	-1.13299e-10	-0.0403202
70623284	chr2:70623284:C:T	6.88406e-07	-1.49462	-1.2354
70623285	chr2:70623285:G:A	7.5872e-06	-0.485359	0.155184
70623306	chr2:70623306:A:G	6.84683e-07	-1.38255	-1.35288
70623317	chr2:70623317:A:G	1.22104e-06	-0.958471	-1.19846
70623323	chr2:70623323:G:C	8.42272e-06	-1.13299e-10	-0.225706
70623357	chr2:70623357:TC:T	6.1933e-07	-1.57001	-1.26575
70623438	chr2:70623438:G:A	0.000373778	-1.13299e-10	3.56702
70623480	chr2:70623480:T:C	4.92323e-06	-1.13299e-10	-0.762674
70623535	chr2:70623535:C:T	2.41329e-05	-1.13299e-10	0.826935
70623559	chr2:70623559:T:C	0.000140861	-1.13299e-10	2.59113
70623560	chr2:70623560:G:A	1.27081e-05	-1.13299e-10	0.1856
70623631	chr2:70623631:G:A	1.15386e-05	-1.13299e-10	0.0890562
70623638	chr2:70623638:G:A	2.30609e-06	-1.52108	-3.69445e-10
70623720	chr2:70623720:C:T	4.86782e-06	-1.13299e-10	-0.773993
70623726	chr2:70623726:T:C	4.52265e-06	-1.13299e-10	-0.847541
70623800	chr2:70623800:G:A	7.04194e-07	-1.52464	-1.1827
70623808	chr2:70623808:T:C	6.74684e-07	-1.56939	-1.18076
70623842	chr2:70623842:A:G	6.6325e-07	-1.56657	-1.20067
70623848	chr2:70623848:G:C	7.57518e-07	-1.57336	-1.06099
70624059	chr2:70624059:G:A	1.23831e-06	-0.809269	-1.33362
70624067	chr2:70624067:G:A	2.2866e-06	-1.52957	-3.69445e-10
70624114	chr2:70624114:CTGAT:C	6.2942e-06	-1.13299e-10	-0.517011
70624376	chr2:70624376:C:T	2.24965e-06	-1.54586	-3.69445e-10
70624377	chr2:70624377:G:A	5.98172e-06	-1.13299e-10	-0.567931
70624389	chr2:70624389:C:A	5.39122e-06	-1.13299e-10	-0.671867
70624398	chr2:70624398:G:T	4.48332e-06	-1.13299e-10	-0.856274
70624407	chr2:70624407:C:T	1.15053e-06	-0.889021	-1.3274
70624467	chr2:70624467:C:T	2.95164e-06	-0.00552532	-1.26875
70624634	chr2:70624634:C:T	2.77874e-06	-1.13299e-10	-1.33464
70624635	chr2:70624635:G:A	1.11473e-06	-0.905137	-1.34289
70624669	chr2:70624669:G:T	6.38417e-06	-1.13299e-10	-0.502817
70624683	chr2:70624683:T:C	5.25835e-06	-1.13299e-10	-0.696821
70624700	chr2:70624700:A:G	6.74958e-07	-1.57283	-1.17692
70624701	chr2:70624701:C:T	6.67217e-07	-1.5749	-1.18638
70624718	chr2:70624718:T:C	5.63189e-07	-1.57125	-1.35953
70624744	chr2:70624744:G:T	2.55221e-06	-0.529871	-0.889807
70624804	chr2:70624804:G:A	2.29666e-06	-1.52518	-3.69445e-10
70624854	chr2:70624854:C:T	1.23695e-06	-0.800249	-1.34374
70624975	chr2:70624975:G:A	7.03267e-07	-1.57183	-1.13682
70624976	chr2:70624976:T:A	5.13456e-06	-1.13299e-10	-0.720644
70625119	chr2:70625119:G:A	1.2072e-06	-0.818776	-1.34956
70625144	chr2:70625144:C:G	1.16959e-06	-0.836558	-1.36342
70625154	chr2:70625154:T:G	1.37754e-06	-1.32181	-0.714534
70625197	chr2:70625197:A:G	6.53406e-06	-1.13299e-10	-0.47961
70625319	chr2:70625319:A:T	1.16284e-06	-0.860695	-1.34508
70625362	chr2:70625362:AGCTCCTGTATAGAC:A	2.68367e-06	-1.13299e-10	-1.36945
70625568	chr2:70625568:C:T	4.49594e-05	-1.13299e-10	1.44912
70625580	chr2:70625580:C:T	2.20927e-06	-1.56398	-3.69445e-10
70625654	chr2:70625654:T:C	5.67285e-07	-1.57107	-1.35246
70625656	chr2:70625656:T:C	8.72257e-07	-1.15668	-1.33663
70625871	chr2:70625871:G:A	1.00048e-06	-1.18942	-1.16673
70625883	chr2:70625883:C:T	1.28575e-06	-0.812521	-1.29278
70626303	chr2:70626303:C:T	6.76053e-06	-1.13299e-10	-0.445537
70626481	chr2:70626481:C:T	3.82493e-06	-1.0151	-3.69445e-10
70626502	chr2:70626502:T:C	4.13043e-05	-1.13299e-10	1.36433
70626574	chr2:70626574:A:G	2.19767e-06	-1.54694	-0.0223039
70626623	chr2:70626623:A:G	4.29987e-05	-1.13299e-10	1.40453
70626700	chr2:70626700:A:G	6.57081e-07	-1.55985	-1.21674
70626858	chr2:70626858:G:A	3.76424e-06	-1.13299e-10	-1.03109
70627120	chr2:70627120:C:T	2.32138e-06	-1.51448	-3.69445e-10
70627134	chr2:70627134:TAAAG:T	2.75433e-06	-1.13299e-10	-1.34347
70627158	chr2:70627158:T:C	2.70164e-06	-1.56867	0.205889
70627333	chr2:70627333:GA:G	2.67956e-06	-1.13299e-10	-1.37098
70627514	chr2:70627514:T:C	1.15005e-05	-1.13299e-10	0.0857537
70627530	chr2:70627530:A:G	3.18692e-06	-1.55947	0.361883
70627896	chr2:70627896:G:A	4.52167e-05	-1.13299e-10	1.45483
70627897	chr2:70627897:A:G	3.90426e-05	-1.13299e-10	1.30802
70627961	chr2:70627961:G:A	3.03271e-06	-1.13299e-10	-1.24718
70628371	chr2:70628371:T:A	3.0816e-06	-1.13299e-10	-1.23119
70628518	chr2:70628518:C:T	7.56574e-06	-1.13299e-10	-0.333008
70628520	chr2:70628520:T:C	1.13208e-05	-1.13299e-10	0.0700009
70628961	chr2:70628961:C:G	2.16983e-05	-1.13299e-10	0.720593
70629012	chr2:70629012:A:G	1.79722e-05	-1.13299e-10	0.532188
70629092	chr2:70629092:G:A	2.23686e-06	-1.55157	-3.69445e-10
70629206	chr2:70629206:C:T	4.13143e-06	-1.04967	0.111652
70629207	chr2:70629207:G:A	2.6804e-06	-1.13299e-10	-1.37067
70629224	chr2:70629224:C:T	3.28525e-05	1.13539	-3.69445e-10
70629316	chr2:70629316:G:T	4.7157e-05	0.0509048	1.44594
70629927	chr2:70629927:T:G	1.14269e-06	-0.913681	-1.30957
70630210	chr2:70630210:C:T	3.02849e-06	-1.13299e-10	-1.24857
70630418	chr2:70630418:C:G	1.39113e-06	-0.71409	-1.31244
70630657	chr2:70630657:A:G	5.51235e-06	-1.13299e-10	-0.649648
70630808	chr2:70630808:C:T	3.19413e-06	-1.13299e-10	-1.19532
70630950	chr2:70630950:A:G	4.58063e-06	-1.13299e-10	-0.834803
70631117	chr2:70631117:T:C	6.44185e-07	-1.45202	-1.34439
70631492	chr2:70631492:T:A	2.66985e-06	-1.13299e-10	-1.37462
70631736	chr2:70631736:A:G	1.33273e-06	-0.695589	-1.37382
70631746	chr2:70631746:A:G	2.67251e-06	-1.13299e-10	-1.37362
70631837	chr2:70631837:G:C	2.31207e-06	-1.14328	-0.375221
70632116	chr2:70632116:T:C	1.59296e-06	-0.529096	-1.36195
70632329	chr2:70632329:C:A	7.9049e-06	-1.13299e-10	-0.289156
70632519	chr2:70632519:A:AG	3.27567e-06	-1.13299e-10	-1.17012
70632632	chr2:70632632:T:C	2.46281e-06	-0.161184	-1.29415
70632795	chr2:70632795:C:T	2.26859e-06	-1.53748	-3.69445e-10
70632914	chr2:70632914:A:C	7.15184e-07	-1.32755	-1.36431
70633425	chr2:70633425:T:C	3.66411e-06	-1.13299e-10	-1.05805
70633890	chr2:70633890:G:A	0.000834054	-1.13299e-10	4.36966
70633928	chr2:70633928:C:T	2.719e-06	-1.13299e-10	-1.35637
70634015	chr2:70634015:T:TG	2.25885e-06	-1.54178	-3.69445e-10
70634057	chr2:70634057:G:A	5.78909e-07	-1.52501	-1.37824
70634570	chr2:70634570:C:T	1.12731e-05	-1.13299e-10	0.065781
70634637	chr2:70634637:T:G	2.73429e-06	-1.13299e-10	-1.35077
70634944	chr2:70634944:C:A	4.58992e-06	-1.13299e-10	-0.832776
70635644	chr2:70635644:G:A	5.01905e-06	-1.13299e-10	-0.743399
70635693	chr2:70635693:T:C	4.56652e-06	-0.837888	-3.69445e-10
70635780	chr2:70635780:T:G	5.64393e-07	-1.55023	-1.37841
70635900	chr2:70635900:T:C	3.50406e-06	-1.13299e-10	-1.10272
70635926	chr2:70635926:TAAAAC:T	5.5691e-06	-1.13299e-10	-0.639404
70635966	chr2:70635966:A:G	3.41897e-06	-1.13299e-10	-1.1273
70636054	chr2:70636054:G:C	5.81145e-06	-1.13299e-10	-0.596808
70636280	chr2:70636280:T:A	3.20739e-05	-1.13299e-10	1.1114
70636600	chr2:70636600:C:T	2.23069e-06	-1.55433	-3.69445e-10
70636749	chr2:70636749:A:C	7.17319e-07	-1.33536	-1.35351
70636861	chr2:70636861:T:G	9.17234e-07	-1.23199	-1.21104
70636874	chr2:70636874:A:G	9.11225e-07	-1.24695	-1.20266
70636943	chr2:70636943:C:T	5.286e-06	-1.13299e-10	-0.691577
70637033	chr2:70637033:C:T	8.03158e-07	-1.30962	-1.26622
70637089	chr2:70637089:T:A	8.15091e-07	-1.29646	-1.26464
70637286	chr2:70637286:A:G	1.609e-06	-1.06726	-0.813768
70637372	chr2:70637372:G:A	7.7874e-07	-1.34179	-1.26493
70637492	chr2:70637492:C:T	8.15254e-07	-1.29325	-1.26765
70637593	chr2:70637593:G:A	1.38915e-05	-0.16878	0.443415
70637641	chr2:70637641:C:T	3.50112e-06	-1.13299e-10	-1.10356
70637846	chr2:70637846:G:C	1.73199e-06	-0.432107	-1.37526
70638018	chr2:70638018:G:A	7.57337e-07	-1.36154	-1.27304
70638151	chr2:70638151:T:A	7.79187e-07	-1.32047	-1.28567
70638366	chr2:70638366:C:T	2.83129e-05	-0.766065	1.75274
70638567	chr2:70638567:G:A	3.40976e-05	-0.744009	1.9166
70638782	chr2:70638782:G:A	7.91068e-07	-1.31139	-1.27962
70638784	chr2:70638784:A:G	1.30782e-05	-1.13299e-10	0.214309
70638799	chr2:70638799:T:C	1.632e-06	-1.01732	-0.849511
70638933	chr2:70638933:G:A	8.01754e-07	-1.29565	-1.28194
70639054	chr2:70639054:G:A	2.70748e-06	-1.13299e-10	-1.36062
70639091	chr2:70639091:A:G	8.02836e-07	-1.30286	-1.27339
70639340	chr2:70639340:G:C	2.76681e-06	-1.13299e-10	-1.33895
70639345	chr2:70639345:A:C	2.2458e-06	-1.54758	-3.69445e-10
70639467	chr2:70639467:C:T	2.33635e-05	-0.848415	1.64295
70639599	chr2:70639599:G:A	2.26564e-06	-1.53878	-3.69445e-10
70639759	chr2:70639759:T:C	7.06393e-07	-1.33612	-1.3681
70639773	chr2:70639773:G:A	4.01105e-06	-1.13299e-10	-0.967585
70639844	chr2:70639844:T:C	7.96013e-07	-1.30696	-1.27782
70639999	chr2:70639999:G:A	1.42086e-05	-0.23013	0.527338
70640155	chr2:70640155:T:C	7.20058e-07	-1.31577	-1.3693
70640165	chr2:70640165:G:A	1.71749e-05	-0.655027	1.14184
70640450	chr2:70640450:C:T	2.27095e-06	-1.53644	-3.69445e-10
70640492	chr2:70640492:T:C	8.48191e-07	-1.27348	-1.24781
70640512	chr2:70640512:T:G	7.14628e-07	-1.34332	-1.34931
70640679	chr2:70640679:C:A	4.0253e-06	-1.13299e-10	-0.96404
70640683	chr2:70640683:C:T	1.6742e-05	-0.0878822	0.549162
70640788	chr2:70640788:G:A	2.29346e-06	-1.52658	-3.69445e-10
70640797	chr2:70640797:C:T	8.56567e-07	-1.41503	-1.09643
70640843	chr2:70640843:T:C	1.12087e-05	-1.13299e-10	0.0600544
70640879	chr2:70640879:GT:G	5.78086e-07	-1.55706	-1.34761
70641128	chr2:70641128:G:A	4.79654e-06	-1.13299e-10	-0.788744
70641353	chr2:70641353:A:G	2.47256e-06	-0.243558	-1.20783
70641426	chr2:70641426:G:T	7.26155e-07	-1.3265	-1.35013
70641647	chr2:70641647:C:T	7.55999e-07	-1.25915	-1.3772
70641778	chr2:70641778:G:C	8.28452e-07	-1.27443	-1.2704
70641839	chr2:70641839:G:C	8.25543e-07	-1.24251	-1.30584
70641873	chr2:70641873:C:T	2.71661e-06	-1.13299e-10	-1.35725
70641876	chr2:70641876:C:T	7.89436e-07	-1.28082	-1.31226
70642257	chr2:70642257:AT:A	2.6987e-06	-1.13299e-10	-1.36387
70642259	chr2:70642259:AATAATAATAATAATAAT:A	2.70272e-06	-1.13299e-10	-1.36238
70642292	chr2:70642292:G:A	1.66602e-06	-0.998343	-0.847857
70642396	chr2:70642396:G:T	2.18618e-06	-1.57448	-3.69445e-10
70642419	chr2:70642419:A:C	2.69198e-06	-1.13299e-10	-1.36636
70642495	chr2:70642495:T:C	3.86084e-06	-1.13299e-10	-1.00575
70642531	chr2:70642531:C:T	2.18392e-06	-1.57552	-3.69445e-10
70642755	chr2:70642755:T:A	1.05544e-05	-1.08289	1.08279
70642958	chr2:70642958:G:T	1.88156e-05	-1.13299e-10	0.578047
70643566	chr2:70643566:C:T	1.66417e-06	-0.603788	-1.24353
70643573	chr2:70643573:AC:A	5.8649e-06	0.790589	-1.37824
70643654	chr2:70643654:T:G	1.76319e-06	-0.517544	-1.27197
70643760	chr2:70643760:G:A	4.47415e-06	-1.13299e-10	-0.858323
70643867	chr2:70643867:C:T	1.38352e-05	-1.13299e-10	0.270579
70644014	chr2:70644014:T:C	2.3534e-06	-1.50078	-3.69445e-10
70644138	chr2:70644138:T:C	3.87975e-06	-1.13299e-10	-1.00087
70644375	chr2:70644375:G:A	7.57411e-06	-1.13299e-10	-0.331902
70644795	chr2:70644795:C:T	7.37448e-07	-1.33966	-1.32154
70644811	chr2:70644811:G:A	1.61672e-06	-0.744494	-1.13175
70644970	chr2:70644970:G:C	4.81072e-06	-1.13299e-10	-0.785793
70644985	chr2:70644985:C:G	1.23738e-06	-0.774294	-1.36934
70645019	chr2:70645019:T:C	1.83222e-06	-0.655019	-1.09609
70645520	chr2:70645520:G:A	1.65371e-06	-0.709245	-1.14437
70645545	chr2:70645545:C:A	1.73315e-06	-0.714284	-1.09241
70645600	chr2:70645600:G:A	3.35915e-06	-1.13299e-10	-1.14495
70645635	chr2:70645635:A:T	1.33164e-05	-1.13299e-10	0.232357
70645659	chr2:70645659:C:T	1.41295e-05	-1.13299e-10	0.291628
70645685	chr2:70645685:T:C	1.36017e-06	-0.674099	-1.37493
70645752	chr2:70645752:A:G	1.87017e-06	-0.611108	-1.1195
70645850	chr2:70645850:T:C	3.12021e-06	-1.13299e-10	-1.21874
70645947	chr2:70645947:C:T	1.7491e-06	-0.642927	-1.15461
70646303	chr2:70646303:C:T	6.73439e-06	-0.357682	-0.0917303
70646351	chr2:70646351:G:T	2.68334e-06	-1.13299e-10	-1.36958
70646669	chr2:70646669:C:T	3.5274e-06	0.166671	-1.26275
70646868	chr2:70646868:TGGGTGAA:T	2.13955e-06	-0.465582	-1.13046
70646931	chr2:70646931:C:T	2.11441e-06	-0.416666	-1.1912
70646957	chr2:70646957:G:A	2.09951e-06	-0.426629	-1.18831
70647191	chr2:70647191:C:T	5.94865e-06	-1.13299e-10	-0.573475
70647369	chr2:70647369:G:T	3.64483e-06	-1.13299e-10	-1.06333
70647480	chr2:70647480:T:C	2.27258e-06	-1.53572	-3.69445e-10
70647633	chr2:70647633:C:T	7.91375e-06	-1.13299e-10	-0.288038
70647799	chr2:70647799:C:T	2.103e-06	-0.43132	-1.18195
70647840	chr2:70647840:C:A	4.96734e-06	0.514722	-1.26848
70648025	chr2:70648025:C:T	5.82867e-06	-1.13299e-10	-0.59385
70648085	chr2:70648085:C:T	2.32203e-05	-1.13299e-10	0.788387
70648482	chr2:70648482:A:C	4.57222e-06	-1.13299e-10	-0.836639
70648845	chr2:70648845:T:C	4.89648e-06	0.446257	-1.21438
70648853	chr2:70648853:C:T	2.65982e-06	-1.13299e-10	-1.37838
70648899	chr2:70648899:A:G	5.10229e-06	-1.13299e-10	-0.72695
70648989	chr2:70648989:G:A	4.62923e-06	-1.13299e-10	-0.824249
70649023	chr2:70649023:C:T	7.12729e-07	-1.44795	-1.24735
70649207	chr2:70649207:C:T	2.12607e-06	-0.822615	-0.779747
70649285	chr2:70649285:A:C	3.5667e-06	-1.13299e-10	-1.085
70649792	chr2:70649792:T:C	2.28979e-06	-1.52818	-3.69445e-10
70650212	chr2:70650212:C:T	3.16633e-06	-1.13299e-10	-1.20407
70650213	chr2:70650213:T:C	1.77059e-05	-1.57501	2.09226
70650427	chr2:70650427:T:C	1.58729e-06	-0.539034	-1.35557
70650507	chr2:70650507:A:C	4.63565e-06	-1.13299e-10	-0.822863
70650621	chr2:70650621:G:GT	1.3241e-05	-1.13299e-10	0.226683
70651405	chr2:70651405:C:T	5.9083e-06	-1.13299e-10	-0.58028
70651552	chr2:70651552:C:T	1.38839e-05	-0.314994	0.589084
70651688	chr2:70651688:C:T	8.85529e-07	-1.17238	-1.30583
70651757	chr2:70651757:G:C	2.19223e-06	-1.57172	-3.69445e-10
70651769	chr2:70651769:C:T	1.01613e-05	-0.601221	0.563164
70652410	chr2:70652410:C:T	2.66598e-06	-1.13299e-10	-1.37607
70653132	chr2:70653132:T:C	5.84558e-06	-1.13299e-10	-0.590954
70653139	chr2:70653139:G:A	2.19844e-06	-1.56889	-3.69445e-10
70653167	chr2:70653167:C:G	2.85172e-06	-1.13299e-10	-1.30872
70653380	chr2:70653380:G:A	3.91008e-05	-1.54995	2.85945
70653516	chr2:70653516:AATT:A	2.75334e-06	-1.13299e-10	-1.34382
70653551	chr2:70653551:T:C	2.77115e-06	-1.13299e-10	-1.33738
70653603	chr2:70653603:G:A	5.58987e-05	-1.55013	3.21703
70653651	chr2:70653651:T:C	2.72209e-06	-1.13299e-10	-1.35524
70653709	chr2:70653709:T:C	2.12454e-05	-1.0441	1.7436
70653902	chr2:70653902:T:A	2.76721e-06	-1.13299e-10	-1.3388
70654109	chr2:70654109:T:G	2.37076e-06	-1.49343	-3.69445e-10
70654113	chr2:70654113:T:TC	2.89519e-06	-1.13299e-10	-1.29359
70654230	chr2:70654230:C:T	2.67694e-06	-1.13299e-10	-1.37196
70654328	chr2:70654328:C:T	2.2005e-06	-1.56795	-3.69445e-10
70654460	chr2:70654460:C:T	6.75847e-06	-0.349019	-0.0968229
70654800	chr2:70654800:C:T	2.18458e-06	-1.57521	-3.69445e-10
70654945	chr2:70654945:C:T	2.18396e-06	-1.5755	-3.69445e-10
70654946	chr2:70654946:G:A	4.3755e-06	-1.13299e-10	-0.880618
70655078	chr2:70655078:C:T	5.96297e-06	-1.57457	1.0035
70655089	chr2:70655089:G:A	2.65974e-06	-1.13299e-10	-1.37841
70655544	chr2:70655544:C:T	2.7765e-06	-1.13299e-10	-1.33545
70655631	chr2:70655631:G:A	3.39734e-06	-1.13299e-10	-1.13365
70656398	chr2:70656398:CT:C	2.9463e-05	-0.908795	1.93529
70656473	chr2:70656473:G:A	3.3176e-06	-0.00242081	-1.15498
70656656	chr2:70656656:C:T	2.5779e-06	-1.40966	-3.69445e-10
70656756	chr2:70656756:G:T	2.09902e-06	-0.551126	-1.06404
70657076	chr2:70657076:G:C	6.42243e-06	-1.13773	0.640883
70657241	chr2:70657241:T:C	2.67575e-06	-1.13299e-10	-1.37241
70657444	chr2:70657444:A:G	6.84455e-07	-1.35848	-1.37729
70657485	chr2:70657485:G:T	6.87915e-07	-1.35419	-1.37654
70657499	chr2:70657499:A:G	2.70065e-06	-1.13299e-10	-1.36315
70657582	chr2:70657582:C:T	2.67616e-06	-1.13299e-10	-1.37226
70657715	chr2:70657715:GAA:G	2.73488e-06	-1.13299e-10	-1.35055
70658405	chr2:70658405:T:C	2.51097e-06	-1.43597	-3.69445e-10
70658660	chr2:70658660:C:A	6.32245e-07	-1.44068	-1.37444
70658893	chr2:70658893:C:T	6.35011e-07	-1.44877	-1.36198
70659161	chr2:70659161:A:G	6.05805e-07	-1.48547	-1.37236
70659223	chr2:70659223:T:C	6.20614e-07	-1.46999	-1.36369
70659359	chr2:70659359:A:G	6.25692e-07	-1.45653	-1.36901
70659429	chr2:70659429:C:T	4.4129e-06	-1.13299e-10	-0.872106
70659632	chr2:70659632:G:A	7.32106e-06	-1.13299e-10	-0.365883
70659963	chr2:70659963:A:G	1.42625e-06	-1.36003	-0.641556
70659987	chr2:70659987:GC:G	1.36707e-05	-1.13299e-10	0.258617
70660034	chr2:70660034:T:C	1.35846e-06	-1.4488	-0.601482
70660393	chr2:70660393:G:A	8.74385e-06	-1.13299e-10	-0.188288
70660553	chr2:70660553:T:G	5.79272e-06	-1.13299e-10	-0.600037
70660685	chr2:70660685:C:T	4.58496e-06	-1.13299e-10	-0.833857
70660915	chr2:70660915:C:T	4.05796e-06	-1.13299e-10	-0.955958
70660916	chr2:70660916:C:G	2.55606e-06	-1.41817	-3.69445e-10
70661149	chr2:70661149:T:C	9.54337e-06	-1.13299e-10	-0.100792
70661289	chr2:70661289:A:G	2.76095e-06	-1.13299e-10	-1.34106
70661541	chr2:70661541:G:A	6.27955e-06	-1.13299e-10	-0.519341
70661760	chr2:70661760:G:C	7.68196e-07	-1.29253	-1.32782
70661823	chr2:70661823:T:C	3.38137e-06	-1.13299e-10	-1.13836
70662366	chr2:70662366:A:G	5.55606e-06	-1.53615	0.894403
70662419	chr2:70662419:C:T	2.67819e-06	-1.13299e-10	-1.3715
70662479	chr2:70662479:C:T	4.65618e-06	-1.44468	0.626235
70664109	chr2:70664109:G:C	2.77456e-06	-1.13299e-10	-1.33615
70664263	chr2:70664263:T:C	2.82544e-06	-1.13299e-10	-1.31798
70664383	chr2:70664383:C:T	7.7035e-07	-1.24302	-1.37452
70665565	chr2:70665565:C:T	1.5287e-05	-0.88991	1.26027
70665588	chr2:70665588:T:C	2.67229e-06	-1.13299e-10	-1.3737
70665878	chr2:70665878:G:C	2.41706e-06	-1.47409	-3.69445e-10
70665965	chr2:70665965:A:G	1.4001e-06	-1.43816	-0.581942
70666022	chr2:70666022:G:C	2.37718e-06	-1.49073	-3.69445e-10
70666365	chr2:70666365:A:G	1.25207e-05	-1.13299e-10	0.170748
70666623	chr2:70666623:A:G	3.49339e-06	-1.13299e-10	-1.10577
70666748	chr2:70666748:CT:C	2.66717e-06	-1.13299e-10	-1.37562
70667245	chr2:70667245:G:C	4.32778e-06	-1.13299e-10	-0.891583
70667294	chr2:70667294:A:T	1.85319e-05	-0.956721	1.51958
70667425	chr2:70667425:G:A	2.69015e-06	-1.13299e-10	-1.36704
70667543	chr2:70667543:G:A	2.09381e-06	-1.34538	-0.272269
70667726	chr2:70667726:GT:G	7.35654e-07	-1.3115	-1.35214
70668124	chr2:70668124:G:A	2.07591e-05	-1.12989	1.80623
70668237	chr2:70668237:C:T	3.44126e-06	-1.13299e-10	-1.1208
70668400	chr2:70668400:C:T	2.94031e-06	-1.13299e-10	-1.27812
70668767	chr2:70668767:T:G	1.13174e-06	-1.44334	-0.789543
70668891	chr2:70668891:G:A	7.59387e-07	-1.43607	-1.19581
70668930	chr2:70668930:C:T	2.35002e-05	-0.793912	1.59428
70668968	chr2:70668968:A:T	7.84987e-07	-1.45838	-1.14035
70669140	chr2:70669140:A:G	9.75534e-06	-1.00454	0.925719
70669225	chr2:70669225:C:T	9.78783e-07	-1.41753	-0.960557
70669260	chr2:70669260:A:C	3.84545e-06	-1.13299e-10	-1.00975
70669292	chr2:70669292:CT:C	7.6241e-07	-1.48613	-1.14178
70669836	chr2:70669836:C:T	4.87081e-06	-0.773379	-3.69445e-10
70669857	chr2:70669857:GAGAGAGACAGAC:G	6.51313e-06	-1.04335	0.560532
70670113	chr2:70670113:T:C	4.08912e-06	-0.948309	-3.69445e-10
70670190	chr2:70670190:A:G	1.07181e-06	-1.16982	-1.11747
70670415	chr2:70670415:T:A	2.69669e-06	-1.13299e-10	-1.36461
70670753	chr2:70670753:C:T	1.09286e-06	-1.09938	-1.16846
70670755	chr2:70670755:A:G	1.00417e-06	-1.11947	-1.23301
70671323	chr2:70671323:C:T	2.78896e-06	-1.13299e-10	-1.33097
70671463	chr2:70671463:A:T	1.06673e-06	-1.17042	-1.12162
70671612	chr2:70671612:G:A	4.71115e-06	-1.49017	0.683465
70671642	chr2:70671642:T:G	2.96218e-06	-1.13299e-10	-1.27071
70671690	chr2:70671690:C:T	5.67611e-06	-1.48445	0.864082
70671870	chr2:70671870:T:G	1.94334e-05	-1.10057	1.71092
70672188	chr2:70672188:C:G	2.68243e-06	-1.13299e-10	-1.36991
70672587	chr2:70672587:T:G	2.73017e-06	-1.13299e-10	-1.35227
70672671	chr2:70672671:C:T	0.000106324	-1.13299e-10	2.30985
70673271	chr2:70673271:G:A	9.61153e-07	-1.14043	-1.25583
70673682	chr2:70673682:C:T	9.78127e-07	-1.07781	-1.30094
70674140	chr2:70674140:G:A	6.26347e-07	-1.44725	-1.37724
70674416	chr2:70674416:G:A	8.88552e-07	-1.16531	-1.30949
70674444	chr2:70674444:C:T	1.88721e-05	-1.47006	2.05111
70674567	chr2:70674567:A:G	1.00229e-06	-1.06358	-1.29077
70674641	chr2:70674641:G:A	3.26454e-06	-1.13299e-10	-1.17352
70674653	chr2:70674653:A:G	8.72962e-07	-1.30712	-1.18538
70674988	chr2:70674988:T:A	8.7586e-07	-1.16989	-1.3193
70675370	chr2:70675370:C:T	8.30374e-06	-1.0979	0.857969
70675377	chr2:70675377:GC:G	2.66695e-06	-1.13299e-10	-1.3757
70675588	chr2:70675588:C:T	2.24005e-06	-1.55014	-3.69445e-10
70675691	chr2:70675691:C:T	1.00684e-05	-1.01668	0.969437
70676187	chr2:70676187:G:C	2.38946e-06	-0.107705	-1.37787
70676332	chr2:70676332:G:C	3.03092e-06	-1.13299e-10	-1.24777
70676532	chr2:70676532:G:A	1.05497e-05	-1.20627	1.20574
70677158	chr2:70677158:G:A	3.12572e-06	-1.13299e-10	-1.21697
70677372	chr2:70677372:C:T	5.7665e-06	-1.13299e-10	-0.604574
70677428	chr2:70677428:C:T	2.1036e-06	-1.55268	-0.0603067
70677468	chr2:70677468:C:T	2.35819e-06	-1.49874	-3.69445e-10
70677897	chr2:70677897:T:C	2.82575e-06	-1.13299e-10	-1.31786
70677967	chr2:70677967:T:G	1.05456e-05	-0.961817	0.960888
70678098	chr2:70678098:G:A	2.8359e-06	-1.13299e-10	-1.31428
70678678	chr2:70678678:C:T	3.07486e-06	-1.13299e-10	-1.23338
70678983	chr2:70678983:C:A	2.47575e-06	-1.52168	0.071588
70679006	chr2:70679006:G:C	4.68926e-05	-1.13299e-10	1.49122
70679081	chr2:70679081:T:G	2.22894e-06	-1.55511	-3.69445e-10
70679805	chr2:70679805:T:C	2.76736e-06	-1.13299e-10	-1.33875
70680154	chr2:70680154:G:A	6.43835e-07	-1.56071	-1.23624
70680647	chr2:70680647:T:A	2.66841e-06	-1.13299e-10	-1.37516
70680949	chr2:70680949:G:T	2.21088e-06	-1.56325	-3.69445e-10
70681013	chr2:70681013:T:C	1.29499e-05	-1.13299e-10	0.204451
70681111	chr2:70681111:AC:A	8.75478e-07	-1.55855	-0.931077
70681704	chr2:70681704:G:A	2.27659e-06	-1.53396	-3.69445e-10
70681729	chr2:70681729:GTTTCC:G	2.89926e-06	-1.13299e-10	-1.29218
70681919	chr2:70681919:T:C	1.95669e-05	0.617202	-3.69445e-10
70681968	chr2:70681968:A:T	8.67044e-07	-1.55502	-0.944281
70682004	chr2:70682004:G:A	2.73206e-06	-1.13299e-10	-1.35158
70682412	chr2:70682412:T:C	5.2672e-06	-1.13299e-10	-0.69514
70682688	chr2:70682688:T:C	6.31794e-07	-1.5671	-1.24873
70682793	chr2:70682793:C:T	2.80381e-06	-1.13299e-10	-1.32566
70683297	chr2:70683297:G:A	3.38854e-06	-1.13299e-10	-1.13624
70683478	chr2:70683478:A:G	2.68503e-06	-1.13299e-10	-1.36895
70683711	chr2:70683711:C:A	3.66856e-06	-1.13299e-10	-1.05684
70683962	chr2:70683962:T:C	2.78348e-06	-1.13299e-10	-1.33294
70684093	chr2:70684093:A:G	2.09972e-05	-1.13299e-10	0.687752
70684232	chr2:70684232:T:A	2.75737e-06	-1.13299e-10	-1.34236
70685428	chr2:70685428:A:T	6.7227e-06	-1.13299e-10	-0.451149
70685515	chr2:70685515:G:A	6.17757e-07	-1.56431	-1.27399
70685669	chr2:70685669:C:T	2.24203e-06	-1.54926	-3.69445e-10
70685736	chr2:70685736:G:A	6.48993e-06	0.497335	-0.983722
70685825	chr2:70685825:C:T	2.85402e-06	-1.13299e-10	-1.30791
70686153	chr2:70686153:C:T	1.93029e-05	-1.13299e-10	0.603616
70686250	chr2:70686250:C:T	2.72172e-06	-1.13299e-10	-1.35537
70686411	chr2:70686411:G:A	2.19308e-06	-1.57133	-3.69445e-10
70686490	chr2:70686490:T:C	2.14738e-05	-1.13299e-10	0.710194
70686500	chr2:70686500:T:C	4.55156e-06	-1.13299e-10	-0.841169
70686518	chr2:70686518:A:G	3.31434e-06	-1.13299e-10	-1.15838
70686638	chr2:70686638:G:A	3.35772e-06	-1.13299e-10	-1.14538
70687209	chr2:70687209:T:C	3.38917e-06	-1.13299e-10	-1.13605
70687263	chr2:70687263:T:G	2.8421e-06	-1.13299e-10	-1.3121
70687396	chr2:70687396:G:A	7.06063e-06	-1.13299e-10	-0.402105
70687518	chr2:70687518:T:C	6.20429e-07	-1.53452	-1.29947
70687667	chr2:70687667:C:A	6.24212e-07	-1.54123	-1.28668
70687669	chr2:70687669:G:A	6.29093e-07	-1.53886	-1.28126
70687675	chr2:70687675:C:T	6.28261e-07	-1.54269	-1.27874
70687781	chr2:70687781:C:T	6.28749e-07	-1.53843	-1.28223
70687852	chr2:70687852:G:A	4.04429e-06	-0.959334	-3.69445e-10
70687913	chr2:70687913:T:C	6.09931e-07	-1.55363	-1.29742
70687960	chr2:70687960:C:T	2.67273e-06	-1.13299e-10	-1.37354
70688188	chr2:70688188:T:A	6.27143e-07	-1.54146	-1.28176
70688191	chr2:70688191:C:T	6.12019e-07	-1.54247	-1.30516
70688215	chr2:70688215:C:T	6.25899e-07	-1.54082	-1.28439
70688642	chr2:70688642:A:G	6.3156e-07	-1.52153	-1.29467
70688684	chr2:70688684:T:C	1.04023e-06	-1.53457	-0.78263
70688771	chr2:70688771:T:A	9.3901e-07	-1.57333	-0.846241
70688821	chr2:70688821:C:A	6.33357e-07	-1.53375	-1.27961
70688921	chr2:70688921:A:AC	2.26725e-06	-1.53807	-3.69445e-10
70688953	chr2:70688953:A:G	2.80723e-06	-1.13299e-10	-1.32444
70689164	chr2:70689164:T:A	2.84293e-06	-1.13299e-10	-1.3118
70689299	chr2:70689299:G:T	6.10839e-07	-1.55698	-1.29258
70689732	chr2:70689732:T:C	2.98307e-06	-1.13299e-10	-1.26369
70689959	chr2:70689959:C:T	2.67388e-06	-1.13299e-10	-1.37311
70689960	chr2:70689960:G:A	2.66019e-06	-1.13299e-10	-1.37824
70689961	chr2:70689961:G:A	1.12231e-06	-1.52895	-0.712297
70690021	chr2:70690021:A:G	6.09365e-07	-1.5746	-1.27738
70690049	chr2:70690049:A:G	6.47141e-07	-1.52338	-1.26845
70690182	chr2:70690182:C:A	2.18979e-06	-1.57283	-3.69445e-10
70690283	chr2:70690283:G:A	2.70391e-06	-1.13299e-10	-1.36194
70690336	chr2:70690336:C:A	1.21247e-06	-1.50269	-0.661291
70690512	chr2:70690512:A:T	7.12511e-07	-1.46913	-1.22647
70690579	chr2:70690579:C:A	2.77012e-06	-1.13299e-10	-1.33775
70690680	chr2:70690680:C:T	2.20722e-06	-0.420108	-1.1448
70691208	chr2:70691208:C:T	6.6877e-07	-1.50508	-1.25387
70691387	chr2:70691387:TAACA:T	3.24823e-06	-1.13299e-10	-1.17853
70691811	chr2:70691811:T:A	2.66202e-06	-1.13299e-10	-1.37755
70691853	chr2:70691853:G:A	3.317e-05	-1.13299e-10	1.14501
70691898	chr2:70691898:G:A	1.07922e-05	-1.13299e-10	0.0221874
70692191	chr2:70692191:G:A	2.217e-06	-1.56048	-3.69445e-10
70692200	chr2:70692200:G:A	3.24823e-06	-1.13299e-10	-1.17853
70692355	chr2:70692355:C:T	3.24823e-06	-1.13299e-10	-1.17853
70692594	chr2:70692594:C:T	2.77359e-06	-1.13299e-10	-1.3365
70692631	chr2:70692631:C:A	2.2167e-06	-1.56062	-3.69445e-10
70692742	chr2:70692742:G:GA	1.21365e-06	-1.46867	-0.694335
70692780	chr2:70692780:G:C	0.000102876	-1.13299e-10	2.27689
70692846	chr2:70692846:G:A	2.20546e-06	-1.5657	-3.69445e-10
70693049	chr2:70693049:C:T	6.53649e-07	-1.52345	-1.25838
70693068	chr2:70693068:G:A	2.6706e-06	-1.13299e-10	-1.37434
70693598	chr2:70693598:T:A	2.5411e-05	-1.13299e-10	0.878543
70693672	chr2:70693672:G:A	2.98433e-06	-1.13299e-10	-1.26326
70693816	chr2:70693816:T:C	2.68809e-06	-1.13299e-10	-1.36781
70694000	chr2:70694000:G:GAC	2.22989e-06	-1.55469	-3.69445e-10
70694407	chr2:70694407:C:T	2.03661e-05	-0.0957264	0.75296
70694591	chr2:70694591:G:A	2.25104e-06	-0.475231	-1.07002
70695009	chr2:70695009:C:T	2.76274e-06	-1.13299e-10	-1.34042
70695455	chr2:70695455:C:A	2.7234e-06	-1.13299e-10	-1.35476
70695861	chr2:70695861:CTG:C	2.69531e-06	-1.13299e-10	-1.36513
70696076	chr2:70696076:A:C	3.15868e-06	-1.13299e-10	-1.20649
70696551	chr2:70696551:G:A	2.73914e-06	-1.13299e-10	-1.34899
70696722	chr2:70696722:A:G	1.2128e-06	-1.47492	-0.68879
70696926	chr2:70696926:C:T	2.37869e-06	-1.49009	-3.69445e-10
70697054	chr2:70697054:G:A	7.80436e-06	-1.13299e-10	-0.301956
70697164	chr2:70697164:A:G	1.63674e-06	-0.869806	-0.994125
70697541	chr2:70697541:GA:G	8.60403e-05	-1.13299e-10	2.09818
70697845	chr2:70697845:T:C	1.63998e-06	-0.755054	-1.1069
70698081	chr2:70698081:C:A	5.98871e-06	-1.13299e-10	-0.566762
70698174	chr2:70698174:T:C	2.67271e-06	-1.13299e-10	-1.37354
70698202	chr2:70698202:TCTC:T	2.69789e-06	-1.13299e-10	-1.36417
70698270	chr2:70698270:C:T	3.05846e-06	-1.13299e-10	-1.23873
70698406	chr2:70698406:G:A	3.55119e-06	-1.13299e-10	-1.08936
70698480	chr2:70698480:C:T	1.46829e-05	-1.13299e-10	0.330046
70698659	chr2:70698659:T:C	3.82171e-06	-1.13299e-10	-1.01594
70698840	chr2:70698840:AAC:A	2.66623e-06	-1.13299e-10	-1.37597
70699015	chr2:70699015:T:C	2.8398e-06	-1.13299e-10	-1.3129
70699801	chr2:70699801:C:G	2.65973e-06	-1.13299e-10	-1.37841
70699825	chr2:70699825:A:G	0.000130413	0.764731	1.74934
70699847	chr2:70699847:C:A	1.60481e-05	-1.13299e-10	0.418952
70700024	chr2:70700024:G:A	5.77817e-06	-1.54947	0.946913
70700383	chr2:70700383:T:G	6.81912e-06	-0.436908	-3.69445e-10
70700450	chr2:70700450:A:G	9.68207e-07	-1.47649	-0.912456
70700529	chr2:70700529:G:A	7.39522e-06	-1.51157	1.15577
70700736	chr2:70700736:T:C	8.43161e-07	-1.52941	-0.99783
70701304	chr2:70701304:C:A	7.40509e-07	-1.31078	-1.34628
70701413	chr2:70701413:T:C	2.73404e-06	-1.13299e-10	-1.35086
70701535	chr2:70701535:A:G	2.8494e-06	0.0583993	-1.36793
70702339	chr2:70702339:A:G	9.44791e-07	-1.50092	-0.912514
70702959	chr2:70702959:T:TC	7.36652e-06	-1.13299e-10	-0.359693
70703087	chr2:70703087:T:C	1.08277e-05	-1.13299e-10	0.0254685
70703104	chr2:70703104:AGT:A	2.74182e-06	-1.13299e-10	-1.34802
70703283	chr2:70703283:C:T	7.37647e-07	-1.5377	-1.12323
70703945	chr2:70703945:A:G	8.43003e-06	-1.52668	1.30184
70704207	chr2:70704207:G:A	6.93027e-06	-1.52815	1.10741
70704974	chr2:70704974:A:T	7.94006e-07	-1.54732	-1.03999
70705023	chr2:70705023:C:T	9.07961e-07	-1.53331	-0.919884
70705074	chr2:70705074:G:A	8.19001e-07	-1.53731	-1.019
70705220	chr2:70705220:A:G	1.06034e-05	-1.13299e-10	0.00453506
70705281	chr2:70705281:T:C	2.85165e-06	-1.13299e-10	-1.30874
70705335	chr2:70705335:G:T	9.01897e-07	-1.4698	-0.990098
70705440	chr2:70705440:T:C	3.09217e-05	-1.13299e-10	1.07482
70705707	chr2:70705707:C:A	4.7959e-06	-1.13299e-10	-0.788878
70706194	chr2:70706194:C:T	2.72024e-06	-1.13299e-10	-1.35592
70706410	chr2:70706410:T:C	2.66058e-06	-1.13299e-10	-1.37809
70706504	chr2:70706504:T:C	8.47323e-07	-1.57258	-0.949731
70706506	chr2:70706506:A:C	2.68666e-06	-1.13299e-10	-1.36834
70706622	chr2:70706622:A:T	2.88852e-06	-1.13299e-10	-1.29589
70707035	chr2:70707035:T:C	3.4391e-06	-1.57017	0.448738
70707804	chr2:70707804:A:T	1.73162e-05	-1.13299e-10	0.495007
70707844	chr2:70707844:A:T	3.41914e-06	-1.13299e-10	-1.12725
70708911	chr2:70708911:T:C	3.19454e-06	-1.56657	0.371379
70709250	chr2:70709250:T:C	3.21695e-06	-1.13299e-10	-1.18821
70709275	chr2:70709275:C:T	6.20427e-07	-1.57093	-1.26305
70709363	chr2:70709363:A:G	8.12914e-07	-1.57205	-0.991716
70709437	chr2:70709437:T:C	5.53548e-07	-1.57276	-1.37528
70709729	chr2:70709729:T:C	3.65079e-05	0.338204	0.902685
70709735	chr2:70709735:C:T	2.38186e-06	-1.48876	-3.69445e-10
70710030	chr2:70710030:G:A	3.54489e-06	-1.13299e-10	-1.09113
70710347	chr2:70710347:A:G	3.45541e-06	-1.56787	0.451176
70710799	chr2:70710799:G:A	2.94543e-06	-1.13299e-10	-1.27638
70711133	chr2:70711133:C:T	5.15654e-06	-0.753281	0.0369072
70711195	chr2:70711195:A:G	9.27464e-05	-1.13299e-10	2.17323
70711202	chr2:70711202:A:G	2.68121e-06	-1.13299e-10	-1.37037
70711340	chr2:70711340:C:T	9.02099e-07	-1.57028	-0.889393
70711551	chr2:70711551:G:A	4.41361e-06	-0.871946	-3.69445e-10
70711603	chr2:70711603:G:C	7.4788e-07	-1.56798	-1.07917
70711628	chr2:70711628:T:C	2.18392e-06	-1.57552	-3.69445e-10
70711795	chr2:70711795:G:A	6.99569e-07	-1.57287	-1.14106
70711819	chr2:70711819:T:C	3.10785e-06	-1.13299e-10	-1.22271
70712084	chr2:70712084:A:C	8.67037e-07	-1.57508	-0.924234
70712354	chr2:70712354:G:T	3.01862e-06	-1.13299e-10	-1.25184
70712459	chr2:70712459:AT:A	2.22945e-06	-1.55488	-3.69445e-10
70712690	chr2:70712690:TA:T	2.65975e-06	-1.13299e-10	-1.37841
70712900	chr2:70712900:T:G	3.32154e-06	-1.13299e-10	-1.15621
70713273	chr2:70713273:A:G	2.76307e-06	-1.13299e-10	-1.3403
70713315	chr2:70713315:T:C	2.55268e-06	-0.238328	-1.18117
70713420	chr2:70713420:G:A	3.15079e-06	-1.13299e-10	-1.20898
70714668	chr2:70714668:C:T	2.73621e-06	-1.13299e-10	-1.35007
70714718	chr2:70714718:G:T	4.38067e-06	-1.13299e-10	-0.879437
70715127	chr2:70715127:CTG:C	2.69025e-06	-1.13299e-10	-1.367
70715262	chr2:70715262:G:A	2.86945e-06	0.0755774	-1.37809
70715600	chr2:70715600:G:A	2.69264e-06	-1.13299e-10	-1.36612
70715609	chr2:70715609:T:C	3.2179e-05	-1.13299e-10	1.11468
70715708	chr2:70715708:A:G	2.67897e-06	-1.13299e-10	-1.37121
70715832	chr2:70715832:G:A	1.13876e-06	-0.854748	-1.37195
70715927	chr2:70715927:C:T	4.50974e-06	-0.8504	-3.69445e-10
70716000	chr2:70716000:C:G	4.0216e-06	-1.13299e-10	-0.964959
70716006	chr2:70716006:T:G	2.97463e-06	0.111839	-1.37836
70716286	chr2:70716286:A:G	3.24462e-06	0.19873	-1.37837
70716371	chr2:70716371:T:C	3.43064e-06	0.0200994	-1.14399
70716395	chr2:70716395:A:C	1.82082e-06	-0.712766	-1.04459
70716479	chr2:70716479:G:C	3.32387e-06	-1.13299e-10	-1.15551
70716497	chr2:70716497:C:T	3.8466e-06	-0.678379	-0.331069
70716520	chr2:70716520:A:C	2.7341e-06	-1.13299e-10	-1.35084
70716577	chr2:70716577:G:A	2.87823e-06	-1.13299e-10	-1.29946
70716675	chr2:70716675:G:A	1.51198e-06	-0.566191	-1.37703
70716718	chr2:70716718:A:C	1.45329e-06	-0.642978	-1.33983
70716884	chr2:70716884:A:G	1.38016e-06	-0.909232	-1.12521
70716914	chr2:70716914:C:T	2.24498e-06	-1.54794	-3.69445e-10
70717217	chr2:70717217:T:C	1.15768e-05	0.532482	-0.440118
70717230	chr2:70717230:C:T	9.33264e-06	-0.271852	0.148731
70717323	chr2:70717323:G:A	4.90971e-06	0.573202	-1.33863
70717328	chr2:70717328:T:A	2.67876e-06	0.00530269	-1.37659
70717360	chr2:70717360:T:C	3.76493e-06	0.347482	-1.37839
70717367	chr2:70717367:C:T	2.91089e-06	-1.13299e-10	-1.28818
70717433	chr2:70717433:A:G	1.15552e-06	-1.1099	-1.10219
70717610	chr2:70717610:G:A	7.23216e-06	0.0261979	-0.404299
70717748	chr2:70717748:A:G	2.40211e-06	-0.501255	-0.979038
70717833	chr2:70717833:T:C	4.59545e-06	0.490507	-1.32208
70718008	chr2:70718008:C:A	5.27067e-06	-1.13299e-10	-0.694482
70718051	chr2:70718051:C:T	1.30261e-05	-1.13299e-10	0.210313
70718132	chr2:70718132:G:A	3.39597e-06	-1.13299e-10	-1.13405
70718475	chr2:70718475:C:G	5.42679e-06	-1.13299e-10	-0.66529
70718531	chr2:70718531:T:C	3.50027e-06	0.134764	-1.23856
70719029	chr2:70719029:T:C	3.07345e-06	0.130739	-1.36458
70719059	chr2:70719059:C:G	3.28978e-06	-1.13299e-10	-1.16582
70719228	chr2:70719228:C:T	2.89646e-06	-1.13299e-10	-1.29315
70719342	chr2:70719342:G:A	2.97812e-06	-1.13299e-10	-1.26535
70719379	chr2:70719379:C:T	2.95367e-06	0.0866958	-1.36029
70719385	chr2:70719385:C:T	3.03695e-06	0.113768	-1.35955
70719526	chr2:70719526:A:G	3.01798e-06	0.106823	-1.35888
70720032	chr2:70720032:CATAAG:C	3.16866e-06	0.147325	-1.35066
70720069	chr2:70720069:A:C	3.24798e-06	0.171679	-1.35028
70720352	chr2:70720352:G:C	8.92491e-07	-1.40358	-1.06679
70720443	chr2:70720443:G:T	9.15864e-07	-1.39598	-1.04855
70720577	chr2:70720577:T:C	1.40356e-06	-0.870682	-1.14694
70720810	chr2:70720810:T:C	2.4572e-06	-0.10364	-1.35398
70721045	chr2:70721045:T:C	1.93567e-06	-0.340486	-1.3557
70721637	chr2:70721637:G:A	1.9364e-06	-0.323403	-1.37241
70721692	chr2:70721692:C:T	1.88296e-06	-0.355983	-1.36781
70721884	chr2:70721884:G:A	6.64841e-07	-1.55587	-1.20898
70722060	chr2:70722060:G:A	1.79519e-06	-0.401261	-1.37027
70722531	chr2:70722531:T:C	1.86888e-06	-0.363346	-1.36796
70722634	chr2:70722634:T:A	1.79051e-06	-0.406579	-1.36756
70722695	chr2:70722695:G:GTA	2.04344e-06	-1.40438	-0.237624
70722808	chr2:70722808:G:T	4.73323e-06	-1.13299e-10	-0.802031
70722812	chr2:70722812:T:C	2.18645e-06	-1.57436	-3.69445e-10
70722973	chr2:70722973:G:A	2.19162e-06	-1.572	-3.69445e-10
70722978	chr2:70722978:A:G	2.18754e-06	-1.57386	-3.69445e-10
70723066	chr2:70723066:C:T	4.41949e-06	-0.870614	-3.69445e-10
70723888	chr2:70723888:C:T	6.88396e-06	0.239067	-0.666512
70723933	chr2:70723933:C:T	6.43474e-06	0.240472	-0.7354
70724176	chr2:70724176:A:G	2.79379e-06	-1.13299e-10	-1.32924
70724265	chr2:70724265:G:A	2.1858e-06	-1.57466	-3.69445e-10
70724313	chr2:70724313:C:T	2.43761e-06	-1.46562	-3.69445e-10
70724443	chr2:70724443:C:T	1.48852e-05	0.491783	-0.148055
70724496	chr2:70724496:C:T	3.27241e-06	0.200379	-1.37149
70724524	chr2:70724524:G:A	3.16473e-06	-1.13299e-10	-1.20457
70724591	chr2:70724591:C:T	7.76972e-06	-0.120873	-0.185531
70724602	chr2:70724602:G:A	2.18471e-06	-1.57515	-3.69445e-10
70724726	chr2:70724726:C:T	2.71291e-06	-1.13299e-10	-1.35862
70724732	chr2:70724732:G:A	1.12489e-05	-1.13299e-10	0.0636338
70724796	chr2:70724796:A:G	1.3974e-06	-0.80706	-1.21496
70724959	chr2:70724959:C:A	3.69588e-06	0.31889	-1.36831
70725026	chr2:70725026:G:A	2.1878e-06	-1.57374	-3.69445e-10
70725424	chr2:70725424:G:A	2.19749e-06	-1.56932	-3.69445e-10
70725450	chr2:70725450:T:C	9.76718e-06	0.0869061	-0.164517
70725654	chr2:70725654:G:A	3.3064e-06	-1.37005	0.209273
70725765	chr2:70725765:T:C	8.59792e-06	-0.203643	-0.0014751
70725813	chr2:70725813:AC:A	1.06132e-05	0.0924067	-0.086945
70725880	chr2:70725880:A:G	1.28383e-05	-1.13299e-10	0.195795
70725954	chr2:70725954:A:G	2.21417e-06	-1.56176	-3.69445e-10
70725963	chr2:70725963:G:A	1.00372e-06	-1.30729	-1.04564
70726043	chr2:70726043:C:T	3.17139e-06	0.165933	-1.3684
70726044	chr2:70726044:G:A	9.84048e-07	-1.40409	-0.968627
70726293	chr2:70726293:C:A	3.95962e-06	-1.13299e-10	-0.98049
70726531	chr2:70726531:T:C	1.64092e-05	0.622829	-0.181628
70726613	chr2:70726613:C:T	1.58757e-05	0.623157	-0.215006
70726684	chr2:70726684:G:T	4.30685e-06	-1.13299e-10	-0.896432
70727434	chr2:70727434:T:C	3.43343e-06	-1.13299e-10	-1.12308
70727666	chr2:70727666:G:A	3.41455e-06	-1.13299e-10	-1.12859
70727679	chr2:70727679:G:A	3.17696e-06	-1.13299e-10	-1.20071
70727956	chr2:70727956:A:G	5.89917e-06	-0.169019	-0.412808
70728059	chr2:70728059:G:A	2.52123e-06	-1.43189	-3.69445e-10
70728496	chr2:70728496:C:T	6.43976e-05	0.234607	1.57383
70728829	chr2:70728829:C:A	3.27983e-06	-1.13299e-10	-1.16885
70728905	chr2:70728905:G:A	6.37553e-06	-1.13299e-10	-0.504171
70729488	chr2:70729488:T:C	7.89805e-06	-0.600084	0.310062
70729716	chr2:70729716:A:C	1.10684e-05	-0.0656656	0.113126
70729780	chr2:70729780:T:C	1.14247e-05	-0.0423713	0.121507
70729803	chr2:70729803:G:T	3.41655e-06	-1.13299e-10	-1.12801
70729807	chr2:70729807:T:C	8.63552e-06	-0.578004	0.377249
70729945	chr2:70729945:C:T	3.28581e-06	-1.13299e-10	-1.16703
70729975	chr2:70729975:A:G	2.184e-06	-1.57548	-3.69445e-10
70730046	chr2:70730046:A:G	2.72754e-06	-1.13299e-10	-1.35324
70730199	chr2:70730199:A:G	2.32088e-06	-1.51469	-3.69445e-10
70730302	chr2:70730302:C:T	6.46478e-06	-0.372005	-0.118265
70730371	chr2:70730371:A:G	8.18216e-07	-1.39534	-1.16192
70730553	chr2:70730553:C:A	1.02393e-06	-1.40387	-0.929123
70730557	chr2:70730557:A:G	3.09933e-06	-1.13299e-10	-1.22545
70730676	chr2:70730676:T:C	8.17066e-07	-1.4066	-1.15207
70731259	chr2:70731259:C:T	3.48683e-06	-1.13299e-10	-1.10765
70731561	chr2:70731561:G:A	1.90413e-06	-0.665842	-1.04677
70731753	chr2:70731753:C:T	3.62868e-06	-1.3908	0.323029
70731822	chr2:70731822:T:C	3.39845e-06	-1.13299e-10	-1.13332
70731994	chr2:70731994:C:A	3.699e-06	-1.13299e-10	-1.04858
70732075	chr2:70732075:C:T	9.81567e-07	-1.08397	-1.29127
70732122	chr2:70732122:G:T	1.4308e-05	-1.13299e-10	0.304178
70732146	chr2:70732146:G:A	3.21642e-06	-1.13299e-10	-1.18837
70732195	chr2:70732195:G:A	1.67312e-06	-1.06619	-0.775761
70732293	chr2:70732293:A:T	2.19336e-06	-1.5712	-3.69445e-10
70732618	chr2:70732618:A:G	2.35709e-06	-0.388371	-1.11084
70732834	chr2:70732834:T:C	2.19003e-06	-1.57272	-3.69445e-10
70733146	chr2:70733146:T:C	1.1379e-06	-1.12146	-1.10599
70733287	chr2:70733287:G:A	7.29463e-06	-1.13299e-10	-0.3695
70733445	chr2:70733445:T:C	2.32606e-06	-0.140246	-1.37222
70734145	chr2:70734145:A:C	5.93891e-06	-1.13299e-10	-0.575113
70734330	chr2:70734330:C:T	3.93167e-06	-0.987575	-3.69445e-10
70734378	chr2:70734378:CAT:C	2.18397e-06	-1.57549	-3.69445e-10
70734462	chr2:70734462:T:A	4.25717e-06	-0.908033	-3.69445e-10
70735002	chr2:70735002:A:T	1.62096e-06	-1.57514	-0.298482
70735135	chr2:70735135:T:C	2.48501e-06	-0.27824	-1.16812
70735205	chr2:70735205:A:T	4.68688e-06	-1.13299e-10	-0.811872
70735398	chr2:70735398:C:A	2.18566e-06	-1.57472	-3.69445e-10
70735492	chr2:70735492:A:G	6.36393e-06	-0.331993	-0.173999
70735575	chr2:70735575:G:T	2.63561e-06	-0.21552	-1.172
70735623	chr2:70735623:T:C	1.1614e-06	-1.33571	-0.871295
70735665	chr2:70735665:C:T	6.50166e-07	-1.56843	-1.21874
70735758	chr2:70735758:G:A	1.36096e-06	-0.862766	-1.18568
70735787	chr2:70735787:T:C	1.23297e-06	-0.936839	-1.21038
70735841	chr2:70735841:C:T	6.18218e-06	-1.13299e-10	-0.534967
70735843	chr2:70735843:C:T	6.59299e-06	-1.13299e-10	-0.470632
70736005	chr2:70736005:T:C	4.14124e-06	-0.935642	-3.69445e-10
70736145	chr2:70736145:G:A	2.41196e-06	-1.4762	-3.69445e-10
70736614	chr2:70736614:G:C	2.67725e-06	-1.13299e-10	-1.37185
70736658	chr2:70736658:T:C	3.64206e-06	-1.13299e-10	-1.06409
70736822	chr2:70736822:G:A	3.24715e-06	-1.13299e-10	-1.17886
70736824	chr2:70736824:A:C	2.67621e-06	-1.13299e-10	-1.37224
70737110	chr2:70737110:C:T	2.22491e-05	-1.13299e-10	0.745664
70737288	chr2:70737288:T:C	1.25052e-06	-0.89867	-1.23441
70737672	chr2:70737672:T:C	4.17849e-06	-1.13299e-10	-0.926688
70737740	chr2:70737740:T:A	1.31498e-06	-0.825112	-1.25771
70737940	chr2:70737940:C:A	1.29448e-06	-0.874368	-1.22416
70738023	chr2:70738023:A:G	1.72411e-06	-1.56608	-0.24585
70738064	chr2:70738064:C:T	1.29613e-06	-0.866167	-1.23109
70738458	chr2:70738458:A:C	3.29833e-06	-1.13299e-10	-1.16322
70738488	chr2:70738488:C:G	2.24206e-06	-1.54924	-3.69445e-10
70738560	chr2:70738560:A:G	4.16623e-06	-1.13299e-10	-0.929628
70739191	chr2:70739191:C:T	1.28786e-06	-0.869255	-1.2344
70739235	chr2:70739235:A:T	1.16544e-06	-1.43386	-0.769677
70739717	chr2:70739717:G:A	2.19493e-06	-1.57049	-3.69445e-10
70739743	chr2:70739743:C:T	3.84143e-06	-1.13299e-10	-1.01079
70739788	chr2:70739788:C:A	1.42916e-05	0.298948	0.00408498
70740177	chr2:70740177:A:G	3.27445e-06	-1.13299e-10	-1.17049
70740383	chr2:70740383:C:T	2.66053e-06	-1.13299e-10	-1.37811
70740786	chr2:70740786:G:A	1.28587e-06	-0.867934	-1.23727
70740837	chr2:70740837:G:A	2.70409e-06	-1.13299e-10	-1.36187
70741784	chr2:70741784:A:C	1.62373e-05	-1.13299e-10	0.430674
70741903	chr2:70741903:C:T	5.92542e-06	-1.13299e-10	-0.577387
70742074	chr2:70742074:C:G	1.97812e-06	-1.32167	-0.352823
70742282	chr2:70742282:T:G	3.60608e-06	-1.13299e-10	-1.07402
70742411	chr2:70742411:T:A	3.11735e-06	-1.13299e-10	-1.21965
70742651	chr2:70742651:A:T	6.38899e-07	-1.57345	-1.2312
70742869	chr2:70742869:G:GT	2.96936e-06	-1.13299e-10	-1.26829
70742895	chr2:70742895:G:A	4.79845e-06	-1.13299e-10	-0.788346
70743131	chr2:70743131:C:T	1.2268e-06	-0.906723	-1.24551
70743140	chr2:70743140:G:A	8.99756e-06	-1.13299e-10	-0.159685
70743259	chr2:70743259:C:T	1.117e-06	-1.41979	-0.826201
70743312	chr2:70743312:G:A	6.37827e-06	-1.13299e-10	-0.503741
70743337	chr2:70743337:T:C	2.30087e-05	-1.13299e-10	0.779233
70743487	chr2:70743487:G:A	6.71451e-07	-1.4919	-1.26305
70743610	chr2:70743610:A:G	1.41147e-06	-0.921698	-1.09031
70743630	chr2:70743630:A:T	2.64208e-06	-0.271975	-1.1131
70743714	chr2:70743714:A:C	2.82895e-06	-1.13299e-10	-1.31673
70743968	chr2:70743968:T:C	1.47445e-06	-0.897416	-1.07093
70743991	chr2:70743991:G:A	3.2567e-06	-1.13299e-10	-1.17592
70744147	chr2:70744147:C:A	1.40901e-06	-0.929593	-1.08416
70744553	chr2:70744553:A:G	5.87553e-06	0.0102087	-0.596052
70745161	chr2:70745161:C:T	9.70673e-06	-1.13299e-10	-0.0838194
70745293	chr2:70745293:A:T	9.72838e-06	-1.13299e-10	-0.0815916
70745664	chr2:70745664:C:G	2.21253e-06	-1.5625	-3.69445e-10
70745768	chr2:70745768:A:G	1.12155e-05	-1.13299e-10	0.0606544
70745953	chr2:70745953:G:A	4.46635e-06	-1.13299e-10	-0.860067
70746115	chr2:70746115:A:G	1.13081e-06	-1.38704	-0.846659
70746219	chr2:70746219:C:A	4.51837e-06	-1.13299e-10	-0.848487
70746331	chr2:70746331:T:C	2.16989e-05	0.427576	0.293047
70746595	chr2:70746595:C:T	2.78425e-06	-1.13299e-10	-1.33266
70747111	chr2:70747111:C:T	6.11346e-07	-1.57433	-1.2744
70747258	chr2:70747258:T:C	5.81678e-06	0.124923	-0.720815
70747261	chr2:70747261:C:T	3.0119e-06	-1.13299e-10	-1.25407
70747428	chr2:70747428:AT:A	1.14093e-06	-1.37274	-0.852054
70747568	chr2:70747568:T:C	5.2969e-06	-0.11038	-0.579137
70747595	chr2:70747595:T:C	2.19028e-06	-1.57261	-3.69445e-10
70747758	chr2:70747758:G:T	1.2629e-06	-0.798451	-1.32478
70748055	chr2:70748055:G:C	1.17172e-06	-1.32844	-0.869731
70748317	chr2:70748317:T:G	4.06125e-06	-1.13299e-10	-0.955148
70748357	chr2:70748357:T:C	4.54285e-06	-1.13299e-10	-0.843084
70748474	chr2:70748474:T:C	1.36882e-06	-1.57391	-0.468779
70748880	chr2:70748880:T:A	3.24488e-06	-0.0592346	-1.12033
70749298	chr2:70749298:G:A	2.21635e-06	-0.778014	-0.782763
70749530	chr2:70749530:G:T	1.5635e-05	-1.13299e-10	0.392875
70749984	chr2:70749984:C:T	1.44925e-06	-0.879982	-1.10561
70750246	chr2:70750246:C:T	3.54156e-06	-1.13299e-10	-1.09207
70750518	chr2:70750518:C:T	1.25929e-06	-0.804226	-1.32187
70750558	chr2:70750558:G:A	6.30279e-07	-1.57538	-1.24285
70750814	chr2:70750814:T:C	1.20704e-06	-0.849375	-1.31909
70750962	chr2:70750962:G:T	3.18604e-06	-1.13299e-10	-1.19786
70751132	chr2:70751132:T:C	2.18642e-06	-1.57437	-3.69445e-10
70751737	chr2:70751737:AT:A	1.21562e-06	-0.849738	-1.31165
70751933	chr2:70751933:C:T	3.60076e-06	-0.21471	-0.860783
70752058	chr2:70752058:G:A	3.06518e-05	0.217376	0.848678
70752573	chr2:70752573:T:C	3.1729e-06	-1.13299e-10	-1.20199
70752812	chr2:70752812:C:T	2.18614e-06	-1.5745	-3.69445e-10
70753046	chr2:70753046:G:A	2.66737e-06	-1.13299e-10	-1.37555
70753149	chr2:70753149:T:C	1.33841e-06	-0.968758	-1.0964
70753754	chr2:70753754:A:G	1.4797e-06	-1.56183	-0.402968
70753810	chr2:70753810:G:C	4.72832e-06	0.561835	-1.3649
70754014	chr2:70754014:A:G	2.99726e-06	-0.264012	-0.994927
70754321	chr2:70754321:C:T	2.2669e-06	-1.53252	-0.00570525
70754570	chr2:70754570:T:TC	1.24971e-06	-1.54298	-0.590747
70755056	chr2:70755056:T:G	2.6781e-06	-1.13299e-10	-1.37153
70755393	chr2:70755393:C:G	3.82679e-06	-1.13299e-10	-1.01461
70755716	chr2:70755716:T:C	3.10879e-06	-1.13299e-10	-1.2224
70756701	chr2:70756701:C:T	4.81577e-06	-1.13299e-10	-0.784743
70757622	chr2:70757622:A:C	2.6605e-06	-1.13299e-10	-1.37812
70758011	chr2:70758011:A:G	2.88227e-06	-1.13299e-10	-1.29806
```
