## Supplementary material for "Characterization of shared and ancestry-specific signals driving complex traits using multi-ancestry fine-mapping": susiex_nc2.cs80.cs

```
CS_ID	SNP	BP	REF_ALLELE	ALT_ALLELE	REF_FRQ	BETA	SE	-LOG10P	CS_PIP	OVRL_PIP
1	chr2:69729589:C:T	69729589	T,T	C,C	1,1	-inf,-inf	inf,inf	5.09915,1.96898	0.212117	0.21212
1	chr2:69731732:T:A	69731732	A,A	T,T	1,1	-inf,-inf	inf,inf	5.05334,1.94124	0.180256	0.180259
1	chr2:69750119:A:T	69750119	T,T	A,A	1,1	-inf,-inf	inf,inf	4.39522,2.54508	0.140431	0.140437
1	chr2:69740594:A:G	69740594	G,G	A,A	1,1	-inf,-inf	inf,inf	5.11717,1.59601	0.10775	0.107753
1	chr2:69749292:C:T	69749292	T,T	C,C	1,1	-inf,-inf	inf,inf	5.28058,1.38212	0.0990959	0.0990985
1	chr2:69739599:G:A	69739599	A,A	G,G	1,1	-inf,-inf	inf,inf	5.22316,1.37582	0.0890922	0.0890945
2	chr2:68735005:G:A	68735005	A,A	G,G	1,1	-inf,-inf	inf,inf	5.64512,0.493981	0.168697	0.168719
2	chr2:68779363:A:G	68779363	G,G	A,A	1,1	-inf,-inf	inf,inf	5.60345,0.200233	0.0978034	0.0978203
2	chr2:68770021:A:G	68770021	G,G	A,A	1,1	-inf,-inf	inf,inf	5.53578,0.338102	0.0923128	0.0923278
2	chr2:68775149:C:G	68775149	G,G	C,C	1,1	-inf,-inf	inf,inf	5.43244,0.41501	0.0732484	0.073264
2	chr2:68752199:G:T	68752199	T,T	G,G	1,1	-inf,-inf	inf,inf	4.58291,0.327127	0.0116854	0.0116912
2	chr2:68750122:C:T	68750122	T,T	C,C	1,1	-inf,-inf	inf,inf	4.58779,0.253183	0.0108366	0.0108421
2	chr2:68752009:A:C	68752009	C,C	A,A	1,1	-inf,-inf	inf,inf	4.54158,0.307754	0.0104482	0.0104536
2	chr2:68760880:AAT:A	68760880	A,A	AAT,AAT	1,1	-inf,-inf	inf,inf	4.1945,0.528593	0.00730512	0.00731043
2	chr2:68786182:T:A	68786182	A,A	T,T	1,1	-inf,-inf	inf,inf	4.50565,0.225493	0.00703092	0.00703946
2	chr2:68815808:C:G	68815808	G,G	C,C	1,1	-inf,-inf	inf,inf	3.11457,1.80715	0.00579616	0.0058346
2	chr2:68816563:G:A	68816563	A,A	G,G	1,1	-inf,-inf	inf,inf	3.1099,1.80954	0.00575719	0.0057956
2	chr2:68815811:G:C	68815811	C,C	G,G	1,1	-inf,-inf	inf,inf	3.11068,1.80522	0.00572922	0.00576736
2	chr2:68815804:T:A	68815804	A,A	T,T	1,1	-inf,-inf	inf,inf	3.10488,1.80798	0.00569291	0.00573096
2	chr2:68814691:C:A	68814691	A,A	C,C	1,1	-inf,-inf	inf,inf	3.08979,1.72061	0.00476745	0.00479996
2	chr2:68815019:C:T	68815019	T,T	C,C	1,1	-inf,-inf	inf,inf	3.05568,1.74655	0.00458799	0.0046203
2	chr2:68823254:G:A	68823254	A,A	G,G	1,1	-inf,-inf	inf,inf	2.98864,1.80095	0.00449205	0.00452557
2	chr2:68823298:A:ACTT	68823298	ACTT,ACTT	A,A	1,1	-inf,-inf	inf,inf	2.98023,1.79039	0.00433041	0.004363
2	chr2:68444402:C:T	68444402	NA,T	NA,C	NA,1	NA,inf	NA,inf	NA,3.73212	0.00429807	0.00543198
2	chr2:68815317:C:T	68815317	T,T	C,C	1,1	-inf,-inf	inf,inf	3.06166,1.67938	0.00409556	0.00412455
2	chr2:68616200:A:G	68616200	G,NA	A,NA	1,NA	inf,NA	inf,NA	3.51759,NA	0.00360218	0.00383518
2	chr2:68591537:A:T	68591537	T,NA	A,NA	1,NA	inf,NA	inf,NA	3.47051,NA	0.00325975	0.00345437
2	chr2:68600131:A:T	68600131	T,NA	A,NA	1,NA	inf,NA	inf,NA	3.46079,NA	0.00319859	0.00338998
2	chr2:68591339:A:G	68591339	G,NA	A,NA	1,NA	inf,NA	inf,NA	3.45952,NA	0.00318591	0.00337684
2	chr2:68589060:G:A	68589060	A,NA	G,NA	1,NA	inf,NA	inf,NA	3.45743,NA	0.00316669	0.00335703
2	chr2:68596185:T:G	68596185	G,NA	T,NA	1,NA	inf,NA	inf,NA	3.44136,NA	0.00306976	0.00325467
2	chr2:70633890:G:A	70633890	NA,A	NA,G	NA,1	NA,-inf	NA,inf	NA,3.33778	0.00304156	0.00383201
2	chr2:68591043:A:C	68591043	C,NA	A,NA	1,NA	inf,NA	inf,NA	3.41778,NA	0.00292469	0.00310207
2	chr2:68650601:T:C	68650601	C,NA	T,NA	1,NA	inf,NA	inf,NA	3.42046,NA	0.00283704	0.00302919
2	chr2:68607369:T:G	68607369	G,NA	T,NA	1,NA	inf,NA	inf,NA	3.39495,NA	0.00279278	0.00296339
2	chr2:68524927:A:G	68524927	NA,G	NA,A	NA,1	NA,inf	NA,inf	NA,3.47607	0.00259711	0.00328964
2	chr2:68603105:G:A	68603105	A,NA	G,NA	1,NA	inf,NA	inf,NA	3.3515,NA	0.00254069	0.00269878
2	chr2:68621702:G:GA	68621702	GA,NA	G,NA	1,NA	inf,NA	inf,NA	3.35314,NA	0.0023969	0.00259257
2	chr2:68822809:T:C	68822809	C,C	T,T	1,1	-inf,-inf	inf,inf	3.01736,1.43166	0.00236942	0.00238759
2	chr2:70305292:A:G	70305292	G,G	A,A	1,1	inf,inf	inf,inf	1.20577,3.20224	0.0023492	0.00281607
2	chr2:68608977:C:G	68608977	G,NA	C,NA	1,NA	inf,NA	inf,NA	3.30367,NA	0.00230635	0.00245201
2	chr2:68547794:G:A	68547794	A,NA	G,NA	1,NA	inf,NA	inf,NA	3.30556,NA	0.00228933	0.00243648
2	chr2:68571940:T:C	68571940	C,NA	T,NA	1,NA	inf,NA	inf,NA	3.30299,NA	0.00228879	0.00243464
2	chr2:68634909:T:C	68634909	C,NA	T,NA	1,NA	inf,NA	inf,NA	3.28879,NA	0.00223396	0.00237604
2	chr2:68579813:G:A	68579813	A,NA	G,NA	1,NA	inf,NA	inf,NA	3.26961,NA	0.00213685	0.0022745
2	chr2:68821151:C:T	68821151	T,NA	C,NA	1,NA	-inf,NA	inf,NA	3.3,NA	0.00204813	0.00206693
2	chr2:69917839:AAT:A	69917839	A,A	AAT,AAT	1,1	inf,-inf	inf,inf	2.57778,1.11677	0.00199168	0.00213018
2	chr2:68543554:C:T	68543554	T,NA	C,NA	1,NA	inf,NA	inf,NA	3.21691,NA	0.00191632	0.00204174
2	chr2:68550235:A:G	68550235	G,NA	A,NA	1,NA	inf,NA	inf,NA	3.21007,NA	0.00189873	0.00202267
2	chr2:68544583:T:C	68544583	C,NA	T,NA	1,NA	inf,NA	inf,NA	3.20612,NA	0.00187341	0.00199653
2	chr2:70332053:T:C	70332053	C,C	T,T	1,1	-inf,inf	inf,inf	1.20063,3.05874	0.00186314	0.0023242
2	chr2:68541735:A:T	68541735	T,NA	A,NA	1,NA	inf,NA	inf,NA	3.19702,NA	0.00183918	0.0019603
2	chr2:68561733:C:T	68561733	T,NA	C,NA	1,NA	inf,NA	inf,NA	3.19019,NA	0.0018142	0.00193388
2	chr2:68556032:A:C	68556032	C,NA	A,NA	1,NA	inf,NA	inf,NA	3.18717,NA	0.0018127	0.00193181
2	chr2:68509470:C:T	68509470	T,NA	C,NA	1,NA	inf,NA	inf,NA	3.18221,NA	0.00178875	0.00190683
2	chr2:68551684:T:C	68551684	C,NA	T,NA	1,NA	inf,NA	inf,NA	3.17547,NA	0.00176871	0.00188543
2	chr2:68517138:T:G	68517138	G,NA	T,NA	1,NA	inf,NA	inf,NA	3.15419,NA	0.00170086	0.00181282
2	chr2:68531459:C:T	68531459	T,NA	C,NA	1,NA	inf,NA	inf,NA	3.15474,NA	0.00168896	0.00180158
2	chr2:68520014:C:G	68520014	G,NA	C,NA	1,NA	inf,NA	inf,NA	3.14894,NA	0.0016707	0.00178217
2	chr2:68629113:C:T	68629113	NA,T	NA,C	NA,1	NA,inf	NA,inf	NA,3.2645	0.00166902	0.00211687
2	chr2:68632545:T:C	68632545	NA,C	NA,T	NA,1	NA,inf	NA,inf	NA,3.25906	0.00165933	0.00210327
2	chr2:68507843:T:C	68507843	C,NA	T,NA	1,NA	inf,NA	inf,NA	3.13561,NA	0.00162137	0.00173021
2	chr2:68520968:T:A	68520968	A,NA	T,NA	1,NA	inf,NA	inf,NA	3.12138,NA	0.00157939	0.00168563
2	chr2:68523094:C:T	68523094	T,NA	C,NA	1,NA	inf,NA	inf,NA	3.1186,NA	0.00156935	0.00167506
2	chr2:68513003:T:A	68513003	A,NA	T,NA	1,NA	inf,NA	inf,NA	3.11804,NA	0.00156769	0.00167338
2	chr2:68513470:G:C	68513470	C,NA	G,NA	1,NA	inf,NA	inf,NA	3.11544,NA	0.00156022	0.00166538
2	chr2:70623438:G:A	70623438	NA,A	NA,G	NA,1	NA,-inf	NA,inf	NA,2.93712	0.00155372	0.00191619
2	chr2:68777061:A:G	68777061	G,G	A,A	1,1	inf,-inf	inf,inf	3.41019,0.541259	0.0015423	0.00156268
2	chr2:68513466:G:A	68513466	A,NA	G,NA	1,NA	inf,NA	inf,NA	3.10874,NA	0.00153952	0.00164346
2	chr2:68509179:A:G	68509179	G,NA	A,NA	1,NA	inf,NA	inf,NA	3.10689,NA	0.00153223	0.0016359
2	chr2:68629129:G:T	68629129	NA,T	NA,G	NA,1	NA,inf	NA,inf	NA,3.22161	0.00153033	0.0019435
2	chr2:68627059:G:T	68627059	T,NA	G,NA	1,NA	inf,NA	inf,NA	3.0974,NA	0.0015262	0.00162909
2	chr2:68508966:G:A	68508966	A,NA	G,NA	1,NA	inf,NA	inf,NA	3.10366,NA	0.00152364	0.00162664
2	chr2:68796957:G:T	68796957	T,T	G,G	1,1	-inf,inf	inf,inf	3.70316,0.225565	0.00148493	0.0014915
2	chr2:68970515:A:G	68970515	G,G	A,A	1,1	inf,inf	inf,inf	0.151826,3.91041	0.00144634	0.00211146
2	chr2:68777325:A:G	68777325	G,G	A,A	1,1	inf,-inf	inf,inf	3.34427,0.584392	0.00141943	0.0014398
2	chr2:68637584:G:A	68637584	A,NA	G,NA	1,NA	inf,NA	inf,NA	3.06333,NA	0.00141896	0.00151566
2	chr2:70190013:C:G	70190013	G,G	C,C	1,1	inf,inf	inf,inf	1.84862,2.33724	0.00140244	0.00172375
2	chr2:68453989:G:T	68453989	NA,T	NA,G	NA,1	NA,inf	NA,inf	NA,3.15909	0.00137435	0.00174088
2	chr2:68457265:T:C	68457265	NA,C	NA,T	NA,1	NA,inf	NA,inf	NA,3.13473	0.00130721	0.0016578
2	chr2:70314806:T:C	70314806	C,C	T,T	1,1	inf,inf	inf,inf	1.55552,2.6957	0.00130465	0.00161932
2	chr2:68592837:A:G	68592837	G,NA	A,NA	1,NA	inf,NA	inf,NA	2.99719,NA	0.00129477	0.00139361
2	chr2:68364579:C:T	68364579	NA,T	NA,C	NA,1	NA,inf	NA,inf	NA,3.08054	0.00124196	0.00165844
2	chr2:68589710:C:G	68589710	NA,G	NA,C	NA,1	NA,inf	NA,inf	NA,3.09865	0.00120035	0.00152716
2	chr2:68467927:G:A	68467927	A,NA	G,NA	1,NA	inf,NA	inf,NA	2.98593,NA	0.00118883	0.00127379
2	chr2:69935768:A:G	69935768	NA,G	NA,A	NA,1	NA,inf	NA,inf	NA,2.92777	0.00118342	0.00153889
2	chr2:68453988:G:A	68453988	A,NA	G,NA	1,NA	inf,NA	inf,NA	2.96986,NA	0.00116497	0.00124805
2	chr2:68628920:G:A	68628920	NA,A	NA,G	NA,1	NA,inf	NA,inf	NA,3.07828	0.00115959	0.00147328
2	chr2:68648338:C:T	68648338	T,NA	C,NA	1,NA	inf,NA	inf,NA	2.96938,NA	0.00115584	0.00124099
2	chr2:68648652:G:A	68648652	A,NA	G,NA	1,NA	inf,NA	inf,NA	2.96321,NA	0.00114438	0.00122858
2	chr2:68439468:G:A	68439468	NA,A	NA,G	NA,1	NA,inf	NA,inf	NA,3.0653	0.00113372	0.00146963
2	chr2:68316140:CTT:C	68316140	C,C	CTT,CTT	1,1	-inf,inf	inf,inf	0.312548,3.54631	0.00113153	0.00144179
2	chr2:68472291:G:A	68472291	A,NA	G,NA	1,NA	inf,NA	inf,NA	2.95643,NA	0.00112143	0.00120135
2	chr2:70318032:C:T	70318032	T,T	C,C	1,1	inf,inf	inf,inf	1.54457,2.60797	0.00109775	0.00135792
2	chr2:68453934:C:T	68453934	NA,T	NA,C	NA,1	NA,inf	NA,inf	NA,3.03587	0.00108043	0.00137016
2	chr2:68499711:C:T	68499711	T,NA	C,NA	1,NA	inf,NA	inf,NA	2.93241,NA	0.00106998	0.0011466
2	chr2:68703761:TCAC:T	68703761	T,NA	TCAC,NA	1,NA	inf,NA	inf,NA	2.82635,NA	0.0010696	0.00124241
2	chr2:68471853:G:C	68471853	C,NA	G,NA	1,NA	inf,NA	inf,NA	2.92597,NA	0.00105373	0.00112959
2	chr2:68795946:T:C	68795946	C,C	T,T	1,1	-inf,inf	inf,inf	3.54448,0.206823	0.00104409	0.00104944
2	chr2:68501085:T:C	68501085	NA,C	NA,T	NA,1	NA,inf	NA,inf	NA,3.01917	0.00104338	0.0013246
2	chr2:68875305:G:A	68875305	A,NA	G,NA	1,NA	inf,NA	inf,NA	2.90368,NA	0.00103944	0.001228
2	chr2:68598687:G:A	68598687	NA,A	NA,G	NA,1	NA,inf	NA,inf	NA,3.00737	0.00101134	0.00128544
2	chr2:68469287:A:T	68469287	T,NA	A,NA	1,NA	inf,NA	inf,NA	2.90486,NA	0.00100995	0.00108314
2	chr2:68583310:G:A	68583310	NA,A	NA,G	NA,1	NA,inf	NA,inf	NA,3.00641	0.00100312	0.00127724
2	chr2:68469325:T:C	68469325	C,NA	T,NA	1,NA	inf,NA	inf,NA	2.89655,NA	0.000992919	0.00106508
2	chr2:68637420:C:T	68637420	NA,T	NA,C	NA,1	NA,inf	NA,inf	NA,2.99047	0.00098663	0.00125249
2	chr2:68504094:A:G	68504094	G,NA	A,NA	1,NA	inf,NA	inf,NA	2.89349,NA	0.000986265	0.00105807
2	chr2:70317453:AGAGT:A	70317453	A,A	AGAGT,AGAGT	1,1	inf,inf	inf,inf	1.52156,2.5705	0.000977271	0.00120975
2	chr2:68751115:A:G	68751115	G,G	A,A	1,1	-inf,-inf	inf,inf	3.52764,0.13818	0.000960496	0.000967662
2	chr2:68497181:A:G	68497181	G,NA	A,NA	1,NA	inf,NA	inf,NA	2.87966,NA	0.000959259	0.00102921
2	chr2:68460267:T:A	68460267	A,NA	T,NA	1,NA	inf,NA	inf,NA	2.87542,NA	0.000952106	0.00102233
2	chr2:68495650:T:C	68495650	C,NA	T,NA	1,NA	inf,NA	inf,NA	2.87378,NA	0.000947694	0.00101695
2	chr2:68497149:T:C	68497149	C,NA	T,NA	1,NA	inf,NA	inf,NA	2.86538,NA	0.000931575	0.000999848
2	chr2:68468512:T:G	68468512	G,NA	T,NA	1,NA	inf,NA	inf,NA	2.86403,NA	0.00093068	0.000999028
2	chr2:68463578:G:A	68463578	A,NA	G,NA	1,NA	inf,NA	inf,NA	2.86447,NA	0.000930246	0.000999171
2	chr2:70335546:A:G	70335546	G,G	A,A	1,1	-inf,inf	inf,inf	1.21788,2.71758	0.000925006	0.00116901
2	chr2:68460591:A:T	68460591	T,NA	A,NA	1,NA	inf,NA	inf,NA	2.85873,NA	0.000920412	0.000988669
2	chr2:68458319:G:A	68458319	A,NA	G,NA	1,NA	inf,NA	inf,NA	2.85745,NA	0.000918191	0.000986316
2	chr2:68497219:T:C	68497219	C,NA	T,NA	1,NA	inf,NA	inf,NA	2.85821,NA	0.000917981	0.000985427
2	chr2:68458783:C:T	68458783	NA,T	NA,C	NA,1	NA,inf	NA,inf	NA,2.95069	0.000913141	0.00116002
2	chr2:68592866:T:C	68592866	NA,C	NA,T	NA,1	NA,inf	NA,inf	NA,2.94853	0.000898561	0.00114376
2	chr2:68595729:C:T	68595729	NA,T	NA,C	NA,1	NA,inf	NA,inf	NA,2.94489	0.000892282	0.00113579
2	chr2:68597764:C:T	68597764	NA,T	NA,C	NA,1	NA,inf	NA,inf	NA,2.9444	0.000891411	0.00113469
2	chr2:68462860:G:C	68462860	C,NA	G,NA	1,NA	inf,NA	inf,NA	2.84279,NA	0.000890667	0.000957099
2	chr2:68863665:T:C	68863665	C,C	T,T	1,1	inf,-inf	inf,inf	3.00808,0.870163	0.000888786	0.00100873
2	chr2:68594769:CAG:C	68594769	NA,C	NA,CAG	NA,1	NA,inf	NA,inf	NA,2.94204	0.000887327	0.00112952
2	chr2:68504241:A:G	68504241	G,NA	A,NA	1,NA	inf,NA	inf,NA	2.84031,NA	0.000883703	0.000949244
2	chr2:68601946:T:C	68601946	NA,C	NA,T	NA,1	NA,inf	NA,inf	NA,2.9374	0.000882637	0.00112261
2	chr2:68494649:C:T	68494649	NA,T	NA,C	NA,1	NA,inf	NA,inf	NA,2.93263	0.000881648	0.00112021
2	chr2:68478888:A:C	68478888	C,NA	A,NA	1,NA	inf,NA	inf,NA	2.83345,NA	0.000873003	0.00093769
2	chr2:68495577:A:G	68495577	G,NA	A,NA	1,NA	inf,NA	inf,NA	2.83177,NA	0.000869888	0.000934379
2	chr2:68245743:C:T	68245743	NA,T	NA,C	NA,1	NA,-inf	NA,inf	NA,2.80486	0.000864247	0.00114065
2	chr2:68483371:A:T	68483371	T,NA	A,NA	1,NA	inf,NA	inf,NA	2.82783,NA	0.000862243	0.00092633
2	chr2:68501815:G:T	68501815	T,NA	G,NA	1,NA	inf,NA	inf,NA	2.82364,NA	0.000855841	0.00091944
2	chr2:68496136:G:C	68496136	C,NA	G,NA	1,NA	inf,NA	inf,NA	2.82064,NA	0.000850318	0.000913603
2	chr2:68545619:T:C	68545619	C,C	T,T	1,1	inf,inf	inf,inf	3.46364,0.197835	0.000849051	0.00090282
2	chr2:68496607:G:A	68496607	A,NA	G,NA	1,NA	inf,NA	inf,NA	2.81986,NA	0.000848968	0.000912171
2	chr2:68807025:T:C	68807025	C,C	T,T	1,1	inf,inf	inf,inf	3.00992,0.705987	0.000848269	0.000859231
2	chr2:68335103:C:T	68335103	NA,T	NA,C	NA,1	NA,inf	NA,inf	NA,2.84083	0.000848113	0.00114229
2	chr2:68595216:G:T	68595216	NA,T	NA,G	NA,1	NA,inf	NA,inf	NA,2.91687	0.000845054	0.00107596
2	chr2:68495803:T:C	68495803	C,NA	T,NA	1,NA	inf,NA	inf,NA	2.81613,NA	0.000842684	0.000905493
2	chr2:68476122:G:A	68476122	A,NA	G,NA	1,NA	inf,NA	inf,NA	2.81594,NA	0.00084233	0.000905127
2	chr2:68495478:C:T	68495478	T,NA	C,NA	1,NA	inf,NA	inf,NA	2.81451,NA	0.000839799	0.000902431
2	chr2:68456508:C:T	68456508	T,NA	C,NA	1,NA	inf,NA	inf,NA	2.81408,NA	0.000839258	0.000902567
2	chr2:68353068:A:T	68353068	T,T	A,A	1,1	-inf,-inf	inf,inf	0.604845,3.14408	0.000838716	0.00104235
2	chr2:68454812:G:A	68454812	A,NA	G,NA	1,NA	inf,NA	inf,NA	2.81308,NA	0.000837301	0.000900581
2	chr2:68860796:G:A	68860796	A,A	G,G	1,1	inf,-inf	inf,inf	2.92326,0.915601	0.000836682	0.000948006
2	chr2:68495394:G:A	68495394	A,NA	G,NA	1,NA	inf,NA	inf,NA	2.81005,NA	0.000832475	0.000894654
2	chr2:68567665:A:G	68567665	G,NA	A,NA	1,NA	inf,NA	inf,NA	2.78626,NA	0.000832296	0.000901055
2	chr2:68494362:A:G	68494362	G,NA	A,NA	1,NA	inf,NA	inf,NA	2.8094,NA	0.00083135	0.000893434
2	chr2:68512505:A:G	68512505	NA,G	NA,A	NA,1	NA,inf	NA,inf	NA,2.90222	0.00083049	0.00105567
2	chr2:68498308:G:A	68498308	A,NA	G,NA	1,NA	inf,NA	inf,NA	2.80724,NA	0.00082771	0.000889594
2	chr2:68487212:T:C	68487212	C,NA	T,NA	1,NA	inf,NA	inf,NA	2.80532,NA	0.000823876	0.000885539
2	chr2:70293983:G:A	70293983	A,A	G,G	1,1	inf,inf	inf,inf	0.70713,3.0745	0.000822314	0.000988332
2	chr2:68600138:A:G	68600138	NA,G	NA,A	NA,1	NA,inf	NA,inf	NA,2.89887	0.000820889	0.00104396
2	chr2:68500386:T:TTAAA	68500386	TTAAA,NA	T,NA	1,NA	inf,NA	inf,NA	2.80295,NA	0.000820634	0.000882074
2	chr2:68476305:G:A	68476305	A,NA	G,NA	1,NA	inf,NA	inf,NA	2.80215,NA	0.000818739	0.000880074
2	chr2:68474928:A:G	68474928	G,NA	A,NA	1,NA	inf,NA	inf,NA	2.80187,NA	0.000818146	0.000879462
2	chr2:68491725:C:T	68491725	T,NA	C,NA	1,NA	inf,NA	inf,NA	2.79938,NA	0.000814614	0.000875645
2	chr2:68598860:A:G	68598860	NA,G	NA,A	NA,1	NA,inf	NA,inf	NA,2.88276	0.000810715	0.00103148
2	chr2:68484678:C:T	68484678	T,NA	C,NA	1,NA	inf,NA	inf,NA	2.79658,NA	0.00081007	0.00087081
2	chr2:68496263:G:A	68496263	A,NA	G,NA	1,NA	inf,NA	inf,NA	2.79268,NA	0.00080943	0.000872067
2	chr2:68497488:CT:C	68497488	C,NA	CT,NA	1,NA	inf,NA	inf,NA	2.79493,NA	0.000806915	0.000867511
2	chr2:68366423:G:T	68366423	T,T	G,G	1,1	-inf,-inf	inf,inf	0.690925,3.09082	0.000798979	0.00099497
2	chr2:68502799:A:G	68502799	G,NA	A,NA	1,NA	inf,NA	inf,NA	2.78672,NA	0.000793148	0.000852995
2	chr2:68485586:T:C	68485586	C,NA	T,NA	1,NA	inf,NA	inf,NA	2.78596,NA	0.000792837	0.000852523
2	chr2:68483756:TA:TAA	68483756	TAA,NA	TA,NA	1,NA	inf,NA	inf,NA	2.78595,NA	0.000791799	0.000851468
2	chr2:68456386:G:C	68456386	C,NA	G,NA	1,NA	inf,NA	inf,NA	2.78245,NA	0.000784375	0.00084442
2	chr2:68498560:T:C	68498560	C,NA	T,NA	1,NA	inf,NA	inf,NA	2.78007,NA	0.00078344	0.000842521
2	chr2:69908436:A:C	69908436	NA,C	NA,A	NA,1	NA,inf	NA,inf	NA,2.64529	0.000775961	0.000969222
2	chr2:68457033:T:C	68457033	C,NA	T,NA	1,NA	inf,NA	inf,NA	2.77388,NA	0.000772637	0.000831707
2	chr2:68860228:A:C	68860228	C,C	A,A	1,1	inf,-inf	inf,inf	2.87959,0.915384	0.000765992	0.00086852
2	chr2:68517538:CAT:C	68517538	NA,C	NA,CAT	NA,1	NA,inf	NA,inf	NA,2.8606	0.000761233	0.000969436
2	chr2:68444396:T:G	68444396	G,G	T,T	1,1	-inf,-inf	inf,inf	2.16991,1.66694	0.00076072	0.000824175
2	chr2:68335697:G:A	68335697	NA,A	NA,G	NA,1	NA,inf	NA,inf	NA,2.7969	0.000759951	0.00102921
2	chr2:68479964:C:T	68479964	NA,T	NA,C	NA,1	NA,inf	NA,inf	NA,2.84796	0.000749961	0.000952563
2	chr2:69923348:T:C	69923348	NA,C	NA,T	NA,1	NA,inf	NA,inf	NA,2.62681	0.00074949	0.000935318
2	chr2:68318737:A:G	68318737	NA,G	NA,A	NA,1	NA,inf	NA,inf	NA,2.80225	0.000749208	0.00102132
2	chr2:68654657:G:A	68654657	A,NA	G,NA	1,NA	inf,NA	inf,NA	2.71438,NA	0.000746048	0.000859065
2	chr2:68457491:G:A	68457491	A,NA	G,NA	1,NA	inf,NA	inf,NA	2.75235,NA	0.000740173	0.000797191
2	chr2:69298428:T:C	69298428	NA,C	NA,T	NA,1	NA,-inf	NA,inf	NA,2.75167	0.000736018	0.000992919
2	chr2:68338316:A:G	68338316	NA,G	NA,A	NA,1	NA,inf	NA,inf	NA,2.76559	0.000735177	0.000988937
2	chr2:68528011:C:G	68528011	NA,G	NA,C	NA,1	NA,inf	NA,inf	NA,2.82322	0.000713907	0.000907131
2	chr2:68778791:C:T	68778791	T,T	C,C	1,1	inf,-inf	inf,inf	3.22722,0.0514731	0.000710034	0.000718561
2	chr2:68858640:G:A	68858640	A,A	G,G	1,1	inf,inf	inf,inf	2.81302,0.867403	0.000699756	0.000779669
2	chr2:68504799:A:G	68504799	G,NA	A,NA	1,NA	inf,NA	inf,NA	2.72263,NA	0.000695627	0.000749282
2	chr2:68525251:G:A	68525251	NA,A	NA,G	NA,1	NA,inf	NA,inf	NA,2.80068	0.000686846	0.000872188
2	chr2:68859727:A:G	68859727	G,G	A,A	1,1	inf,-inf	inf,inf	2.85431,0.877126	0.000679354	0.000771091
2	chr2:68453162:G:C	68453162	C,C	G,G	1,1	inf,inf	inf,inf	3.03545,0.812143	0.00067516	0.000740166
2	chr2:68863774:G:A	68863774	A,A	G,G	1,1	inf,inf	inf,inf	2.83382,0.815897	0.000666636	0.000743226
2	chr2:68464403:G:A	68464403	NA,A	NA,G	NA,1	NA,inf	NA,inf	NA,2.77896	0.000663374	0.000846956
2	chr2:69918701:G:A	69918701	A,A	G,G	1,1	inf,-inf	inf,inf	1.44571,0.645264	0.000659665	0.000666725
2	chr2:68874336:ATCCTTC:A	68874336	A,A	ATCCTTC,ATCCTTC	1,1	inf,inf	inf,inf	3.17444,0.389695	0.000657124	0.000738214
2	chr2:69894967:C:T	69894967	NA,T	NA,C	NA,1	NA,inf	NA,inf	NA,2.5622	0.000655923	0.000819743
2	chr2:68807888:G:A	68807888	A,A	G,G	1,1	-inf,-inf	inf,inf	3.36197,0.281006	0.000653617	0.000659118
2	chr2:68818026:C:A	68818026	A,A	C,C	1,1	-inf,-inf	inf,inf	2.78657,1.02897	0.000652339	0.000660255
2	chr2:68863471:A:G	68863471	G,G	A,A	1,1	inf,inf	inf,inf	2.73874,0.909955	0.000649267	0.000724161
2	chr2:69927055:T:C	69927055	C,C	T,T	1,1	inf,-inf	inf,inf	1.43578,0.669136	0.000647962	0.00065521
2	chr2:68312930:T:C	68312930	NA,C	NA,T	NA,1	NA,inf	NA,inf	NA,2.72086	0.000637996	0.000869791
2	chr2:68820703:C:T	68820703	T,T	C,C	1,1	-inf,-inf	inf,inf	2.83571,0.966511	0.000637454	0.000644889
2	chr2:68771874:T:C	68771874	C,C	T,T	1,1	inf,-inf	inf,inf	3.29535,0.0651701	0.000633104	0.000646867
2	chr2:68577167:G:A	68577167	NA,A	NA,G	NA,1	NA,inf	NA,inf	NA,2.74844	0.000609161	0.000777141
2	chr2:68807715:C:T	68807715	T,T	C,C	1,1	-inf,-inf	inf,inf	3.34086,0.251139	0.000607062	0.000612286
2	chr2:68818124:C:A	68818124	A,A	C,C	1,1	-inf,-inf	inf,inf	2.76172,1.01312	0.000604465	0.000611969
2	chr2:68601611:G:A	68601611	NA,A	NA,G	NA,1	NA,inf	NA,inf	NA,2.73451	0.000600683	0.000764139
2	chr2:68360213:T:C	68360213	C,C	T,T	1,1	inf,inf	inf,inf	0.67438,3.15891	0.000587938	0.00082847
2	chr2:68655651:A:C	68655651	C,NA	A,NA	1,NA	inf,NA	inf,NA	2.59643,NA	0.000587371	0.000678067
2	chr2:68819587:G:A	68819587	A,A	G,G	1,1	-inf,-inf	inf,inf	2.73976,1.01351	0.000587056	0.000594376
2	chr2:68362102:T:C	68362102	C,C	T,T	1,1	-inf,-inf	inf,inf	0.719647,2.89263	0.000582611	0.000721187
2	chr2:68317416:G:A	68317416	NA,A	NA,G	NA,1	NA,inf	NA,inf	NA,2.67305	0.000582042	0.000793011
2	chr2:68597556:C:A	68597556	NA,A	NA,C	NA,1	NA,inf	NA,inf	NA,2.71564	0.000576886	0.000734699
2	chr2:68579734:C:T	68579734	NA,T	NA,C	NA,1	NA,inf	NA,inf	NA,2.71534	0.000576722	0.000734447
2	chr2:69924339:A:G	69924339	G,G	A,A	1,1	inf,-inf	inf,inf	1.40337,0.649698	0.000576298	0.000582951
2	chr2:68587502:T:C	68587502	NA,C	NA,T	NA,1	NA,inf	NA,inf	NA,2.71434	0.000575521	0.000732948
2	chr2:68590079:T:C	68590079	NA,C	NA,T	NA,1	NA,inf	NA,inf	NA,2.71172	0.000572705	0.000729355
2	chr2:69917464:C:A	69917464	A,A	C,C	1,1	inf,-inf	inf,inf	1.29481,0.836736	0.000571576	0.000578829
2	chr2:69815865:T:A	69815865	NA,A	NA,T	NA,1	NA,inf	NA,inf	NA,2.37465	0.000571383	0.000694705
2	chr2:68590544:G:A	68590544	NA,A	NA,G	NA,1	NA,inf	NA,inf	NA,2.71024	0.000571043	0.00072726
2	chr2:68854673:C:A	68854673	A,A	C,C	1,1	inf,inf	inf,inf	2.82074,0.748246	0.000569901	0.000636205
2	chr2:68817396:A:T	68817396	T,T	A,A	1,1	inf,inf	inf,inf	2.99661,0.489784	0.00056679	0.000574664
2	chr2:68635685:A:G	68635685	NA,G	NA,A	NA,1	NA,inf	NA,inf	NA,2.70975	0.000565809	0.000729996
2	chr2:68600274:G:A	68600274	NA,A	NA,G	NA,1	NA,inf	NA,inf	NA,2.70343	0.000565633	0.000719804
2	chr2:68811153:G:C	68811153	C,C	G,G	1,1	-inf,-inf	inf,inf	2.89516,0.822651	0.000560727	0.000567083
2	chr2:69936902:T:C	69936902	C,C	T,T	1,1	inf,-inf	inf,inf	1.34179,0.749893	0.000553626	0.000560565
2	chr2:69926905:G:A	69926905	A,A	G,G	1,1	inf,-inf	inf,inf	1.38611,0.660538	0.000551853	0.000558399
2	chr2:69915957:C:T	69915957	NA,T	NA,C	NA,1	NA,inf	NA,inf	NA,2.47802	0.000551676	0.000691135
2	chr2:69927002:G:A	69927002	A,A	G,G	1,1	inf,-inf	inf,inf	1.38031,0.670577	0.000550881	0.000557461
2	chr2:68862927:T:C	68862927	C,C	T,T	1,1	inf,inf	inf,inf	2.77959,0.768417	0.00054888	0.000613184
2	chr2:70192241:T:G	70192241	G,G	T,T	1,1	inf,inf	inf,inf	1.33547,2.25361	0.000548803	0.000657586
2	chr2:69918113:G:T	69918113	NA,T	NA,G	NA,1	NA,inf	NA,inf	NA,2.47155	0.000548305	0.000686014
2	chr2:69927403:G:A	69927403	NA,A	NA,G	NA,1	NA,inf	NA,inf	NA,2.47155	0.000548305	0.000686014
2	chr2:68511448:T:G	68511448	NA,G	NA,T	NA,1	NA,inf	NA,inf	NA,2.68548	0.000546414	0.00069546
2	chr2:70325623:A:G	70325623	G,G	A,A	1,1	-inf,inf	inf,inf	1.69494,2.10855	0.00054639	0.00072465
2	chr2:68570042:T:C	68570042	C,C	T,T	1,1	inf,-inf	inf,inf	3.06577,0.545981	0.000545614	0.000597267
2	chr2:68623616:C:T	68623616	T,NA	C,NA	1,NA	inf,NA	inf,NA	2.57026,NA	0.000542123	0.000588671
2	chr2:68454603:G:A	68454603	NA,A	NA,G	NA,1	NA,inf	NA,inf	NA,2.68023	0.000541212	0.000688805
2	chr2:68356037:T:C	68356037	C,C	T,T	1,1	-inf,-inf	inf,inf	1.18313,2.42955	0.000536671	0.000719794
2	chr2:68797657:T:C	68797657	C,C	T,T	1,1	inf,-inf	inf,inf	2.87859,0.721506	0.000535401	0.000546852
2	chr2:68656928:CAGAT:C	68656928	C,NA	CAGAT,NA	1,NA	inf,NA	inf,NA	2.54473,NA	0.000529854	0.000612254
2	chr2:69918989:A:G	69918989	G,G	A,A	1,1	inf,-inf	inf,inf	1.268,0.838618	0.000529144	0.00053609
2	chr2:69920566:CT:C	69920566	C,C	CT,CT	1,1	inf,inf	inf,inf	1.9847,1.19343	0.000523925	0.000578666
2	chr2:69924745:GCT:G	69924745	G,G	GCT,GCT	1,1	inf,-inf	inf,inf	1.39746,0.594998	0.000520536	0.000526618
2	chr2:70190405:G:A	70190405	A,A	G,G	1,1	inf,inf	inf,inf	1.17776,2.36052	0.000517655	0.000618356
2	chr2:68622374:C:T	68622374	NA,T	NA,C	NA,1	NA,inf	NA,inf	NA,2.64865	0.000506082	0.000646615
2	chr2:68953029:T:A	68953029	A,A	T,T	1,1	inf,inf	inf,inf	1.01151,2.37562	0.000502142	0.000630276
2	chr2:68777850:T:C	68777850	C,C	T,T	1,1	inf,-inf	inf,inf	3.0314,0.287533	0.000501424	0.000509875
2	chr2:69918993:C:T	69918993	T,T	C,C	1,1	inf,-inf	inf,inf	1.26927,0.799702	0.00049824	0.000504782
2	chr2:68850690:A:G	68850690	G,G	A,A	1,1	inf,inf	inf,inf	2.82975,0.662864	0.000498004	0.00055727
2	chr2:70699825:A:G	70699825	G,G	A,A	1,1	-inf,-inf	inf,inf	1.5682,2.01063	0.000497219	0.000621824
2	chr2:68510835:T:G	68510835	NA,G	NA,T	NA,1	NA,inf	NA,inf	NA,2.63615	0.000496857	0.000632728
2	chr2:68865012:C:T	68865012	T,NA	C,NA	1,NA	inf,NA	inf,NA	2.51429,NA	0.00047384	0.000560435
2	chr2:68847780:A:G	68847780	G,G	A,A	1,1	inf,-inf	inf,inf	2.20205,1.31277	0.000473148	0.00051782
2	chr2:68371372:G:C	68371372	C,C	G,G	1,1	-inf,-inf	inf,inf	0.712513,2.8172	0.000463313	0.000580515
2	chr2:68374728:T:G	68374728	G,G	T,T	1,1	-inf,-inf	inf,inf	0.692149,2.83087	0.000459825	0.000576199
2	chr2:69923542:T:C	69923542	C,C	T,T	1,1	inf,-inf	inf,inf	1.24861,0.79135	0.000457615	0.000463898
2	chr2:69911869:A:G	69911869	G,G	A,A	1,1	inf,-inf	inf,inf	1.21505,0.843902	0.00045736	0.000463768
2	chr2:68371198:A:G	68371198	G,G	A,A	1,1	-inf,-inf	inf,inf	0.703104,2.81312	0.000452704	0.000567181
2	chr2:69901185:G:A	69901185	A,A	G,G	1,1	inf,-inf	inf,inf	1.55671,0.353611	0.000451048	0.000456893
2	chr2:70623559:T:C	70623559	NA,C	NA,T	NA,1	NA,-inf	NA,inf	NA,2.44385	0.000450157	0.000592012
2	chr2:68367614:T:C	68367614	C,C	T,T	1,1	-inf,-inf	inf,inf	0.679718,2.82466	0.000446383	0.000559065
2	chr2:69934210:A:G	69934210	G,G	A,A	1,1	inf,-inf	inf,inf	1.20357,0.862733	0.000445221	0.000451737
2	chr2:68392226:C:CCTT	68392226	CCTT,CCTT	C,C	1,1	-inf,-inf	inf,inf	0.712421,2.75171	0.000442981	0.000544582
2	chr2:69910366:G:C	69910366	C,C	G,G	1,1	inf,-inf	inf,inf	1.30109,0.661286	0.000442702	0.000448307
2	chr2:68368807:T:C	68368807	C,C	T,T	1,1	-inf,-inf	inf,inf	0.71311,2.78952	0.000438594	0.000549746
2	chr2:68483798:A:G	68483798	NA,G	NA,A	NA,1	NA,inf	NA,inf	NA,2.56911	0.000437891	0.000557824
2	chr2:69912002:C:T	69912002	T,T	C,C	1,1	inf,-inf	inf,inf	1.34074,0.577428	0.000436342	0.00044166
2	chr2:68448519:G:T	68448519	T,T	G,G	1,1	-inf,inf	inf,inf	2.89233,0.612087	0.000434895	0.000480381
2	chr2:68634637:C:T	68634637	NA,T	NA,C	NA,1	NA,inf	NA,inf	NA,2.56908	0.000433138	0.000559023
2	chr2:68373666:A:G	68373666	G,G	A,A	1,1	-inf,inf	inf,inf	3.09025,0.0920441	0.000432557	0.000537664
2	chr2:69924895:G:C	69924895	C,C	G,G	1,1	inf,-inf	inf,inf	1.22068,0.807906	0.000429618	0.000435762
2	chr2:69910642:C:T	69910642	T,T	C,C	1,1	inf,-inf	inf,inf	1.17507,0.879221	0.000427538	0.000433873
2	chr2:68824998:A:G	68824998	G,G	A,A	1,1	-inf,-inf	inf,inf	2.87629,0.635218	0.000426237	0.00043159
2	chr2:68370529:T:G	68370529	G,G	T,T	1,1	-inf,inf	inf,inf	3.08014,0.0989957	0.000423031	0.000526601
2	chr2:69911038:T:C	69911038	C,C	T,T	1,1	inf,-inf	inf,inf	1.17461,0.871999	0.000421564	0.000427819
2	chr2:69910979:G:A	69910979	A,A	G,G	1,1	inf,-inf	inf,inf	1.20493,0.816998	0.000420626	0.00042666
2	chr2:68371651:G:A	68371651	A,A	G,G	1,1	-inf,-inf	inf,inf	0.727851,2.74827	0.000418185	0.00052323
2	chr2:68568814:A:C	68568814	NA,C	NA,A	NA,1	NA,inf	NA,inf	NA,2.54543	0.000415238	0.000530031
2	chr2:68576991:G:T	68576991	NA,T	NA,G	NA,1	NA,inf	NA,inf	NA,2.54441	0.000414586	0.000529098
2	chr2:70291653:G:A	70291653	A,A	G,G	1,1	-inf,-inf	inf,inf	1.23267,2.24249	0.000411007	0.000496907
2	chr2:69935402:T:G	69935402	G,G	T,T	1,1	inf,-inf	inf,inf	1.22976,0.764784	0.00041004	0.000415871
2	chr2:69928350:G:A	69928350	A,A	G,G	1,1	inf,-inf	inf,inf	1.20703,0.800797	0.000407311	0.000413246
2	chr2:69933503:AC:A	69933503	A,A	AC,AC	1,1	inf,-inf	inf,inf	1.19884,0.864182	0.000407233	0.000413849
2	chr2:68568008:C:T	68568008	NA,T	NA,C	NA,1	NA,inf	NA,inf	NA,2.5328	0.000405264	0.000517329
2	chr2:68644398:G:C	68644398	C,C	G,G	1,1	inf,inf	inf,inf	3.26551,0.150396	0.000403882	0.000453601
2	chr2:68448876:A:T	68448876	T,T	A,A	1,1	-inf,inf	inf,inf	2.85422,0.612087	0.000402802	0.000445316
2	chr2:69900097:G:A	69900097	A,A	G,G	1,1	inf,-inf	inf,inf	1.17097,0.863998	0.000401139	0.000407286
2	chr2:68568533:G:A	68568533	NA,A	NA,G	NA,1	NA,inf	NA,inf	NA,2.52544	0.000399825	0.000510355
2	chr2:68372022:T:C	68372022	C,C	T,T	1,1	-inf,inf	inf,inf	3.04927,0.124739	0.000399278	0.000498231
2	chr2:69940890:G:A	69940890	NA,A	NA,G	NA,1	NA,inf	NA,inf	NA,2.30349	0.000398917	0.000497281
2	chr2:68541339:TAGA:T	68541339	NA,T	NA,TAGA	NA,1	NA,inf	NA,inf	NA,2.52243	0.000398882	0.000508752
2	chr2:69906975:A:G	69906975	G,G	A,A	1,1	inf,-inf	inf,inf	1.17008,0.840083	0.000397358	0.000403244
2	chr2:68564665:T:A	68564665	NA,A	NA,T	NA,1	NA,inf	NA,inf	NA,2.51967	0.000396744	0.00050605
2	chr2:68543348:C:A	68543348	NA,A	NA,C	NA,1	NA,inf	NA,inf	NA,2.51911	0.000396353	0.000505546
2	chr2:68374832:G:A	68374832	A,A	G,G	1,1	-inf,-inf	inf,inf	0.712995,2.73311	0.000396089	0.000495666
2	chr2:68565321:A:G	68565321	NA,G	NA,A	NA,1	NA,inf	NA,inf	NA,2.51705	0.000394779	0.000503553
2	chr2:68564762:A:G	68564762	NA,G	NA,A	NA,1	NA,inf	NA,inf	NA,2.5167	0.000394566	0.000503269
2	chr2:69905544:A:G	69905544	G,G	A,A	1,1	inf,-inf	inf,inf	1.156,0.860597	0.000394117	0.000400057
2	chr2:68356013:T:C	68356013	C,C	T,T	1,1	inf,inf	inf,inf	0.639622,2.95055	0.00039389	0.000546935
2	chr2:69908628:A:G	69908628	G,G	A,A	1,1	inf,-inf	inf,inf	1.26806,0.644942	0.000393503	0.00039866
2	chr2:68560362:G:A	68560362	NA,A	NA,G	NA,1	NA,inf	NA,inf	NA,2.51505	0.000393291	0.00050166
2	chr2:68560795:C:A	68560795	NA,A	NA,C	NA,1	NA,inf	NA,inf	NA,2.51439	0.000392791	0.000501026
2	chr2:68539768:C:G	68539768	NA,G	NA,C	NA,1	NA,inf	NA,inf	NA,2.514	0.000392501	0.000500658
2	chr2:68541354:G:A	68541354	NA,A	NA,G	NA,1	NA,inf	NA,inf	NA,2.51299	0.000391754	0.000499703
2	chr2:68553603:C:G	68553603	NA,G	NA,C	NA,1	NA,inf	NA,inf	NA,2.51271	0.000391518	0.000499412
2	chr2:68536913:T:TATTA	68536913	NA,TATTA	NA,T	NA,1	NA,inf	NA,inf	NA,2.51264	0.000391473	0.000499356
2	chr2:68385152:G:A	68385152	A,A	G,G	1,1	-inf,inf	inf,inf	3.03477,0.14394	0.000391393	0.000489166
2	chr2:68341935:C:A	68341935	NA,A	NA,C	NA,1	NA,inf	NA,inf	NA,2.44734	0.000390088	0.000526585
2	chr2:68620010:G:A	68620010	A,A	G,G	1,1	inf,inf	inf,inf	2.9729,0.662553	0.000390052	0.000459861
2	chr2:70137404:G:A	70137404	A,A	G,G	1,1	inf,inf	inf,inf	3.15134,0.101358	0.000389074	0.000501878
2	chr2:69032938:A:T	69032938	NA,T	NA,A	NA,1	NA,-inf	NA,inf	NA,1.92925	0.000385938	0.000437872
2	chr2:68965218:G:A	68965218	NA,A	NA,G	NA,1	NA,-inf	NA,inf	NA,2.24248	0.000381327	0.000470881
2	chr2:69929457:A:G	69929457	G,G	A,A	1,1	inf,-inf	inf,inf	1.19973,0.772573	0.000380477	0.000386083
2	chr2:70279677:T:C	70279677	C,C	T,T	1,1	-inf,-inf	inf,inf	1.13905,2.29188	0.000379286	0.00045937
```
