## Supplementary material for "Characterization of shared and ancestry-specific signals driving complex traits using multi-ancestry fine-mapping": susiex_nc2.cs80.snp (part 1 of 2)

```
BP	SNP	PIP(CS1)	LogBF(CS1,Pop1)	LogBF(CS1,Pop2)	PIP(CS2)	LogBF(CS2,Pop1)	LogBF(CS2,Pop2)
68235262	chr2:68235262:C:T	3.55672e-06	-1.09941	-3.69445e-10	1.088e-05	-1.07919	-3.69445e-10
68235460	chr2:68235460:T:C	7.2645e-07	-1.33712	-1.35071	2.33726e-06	-1.27088	-1.34625
68235463	chr2:68235463:A:C	2.69078e-06	-1.13299e-10	-1.37842	8.08727e-06	-1.13299e-10	-1.37582
68235546	chr2:68235546:C:T	2.43068e-06	-1.48257	0.00249556	6.90617e-06	-1.43059	-0.103107
68236155	chr2:68236155:C:A	3.36586e-06	-1.13299e-10	-1.15457	9.91228e-06	-1.13299e-10	-1.17234
68236189	chr2:68236189:C:T	1.42036e-06	-1.55578	-0.461558	6.03814e-06	-1.5601	-0.107917
68236244	chr2:68236244:G:A	1.04487e-06	-1.5518	-0.772562	2.78288e-06	-1.50686	-0.935771
68236264	chr2:68236264:T:A	2.70848e-06	-1.13299e-10	-1.37186	8.08364e-06	-1.13299e-10	-1.37627
68236311	chr2:68236311:C:T	2.69083e-06	-1.13299e-10	-1.3784	8.07994e-06	-1.13299e-10	-1.37673
68237109	chr2:68237109:TATTGTTACTTGTA:T	4.75267e-06	-1.13299e-10	-0.809543	1.55931e-05	-1.13299e-10	-0.719285
68237139	chr2:68237139:A:T	8.47271e-07	-1.54496	-0.989027	2.73365e-06	-1.55257	-0.907908
68237537	chr2:68237537:C:G	2.69986e-06	-1.13299e-10	-1.37505	8.07167e-06	-1.13299e-10	-1.37775
68237953	chr2:68237953:T:C	9.07376e-07	-1.11943	-1.34602	2.88503e-06	-1.07094	-1.33564
68238383	chr2:68238383:G:A	2.77272e-06	-1.13299e-10	-1.34842	8.22307e-06	-1.13299e-10	-1.35917
68239018	chr2:68239018:ATACTTT:A	4.28619e-06	-1.13299e-10	-0.912852	1.17368e-05	-1.13299e-10	-1.00338
68239255	chr2:68239255:T:A	9.59106e-07	-1.0895	-1.3205	3.06431e-06	-1.03965	-1.30664
68239954	chr2:68239954:GT:G	4.58649e-05	-1.13299e-10	1.45745	0.000140961	-1.13299e-10	1.48237
68240586	chr2:68240586:T:A	4.47831e-06	-1.13299e-10	-0.869004	1.23773e-05	-1.13299e-10	-0.950249
68240778	chr2:68240778:A:C	1.38649e-06	-1.55959	-0.481887	5.88413e-06	-1.56342	-0.130435
68240779	chr2:68240779:A:T	2.86602e-06	-1.13299e-10	-1.31533	8.70735e-06	-1.13299e-10	-1.30195
68240935	chr2:68240935:T:C	1.58037e-05	-1.13299e-10	0.391997	4.53888e-05	-1.13299e-10	0.349153
68241155	chr2:68241155:C:T	1.06683e-06	-1.46883	-0.834727	3.3716e-06	-1.49398	-0.756748
68242391	chr2:68242391:A:G	4.79925e-06	-0.799791	-3.69445e-10	1.39041e-05	-0.833929	-3.69445e-10
68242822	chr2:68242822:G:A	2.89147e-06	-1.13299e-10	-1.30649	8.53983e-06	-1.13299e-10	-1.32137
68243272	chr2:68243272:G:A	2.69076e-06	-1.13299e-10	-1.37843	8.07999e-06	-1.13299e-10	-1.37672
68243682	chr2:68243682:C:T	1.33225e-05	-1.50663	1.72784	3.76568e-05	-1.46292	1.62532
68244568	chr2:68244568:T:C	2.77248e-06	-1.13299e-10	-1.34851	8.19551e-06	-1.13299e-10	-1.36253
68245110	chr2:68245110:A:C	1.51285e-06	-1.56411	-0.390137	6.52283e-06	-1.56788	-0.0229209
68245154	chr2:68245154:T:G	2.9373e-06	-1.13299e-10	-1.29076	8.56734e-06	-1.13299e-10	-1.31816
68245272	chr2:68245272:G:C	2.74978e-06	-1.13299e-10	-1.35673	8.14863e-06	-1.13299e-10	-1.36826
68245478	chr2:68245478:T:G	2.69128e-06	-1.13299e-10	-1.37823	8.10436e-06	-1.13299e-10	-1.37371
68245743	chr2:68245743:C:T	0.000276642	-1.13299e-10	3.25448	0.000864247	-1.13299e-10	3.29575
68246325	chr2:68246325:A:G	1.39576e-06	-1.55953	-0.475282	5.92119e-06	-1.56349	-0.124086
68247936	chr2:68247936:C:A	1.48429e-06	-1.55375	-0.419564	6.35697e-06	-1.55841	-0.0581538
68248083	chr2:68248083:A:C	2.86236e-06	-1.13299e-10	-1.3166	8.69505e-06	-1.13299e-10	-1.30336
68248154	chr2:68248154:C:T	1.16393e-06	-1.38114	-0.835309	3.84202e-06	-1.32421	-0.795904
68249022	chr2:68249022:A:C	3.6943e-05	-1.13299e-10	1.24113	0.00011333	-1.13299e-10	1.26419
68249328	chr2:68249328:C:A	4.37892e-06	-1.13299e-10	-0.891448	1.19646e-05	-1.13299e-10	-0.984158
68249995	chr2:68249995:G:C	2.82654e-06	-1.13299e-10	-1.3292	8.35552e-06	-1.13299e-10	-1.34319
68250816	chr2:68250816:T:C	1.39161e-05	-1.49975	1.76454	3.9097e-05	-1.45466	1.65459
68250817	chr2:68250817:A:AC	1.12688e-06	-1.46231	-0.786483	3.57298e-06	-1.48806	-0.704655
68251771	chr2:68251771:G:A	7.98428e-06	-1.13299e-10	-0.290775	2.4593e-05	-1.13299e-10	-0.263652
68252080	chr2:68252080:G:A	3.13059e-06	-1.13299e-10	-1.22703	9.02342e-06	-1.13299e-10	-1.26629
68252225	chr2:68252225:C:T	4.0627e-06	-1.13299e-10	-0.966403	1.12708e-05	-1.13299e-10	-1.0439
68252347	chr2:68252347:G:A	4.09692e-06	-1.13299e-10	-0.958015	1.33133e-05	-1.13299e-10	-0.877348
68252444	chr2:68252444:G:A	4.76361e-06	-1.49435	0.687107	1.37597e-05	-1.44707	0.602705
68252700	chr2:68252700:C:T	2.73875e-06	-1.13299e-10	-1.36075	8.35924e-06	-1.13299e-10	-1.34275
68252830	chr2:68252830:A:C	1.63158e-05	-1.13299e-10	0.423887	5.00394e-05	-1.13299e-10	0.446699
68253096	chr2:68253096:A:G	2.75464e-06	-1.13299e-10	-1.35496	8.42631e-06	-1.13299e-10	-1.33475
68254382	chr2:68254382:G:C	2.8524e-06	-1.13299e-10	-1.32009	8.6523e-06	-1.13299e-10	-1.30829
68254597	chr2:68254597:C:G	2.74832e-06	-1.13299e-10	-1.35726	8.3999e-06	-1.13299e-10	-1.33789
68254691	chr2:68254691:T:C	1.42496e-05	-1.13299e-10	0.288479	4.07377e-05	-1.13299e-10	0.24104
68254743	chr2:68254743:G:C	3.16578e-06	-1.13299e-10	-1.21585	9.68588e-06	-1.13299e-10	-1.19544
68254882	chr2:68254882:T:G	3.24561e-06	-1.13299e-10	-1.19095	9.55647e-06	-1.13299e-10	-1.20889
68255078	chr2:68255078:C:T	1.5625e-06	-0.941322	-0.980642	4.7822e-06	-0.856975	-1.04424
68255195	chr2:68255195:A:G	1.54521e-06	-1.46101	-0.472087	6.50468e-06	-1.47179	-0.121805
68255216	chr2:68255216:T:C	1.80609e-06	-1.30594	-0.471146	5.78458e-06	-1.23098	-0.479932
68255359	chr2:68255359:G:A	2.74518e-06	-1.13299e-10	-1.3584	8.38717e-06	-1.13299e-10	-1.33941
68256432	chr2:68256432:G:GA	2.72827e-06	-1.13299e-10	-1.36458	8.29973e-06	-1.13299e-10	-1.34989
68256827	chr2:68256827:CCA:C	2.73768e-06	-1.13299e-10	-1.36114	8.35471e-06	-1.13299e-10	-1.34329
68257033	chr2:68257033:C:T	9.82922e-06	-1.13299e-10	-0.0828902	3.15982e-05	-1.13299e-10	-0.0130116
68258139	chr2:68258139:C:T	4.5923e-06	-1.13299e-10	-0.84387	1.26665e-05	-1.13299e-10	-0.927149
68258773	chr2:68258773:C:T	4.59314e-06	-1.13299e-10	-0.843686	1.26665e-05	-1.13299e-10	-0.927153
68258774	chr2:68258774:A:G	5.96634e-06	-1.13299e-10	-0.582117	1.53034e-05	-1.13299e-10	-0.738036
68261411	chr2:68261411:T:A	3.20236e-06	-1.13299e-10	-1.20436	9.80371e-06	-1.13299e-10	-1.18335
68261532	chr2:68261532:A:T	4.84823e-06	-1.13299e-10	-0.789636	1.59777e-05	-1.13299e-10	-0.694917
68261643	chr2:68261643:C:T	3.14781e-06	-1.13299e-10	-1.22154	9.14035e-06	-1.13299e-10	-1.25341
68262089	chr2:68262089:G:C	1.69492e-06	-1.4391	-0.401513	4.37702e-06	-1.4723	-0.517448
68262535	chr2:68262535:A:C	1.38191e-06	-1.54823	-0.496558	5.83678e-06	-1.55457	-0.147361
68262676	chr2:68262676:T:G	4.83538e-06	-1.13299e-10	-0.79229	1.32925e-05	-1.13299e-10	-0.878909
68263041	chr2:68263041:A:G	2.78885e-06	-1.13299e-10	-1.34262	8.25692e-06	-1.13299e-10	-1.35506
68263089	chr2:68263089:C:T	4.58766e-06	-1.13299e-10	-0.844881	1.3302e-05	-1.13299e-10	-0.878197
68263838	chr2:68263838:T:A	1.46924e-06	-1.53917	-0.444328	6.25755e-06	-1.54647	-0.0858532
68263927	chr2:68263927:G:A	2.73386e-06	-1.13299e-10	-1.36253	8.337e-06	-1.13299e-10	-1.34541
68263964	chr2:68263964:G:A	2.71645e-06	-1.13299e-10	-1.36892	8.19919e-06	-1.13299e-10	-1.36208
68263965	chr2:68263965:C:T	2.71389e-06	-1.13299e-10	-1.36987	8.18838e-06	-1.13299e-10	-1.3634
68263975	chr2:68263975:T:C	2.71645e-06	-1.13299e-10	-1.36893	8.19874e-06	-1.13299e-10	-1.36213
68264624	chr2:68264624:C:T	3.36989e-06	-1.13299e-10	-1.15337	1.03237e-05	-1.13299e-10	-1.13167
68264845	chr2:68264845:C:T	4.62163e-06	-1.13299e-10	-0.837503	1.51887e-05	-1.13299e-10	-0.745561
68265139	chr2:68265139:A:G	2.69234e-06	-1.13299e-10	-1.37784	8.06985e-06	-1.13299e-10	-1.37798
68265755	chr2:68265755:G:A	1.50183e-06	-1.54899	-0.412576	6.43741e-06	-1.55573	-0.0482596
68266178	chr2:68266178:G:C	3.51509e-06	-1.13299e-10	-1.11119	1.10323e-05	-1.13299e-10	-1.06529
68267091	chr2:68267091:C:T	1.00067e-06	-1.03622	-1.33136	3.21372e-06	-0.981111	-1.31757
68267604	chr2:68267604:T:C	1.19723e-05	-1.13299e-10	0.114345	3.43245e-05	-1.13299e-10	0.0697455
68267870	chr2:68267870:G:A	1.23397e-06	-1.39831	-0.759702	4.7715e-06	-1.35394	-0.549512
68268023	chr2:68268023:A:T	1.19793e-05	-1.13299e-10	0.114934	3.43437e-05	-1.13299e-10	0.0703065
68268111	chr2:68268111:G:A	1.25803e-06	-1.35995	-0.778761	4.86714e-06	-1.312	-0.571603
68268328	chr2:68268328:T:C	2.70926e-06	-1.13299e-10	-1.37158	8.15031e-06	-1.13299e-10	-1.36806
68268331	chr2:68268331:G:A	1.31049e-06	-1.53891	-0.558941	5.46365e-06	-1.546	-0.221995
68268657	chr2:68268657:C:T	2.69241e-06	-1.13299e-10	-1.37781	8.09639e-06	-1.13299e-10	-1.37469
68269319	chr2:68269319:G:A	1.02486e-06	-1.02748	-1.31621	3.29955e-06	-0.971709	-1.30062
68269372	chr2:68269372:G:A	2.8341e-06	-1.32652	-3.69445e-10	8.30021e-06	-1.34983	-3.69445e-10
68271247	chr2:68271247:A:G	3.71214e-06	-1.13299e-10	-1.05664	1.0405e-05	-1.13299e-10	-1.12383
68271376	chr2:68271376:T:C	1.44733e-06	-1.52033	-0.478198	6.1191e-06	-1.529	-0.125699
68271437	chr2:68271437:T:A	3.7261e-06	-1.13299e-10	-1.05289	1.04355e-05	-1.13299e-10	-1.1209
68271751	chr2:68271751:A:G	9.47814e-07	-1.56396	-0.857884	2.54656e-06	-1.52604	-1.00533
68271888	chr2:68271888:A:G	1.48622e-05	-1.13299e-10	0.330571	4.25376e-05	-1.13299e-10	0.284275
68272519	chr2:68272519:A:G	1.06001e-06	-1.04992	-1.26005	3.47947e-06	-0.993483	-1.22575
68272567	chr2:68272567:G:A	2.73262e-06	-1.13299e-10	-1.36299	8.27774e-06	-1.13299e-10	-1.35254
68272572	chr2:68272572:C:T	2.72305e-06	-1.13299e-10	-1.3665	8.07137e-06	-1.13299e-10	-1.37779
68272695	chr2:68272695:G:A	1.0694e-06	-1.04836	-1.2528	3.51108e-06	-0.99284	-1.21735
68273088	chr2:68273088:G:A	1.50833e-05	-1.13299e-10	0.345338	4.31572e-05	-1.13299e-10	0.298738
68273533	chr2:68273533:A:G	5.89503e-06	-1.13299e-10	-0.594141	1.81466e-05	-1.13299e-10	-0.567629
68274055	chr2:68274055:A:G	2.7034e-06	-1.13299e-10	-1.37374	8.06924e-06	-1.13299e-10	-1.37805
68274201	chr2:68274201:GA:G	9.7112e-06	-1.13299e-10	-0.0949702	3.58066e-05	-1.13299e-10	0.112021
68274669	chr2:68274669:C:T	2.21224e-06	-1.57424	-3.69445e-10	6.64231e-06	-1.57265	-3.69445e-10
68275313	chr2:68275313:G:A	2.71002e-06	-1.13299e-10	-1.37129	8.1832e-06	-1.13299e-10	-1.36403
68275912	chr2:68275912:G:A	3.14624e-06	-0.472894	-0.749148	1.19021e-05	-0.33061	-0.658783
68276157	chr2:68276157:A:G	2.71813e-06	-1.13299e-10	-1.36831	8.20499e-06	-1.13299e-10	-1.36137
68276324	chr2:68276324:A:G	1.22683e-05	-1.13299e-10	0.138772	3.56105e-05	-1.13299e-10	0.106528
68276652	chr2:68276652:TG:T	3.06655e-06	-1.13299e-10	-1.2477	8.98774e-06	-1.13299e-10	-1.27025
68276699	chr2:68276699:A:G	5.70214e-06	-1.13299e-10	-0.627409	1.95549e-05	-1.13299e-10	-0.492888
68276788	chr2:68276788:A:G	3.63716e-06	-0.194474	-0.882572	1.36024e-05	-0.242042	-0.613828
68276844	chr2:68276844:T:C	3.16314e-06	-1.13299e-10	-1.21668	9.93396e-06	-1.13299e-10	-1.17015
68277947	chr2:68277947:A:G	3.19416e-06	-1.13299e-10	-1.20692	1.00425e-05	-1.13299e-10	-1.15929
68278041	chr2:68278041:A:T	2.93333e-06	-1.13299e-10	-1.29211	8.84134e-06	-1.13299e-10	-1.28667
68278123	chr2:68278123:G:A	4.58496e-06	-1.13299e-10	-0.845468	1.32126e-05	-1.13299e-10	-0.884945
68278181	chr2:68278181:C:T	2.72761e-06	-1.13299e-10	-1.36483	8.06821e-06	-1.13299e-10	-1.37818
68278307	chr2:68278307:A:G	2.72382e-06	-1.13299e-10	-1.36621	8.06695e-06	-1.13299e-10	-1.37834
68279074	chr2:68279074:C:T	2.69619e-06	-1.13299e-10	-1.37641	8.0667e-06	-1.13299e-10	-1.37837
68279255	chr2:68279255:C:T	1.22126e-05	-1.13299e-10	0.134219	3.54636e-05	-1.13299e-10	0.102393
68279351	chr2:68279351:A:G	3.84054e-06	-1.5731	0.550458	8.19343e-06	-1.56628	0.203497
68279447	chr2:68279447:T:G	4.19324e-06	-1.13299e-10	-0.934777	1.22723e-05	-1.13299e-10	-0.958771
68279903	chr2:68279903:G:C	4.39294e-06	-1.13299e-10	-0.888252	1.2695e-05	-1.13299e-10	-0.924907
68280313	chr2:68280313:G:A	2.72056e-06	-1.13299e-10	-1.36741	8.10325e-06	-1.13299e-10	-1.37385
68280357	chr2:68280357:C:T	2.72125e-06	-1.13299e-10	-1.36716	8.06644e-06	-1.13299e-10	-1.3784
68280399	chr2:68280399:A:G	3.48001e-06	0.00590664	-1.12712	1.19317e-05	0.118285	-1.10519
68280701	chr2:68280701:A:G	6.24317e-06	-1.57272	1.03596	1.3379e-05	-1.54832	0.675894
68280914	chr2:68280914:A:G	2.88395e-06	-1.13299e-10	-1.30909	8.58674e-06	-1.13299e-10	-1.31589
68281257	chr2:68281257:A:G	2.7011e-06	-1.13299e-10	-1.37459	8.07926e-06	-1.13299e-10	-1.37681
68281572	chr2:68281572:T:G	1.09478e-05	-1.13299e-10	0.0248864	3.14524e-05	-1.13299e-10	-0.0176372
68281582	chr2:68281582:G:A	2.72823e-06	-1.13299e-10	-1.3646	8.08736e-06	-1.13299e-10	-1.37581
68281653	chr2:68281653:A:G	2.64591e-06	-1.47215	0.0769151	9.03213e-06	-1.45099	0.185668
68281684	chr2:68281684:T:C	3.11238e-06	0.0665095	-1.29937	7.7785e-06	-0.0642795	-1.35047
68281773	chr2:68281773:A:C	7.91175e-07	-1.25405	-1.34844	2.32334e-06	-1.29608	-1.32702
68281791	chr2:68281791:G:A	2.71861e-06	-1.13299e-10	-1.36813	8.29441e-06	-1.13299e-10	-1.35053
68281802	chr2:68281802:A:G	2.69076e-06	-1.13299e-10	-1.37842	8.07175e-06	-1.13299e-10	-1.37774
68281909	chr2:68281909:T:A	5.19138e-06	-1.13299e-10	-0.721251	1.50958e-05	-1.13299e-10	-0.751696
68282205	chr2:68282205:G:A	3.1669e-06	-1.13299e-10	-1.2155	9.04661e-06	-1.13299e-10	-1.26372
68282225	chr2:68282225:C:T	1.05285e-05	-1.13299e-10	-0.014164	2.78031e-05	-1.13299e-10	-0.140964
68282616	chr2:68282616:A:G	3.5088e-06	-1.4466	0.333621	1.30004e-05	-1.47426	0.573131
68282878	chr2:68282878:T:C	1.22825e-06	-1.51637	-0.646289	3.49733e-06	-1.53848	-0.675631
68282902	chr2:68282902:A:G	9.78891e-07	-1.22102	-1.16857	2.48805e-06	-1.29129	-1.26332
68283006	chr2:68283006:C:T	6.21958e-06	-1.13299e-10	-0.540547	1.88156e-05	-1.13299e-10	-0.531424
68283037	chr2:68283037:A:T	5.63964e-07	-1.57077	-1.37025	1.67699e-06	-1.57517	-1.37395
68283430	chr2:68283430:C:G	1.05224e-05	-1.13299e-10	-0.0147461	2.77359e-05	-1.13299e-10	-0.143386
68283594	chr2:68283594:C:T	8.52732e-06	-1.13299e-10	-0.224975	2.27512e-05	-1.13299e-10	-0.341493
68283786	chr2:68283786:A:G	2.72009e-06	-1.13299e-10	-1.36759	8.27258e-06	-1.13299e-10	-1.35317
68284262	chr2:68284262:A:G	1.12235e-05	-1.13299e-10	0.0497582	2.95399e-05	-1.13299e-10	-0.0803699
68284452	chr2:68284452:A:G	9.55011e-07	-1.28292	-1.13136	2.43174e-06	-1.34432	-1.23318
68284553	chr2:68284553:C:T	2.69874e-06	-1.13299e-10	-1.37546	8.1629e-06	-1.13299e-10	-1.36651
68284957	chr2:68284957:T:C	3.13884e-06	-1.2244	-3.69445e-10	8.96349e-06	-1.27295	-3.69445e-10
68285329	chr2:68285329:C:T	4.51091e-06	-1.13299e-10	-0.861752	1.38977e-05	-1.13299e-10	-0.834386
68285633	chr2:68285633:T:A	5.09317e-06	-1.13299e-10	-0.74035	1.64464e-05	-1.13299e-10	-0.666006
68285689	chr2:68285689:AAAAG:A	2.23626e-06	-1.01152	-0.551927	6.36098e-06	-1.12342	-0.492512
68286057	chr2:68286057:T:G	5.8756e-07	-1.52789	-1.37214	1.72087e-06	-1.54782	-1.37546
68286270	chr2:68286270:A:G	1.65094e-06	-1.17493	-0.691972	4.75031e-06	-1.26866	-0.639248
68286279	chr2:68286279:T:C	2.98676e-06	-1.13299e-10	-1.27406	9.07407e-06	-1.13299e-10	-1.26069
68286355	chr2:68286355:C:T	9.98018e-07	-1.1136	-1.25663	2.80827e-06	-1.16173	-1.27181
68286458	chr2:68286458:A:G	2.8302e-06	-1.13299e-10	-1.3279	8.71081e-06	-1.13299e-10	-1.30155
68286707	chr2:68286707:G:A	2.79677e-06	-1.13299e-10	-1.33979	8.59474e-06	-1.13299e-10	-1.31496
68287023	chr2:68287023:A:G	2.85108e-06	-1.13299e-10	-1.32055	8.79506e-06	-1.13299e-10	-1.29192
68287430	chr2:68287430:A:G	2.39602e-05	-1.13299e-10	0.808142	6.91028e-05	-1.13299e-10	0.769483
68287496	chr2:68287496:T:C	1.22919e-06	-1.23316	-0.928734	3.37415e-06	-1.28246	-0.967511
68287596	chr2:68287596:G:T	8.36884e-06	-1.13299e-10	-0.243735	2.23204e-05	-1.13299e-10	-0.36061
68287794	chr2:68287794:G:T	8.29869e-06	-1.13299e-10	-0.252152	2.21742e-05	-1.13299e-10	-0.367182
68288398	chr2:68288398:G:A	9.43471e-07	-1.30928	-1.11716	2.46635e-06	-1.37443	-1.18894
68288655	chr2:68288655:A:G	2.24335e-06	-1.56028	-3.69445e-10	6.64169e-06	-1.57275	-3.69445e-10
68289248	chr2:68289248:T:C	6.21903e-06	-1.13299e-10	-0.540636	1.88148e-05	-1.13299e-10	-0.531468
68289965	chr2:68289965:A:G	2.99976e-06	-1.13299e-10	-1.26972	8.86182e-06	-1.13299e-10	-1.28436
68290169	chr2:68290169:C:T	2.51684e-06	-1.57079	0.125543	6.47705e-06	-1.57549	-0.0223608
68290327	chr2:68290327:G:A	2.82846e-06	-1.13299e-10	-1.32852	8.71774e-06	-1.13299e-10	-1.30075
68290417	chr2:68290417:T:C	8.72754e-07	-1.18885	-1.3155	2.43558e-06	-1.27273	-1.3032
68290601	chr2:68290601:C:G	2.82426e-06	-1.13299e-10	-1.33	8.54892e-06	-1.13299e-10	-1.32031
68290804	chr2:68290804:A:G	9.69374e-07	-1.51415	-0.885203	3.65691e-06	-1.52437	-0.645122
68290972	chr2:68290972:C:T	4.18888e-06	-1.13299e-10	-0.935816	1.23513e-05	-1.13299e-10	-0.95235
68291054	chr2:68291054:A:G	2.84815e-06	-1.13299e-10	-1.32158	8.77914e-06	-1.13299e-10	-1.29373
68291148	chr2:68291148:C:T	1.49492e-06	-1.54998	-0.416199	4.1048e-06	-1.55802	-0.495938
68291410	chr2:68291410:TGTG:T	2.88107e-06	-1.13299e-10	-1.31009	8.72009e-06	-1.13299e-10	-1.30048
68291482	chr2:68291482:G:A	1.37549e-06	-1.55658	-0.492855	3.78773e-06	-1.56306	-0.571287
68291486	chr2:68291486:G:T	2.39258e-06	-1.15736	-0.338516	6.98324e-06	-1.25392	-0.268684
68291927	chr2:68291927:A:T	2.21781e-06	-1.57173	-3.69445e-10	6.62357e-06	-1.57548	-3.69445e-10
68292031	chr2:68292031:G:A	2.91624e-06	-1.13299e-10	-1.29796	8.60601e-06	-1.13299e-10	-1.31365
68292155	chr2:68292155:T:G	2.82273e-06	-1.13299e-10	-1.33055	8.69555e-06	-1.13299e-10	-1.3033
68292412	chr2:68292412:A:G	1.05248e-06	-1.28625	-1.03084	2.82816e-06	-1.35371	-1.07277
68292603	chr2:68292603:A:G	1.00681e-05	-1.13299e-10	-0.0588829	2.66339e-05	-1.13299e-10	-0.183928
68292745	chr2:68292745:G:A	9.56605e-07	-1.56443	-0.848182	2.71544e-06	-1.57275	-0.894411
68292972	chr2:68292972:G:C	4.3515e-06	-1.13299e-10	-0.897729	1.2568e-05	-1.13299e-10	-0.934958
68293020	chr2:68293020:C:T	2.90524e-06	-1.13299e-10	-1.30173	9.05468e-06	-1.13299e-10	-1.26283
68293424	chr2:68293424:T:G	3.9493e-06	-1.13299e-10	-0.994713	1.27025e-05	-1.13299e-10	-0.924315
68293684	chr2:68293684:T:C	5.16817e-06	-1.13299e-10	-0.72573	1.54608e-05	-1.13299e-10	-0.727802
68294540	chr2:68294540:G:A	2.85641e-06	-1.31868	-3.69445e-10	8.65347e-06	-1.30815	-3.69445e-10
68294610	chr2:68294610:G:A	7.83846e-07	-1.26323	-1.34857	2.34284e-06	-1.30051	-1.31424
68295792	chr2:68295792:T:C	7.55829e-07	-1.27209	-1.3761	2.21385e-06	-1.30925	-1.36213
68295887	chr2:68295887:T:A	3.82327e-05	-1.13299e-10	1.27544	0.000120692	-1.13299e-10	1.32713
68296599	chr2:68296599:CTGA:C	8.59961e-06	-1.39124	1.17471	2.30144e-05	-1.31608	0.986091
68296955	chr2:68296955:C:T	8.52593e-06	-1.34571	1.12057	2.28679e-05	-1.26389	0.927509
68297323	chr2:68297323:T:C	3.16063e-06	-1.13299e-10	-1.21748	9.49975e-06	-1.13299e-10	-1.21485
68297792	chr2:68297792:G:A	1.83564e-06	-1.22758	-0.533277	5.37275e-06	-1.31243	-0.472346
68298013	chr2:68298013:G:A	4.38362e-06	-1.13299e-10	-0.890374	1.43893e-05	-1.13299e-10	-0.799631
68298109	chr2:68298109:T:C	7.34826e-07	-1.29917	-1.3772	2.08093e-06	-1.35945	-1.37385
68298135	chr2:68298135:G:A	3.03942e-06	-1.13299e-10	-1.25658	9.4266e-06	-1.13299e-10	-1.22258
68298419	chr2:68298419:G:T	2.73653e-06	-1.13299e-10	-1.36156	8.16457e-06	-1.13299e-10	-1.36631
68298496	chr2:68298496:C:T	4.52822e-06	-1.13299e-10	-0.857921	1.44635e-05	-1.13299e-10	-0.794484
68298615	chr2:68298615:G:A	3.1452e-06	-1.13299e-10	-1.22237	9.87261e-06	-1.13299e-10	-1.17635
68298748	chr2:68298748:G:A	8.91616e-07	-1.113	-1.36997	2.44203e-06	-1.1949	-1.37838
68299342	chr2:68299342:G:A	9.35732e-07	-1.24437	-1.19031	2.87036e-06	-1.289	-1.12267
68299351	chr2:68299351:C:G	3.13788e-06	-1.13299e-10	-1.2247	9.22336e-06	-1.13299e-10	-1.24437
68299598	chr2:68299598:T:A	1.15669e-06	-1.15954	-1.06315	3.3265e-06	-1.20164	-1.06256
68300332	chr2:68300332:C:A	9.85555e-07	-1.22723	-1.15557	3.04295e-06	-1.27274	-1.08054
68300474	chr2:68300474:G:A	2.2206e-06	-1.57047	-3.69445e-10	6.62468e-06	-1.57531	-3.69445e-10
68302271	chr2:68302271:A:G	2.95311e-06	-1.13299e-10	-1.28539	8.94185e-06	-1.13299e-10	-1.27537
68302284	chr2:68302284:G:A	1.69774e-06	-1.52226	-0.316698	4.72447e-06	-1.48091	-0.432451
68302365	chr2:68302365:C:T	2.7328e-06	-1.13299e-10	-1.36292	8.34817e-06	-1.13299e-10	-1.34407
68302710	chr2:68302710:A:G	7.91694e-06	-0.76288	0.463636	2.16848e-05	-0.931271	0.541769
68302922	chr2:68302922:C:A	6.7109e-06	-1.13299e-10	-0.464517	2.3048e-05	-1.13299e-10	-0.328534
68302936	chr2:68302936:C:T	7.04723e-07	-1.34015	-1.37805	2.09313e-06	-1.36165	-1.3658
68303131	chr2:68303131:T:C	2.8047e-06	-1.13299e-10	-1.33695	8.23704e-06	-1.13299e-10	-1.35747
68303206	chr2:68303206:A:G	2.39963e-06	-1.49294	-3.69445e-10	7.37066e-06	-1.46861	-3.69445e-10
68303549	chr2:68303549:C:T	7.19507e-06	-1.43459	1.03973	1.73575e-05	-1.46936	0.857269
68303828	chr2:68303828:G:A	3.60137e-06	-1.13299e-10	-1.08693	1.13062e-05	-1.13299e-10	-1.04076
68304036	chr2:68304036:C:T	6.49746e-07	-1.56436	-1.23507	1.95108e-06	-1.54471	-1.25302
68304074	chr2:68304074:A:C	1.74066e-06	-0.477039	-1.33695	5.95788e-06	-0.398995	-1.2824
68304085	chr2:68304085:A:AAC	9.38418e-06	-1.13299e-10	-0.129225	2.72237e-05	-1.13299e-10	-0.162026
68304112	chr2:68304112:G:A	6.74288e-06	-1.13299e-10	-0.459762	1.96444e-05	-1.13299e-10	-0.488318
68304209	chr2:68304209:T:C	3.1545e-05	1.14304	-0.0598713	8.93967e-05	1.12258	-0.0956044
68304317	chr2:68304317:G:A	3.41357e-06	-1.13299e-10	-1.14049	1.05927e-05	-1.13299e-10	-1.10594
68304681	chr2:68304681:T:C	1.98513e-06	-0.572448	-1.11012	6.76931e-06	-0.576177	-0.977537
68305011	chr2:68305011:G:A	4.57719e-05	1.08247	0.37295	0.000118784	1.02987	0.281329
68305110	chr2:68305110:G:A	9.93907e-06	-1.13299e-10	-0.0717762	2.87472e-05	-1.13299e-10	-0.107573
68305147	chr2:68305147:G:A	2.6908e-06	-1.13299e-10	-1.37841	8.06772e-06	-1.13299e-10	-1.37824
68305168	chr2:68305168:C:T	1.21539e-06	-1.48173	-0.69146	3.40378e-06	-1.49442	-0.746805
68305184	chr2:68305184:C:T	2.69076e-06	-1.13299e-10	-1.37843	8.0733e-06	-1.13299e-10	-1.37755
68305201	chr2:68305201:G:A	2.38586e-05	-0.304466	1.10836	6.79807e-05	-0.27944	1.03255
68305286	chr2:68305286:G:A	1.24082e-06	-1.08596	-1.06652	3.41729e-06	-1.18105	-1.05621
68305323	chr2:68305323:A:G	1.3755e-05	-1.57258	1.82574	3.61336e-05	-1.57536	1.69647
68305329	chr2:68305329:A:ATAATATATATT	2.69569e-06	-1.13299e-10	-1.3766	8.08036e-06	-1.13299e-10	-1.37668
68306488	chr2:68306488:T:C	2.74039e-06	-1.13299e-10	-1.36015	8.23367e-06	-1.13299e-10	-1.35788
68306798	chr2:68306798:AC:A	1.14651e-05	-0.658043	0.729103	3.25856e-05	-0.635117	0.652874
68306905	chr2:68306905:A:C	3.67236e-06	-1.13299e-10	-1.06741	1.14313e-05	-1.13299e-10	-1.02975
68307114	chr2:68307114:T:A	4.2338e-06	-1.13299e-10	-0.925151	1.39224e-05	-1.13299e-10	-0.832611
68307180	chr2:68307180:T:C	5.78267e-07	-1.57548	-1.34049	1.88994e-06	-1.56812	-1.26145
68307318	chr2:68307318:G:A	2.11171e-06	-1.33554	-0.285218	5.76314e-06	-1.35725	-0.357385
68307665	chr2:68307665:G:A	3.37892e-06	-1.13299e-10	-1.15069	1.04535e-05	-1.13299e-10	-1.11918
68307700	chr2:68307700:G:A	3.67643e-06	-1.13299e-10	-1.06631	1.15388e-05	-1.13299e-10	-1.0204
68307958	chr2:68307958:T:C	3.42901e-06	-1.13299e-10	-1.13598	1.06211e-05	-1.13299e-10	-1.10327
68308313	chr2:68308313:T:G	5.59157e-07	-1.57487	-1.37471	1.71728e-06	-1.573	-1.35238
68308326	chr2:68308326:C:T	3.54525e-06	-1.13299e-10	-1.10264	1.10117e-05	-1.13299e-10	-1.06716
68308455	chr2:68308455:CAT:C	3.9475e-06	-1.13299e-10	-0.995167	1.24784e-05	-1.13299e-10	-0.942111
68308459	chr2:68308459:A:C	4.23904e-06	-1.13299e-10	-0.923914	1.39372e-05	-1.13299e-10	-0.831548
68308674	chr2:68308674:A:T	3.56704e-06	-1.13299e-10	-1.09651	1.11598e-05	-1.13299e-10	-1.05379
68308820	chr2:68308820:A:G	3.73159e-06	-1.13299e-10	-1.05142	1.17352e-05	-1.13299e-10	-1.00352
68308900	chr2:68308900:T:C	3.57723e-06	-1.13299e-10	-1.09366	1.11301e-05	-1.13299e-10	-1.05646
68309484	chr2:68309484:C:T	5.62472e-06	-1.13299e-10	-0.64108	1.61528e-05	-1.13299e-10	-0.68402
68309529	chr2:68309529:G:A	2.69181e-06	-1.13299e-10	-1.37804	8.0936e-06	-1.13299e-10	-1.37504
68309938	chr2:68309938:T:G	1.76381e-06	-0.794746	-1.00603	7.39942e-06	-0.682059	-0.782652
68310198	chr2:68310198:C:T	3.3571e-06	-1.13299e-10	-1.15717	1.04017e-05	-1.13299e-10	-1.12414
68310382	chr2:68310382:C:T	7.44107e-06	-0.361236	-3.69445e-10	2.1215e-05	-0.411402	-3.69445e-10
68310408	chr2:68310408:C:T	3.9463e-06	-1.13299e-10	-0.995471	1.24717e-05	-1.13299e-10	-0.942647
68310740	chr2:68310740:A:T	8.05489e-06	-1.13299e-10	-0.281971	2.61993e-05	-1.13299e-10	-0.200379
68311243	chr2:68311243:T:C	7.63314e-06	-1.13299e-10	-0.335751	2.31894e-05	-1.13299e-10	-0.322419
68311479	chr2:68311479:G:A	3.50872e-06	-1.13299e-10	-1.113	1.02256e-05	-1.13299e-10	-1.14122
68311549	chr2:68311549:G:A	2.92075e-06	-1.13299e-10	-1.29641	8.93114e-06	-1.13299e-10	-1.27657
68311865	chr2:68311865:G:A	3.763e-06	-1.13299e-10	-1.04303	1.04859e-05	-1.13299e-10	-1.11608
68311935	chr2:68311935:T:C	1.16323e-06	-1.53618	-0.680874	3.66697e-06	-1.55999	-0.606759
68312004	chr2:68312004:A:G	2.70531e-06	-1.13299e-10	-1.37303	8.14853e-06	-1.13299e-10	-1.36828
68312073	chr2:68312073:A:T	3.24424e-06	-1.13299e-10	-1.19137	9.99728e-06	-1.13299e-10	-1.1638
68312167	chr2:68312167:T:C	2.69078e-06	-1.13299e-10	-1.37842	8.07042e-06	-1.13299e-10	-1.37791
68312460	chr2:68312460:C:T	8.65581e-07	-1.3229	-1.1897	3.27493e-06	-1.23173	-1.04809
68312930	chr2:68312930:T:C	0.000231943	-1.13299e-10	3.07824	0.000637996	-1.13299e-10	2.99222
68313132	chr2:68313132:C:T	2.23569e-06	-1.5637	-3.69445e-10	6.63013e-06	-1.57449	-3.69445e-10
68313198	chr2:68313198:T:C	1.09119e-05	-1.54102	1.56262	3.73484e-05	-1.55859	1.71277
68314241	chr2:68314241:CT:C	4.26366e-06	-0.918122	-3.69445e-10	1.21958e-05	-0.965019	-3.69445e-10
68314859	chr2:68314859:A:T	8.13745e-07	-1.34194	-1.23241	2.84604e-06	-1.25841	-1.16177
68314928	chr2:68314928:G:A	1.41617e-06	-1.39977	-0.620523	3.59411e-06	-1.4726	-0.714221
68315366	chr2:68315366:C:A	7.97872e-07	-1.33745	-1.2566	2.77844e-06	-1.25255	-1.19167
68315596	chr2:68315596:A:C	7.33972e-07	-1.37548	-1.30206	2.43048e-06	-1.30656	-1.27147
68315977	chr2:68315977:T:C	2.78617e-06	-1.13299e-10	-1.34358	8.2728e-06	-1.13299e-10	-1.35314
68316140	chr2:68316140:CTT:C	0.00031061	-1.36598	4.73627	0.00113153	-1.3316	4.89681
68316162	chr2:68316162:T:C	8.14343e-06	-1.46966	1.19862	2.32722e-05	-1.44099	1.12213
68317004	chr2:68317004:C:G	6.73477e-06	-1.13299e-10	-0.460966	1.79101e-05	-1.13299e-10	-0.580745
68317055	chr2:68317055:C:T	9.26064e-06	-1.13299e-10	-0.142476	3.04409e-05	-1.13299e-10	-0.050325
68317080	chr2:68317080:G:C	3.80082e-06	-1.13299e-10	-1.03303	1.06554e-05	-1.13299e-10	-1.10005
68317416	chr2:68317416:G:A	0.000211092	-1.13299e-10	2.98405	0.000582042	-1.13299e-10	2.90043
68317504	chr2:68317504:G:C	4.17067e-06	-1.13299e-10	-0.940174	1.27828e-05	-1.13299e-10	-0.918015
68318153	chr2:68318153:G:C	2.8483e-06	-1.13299e-10	-1.32153	8.67417e-06	-1.13299e-10	-1.30576
68318203	chr2:68318203:G:A	3.85614e-06	-1.13299e-10	-1.01858	1.07949e-05	-1.13299e-10	-1.08704
68318541	chr2:68318541:G:A	9.35235e-07	-1.31731	-1.11789	3.61727e-06	-1.22629	-0.954107
68318569	chr2:68318569:C:G	2.69123e-06	-1.13299e-10	-1.37825	8.06871e-06	-1.13299e-10	-1.37812
68318737	chr2:68318737:A:G	0.000272317	-1.13299e-10	3.23872	0.000749208	-1.13299e-10	3.1529
68318808	chr2:68318808:T:G	2.05154e-06	-1.4712	-0.178462	6.9077e-06	-1.42196	-0.111515
68318853	chr2:68318853:C:G	7.91081e-07	-1.33621	-1.2664	2.73493e-06	-1.2568	-1.20321
68319003	chr2:68319003:A:C	4.30029e-06	-0.909567	-3.69445e-10	1.20412e-05	-0.977782	-3.69445e-10
68319172	chr2:68319172:T:C	2.32277e-06	-1.57174	0.046253	1.01086e-05	-1.54351	0.390783
68319242	chr2:68319242:T:C	2.53235e-06	-1.57419	0.135091	8.07506e-06	-1.55655	0.179217
68319317	chr2:68319317:G:A	2.19385e-06	-1.56592	-0.0166699	6.04933e-06	-1.57512	-0.0910464
68320518	chr2:68320518:C:T	2.26754e-06	-1.54956	-3.69445e-10	6.67384e-06	-1.56792	-3.69445e-10
68320724	chr2:68320724:T:C	8.93275e-06	-1.13299e-10	-0.178525	2.2879e-05	-1.13299e-10	-0.335891
68320979	chr2:68320979:G:T	2.69196e-06	-1.13299e-10	-1.37798	8.12637e-06	-1.13299e-10	-1.371
68321571	chr2:68321571:T:A	2.80431e-06	-1.13299e-10	-1.33709	8.56932e-06	-1.13299e-10	-1.31792
68321947	chr2:68321947:CTT:C	5.79341e-07	-1.56867	-1.34544	1.71644e-06	-1.56621	-1.35964
68322462	chr2:68322462:T:C	3.17077e-06	-1.13299e-10	-1.21427	9.54174e-06	-1.13299e-10	-1.21044
68322475	chr2:68322475:G:A	6.18118e-07	-1.53998	-1.30935	1.83156e-06	-1.53807	-1.32287
68322527	chr2:68322527:C:T	6.22536e-06	-1.13299e-10	-0.539619	1.96659e-05	-1.13299e-10	-0.487225
68322569	chr2:68322569:G:T	3.11811e-06	-1.13299e-10	-1.23102	9.58367e-06	-1.13299e-10	-1.20605
68322749	chr2:68322749:T:C	3.43708e-06	-0.772986	-0.360642	9.18683e-06	-0.921015	-0.327327
68322779	chr2:68322779:G:A	3.88904e-06	-1.13299e-10	-1.01009	1.29204e-05	-1.13299e-10	-0.907302
68322786	chr2:68322786:T:C	3.11181e-06	-1.13299e-10	-1.23305	9.56585e-06	-1.13299e-10	-1.20791
68323205	chr2:68323205:A:G	2.21027e-06	-1.57513	-3.69445e-10	6.6674e-06	-1.56888	-3.69445e-10
68323880	chr2:68323880:C:T	1.08794e-06	-0.917654	-1.36631	3.56876e-06	-0.816456	-1.37744
68324281	chr2:68324281:C:T	2.20059e-05	2.01656	-1.2935	7.19508e-05	2.10067	-1.2908
68325177	chr2:68325177:A:C	2.23637e-06	-0.930783	-0.632613	5.89364e-06	-1.0576	-0.634634
68325825	chr2:68325825:C:T	6.69481e-07	-1.49167	-1.27784	2.04222e-06	-1.52789	-1.22419
68326063	chr2:68326063:T:C	1.03534e-06	-0.965542	-1.36798	2.76528e-06	-1.08297	-1.36601
68326350	chr2:68326350:T:C	3.3825e-06	-1.13299e-10	-1.14963	1.07683e-05	-1.13299e-10	-1.0895
68326957	chr2:68326957:A:G	6.46433e-07	-1.54984	-1.2547	1.99289e-06	-1.54697	-1.22956
68327059	chr2:68327059:T:C	2.7613e-05	2.32778	-1.37775	9.26583e-05	2.43054	-1.36773
68327509	chr2:68327509:G:T	1.00397e-06	-0.990771	-1.37352	3.30875e-06	-0.896298	-1.37324
68327936	chr2:68327936:C:T	1.1372e-06	-0.876267	-1.36341	3.0109e-06	-1.00286	-1.36101
68328285	chr2:68328285:G:C	8.936e-05	-1.13299e-10	2.12442	0.000237756	-1.13299e-10	2.00513
68328568	chr2:68328568:T:C	8.86203e-07	-1.57246	-0.916595	3.27534e-06	-1.54179	-0.7379
68328739	chr2:68328739:C:A	4.98769e-06	-0.761277	-3.69445e-10	1.37416e-05	-0.845685	-3.69445e-10
68328942	chr2:68328942:C:T	1.12402e-06	-0.878499	-1.37284	3.7354e-06	-0.774456	-1.3738
68328968	chr2:68328968:G:A	1.0281e-06	-1.57281	-0.767724	3.64466e-06	-1.5449	-0.627946
68328999	chr2:68328999:G:A	4.0846e-06	-0.381603	-0.579425	1.29337e-05	-0.576085	-0.330192
68329068	chr2:68329068:A:G	9.20491e-07	-1.26761	-1.18349	2.53369e-06	-1.40957	-1.12687
68329105	chr2:68329105:A:G	2.54624e-06	-0.950413	-0.483218	7.16089e-06	-1.07762	-0.419859
68329355	chr2:68329355:T:G	1.57997e-05	-1.13299e-10	0.391742	4.36541e-05	-1.13299e-10	0.310185
68330050	chr2:68330050:C:A	2.86825e-06	-1.13299e-10	-1.31455	8.52723e-06	-1.13299e-10	-1.32285
68330185	chr2:68330185:T:G	2.69895e-06	-1.13299e-10	-1.37539	8.10714e-06	-1.13299e-10	-1.37337
68330706	chr2:68330706:A:C	1.76808e-06	-0.449475	-1.34888	6.50791e-06	-0.313731	-1.27936
68331740	chr2:68331740:A:G	2.80044e-05	-1.13299e-10	0.964112	8.05321e-05	-1.13299e-10	0.922543
68331930	chr2:68331930:T:C	1.60083e-05	-0.301199	0.706054	5.20542e-05	-0.37529	0.861464
68332318	chr2:68332318:G:A	2.1712e-06	-0.707429	-0.88554	6.05349e-06	-0.87821	-0.787268
68332470	chr2:68332470:G:C	2.21608e-06	-1.57251	-3.69445e-10	6.71491e-06	-1.56178	-3.69445e-10
68332836	chr2:68332836:T:C	3.72073e-05	-1.13299e-10	1.24826	0.000116264	-1.13299e-10	1.28975
68333068	chr2:68333068:T:C	1.18655e-06	-0.82049	-1.37671	4.01226e-06	-0.704918	-1.37184
68333149	chr2:68333149:C:A	2.74616e-06	-1.13299e-10	-1.35805	8.1991e-06	-1.13299e-10	-1.36209
68333152	chr2:68333152:G:A	2.81829e-06	-1.13299e-10	-1.33212	8.39422e-06	-1.13299e-10	-1.33857
68333217	chr2:68333217:A:T	3.60848e-06	-1.08496	-3.69445e-10	1.1688e-05	-1.00755	-3.69445e-10
68333243	chr2:68333243:G:A	1.10674e-06	-0.893255	-1.37357	3.82555e-06	-0.783544	-1.34087
68333515	chr2:68333515:C:T	1.19531e-06	-0.811434	-1.37841	4.09014e-06	-0.695661	-1.36187
68333684	chr2:68333684:G:A	1.18483e-06	-0.829061	-1.36959	3.95387e-06	-0.713814	-1.3776
68333746	chr2:68333746:C:T	2.98604e-06	-1.13299e-10	-1.2743	8.8595e-06	-1.13299e-10	-1.28462
68333765	chr2:68333765:A:T	1.16062e-06	-0.841695	-1.3776	3.98609e-06	-0.728296	-1.355
68334008	chr2:68334008:A:T	3.22242e-06	-1.13299e-10	-1.19812	9.93297e-06	-1.13299e-10	-1.17025
68334109	chr2:68334109:G:A	1.09235e-06	-0.902815	-1.3771	3.71093e-06	-0.788119	-1.36671
68334186	chr2:68334186:A:G	2.25728e-06	-0.239132	-1.31496	6.98823e-06	-0.156559	-1.36533
68335048	chr2:68335048:C:A	1.14005e-06	-0.858768	-1.37841	3.89216e-06	-0.745164	-1.36198
68335103	chr2:68335103:C:T	0.000294431	-1.13299e-10	3.31679	0.000848113	-1.13299e-10	3.2769
68335386	chr2:68335386:C:T	1.1421e-06	-0.856968	-1.37841	3.8937e-06	-0.742712	-1.36404
68335387	chr2:68335387:C:T	1.1213e-06	-0.875338	-1.37843	3.82003e-06	-0.762482	-1.36337
68335513	chr2:68335513:C:T	2.77041e-06	-1.13299e-10	-1.34926	8.49966e-06	-1.13299e-10	-1.32609
68335538	chr2:68335538:T:C	1.18749e-06	-0.818069	-1.37834	4.07168e-06	-0.701546	-1.36051
68335647	chr2:68335647:G:T	3.7287e-06	-0.837004	-0.215188	1.59753e-05	-0.724144	0.0290763
68335697	chr2:68335697:G:A	0.00026946	-1.13299e-10	3.22817	0.000759951	-1.13299e-10	3.16714
68336022	chr2:68336022:T:C	4.22194e-06	-0.927955	-3.69445e-10	1.17179e-05	-1.00499	-3.69445e-10
68336074	chr2:68336074:G:A	3.40396e-06	-1.13299e-10	-1.14331	1.00836e-05	-1.13299e-10	-1.15521
68336095	chr2:68336095:C:T	2.99185e-06	-1.13299e-10	-1.27236	8.87361e-06	-1.13299e-10	-1.28303
68336114	chr2:68336114:G:A	1.82244e-06	-0.863777	-0.904296	5.20105e-06	-0.991747	-0.825504
68336137	chr2:68336137:A:T	1.15977e-06	-0.842622	-1.37741	3.99228e-06	-0.727711	-1.35404
68336406	chr2:68336406:A:T	1.12516e-06	-0.87239	-1.37793	3.85549e-06	-0.759665	-1.35695
68337010	chr2:68337010:T:C	1.16576e-06	-0.845816	-1.36906	3.87745e-06	-0.732787	-1.37815
68337621	chr2:68337621:A:G	1.72377e-06	-0.885678	-0.938055	4.95746e-06	-1.01356	-0.851657
68337801	chr2:68337801:C:T	7.65672e-06	-0.589939	0.257273	2.42955e-05	-0.654002	0.378179
68338064	chr2:68338064:T:C	8.44272e-06	-1.13299e-10	-0.234946	2.8936e-05	-1.13299e-10	-0.101027
68338316	chr2:68338316:A:G	0.000253947	-1.13299e-10	3.16888	0.000735177	-1.13299e-10	3.134
68338362	chr2:68338362:G:A	1.0679e-06	-0.937699	-1.36485	3.51443e-06	-0.830816	-1.37842
68338933	chr2:68338933:A:T	2.78399e-06	-1.13299e-10	-1.34437	8.40431e-06	-1.13299e-10	-1.33737
68339056	chr2:68339056:T:C	6.21022e-05	-1.13299e-10	1.76053	0.000175613	-1.13299e-10	1.70217
68339141	chr2:68339141:T:G	1.11265e-06	-0.88485	-1.37665	3.74283e-06	-0.774564	-1.37171
68339927	chr2:68339927:A:G	7.75409e-07	-1.52244	-1.10018	2.56914e-06	-1.49979	-1.02275
68340420	chr2:68340420:C:G	2.57075e-06	-0.685067	-0.738987	7.58733e-06	-0.760897	-0.678736
68340557	chr2:68340557:T:C	1.04758e-06	-0.946077	-1.37569	3.52922e-06	-0.835088	-1.36995
68340729	chr2:68340729:C:G	6.47282e-07	-1.51021	-1.29301	2.06874e-06	-1.47208	-1.2671
68340895	chr2:68340895:A:T	2.71551e-06	-1.13299e-10	-1.36927	8.06874e-06	-1.13299e-10	-1.37812
68340927	chr2:68340927:C:T	1.09821e-06	-0.912132	-1.36243	3.60999e-06	-0.804136	-1.37827
68340963	chr2:68340963:A:G	2.69178e-06	-1.13299e-10	-1.37805	8.06625e-06	-1.13299e-10	-1.37842
68340969	chr2:68340969:G:A	6.54146e-06	-1.13299e-10	-0.49009	2.05333e-05	-1.13299e-10	-0.444063
68341628	chr2:68341628:A:G	5.80497e-06	-1.13299e-10	-0.609536	1.83531e-05	-1.13299e-10	-0.556316
68341684	chr2:68341684:A:C	2.95581e-06	-1.13299e-10	-1.28448	9.34584e-06	-1.13299e-10	-1.23118
68341927	chr2:68341927:A:G	1.40764e-06	-0.73375	-1.29259	4.81148e-06	-0.623247	-1.27186
68341935	chr2:68341935:C:A	0.000136551	-1.13299e-10	2.54844	0.000390088	-1.13299e-10	2.50026
68342184	chr2:68342184:T:G	1.27773e-06	-1.14786	-0.975312	5.15265e-06	-0.961503	-0.865099
68342288	chr2:68342288:G:A	2.70461e-06	-1.37329	-3.69445e-10	8.081e-06	-1.3766	-3.69445e-10
68342323	chr2:68342323:G:T	2.73754e-06	-1.13299e-10	-1.36119	8.29839e-06	-1.13299e-10	-1.35005
68342438	chr2:68342438:C:T	2.69356e-06	-1.13299e-10	-1.37739	8.07722e-06	-1.13299e-10	-1.37706
68342526	chr2:68342526:C:G	1.37043e-06	-1.04746	-1.00567	5.83997e-06	-0.834992	-0.866395
68342645	chr2:68342645:T:C	1.13014e-06	-1.13462	-1.11129	4.43624e-06	-0.947181	-1.02912
68342856	chr2:68342856:A:G	1.30973e-06	-1.04622	-1.05221	5.5379e-06	-0.833262	-0.921235
68342881	chr2:68342881:C:T	1.49191e-05	-1.13299e-10	0.334391	4.23645e-05	-1.13299e-10	0.280197
68342959	chr2:68342959:G:A	1.27464e-06	-1.05582	-1.06977	5.36322e-06	-0.844789	-0.941759
68343133	chr2:68343133:A:G	8.51648e-07	-1.56541	-0.963419	2.77022e-06	-1.57525	-0.871938
68343329	chr2:68343329:A:G	1.22263e-06	-1.08452	-1.08273	5.10283e-06	-0.878822	-0.957496
68343371	chr2:68343371:G:T	1.36101e-06	-0.682973	-1.37705	4.75564e-06	-0.539857	-1.36692
68343432	chr2:68343432:C:T	1.28982e-06	-1.0299	-1.08384	5.42978e-06	-0.815561	-0.958652
68343457	chr2:68343457:G:A	8.09857e-06	-1.13299e-10	-0.276563	2.589e-05	-1.13299e-10	-0.212254
68343505	chr2:68343505:A:G	1.11264e-06	-1.46417	-0.797349	3.98948e-06	-1.52231	-0.560139
68343627	chr2:68343627:A:G	2.21212e-06	-1.5743	-3.69445e-10	6.64748e-06	-1.57188	-3.69445e-10
68343757	chr2:68343757:G:A	1.12402e-05	-1.13299e-10	0.0512451	3.20018e-05	-1.13299e-10	-0.000319244
68343789	chr2:68343789:G:A	9.92243e-07	-1.5544	-0.821638	3.2471e-06	-1.5716	-0.716751
68343838	chr2:68343838:G:A	1.27514e-06	-1.05889	-1.06631	5.36356e-06	-0.848263	-0.938222
68343861	chr2:68343861:A:G	1.38535e-06	-1.0091	-1.0332	6.38103e-06	-0.776489	-0.836294
68343942	chr2:68343942:G:A	8.49821e-07	-1.56008	-0.970899	2.75192e-06	-1.57383	-0.879984
68344021	chr2:68344021:T:C	1.24657e-06	-1.08561	-1.06224	5.21765e-06	-0.880394	-0.933671
68344297	chr2:68344297:G:A	1.08178e-05	-1.13299e-10	0.0129403	3.08665e-05	-1.13299e-10	-0.0364397
68344648	chr2:68344648:G:A	8.22535e-06	-1.13299e-10	-0.26103	2.63064e-05	-1.13299e-10	-0.196299
68344826	chr2:68344826:A:G	1.10693e-06	-1.47849	-0.788168	3.99404e-06	-1.53195	-0.549364
68345302	chr2:68345302:A:G	3.12703e-06	-1.01827	-0.209899	1.59525e-05	-0.792996	0.0965017
68345342	chr2:68345342:C:T	9.25815e-06	-0.630049	0.487303	2.91924e-05	-0.694527	0.602322
68345765	chr2:68345765:C:T	1.30027e-06	-1.05832	-1.04736	5.49322e-06	-0.847546	-0.915053
68345779	chr2:68345779:G:A	1.30608e-06	-1.05124	-1.04997	5.52321e-06	-0.839008	-0.918144
68345957	chr2:68345957:G:A	1.40363e-06	-1.00971	-1.01948	6.48374e-06	-0.777647	-0.819168
68346070	chr2:68346070:C:T	4.3849e-06	-1.13299e-10	-0.890084	1.37232e-05	-1.13299e-10	-0.847024
68346111	chr2:68346111:A:G	1.29419e-06	-1.07154	-1.03883	5.45793e-06	-0.863661	-0.905383
68346491	chr2:68346491:G:A	1.37218e-06	-1.02317	-1.02868	6.30705e-06	-0.793778	-0.830667
68346494	chr2:68346494:G:A	1.39127e-06	-1.00947	-1.02856	6.41156e-06	-0.777491	-0.830519
68346730	chr2:68346730:T:C	2.94349e-06	-1.03611	-0.252548	1.48951e-05	-0.813608	0.0485297
68346865	chr2:68346865:C:A	1.31318e-06	-1.03375	-1.06205	5.5523e-06	-0.818914	-0.932986
68347051	chr2:68347051:A:G	1.30833e-06	-1.05316	-1.04634	5.52455e-06	-0.842183	-0.914729
68347192	chr2:68347192:C:T	1.38379e-06	-0.667577	-1.37585	4.82647e-06	-0.522315	-1.36968
68347253	chr2:68347253:T:G	3.00045e-06	-1.02717	-0.242315	1.52112e-05	-0.80318	0.0591021
68347573	chr2:68347573:C:A	1.25002e-06	-1.00813	-1.13696	5.23253e-06	-0.78718	-1.02404
68347775	chr2:68347775:C:T	1.31526e-06	-1.06841	-1.02581	5.57202e-06	-0.858486	-0.889869
68347900	chr2:68347900:G:A	3.5598e-06	-1.09855	-3.69445e-10	9.51306e-06	-1.21345	-3.69445e-10
68348093	chr2:68348093:C:T	9.31826e-06	-1.13299e-10	-0.136274	2.63674e-05	-1.13299e-10	-0.193984
68348166	chr2:68348166:C:T	3.84906e-06	-1.13299e-10	-1.02042	1.19609e-05	-1.13299e-10	-0.984472
68348352	chr2:68348352:C:T	3.17758e-06	-1.13299e-10	-1.21213	9.39307e-06	-1.13299e-10	-1.22614
68348880	chr2:68348880:T:A	7.16524e-05	-1.13299e-10	1.90358	0.000225576	-1.13299e-10	1.95254
68348905	chr2:68348905:G:C	1.29042e-06	-1.07305	-1.04023	5.44164e-06	-0.864696	-0.907337
68349020	chr2:68349020:C:T	4.38111e-06	-1.13299e-10	-0.890949	1.26043e-05	-1.13299e-10	-0.932078
68349505	chr2:68349505:T:C	1.28124e-06	-0.941126	-1.17929	4.46451e-06	-0.83659	-1.13336
68349746	chr2:68349746:T:C	1.07265e-05	-1.13299e-10	0.00446449	2.8474e-05	-1.13299e-10	-0.117123
68349928	chr2:68349928:A:G	2.73977e-06	-1.13299e-10	-1.36037	8.16417e-06	-1.13299e-10	-1.36636
68350151	chr2:68350151:G:A	5.65241e-06	-1.13299e-10	-0.636167	1.78585e-05	-1.13299e-10	-0.583631
68350602	chr2:68350602:G:C	3.95183e-06	0.372824	-1.3669	1.38981e-05	0.480917	-1.31528
68350683	chr2:68350683:C:T	9.07182e-06	-1.13299e-10	-0.163077	2.63992e-05	-1.13299e-10	-0.19278
68351152	chr2:68351152:G:A	2.47728e-06	-1.20299	-0.258103	1.06369e-05	-0.991736	-0.110046
68351226	chr2:68351226:A:G	9.37862e-07	-1.05459	-1.37781	2.58326e-06	-1.15569	-1.36137
68351254	chr2:68351254:G:A	2.77971e-06	-1.13299e-10	-1.3459	8.42584e-06	-1.13299e-10	-1.33481
68351295	chr2:68351295:G:A	2.22117e-06	-1.57022	-3.69445e-10	6.63284e-06	-1.57408	-3.69445e-10
68351543	chr2:68351543:T:G	1.67835e-06	-0.554301	-1.29614	6.41976e-06	-0.404885	-1.20185
68351626	chr2:68351626:G:T	2.37163e-06	-1.22666	-0.278012	1.03073e-05	-1.02355	-0.109711
68351885	chr2:68351885:C:T	2.2776e-06	-1.3328	-0.212327	9.64885e-06	-1.31534	0.116063
68351906	chr2:68351906:A:G	6.42893e-07	-1.5599	-1.25012	1.82693e-06	-1.55575	-1.30772
68352244	chr2:68352244:A:C	2.16997e-06	-1.18283	-0.410712	9.45797e-06	-0.964193	-0.255062
68352602	chr2:68352602:G:A	2.80353e-06	-1.33737	-3.69445e-10	9.02081e-06	-1.26658	-3.69445e-10
68352779	chr2:68352779:C:T	3.02281e-06	-1.37062	0.108557	1.23977e-05	-1.36329	0.414686
68352799	chr2:68352799:A:G	5.31306e-06	-1.34139	0.643307	1.95828e-05	-1.35156	0.860094
68352840	chr2:68352840:G:A	2.58449e-06	-1.39645	-0.0222691	1.0469e-05	-1.38768	0.269987
68353012	chr2:68353012:T:G	2.22543e-06	-1.5683	-3.69445e-10	6.64806e-06	-1.57179	-3.69445e-10
68353068	chr2:68353068:A:T	0.000203806	-0.879962	3.82888	0.000838716	-0.923988	4.18975
68353307	chr2:68353307:T:C	3.68065e-06	-1.43588	0.370722	1.64125e-05	-1.42342	0.755348
68353338	chr2:68353338:A:G	1.03905e-05	-0.752126	0.724767	4.50858e-05	-0.820619	1.16307
68353687	chr2:68353687:G:A	1.2564e-05	1.53512	-1.37253	5.60789e-05	1.89328	-1.33264
68353704	chr2:68353704:G:T	9.28773e-07	-1.18867	-1.25347	3.52525e-06	-0.969564	-1.2366
68353898	chr2:68353898:T:C	1.24913e-06	-0.83081	-1.315	3.56639e-06	-0.975128	-1.21943
68354114	chr2:68354114:T:A	1.06245e-05	-0.304828	0.299739	5.47681e-05	0.0230109	0.513984
68354602	chr2:68354602:T:A	1.25585e-06	-0.880147	-1.26029	3.44102e-06	-0.9872	-1.24314
68354658	chr2:68354658:C:T	5.30278e-06	-1.13299e-10	-0.700018	1.79138e-05	-1.13299e-10	-0.580541
68355437	chr2:68355437:C:T	1.5456e-06	-1.19893	-0.733908	5.73462e-06	-0.965715	-0.753877
68355574	chr2:68355574:T:G	3.53752e-06	-1.13299e-10	-1.10482	1.0372e-05	-1.13299e-10	-1.127
68355670	chr2:68355670:C:T	4.99522e-06	-1.53511	0.775336	1.44834e-05	-1.52896	0.735846
68355852	chr2:68355852:CCT:C	3.33783e-06	-1.13299e-10	-1.16293	1.01178e-05	-1.13299e-10	-1.15182
68356013	chr2:68356013:T:C	0.000153105	-0.858582	3.52146	0.00039389	-0.940147	3.45011
68356037	chr2:68356037:T:C	0.000183221	0.327732	2.51471	0.000536671	0.100973	2.7183
68356375	chr2:68356375:A:C	2.75911e-06	-1.13299e-10	-1.35334	8.32232e-06	-1.13299e-10	-1.34717
68356696	chr2:68356696:G:T	5.65905e-07	-1.57427	-1.36331	1.69494e-06	-1.57541	-1.36305
68356775	chr2:68356775:A:T	1.32642e-06	-1.10985	-0.975911	5.05798e-06	-0.852902	-0.992244
68356791	chr2:68356791:C:T	8.44358e-07	-1.17295	-1.36448	3.19482e-06	-0.939761	-1.36482
68356863	chr2:68356863:G:A	1.23697e-06	-1.16222	-0.993362	4.65688e-06	-0.918678	-1.00909
68356864	chr2:68356864:C:A	1.26407e-06	-1.14503	-0.988882	4.77793e-06	-0.897404	-1.0047
68356913	chr2:68356913:C:T	6.93629e-05	-0.886652	2.75775	0.000180452	-0.965649	2.695
68357573	chr2:68357573:AAACC:A	1.29272e-06	-0.977527	-1.13397	3.50251e-06	-1.10679	-1.10584
68357747	chr2:68357747:T:A	2.90337e-06	-1.52469	0.222314	8.47935e-06	-1.51341	0.184933
68358352	chr2:68358352:G:A	4.09757e-05	2.65465	-1.30992	0.000176966	2.94347	-1.23363
68358389	chr2:68358389:G:A	2.21699e-06	-1.5721	-3.69445e-10	6.6238e-06	-1.57544	-3.69445e-10
68359287	chr2:68359287:G:A	2.73956e-06	-0.0427953	-1.31766	7.28198e-06	-0.197562	-1.28315
68359980	chr2:68359980:A:T	3.14808e-06	-1.13299e-10	-1.22146	9.5291e-06	-1.13299e-10	-1.21176
68360022	chr2:68360022:G:T	2.98171e-06	-1.13299e-10	-1.27575	9.04681e-06	-1.13299e-10	-1.2637
68360184	chr2:68360184:C:T	3.94612e-06	-1.52718	0.53166	1.15518e-05	-1.51653	0.497259
68360213	chr2:68360213:T:C	0.000240673	-0.801019	3.91621	0.000587938	-0.886992	3.7975
68360345	chr2:68360345:C:T	1.84615e-06	-0.620159	-1.13499	4.89919e-06	-0.773285	-1.10376
68360456	chr2:68360456:G:A	5.3906e-05	2.99642	-1.37743	0.000227566	3.31461	-1.35328
68360593	chr2:68360593:A:G	7.37349e-07	-1.32032	-1.35263	2.12649e-06	-1.3456	-1.36604
68360597	chr2:68360597:T:A	5.39614e-06	-0.682567	-3.69445e-10	1.71384e-05	-0.624792	-3.69445e-10
68360851	chr2:68360851:A:T	4.70179e-05	2.84838	-1.36611	0.000190799	3.16323	-1.37812
68360926	chr2:68360926:A:G	4.10249e-06	-1.54177	0.585116	1.19436e-05	-1.53277	0.546859
68361586	chr2:68361586:C:T	1.02326e-05	-1.13299e-10	-0.042671	3.208e-05	-1.13299e-10	0.00212064
68361995	chr2:68361995:A:G	4.91058e-05	2.90228	-1.37655	0.000202391	3.2155	-1.37141
68362051	chr2:68362051:G:C	3.41307e-06	-1.53377	0.393127	9.93809e-06	-1.52355	0.353813
68362102	chr2:68362102:T:C	0.000138657	-0.729284	3.29304	0.000582611	-0.741814	3.64322
68362190	chr2:68362190:C:A	2.85413e-06	-0.434285	-0.885196	7.58723e-06	-0.594925	-0.844721
68362349	chr2:68362349:C:T	5.04581e-05	2.93025	-1.37736	0.000208693	3.24387	-1.36912
68362813	chr2:68362813:A:G	3.4691e-05	-0.0807791	1.25901	9.38824e-05	-0.182295	1.25823
68363071	chr2:68363071:C:T	7.1938e-05	-0.896474	2.80403	0.00028525	-0.919093	3.10635
68363983	chr2:68363983:CATCTT:C	7.97384e-07	-1.24289	-1.35178	2.478e-06	-1.18279	-1.37588
68364308	chr2:68364308:C:G	2.21652e-06	-1.57231	-3.69445e-10	6.67601e-06	-1.56759	-3.69445e-10
68364374	chr2:68364374:GTTC:G	2.20954e-06	-1.57546	-3.69445e-10	6.6574e-06	-1.57038	-3.69445e-10
68364579	chr2:68364579:C:T	0.000416995	-1.13299e-10	3.66483	0.00124196	-1.13299e-10	3.65833
68364653	chr2:68364653:G:A	3.22224e-06	-1.53011	0.331936	9.4284e-06	-1.51969	0.297304
68364946	chr2:68364946:G:A	4.00822e-06	0.225118	-1.20502	9.84202e-06	0.0812676	-1.26072
68365183	chr2:68365183:A:C	3.87714e-06	0.194937	-1.20809	9.53922e-06	0.052497	-1.2632
68365414	chr2:68365414:C:A	3.70364e-05	0.0672635	1.17639	9.73684e-05	-0.0640269	1.17642
68365568	chr2:68365568:A:G	5.64846e-05	1.14419	0.521525	0.000146931	0.881308	0.642544
68365592	chr2:68365592:C:T	3.05142e-06	-1.54029	0.287646	8.92092e-06	-1.53053	0.252822
68365730	chr2:68365730:A:C	7.31247e-07	-1.57199	-1.10926	2.24696e-06	-1.56972	-1.08682
68366013	chr2:68366013:G:A	5.80562e-05	1.18313	0.510028	0.000153469	0.923995	0.643388
68366306	chr2:68366306:G:A	1.54892e-05	-1.13299e-10	0.371891	4.26559e-05	-1.13299e-10	0.287053
68366312	chr2:68366312:A:G	5.14542e-06	0.463108	-1.19325	1.25101e-05	0.311441	-1.25102
68366328	chr2:68366328:C:T	2.97359e-06	-1.53073	0.252249	8.7054e-06	-1.52014	0.217973
68366423	chr2:68366423:G:T	0.000196148	-0.778863	3.68948	0.000798979	-0.800504	4.01773
68366641	chr2:68366641:G:C	8.08329e-07	-1.21456	-1.36647	2.85243e-06	-1.04645	-1.37149
68366881	chr2:68366881:A:G	7.57563e-05	1.38377	0.575501	0.000195687	1.11162	0.698785
68367341	chr2:68367341:C:T	2.73171e-06	-1.13299e-10	-1.36332	8.15377e-06	-1.13299e-10	-1.36763
68367614	chr2:68367614:T:C	0.000112732	-0.796781	3.15355	0.000446383	-0.81816	3.45323
68367638	chr2:68367638:TG:T	4.88637e-06	-1.13299e-10	-0.781799	1.43049e-05	-1.13299e-10	-0.805512
68368433	chr2:68368433:C:T	4.57716e-05	0.156607	1.29881	0.000120073	0.0231747	1.29881
68368548	chr2:68368548:G:A	5.11637e-06	-0.0414837	-0.694322	1.33404e-05	-0.226711	-0.648606
68368697	chr2:68368697:A:G	2.70127e-06	-0.000244417	-1.37428	7.23463e-06	-0.125577	-1.36166
68368803	chr2:68368803:C:G	3.94103e-05	0.12382	1.18196	0.000103566	-0.00787005	1.18197
68368807	chr2:68368807:T:C	0.0001112	-0.742156	3.08524	0.000438594	-0.76431	3.38177
68368910	chr2:68368910:A:T	4.17335e-06	0.177232	-1.11676	1.07166e-05	-0.0309004	-1.06342
68368936	chr2:68368936:C:A	1.50307e-05	-1.13299e-10	0.341846	4.35297e-05	-1.13299e-10	0.30733
68368949	chr2:68368949:C:T	3.75391e-06	-1.13299e-10	-1.04545	1.09615e-05	-1.13299e-10	-1.07173
68369337	chr2:68369337:C:T	1.10598e-06	-1.1498	-1.11771	4.06801e-06	-0.962799	-1.10016
68369369	chr2:68369369:G:A	4.86537e-06	0.179896	-0.966003	1.423e-05	-0.0481813	-0.762578
68369720	chr2:68369720:A:G	1.67735e-06	-0.503109	-1.34793	5.33348e-06	-0.458529	-1.33358
68369975	chr2:68369975:CA:C	4.98841e-06	-0.0406579	-0.720474	1.29971e-05	-0.225498	-0.675885
68370346	chr2:68370346:A:G	3.91788e-05	0.121307	1.17858	0.000102957	-0.0103319	1.17854
68370529	chr2:68370529:T:G	0.000103613	3.61355	-1.34113	0.000423031	3.9559	-1.37456
68371139	chr2:68371139:A:G	2.79838e-06	-1.33921	-3.69445e-10	8.11378e-06	-1.37255	-3.69445e-10
68371157	chr2:68371157:A:G	4.02849e-05	-0.946994	2.27472	0.000112633	-1.02321	2.28124
68371198	chr2:68371198:A:G	0.000114529	-0.758382	3.13096	0.000452704	-0.780547	3.42967
68371372	chr2:68371372:G:C	0.000117256	-0.742801	3.13891	0.000463313	-0.765341	3.43763
68371375	chr2:68371375:G:A	3.91365e-06	-1.52543	0.521654	1.14036e-05	-1.51433	0.482149
68371651	chr2:68371651:G:A	0.000105089	-0.718103	3.00466	0.000418185	-0.742175	3.31199
68371694	chr2:68371694:A:G	4.13264e-05	0.0804112	1.27284	0.000108791	-0.0499894	1.27331
68371703	chr2:68371703:G:A	4.12842e-05	0.0869254	1.2653	0.000108649	-0.0433266	1.26533
68371708	chr2:68371708:C:A	3.5242e-06	-1.13299e-10	-1.1086	1.03231e-05	-1.13299e-10	-1.13173
68371771	chr2:68371771:C:T	4.36547e-05	-0.944449	2.35251	0.000122288	-1.02035	2.36062
68371784	chr2:68371784:CACA:C	1.0079e-05	-0.0578008	-3.69445e-10	3.01632e-05	-0.0594908	-3.69445e-10
68371823	chr2:68371823:T:C	4.49435e-05	-0.954014	2.39117	0.000125895	-1.02949	2.39883
68371885	chr2:68371885:C:A	3.36626e-06	0.221946	-1.37639	8.81712e-06	0.0768632	-1.36628
68372022	chr2:68372022:T:C	9.89924e-05	3.55046	-1.32367	0.000399278	3.89129	-1.36774
68372028	chr2:68372028:A:G	3.37072e-06	0.224226	-1.37735	8.73204e-06	0.0781379	-1.37725
68372035	chr2:68372035:T:C	4.38438e-05	0.135521	1.27686	0.000115023	0.00384502	1.27517
68372499	chr2:68372499:C:T	4.77441e-06	0.300349	-1.10533	1.41698e-05	0.162368	-0.977367
68372519	chr2:68372519:A:G	3.14691e-06	-1.13299e-10	-1.22183	9.8778e-06	-1.13299e-10	-1.17582
68372675	chr2:68372675:T:C	5.3127e-06	0.319342	-1.01749	1.59889e-05	0.180648	-0.874869
68372874	chr2:68372874:A:G	4.41566e-06	0.265824	-1.14892	1.29911e-05	0.128416	-1.03026
68373455	chr2:68373455:G:A	2.32409e-05	-1.13299e-10	0.777665	6.55923e-05	-1.13299e-10	0.717345
68373666	chr2:68373666:A:G	0.000105153	3.63261	-1.34545	0.000432557	3.97941	-1.37581
68373674	chr2:68373674:G:A	3.16807e-06	-1.13299e-10	-1.21513	9.64399e-06	-1.13299e-10	-1.19978
68374025	chr2:68374025:G:C	2.22712e-05	-1.13299e-10	0.735044	6.04886e-05	-1.13299e-10	0.636342
68374032	chr2:68374032:C:T	5.00425e-06	-0.757963	-3.69445e-10	1.28212e-05	-0.915011	-3.69445e-10
68374099	chr2:68374099:A:G	4.95381e-06	0.344209	-1.1123	1.46207e-05	0.202355	-0.986029
68374120	chr2:68374120:A:T	4.85412e-06	0.329906	-1.11833	1.43294e-05	0.189554	-0.993355
68374259	chr2:68374259:A:G	4.69403e-06	0.298212	-1.12017	1.38663e-05	0.158946	-0.995597
68374268	chr2:68374268:A:C	4.53478e-06	0.267667	-1.12414	1.3398e-05	0.129502	-1.00051
68374270	chr2:68374270:C:A	4.61555e-06	0.277374	-1.11619	1.36548e-05	0.138739	-0.990759
68374538	chr2:68374538:G:A	3.17229e-06	-1.13299e-10	-1.2138	9.61164e-06	-1.13299e-10	-1.20314
68374686	chr2:68374686:C:T	5.64545e-06	-1.13299e-10	-0.6374	1.57864e-05	-1.13299e-10	-0.706963
68374728	chr2:68374728:T:G	0.000116427	-0.776523	3.16554	0.000459825	-0.798693	3.46343
68374773	chr2:68374773:G:A	7.99362e-07	-1.24845	-1.34374	2.47161e-06	-1.18815	-1.37309
68374832	chr2:68374832:G:A	9.96171e-05	-0.742382	2.97547	0.000396089	-0.766463	3.28199
68374855	chr2:68374855:G:A	5.13513e-06	0.294621	-1.02677	1.54233e-05	0.155881	-0.886117
68375126	chr2:68375126:C:T	2.0284e-05	-1.13299e-10	0.64158	5.51812e-05	-1.13299e-10	0.544509
68375215	chr2:68375215:G:T	4.56704e-06	0.323986	-1.17337	1.33198e-05	0.183903	-1.06076
68375378	chr2:68375378:A:G	4.647e-06	0.336389	-1.16842	1.35661e-05	0.196063	-1.0546
68375529	chr2:68375529:G:A	4.59209e-06	0.25343	-1.09735	1.36447e-05	0.115301	-0.968061
68375727	chr2:68375727:A:G	5.05785e-06	0.31881	-1.06612	1.50894e-05	0.17877	-0.930888
68376082	chr2:68376082:A:G	2.85552e-06	-1.13299e-10	-1.319	8.7289e-06	-1.13299e-10	-1.29947
68376159	chr2:68376159:A:G	4.7593e-06	0.355728	-1.16388	1.38954e-05	0.214423	-1.04898
68376398	chr2:68376398:T:C	2.65269e-05	-1.13299e-10	0.909911	7.28189e-05	-1.13299e-10	0.821863
68376473	chr2:68376473:T:C	4.46297e-06	0.327965	-1.2004	1.29288e-05	0.187844	-1.0945
68376580	chr2:68376580:T:C	4.43814e-06	0.332345	-1.21036	1.28125e-05	0.191331	-1.10702
68376848	chr2:68376848:A:G	4.19143e-06	0.266395	-1.2016	1.21655e-05	0.128336	-1.09585
68376919	chr2:68376919:C:T	4.53895e-06	0.272535	-1.12809	1.3393e-05	0.133821	-1.0052
68377162	chr2:68377162:C:T	4.70157e-06	0.309387	-1.12974	1.38364e-05	0.170109	-1.00892
68377248	chr2:68377248:A:T	4.54729e-06	0.291285	-1.145	1.33522e-05	0.152985	-1.02742
68377419	chr2:68377419:C:A	4.013e-05	0.110152	1.21372	0.000105232	-0.0220153	1.21207
68377421	chr2:68377421:C:T	1.24342e-06	-1.17166	-0.978725	4.69488e-06	-0.991578	-0.928064
68377780	chr2:68377780:G:A	2.9372e-05	-1.13299e-10	1.01179	8.04357e-05	-1.13299e-10	0.921346
68377886	chr2:68377886:C:T	4.189e-06	0.315644	-1.25143	1.19579e-05	0.175024	-1.15974
68377976	chr2:68377976:C:T	4.13606e-06	0.251585	-1.20009	1.19979e-05	0.114392	-1.09577
68378062	chr2:68378062:A:C	2.82944e-05	-1.13299e-10	0.974414	7.75493e-05	-1.13299e-10	0.884802
68378589	chr2:68378589:T:C	4.08838e-05	0.120367	1.22212	0.000107158	-0.0123068	1.2205
68378803	chr2:68378803:G:A	4.06683e-06	0.293413	-1.2588	1.15944e-05	0.153897	-1.16948
68378865	chr2:68378865:C:G	4.45809e-06	0.376877	-1.25041	1.27011e-05	0.234018	-1.15844
68378911	chr2:68378911:C:T	4.16626e-06	0.305061	-1.24629	1.19194e-05	0.165183	-1.15313
68379092	chr2:68379092:C:T	6.99431e-06	-1.13299e-10	-0.423154	2.41911e-05	-1.13299e-10	-0.28013
68379381	chr2:68379381:C:T	3.6802e-05	0.0296606	1.20764	9.68404e-05	-0.0990762	1.20603
68379743	chr2:68379743:A:G	4.0829e-06	-1.51457	0.553126	1.18886e-05	-1.50211	0.511582
68379996	chr2:68379996:C:T	8.5526e-05	-0.771008	2.85158	0.000348151	-0.788838	3.17536
68380226	chr2:68380226:T:C	7.02646e-06	-1.13299e-10	-0.418568	2.42868e-05	-1.13299e-10	-0.276179
68380592	chr2:68380592:C:T	2.44219e-06	-1.47536	-3.69445e-10	7.21392e-06	-1.4901	-3.69445e-10
68380595	chr2:68380595:C:A	4.29627e-06	-1.50215	0.591651	1.2482e-05	-1.48876	0.54694
68380714	chr2:68380714:G:A	2.47886e-06	-1.46045	-3.69445e-10	8.41885e-06	-1.33564	-3.69445e-10
68381246	chr2:68381246:G:T	2.74166e-06	-1.13299e-10	-1.35969	8.17986e-06	-1.13299e-10	-1.36444
68382153	chr2:68382153:T:C	2.70108e-06	-1.13299e-10	-1.3746	8.17798e-06	-1.13299e-10	-1.36467
68382662	chr2:68382662:G:A	2.74404e-06	-1.13299e-10	-1.35882	8.18596e-06	-1.13299e-10	-1.36369
68382683	chr2:68382683:A:G	3.09936e-06	-1.13299e-10	-1.23706	9.59262e-06	-1.13299e-10	-1.20512
68382860	chr2:68382860:T:G	2.04827e-05	-1.13299e-10	0.651329	5.9288e-05	-1.13299e-10	0.616294
68382988	chr2:68382988:A:G	3.02007e-06	-0.150872	-1.1121	7.51691e-06	-0.3266	-1.12236
68383018	chr2:68383018:T:C	3.54802e-06	-1.13299e-10	-1.10186	1.07693e-05	-1.13299e-10	-1.08941
68383117	chr2:68383117:C:T	2.71263e-06	-1.13299e-10	-1.37033	8.16184e-06	-1.13299e-10	-1.36664
68383980	chr2:68383980:A:G	3.80144e-06	-1.03287	-3.69445e-10	1.07149e-05	-1.09447	-3.69445e-10
68383990	chr2:68383990:G:A	4.30457e-06	-1.54852	0.639943	1.1905e-05	-1.53705	0.547898
68384053	chr2:68384053:G:C	5.41893e-06	-1.51085	0.832498	1.56976e-05	-1.49831	0.785705
68384338	chr2:68384338:C:T	3.8979e-06	-1.13299e-10	-1.00781	1.26561e-05	-1.13299e-10	-0.927971
68384499	chr2:68384499:T:C	1.62969e-06	-1.20825	-0.671609	6.21681e-06	-1.03543	-0.603422
68384580	chr2:68384580:A:G	1.62855e-06	-1.2161	-0.664462	6.20571e-06	-1.0449	-0.595746
68384683	chr2:68384683:C:T	2.71147e-06	-1.13299e-10	-1.37076	8.23212e-06	-1.13299e-10	-1.35807
68384745	chr2:68384745:G:A	8.06823e-05	3.35736	-1.33509	0.000326596	3.69498	-1.37237
68384951	chr2:68384951:G:A	2.22067e-06	-1.57044	-3.69445e-10	6.7724e-06	-1.55326	-3.69445e-10
68385045	chr2:68385045:C:T	2.36053e-06	-1.50936	-3.69445e-10	6.99719e-06	-1.5206	-3.69445e-10
68385046	chr2:68385046:G:A	3.23847e-05	-0.100624	1.21006	8.57456e-05	-0.221991	1.20726
68385152	chr2:68385152:G:A	9.78113e-05	3.52373	-1.30894	0.000391393	3.86436	-1.36076
68385160	chr2:68385160:G:A	2.68011e-06	-0.0369516	-1.34544	6.66955e-06	-0.21878	-1.34978
68385246	chr2:68385246:T:C	6.16727e-05	-0.861545	2.61514	0.000250656	-0.874235	2.9322
68385636	chr2:68385636:G:A	2.75896e-06	-1.13299e-10	-1.3534	8.22183e-06	-1.13299e-10	-1.35932
68385814	chr2:68385814:C:T	8.32218e-07	-1.19937	-1.35254	3.02211e-06	-1.02595	-1.3342
68386144	chr2:68386144:A:AT	1.8981e-06	-0.356704	-1.37069	4.83836e-06	-0.515986	-1.37355
68386914	chr2:68386914:A:T	2.53805e-05	0.0429022	0.822829	6.69839e-05	-0.0849897	0.823329
68386962	chr2:68386962:T:A	1.70686e-05	-1.13299e-10	0.46899	4.75174e-05	-1.13299e-10	0.394983
68387001	chr2:68387001:C:T	6.89157e-05	3.18335	-1.31872	0.000276146	3.52037	-1.36555
68387013	chr2:68387013:T:A	5.20663e-06	-1.54189	0.82357	1.49773e-05	-1.5325	0.772916
68387556	chr2:68387556:A:T	2.38531e-05	-0.0398606	0.843524	6.30885e-05	-0.165597	0.844022
68387786	chr2:68387786:T:G	8.58693e-07	-1.18405	-1.33655	3.1411e-06	-1.00779	-1.31375
68388131	chr2:68388131:A:T	2.39775e-05	-0.0186344	0.827501	6.33663e-05	-0.145228	0.828047
68388263	chr2:68388263:C:T	1.10589e-06	-1.21553	-1.05207	4.3411e-06	-1.05395	-0.944031
68388306	chr2:68388306:A:AG	2.25025e-06	-0.22934	-1.32787	5.68297e-06	-0.400722	-1.32792
68388310	chr2:68388310:G:GA	2.69255e-06	-1.13299e-10	-1.37776	8.12153e-06	-1.13299e-10	-1.37159
68388522	chr2:68388522:T:C	9.36986e-07	-1.17686	-1.25648	3.56764e-06	-1.00922	-1.18499
68388767	chr2:68388767:G:A	8.37307e-07	-1.20186	-1.34396	3.04626e-06	-1.02935	-1.32285
68388953	chr2:68388953:C:T	2.03145e-06	-0.31586	-1.34364	5.15612e-06	-0.47635	-1.34958
68389045	chr2:68389045:G:A	3.89179e-06	-1.13299e-10	-1.00938	1.26344e-05	-1.13299e-10	-0.92969
68389072	chr2:68389072:C:G	3.32541e-06	-1.13299e-10	-1.16666	1.05234e-05	-1.13299e-10	-1.11251
68389306	chr2:68389306:A:G	1.87338e-06	-0.368465	-1.37204	4.78243e-06	-0.526692	-1.37447
68390043	chr2:68390043:C:CAAAG	7.55636e-05	3.26705	-1.31032	0.000301582	3.60449	-1.36156
68390124	chr2:68390124:G:A	3.32614e-06	-1.13299e-10	-1.16644	9.5536e-06	-1.13299e-10	-1.20919
68390484	chr2:68390484:G:A	2.70446e-06	-1.13299e-10	-1.37335	8.20795e-06	-1.13299e-10	-1.36101
68390782	chr2:68390782:A:G	7.16189e-05	-0.807916	2.71103	0.000286381	-0.822249	3.01346
68391237	chr2:68391237:T:TGAGG	7.1684e-05	-0.82928	2.7333	0.000286745	-0.843567	3.03605
68391612	chr2:68391612:A:G	5.38155e-06	-1.47821	0.792935	2.01781e-05	-1.47132	1.00981
68392006	chr2:68392006:A:G	7.8421e-05	3.31566	-1.32182	0.000315556	3.65522	-1.367
68392226	chr2:68392226:C:CCTT	0.000101646	-0.741269	2.99452	0.000442981	-0.754273	3.38169
68392260	chr2:68392260:C:T	1.91086e-06	-0.355472	-1.36522	4.9416e-06	-0.508846	-1.35958
68392261	chr2:68392261:A:G	1.29162e-05	-1.13299e-10	0.190232	3.58624e-05	-1.13299e-10	0.113575
68392314	chr2:68392314:A:G	6.70612e-05	-0.727482	2.56484	0.00026581	-0.742681	2.85935
68392697	chr2:68392697:G:A	4.8764e-06	-1.13299e-10	-0.783842	1.32734e-05	-1.13299e-10	-0.880351
68392731	chr2:68392731:A:G	2.2658e-06	-1.55032	-3.69445e-10	6.69697e-06	-1.56446	-3.69445e-10
68392849	chr2:68392849:C:A	1.82458e-05	1.09933	-0.563647	6.66239e-05	1.27483	-0.541883
68392899	chr2:68392899:G:A	1.71515e-05	-0.26045	0.734288	4.6684e-05	-0.352111	0.729401
68392955	chr2:68392955:T:A	3.56951e-06	-1.13299e-10	-1.09582	1.08279e-05	-1.13299e-10	-1.08398
68393278	chr2:68393278:T:A	1.22133e-06	-1.12515	-1.04316	4.88723e-06	-0.945373	-0.934114
68393716	chr2:68393716:C:T	9.88387e-07	-1.1557	-1.22423	3.79302e-06	-0.981659	-1.15129
68393798	chr2:68393798:C:A	1.30088e-06	-1.1064	-0.998812	5.25504e-06	-0.923797	-0.883129
68394206	chr2:68394206:G:T	1.11396e-05	-1.097	1.13925	4.78641e-05	-0.90306	1.30531
68394295	chr2:68394295:G:A	1.13546e-06	-1.14488	-1.09633	4.47228e-06	-0.968604	-0.99961
68394340	chr2:68394340:G:A	3.01231e-06	-1.56987	0.304328	8.613e-06	-1.5655	0.252661
68394571	chr2:68394571:C:T	4.12864e-05	-0.365729	1.71801	0.000118328	-0.431466	1.73882
68395016	chr2:68395016:CTG:C	4.26825e-06	0.0895916	-1.00664	1.80026e-05	0.394935	-0.97053
68395088	chr2:68395088:C:T	1.4016e-06	-1.13684	-0.893793	5.70673e-06	-0.960168	-0.764298
68395186	chr2:68395186:T:C	9.32413e-06	-0.623912	0.488268	3.52604e-05	-0.622849	0.719497
68395526	chr2:68395526:C:T	4.40418e-06	0.0713843	-0.95708	1.85894e-05	0.374763	-0.918285
68395545	chr2:68395545:T:G	8.63254e-06	-1.13299e-10	-0.212711	2.50886e-05	-1.13299e-10	-0.243701
68395650	chr2:68395650:C:T	3.28606e-06	-1.13299e-10	-1.17856	1.03131e-05	-1.13299e-10	-1.1327
68395782	chr2:68395782:G:A	7.77652e-05	3.30441	-1.31896	0.000312428	3.64383	-1.36557
68395820	chr2:68395820:G:C	7.90124e-06	0.666457	-0.967688	3.48978e-05	1.01719	-0.930876
68395858	chr2:68395858:T:C	1.19117e-05	-0.60765	0.716922	4.60845e-05	-0.59861	0.962974
68396170	chr2:68396170:A:G	8.11854e-06	0.674341	-0.948441	3.59404e-05	1.0268	-0.911047
68396520	chr2:68396520:T:C	7.6959e-05	3.29716	-1.32214	0.000309833	3.637	-1.36708
68396521	chr2:68396521:G:A	1.2756e-05	-1.13299e-10	0.177753	3.76768e-05	-1.13299e-10	0.162932
68396604	chr2:68396604:T:C	3.27758e-06	-1.13299e-10	-1.18114	9.90991e-06	-1.13299e-10	-1.17258
68396783	chr2:68396783:T:C	8.132e-06	0.685965	-0.958408	3.59615e-05	1.03782	-0.921484
68396785	chr2:68396785:C:T	2.71606e-06	-1.36907	-3.69445e-10	7.46356e-06	-1.45608	-3.69445e-10
68396941	chr2:68396941:T:G	2.71836e-06	-1.13299e-10	-1.36822	8.16152e-06	-1.13299e-10	-1.36668
68397128	chr2:68397128:G:A	7.88908e-06	0.67674	-0.979511	3.48279e-05	1.02787	-0.943565
68397224	chr2:68397224:C:T	6.17081e-06	-0.54842	-3.69445e-10	2.76578e-05	-0.146204	-3.69445e-10
68397749	chr2:68397749:TTTATG:T	7.33445e-06	0.62429	-0.999958	3.22985e-05	0.971955	-0.963045
68398056	chr2:68398056:C:T	4.43048e-06	-1.13299e-10	-0.879741	1.21342e-05	-1.13299e-10	-0.970084
68398286	chr2:68398286:C:T	2.71814e-06	-1.13299e-10	-1.3683	8.16026e-06	-1.13299e-10	-1.36684
68398339	chr2:68398339:T:C	8.38157e-05	3.37933	-1.31896	0.000337732	3.72171	-1.36557
68398493	chr2:68398493:C:T	7.365e-06	0.629481	-1.00099	3.24281e-05	0.976931	-0.964019
68398554	chr2:68398554:G:A	7.47017e-06	0.611515	-0.968848	3.29005e-05	0.958012	-0.930639
68398622	chr2:68398622:T:C	3.27906e-06	-1.13299e-10	-1.18069	9.9145e-06	-1.13299e-10	-1.17211
68398644	chr2:68398644:A:G	2.69092e-06	-1.13299e-10	-1.37837	8.07277e-06	-1.13299e-10	-1.37762
68399148	chr2:68399148:C:T	7.29124e-06	0.624607	-1.00618	3.2067e-05	0.971298	-0.969581
68399499	chr2:68399499:T:G	8.35687e-06	0.717218	-0.962385	3.71084e-05	1.07111	-0.923377
68399880	chr2:68399880:T:C	7.76087e-06	-1.13299e-10	-0.319156	2.69218e-05	-1.13299e-10	-0.173175
68400281	chr2:68400281:T:C	2.00314e-05	-1.13299e-10	0.629049	5.72221e-05	-1.13299e-10	0.580827
68400309	chr2:68400309:A:G	7.46124e-06	0.621866	-0.980394	3.28533e-05	0.968071	-0.94213
68400348	chr2:68400348:G:C	2.98068e-06	-1.13299e-10	-1.2761	8.76083e-06	-1.13299e-10	-1.29582
68400443	chr2:68400443:T:C	7.29776e-06	0.627364	-1.00805	3.20902e-05	0.973288	-0.970851
68400961	chr2:68400961:C:CTTAT	6.67684e-06	0.57715	-1.04675	2.91492e-05	0.920561	-1.01425
68401001	chr2:68401001:G:T	3.76774e-06	-0.811253	-0.230522	1.64047e-05	-0.588526	-0.0800204
68401197	chr2:68401197:G:A	9.16309e-06	0.779619	-0.932685	4.0735e-05	1.13494	-0.893964
68401431	chr2:68401431:A:G	7.7915e-06	0.651182	-0.966399	3.44469e-05	1.00066	-0.927356
68401564	chr2:68401564:C:T	7.20255e-06	0.591885	-0.985699	3.16502e-05	0.935559	-0.946928
68401592	chr2:68401592:T:C	7.70499e-06	0.665071	-0.991453	3.40579e-05	1.01517	-0.953219
68401619	chr2:68401619:G:A	3.52545e-05	-0.658242	1.85258	0.000100237	-0.723884	1.86531
68401687	chr2:68401687:T:G	3.03423e-05	-1.13299e-10	1.04429	8.82674e-05	-1.13299e-10	1.01426
68401962	chr2:68401962:T:C	7.9192e-06	0.658892	-0.957852	3.50081e-05	1.00824	-0.918774
68401993	chr2:68401993:A:G	7.88236e-06	0.666233	-0.969857	3.48455e-05	1.01599	-0.93118
68402139	chr2:68402139:A:G	8.02575e-06	0.679298	-0.964893	3.55202e-05	1.02999	-0.926003
68402169	chr2:68402169:A:T	8.0123e-05	3.33775	-1.32243	0.000322576	3.67744	-1.36721
68402277	chr2:68402277:C:T	1.09832e-05	-0.591463	0.619582	4.21036e-05	-0.58439	0.858411
68402320	chr2:68402320:G:A	8.09041e-05	3.34401	-1.31899	0.000325424	3.68466	-1.36564
68402326	chr2:68402326:G:T	1.67596e-06	-0.774322	-1.07754	6.98e-06	-0.54742	-0.975645
68402351	chr2:68402351:C:T	2.65694e-06	-1.53486	0.143781	7.70127e-06	-1.52496	0.100234
68402426	chr2:68402426:G:T	8.75784e-05	3.42422	-1.31994	0.000353794	3.76868	-1.36608
68402768	chr2:68402768:T:A	8.20891e-06	0.702161	-0.965191	3.63982e-05	1.05462	-0.926216
68402886	chr2:68402886:G:A	1.08118e-05	-0.691671	0.704055	4.17373e-05	-0.684597	0.94988
68402906	chr2:68402906:A:G	6.2403e-06	0.524729	-1.06195	2.72427e-05	0.865229	-1.02656
68402992	chr2:68402992:G:T	8.09291e-06	0.687284	-0.964546	3.58178e-05	1.03797	-0.92564
68403030	chr2:68403030:C:G	2.22719e-06	-1.56751	-3.69445e-10	6.6374e-06	-1.57339	-3.69445e-10
68403039	chr2:68403039:CTGAG:C	8.90184e-06	-0.181992	-3.69445e-10	2.73503e-05	-0.157386	-3.69445e-10
68403165	chr2:68403165:C:G	8.4785e-06	0.74727	-0.977987	3.76465e-05	1.10214	-0.940007
68403267	chr2:68403267:C:A	7.21562e-06	-1.13299e-10	-0.392002	2.4887e-05	-1.13299e-10	-0.251769
68403285	chr2:68403285:G:C	8.10334e-06	0.68832	-0.964294	3.58948e-05	1.03986	-0.925376
68403291	chr2:68403291:G:A	1.00871e-05	-1.13299e-10	-0.0569906	3.50714e-05	-1.13299e-10	0.0912728
68403295	chr2:68403295:G:A	1.06308e-05	-0.698074	0.693578	4.1011e-05	-0.690765	0.938491
68403296	chr2:68403296:G:T	2.63121e-06	-1.5406	0.139791	7.62264e-06	-1.53133	0.0963371
68403452	chr2:68403452:T:G	1.03938e-05	-0.732159	0.705123	4.00873e-05	-0.725195	0.950142
68403457	chr2:68403457:C:G	2.02039e-05	-1.13299e-10	0.637624	5.77072e-05	-1.13299e-10	0.589269
68403468	chr2:68403468:G:C	1.03656e-05	-0.692594	0.662836	3.99109e-05	-0.685672	0.906209
68403514	chr2:68403514:C:T	8.07179e-06	0.698563	-0.978437	3.57295e-05	1.05034	-0.940478
68403710	chr2:68403710:C:T	2.69118e-06	-1.13299e-10	-1.37827	8.06649e-06	-1.13299e-10	-1.37839
68403793	chr2:68403793:A:G	8.2773e-06	0.715315	-0.970048	3.67303e-05	1.06884	-0.931351
68403841	chr2:68403841:G:A	2.90246e-05	-1.13299e-10	0.999893	8.12406e-05	-1.13299e-10	0.931302
68404167	chr2:68404167:G:A	7.12205e-06	-1.13299e-10	-0.405055	2.4308e-05	-1.13299e-10	-0.275306
68404240	chr2:68404240:G:A	3.80883e-06	-0.710559	-0.320369	1.68228e-05	-0.475698	-0.16768
68404482	chr2:68404482:G:A	2.71331e-06	-1.13299e-10	-1.37008	8.20079e-06	-1.13299e-10	-1.36188
68404691	chr2:68404691:A:G	8.08467e-06	0.705284	-0.983564	3.58218e-05	1.05829	-0.945843
68404733	chr2:68404733:T:A	7.95493e-05	3.3407	-1.33258	0.000321462	3.67814	-1.37137
68404756	chr2:68404756:A:G	1.15304e-05	-0.587024	0.663762	4.42973e-05	-0.579475	0.904286
68405080	chr2:68405080:C:G	1.42911e-06	-0.938651	-1.07255	4.02562e-06	-1.05521	-1.01822
68405503	chr2:68405503:G:T	7.74004e-06	0.69118	-1.01302	3.4203e-05	1.04284	-0.976636
68405604	chr2:68405604:T:C	7.71536e-06	0.691075	-1.01611	3.4111e-05	1.04338	-0.979878
68405644	chr2:68405644:G:A	1.01253e-05	-0.708331	0.655119	3.89746e-05	-0.70071	0.897508
68405898	chr2:68405898:C:T	3.46764e-06	-0.723125	-0.40165	1.521e-05	-0.488671	-0.25549
68405937	chr2:68405937:T:A	7.62059e-06	0.683374	-1.02077	3.37047e-05	1.036	-0.984475
68405978	chr2:68405978:G:A	7.98749e-05	3.34427	-1.33206	0.000323505	3.68427	-1.37117
68406048	chr2:68406048:C:A	1.23822e-06	-1.06043	-1.09415	3.44853e-06	-1.15978	-1.06839
68406152	chr2:68406152:A:T	2.89941e-06	-1.13299e-10	-1.30374	8.54802e-06	-1.13299e-10	-1.32041
68406872	chr2:68406872:G:T	6.78249e-06	-0.453905	-3.69445e-10	1.90642e-05	-0.518303	-3.69445e-10
68407240	chr2:68407240:G:A	4.27165e-05	-1.13299e-10	1.38634	0.000123321	-1.13299e-10	1.34868
68407347	chr2:68407347:A:G	3.47568e-06	-1.13299e-10	-1.12246	1.10673e-05	-1.13299e-10	-1.06212
68407390	chr2:68407390:T:A	8.65849e-05	3.4245	-1.33162	0.000349545	3.76151	-1.37099
68407506	chr2:68407506:A:G	8.19123e-05	3.37481	-1.33741	0.000332779	3.71455	-1.37319
68407526	chr2:68407526:AG:A	3.51512e-06	-1.13299e-10	-1.11118	1.04647e-05	-1.13299e-10	-1.11811
68407545	chr2:68407545:G:A	9.45785e-06	-1.13299e-10	-0.121405	2.85651e-05	-1.13299e-10	-0.113926
68407635	chr2:68407635:A:G	2.76876e-06	-1.34985	-3.69445e-10	9.91824e-06	-1.17174	-3.69445e-10
68407723	chr2:68407723:C:T	1.59077e-05	-1.13299e-10	0.398551	4.68297e-05	-1.13299e-10	0.380404
68407788	chr2:68407788:A:C	8.45023e-06	0.728076	-0.962133	3.76042e-05	1.08414	-0.923139
68407916	chr2:68407916:T:C	1.00291e-05	0.913731	-0.976494	4.51292e-05	1.28598	-0.942565
68407933	chr2:68407933:A:G	2.24765e-06	-1.55837	-3.69445e-10	6.76296e-06	-1.55465	-3.69445e-10
68408129	chr2:68408129:C:CAAAA	2.89439e-06	-1.13299e-10	-1.30548	8.80394e-06	-1.13299e-10	-1.29091
68408306	chr2:68408306:G:A	3.14128e-06	-1.13299e-10	-1.22362	9.07953e-06	-1.13299e-10	-1.26009
68408330	chr2:68408330:A:G	8.98309e-06	-1.13299e-10	-0.172906	2.59562e-05	-1.13299e-10	-0.209704
68408339	chr2:68408339:A:G	3.58029e-06	-0.698295	-0.394512	1.57771e-05	-0.460536	-0.247018
68408427	chr2:68408427:A:C	7.5687e-07	-1.57119	-1.07562	2.33504e-06	-1.57269	-1.0454
68408459	chr2:68408459:A:G	1.00829e-05	-1.13299e-10	-0.0574114	3.50331e-05	-1.13299e-10	0.0901821
68408467	chr2:68408467:A:G	4.35663e-05	-0.458383	1.86442	0.000124927	-0.522846	1.88447
68408603	chr2:68408603:C:A	3.83807e-05	-1.13299e-10	1.27931	0.000107818	-1.13299e-10	1.21433
68408747	chr2:68408747:A:G	8.67292e-06	0.761053	-0.969097	3.86341e-05	1.11895	-0.930925
68408777	chr2:68408777:C:T	1.03061e-05	-0.653298	0.617782	3.95019e-05	-0.645617	0.855854
68408838	chr2:68408838:G:A	2.68838e-06	-1.53674	0.157428	7.78749e-06	-1.52714	0.113542
68408973	chr2:68408973:C:G	3.5186e-06	-0.721338	-0.388849	1.5465e-05	-0.486367	-0.241164
68409111	chr2:68409111:G:A	2.90583e-05	-1.13299e-10	1.00105	8.13386e-05	-1.13299e-10	0.932507
68409176	chr2:68409176:G:A	2.73673e-06	-1.13299e-10	-1.36149	8.35116e-06	-1.13299e-10	-1.34371
68409791	chr2:68409791:A:T	6.8484e-05	3.18918	-1.33083	0.000276859	3.52807	-1.37068
68410305	chr2:68410305:G:A	2.69231e-06	-1.13299e-10	-1.37785	8.06747e-06	-1.13299e-10	-1.37827
68410498	chr2:68410498:A:C	1.58608e-05	-1.13299e-10	0.395601	4.66997e-05	-1.13299e-10	0.377625
68410578	chr2:68410578:T:C	7.61502e-06	0.638466	-0.976594	3.36529e-05	0.988427	-0.938441
68410597	chr2:68410597:AAC:A	2.27039e-06	-1.5483	-3.69445e-10	6.70652e-06	-1.56303	-3.69445e-10
68410697	chr2:68410697:A:G	3.45214e-06	-0.743173	-0.386084	1.51263e-05	-0.510801	-0.23888
68410736	chr2:68410736:G:C	7.78075e-06	0.669691	-0.986288	3.44074e-05	1.02092	-0.948764
68410855	chr2:68410855:TA:T	9.27264e-05	-0.622482	2.78388	0.000378071	-0.632614	3.10158
68411167	chr2:68411167:G:T	2.28893e-05	-1.13299e-10	0.76242	6.52675e-05	-1.13299e-10	0.712381
68411209	chr2:68411209:C:A	3.34759e-06	-1.13299e-10	-1.16001	1.01188e-05	-1.13299e-10	-1.15171
68411227	chr2:68411227:C:G	3.34174e-06	-0.770581	-0.391176	1.45766e-05	-0.542695	-0.244003
68411303	chr2:68411303:G:A	3.46857e-06	-1.13299e-10	-1.12451	1.1042e-05	-1.13299e-10	-1.0644
68411741	chr2:68411741:A:G	1.00774e-05	-0.768652	0.710694	4.48834e-05	-0.536356	0.87431
68411871	chr2:68411871:G:A	3.5752e-06	-1.13299e-10	-1.09423	1.06627e-05	-1.13299e-10	-1.09936
68411949	chr2:68411949:C:T	2.49651e-06	-0.811105	-0.642251	1.05992e-05	-0.588262	-0.517073
68412038	chr2:68412038:A:G	2.89738e-05	-1.13299e-10	0.998144	8.10957e-05	-1.13299e-10	0.929518
68412141	chr2:68412141:G:A	2.58944e-06	-0.810201	-0.606608	1.10299e-05	-0.586937	-0.478569
68412181	chr2:68412181:A:C	2.55463e-06	-0.796634	-0.633709	1.08758e-05	-0.571782	-0.50779
68412293	chr2:68412293:A:G	4.64444e-06	-0.832579	-3.69445e-10	1.32674e-05	-0.8808	-3.69445e-10
68412439	chr2:68412439:T:C	7.74169e-06	-1.13299e-10	-0.32163	2.64902e-05	-1.13299e-10	-0.189339
68412499	chr2:68412499:G:A	1.10001e-06	-1.021	-1.25194	4.47946e-06	-0.769176	-1.19743
68412504	chr2:68412504:C:T	1.53344e-06	-1.0593	-0.88144	6.3601e-06	-0.814233	-0.801836
68412528	chr2:68412528:G:C	1.50298e-06	-1.05104	-0.909762	6.23095e-06	-0.804067	-0.832517
68412585	chr2:68412585:G:A	1.1901e-06	-1.1504	-1.04382	3.35922e-06	-1.23857	-1.01583
68412608	chr2:68412608:G:A	2.69457e-06	-1.13299e-10	-1.37701	8.08491e-06	-1.13299e-10	-1.37611
68412958	chr2:68412958:T:C	1.34968e-05	-0.0592346	0.293437	6.20936e-05	0.289695	0.372835
68413008	chr2:68413008:G:A	2.93947e-06	-1.13299e-10	-1.29002	8.92224e-06	-1.13299e-10	-1.27757
68413283	chr2:68413283:A:G	6.2125e-06	-0.488859	-0.0528277	2.69689e-05	-0.192617	0.021187
68413489	chr2:68413489:T:C	9.03807e-07	-1.23375	-1.23564	3.51455e-06	-1.03232	-1.17688
68413502	chr2:68413502:G:A	2.04484e-06	-1.57532	-0.0776145	5.85566e-06	-1.57297	-0.125738
68413761	chr2:68413761:A:T	1.55192e-05	-1.13299e-10	0.373825	4.44383e-05	-1.13299e-10	0.327989
68413879	chr2:68413879:T:C	1.26562e-05	-1.13299e-10	0.169898	3.63425e-05	-1.13299e-10	0.126876
68414009	chr2:68414009:C:G	1.55074e-05	-1.13299e-10	0.373067	4.44038e-05	-1.13299e-10	0.327213
68414012	chr2:68414012:T:C	1.42811e-05	-1.13299e-10	0.290689	4.09501e-05	-1.13299e-10	0.24624
68414503	chr2:68414503:G:T	1.55192e-05	-1.13299e-10	0.373825	4.44383e-05	-1.13299e-10	0.327989
68414746	chr2:68414746:C:T	1.55615e-05	-1.13299e-10	0.376548	4.45573e-05	-1.13299e-10	0.330664
68414784	chr2:68414784:T:C	3.31851e-05	-1.13299e-10	1.13385	9.48701e-05	-1.13299e-10	1.0864
68414940	chr2:68414940:A:G	1.63911e-05	-1.13299e-10	0.42849	4.6899e-05	-1.13299e-10	0.381884
68414943	chr2:68414943:A:G	7.7152e-06	-1.13299e-10	-0.325058	2.67795e-05	-1.13299e-10	-0.178476
68414981	chr2:68414981:T:A	1.64258e-05	-1.13299e-10	0.430604	4.69996e-05	-1.13299e-10	0.384026
68415358	chr2:68415358:G:A	1.01151e-06	-1.23982	-1.11698	4.01233e-06	-1.03907	-1.03767
68415450	chr2:68415450:C:A	3.1787e-05	-0.50385	1.59466	0.000143663	-0.501254	2.00261
68415675	chr2:68415675:A:C	7.90225e-07	-1.43737	-1.16632	2.19295e-06	-1.46712	-1.21374
68415724	chr2:68415724:G:C	3.22596e-06	-1.13299e-10	-1.19702	9.77192e-06	-1.13299e-10	-1.1866
68416244	chr2:68416244:C:T	8.50407e-06	-1.13299e-10	-0.227705	2.93255e-05	-1.13299e-10	-0.0876544
68416262	chr2:68416262:T:C	2.63957e-05	2.26465	-1.3597	0.000117617	2.67967	-1.37836
68416330	chr2:68416330:T:C	2.01415e-05	-1.13299e-10	0.634534	5.81281e-05	-1.13299e-10	0.596536
68416367	chr2:68416367:G:A	3.16525e-06	-0.65069	-0.565329	9.13716e-06	-0.788158	-0.465604
68416493	chr2:68416493:T:A	2.51926e-05	2.23633	-1.37803	0.000117779	2.65263	-1.34994
68416542	chr2:68416542:GCT:G	2.04771e-05	-1.13299e-10	0.651057	5.91092e-05	-1.13299e-10	0.613274
68416834	chr2:68416834:G:A	1.34277e-05	-0.108199	0.337269	6.86738e-05	0.250688	0.512568
68416841	chr2:68416841:A:G	2.84359e-05	-1.13299e-10	0.979401	8.23586e-05	-1.13299e-10	0.94497
68417778	chr2:68417778:G:A	2.1126e-05	-1.13299e-10	0.682256	6.09616e-05	-1.13299e-10	0.644131
68418083	chr2:68418083:C:G	2.25904e-06	-1.55331	-3.69445e-10	6.71695e-06	-1.56148	-3.69445e-10
68418605	chr2:68418605:T:C	1.38084e-05	-0.146587	0.403611	6.25649e-05	0.193744	0.476348
68418686	chr2:68418686:C:T	5.26553e-05	-0.405084	2.0006	0.000150271	-0.463467	2.00979
68418688	chr2:68418688:G:A	2.69968e-05	2.30111	-1.37365	0.000123457	2.72243	-1.37265
68418738	chr2:68418738:A:G	1.93342e-05	-1.13299e-10	0.593624	6.16705e-05	-1.13299e-10	0.655693
68418779	chr2:68418779:G:A	2.04167e-05	-1.13299e-10	0.648105	5.90482e-05	-1.13299e-10	0.612241
68418872	chr2:68418872:G:A	9.95254e-07	-1.32449	-1.04852	3.03895e-06	-1.36153	-0.99307
68419404	chr2:68419404:C:T	2.1534e-05	-0.135193	0.836578	9.73349e-05	0.0813545	1.03069
68419639	chr2:68419639:G:T	9.89753e-07	-1.24996	-1.12859	3.96654e-06	-1.0348	-1.05342
68419651	chr2:68419651:G:A	3.0719e-05	-0.299709	1.35634	0.000129727	-0.0686554	1.46797
68419726	chr2:68419726:C:G	2.85317e-06	-1.31982	-3.69445e-10	8.17783e-06	-1.36469	-3.69445e-10
68419913	chr2:68419913:T:C	2.12197e-05	-1.13299e-10	0.686682	6.12836e-05	-1.13299e-10	0.649399
68419963	chr2:68419963:C:T	7.8481e-05	-0.118267	2.11287	0.000333194	0.134099	2.20851
68420134	chr2:68420134:A:G	2.12844e-05	-1.13299e-10	0.689724	6.14696e-05	-1.13299e-10	0.652431
68420299	chr2:68420299:G:A	1.80282e-05	-0.814451	1.33814	5.22154e-05	-0.867919	1.35718
68420375	chr2:68420375:A:G	8.15233e-07	-1.56345	-1.00908	2.7574e-06	-1.54753	-0.904295
68420607	chr2:68420607:C:T	1.1568e-05	-0.756912	0.836907	4.40634e-05	-0.783752	1.10327
68420689	chr2:68420689:A:C	1.35226e-05	-0.796054	1.03217	4.56266e-05	-0.833772	1.18815
68420834	chr2:68420834:T:C	8.10912e-07	-1.54499	-1.03286	2.75031e-06	-1.52167	-0.932726
68421360	chr2:68421360:A:G	9.86474e-06	-0.711048	0.631765	3.68092e-05	-0.736873	0.876508
68421502	chr2:68421502:C:T	4.57844e-06	-0.855433	0.00854097	1.49782e-05	-0.887644	0.128128
68421524	chr2:68421524:G:A	1.28817e-05	-0.560256	0.747813	3.56844e-05	-0.633832	0.742432
68421805	chr2:68421805:AG:A	1.12091e-05	-0.799595	0.848071	4.24574e-05	-0.822735	1.10512
68421894	chr2:68421894:T:G	3.75136e-06	-1.13299e-10	-1.04613	1.15127e-05	-1.13299e-10	-1.02266
68421940	chr2:68421940:G:A	4.00516e-06	-0.980667	-3.69445e-10	1.04498e-05	-1.11953	-3.69445e-10
68422076	chr2:68422076:G:A	4.35632e-06	-0.896622	-3.69445e-10	1.38381e-05	-0.838684	-3.69445e-10
68422082	chr2:68422082:G:A	2.32588e-05	-1.13299e-10	0.778433	6.78929e-05	-1.13299e-10	0.751819
68422166	chr2:68422166:C:T	3.19308e-06	-1.13299e-10	-1.20726	9.28999e-06	-1.13299e-10	-1.23717
68422497	chr2:68422497:C:A	2.83183e-05	2.27466	-1.2994	0.000142816	2.69262	-1.19717
68422559	chr2:68422559:C:T	1.41445e-05	-0.545644	0.826718	5.26755e-05	-0.580578	1.07862
68422565	chr2:68422565:C:T	2.83832e-05	0.0385486	0.939	0.000112463	0.309681	0.946828
68422697	chr2:68422697:C:T	2.58717e-05	2.18342	-1.29852	0.000129422	2.59182	-1.19485
68423102	chr2:68423102:A:G	2.21383e-06	-1.57353	-3.69445e-10	6.62347e-06	-1.57549	-3.69445e-10
68423114	chr2:68423114:A:C	2.2164e-06	-1.57237	-3.69445e-10	6.62553e-06	-1.57518	-3.69445e-10
68423178	chr2:68423178:A:G	2.69409e-06	-1.13299e-10	-1.37719	8.06638e-06	-1.13299e-10	-1.37841
68423241	chr2:68423241:A:G	2.3628e-05	2.13857	-1.34439	0.000105274	2.56706	-1.37661
68423582	chr2:68423582:A:G	2.56862e-05	-1.13299e-10	0.877703	9.54563e-05	-1.13299e-10	1.09256
68423647	chr2:68423647:G:A	3.91087e-06	-1.13299e-10	-1.00449	1.16251e-05	-1.13299e-10	-1.01295
68423865	chr2:68423865:G:A	2.33139e-06	-0.951715	-0.570071	9.26655e-06	-0.834735	-0.404967
68423970	chr2:68423970:T:C	3.99182e-06	-1.13299e-10	-0.984004	1.30994e-05	-1.13299e-10	-0.893544
68424268	chr2:68424268:T:C	4.28711e-05	2.12114	-0.731189	0.000249191	2.61515	-0.563042
68424611	chr2:68424611:T:G	2.71986e-06	-1.13299e-10	-1.36767	8.15231e-06	-1.13299e-10	-1.36781
68424631	chr2:68424631:C:T	4.73463e-06	-0.260426	-0.55292	1.63799e-05	-0.252339	-0.417719
68424662	chr2:68424662:C:A	2.69485e-06	-1.13299e-10	-1.37691	8.07969e-06	-1.13299e-10	-1.37676
68424710	chr2:68424710:G:T	2.69463e-06	-1.13299e-10	-1.37699	8.07901e-06	-1.13299e-10	-1.37684
68424771	chr2:68424771:G:A	3.9816e-06	-1.13299e-10	-0.986567	1.22554e-05	-1.13299e-10	-0.960144
68425042	chr2:68425042:C:A	1.79802e-06	-0.407719	-1.37385	6.60442e-06	-0.224076	-1.3543
68425204	chr2:68425204:G:C	2.69488e-06	-1.13299e-10	-1.37689	8.07979e-06	-1.13299e-10	-1.37675
68425448	chr2:68425448:G:A	1.62918e-06	-0.774963	-1.10521	6.39699e-06	-0.604004	-1.00628
68425523	chr2:68425523:A:T	4.0278e-06	-1.13299e-10	-0.97503	1.30819e-05	-1.13299e-10	-0.89488
68425753	chr2:68425753:G:T	2.69968e-06	-1.13299e-10	-1.37512	8.09129e-06	-1.13299e-10	-1.37532
68425993	chr2:68425993:G:A	3.02389e-06	-1.13299e-10	-1.26171	9.10029e-06	-1.13299e-10	-1.25781
68426681	chr2:68426681:A:C	2.72809e-06	-1.13299e-10	-1.36465	8.18464e-06	-1.13299e-10	-1.36385
68426734	chr2:68426734:T:C	4.25975e-05	2.34078	-0.957234	0.000208776	2.81155	-0.936402
68426905	chr2:68426905:CA:C	5.80309e-06	-1.13299e-10	-0.609859	1.55541e-05	-1.13299e-10	-0.721786
68426973	chr2:68426973:A:T	2.88538e-06	-1.13299e-10	-1.30859	8.89086e-06	-1.13299e-10	-1.28109
68427064	chr2:68427064:C:T	2.83266e-06	-1.13299e-10	-1.32703	8.69703e-06	-1.13299e-10	-1.30313
68427400	chr2:68427400:T:A	2.69474e-06	-1.13299e-10	-1.37695	8.07935e-06	-1.13299e-10	-1.3768
68427608	chr2:68427608:A:G	2.77231e-06	-1.13299e-10	-1.34857	8.46217e-06	-1.13299e-10	-1.33051
68427766	chr2:68427766:G:A	2.2411e-05	2.03075	-1.28944	0.000101154	2.45247	-1.30193
68427776	chr2:68427776:C:T	2.69484e-06	-1.13299e-10	-1.37691	8.07967e-06	-1.13299e-10	-1.37676
68428273	chr2:68428273:T:A	4.55002e-06	-1.13299e-10	-0.853119	1.40516e-05	-1.13299e-10	-0.823373
68428576	chr2:68428576:T:C	2.78623e-06	-1.13299e-10	-1.34356	8.52255e-06	-1.13299e-10	-1.3234
68428587	chr2:68428587:A:T	2.69815e-06	-1.13299e-10	-1.37569	8.08849e-06	-1.13299e-10	-1.37567
68428704	chr2:68428704:A:G	1.80953e-05	0.5274	-3.69445e-10	8.54976e-05	0.982376	-3.69445e-10
68428817	chr2:68428817:A:G	2.50374e-06	-1.1273	-0.323162	7.41452e-06	-1.15103	-0.311644
68428886	chr2:68428886:T:C	2.75869e-06	-1.13299e-10	-1.35349	8.42875e-06	-1.13299e-10	-1.33446
68428895	chr2:68428895:G:A	2.73378e-06	-1.13299e-10	-1.36256	8.1991e-06	-1.13299e-10	-1.36209
68429015	chr2:68429015:A:G	4.4764e-06	-0.298136	-0.571295	1.66785e-05	-0.270112	-0.381882
68429223	chr2:68429223:G:T	3.27912e-06	-1.13299e-10	-1.18067	1.00646e-05	-1.13299e-10	-1.15709
68429282	chr2:68429282:A:G	2.94679e-05	2.17786	-1.16281	0.000141192	2.63804	-1.15403
68429416	chr2:68429416:T:C	5.41797e-06	-0.205131	-0.473398	2.02326e-05	-0.178474	-0.280342
68429772	chr2:68429772:G:A	2.70239e-06	-1.13299e-10	-1.37411	8.12088e-06	-1.13299e-10	-1.37167
68429875	chr2:68429875:G:T	2.73378e-06	-1.13299e-10	-1.36256	8.1991e-06	-1.13299e-10	-1.36209
68429882	chr2:68429882:A:G	3.8802e-06	-0.503299	-0.509063	1.59004e-05	-0.453519	-0.246252
68429885	chr2:68429885:G:A	4.15261e-06	-0.307856	-0.636657	1.42605e-05	-0.299115	-0.509504
68429922	chr2:68429922:A:G	2.24667e-06	-1.15774	-0.40106	6.64616e-06	-1.18065	-0.391426
68429968	chr2:68429968:A:AG	4.90309e-05	2.08064	-0.556444	0.000292298	2.57957	-0.367903
68429984	chr2:68429984:A:G	3.8758e-06	-0.492339	-0.52116	1.5866e-05	-0.442012	-0.259923
68430089	chr2:68430089:C:A	2.91686e-06	-1.13299e-10	-1.29774	8.83056e-06	-1.13299e-10	-1.28789
68430156	chr2:68430156:T:C	2.79607e-06	-1.13299e-10	-1.34004	8.54355e-06	-1.13299e-10	-1.32094
68430396	chr2:68430396:A:G	2.96335e-06	-1.13299e-10	-1.28193	8.85426e-06	-1.13299e-10	-1.28521
68431320	chr2:68431320:C:T	9.86665e-07	-1.12379	-1.25789	3.46706e-06	-1.06971	-1.1531
68431385	chr2:68431385:T:G	2.82055e-06	-1.13299e-10	-1.33132	8.46987e-06	-1.13299e-10	-1.3296
68431635	chr2:68431635:T:C	5.97416e-06	-1.13299e-10	-0.580807	1.82929e-05	-1.13299e-10	-0.559599
68431658	chr2:68431658:T:C	3.13196e-05	1.46621	-0.390212	0.000182417	1.93126	-0.191072
68431719	chr2:68431719:T:C	2.80327e-05	1.43251	-0.46739	0.000162471	1.89552	-0.271131
68432344	chr2:68432344:C:G	2.73605e-06	-1.13299e-10	-1.36173	8.1059e-06	-1.13299e-10	-1.37352
68432733	chr2:68432733:C:T	2.83275e-06	-1.13299e-10	-1.327	8.55825e-06	-1.13299e-10	-1.31922
68432754	chr2:68432754:T:C	1.16313e-05	-1.13299e-10	0.0854471	3.65905e-05	-1.13299e-10	0.133675
68432980	chr2:68432980:T:C	1.11815e-06	-1.56474	-0.69183	3.03528e-06	-1.57272	-0.783087
68432994	chr2:68432994:G:A	1.9634e-06	-0.70883	-0.984743	6.26252e-06	-0.552065	-1.07947
68433027	chr2:68433027:G:A	1.14355e-06	-1.56885	-0.66526	3.10729e-06	-1.57457	-0.757787
68433054	chr2:68433054:CA:C	1.11044e-06	-1.5644	-0.6991	3.01535e-06	-1.57254	-0.789855
68433360	chr2:68433360:G:A	9.23537e-07	-1.50948	-0.938318	2.49215e-06	-1.53111	-1.02185
68433582	chr2:68433582:T:G	3.05629e-05	1.5429	-0.491365	0.000178299	2.01513	-0.297782
68433639	chr2:68433639:C:T	4.91427e-06	-1.13299e-10	-0.776108	1.50957e-05	-1.13299e-10	-0.751706
68433712	chr2:68433712:C:T	1.77502e-06	-0.662191	-1.13225	5.76089e-06	-0.50938	-1.20564
68433757	chr2:68433757:T:C	5.03036e-06	-1.13299e-10	-0.752759	1.5464e-05	-1.13299e-10	-0.727598
68433813	chr2:68433813:T:A	1.23676e-05	-1.13299e-10	0.146833	3.89304e-05	-1.13299e-10	0.195664
68433867	chr2:68433867:A:G	2.88579e-05	1.47194	-0.477808	0.000167334	1.937	-0.283119
68434117	chr2:68434117:G:A	9.2985e-07	-1.53541	-0.905567	2.5172e-06	-1.55067	-0.992296
68434313	chr2:68434313:A:T	2.42899e-06	-1.50826	0.0274895	6.29098e-06	-1.53103	-0.095966
68434382	chr2:68434382:G:A	4.31153e-06	-0.393717	-0.51324	1.46527e-05	-0.354682	-0.426806
68435256	chr2:68435256:A:G	2.23428e-05	1.49025	-0.751993	0.000149208	2.06857	-0.529335
68435778	chr2:68435778:G:A	3.02428e-06	-1.13299e-10	-1.26158	8.87739e-06	-1.13299e-10	-1.2826
68435938	chr2:68435938:T:C	3.58963e-05	1.30586	-0.0934798	0.000126528	1.44589	-0.0715379
68436234	chr2:68436234:A:G	2.7645e-06	-1.35139	-3.69445e-10	8.56659e-06	-1.31824	-3.69445e-10
68436402	chr2:68436402:T:C	8.52143e-06	0.921798	-1.14746	8.18685e-05	1.94278	-1.00378
68436464	chr2:68436464:T:C	2.88087e-06	-1.13299e-10	-1.31016	8.33519e-06	-1.13299e-10	-1.34563
68436741	chr2:68436741:C:T	2.69127e-06	-1.13299e-10	-1.37824	8.07966e-06	-1.13299e-10	-1.37676
68436814	chr2:68436814:G:C	2.11492e-06	-0.600398	-1.01883	7.34388e-06	-0.505759	-0.966486
68437280	chr2:68437280:G:C	3.06447e-06	-1.13299e-10	-1.24838	8.84434e-06	-1.13299e-10	-1.28633
68437543	chr2:68437543:G:A	3.73279e-05	-1.13299e-10	1.25149	0.000126804	-1.13299e-10	1.37653
68437799	chr2:68437799:G:A	2.83387e-06	-1.13299e-10	-1.32661	8.29993e-06	-1.13299e-10	-1.34987
68437880	chr2:68437880:A:G	8.96032e-06	1.09857	-1.27402	8.53634e-05	2.15028	-1.16948
68437932	chr2:68437932:C:T	3.25492e-06	-1.13299e-10	-1.18808	9.24534e-06	-1.13299e-10	-1.24199
68437934	chr2:68437934:G:A	2.88969e-06	-1.13299e-10	-1.3071	8.52007e-06	-1.13299e-10	-1.32369
68438314	chr2:68438314:T:C	2.83044e-06	-1.13299e-10	-1.32782	8.29086e-06	-1.13299e-10	-1.35096
68438520	chr2:68438520:T:C	1.05565e-05	1.15506	-1.16657	0.000105258	2.21796	-1.02766
68438568	chr2:68438568:A:C	2.79454e-06	-1.13299e-10	-1.34058	8.28377e-06	-1.13299e-10	-1.35181
68438760	chr2:68438760:A:G	1.07477e-05	1.18748	-1.18104	0.00010734	2.25643	-1.04653
68438813	chr2:68438813:C:T	2.19191e-06	-0.50609	-1.07739	7.85305e-06	-0.379767	-1.02544
68439013	chr2:68439013:A:G	2.8148e-06	-1.13299e-10	-1.33336	8.32339e-06	-1.13299e-10	-1.34704
68439238	chr2:68439238:C:T	2.83602e-06	-1.13299e-10	-1.32585	8.38125e-06	-1.13299e-10	-1.34012
68439468	chr2:68439468:G:A	0.000336286	-1.13299e-10	3.44971	0.00113372	-1.13299e-10	3.56715
68439593	chr2:68439593:A:G	3.05093e-06	-1.13299e-10	-1.2528	8.80921e-06	-1.13299e-10	-1.29032
68439644	chr2:68439644:A:G	3.30017e-06	-0.730551	-0.443727	1.11845e-05	-0.653079	-0.398501
68439778	chr2:68439778:A:G	2.69727e-06	-1.13299e-10	-1.37601	8.09958e-06	-1.13299e-10	-1.3743
68439790	chr2:68439790:A:T	6.61586e-07	-1.41004	-1.37132	1.97121e-06	-1.41758	-1.36989
68439905	chr2:68439905:A:G	1.8624e-06	-1.35127	-0.39511	6.01736e-06	-1.16236	-0.5091
68440029	chr2:68440029:T:C	2.81413e-06	-1.13299e-10	-1.3336	8.25592e-06	-1.13299e-10	-1.35518
68440132	chr2:68440132:A:C	3.66034e-06	-1.13299e-10	-1.07069	1.02376e-05	-1.13299e-10	-1.14004
68440261	chr2:68440261:G:T	4.46233e-06	-1.13299e-10	-0.87258	1.5527e-05	-1.13299e-10	-0.723532
68440303	chr2:68440303:G:T	3.85151e-06	-1.13299e-10	-1.01978	1.0715e-05	-1.13299e-10	-1.09447
68440415	chr2:68440415:C:T	2.7072e-06	-1.13299e-10	-1.37233	8.08464e-06	-1.13299e-10	-1.37615
68440590	chr2:68440590:C:T	7.23439e-07	-1.31706	-1.37493	2.15205e-06	-1.32585	-1.37384
68440901	chr2:68440901:C:T	2.75658e-06	-1.13299e-10	-1.35426	8.13833e-06	-1.13299e-10	-1.36953
68441166	chr2:68441166:A:T	1.02413e-06	-1.37688	-0.967529	3.33562e-06	-1.20393	-1.05752
68441421	chr2:68441421:G:A	1.0272e-06	-1.39319	-0.94822	3.31826e-06	-1.22605	-1.04062
68441849	chr2:68441849:C:A	2.75953e-06	-1.13299e-10	-1.35319	8.14371e-06	-1.13299e-10	-1.36887
68441851	chr2:68441851:A:G	1.12387e-06	-1.42736	-0.82411	3.50165e-06	-1.28189	-0.930985
68441899	chr2:68441899:G:C	2.70885e-06	-1.13299e-10	-1.37173	8.12002e-06	-1.13299e-10	-1.37178
68442130	chr2:68442130:A:G	2.68498e-06	-0.732857	-0.647718	9.05832e-06	-0.691105	-0.571325
68442720	chr2:68442720:A:G	2.97432e-06	-1.13299e-10	-1.27823	8.81133e-06	-1.13299e-10	-1.29007
68442860	chr2:68442860:T:C	2.94884e-06	-1.13299e-10	-1.28684	8.55556e-06	-1.13299e-10	-1.31953
68442924	chr2:68442924:T:A	9.83685e-06	-0.0821141	-3.69445e-10	3.09892e-05	-0.0324746	-3.69445e-10
68442996	chr2:68442996:T:C	2.74509e-06	-1.13299e-10	-1.35844	8.11855e-06	-1.13299e-10	-1.37196
68443178	chr2:68443178:T:C	1.08607e-05	-1.13299e-10	0.0168976	3.22531e-05	-1.13299e-10	0.00750134
68443274	chr2:68443274:A:G	2.94579e-06	-1.13299e-10	-1.28787	9.44718e-06	-1.13299e-10	-1.2204
68443789	chr2:68443789:G:A	7.89576e-07	-1.23231	-1.3722	2.86156e-06	-1.0371	-1.37765
68443981	chr2:68443981:T:C	2.36428e-06	-1.50778	-3.69445e-10	7.17383e-06	-1.49567	-3.69445e-10
68444218	chr2:68444218:A:T	2.21267e-06	-1.57405	-3.69445e-10	6.93749e-06	-1.52917	-3.69445e-10
68444245	chr2:68444245:C:T	2.80993e-06	-1.13299e-10	-1.33509	8.2423e-06	-1.13299e-10	-1.35683
68444362	chr2:68444362:C:T	8.00508e-07	-1.33479	-1.25597	2.77249e-06	-1.14178	-1.30458
68444396	chr2:68444396:T:G	6.3504e-05	0.953563	0.829291	0.00076072	2.02077	1.14738
68444402	chr2:68444402:C:T	0.0011388	-1.13299e-10	4.66948	0.00429807	-1.13299e-10	4.89981
68444504	chr2:68444504:A:G	3.31458e-06	-1.13299e-10	-1.16992	9.3679e-06	-1.13299e-10	-1.22882
68444544	chr2:68444544:A:G	3.3689e-06	-1.13299e-10	-1.15366	9.49085e-06	-1.13299e-10	-1.21578
68444567	chr2:68444567:G:T	3.31178e-06	-1.13299e-10	-1.17076	1.02656e-05	-1.13299e-10	-1.13731
68444800	chr2:68444800:T:A	2.72341e-06	-0.516075	-0.850291	9.2961e-06	-0.479586	-0.756932
68444854	chr2:68444854:G:A	2.71114e-06	-1.13299e-10	-1.37088	8.07052e-06	-1.13299e-10	-1.37789
68444883	chr2:68444883:C:T	1.17047e-05	1.37812	-1.28638	9.38139e-05	2.41411	-1.33891
68445007	chr2:68445007:C:A	2.45102e-06	-0.622093	-0.849653	8.36149e-06	-0.585385	-0.757091
68445121	chr2:68445121:G:A	3.42103e-06	-1.13299e-10	-1.13831	9.73184e-06	-1.13299e-10	-1.19071
68445586	chr2:68445586:C:T	2.75757e-06	-1.13299e-10	-1.3539	8.33011e-06	-1.13299e-10	-1.34624
68445662	chr2:68445662:G:A	3.44687e-06	-1.13299e-10	-1.13078	9.79659e-06	-1.13299e-10	-1.18408
68446049	chr2:68446049:G:A	5.07612e-06	-1.13299e-10	-0.743704	1.38966e-05	-1.13299e-10	-0.83447
68446091	chr2:68446091:T:C	5.24221e-06	-0.526876	-0.18463	1.87304e-05	-0.487663	-0.0483041
68446270	chr2:68446270:T:C	2.39798e-06	-1.49362	-3.69445e-10	7.03549e-06	-1.51514	-3.69445e-10
68446586	chr2:68446586:ATG:A	2.90318e-06	-1.13299e-10	-1.30244	8.44231e-06	-1.13299e-10	-1.33286
68446667	chr2:68446667:G:GT	2.91994e-06	-1.13299e-10	-1.29669	8.47983e-06	-1.13299e-10	-1.32842
68446922	chr2:68446922:G:C	2.43926e-06	-0.552751	-0.923803	8.28321e-06	-0.515306	-0.836576
68447167	chr2:68447167:C:T	3.39626e-06	-1.13299e-10	-1.14558	9.63535e-06	-1.13299e-10	-1.20067
68447459	chr2:68447459:G:T	4.8303e-06	-1.13299e-10	-0.793342	1.47417e-05	-1.13299e-10	-0.775433
68447593	chr2:68447593:C:T	8.51372e-06	-0.125253	-0.101319	3.25006e-05	-0.0328383	0.0479838
68447665	chr2:68447665:C:T	8.79822e-07	-1.16215	-1.33414	3.39221e-06	-0.879389	-1.36524
68447687	chr2:68447687:T:A	2.78552e-06	-1.13299e-10	-1.34381	8.38714e-06	-1.13299e-10	-1.33941
68448001	chr2:68448001:G:A	3.00011e-06	-1.13299e-10	-1.2696	8.65005e-06	-1.13299e-10	-1.30855
68448111	chr2:68448111:C:T	3.29524e-06	-1.13299e-10	-1.17577	9.42571e-06	-1.13299e-10	-1.22267
68448380	chr2:68448380:T:A	2.75e-06	-1.13299e-10	-1.35665	8.37508e-06	-1.13299e-10	-1.34085
68448519	chr2:68448519:G:T	4.55062e-05	2.17227	-0.722669	0.000434895	3.49311	-0.884122
68448523	chr2:68448523:C:T	2.86951e-06	-1.13299e-10	-1.31411	8.36068e-06	-1.13299e-10	-1.34257
68448624	chr2:68448624:G:A	3.15516e-06	-1.13299e-10	-1.21921	9.07561e-06	-1.13299e-10	-1.26052
68448653	chr2:68448653:G:A	2.94239e-06	-1.13299e-10	-1.28903	8.52614e-06	-1.13299e-10	-1.32298
68448669	chr2:68448669:G:A	1.02627e-06	-1.00748	-1.33484	4.19545e-06	-0.667271	-1.36484
68448809	chr2:68448809:G:A	2.03892e-06	-0.708114	-0.947715	6.90494e-06	-0.673801	-0.860074
68448876	chr2:68448876:A:T	4.25313e-05	2.10466	-0.722669	0.000402802	3.41645	-0.884122
68448883	chr2:68448883:G:A	2.42047e-06	-1.48429	-3.69445e-10	8.3407e-06	-1.34497	-3.69445e-10
68448948	chr2:68448948:C:A	2.88989e-06	-1.13299e-10	-1.30703	8.40916e-06	-1.13299e-10	-1.33679
68448974	chr2:68448974:C:G	3.19499e-06	-1.13299e-10	-1.20667	9.17401e-06	-1.13299e-10	-1.24974
68449167	chr2:68449167:A:T	2.48721e-05	-1.13299e-10	0.845496	8.13755e-05	-1.13299e-10	0.932961
68449207	chr2:68449207:A:G	3.0077e-06	-0.224286	-1.04279	1.06429e-05	-0.138531	-0.96269
68449265	chr2:68449265:A:G	2.85949e-06	-1.13299e-10	-1.31761	8.34236e-06	-1.13299e-10	-1.34477
68449388	chr2:68449388:G:C	3.56423e-06	-1.13299e-10	-1.0973	1.04955e-05	-1.13299e-10	-1.11517
68452235	chr2:68452235:C:G	9.6784e-07	-1.0381	-1.36284	3.86771e-06	-0.775114	-1.33834
68452407	chr2:68452407:C:T	9.91122e-07	-1.04671	-1.33046	4.00076e-06	-0.717231	-1.3624
68452432	chr2:68452432:AG:A	9.95952e-07	-1.05764	-1.31467	3.98763e-06	-0.73063	-1.35229
68452466	chr2:68452466:C:A	2.88431e-06	-1.13299e-10	-1.30896	8.39698e-06	-1.13299e-10	-1.33824
68452816	chr2:68452816:T:C	1.6864e-06	-0.689573	-1.15608	5.63187e-06	-0.650394	-1.08728
68452853	chr2:68452853:A:G	2.84568e-06	-1.13299e-10	-1.32245	8.31366e-06	-1.13299e-10	-1.34821
68453162	chr2:68453162:G:C	6.505e-05	2.30019	-0.493281	0.00067516	3.63451	-0.585676
68453223	chr2:68453223:T:A	3.59241e-06	-1.34612	0.256695	1.37501e-05	-1.30788	0.462807
68453242	chr2:68453242:G:A	3.18611e-06	-1.13299e-10	-1.20945	9.15179e-06	-1.13299e-10	-1.25216
68453281	chr2:68453281:C:T	2.28737e-06	-1.54085	-3.69445e-10	6.89353e-06	-1.53553	-3.69445e-10
68453392	chr2:68453392:C:T	2.45968e-06	-1.46822	-3.69445e-10	6.87386e-06	-1.53839	-3.69445e-10
68453618	chr2:68453618:G:T	7.86182e-06	-1.13299e-10	-0.306231	2.66695e-05	-1.13299e-10	-0.182593
68453708	chr2:68453708:C:A	2.89708e-06	-1.13299e-10	-1.30455	8.59336e-06	-1.13299e-10	-1.31512
68453934	chr2:68453934:C:T	0.000290041	-1.13299e-10	3.30177	0.00108043	-1.13299e-10	3.519
68453988	chr2:68453988:G:A	8.31844e-05	2.05281	-3.69445e-10	0.00116497	3.59434	-3.69445e-10
68453989	chr2:68453989:G:T	0.000367038	-1.13299e-10	3.53722	0.00137435	-1.13299e-10	3.75962
68454363	chr2:68454363:C:T	3.31257e-06	-1.13299e-10	-1.17053	9.74928e-06	-1.13299e-10	-1.18892
68454392	chr2:68454392:A:T	1.36967e-06	-0.724491	-1.32919	3.55854e-06	-0.833656	-1.36311
68454603	chr2:68454603:G:A	0.000147673	-1.13299e-10	2.62675	0.000541212	-1.13299e-10	2.8277
68454685	chr2:68454685:A:G	3.27003e-06	-1.13299e-10	-1.18345	9.63181e-06	-1.13299e-10	-1.20104
68454812	chr2:68454812:G:A	6.33325e-05	1.78015	-3.69445e-10	0.000837301	3.26407	-3.69445e-10
68455124	chr2:68455124:A:G	3.12272e-05	2.44325	-1.37021	0.000267462	3.50129	-1.37843
68455208	chr2:68455208:A:G	2.69333e-06	-1.13299e-10	-1.37747	8.08564e-06	-1.13299e-10	-1.37602
68455209	chr2:68455209:C:T	3.26913e-06	-1.13299e-10	-1.18373	9.62936e-06	-1.13299e-10	-1.2013
68455473	chr2:68455473:T:C	2.69343e-06	-1.13299e-10	-1.37743	8.08613e-06	-1.13299e-10	-1.37596
68455662	chr2:68455662:G:A	1.85213e-05	1.92844	-1.37777	0.000142901	2.86732	-1.37128
68456038	chr2:68456038:C:G	2.96367e-05	1.02076	-3.69445e-10	0.000298769	2.23356	-3.69445e-10
68456076	chr2:68456076:A:T	3.31599e-06	-1.13299e-10	-1.16949	9.7605e-06	-1.13299e-10	-1.18777
68456306	chr2:68456306:G:A	1.0451e-05	-1.13299e-10	-0.0215537	3.42465e-05	-1.13299e-10	0.0674718
68456386	chr2:68456386:G:C	6.00917e-05	1.72762	-3.69445e-10	0.000784375	3.19877	-3.69445e-10
68456406	chr2:68456406:C:T	3.57234e-06	-1.13299e-10	-1.09503	1.04835e-05	-1.13299e-10	-1.11631
68456501	chr2:68456501:C:T	4.16463e-06	-1.13299e-10	-0.941623	1.31559e-05	-1.13299e-10	-0.889242
68456508	chr2:68456508:C:T	6.33625e-05	1.78062	-3.69445e-10	0.000839258	3.2664	-3.69445e-10
68456973	chr2:68456973:G:A	1.7032e-06	-0.765931	-1.06981	9.44948e-06	-0.0619473	-1.15821
68457033	chr2:68457033:T:C	5.91163e-05	1.71126	-3.69445e-10	0.000772637	3.1837	-3.69445e-10
68457073	chr2:68457073:A:G	1.17237e-06	-1.06255	-1.14667	3.57596e-06	-1.1364	-1.05548
68457265	chr2:68457265:T:C	0.000351042	-1.13299e-10	3.49266	0.00130721	-1.13299e-10	3.70954
68457402	chr2:68457402:C:T	4.14089e-06	-1.13299e-10	-0.94734	1.30871e-05	-1.13299e-10	-0.894487
68457491	chr2:68457491:G:A	5.7061e-05	1.67587	-3.69445e-10	0.000740173	3.14077	-3.69445e-10
68457841	chr2:68457841:T:C	2.74637e-06	-1.13299e-10	-1.35797	8.28947e-06	-1.13299e-10	-1.35113
68457898	chr2:68457898:T:C	2.7855e-06	-1.13299e-10	-1.34382	8.2989e-06	-1.13299e-10	-1.34999
68457990	chr2:68457990:T:C	3.62036e-06	-1.13299e-10	-1.08168	1.07183e-05	-1.13299e-10	-1.09416
68458217	chr2:68458217:T:C	4.30232e-06	-1.13299e-10	-0.909095	1.36129e-05	-1.13299e-10	-0.855096
68458221	chr2:68458221:T:G	3.62479e-06	-1.13299e-10	-1.08045	1.06316e-05	-1.13299e-10	-1.10228
68458319	chr2:68458319:G:A	6.81877e-05	1.85401	-3.69445e-10	0.000918191	3.35629	-3.69445e-10
68458783	chr2:68458783:C:T	0.000247103	-1.13299e-10	3.14155	0.000913141	-1.13299e-10	3.35078
68458856	chr2:68458856:T:A	8.9052e-07	-1.54628	-0.937919	2.4072e-06	-1.53584	-1.05181
68459391	chr2:68459391:A:G	4.14242e-05	2.69455	-1.33894	0.000351445	3.76413	-1.36818
68459393	chr2:68459393:G:A	4.36359e-06	-1.13299e-10	-0.894955	1.36117e-05	-1.13299e-10	-0.855182
68460267	chr2:68460267:T:A	7.0295e-05	1.88445	-3.69445e-10	0.000952106	3.39256	-3.69445e-10
68460324	chr2:68460324:G:C	4.65957e-06	-1.13299e-10	-0.829326	1.36337e-05	-1.13299e-10	-0.853569
68460436	chr2:68460436:A:G	4.72412e-06	-1.13299e-10	-0.81557	1.48199e-05	-1.13299e-10	-0.770139
68460591	chr2:68460591:A:T	6.83201e-05	1.85595	-3.69445e-10	0.000920412	3.35871	-3.69445e-10
68460774	chr2:68460774:T:A	2.7854e-06	-1.13299e-10	-1.34386	8.29867e-06	-1.13299e-10	-1.35002
68460837	chr2:68460837:A:G	2.7017e-06	-1.13299e-10	-1.37437	8.12641e-06	-1.13299e-10	-1.37099
68460890	chr2:68460890:G:A	8.18875e-06	-1.13299e-10	-0.265488	2.68522e-05	-1.13299e-10	-0.175766
68460945	chr2:68460945:G:A	3.57618e-06	-1.13299e-10	-1.09395	1.04958e-05	-1.13299e-10	-1.11514
68460955	chr2:68460955:A:G	6.11216e-06	-1.13299e-10	-0.55797	1.6648e-05	-1.13299e-10	-0.65382
68460968	chr2:68460968:T:C	2.70311e-06	-1.13299e-10	-1.37385	8.1254e-06	-1.13299e-10	-1.37112
68461029	chr2:68461029:G:A	2.73888e-06	-1.13299e-10	-1.3607	8.1714e-06	-1.13299e-10	-1.36547
68461756	chr2:68461756:G:A	3.54123e-06	-1.13299e-10	-1.10378	1.03787e-05	-1.13299e-10	-1.12636
68461906	chr2:68461906:G:A	4.61337e-06	-1.13299e-10	-0.839292	1.44565e-05	-1.13299e-10	-0.794967
68462021	chr2:68462021:T:C	9.54107e-06	1.25154	-1.36418	6.04456e-05	2.00889	-1.37326
68462578	chr2:68462578:G:C	3.6256e-06	-1.13299e-10	-1.08023	1.06339e-05	-1.13299e-10	-1.10207
68462801	chr2:68462801:A:G	3.51941e-06	-1.13299e-10	-1.10996	9.98295e-06	-1.13299e-10	-1.16523
68462860	chr2:68462860:G:C	6.64914e-05	1.82882	-3.69445e-10	0.000890667	3.32586	-3.69445e-10
68463578	chr2:68463578:G:A	6.89892e-05	1.8657	-3.69445e-10	0.000930246	3.36934	-3.69445e-10
68463837	chr2:68463837:C:G	2.69075e-06	-1.13299e-10	-1.37843	8.07774e-06	-1.13299e-10	-1.377
68463907	chr2:68463907:A:T	3.72907e-06	-1.13299e-10	-1.05209	1.09416e-05	-1.13299e-10	-1.07355
68464135	chr2:68464135:T:C	3.64912e-06	-1.13299e-10	-1.07376	1.06951e-05	-1.13299e-10	-1.09633
68464403	chr2:68464403:G:A	0.000183703	-1.13299e-10	2.84507	0.000663374	-1.13299e-10	3.03123
68464418	chr2:68464418:T:C	3.56145e-06	-1.13299e-10	-1.09808	1.04484e-05	-1.13299e-10	-1.11966
68464554	chr2:68464554:G:A	4.46546e-06	-1.13299e-10	-0.871877	1.4155e-05	-1.13299e-10	-0.816046
68465444	chr2:68465444:A:C	4.12361e-06	-1.13299e-10	-0.951521	1.20415e-05	-1.13299e-10	-0.977752
68465750	chr2:68465750:G:T	4.43701e-06	-1.13299e-10	-0.878268	1.4e-05	-1.13299e-10	-0.827058
68465990	chr2:68465990:C:T	3.65275e-06	-1.13299e-10	-1.07277	1.03142e-05	-1.13299e-10	-1.13259
68466778	chr2:68466778:A:T	3.66818e-06	-1.13299e-10	-1.06856	1.07414e-05	-1.13299e-10	-1.09201
68466966	chr2:68466966:C:T	4.78981e-06	-1.13299e-10	-0.801759	1.37872e-05	-1.13299e-10	-0.842373
68467123	chr2:68467123:G:A	1.23842e-06	-0.997176	-1.15724	3.75568e-06	-1.07525	-1.06759
68467257	chr2:68467257:C:G	4.40627e-06	-1.13299e-10	-0.885221	1.39624e-05	-1.13299e-10	-0.829742
68467927	chr2:68467927:G:A	8.50577e-05	2.07508	-3.69445e-10	0.00118883	3.61461	-3.69445e-10
68467976	chr2:68467976:A:C	3.76554e-06	-1.13299e-10	-1.04236	1.05996e-05	-1.13299e-10	-1.1053
68468321	chr2:68468321:C:G	4.25221e-06	-1.13299e-10	-0.92081	1.24471e-05	-1.13299e-10	-0.944624
68468512	chr2:68468512:T:G	6.84114e-05	1.85729	-3.69445e-10	0.00093068	3.3698	-3.69445e-10
68468619	chr2:68468619:A:G	5.1688e-06	-0.725609	-3.69445e-10	1.92337e-05	-0.50945	-3.69445e-10
68468825	chr2:68468825:C:T	8.98606e-07	-1.1664	-1.30876	2.66176e-06	-1.23232	-1.25481
68469012	chr2:68469012:GTGTGTGTGT:G	2.70295e-06	-1.13299e-10	-1.37391	8.13366e-06	-1.13299e-10	-1.3701
68469091	chr2:68469091:G:A	4.20683e-06	-1.13299e-10	-0.93154	1.31383e-05	-1.13299e-10	-0.890582
68469287	chr2:68469287:A:T	7.3264e-05	1.92582	-3.69445e-10	0.00100995	3.45154	-3.69445e-10
68469325	chr2:68469325:T:C	7.22305e-05	1.91161	-3.69445e-10	0.000992919	3.43454	-3.69445e-10
68469599	chr2:68469599:G:A	3.5484e-06	-1.13299e-10	-1.10175	1.00563e-05	-1.13299e-10	-1.15792
68469613	chr2:68469613:A:T	2.91193e-06	-1.13299e-10	-1.29943	8.7093e-06	-1.13299e-10	-1.30172
68469816	chr2:68469816:A:T	3.2777e-06	-1.13299e-10	-1.18111	9.66556e-06	-1.13299e-10	-1.19754
68469999	chr2:68469999:G:T	4.03909e-06	-1.13299e-10	-0.97223	1.27428e-05	-1.13299e-10	-0.921144
68470571	chr2:68470571:C:T	3.60822e-06	-1.13299e-10	-1.08503	1.02028e-05	-1.13299e-10	-1.14345
68470667	chr2:68470667:A:C	3.5172e-06	-1.13299e-10	-1.11059	1.03571e-05	-1.13299e-10	-1.12844
68470846	chr2:68470846:C:A	5.26437e-06	-0.707288	-3.69445e-10	2.7783e-05	-0.14169	-3.69445e-10
68471396	chr2:68471396:G:C	3.53131e-06	-1.13299e-10	-1.10658	1.04026e-05	-1.13299e-10	-1.12406
68471445	chr2:68471445:T:C	3.46868e-06	-1.13299e-10	-1.12448	1.02192e-05	-1.13299e-10	-1.14184
68471460	chr2:68471460:A:G	3.464e-06	-1.13299e-10	-1.12583	1.02057e-05	-1.13299e-10	-1.14316
68471853	chr2:68471853:G:C	7.5939e-05	1.96168	-3.69445e-10	0.00105373	3.49398	-3.69445e-10
68471886	chr2:68471886:C:T	3.53638e-06	-1.13299e-10	-1.10515	1.04166e-05	-1.13299e-10	-1.12271
68472291	chr2:68472291:G:A	8.00144e-05	2.01396	-3.69445e-10	0.00112143	3.55625	-3.69445e-10
68472328	chr2:68472328:G:A	1.05389e-05	1.36498	-1.37816	6.14124e-05	2.01146	-1.35997
68472408	chr2:68472408:A:G	3.22056e-06	-1.13299e-10	-1.1987	9.23589e-06	-1.13299e-10	-1.24302
68473073	chr2:68473073:C:T	3.6224e-06	-1.13299e-10	-1.08111	1.07192e-05	-1.13299e-10	-1.09407
68473134	chr2:68473134:G:A	3.53408e-06	-1.13299e-10	-1.1058	1.04099e-05	-1.13299e-10	-1.12335
68473159	chr2:68473159:T:C	3.5229e-06	-1.13299e-10	-1.10896	1.03782e-05	-1.13299e-10	-1.12641
68473271	chr2:68473271:T:C	3.51069e-06	-1.13299e-10	-1.11244	9.96103e-06	-1.13299e-10	-1.16743
68473298	chr2:68473298:C:T	3.55341e-06	-1.13299e-10	-1.10034	1.04652e-05	-1.13299e-10	-1.11805
68473418	chr2:68473418:G:C	2.93966e-06	-1.13299e-10	-1.28996	8.66617e-06	-1.13299e-10	-1.30669
68473441	chr2:68473441:A:G	3.22917e-06	-1.13299e-10	-1.19603	9.52495e-06	-1.13299e-10	-1.2122
68473462	chr2:68473462:A:G	2.76537e-05	-1.13299e-10	0.951509	9.38395e-05	-1.13299e-10	1.07547
68473488	chr2:68473488:G:A	3.03527e-06	-1.13299e-10	-1.25795	8.99408e-06	-1.13299e-10	-1.26955
68473719	chr2:68473719:G:C	4.14034e-06	-1.13299e-10	-0.947473	1.30744e-05	-1.13299e-10	-0.895458
68473868	chr2:68473868:A:T	4.51086e-06	-1.13299e-10	-0.861762	1.41339e-05	-1.13299e-10	-0.817536
68474203	chr2:68474203:C:T	3.53099e-06	-1.13299e-10	-1.10667	1.04014e-05	-1.13299e-10	-1.12417
68474396	chr2:68474396:C:T	3.57892e-06	-1.09319	-3.69445e-10	1.16445e-05	-1.01128	-3.69445e-10
68474740	chr2:68474740:C:T	3.63106e-06	-1.13299e-10	-1.07873	1.07442e-05	-1.13299e-10	-1.09174
68474754	chr2:68474754:T:C	8.59481e-07	-1.21255	-1.30713	2.26307e-06	-1.29225	-1.35714
68474829	chr2:68474829:C:T	9.80193e-05	-1.13299e-10	2.21691	0.000336544	-1.13299e-10	2.35262
68474834	chr2:68474834:G:A	3.52498e-06	-1.13299e-10	-1.10838	1.03841e-05	-1.13299e-10	-1.12584
68474928	chr2:68474928:A:G	6.13662e-05	1.74861	-3.69445e-10	0.000818146	3.24093	-3.69445e-10
68474968	chr2:68474968:A:G	3.46666e-06	-1.13299e-10	-1.12506	1.02133e-05	-1.13299e-10	-1.14243
68475588	chr2:68475588:G:A	3.53099e-06	-1.13299e-10	-1.10667	1.04014e-05	-1.13299e-10	-1.12417
68475634	chr2:68475634:T:C	9.75779e-07	-1.07802	-1.31475	2.86831e-06	-1.14977	-1.26262
68475821	chr2:68475821:G:C	3.62283e-06	-1.13299e-10	-1.08099	1.06558e-05	-1.13299e-10	-1.10001
68475823	chr2:68475823:C:A	3.62023e-06	-1.13299e-10	-1.08171	1.06477e-05	-1.13299e-10	-1.10077
68476122	chr2:68476122:G:A	6.28504e-05	1.77251	-3.69445e-10	0.00084233	3.27006	-3.69445e-10
68476240	chr2:68476240:C:T	3.6074e-06	-1.13299e-10	-1.08526	1.06191e-05	-1.13299e-10	-1.10346
68476255	chr2:68476255:A:G	3.43178e-06	-1.13299e-10	-1.13517	1.01148e-05	-1.13299e-10	-1.15212
68476271	chr2:68476271:A:G	3.35914e-06	-1.13299e-10	-1.15657	9.90765e-06	-1.13299e-10	-1.17281
68476305	chr2:68476305:G:A	6.13856e-05	1.74892	-3.69445e-10	0.000818739	3.24165	-3.69445e-10
68476366	chr2:68476366:T:C	1.51627e-05	1.71558	-1.36499	0.000112699	2.63702	-1.37842
68476371	chr2:68476371:T:C	3.49867e-06	-1.13299e-10	-1.11587	9.92995e-06	-1.13299e-10	-1.17056
68476698	chr2:68476698:A:G	3.18595e-06	-1.13299e-10	-1.2095	9.40331e-06	-1.13299e-10	-1.22505
68476992	chr2:68476992:T:C	3.22745e-06	-1.13299e-10	-1.19656	9.52037e-06	-1.13299e-10	-1.21268
68477111	chr2:68477111:A:G	2.79708e-06	-1.13299e-10	-1.33968	8.32193e-06	-1.13299e-10	-1.34722
68477766	chr2:68477766:A:C	1.22519e-05	0.137431	-3.69445e-10	3.31005e-05	0.0334352	-3.69445e-10
68478315	chr2:68478315:A:G	3.40511e-06	-1.13299e-10	-1.14297	1.00383e-05	-1.13299e-10	-1.15971
68478888	chr2:68478888:A:C	6.47435e-05	1.80218	-3.69445e-10	0.000873003	3.30583	-3.69445e-10
68479258	chr2:68479258:A:G	2.28936e-06	-1.53998	-3.69445e-10	7.5742e-06	-1.44137	-3.69445e-10
68479378	chr2:68479378:G:C	4.4496e-06	-1.13299e-10	-0.875437	1.40889e-05	-1.13299e-10	-0.820724
68479449	chr2:68479449:A:C	3.20239e-06	-1.13299e-10	-1.20435	9.44953e-06	-1.13299e-10	-1.22015
68479523	chr2:68479523:G:A	3.53099e-06	-1.13299e-10	-1.10667	1.04014e-05	-1.13299e-10	-1.12417
68479591	chr2:68479591:G:C	1.06315e-05	1.36514	-1.36957	6.31153e-05	2.01204	-1.33319
68479857	chr2:68479857:T:C	1.01561e-05	1.32016	-1.37033	5.99436e-05	1.96225	-1.33496
68479964	chr2:68479964:C:T	0.000202754	-1.13299e-10	2.94374	0.000749961	-1.13299e-10	3.15391
68480147	chr2:68480147:A:G	1.05479e-06	-1.56648	-0.748431	2.68038e-06	-1.57555	-0.9046
68480160	chr2:68480160:C:T	3.53264e-06	-1.13299e-10	-1.1062	1.04062e-05	-1.13299e-10	-1.12371
68480449	chr2:68480449:G:A	4.13456e-06	-1.13299e-10	-0.94887	1.3047e-05	-1.13299e-10	-0.897558
68481112	chr2:68481112:G:A	3.55099e-06	-1.13299e-10	-1.10102	1.0064e-05	-1.13299e-10	-1.15715
68481293	chr2:68481293:T:C	3.51573e-06	-1.13299e-10	-1.111	1.03577e-05	-1.13299e-10	-1.12838
68481504	chr2:68481504:TTGA:T	2.617e-06	-1.40622	-3.69445e-10	8.17434e-06	-1.36511	-3.69445e-10
68481752	chr2:68481752:C:T	3.44225e-06	-1.13299e-10	-1.13213	1.01374e-05	-1.13299e-10	-1.14988
68482146	chr2:68482146:T:G	3.15249e-06	-1.13299e-10	-1.22006	9.309e-06	-1.13299e-10	-1.23513
68483371	chr2:68483371:A:T	6.41431e-05	1.79287	-3.69445e-10	0.000862243	3.29342	-3.69445e-10
68483547	chr2:68483547:A:G	3.33555e-06	-1.13299e-10	-1.16361	9.81567e-06	-1.13299e-10	-1.18213
68483752	chr2:68483752:A:G	3.23125e-06	-1.13299e-10	-1.19538	9.5276e-06	-1.13299e-10	-1.21192
68483756	chr2:68483756:TA:TAA	5.97163e-05	1.72136	-3.69445e-10	0.000791799	3.2082	-3.69445e-10
68483798	chr2:68483798:A:G	0.000119986	-1.13299e-10	2.41912	0.000437891	-1.13299e-10	2.61586
68483932	chr2:68483932:A:G	3.21569e-06	-1.13299e-10	-1.20021	9.48381e-06	-1.13299e-10	-1.21653
68484168	chr2:68484168:T:TAACA	1.51165e-05	1.71936	-1.37182	0.000113215	2.64052	-1.37735
68484301	chr2:68484301:A:G	8.9188e-07	-1.22178	-1.26089	2.78365e-06	-1.19179	-1.25056
68484553	chr2:68484553:A:G	4.63874e-06	-1.13299e-10	-0.833807	1.47425e-05	-1.13299e-10	-0.775378
68484678	chr2:68484678:C:T	6.07889e-05	1.73916	-3.69445e-10	0.00081007	3.23101	-3.69445e-10
68484679	chr2:68484679:G:A	6.20812e-06	-1.13299e-10	-0.542392	1.97389e-05	-1.13299e-10	-0.483522
68485171	chr2:68485171:G:A	3.46678e-06	-1.13299e-10	-1.12502	1.0252e-05	-1.13299e-10	-1.13864
68485563	chr2:68485563:A:G	6.43598e-07	-1.43328	-1.37565	1.89071e-06	-1.47066	-1.3585
68485586	chr2:68485586:T:C	5.97331e-05	1.72164	-3.69445e-10	0.000792837	3.2095	-3.69445e-10
68485873	chr2:68485873:G:A	4.43645e-06	-1.13299e-10	-0.878396	1.40811e-05	-1.13299e-10	-0.821278
68485933	chr2:68485933:C:T	4.32686e-06	-1.13299e-10	-0.903409	1.25572e-05	-1.13299e-10	-0.93582
68486094	chr2:68486094:T:C	3.42535e-06	-1.13299e-10	-1.13705	9.74392e-06	-1.13299e-10	-1.18947
68486225	chr2:68486225:G:A	3.24398e-06	-1.13299e-10	-1.19145	9.56302e-06	-1.13299e-10	-1.20821
68486289	chr2:68486289:A:G	2.14577e-05	-1.29651	1.99435	7.5906e-05	-1.32602	2.1894
68486389	chr2:68486389:C:T	3.23836e-06	-1.13299e-10	-1.19318	9.54712e-06	-1.13299e-10	-1.20987
68486527	chr2:68486527:C:T	3.67713e-06	-1.13299e-10	-1.06612	1.08689e-05	-1.13299e-10	-1.0802
68487212	chr2:68487212:T:C	6.17142e-05	1.75426	-3.69445e-10	0.000823876	3.24791	-3.69445e-10
68487416	chr2:68487416:T:C	8.43372e-07	-1.18458	-1.35402	2.45616e-06	-1.24908	-1.31843
68488334	chr2:68488334:T:C	3.39748e-06	-1.13299e-10	-1.14522	1.00525e-05	-1.13299e-10	-1.15829
68488729	chr2:68488729:T:C	3.38573e-06	-1.13299e-10	-1.14868	9.64371e-06	-1.13299e-10	-1.19981
68488967	chr2:68488967:TATA:T	4.19188e-06	-1.13299e-10	-0.935101	1.218e-05	-1.13299e-10	-0.96632
68488973	chr2:68488973:AAT:A	2.71645e-06	-1.13299e-10	-1.36892	8.14757e-06	-1.13299e-10	-1.36839
68489569	chr2:68489569:G:A	4.33354e-06	-0.901865	-3.69445e-10	1.41217e-05	-0.818398	-3.69445e-10
68489950	chr2:68489950:G:A	3.18068e-06	-1.13299e-10	-1.21116	9.30669e-06	-1.13299e-10	-1.23538
68490010	chr2:68490010:T:A	7.19607e-07	-1.37088	-1.32642	2.21748e-06	-1.3487	-1.32104
68490052	chr2:68490052:C:T	3.86892e-06	-1.13299e-10	-1.01527	1.21618e-05	-1.13299e-10	-0.967811
68490059	chr2:68490059:T:C	3.22772e-06	-1.13299e-10	-1.19647	9.52073e-06	-1.13299e-10	-1.21264
68490367	chr2:68490367:A:G	3.53423e-06	-1.13299e-10	-1.10575	1.00236e-05	-1.13299e-10	-1.16117
68490551	chr2:68490551:A:G	7.42233e-07	-1.42022	-1.24612	2.11587e-06	-1.40532	-1.31132
68490710	chr2:68490710:T:G	3.54245e-06	-1.13299e-10	-1.10343	1.04817e-05	-1.13299e-10	-1.11649
68490717	chr2:68490717:T:G	2.30088e-06	-1.53496	-3.69445e-10	7.64735e-06	-1.43175	-3.69445e-10
68490846	chr2:68490846:G:A	7.06842e-06	-1.13299e-10	-0.412613	2.05097e-05	-1.13299e-10	-0.445213
68491725	chr2:68491725:C:T	6.1081e-05	1.74395	-3.69445e-10	0.000814614	3.2366	-3.69445e-10
68491890	chr2:68491890:T:C	2.51305e-06	-1.1187	-0.32805	9.01083e-06	-1.32147	0.0537838
68492154	chr2:68492154:A:C	3.12373e-06	-1.13299e-10	-1.22922	9.23007e-06	-1.13299e-10	-1.24365
68492249	chr2:68492249:T:C	8.32339e-06	1.11322	-1.3624	4.63543e-05	1.68826	-1.31806
68492388	chr2:68492388:G:T	7.97147e-07	-1.24541	-1.34956	2.46892e-06	-1.21633	-1.346
68492403	chr2:68492403:G:A	7.81994e-07	-1.26653	-1.34763	2.41969e-06	-1.23851	-1.34396
68492457	chr2:68492457:G:A	3.57849e-06	-1.13299e-10	-1.09331	1.0513e-05	-1.13299e-10	-1.1135
68492666	chr2:68492666:C:T	3.53943e-06	-1.13299e-10	-1.10429	1.00347e-05	-1.13299e-10	-1.16007
68492826	chr2:68492826:T:A	4.64475e-06	-1.13299e-10	-0.832513	1.4574e-05	-1.13299e-10	-0.786875
68492959	chr2:68492959:A:G	5.09029e-06	-0.740915	-3.69445e-10	1.36703e-05	-0.850886	-3.69445e-10
68493327	chr2:68493327:G:GA	4.82341e-06	-1.13299e-10	-0.794769	1.51605e-05	-1.13299e-10	-0.747421
68493609	chr2:68493609:C:T	3.38323e-06	-1.13299e-10	-1.14942	9.96557e-06	-1.13299e-10	-1.16698
68493613	chr2:68493613:A:G	2.97502e-06	-1.13299e-10	-1.278	9.00117e-06	-1.13299e-10	-1.26876
68493825	chr2:68493825:G:A	4.90262e-06	-1.13299e-10	-0.77848	1.54407e-05	-1.13299e-10	-0.729106
68493846	chr2:68493846:C:T	2.27093e-06	-1.54806	-3.69445e-10	6.78283e-06	-1.55172	-3.69445e-10
68493890	chr2:68493890:C:T	9.02672e-07	-1.16859	-1.30205	2.68514e-06	-1.23174	-1.24664
68493967	chr2:68493967:G:A	1.66144e-06	-1.10495	-0.755611	5.67636e-06	-1.06468	-0.665124
68494337	chr2:68494337:G:A	3.29998e-06	-1.13299e-10	-1.17433	9.72669e-06	-1.13299e-10	-1.19124
68494362	chr2:68494362:A:G	6.21362e-05	1.76108	-3.69445e-10	0.00083135	3.25694	-3.69445e-10
68494530	chr2:68494530:G:C	2.9057e-06	-1.13299e-10	-1.30158	8.69209e-06	-1.13299e-10	-1.3037
68494649	chr2:68494649:C:T	0.000238768	-1.13299e-10	3.10724	0.000881648	-1.13299e-10	3.31568
68494844	chr2:68494844:C:T	1.73323e-05	1.86275	-1.37843	0.000134119	2.79829	-1.36568
68495389	chr2:68495389:C:T	7.95097e-07	-1.24562	-1.35192	2.46263e-06	-1.21647	-1.34841
68495394	chr2:68495394:G:A	6.22311e-05	1.7626	-3.69445e-10	0.000832475	3.25829	-3.69445e-10
68495465	chr2:68495465:C:A	1.64311e-05	1.75976	-1.32884	9.6138e-05	2.46343	-1.36376
68495478	chr2:68495478:C:T	6.26848e-05	1.76987	-3.69445e-10	0.000839799	3.26705	-3.69445e-10
68495577	chr2:68495577:A:G	6.45469e-05	1.79914	-3.69445e-10	0.000869888	3.30225	-3.69445e-10
68495650	chr2:68495650:T:C	6.93244e-05	1.87055	-3.69445e-10	0.000947694	3.38792	-3.69445e-10
68495803	chr2:68495803:T:C	6.28617e-05	1.77269	-3.69445e-10	0.000842684	3.27048	-3.69445e-10
68495885	chr2:68495885:G:A	1.54563e-06	-1.10942	-0.823394	5.25698e-06	-1.06935	-0.737208
68496136	chr2:68496136:G:C	6.33387e-05	1.78025	-3.69445e-10	0.000850318	3.2795	-3.69445e-10
68496138	chr2:68496138:G:T	4.66505e-06	-1.13299e-10	-0.828151	1.48337e-05	-1.13299e-10	-0.769212
68496263	chr2:68496263:G:A	6.26879e-05	1.76992	-3.69445e-10	0.00080943	3.23022	-3.69445e-10
68496461	chr2:68496461:G:A	2.8547e-06	-1.13299e-10	-1.31928	8.53809e-06	-1.13299e-10	-1.32157
68496607	chr2:68496607:G:A	6.32573e-05	1.77896	-3.69445e-10	0.000848968	3.27791	-3.69445e-10
68496695	chr2:68496695:A:G	4.2343e-06	-1.13299e-10	-0.925033	1.23084e-05	-1.13299e-10	-0.955828
68497103	chr2:68497103:T:C	3.45336e-06	-1.25109	0.122189	1.30119e-05	-1.21763	0.317379
68497115	chr2:68497115:A:G	2.69125e-06	-1.37824	-3.69445e-10	7.17363e-06	-1.4957	-3.69445e-10
68497149	chr2:68497149:T:C	6.83368e-05	1.8562	-3.69445e-10	0.000931575	3.37076	-3.69445e-10
68497181	chr2:68497181:A:G	7.00222e-05	1.88056	-3.69445e-10	0.000959259	3.40005	-3.69445e-10
68497219	chr2:68497219:T:C	6.75074e-05	1.84399	-3.69445e-10	0.000917981	3.35606	-3.69445e-10
68497488	chr2:68497488:CT:C	6.06446e-05	1.73678	-3.69445e-10	0.000806915	3.22711	-3.69445e-10
68497702	chr2:68497702:C:T	4.09317e-06	0.230083	-1.18901	1.25441e-05	0.245943	-1.18281
68497813	chr2:68497813:C:A	8.54407e-07	-1.15071	-1.37488	2.63586e-06	-1.12022	-1.37668
68498000	chr2:68498000:GTAT:G	1.53228e-06	-0.825252	-1.11624	3.77416e-06	-0.929648	-1.20829
68498299	chr2:68498299:A:C	3.56235e-06	-1.13299e-10	-1.09783	1.00926e-05	-1.13299e-10	-1.15431
68498308	chr2:68498308:G:A	6.19353e-05	1.75784	-3.69445e-10	0.00082771	3.25255	-3.69445e-10
68498560	chr2:68498560:T:C	5.91268e-05	1.71143	-3.69445e-10	0.00078344	3.19758	-3.69445e-10
68499170	chr2:68499170:A:G	2.72195e-06	-1.13299e-10	-1.3669	8.20712e-06	-1.13299e-10	-1.36111
68499329	chr2:68499329:C:T	1.21194e-05	1.50156	-1.375	9.21189e-05	2.40764	-1.35067
68499366	chr2:68499366:G:A	3.28791e-06	-1.13299e-10	-1.178	9.69431e-06	-1.13299e-10	-1.19457
68499387	chr2:68499387:G:A	1.64308e-05	1.75639	-1.32548	0.000120845	2.69228	-1.36389
68499478	chr2:68499478:G:T	2.71636e-06	-1.36896	-3.69445e-10	9.77748e-06	-1.18603	-3.69445e-10
68499606	chr2:68499606:G:A	1.08162e-06	-0.95459	-1.3352	4.78264e-06	-0.545187	-1.35593
68499711	chr2:68499711:C:T	7.67028e-05	1.97169	-3.69445e-10	0.00106998	3.50928	-3.69445e-10
68499927	chr2:68499927:G:A	1.21529e-06	-0.853394	-1.31988	3.20945e-06	-0.948208	-1.3518
68500014	chr2:68500014:G:A	1.40515e-05	1.6473	-1.37282	0.000104397	2.55907	-1.37699
68500016	chr2:68500016:G:T	4.64802e-06	-1.13299e-10	-0.831808	1.45849e-05	-1.13299e-10	-0.786127
68500386	chr2:68500386:T:TTAAA	6.14909e-05	1.75064	-3.69445e-10	0.000820634	3.24396	-3.69445e-10
68500439	chr2:68500439:T:A	4.24346e-06	-1.13299e-10	-0.922871	1.23342e-05	-1.13299e-10	-0.953733
68501085	chr2:68501085:T:C	0.000281512	-1.13299e-10	3.27192	0.00104338	-1.13299e-10	3.48411
68501216	chr2:68501216:C:G	2.56122e-06	-1.42777	-3.69445e-10	6.96491e-06	-1.52523	-3.69445e-10
68501351	chr2:68501351:G:A	1.54531e-05	1.73327	-1.36371	0.000122335	2.66611	-1.32546
68501641	chr2:68501641:G:A	2.22685e-06	-1.56766	-3.69445e-10	6.77139e-06	-1.55341	-3.69445e-10
68501815	chr2:68501815:G:T	6.36539e-05	1.78521	-3.69445e-10	0.000855841	3.28597	-3.69445e-10
68502174	chr2:68502174:T:C	3.66563e-06	-1.13299e-10	-1.06925	1.11457e-05	-1.13299e-10	-1.05506
68502799	chr2:68502799:A:G	5.98944e-05	1.72433	-3.69445e-10	0.000793148	3.2099	-3.69445e-10
68502860	chr2:68502860:A:G	1.44144e-05	1.67618	-1.3762	0.000108175	2.59172	-1.37409
68503179	chr2:68503179:G:C	1.3857e-05	1.63598	-1.37544	0.000103371	2.54725	-1.37503
68503491	chr2:68503491:G:A	2.96063e-06	-1.13299e-10	-1.28285	9.48172e-06	-1.13299e-10	-1.21675
68503581	chr2:68503581:C:T	2.16275e-05	2.00129	-1.29558	0.000166431	2.99139	-1.34292
68503783	chr2:68503783:T:G	2.71761e-06	-1.13299e-10	-1.3685	8.19022e-06	-1.13299e-10	-1.36317
68504055	chr2:68504055:C:T	8.10039e-07	-1.26462	-1.31431	2.51548e-06	-1.23682	-1.30683
68504094	chr2:68504094:A:G	7.18779e-05	1.90672	-3.69445e-10	0.000986265	3.42781	-3.69445e-10
68504221	chr2:68504221:A:G	4.5877e-06	-1.13299e-10	-0.844871	1.45603e-05	-1.13299e-10	-0.787817
68504241	chr2:68504241:A:G	6.55989e-05	1.81531	-3.69445e-10	0.000883703	3.31801	-3.69445e-10
68504332	chr2:68504332:A:G	2.27723e-06	-1.54529	-3.69445e-10	6.79873e-06	-1.54938	-3.69445e-10
68504451	chr2:68504451:C:T	5.7861e-06	-1.13299e-10	-0.612792	1.83506e-05	-1.13299e-10	-0.556448
68504576	chr2:68504576:T:C	6.70379e-06	-1.13299e-10	-0.465576	1.80285e-05	-1.13299e-10	-0.57416
68504799	chr2:68504799:A:G	5.36915e-05	1.615	-3.69445e-10	0.000695627	3.0787	-3.69445e-10
68505186	chr2:68505186:G:A	4.74138e-06	0.105324	-0.917245	1.03301e-05	-0.0585349	-1.07252
68505298	chr2:68505298:A:G	5.43258e-06	-1.13299e-10	-0.675836	1.71637e-05	-1.13299e-10	-0.623318
68506257	chr2:68506257:T:C	1.61968e-05	1.78641	-1.36985	9.59253e-05	2.43166	-1.3342
68506385	chr2:68506385:T:G	6.11362e-06	-1.13299e-10	-0.557732	1.65216e-05	-1.13299e-10	-0.661443
68506875	chr2:68506875:T:G	2.85376e-06	-1.13299e-10	-1.31961	8.4336e-06	-1.13299e-10	-1.33389
68507174	chr2:68507174:A:G	1.67114e-06	-1.25855	-0.596197	6.07161e-06	-1.21979	-0.442701
68507843	chr2:68507843:T:C	0.000109021	2.32329	-3.69445e-10	0.00162137	3.92491	-3.69445e-10
68508249	chr2:68508249:G:A	2.77788e-06	-1.13299e-10	-1.34656	8.29924e-06	-1.13299e-10	-1.34995
68508492	chr2:68508492:T:C	5.97253e-07	-1.50793	-1.37574	1.77538e-06	-1.5332	-1.3589
68508513	chr2:68508513:A:G	4.81193e-06	-1.13299e-10	-0.797152	1.53085e-05	-1.13299e-10	-0.737705
68508586	chr2:68508586:G:A	2.00342e-05	1.9712	-1.34201	0.000120044	2.69238	-1.37064
68508776	chr2:68508776:C:A	1.28205e-05	1.46777	-1.28497	8.98024e-05	2.31095	-1.27946
68508966	chr2:68508966:G:A	0.000103158	2.26801	-3.69445e-10	0.00152364	3.86275	-3.69445e-10
68509179	chr2:68509179:A:G	0.000103828	2.27448	-3.69445e-10	0.00153223	3.86837	-3.69445e-10
68509401	chr2:68509401:G:A	2.24312e-05	-0.528954	1.27116	9.95444e-05	-0.440665	1.57516
68509470	chr2:68509470:C:T	0.000118286	2.40486	-3.69445e-10	0.00178875	4.02316	-3.69445e-10
68509501	chr2:68509501:G:A	1.40336e-05	1.57497	-1.30176	9.92803e-05	2.42849	-1.29665
68509602	chr2:68509602:A:G	1.04608e-06	-0.956898	-1.3663	3.26918e-06	-0.920081	-1.36149
68509768	chr2:68509768:C:T	8.61592e-07	-1.18763	-1.32959	2.68388e-06	-1.15497	-1.32388
68510324	chr2:68510324:C:T	1.5016e-05	1.71389	-1.37302	9.16022e-05	2.39199	-1.34064
68510638	chr2:68510638:G:A	8.5792e-07	-1.16292	-1.35857	2.35492e-06	-1.23501	-1.3746
68510835	chr2:68510835:T:G	0.000135939	-1.13299e-10	2.54395	0.000496857	-1.13299e-10	2.74219
68510851	chr2:68510851:A:G	2.77836e-06	-1.13299e-10	-1.34639	8.28858e-06	-1.13299e-10	-1.35123
68510981	chr2:68510981:CAG:C	2.22549e-06	-1.56827	-3.69445e-10	6.70349e-06	-1.56348	-3.69445e-10
68511030	chr2:68511030:A:G	2.77378e-06	-1.13299e-10	-1.34804	8.2839e-06	-1.13299e-10	-1.3518
68511199	chr2:68511199:T:G	3.73896e-05	-1.13299e-10	1.25314	0.000120436	-1.13299e-10	1.325
68511448	chr2:68511448:T:G	0.000149127	-1.13299e-10	2.63655	0.000546414	-1.13299e-10	2.83726
68512196	chr2:68512196:G:C	5.35309e-06	-1.13299e-10	-0.690576	1.69145e-05	-1.13299e-10	-0.637941
68512505	chr2:68512505:A:G	0.000225365	-1.13299e-10	3.04947	0.00083049	-1.13299e-10	3.2559
68512643	chr2:68512643:T:C	4.59796e-06	-0.842638	-3.69445e-10	1.438e-05	-0.800273	-3.69445e-10
68513003	chr2:68513003:T:A	0.00010585	2.29377	-3.69445e-10	0.00156769	3.89125	-3.69445e-10
68513203	chr2:68513203:C:G	5.12745e-06	-0.733641	-3.69445e-10	1.25275e-05	-0.938184	-3.69445e-10
68513387	chr2:68513387:C:T	5.14416e-06	0.609381	-1.33977	1.40209e-05	0.428066	-1.25363
68513466	chr2:68513466:G:A	0.000104095	2.27706	-3.69445e-10	0.00153952	3.87311	-3.69445e-10
68513470	chr2:68513470:G:C	0.000105321	2.28876	-3.69445e-10	0.00156022	3.88647	-3.69445e-10
68513576	chr2:68513576:A:G	5.74666e-06	-1.13299e-10	-0.619632	1.62283e-05	-1.13299e-10	-0.679357
68513770	chr2:68513770:TATAGAG:T	1.28073e-05	1.5596	-1.37784	9.72122e-05	2.47157	-1.36079
68514154	chr2:68514154:G:T	1.1984e-05	1.48962	-1.3743	9.08431e-05	2.39156	-1.34854
68514264	chr2:68514264:C:T	1.23637e-05	1.5247	-1.37819	9.28078e-05	2.42747	-1.36305
68514508	chr2:68514508:G:A	2.81923e-06	-1.13299e-10	-1.33179	8.34504e-06	-1.13299e-10	-1.34444
68514802	chr2:68514802:A:G	2.23035e-05	2.10687	-1.37037	0.000173605	3.06853	-1.37786
68515532	chr2:68515532:A:G	2.89523e-06	-1.13299e-10	-1.30519	8.60024e-06	-1.13299e-10	-1.31432
68516416	chr2:68516416:T:A	2.82319e-06	-1.13299e-10	-1.33038	8.41271e-06	-1.13299e-10	-1.33637
68516813	chr2:68516813:T:C	2.77167e-06	-1.13299e-10	-1.3488	8.3936e-06	-1.13299e-10	-1.33864
68516844	chr2:68516844:G:A	1.13814e-06	-0.891415	-1.34744	3.57203e-06	-0.853285	-1.33969
68516912	chr2:68516912:T:C	9.90121e-07	-1.02873	-1.34944	2.66457e-06	-1.11577	-1.37031
68516987	chr2:68516987:TATA:T	6.88548e-06	-1.13299e-10	-0.438836	1.85601e-05	-1.13299e-10	-0.545099
68517138	chr2:68517138:T:G	0.000112153	2.35161	-3.69445e-10	0.00170086	3.97278	-3.69445e-10
68517397	chr2:68517397:A:G	6.22109e-07	-1.48769	-1.3552	1.88673e-06	-1.51609	-1.31517
68517538	chr2:68517538:CAT:C	0.000208362	-1.13299e-10	2.97103	0.000761233	-1.13299e-10	3.16883
68517612	chr2:68517612:CTAA:C	2.76444e-06	-1.13299e-10	-1.35141	8.24877e-06	-1.13299e-10	-1.35605
68517722	chr2:68517722:T:G	3.00075e-06	-1.13299e-10	-1.26939	8.8944e-06	-1.13299e-10	-1.28069
68517951	chr2:68517951:A:C	2.69093e-06	-1.13299e-10	-1.37836	8.07596e-06	-1.13299e-10	-1.37722
68518215	chr2:68518215:G:A	4.94327e-06	-1.13299e-10	-0.770222	1.3679e-05	-1.13299e-10	-0.85025
68518890	chr2:68518890:T:C	5.77548e-06	-1.13299e-10	-0.614629	1.75631e-05	-1.13299e-10	-0.600313
68518985	chr2:68518985:C:T	1.6458e-05	1.80879	-1.37623	0.000101243	2.50112	-1.34971
68519180	chr2:68519180:G:T	2.76877e-06	-1.13299e-10	-1.34985	8.26979e-06	-1.13299e-10	-1.3535
68520014	chr2:68520014:C:G	0.00011166	2.3472	-3.69445e-10	0.0016707	3.95488	-3.69445e-10
68520143	chr2:68520143:T:C	2.78312e-06	-1.13299e-10	-1.34468	8.4211e-06	-1.13299e-10	-1.33537
68520244	chr2:68520244:A:G	5.24799e-06	0.610041	-1.32044	1.45377e-05	0.431043	-1.22041
68520310	chr2:68520310:T:G	4.80476e-06	-1.13299e-10	-0.798642	1.52865e-05	-1.13299e-10	-0.739144
68520496	chr2:68520496:G:A	2.83913e-06	-1.13299e-10	-1.32475	8.61626e-06	-1.13299e-10	-1.31246
68520735	chr2:68520735:G:A	2.77033e-06	-1.13299e-10	-1.34928	8.28949e-06	-1.13299e-10	-1.35112
68520968	chr2:68520968:T:A	0.000106405	2.299	-3.69445e-10	0.00157939	3.89868	-3.69445e-10
68521189	chr2:68521189:G:A	1.07286e-06	-0.997264	-1.30066	3.36876e-06	-0.961032	-1.29054
68521443	chr2:68521443:A:AT	2.77098e-06	-1.13299e-10	-1.34905	8.27612e-06	-1.13299e-10	-1.35274
68521457	chr2:68521457:A:G	2.79225e-06	-1.13299e-10	-1.3414	8.32562e-06	-1.13299e-10	-1.34678
68521521	chr2:68521521:A:G	9.40615e-07	-1.12088	-1.30859	2.93475e-06	-1.08755	-1.30194
68522139	chr2:68522139:T:C	9.56215e-07	-1.55524	-0.857783	2.77169e-06	-1.52632	-0.920334
68522190	chr2:68522190:A:G	1.35107e-06	-0.806181	-1.26117	4.33022e-06	-0.811642	-1.18885
68522365	chr2:68522365:C:T	8.80536e-07	-1.22077	-1.27471	2.74597e-06	-1.19039	-1.26559
68522394	chr2:68522394:T:C	9.77064e-07	-1.01764	-1.37381	3.04192e-06	-0.98309	-1.37053
68522411	chr2:68522411:T:TA	5.219e-06	-1.13299e-10	-0.715945	1.64741e-05	-1.13299e-10	-0.664324
68522716	chr2:68522716:T:C	9.21171e-07	-1.14071	-1.30965	2.87241e-06	-1.10788	-1.30308
68523094	chr2:68523094:C:T	0.000105881	2.29406	-3.69445e-10	0.00156935	3.8923	-3.69445e-10
68523360	chr2:68523360:T:C	9.06472e-07	-1.15413	-1.31231	2.82485e-06	-1.12183	-1.30583
68523402	chr2:68523402:TATACA:T	5.04745e-06	-1.13299e-10	-0.749367	1.60987e-05	-1.13299e-10	-0.687374
68523493	chr2:68523493:A:G	2.79024e-06	-1.13299e-10	-1.34212	8.32007e-06	-1.13299e-10	-1.34744
68523546	chr2:68523546:G:A	5.20462e-06	-0.718703	-3.69445e-10	1.93886e-05	-0.501428	-3.69445e-10
68523580	chr2:68523580:T:A	2.69429e-06	-1.13299e-10	-1.37712	8.08557e-06	-1.13299e-10	-1.37603
68523917	chr2:68523917:T:A	7.12721e-06	0.934038	-1.33837	1.92165e-05	0.74119	-1.25153
68523971	chr2:68523971:CT:C	1.37309e-05	1.62316	-1.37176	7.92459e-05	2.28131	-1.37487
68523984	chr2:68523984:A:AAT	2.91908e-06	-1.13299e-10	-1.29698	8.70929e-06	-1.13299e-10	-1.30172
68524293	chr2:68524293:A:G	2.79225e-06	-1.13299e-10	-1.3414	8.32562e-06	-1.13299e-10	-1.34678
68524452	chr2:68524452:G:T	9.25294e-07	-1.16852	-1.27737	2.89125e-06	-1.13615	-1.26828
68524790	chr2:68524790:A:G	4.33159e-06	-1.13299e-10	-0.902317	1.35633e-05	-1.13299e-10	-0.858748
68524927	chr2:68524927:A:G	0.000694327	-1.13299e-10	4.17469	0.00259711	-1.13299e-10	4.39604
68524966	chr2:68524966:G:A	9.3391e-07	-1.11616	-1.32046	2.91357e-06	-1.08234	-1.31439
68525069	chr2:68525069:G:A	2.77015e-06	-1.13299e-10	-1.34935	8.26506e-06	-1.13299e-10	-1.35408
68525108	chr2:68525108:A:G	5.93426e-06	-1.13299e-10	-0.587508	1.82355e-05	-1.13299e-10	-0.562741
68525120	chr2:68525120:T:C	9.65161e-07	-1.07586	-1.32785	2.92542e-06	-1.04768	-1.345
68525251	chr2:68525251:G:A	0.000185469	-1.13299e-10	2.85464	0.000686846	-1.13299e-10	3.066
68525512	chr2:68525512:A:G	4.70038e-06	-1.13299e-10	-0.820607	1.49303e-05	-1.13299e-10	-0.762718
68526108	chr2:68526108:T:A	1.34251e-05	1.59602	-1.36714	8.15614e-05	2.2624	-1.32716
68526750	chr2:68526750:C:T	4.94649e-06	-1.13299e-10	-0.769572	1.55443e-05	-1.13299e-10	-0.722422
68526901	chr2:68526901:C:T	2.88771e-06	-1.13299e-10	-1.30779	8.76753e-06	-1.13299e-10	-1.29506
68527074	chr2:68527074:G:A	2.83318e-06	-1.13299e-10	-1.32685	8.48665e-06	-1.13299e-10	-1.32762
68527092	chr2:68527092:G:A	8.57471e-07	-1.43205	-1.08997	2.73738e-06	-1.4723	-0.986809
68527142	chr2:68527142:C:T	2.76493e-06	-1.13299e-10	-1.35123	8.38451e-06	-1.13299e-10	-1.33973
68527557	chr2:68527557:C:T	2.22104e-06	-1.57027	-3.69445e-10	6.62451e-06	-1.57534	-3.69445e-10
68528011	chr2:68528011:C:G	0.000193362	-1.13299e-10	2.89632	0.000713907	-1.13299e-10	3.10464
68528665	chr2:68528665:G:A	2.34914e-06	-1.5142	-3.69445e-10	7.92376e-06	-1.39625	-3.69445e-10
68529019	chr2:68529019:A:G	1.165e-06	-0.945348	-1.27018	3.50016e-06	-0.914861	-1.29844
68529340	chr2:68529340:G:A	2.97999e-06	-1.13299e-10	-1.27633	9.13598e-06	-1.13299e-10	-1.25389
68529753	chr2:68529753:C:T	9.23023e-07	-1.11436	-1.33399	2.87923e-06	-1.08004	-1.32855
68529903	chr2:68529903:G:C	4.70802e-06	-1.13299e-10	-0.818982	1.49647e-05	-1.13299e-10	-0.760418
68529931	chr2:68529931:C:A	8.46815e-07	-1.19247	-1.34205	2.63227e-06	-1.16114	-1.33712
68530060	chr2:68530060:A:G	4.96386e-05	1.53652	-3.69445e-10	0.000291999	2.21064	-3.69445e-10
68530087	chr2:68530087:G:T	2.20943e-06	-1.57552	-3.69445e-10	6.65562e-06	-1.57065	-3.69445e-10
68531048	chr2:68531048:A:G	1.44686e-05	1.67579	-1.37206	8.81579e-05	2.35112	-1.3381
68531257	chr2:68531257:C:T	7.78798e-07	-1.27723	-1.34102	2.32449e-06	-1.34084	-1.28177
68531459	chr2:68531459:C:T	0.000112806	2.35742	-3.69445e-10	0.00168896	3.96576	-3.69445e-10
68531783	chr2:68531783:C:T	8.0785e-06	-1.13299e-10	-0.279044	2.15946e-05	-1.13299e-10	-0.393669
68532030	chr2:68532030:G:A	2.82656e-06	-1.13299e-10	-1.32919	8.36573e-06	-1.13299e-10	-1.34197
68532339	chr2:68532339:T:G	1.21329e-06	-0.914216	-1.2607	3.64172e-06	-0.883367	-1.29029
68532482	chr2:68532482:T:C	2.69791e-05	2.04525	-1.11844	0.000189102	2.92349	-1.14731
68532488	chr2:68532488:AT:A	2.20939e-06	-1.57554	-3.69445e-10	6.63247e-06	-1.57414	-3.69445e-10
68532599	chr2:68532599:G:A	6.09975e-07	-1.50365	-1.35894	1.83907e-06	-1.53003	-1.32682
68532809	chr2:68532809:TCTC:T	9.77568e-07	-1.54651	-0.844424	2.84517e-06	-1.51291	-0.907578
68532852	chr2:68532852:A:G	5.59417e-06	-1.13299e-10	-0.646526	1.77091e-05	-1.13299e-10	-0.592035
68532986	chr2:68532986:G:A	2.89957e-06	-1.13299e-10	-1.30369	8.60928e-06	-1.13299e-10	-1.31327
68533071	chr2:68533071:T:C	2.84126e-06	-1.13299e-10	-1.324	8.44926e-06	-1.13299e-10	-1.33203
68533274	chr2:68533274:T:C	1.37768e-06	-0.773857	-1.27399	4.39712e-06	-0.779848	-1.20532
68533405	chr2:68533405:G:A	2.97257e-06	-1.13299e-10	-1.27882	8.8688e-06	-1.13299e-10	-1.28357
68533515	chr2:68533515:C:T	1.41778e-05	1.64461	-1.36118	8.71881e-05	2.31689	-1.31494
68533605	chr2:68533605:T:C	1.0218e-06	-0.972902	-1.37378	3.18595e-06	-0.93684	-1.37052
68534209	chr2:68534209:T:A	1.04906e-06	-0.947714	-1.37264	3.27534e-06	-0.910593	-1.3691
68534622	chr2:68534622:C:T	5.09735e-06	-1.13299e-10	-0.739528	1.62414e-05	-1.13299e-10	-0.678546
68534771	chr2:68534771:T:A	5.36766e-06	-1.13299e-10	-0.687859	1.47433e-05	-1.13299e-10	-0.775321
68535466	chr2:68535466:T:G	3.26873e-06	-1.13299e-10	-1.18385	1.00965e-05	-1.13299e-10	-1.15393
68535943	chr2:68535943:A:G	1.02815e-06	-0.967866	-1.37263	3.20622e-06	-0.931966	-1.36905
68536105	chr2:68536105:G:A	4.8701e-06	-1.13299e-10	-0.785135	1.55011e-05	-1.13299e-10	-0.725203
68536170	chr2:68536170:T:C	9.82296e-07	-1.06089	-1.32523	3.07021e-06	-1.02508	-1.31929
68536432	chr2:68536432:C:G	2.69669e-06	-1.13299e-10	-1.37622	8.07477e-06	-1.13299e-10	-1.37737
68536639	chr2:68536639:A:T	1.05824e-06	-0.934738	-1.37691	3.29713e-06	-0.898177	-1.37488
68536913	chr2:68536913:T:TATTA	0.000107925	-1.13299e-10	2.31318	0.000391473	-1.13299e-10	2.5038
68536964	chr2:68536964:C:T	2.82538e-06	-1.13299e-10	-1.32961	8.45983e-06	-1.13299e-10	-1.33078
68537221	chr2:68537221:G:A	4.68004e-06	-1.13299e-10	-0.824943	1.48713e-05	-1.13299e-10	-0.766681
68537394	chr2:68537394:T:C	7.27214e-07	-1.39933	-1.28745	2.21909e-06	-1.44284	-1.22617
68537637	chr2:68537637:T:C	7.29665e-07	-1.40529	-1.27813	2.23518e-06	-1.44775	-1.21404
68537741	chr2:68537741:G:T	1.53312e-05	1.73225	-1.37062	9.41422e-05	2.41329	-1.3346
68538002	chr2:68538002:AAAG:A	1.71691e-06	-0.468636	-1.35909	5.35434e-06	-0.462409	-1.3258
68538495	chr2:68538495:G:A	2.0329e-05	1.98954	-1.34574	0.000122151	2.71153	-1.37239
68538642	chr2:68538642:TTGA:T	1.07056e-06	-1.20553	-1.09454	3.37193e-06	-1.2689	-0.981727
68538741	chr2:68538741:C:T	5.42038e-06	-1.13299e-10	-0.678084	1.71351e-05	-1.13299e-10	-0.624982
68538935	chr2:68538935:A:G	1.00319e-05	-1.13299e-10	-0.0624779	3.4376e-05	-1.13299e-10	0.0712457
68538973	chr2:68538973:A:C	2.78384e-06	-1.13299e-10	-1.34442	8.34176e-06	-1.13299e-10	-1.34484
68539373	chr2:68539373:T:A	1.03185e-06	-1.02115	-1.31575	3.23523e-06	-0.985057	-1.30696
68539552	chr2:68539552:C:A	2.83746e-06	-1.13299e-10	-1.32534	8.49553e-06	-1.13299e-10	-1.32657
68539768	chr2:68539768:C:G	0.000108199	-1.13299e-10	2.31572	0.000392501	-1.13299e-10	2.50643
68539954	chr2:68539954:T:A	5.2619e-06	-1.13299e-10	-0.707758	1.6631e-05	-1.13299e-10	-0.654846
68540234	chr2:68540234:C:G	2.74216e-06	-1.3595	-3.69445e-10	8.48779e-06	-1.32748	-3.69445e-10
68540538	chr2:68540538:A:G	1.00561e-06	-0.989519	-1.37313	3.13502e-06	-0.953732	-1.36974
68541195	chr2:68541195:A:G	2.22576e-06	-1.56815	-3.69445e-10	6.63462e-06	-1.57381	-3.69445e-10
68541339	chr2:68541339:TAGA:T	0.000109914	-1.13299e-10	2.33145	0.000398882	-1.13299e-10	2.52255
68541354	chr2:68541354:G:A	0.000107991	-1.13299e-10	2.3138	0.000391754	-1.13299e-10	2.50452
68541386	chr2:68541386:C:T	4.6012e-06	-0.841934	-3.69445e-10	2.3218e-05	-0.321183	-3.69445e-10
68541676	chr2:68541676:C:T	1.01822e-06	-1.01812	-1.33207	3.18767e-06	-0.982084	-1.32474
68541735	chr2:68541735:A:T	0.00012134	2.43035	-3.69445e-10	0.00183918	4.05096	-3.69445e-10
68541745	chr2:68541745:T:A	1.128e-05	0.0547809	-3.69445e-10	3.05212e-05	-0.0476921	-3.69445e-10
68542014	chr2:68542014:A:G	5.46103e-06	-1.13299e-10	-0.670613	1.7259e-05	-1.13299e-10	-0.617778
68542135	chr2:68542135:ATATAACT:A	4.81895e-06	-1.13299e-10	-0.795694	1.53351e-05	-1.13299e-10	-0.735971
68542403	chr2:68542403:A:G	2.79155e-06	-1.13299e-10	-1.34165	8.33558e-06	-1.13299e-10	-1.34558
68542597	chr2:68542597:G:A	4.61063e-06	-1.13299e-10	-0.839887	1.46395e-05	-1.13299e-10	-0.782387
68542767	chr2:68542767:A:G	9.48905e-07	-1.13556	-1.28514	2.96903e-06	-1.10155	-1.27633
68543099	chr2:68543099:T:G	7.51763e-07	-1.39373	-1.25986	2.31217e-06	-1.43764	-1.19028
68543144	chr2:68543144:A:G	1.04414e-06	-0.948438	-1.37662	3.25505e-06	-0.91135	-1.37455
68543348	chr2:68543348:C:A	0.000109236	-1.13299e-10	2.32526	0.000396353	-1.13299e-10	2.51619
68543554	chr2:68543554:C:T	0.000125659	2.46532	-3.69445e-10	0.00191632	4.09205	-3.69445e-10
68543636	chr2:68543636:G:A	4.46021e-06	-1.13299e-10	-0.873055	1.41532e-05	-1.13299e-10	-0.81617
68544342	chr2:68544342:C:G	2.98551e-06	-1.13299e-10	-1.27448	8.85908e-06	-1.13299e-10	-1.28467
68544420	chr2:68544420:A:G	9.54053e-07	-1.09493	-1.32036	2.97999e-06	-1.05994	-1.31426
68544583	chr2:68544583:T:C	0.00012336	2.44685	-3.69445e-10	0.00187341	4.0694	-3.69445e-10
68544863	chr2:68544863:A:G	1.77701e-05	1.87995	-1.37068	0.000110379	2.5725	-1.3347
68545026	chr2:68545026:A:G	2.71229e-06	-1.37046	-3.69445e-10	7.80934e-06	-1.41079	-3.69445e-10
68545302	chr2:68545302:T:C	2.83266e-06	-1.13299e-10	-1.32703	8.62458e-06	-1.13299e-10	-1.3115
68545619	chr2:68545619:T:C	5.3815e-05	2.92632	-1.30902	0.000849051	4.57346	-1.29546
68545676	chr2:68545676:A:G	3.61235e-06	-1.08389	-3.69445e-10	1.16109e-05	-1.01417	-3.69445e-10
68546275	chr2:68546275:T:C	6.97366e-07	-1.46589	-1.2628	2.02494e-06	-1.43925	-1.32132
68546729	chr2:68546729:A:C	2.69156e-06	-1.13299e-10	-1.37813	8.0681e-06	-1.13299e-10	-1.37819
68546941	chr2:68546941:G:A	2.87225e-06	-1.13299e-10	-1.31315	8.55815e-06	-1.13299e-10	-1.31923
68547227	chr2:68547227:A:G	2.84044e-06	-1.13299e-10	-1.32429	8.31946e-06	-1.13299e-10	-1.34752
68547552	chr2:68547552:T:C	4.64872e-06	-1.13299e-10	-0.831657	1.47519e-05	-1.13299e-10	-0.774743
68547794	chr2:68547794:G:A	0.000147487	2.62549	-3.69445e-10	0.00228933	4.2699	-3.69445e-10
68549448	chr2:68549448:T:G	1.75284e-05	-1.13299e-10	0.495573	5.85978e-05	-1.13299e-10	0.604584
68549499	chr2:68549499:A:G	1.02811e-06	-0.975918	-1.36461	3.21301e-06	-0.939826	-1.35908
68549580	chr2:68549580:T:C	2.79057e-06	-1.13299e-10	-1.342	8.33273e-06	-1.13299e-10	-1.34592
68549881	chr2:68549881:T:C	7.37116e-06	-1.13299e-10	-0.370675	1.98958e-05	-1.13299e-10	-0.475605
68550235	chr2:68550235:A:G	0.000124176	2.45345	-3.69445e-10	0.00189873	4.08283	-3.69445e-10
68550525	chr2:68550525:C:T	5.32289e-06	-1.13299e-10	-0.696233	1.68145e-05	-1.13299e-10	-0.643871
68550971	chr2:68550971:A:G	2.90375e-06	-1.13299e-10	-1.30225	8.61995e-06	-1.13299e-10	-1.31203
68551032	chr2:68551032:T:G	2.85782e-06	-1.13299e-10	-1.31819	8.54822e-06	-1.13299e-10	-1.32039
68551298	chr2:68551298:C:G	2.8564e-06	-1.13299e-10	-1.31869	8.68087e-06	-1.13299e-10	-1.30499
68551345	chr2:68551345:A:G	4.85785e-06	-1.13299e-10	-0.787655	1.53062e-05	-1.13299e-10	-0.737855
68551684	chr2:68551684:T:C	0.000116928	2.39331	-3.69445e-10	0.00176871	4.01189	-3.69445e-10
68551715	chr2:68551715:A:G	9.57117e-07	-1.10944	-1.30264	2.99267e-06	-1.07496	-1.29499
68551944	chr2:68551944:T:C	2.78734e-06	-1.13299e-10	-1.34316	8.32631e-06	-1.13299e-10	-1.34669
68552224	chr2:68552224:A:G	1.48352e-05	1.70544	-1.37669	8.9761e-05	2.38277	-1.35174
68552382	chr2:68552382:C:T	0.00010073	-1.13299e-10	2.24419	0.000364769	-1.13299e-10	2.43315
68552402	chr2:68552402:TAACC:T	1.03193e-06	-0.960497	-1.37633	3.21585e-06	-0.924023	-1.374
68553175	chr2:68553175:TC:T	6.20809e-06	-1.13299e-10	-0.542397	1.68837e-05	-1.13299e-10	-0.639765
68553236	chr2:68553236:A:G	3.74778e-06	-1.13299e-10	-1.04709	1.11029e-05	-1.13299e-10	-1.05891
68553291	chr2:68553291:T:A	2.76179e-06	-1.13299e-10	-1.35237	8.24293e-06	-1.13299e-10	-1.35676
68553342	chr2:68553342:A:T	5.47762e-06	-1.13299e-10	-0.66758	1.5021e-05	-1.13299e-10	-0.756662
68553392	chr2:68553392:C:T	8.50195e-07	-1.15314	-1.3774	3.61466e-06	-0.802935	-1.37818
68553531	chr2:68553531:A:G	2.86371e-06	-1.13299e-10	-1.31613	8.51191e-06	-1.13299e-10	-1.32465
68553603	chr2:68553603:C:G	0.000107936	-1.13299e-10	2.31329	0.000391518	-1.13299e-10	2.50392
68554086	chr2:68554086:A:C	1.02786e-06	-0.96528	-1.37549	3.20455e-06	-0.928635	-1.37291
68554249	chr2:68554249:T:A	4.93004e-06	-1.13299e-10	-0.772903	1.56557e-05	-1.13299e-10	-0.715275
68554739	chr2:68554739:A:G	9.2541e-07	-1.13451	-1.31126	2.88894e-06	-1.10084	-1.30438
68555042	chr2:68555042:G:A	1.01841e-06	-1.01895	-1.33106	3.18936e-06	-0.982904	-1.32339
68555250	chr2:68555250:A:G	5.14565e-05	2.34876	-0.776277	0.00028295	3.0673	-0.888137
68555474	chr2:68555474:G:A	1.43177e-05	1.66323	-1.36998	8.74614e-05	2.3383	-1.33321
68555705	chr2:68555705:A:G	1.45537e-05	1.68001	-1.37042	8.89245e-05	2.35571	-1.33404
68556032	chr2:68556032:A:C	0.000119329	2.41363	-3.69445e-10	0.0018127	4.03646	-3.69445e-10
68556225	chr2:68556225:A:T	5.05496e-06	-1.13299e-10	-0.747881	1.59365e-05	-1.13299e-10	-0.697503
68556813	chr2:68556813:G:A	9.22021e-07	-1.12977	-1.31966	2.87848e-06	-1.09558	-1.31327
68557225	chr2:68557225:T:A	3.45742e-06	-1.12773	-3.69445e-10	1.12255e-05	-1.04792	-3.69445e-10
68557344	chr2:68557344:A:G	1.02398e-06	-1.02413	-1.32043	3.09768e-06	-0.99528	-1.34018
68557890	chr2:68557890:G:A	5.33529e-06	-1.13299e-10	-0.693907	1.46488e-05	-1.13299e-10	-0.781752
68557938	chr2:68557938:T:C	5.00496e-06	-1.13299e-10	-0.75782	1.573e-05	-1.13299e-10	-0.710546
68558126	chr2:68558126:T:A	8.98068e-07	-1.56172	-0.914043	2.60064e-06	-1.5369	-0.973456
68558139	chr2:68558139:A:T	1.00046e-06	-1.03919	-1.3286	3.0298e-06	-1.01087	-1.34675
68558211	chr2:68558211:G:A	2.82065e-06	-1.13299e-10	-1.33128	8.43653e-06	-1.13299e-10	-1.33354
68558486	chr2:68558486:T:C	9.0333e-07	-1.15072	-1.3192	2.81758e-06	-1.11734	-1.31289
68558734	chr2:68558734:G:A	4.24511e-06	-1.13299e-10	-0.922483	1.1905e-05	-1.13299e-10	-0.989153
68558797	chr2:68558797:G:A	5.39051e-06	-1.13299e-10	-0.68361	1.47944e-05	-1.13299e-10	-0.771863
68558800	chr2:68558800:C:T	8.76642e-07	-1.17516	-1.32475	2.73078e-06	-1.1427	-1.31882
68558858	chr2:68558858:A:G	1.23837e-06	-0.967927	-1.18653	3.6731e-06	-0.938918	-1.22616
68559381	chr2:68559381:A:G	9.25626e-07	-1.1284	-1.31714	2.88958e-06	-1.09429	-1.31071
68559431	chr2:68559431:G:A	2.40855e-05	2.12302	-1.30966	0.000144002	2.85715	-1.35343
68559477	chr2:68559477:G:C	8.99073e-07	-1.16037	-1.31427	2.80399e-06	-1.12739	-1.30768
68559910	chr2:68559910:C:T	1.58088e-05	1.76397	-1.37165	9.70345e-05	2.44584	-1.33689
68560043	chr2:68560043:G:C	8.93634e-07	-1.15627	-1.32444	2.78577e-06	-1.12327	-1.31831
68560059	chr2:68560059:T:G	1.50078e-05	1.70576	-1.36544	9.24412e-05	2.38377	-1.32331
68560362	chr2:68560362:G:A	0.000108412	-1.13299e-10	2.31769	0.000393291	-1.13299e-10	2.50844
68560458	chr2:68560458:T:G	4.43215e-06	-1.13299e-10	-0.879365	1.38946e-05	-1.13299e-10	-0.834616
68560795	chr2:68560795:C:A	0.000108277	-1.13299e-10	2.31644	0.000392791	-1.13299e-10	2.50717
68560989	chr2:68560989:ATAT:A	4.91641e-06	-1.13299e-10	-0.775671	1.56527e-05	-1.13299e-10	-0.715468
68561162	chr2:68561162:A:G	9.03623e-07	-1.17825	-1.29134	2.82471e-06	-1.14546	-1.28225
68561421	chr2:68561421:A:G	4.93265e-06	-1.13299e-10	-0.772373	1.54974e-05	-1.13299e-10	-0.725437
68561623	chr2:68561623:G:A	6.61757e-07	-1.42575	-1.35536	1.97218e-06	-1.46689	-1.32009
68561733	chr2:68561733:C:T	0.0001199	2.4184	-3.69445e-10	0.0018142	4.03729	-3.69445e-10
68562037	chr2:68562037:C:T	2.69075e-06	-1.13299e-10	-1.37843	8.06705e-06	-1.13299e-10	-1.37833
68562137	chr2:68562137:G:A	4.97017e-06	-1.13299e-10	-0.764795	1.58291e-05	-1.13299e-10	-0.704262
68562150	chr2:68562150:G:A	9.7966e-07	-1.0882	-1.3006	2.94927e-06	-1.06089	-1.32366
68562324	chr2:68562324:A:G	5.73641e-06	-1.13299e-10	-0.621417	1.57141e-05	-1.13299e-10	-0.711557
68562598	chr2:68562598:T:A	5.82379e-06	-1.13299e-10	-0.606299	1.594e-05	-1.13299e-10	-0.697282
68562784	chr2:68562784:A:C	6.53839e-07	-1.46054	-1.3326	1.98225e-06	-1.49501	-1.28687
68563029	chr2:68563029:C:T	2.40033e-05	2.10976	-1.29982	0.000142684	2.8418	-1.34728
68563135	chr2:68563135:T:C	5.80406e-06	-1.13299e-10	-0.609692	1.58876e-05	-1.13299e-10	-0.700576
68563424	chr2:68563424:C:T	6.51914e-07	-1.45248	-1.34362	1.96247e-06	-1.48944	-1.30247
68563670	chr2:68563670:G:A	9.98466e-05	-1.13299e-10	2.23539	0.000361455	-1.13299e-10	2.42403
68563764	chr2:68563764:A:G	2.72391e-06	-1.13299e-10	-1.36618	8.14805e-06	-1.13299e-10	-1.36833
68563853	chr2:68563853:C:T	4.9279e-06	-1.13299e-10	-0.773337	1.56917e-05	-1.13299e-10	-0.712984
68564412	chr2:68564412:T:A	2.30793e-06	-1.5319	-3.69445e-10	7.69468e-06	-1.42558	-3.69445e-10
68564509	chr2:68564509:A:G	1.49798e-05	1.70625	-1.36779	9.20548e-05	2.38463	-1.32836
68564665	chr2:68564665:T:A	0.000109349	-1.13299e-10	2.3263	0.000396744	-1.13299e-10	2.51718
68564674	chr2:68564674:A:G	2.73425e-06	-1.13299e-10	-1.36239	8.25589e-06	-1.13299e-10	-1.35519
68564762	chr2:68564762:A:G	0.000108746	-1.13299e-10	2.32077	0.000394566	-1.13299e-10	2.51167
68565028	chr2:68565028:T:C	1.15076e-06	-0.999224	-1.22861	3.42825e-06	-0.970842	-1.26322
68565072	chr2:68565072:A:G	5.58836e-06	-0.647565	-3.69445e-10	2.10075e-05	-0.421235	-3.69445e-10
68565207	chr2:68565207:AG:A	1.0554e-06	-1.00612	-1.30821	3.18636e-06	-0.977174	-1.33006
68565321	chr2:68565321:A:G	0.000108818	-1.13299e-10	2.32142	0.000394779	-1.13299e-10	2.51221
68565322	chr2:68565322:A:G	2.14099e-06	-1.04405	-0.562928	7.3092e-06	-1.00033	-0.476645
68565558	chr2:68565558:G:C	2.86259e-05	2.21666	-1.2306	0.000261829	3.25103	-1.14945
68565703	chr2:68565703:A:T	4.86006e-06	-1.13299e-10	-0.787199	1.54589e-05	-1.13299e-10	-0.72793
68565720	chr2:68565720:T:A	9.17035e-07	-1.15065	-1.30421	2.86341e-06	-1.11734	-1.29676
68565844	chr2:68565844:G:A	1.79439e-06	-0.602876	-1.18071	1.05216e-05	0.140003	-1.25269
68565896	chr2:68565896:C:T	2.24535e-06	-1.55939	-3.69445e-10	7.27075e-06	-1.48225	-3.69445e-10
68565942	chr2:68565942:G:A	5.41559e-06	-1.13299e-10	-0.678969	1.48625e-05	-1.13299e-10	-0.76727
68566289	chr2:68566289:C:T	4.48787e-06	-1.13299e-10	-0.866872	1.42115e-05	-1.13299e-10	-0.81206
68566457	chr2:68566457:G:A	4.9323e-06	-1.13299e-10	-0.772445	1.5496e-05	-1.13299e-10	-0.725531
68567072	chr2:68567072:T:C	2.86335e-06	-1.13299e-10	-1.31626	8.56091e-06	-1.13299e-10	-1.31891
68567665	chr2:68567665:A:G	6.88163e-05	1.86319	-3.69445e-10	0.000832296	3.25808	-3.69445e-10
68568008	chr2:68568008:C:T	0.00011211	-1.13299e-10	2.35123	0.000405264	-1.13299e-10	2.53843
68568533	chr2:68568533:G:A	0.000110574	-1.13299e-10	2.33744	0.000399825	-1.13299e-10	2.52491
68568638	chr2:68568638:C:T	2.82113e-06	-1.13299e-10	-1.33111	8.44728e-06	-1.13299e-10	-1.33227
68568814	chr2:68568814:A:C	0.000114841	-1.13299e-10	2.3753	0.000415238	-1.13299e-10	2.56274
68568876	chr2:68568876:A:G	1.3483e-05	-0.945409	1.17859	5.95048e-05	-0.857915	1.47786
68568956	chr2:68568956:C:T	1.00016e-06	-1.04702	-1.32107	3.02341e-06	-1.0192	-1.34053
68569100	chr2:68569100:A:T	6.52949e-07	-1.46195	-1.33255	1.97961e-06	-1.49628	-1.28694
68569201	chr2:68569201:G:A	5.41803e-06	-1.13299e-10	-0.678518	1.48801e-05	-1.13299e-10	-0.766089
68569486	chr2:68569486:A:G	1.65338e-05	1.63244	-1.19529	0.000108265	2.31842	-1.09995
68569643	chr2:68569643:T:A	1.14984e-06	-0.998251	-1.23037	3.42483e-06	-0.970526	-1.26453
68570042	chr2:68570042:T:C	5.16804e-05	2.45882	-0.881992	0.000545614	3.58599	-0.750191
68570340	chr2:68570340:T:C	1.37798e-05	1.62487	-1.36992	8.38736e-05	2.29596	-1.33277
68570629	chr2:68570629:T:C	1.09817e-06	-1.02764	-1.24697	3.27577e-06	-1.00058	-1.27897
68570654	chr2:68570654:C:T	4.8745e-05	-1.13299e-10	1.51835	0.000169632	-1.13299e-10	1.66752
68571300	chr2:68571300:T:G	2.93588e-06	-1.13299e-10	-1.29124	8.73929e-06	-1.13299e-10	-1.29828
68571332	chr2:68571332:C:A	1.01214e-06	-1.04247	-1.31372	3.05552e-06	-1.01433	-1.33483
68571641	chr2:68571641:C:T	1.05212e-05	-1.13299e-10	-0.0148609	3.6166e-05	-1.13299e-10	0.122007
68571940	chr2:68571940:T:C	0.000146185	2.61662	-3.69445e-10	0.00228879	4.26967	-3.69445e-10
68571951	chr2:68571951:A:G	6.43362e-06	-1.13299e-10	-0.506713	2.06587e-05	-1.13299e-10	-0.437975
68572089	chr2:68572089:A:T	9.61289e-07	-1.31715	-1.09058	3.01012e-06	-1.34795	-1.01618
68572094	chr2:68572094:A:T	9.29315e-07	-1.3509	-1.09066	2.9159e-06	-1.37936	-1.01657
68572518	chr2:68572518:G:C	1.06876e-06	-1.03766	-1.26409	3.19951e-06	-1.0099	-1.29321
68572646	chr2:68572646:G:A	3.00133e-06	-1.13299e-10	-1.26919	8.9425e-06	-1.13299e-10	-1.2753
68573091	chr2:68573091:T:C	2.82541e-06	-1.13299e-10	-1.3296	8.45985e-06	-1.13299e-10	-1.33078
68573336	chr2:68573336:A:G	1.50895e-06	-0.610622	-1.34622	4.45495e-06	-0.601202	-1.37089
68573569	chr2:68573569:A:G	6.29136e-06	-1.13299e-10	-0.529073	1.70772e-05	-1.13299e-10	-0.628368
68573787	chr2:68573787:C:T	5.94196e-07	-1.52353	-1.36527	1.79166e-06	-1.54507	-1.3379
68573795	chr2:68573795:G:A	1.24648e-05	0.154659	-3.69445e-10	3.36066e-05	0.0486086	-3.69445e-10
68573917	chr2:68573917:C:T	2.76786e-06	-1.13299e-10	-1.35017	8.36763e-06	-1.13299e-10	-1.34174
68574004	chr2:68574004:T:C	9.01705e-07	-1.15503	-1.31669	2.81091e-06	-1.12235	-1.31025
68574142	chr2:68574142:A:G	5.49052e-06	-1.13299e-10	-0.665226	1.50548e-05	-1.13299e-10	-0.754417
68574280	chr2:68574280:T:A	0.000102691	-1.13299e-10	2.26348	0.00037062	-1.13299e-10	2.44906
68574706	chr2:68574706:C:T	1.07464e-05	-1.13299e-10	0.00632152	3.69844e-05	-1.13299e-10	0.144383
68574958	chr2:68574958:G:T	2.37734e-06	-1.50227	-3.69445e-10	6.711e-06	-1.56237	-3.69445e-10
68574975	chr2:68574975:G:A	1.00154e-06	-1.06335	-1.30336	3.01546e-06	-1.03592	-1.32644
68575155	chr2:68575155:C:CAGAT	1.13569e-06	-1.05828	-1.18273	3.35611e-06	-1.03211	-1.22322
68575340	chr2:68575340:G:A	8.9323e-07	-1.19217	-1.28899	2.78896e-06	-1.16058	-1.27986
68575793	chr2:68575793:T:C	2.73241e-06	-1.13299e-10	-1.36307	8.16989e-06	-1.13299e-10	-1.36566
68575926	chr2:68575926:A:G	2.85591e-06	-1.13299e-10	-1.31886	8.51999e-06	-1.13299e-10	-1.3237
68576079	chr2:68576079:T:C	5.92822e-07	-1.52917	-1.36194	1.79364e-06	-1.54934	-1.33253
68576217	chr2:68576217:A:C	6.47183e-06	-1.13299e-10	-0.500791	2.07089e-05	-1.13299e-10	-0.435547
68576327	chr2:68576327:A:G	8.85405e-07	-1.17771	-1.31225	2.7597e-06	-1.14581	-1.30518
68576677	chr2:68576677:A:G	2.23786e-06	-1.56273	-3.69445e-10	6.65669e-06	-1.57049	-3.69445e-10
68576991	chr2:68576991:G:T	0.00011456	-1.13299e-10	2.37285	0.000414586	-1.13299e-10	2.56117
68576993	chr2:68576993:T:A	1.06378e-06	-1.00428	-1.30214	3.20762e-06	-0.975155	-1.32543
68576995	chr2:68576995:G:A	2.69222e-06	-1.13299e-10	-1.37788	8.06732e-06	-1.13299e-10	-1.37829
68577167	chr2:68577167:G:A	0.000168083	-1.13299e-10	2.75621	0.000609161	-1.13299e-10	2.94597
68577200	chr2:68577200:G:A	2.69268e-06	-1.13299e-10	-1.37771	8.07799e-06	-1.13299e-10	-1.37697
68577436	chr2:68577436:C:A	5.81646e-06	-1.13299e-10	-0.607557	1.58899e-05	-1.13299e-10	-0.700426
68578970	chr2:68578970:A:G	6.24223e-07	-1.4989	-1.3406	1.89799e-06	-1.52658	-1.29873
68579453	chr2:68579453:G:A	1.37142e-06	-1.11163	-0.940774	3.93178e-06	-1.09535	-1.00168
68579558	chr2:68579558:TG:T	1.2676e-05	1.38607	-1.21462	8.22824e-05	2.05384	-1.1098
68579734	chr2:68579734:C:T	0.000157817	-1.13299e-10	2.69318	0.000576722	-1.13299e-10	2.89125
68579813	chr2:68579813:G:A	0.000137943	2.55859	-3.69445e-10	0.00213685	4.20098	-3.69445e-10
68579951	chr2:68579951:T:C	5.44562e-06	-1.13299e-10	-0.673439	1.49627e-05	-1.13299e-10	-0.760554
68580092	chr2:68580092:C:T	1.97451e-06	-1.11212	-0.575808	6.70226e-06	-1.07138	-0.492287
68580446	chr2:68580446:C:T	7.51637e-05	-1.13299e-10	1.95142	0.000206008	-1.13299e-10	1.8618
68580847	chr2:68580847:T:G	2.84285e-06	-1.13299e-10	-1.32344	8.47825e-06	-1.13299e-10	-1.32861
68581076	chr2:68581076:T:C	5.06177e-06	-0.996643	0.25011	1.44828e-05	-0.972312	0.179161
68581099	chr2:68581099:T:C	4.86801e-06	-1.13299e-10	-0.785565	1.34565e-05	-1.13299e-10	-0.86665
68581114	chr2:68581114:T:C	2.52278e-05	-1.13299e-10	0.859696	8.53421e-05	-1.13299e-10	0.980555
68581668	chr2:68581668:CTT:C	5.40689e-06	-1.13299e-10	-0.680575	1.48623e-05	-1.13299e-10	-0.767285
68581820	chr2:68581820:A:G	2.29547e-06	-1.53731	-3.69445e-10	7.61602e-06	-1.43586	-3.69445e-10
68581850	chr2:68581850:T:C	8.95915e-07	-1.18594	-1.29222	2.79447e-06	-1.1544	-1.28407
68581864	chr2:68581864:A:G	5.26881e-06	-1.13299e-10	-0.706445	1.44856e-05	-1.13299e-10	-0.79296
68582009	chr2:68582009:G:A	5.20461e-06	-1.13299e-10	-0.718705	1.43419e-05	-1.13299e-10	-0.802928
68582035	chr2:68582035:A:G	8.93294e-07	-1.21774	-1.26335	2.79058e-06	-1.18706	-1.25281
68582067	chr2:68582067:AT:A	1.80157e-06	-1.39394	-0.385653	6.49106e-06	-1.37093	-0.224759
68582491	chr2:68582491:C:T	2.93601e-06	-1.03772	-0.253474	8.4975e-06	-1.01377	-0.31257
68582518	chr2:68582518:A:G	4.80371e-06	-1.13299e-10	-0.798862	1.52869e-05	-1.13299e-10	-0.739118
68583310	chr2:68583310:G:A	0.000274394	-1.13299e-10	3.24631	0.00100312	-1.13299e-10	3.44476
68583723	chr2:68583723:G:T	1.07111e-06	-1.06318	-1.23637	3.18626e-06	-1.0367	-1.27056
68583883	chr2:68583883:G:A	5.4572e-06	-1.13299e-10	-0.671314	1.49691e-05	-1.13299e-10	-0.760122
68584034	chr2:68584034:C:T	2.83983e-06	-1.13299e-10	-1.32451	8.46448e-06	-1.13299e-10	-1.33023
68584197	chr2:68584197:A:T	3.28812e-06	-1.02858	-0.149357	9.43043e-06	-1.00542	-0.21675
68584295	chr2:68584295:A:G	3.20262e-06	-1.02011	-0.184167	9.19692e-06	-0.99642	-0.250823
68584669	chr2:68584669:C:T	9.14649e-07	-1.17525	-1.28222	2.85551e-06	-1.14321	-1.27366
68584720	chr2:68584720:C:T	9.09207e-07	-1.16918	-1.29425	2.83835e-06	-1.13669	-1.2862
68584797	chr2:68584797:T:G	4.431e-06	-1.13299e-10	-0.879624	1.27662e-05	-1.13299e-10	-0.91931
68585151	chr2:68585151:A:G	1.17962e-06	-1.15843	-1.04463	3.67236e-06	-1.12915	-1.03613
68585391	chr2:68585391:A:G	4.40407e-06	-0.88572	-3.69445e-10	1.54185e-05	-0.730548	-3.69445e-10
68585741	chr2:68585741:A:C	3.45406e-06	-1.13299e-10	-1.1287	1.07514e-05	-1.13299e-10	-1.09108
68586409	chr2:68586409:T:C	2.80698e-06	-1.13299e-10	-1.33614	8.39654e-06	-1.13299e-10	-1.33829
68586422	chr2:68586422:A:G	3.47915e-06	-1.13299e-10	-1.12146	1.03111e-05	-1.13299e-10	-1.13289
68586806	chr2:68586806:C:T	1.2309e-05	1.51896	-1.37688	7.23968e-05	2.18972	-1.37367
68586866	chr2:68586866:C:T	2.86335e-06	-1.13299e-10	-1.31626	8.56091e-06	-1.13299e-10	-1.31891
68587460	chr2:68587460:G:A	3.04815e-06	-1.01132	-0.242397	8.83513e-06	-0.986684	-0.300692
68587502	chr2:68587502:T:C	0.000157518	-1.13299e-10	2.69129	0.000575521	-1.13299e-10	2.88916
68587663	chr2:68587663:G:A	2.8597e-06	-1.13299e-10	-1.31753	8.55366e-06	-1.13299e-10	-1.31975
68587839	chr2:68587839:G:T	2.90791e-06	-1.03371	-0.2671	8.43105e-06	-1.00937	-0.324821
68587940	chr2:68587940:C:T	2.84619e-06	-1.13299e-10	-1.32227	8.48242e-06	-1.13299e-10	-1.32812
68588034	chr2:68588034:G:T	2.89058e-06	-1.13299e-10	-1.30679	8.60799e-06	-1.13299e-10	-1.31342
68588192	chr2:68588192:C:T	5.58495e-06	-1.13299e-10	-0.648175	1.53368e-05	-1.13299e-10	-0.735858
68588616	chr2:68588616:G:GT	5.52818e-05	2.374	-0.729808	0.000304808	3.10088	-0.847316
68589060	chr2:68589060:G:A	0.000190946	2.88374	-3.69445e-10	0.00316669	4.59433	-3.69445e-10
68589133	chr2:68589133:A:T	1.17519e-06	-1.13578	-1.07104	3.66305e-06	-1.10578	-1.06204
68589703	chr2:68589703:C:A	5.46314e-06	-1.13299e-10	-0.670227	1.50167e-05	-1.13299e-10	-0.756948
68589708	chr2:68589708:C:T	3.01706e-06	-1.13299e-10	-1.26397	9.75426e-06	-1.13299e-10	-1.18841
68589710	chr2:68589710:C:G	0.0003272	-1.13299e-10	3.42232	0.00120035	-1.13299e-10	3.62425
68589800	chr2:68589800:T:C	2.75431e-06	-1.13299e-10	-1.35508	8.33152e-06	-1.13299e-10	-1.34607
68590068	chr2:68590068:C:T	3.04193e-06	-1.01813	-0.237629	8.8124e-06	-0.993398	-0.296556
68590069	chr2:68590069:A:G	4.86441e-06	-1.13299e-10	-0.786304	1.52646e-05	-1.13299e-10	-0.740574
68590079	chr2:68590079:T:C	0.000156739	-1.13299e-10	2.68633	0.000572705	-1.13299e-10	2.88426
68590222	chr2:68590222:G:A	5.44083e-06	-1.13299e-10	-0.674319	1.49305e-05	-1.13299e-10	-0.762704
68590389	chr2:68590389:A:G	3.08102e-06	-1.02734	-0.215647	8.9175e-06	-1.00295	-0.275146
68590479	chr2:68590479:C:CT	2.70149e-06	-1.01938	-0.355064	7.8615e-06	-0.994579	-0.409556
68590544	chr2:68590544:G:A	0.000156307	-1.13299e-10	2.68357	0.000571043	-1.13299e-10	2.88135
68590784	chr2:68590784:C:T	2.28115e-06	-1.54357	-3.69445e-10	7.52543e-06	-1.44782	-3.69445e-10
68591043	chr2:68591043:A:C	0.000177909	2.81302	-3.69445e-10	0.00292469	4.51483	-3.69445e-10
68591339	chr2:68591339:A:G	0.000191533	2.88681	-3.69445e-10	0.00318591	4.60038	-3.69445e-10
68591391	chr2:68591391:A:G	1.13125e-06	-1.17062	-1.07431	3.52281e-06	-1.14172	-1.06513
68591437	chr2:68591437:G:A	3.27093e-06	-1.13299e-10	-1.18318	1.07683e-05	-1.13299e-10	-1.08951
68591537	chr2:68591537:A:T	0.000195255	2.90606	-3.69445e-10	0.00325975	4.62329	-3.69445e-10
68591579	chr2:68591579:A:T	5.4613e-06	-1.13299e-10	-0.670563	1.50055e-05	-1.13299e-10	-0.757693
68591830	chr2:68591830:C:T	2.71099e-06	-1.13299e-10	-1.37093	8.10655e-06	-1.13299e-10	-1.37344
68591955	chr2:68591955:TCTC:T	2.82347e-06	-1.33028	-3.69445e-10	8.52358e-06	-1.32328	-3.69445e-10
68592234	chr2:68592234:A:G	1.7888e-05	0.515879	-3.69445e-10	5.58401e-05	0.556379	-3.69445e-10
68592448	chr2:68592448:A:G	9.51686e-07	-1.16169	-1.25608	2.9789e-06	-1.12915	-1.2454
68592535	chr2:68592535:G:A	2.83713e-06	-1.13299e-10	-1.32546	8.60756e-06	-1.13299e-10	-1.31347
68592538	chr2:68592538:G:A	3.16858e-06	-0.964198	-0.250768	9.19018e-06	-0.939175	-0.308803
68592614	chr2:68592614:C:G	2.84343e-06	-1.13299e-10	-1.32324	8.47465e-06	-1.13299e-10	-1.32903
68592639	chr2:68592639:G:A	2.8637e-06	-1.13299e-10	-1.31613	8.53756e-06	-1.13299e-10	-1.32164
68592759	chr2:68592759:G:A	1.01742e-06	-1.0645	-1.28648	3.05422e-06	-1.03748	-1.31211
68592837	chr2:68592837:A:G	9.89723e-05	2.22659	-3.69445e-10	0.00129477	3.69997	-3.69445e-10
68592866	chr2:68592866:T:C	0.000245417	-1.13299e-10	3.13471	0.000898561	-1.13299e-10	3.33468
68592937	chr2:68592937:C:A	2.84285e-06	-1.13299e-10	-1.32344	8.47825e-06	-1.13299e-10	-1.32861
68593530	chr2:68593530:T:A	2.89277e-06	-1.13299e-10	-1.30604	8.61427e-06	-1.13299e-10	-1.31269
68593939	chr2:68593939:C:T	2.79463e-06	-1.13299e-10	-1.34055	8.34194e-06	-1.13299e-10	-1.34482
68594593	chr2:68594593:A:G	1.35931e-05	1.60119	-1.35988	7.87885e-05	2.27843	-1.37777
68594769	chr2:68594769:CAG:C	0.000242411	-1.13299e-10	3.12238	0.000887327	-1.13299e-10	3.3221
68594793	chr2:68594793:C:T	9.35728e-07	-1.17378	-1.2609	2.92648e-06	-1.14156	-1.25075
68595136	chr2:68595136:G:A	4.57896e-06	-1.13299e-10	-0.846777	1.27433e-05	-1.13299e-10	-0.921111
68595216	chr2:68595216:G:T	0.000231099	-1.13299e-10	3.07459	0.000845054	-1.13299e-10	3.27329
68595281	chr2:68595281:T:A	5.44262e-06	-1.13299e-10	-0.67399	1.49362e-05	-1.13299e-10	-0.762327
68595290	chr2:68595290:T:A	9.28091e-07	-1.15158	-1.2913	2.8972e-06	-1.11877	-1.2836
68595559	chr2:68595559:A:G	2.84726e-06	-1.13299e-10	-1.32189	8.65566e-06	-1.13299e-10	-1.3079
68595729	chr2:68595729:C:T	0.000243729	-1.13299e-10	3.12781	0.000892282	-1.13299e-10	3.32767
68595751	chr2:68595751:C:T	5.52987e-06	-1.13299e-10	-0.658085	1.51592e-05	-1.13299e-10	-0.747503
68595771	chr2:68595771:A:G	1.29567e-06	-1.11438	-0.994842	4.04314e-06	-1.08406	-0.985032
68595822	chr2:68595822:T:C	3.73929e-06	-1.13299e-10	-1.04936	1.16996e-05	-1.13299e-10	-1.00656
68596185	chr2:68596185:T:G	0.000185476	2.85468	-3.69445e-10	0.00306976	4.56324	-3.69445e-10
68596533	chr2:68596533:A:G	2.84285e-06	-1.13299e-10	-1.32344	8.47825e-06	-1.13299e-10	-1.32861
68597008	chr2:68597008:A:C	2.91638e-06	-1.0257	-0.272209	8.4463e-06	-1.00164	-0.330746
68597434	chr2:68597434:A:G	1.33661e-06	-1.08862	-0.989496	4.1734e-06	-1.05757	-0.979812
68597556	chr2:68597556:C:A	0.000157904	-1.13299e-10	2.69374	0.000576886	-1.13299e-10	2.89153
68597764	chr2:68597764:C:T	0.000243501	-1.13299e-10	3.12687	0.000891411	-1.13299e-10	3.32669
68598058	chr2:68598058:A:G	5.10752e-06	-1.13299e-10	-0.737535	1.60557e-05	-1.13299e-10	-0.69005
68598377	chr2:68598377:TCCTCGACACATACA:T	2.82655e-06	-1.13299e-10	-1.32919	8.43482e-06	-1.13299e-10	-1.33374
68598644	chr2:68598644:A:G	2.20933e-06	-1.57556	-3.69445e-10	6.62485e-06	-1.57528	-3.69445e-10
68598687	chr2:68598687:G:A	0.00027438	-1.13299e-10	3.24626	0.00101134	-1.13299e-10	3.45292
68598860	chr2:68598860:A:G	0.000220944	-1.13299e-10	3.02966	0.000810715	-1.13299e-10	3.2318
68599524	chr2:68599524:A:T	6.53796e-07	-1.52312	-1.27009	2.04932e-06	-1.5453	-1.2033
68599653	chr2:68599653:C:T	2.88139e-06	-1.13299e-10	-1.30998	8.58195e-06	-1.13299e-10	-1.31645
68599807	chr2:68599807:A:G	2.82803e-06	-1.13299e-10	-1.32867	8.43894e-06	-1.13299e-10	-1.33326
68599962	chr2:68599962:A:T	2.89144e-06	-1.03895	-0.267548	8.38888e-06	-1.01475	-0.324459
68600131	chr2:68600131:A:T	0.000192007	2.88928	-3.69445e-10	0.00319859	4.60435	-3.69445e-10
68600138	chr2:68600138:A:G	0.000223259	-1.13299e-10	3.04008	0.000820889	-1.13299e-10	3.24427
68600274	chr2:68600274:G:A	0.000154258	-1.13299e-10	2.67038	0.000565633	-1.13299e-10	2.87183
68600467	chr2:68600467:C:A	2.80518e-06	-1.08342	-0.25336	8.12904e-06	-1.0601	-0.310573
68600714	chr2:68600714:GAA:G	2.7158e-06	-1.13299e-10	-1.36916	8.1224e-06	-1.13299e-10	-1.37149
68601053	chr2:68601053:T:A	2.82532e-06	-1.13299e-10	-1.32963	8.36157e-06	-1.13299e-10	-1.34247
68601093	chr2:68601093:T:A	3.93294e-06	-1.13299e-10	-0.998863	1.1438e-05	-1.13299e-10	-1.02917
68601094	chr2:68601094:A:G	1.01536e-06	-1.53661	-0.816393	2.95678e-06	-1.49933	-0.882683
68601101	chr2:68601101:T:C	9.25603e-07	-1.15148	-1.29408	2.8907e-06	-1.11842	-1.28619
68601106	chr2:68601106:AT:A	1.0554e-06	-1.07586	-1.23847	3.14787e-06	-1.04873	-1.27066
68601354	chr2:68601354:A:G	2.7705e-06	-1.13299e-10	-1.34922	8.3925e-06	-1.13299e-10	-1.33877
68601559	chr2:68601559:T:C	6.56578e-07	-1.51679	-1.27218	2.05362e-06	-1.54043	-1.20607
68601583	chr2:68601583:TTATAAA:T	6.69432e-07	-1.48267	-1.28691	2.07055e-06	-1.51329	-1.225
68601611	chr2:68601611:G:A	0.000163554	-1.13299e-10	2.7289	0.000600683	-1.13299e-10	2.93196
68601946	chr2:68601946:T:C	0.000240186	-1.13299e-10	3.11316	0.000882637	-1.13299e-10	3.3168
68602287	chr2:68602287:A:T	1.44382e-05	1.62579	-1.32416	8.22977e-05	2.30766	-1.36343
68602321	chr2:68602321:C:T	5.30441e-06	-1.13299e-10	-0.699711	1.46154e-05	-1.13299e-10	-0.78404
68602544	chr2:68602544:A:G	9.03944e-07	-1.18505	-1.28419	2.81992e-06	-1.15345	-1.27596
68602724	chr2:68602724:C:A	3.54578e-06	-1.13299e-10	-1.10249	9.93811e-06	-1.13299e-10	-1.16974
68603051	chr2:68603051:C:T	8.2076e-07	-1.38151	-1.18426	2.54294e-06	-1.40056	-1.13224
68603105	chr2:68603105:G:A	0.000158492	2.69745	-3.69445e-10	0.00254069	4.37408	-3.69445e-10
68603749	chr2:68603749:G:A	2.8911e-06	-1.03503	-0.27158	8.39033e-06	-1.01057	-0.328466
68603807	chr2:68603807:T:C	1.65e-05	1.81251	-1.3774	0.000101133	2.50511	-1.35479
68603998	chr2:68603998:G:T	4.27364e-06	-1.13299e-10	-0.915785	1.25901e-05	-1.13299e-10	-0.933202
68604276	chr2:68604276:A:G	2.98496e-06	-1.0418	-0.232862	8.64571e-06	-1.0176	-0.291452
68604524	chr2:68604524:T:C	2.70787e-06	-1.13299e-10	-1.37209	8.10218e-06	-1.13299e-10	-1.37398
68604788	chr2:68604788:T:A	1.11125e-05	1.39405	-1.35423	7.5327e-05	2.18957	-1.33384
68604814	chr2:68604814:G:A	8.35116e-07	-1.17039	-1.37805	3.54944e-06	-0.825478	-1.37385
68604959	chr2:68604959:G:A	4.95671e-06	-1.13299e-10	-0.767509	1.55695e-05	-1.13299e-10	-0.720796
68605285	chr2:68605285:T:C	9.07996e-07	-1.16852	-1.29624	2.8322e-06	-1.13639	-1.28867
68605836	chr2:68605836:G:GT	2.90865e-06	-1.0344	-0.266166	8.44048e-06	-1.00997	-0.323099
68605979	chr2:68605979:T:C	6.65253e-07	-1.5134	-1.26243	2.08584e-06	-1.53787	-1.19307
68606343	chr2:68606343:A:T	3.52007e-06	-1.13299e-10	-1.10977	1.07953e-05	-1.13299e-10	-1.087
68606379	chr2:68606379:C:T	6.02742e-06	-1.13299e-10	-0.57193	1.64401e-05	-1.13299e-10	-0.666391
68606440	chr2:68606440:G:A	1.49435e-05	1.64971	-1.31369	8.47119e-05	2.33105	-1.35791
68606710	chr2:68606710:T:G	2.92745e-06	-1.0499	-0.244223	8.48168e-06	-1.02605	-0.302153
68606770	chr2:68606770:C:G	2.20941e-06	-1.57553	-3.69445e-10	6.64912e-06	-1.57163	-3.69445e-10
68607095	chr2:68607095:G:A	2.88829e-06	-0.993433	-0.314152	8.44316e-06	-0.96685	-0.365906
68607369	chr2:68607369:T:G	0.000171091	2.77395	-3.69445e-10	0.00279278	4.46868	-3.69445e-10
68607595	chr2:68607595:T:C	8.87934e-07	-1.22398	-1.26313	2.77266e-06	-1.19344	-1.25286
68607958	chr2:68607958:G:A	9.156e-07	-1.19835	-1.25808	2.86164e-06	-1.16707	-1.24765
68608064	chr2:68608064:A:G	1.88035e-05	1.76431	-1.19851	0.00013733	2.64312	-1.18684
68608082	chr2:68608082:T:C	6.25978e-07	-1.5322	-1.30449	1.94699e-06	-1.55206	-1.24777
68608110	chr2:68608110:T:C	6.33612e-07	-1.51981	-1.30476	1.96438e-06	-1.54277	-1.24816
68608258	chr2:68608258:A:G	2.89631e-06	-1.13299e-10	-1.30481	8.63061e-06	-1.13299e-10	-1.3108
68608406	chr2:68608406:G:A	3.91209e-06	-1.13299e-10	-1.00418	1.2292e-05	-1.13299e-10	-0.957162
68608434	chr2:68608434:T:C	5.11025e-06	-1.13299e-10	-0.737002	1.57012e-05	-1.13299e-10	-0.712374
68608540	chr2:68608540:C:T	4.11333e-05	-1.13299e-10	1.34857	0.00013357	-1.13299e-10	1.42851
68608681	chr2:68608681:A:T	2.84187e-06	-1.13299e-10	-1.32379	8.47026e-06	-1.13299e-10	-1.32955
68608888	chr2:68608888:A:C	1.10949e-06	-1.07608	-1.18827	3.49318e-06	-1.0402	-1.1751
68608950	chr2:68608950:CT:C	2.83818e-06	-1.13299e-10	-1.32509	8.4483e-06	-1.13299e-10	-1.33215
68608977	chr2:68608977:C:G	0.000145999	2.61535	-3.69445e-10	0.00230635	4.27731	-3.69445e-10
68609040	chr2:68609040:G:A	3.20495e-06	-1.13299e-10	-1.20355	9.72324e-06	-1.13299e-10	-1.19159
68609320	chr2:68609320:C:T	4.08774e-05	-1.13299e-10	1.34233	0.00013277	-1.13299e-10	1.42251
68609403	chr2:68609403:C:G	9.4361e-07	-1.17062	-1.25567	2.95385e-06	-1.13787	-1.24513
68609435	chr2:68609435:C:G	6.99218e-06	-1.13299e-10	-0.423458	2.10576e-05	-1.13299e-10	-0.418851
68609572	chr2:68609572:T:G	2.6914e-06	-1.13299e-10	-1.37819	8.07512e-06	-1.13299e-10	-1.37732
68609871	chr2:68609871:G:A	3.63102e-05	-1.13299e-10	1.22385	0.000117884	-1.13299e-10	1.30359
68610396	chr2:68610396:C:T	8.90123e-07	-1.21084	-1.27381	2.77978e-06	-1.17994	-1.2638
68610887	chr2:68610887:G:A	1.68278e-05	1.78165	-1.32687	9.70765e-05	2.47425	-1.36487
68611042	chr2:68611042:G:GC	5.66194e-06	-1.13299e-10	-0.634484	1.54856e-05	-1.13299e-10	-0.726204
68611237	chr2:68611237:T:C	2.8351e-06	-1.13299e-10	-1.32617	8.45385e-06	-1.13299e-10	-1.33149
68611252	chr2:68611252:G:A	5.14264e-05	-1.13299e-10	1.5719	0.000167735	-1.13299e-10	1.65627
68612631	chr2:68612631:A:G	9.36666e-07	-1.0989	-1.33478	4.19975e-06	-0.670769	-1.36032
68613099	chr2:68613099:C:G	5.42841e-06	-1.13299e-10	-0.676603	1.49091e-05	-1.13299e-10	-0.764143
68613149	chr2:68613149:T:C	9.70698e-05	-1.13299e-10	2.20718	0.000268436	-1.13299e-10	2.1265
68613278	chr2:68613278:A:G	2.71072e-06	-1.13299e-10	-1.37104	8.07873e-06	-1.13299e-10	-1.37688
68613567	chr2:68613567:A:G	8.38183e-05	-1.13299e-10	2.0604	0.00023258	-1.13299e-10	1.98312
68613816	chr2:68613816:G:C	2.69873e-06	-1.13299e-10	-1.37547	8.08902e-06	-1.13299e-10	-1.3756
68614009	chr2:68614009:A:G	1.2255e-05	-1.13299e-10	0.137682	3.68478e-05	-1.13299e-10	0.140684
68614098	chr2:68614098:C:T	2.70507e-06	-1.13299e-10	-1.37312	8.13927e-06	-1.13299e-10	-1.36941
68614678	chr2:68614678:T:G	2.76632e-05	-1.13299e-10	0.951851	7.28858e-05	-1.13299e-10	0.822781
68615003	chr2:68615003:G:C	4.59291e-06	-1.13299e-10	-0.843735	1.4382e-05	-1.13299e-10	-0.800132
68615126	chr2:68615126:T:C	9.2824e-05	-1.13299e-10	2.16246	0.000256529	-1.13299e-10	2.08113
68615194	chr2:68615194:A:G	1.1826e-05	-1.13299e-10	0.102055	3.55563e-05	-1.13299e-10	0.105005
68615460	chr2:68615460:G:A	2.79787e-06	-1.13299e-10	-1.33939	8.25532e-06	-1.13299e-10	-1.35525
68615846	chr2:68615846:G:T	6.60267e-07	-1.505	-1.27837	2.05561e-06	-1.5314	-1.21414
68616200	chr2:68616200:A:G	0.000233846	3.08641	-3.69445e-10	0.00360218	4.72318	-3.69445e-10
68616240	chr2:68616240:C:T	6.40036e-06	-1.13299e-10	-0.511896	1.7378e-05	-1.13299e-10	-0.610907
68616486	chr2:68616486:G:A	3.83562e-06	-1.13299e-10	-1.02392	1.16159e-05	-1.13299e-10	-1.01374
68617180	chr2:68617180:T:A	3.41387e-05	-1.13299e-10	1.16218	0.000110675	-1.13299e-10	1.24049
68617217	chr2:68617217:C:T	2.00064e-05	-1.13299e-10	0.627802	5.75759e-05	-1.13299e-10	0.586991
68617237	chr2:68617237:A:G	2.92922e-06	-1.13299e-10	-1.29351	8.56556e-06	-1.13299e-10	-1.31836
68617247	chr2:68617247:G:A	9.30828e-07	-1.17735	-1.26258	2.92069e-06	-1.13733	-1.25696
68618616	chr2:68618616:A:G	1.24831e-05	-1.13299e-10	0.156129	3.53646e-05	-1.13299e-10	0.099599
68619070	chr2:68619070:G:A	1.51488e-05	-1.13299e-10	0.349674	5.16927e-05	-1.13299e-10	0.479203
68620010	chr2:68620010:G:A	6.98358e-05	2.57348	-0.695582	0.000390052	3.31677	-0.816602
68620546	chr2:68620546:C:T	2.83858e-06	-1.13299e-10	-1.32495	8.46387e-06	-1.13299e-10	-1.33031
68620599	chr2:68620599:G:A	4.87169e-05	-1.13299e-10	1.51778	0.000158944	-1.13299e-10	1.60244
68620799	chr2:68620799:T:C	5.51255e-06	-1.13299e-10	-0.661223	1.68831e-05	-1.13299e-10	-0.639799
68621155	chr2:68621155:C:T	3.0247e-06	-1.13299e-10	-1.26144	9.15125e-06	-1.13299e-10	-1.25222
68621702	chr2:68621702:G:GA	0.000196142	2.91059	-3.69445e-10	0.0023969	4.31582	-3.69445e-10
68622223	chr2:68622223:C:T	3.34065e-06	-1.13299e-10	-1.16208	1.10664e-05	-1.13299e-10	-1.0622
68622374	chr2:68622374:C:T	0.000140605	-1.13299e-10	2.5777	0.000506082	-1.13299e-10	2.76059
68623110	chr2:68623110:A:G	6.41532e-06	-1.13299e-10	-0.509562	1.73859e-05	-1.13299e-10	-0.610453
68623499	chr2:68623499:TA:T	2.40165e-06	-1.49209	-3.69445e-10	6.87102e-06	-1.5388	-3.69445e-10
68623582	chr2:68623582:A:G	5.29291e-06	-1.13299e-10	-0.701882	1.6194e-05	-1.13299e-10	-0.681474
68623616	chr2:68623616:C:T	4.65731e-05	1.47277	-3.69445e-10	0.000542123	2.82938	-3.69445e-10
68623617	chr2:68623617:G:A	5.45828e-06	-1.13299e-10	-0.671116	1.67047e-05	-1.13299e-10	-0.650424
68623667	chr2:68623667:A:G	2.70281e-06	-1.13299e-10	-1.37396	8.06897e-06	-1.13299e-10	-1.37809
68623789	chr2:68623789:T:C	1.38736e-05	1.58172	-1.31999	7.87897e-05	2.26122	-1.36055
68624271	chr2:68624271:G:A	1.53522e-05	1.74143	-1.37843	9.30327e-05	2.43095	-1.36412
68624288	chr2:68624288:G:A	2.69753e-06	-1.13299e-10	-1.37591	8.06624e-06	-1.13299e-10	-1.37843
68624521	chr2:68624521:A:T	1.43503e-05	-1.13299e-10	0.295521	4.03571e-05	-1.13299e-10	0.231655
68624599	chr2:68624599:A:G	2.28399e-06	-1.54233	-3.69445e-10	6.77629e-06	-1.55268	-3.69445e-10
68624602	chr2:68624602:C:T	1.43503e-05	-1.13299e-10	0.295521	4.03571e-05	-1.13299e-10	0.231655
68624623	chr2:68624623:T:C	7.49318e-06	-0.354257	-3.69445e-10	2.33692e-05	-0.314693	-3.69445e-10
68624840	chr2:68624840:C:T	2.78939e-06	-1.13299e-10	-1.34243	8.35112e-06	-1.13299e-10	-1.34372
68625686	chr2:68625686:A:G	2.972e-06	-1.13299e-10	-1.27902	8.98667e-06	-1.13299e-10	-1.27037
68625769	chr2:68625769:A:C	9.16826e-07	-1.18649	-1.2686	2.8813e-06	-1.1462	-1.26167
68626076	chr2:68626076:A:AG	1.2336e-05	1.46061	-1.31633	6.89569e-05	2.12586	-1.35849
68626696	chr2:68626696:A:T	1.19867e-05	-1.13299e-10	0.115548	3.60402e-05	-1.13299e-10	0.118523
68626723	chr2:68626723:G:C	1.42896e-05	-0.8397	1.13099	6.21066e-05	-0.751831	1.41457
68626838	chr2:68626838:C:T	2.30689e-06	-1.53235	-3.69445e-10	6.77362e-06	-1.55308	-3.69445e-10
68627056	chr2:68627056:T:C	3.02488e-06	-1.13299e-10	-1.26138	8.80374e-06	-1.13299e-10	-1.29094
68627059	chr2:68627059:G:T	0.000103047	2.26693	-3.69445e-10	0.0015262	3.86442	-3.69445e-10
68627118	chr2:68627118:T:C	1.43611e-05	-1.13299e-10	0.296276	4.03444e-05	-1.13299e-10	0.23134
68627209	chr2:68627209:G:A	9.32181e-07	-1.16365	-1.27483	2.93299e-06	-1.12185	-1.26824
68628506	chr2:68628506:G:A	2.73538e-06	-1.13299e-10	-1.36198	8.12194e-06	-1.13299e-10	-1.37154
68628724	chr2:68628724:A:G	1.30915e-05	1.53408	-1.33037	7.42581e-05	2.20736	-1.36592
68628831	chr2:68628831:G:A	3.1597e-06	-1.13299e-10	-1.21777	9.66223e-06	-1.13299e-10	-1.19789
68628920	chr2:68628920:G:A	0.000314052	-1.13299e-10	3.38131	0.00115959	-1.13299e-10	3.58971
68628991	chr2:68628991:A:G	7.82672e-07	-1.2503	-1.36299	2.16806e-06	-1.31416	-1.37812
68629113	chr2:68629113:C:T	0.000448606	-1.13299e-10	3.73789	0.00166902	-1.13299e-10	3.95388
68629129	chr2:68629129:G:T	0.000413805	-1.13299e-10	3.65715	0.00153033	-1.13299e-10	3.86712
68629389	chr2:68629389:G:A	7.41559e-07	-1.3183	-1.34895	2.20852e-06	-1.31359	-1.36021
68629802	chr2:68629802:TA:T	2.74822e-06	-1.13299e-10	-1.3573	8.14298e-06	-1.13299e-10	-1.36896
68630064	chr2:68630064:A:G	1.36641e-05	-1.13299e-10	0.246521	4.10181e-05	-1.13299e-10	0.247901
68630251	chr2:68630251:G:A	6.75324e-07	-1.50275	-1.25806	2.11236e-06	-1.52976	-1.18854
68630329	chr2:68630329:A:ATCC	1.36779e-05	-1.13299e-10	0.24753	3.84467e-05	-1.13299e-10	0.18316
68630538	chr2:68630538:C:T	2.85579e-06	-1.13299e-10	-1.3189	8.39272e-06	-1.13299e-10	-1.33875
68630895	chr2:68630895:A:C	0.000100398	-1.13299e-10	2.24089	0.000341777	-1.13299e-10	2.36805
68631795	chr2:68631795:T:C	6.14777e-06	-1.13299e-10	-0.55216	1.67288e-05	-1.13299e-10	-0.64898
68632061	chr2:68632061:A:G	2.82798e-06	-1.13299e-10	-1.32869	8.32138e-06	-1.13299e-10	-1.34728
68632181	chr2:68632181:CACTTG:C	8.96952e-07	-1.4142	-1.06281	2.80704e-06	-1.39154	-1.04244
68632545	chr2:68632545:T:C	0.000444682	-1.13299e-10	3.72911	0.00165933	-1.13299e-10	3.94806
68633987	chr2:68633987:T:G	8.35044e-07	-1.17412	-1.3744	3.5188e-06	-0.829771	-1.37822
68634385	chr2:68634385:G:T	3.03773e-06	-1.25714	-3.69445e-10	1.13758e-05	-1.03462	-3.69445e-10
68634637	chr2:68634637:C:T	0.00012594	-1.13299e-10	2.46755	0.000433138	-1.13299e-10	2.60494
68634895	chr2:68634895:C:G	1.17356e-05	-1.13299e-10	0.0943794	3.52754e-05	-1.13299e-10	0.0970737
68634907	chr2:68634907:T:C	8.89678e-06	-1.13299e-10	-0.182561	2.56643e-05	-1.13299e-10	-0.221012
68634909	chr2:68634909:T:C	0.000142399	2.59038	-3.69445e-10	0.00223396	4.24542	-3.69445e-10
68635270	chr2:68635270:C:A	2.69706e-06	-1.13299e-10	-1.37609	8.06621e-06	-1.13299e-10	-1.37843
68635349	chr2:68635349:A:G	5.1953e-06	-1.13299e-10	-0.720496	1.56703e-05	-1.13299e-10	-0.714343
68635685	chr2:68635685:A:G	0.00016428	-1.13299e-10	2.73332	0.000565809	-1.13299e-10	2.87214
68635865	chr2:68635865:G:A	3.08718e-06	-1.13299e-10	-1.24099	9.48681e-06	-1.13299e-10	-1.21621
68636361	chr2:68636361:C:T	5.08355e-06	0.63353	-1.37577	2.72439e-05	1.21432	-1.3756
68636572	chr2:68636572:C:T	3.23124e-06	-1.13299e-10	-1.19538	9.85332e-06	-1.13299e-10	-1.1783
68636656	chr2:68636656:T:C	2.75022e-06	-1.13299e-10	-1.35657	8.14662e-06	-1.13299e-10	-1.36851
68637096	chr2:68637096:C:T	2.86045e-06	-1.13299e-10	-1.31727	8.41642e-06	-1.13299e-10	-1.33593
68637420	chr2:68637420:C:T	0.00026612	-1.13299e-10	3.2157	0.00098663	-1.13299e-10	3.42818
68637584	chr2:68637584:G:A	9.68438e-05	2.20485	-3.69445e-10	0.00141896	3.79156	-3.69445e-10
68637674	chr2:68637674:T:C	6.32314e-06	-1.13299e-10	-0.524034	1.93645e-05	-1.13299e-10	-0.50267
68637701	chr2:68637701:G:A	2.73753e-06	-1.13299e-10	-1.3612	8.12122e-06	-1.13299e-10	-1.37163
68638161	chr2:68638161:G:A	6.58312e-06	0.88357	-1.36731	3.74258e-05	1.48448	-1.32823
68638422	chr2:68638422:G:A	5.9622e-06	-1.13299e-10	-0.582811	1.8219e-05	-1.13299e-10	-0.563646
68638574	chr2:68638574:CT:C	9.52741e-07	-1.39403	-1.02264	2.98064e-06	-1.37087	-1.0031
68638721	chr2:68638721:T:G	2.77622e-06	-1.13299e-10	-1.34716	8.30722e-06	-1.13299e-10	-1.34899
68638894	chr2:68638894:G:A	2.20945e-06	-1.57551	-3.69445e-10	6.62312e-06	-1.57555	-3.69445e-10
68639323	chr2:68639323:A:G	3.20483e-06	-1.13299e-10	-1.20359	9.77028e-06	-1.13299e-10	-1.18677
68639485	chr2:68639485:C:T	2.50088e-06	-1.45161	-3.69445e-10	6.8723e-06	-1.53861	-3.69445e-10
68639497	chr2:68639497:A:G	8.88775e-06	1.1413	-1.32488	5.90624e-05	1.92524	-1.31276
68639798	chr2:68639798:A:C	2.75117e-06	-1.13299e-10	-1.35622	8.58575e-06	-1.13299e-10	-1.31601
68639818	chr2:68639818:C:T	2.36328e-06	-1.5082	-3.69445e-10	6.93527e-06	-1.52949	-3.69445e-10
68639971	chr2:68639971:CT:C	4.0383e-06	-0.972427	-3.69445e-10	1.76076e-05	-0.59778	-3.69445e-10
68640068	chr2:68640068:G:A	5.77335e-06	-1.13299e-10	-0.614997	1.76486e-05	-1.13299e-10	-0.595457
68640120	chr2:68640120:TA:T	5.72063e-06	-1.13299e-10	-0.624172	1.74859e-05	-1.13299e-10	-0.604718
68640935	chr2:68640935:C:T	1.18819e-05	-1.13299e-10	0.106763	3.56327e-05	-1.13299e-10	0.107152
68640945	chr2:68640945:G:A	5.81061e-06	-1.13299e-10	-0.608565	1.7756e-05	-1.13299e-10	-0.589391
68640999	chr2:68640999:A:T	2.87299e-06	-1.13299e-10	-1.3129	8.59889e-06	-1.13299e-10	-1.31448
68641210	chr2:68641210:A:G	3.78382e-05	-1.13299e-10	1.26507	0.000129948	-1.13299e-10	1.40102
68642303	chr2:68642303:A:T	5.77335e-06	-1.13299e-10	-0.614997	1.76486e-05	-1.13299e-10	-0.595457
68642324	chr2:68642324:C:T	3.55964e-05	2.09786	-0.893867	0.000192664	2.78765	-0.992817
68642403	chr2:68642403:G:A	7.32948e-06	0.867632	-1.24398	4.6874e-05	1.60539	-1.22404
68642438	chr2:68642438:C:T	8.19671e-07	-1.44804	-1.11907	2.54423e-06	-1.43245	-1.09983
68643259	chr2:68643259:G:GC	6.14274e-06	-1.13299e-10	-0.552979	1.87998e-05	-1.13299e-10	-0.532266
68643274	chr2:68643274:T:C	6.14163e-06	-1.13299e-10	-0.55316	1.87928e-05	-1.13299e-10	-0.532641
68643315	chr2:68643315:G:A	1.04823e-05	-1.13299e-10	-0.0185602	3.61366e-05	-1.13299e-10	0.121194
68643386	chr2:68643386:T:C	7.9358e-06	-1.13299e-10	-0.296865	2.1281e-05	-1.13299e-10	-0.408299
68643403	chr2:68643403:A:G	3.75961e-05	1.97307	-0.714417	0.000199205	2.66579	-0.837569
68643558	chr2:68643558:C:T	6.76741e-06	-1.13299e-10	-0.456132	2.07407e-05	-1.13299e-10	-0.434016
68643994	chr2:68643994:C:A	2.72771e-06	-1.13299e-10	-1.36479	8.1038e-06	-1.13299e-10	-1.37378
68644001	chr2:68644001:T:C	8.54338e-06	-1.13299e-10	-0.223093	2.644e-05	-1.13299e-10	-0.191236
68644398	chr2:68644398:G:C	4.97391e-05	2.85663	-1.31809	0.000403882	3.89439	-1.35939
68644578	chr2:68644578:G:C	7.87252e-07	-1.43235	-1.17511	2.44663e-06	-1.41167	-1.15973
68644616	chr2:68644616:G:A	7.08882e-06	-1.13299e-10	-0.409731	1.91675e-05	-1.13299e-10	-0.512895
68644666	chr2:68644666:C:T	2.87571e-06	-1.13299e-10	-1.31195	8.71031e-06	-1.13299e-10	-1.3016
68644916	chr2:68644916:CAG:C	2.8894e-05	-1.13299e-10	0.995384	9.43757e-05	-1.13299e-10	1.08117
68644924	chr2:68644924:G:T	7.3145e-07	-1.43358	-1.2474	2.25815e-06	-1.47367	-1.1779
68644963	chr2:68644963:G:A	2.70907e-06	-1.13299e-10	-1.37165	8.15118e-06	-1.13299e-10	-1.36795
68645330	chr2:68645330:TCC:T	3.83428e-06	-1.02427	-3.69445e-10	1.23922e-05	-0.949045	-3.69445e-10
68645533	chr2:68645533:T:C	3.03268e-06	-1.13299e-10	-1.2588	8.81197e-06	-1.13299e-10	-1.29
68645927	chr2:68645927:A:T	2.85424e-06	-1.13299e-10	-1.31945	8.55698e-06	-1.13299e-10	-1.31937
68645939	chr2:68645939:A:G	3.01222e-05	2.25913	-1.22211	0.000217798	3.21066	-1.2932
68646975	chr2:68646975:G:A	3.45401e-05	1.17387	-3.69445e-10	0.000363564	2.42984	-3.69445e-10
68647078	chr2:68647078:A:T	1.69494e-06	-1.4105	-0.430103	5.81874e-06	-1.45632	-0.248713
68647219	chr2:68647219:A:G	8.47106e-07	-1.49429	-1.03989	2.74676e-06	-1.52366	-0.932032
68647943	chr2:68647943:T:G	3.12649e-06	-1.13299e-10	-1.22834	9.38852e-06	-1.13299e-10	-1.22663
68648108	chr2:68648108:C:T	8.69367e-07	-1.39105	-1.11719	2.73517e-06	-1.4368	-1.02312
68648115	chr2:68648115:A:G	6.01446e-06	-1.13299e-10	-0.574083	1.64541e-05	-1.13299e-10	-0.665538
68648132	chr2:68648132:G:C	2.92359e-06	-1.13299e-10	-1.29544	9.36451e-06	-1.13299e-10	-1.22919
68648191	chr2:68648191:G:A	5.75695e-06	-1.13299e-10	-0.617843	1.77219e-05	-1.13299e-10	-0.591309
68648338	chr2:68648338:C:T	8.5248e-05	2.07731	-3.69445e-10	0.00115584	3.58647	-3.69445e-10
68648412	chr2:68648412:T:C	2.23806e-06	-1.56264	-3.69445e-10	6.66824e-06	-1.56876	-3.69445e-10
68648467	chr2:68648467:A:G	3.39433e-06	-1.13299e-10	-1.14614	1.05731e-05	-1.13299e-10	-1.1078
68648652	chr2:68648652:G:A	8.43011e-05	2.06615	-3.69445e-10	0.00114438	3.5765	-3.69445e-10
68648656	chr2:68648656:A:G	4.56103e-06	-1.13299e-10	-0.850702	1.40928e-05	-1.13299e-10	-0.820451
68649407	chr2:68649407:C:T	2.21708e-06	-1.57206	-3.69445e-10	6.72339e-06	-1.56052	-3.69445e-10
68649642	chr2:68649642:A:G	7.58543e-06	-0.34202	-3.69445e-10	2.40956e-05	-0.284084	-3.69445e-10
68650122	chr2:68650122:C:T	9.46483e-06	-1.13299e-10	-0.120667	2.68964e-05	-1.13299e-10	-0.174119
68650601	chr2:68650601:T:C	0.000192697	2.89287	-3.69445e-10	0.00283704	4.4844	-3.69445e-10
68650655	chr2:68650655:T:G	1.01579e-06	-1.54879	-0.803791	3.31875e-06	-1.5389	-0.727628
68650686	chr2:68650686:T:C	3.54705e-05	-1.13299e-10	1.20045	0.000114582	-1.13299e-10	1.27518
68650795	chr2:68650795:G:A	4.83023e-06	-1.13299e-10	-0.793357	1.45646e-05	-1.13299e-10	-0.787521
68650890	chr2:68650890:G:A	2.74833e-06	-1.13299e-10	-1.35725	8.23155e-06	-1.13299e-10	-1.35814
68650909	chr2:68650909:G:A	2.31019e-06	-1.53092	-3.69445e-10	6.64078e-06	-1.57288	-3.69445e-10
68651049	chr2:68651049:G:A	2.94121e-06	-1.28943	-3.69445e-10	1.19819e-05	-0.982718	-3.69445e-10
68651220	chr2:68651220:G:A	3.00547e-06	-0.89128	-0.376537	1.36612e-05	-0.652	-0.199555
68651721	chr2:68651721:A:G	7.56561e-07	-1.45729	-1.18993	2.91347e-06	-1.32896	-1.06781
68652051	chr2:68652051:T:C	6.04256e-06	-1.13299e-10	-0.569423	1.68468e-05	-1.13299e-10	-0.641954
68652324	chr2:68652324:A:G	1.41993e-06	-0.700922	-1.31672	5.56065e-06	-0.391023	-1.35937
68652402	chr2:68652402:C:T	5.5749e-07	-1.57424	-1.37832	1.67812e-06	-1.57175	-1.37669
68652408	chr2:68652408:A:G	1.33591e-06	-0.735632	-1.34301	5.28498e-06	-0.428988	-1.37226
68652626	chr2:68652626:A:G	9.83259e-07	-1.02224	-1.36289	3.97286e-06	-0.70863	-1.378
68652679	chr2:68652679:CT:C	1.00707e-06	-1.01783	-1.34337	4.02262e-06	-0.702676	-1.3715
68653102	chr2:68653102:G:T	2.87058e-06	-1.13299e-10	-1.31374	8.77843e-06	-1.13299e-10	-1.29382
68653304	chr2:68653304:T:C	1.09664e-06	-0.899463	-1.37653	4.80884e-06	-0.535561	-1.3601
68653611	chr2:68653611:C:A	1.04144e-05	-1.13299e-10	-0.0250591	2.71811e-05	-1.13299e-10	-0.163591
68653845	chr2:68653845:G:T	1.44316e-06	-1.15428	-0.84713	3.84333e-06	-1.386	-0.73377
68654038	chr2:68654038:C:T	1.34503e-06	-1.14805	-0.923784	3.60384e-06	-1.37435	-0.809761
68654650	chr2:68654650:T:A	5.31092e-06	-1.13299e-10	-0.698485	1.63597e-05	-1.13299e-10	-0.67129
68654657	chr2:68654657:G:A	0.000113101	2.36003	-3.69445e-10	0.000746048	3.14868	-3.69445e-10
68655529	chr2:68655529:A:G	4.72664e-06	-0.815035	-3.69445e-10	2.24417e-05	-0.355193	-3.69445e-10
68655651	chr2:68655651:A:C	9.07491e-05	2.13985	-3.69445e-10	0.000587371	2.90954	-3.69445e-10
68656101	chr2:68656101:C:T	8.20554e-07	-1.19042	-1.37561	3.2164e-06	-0.921908	-1.37594
68656792	chr2:68656792:A:T	1.25331e-06	-0.815869	-1.32659	3.51758e-06	-0.849814	-1.35853
68656928	chr2:68656928:CAGAT:C	8.24435e-05	2.04386	-3.69445e-10	0.000529854	2.80649	-3.69445e-10
68656953	chr2:68656953:A:G	3.09299e-06	-1.13299e-10	-1.23911	9.37569e-06	-1.13299e-10	-1.22799
68656994	chr2:68656994:A:G	2.37379e-06	-1.50376	-3.69445e-10	6.99625e-06	-1.52074	-3.69445e-10
68657255	chr2:68657255:G:A	9.15495e-07	-1.08713	-1.36941	3.65801e-06	-0.790825	-1.37837
68657405	chr2:68657405:G:A	9.16323e-07	-1.08017	-1.37546	3.69432e-06	-0.783352	-1.37597
68657534	chr2:68657534:A:G	1.44723e-06	-1.49951	-0.499091	7.75352e-06	-1.22011	-0.197853
68657690	chr2:68657690:GTTA:G	9.05701e-07	-1.09575	-1.37154	3.61986e-06	-0.801658	-1.37802
68657944	chr2:68657944:A:G	6.06194e-06	-0.56622	-3.69445e-10	2.70317e-05	-0.169103	-3.69445e-10
68657986	chr2:68657986:G:A	1.3063e-06	-1.48833	-0.612725	6.95099e-06	-1.19714	-0.330085
68658102	chr2:68658102:G:C	1.32592e-06	-1.49919	-0.586949	6.99695e-06	-1.22031	-0.30033
68658672	chr2:68658672:C:G	4.11009e-06	-1.13299e-10	-0.954804	1.19792e-05	-1.13299e-10	-0.982937
68658841	chr2:68658841:A:T	6.61874e-07	-1.49422	-1.28671	2.00516e-06	-1.47082	-1.29957
68658918	chr2:68658918:A:C	9.27344e-07	-1.06622	-1.37746	3.77543e-06	-0.764461	-1.37314
68658925	chr2:68658925:G:A	2.64278e-06	-0.0188767	-1.37754	9.99007e-06	0.212417	-1.37694
68659706	chr2:68659706:T:C	6.84945e-07	-1.48105	-1.26562	2.07668e-06	-1.45549	-1.27985
68659882	chr2:68659882:G:A	3.34402e-06	-1.13299e-10	-1.16108	1.0369e-05	-1.13299e-10	-1.12729
68660019	chr2:68660019:G:T	3.03611e-06	-1.13299e-10	-1.25767	9.07392e-06	-1.13299e-10	-1.26071
68660204	chr2:68660204:T:C	2.98077e-06	-1.13299e-10	-1.27607	9.21536e-06	-1.13299e-10	-1.24524
68660531	chr2:68660531:C:G	3.00427e-06	-1.13299e-10	-1.26822	8.91022e-06	-1.13299e-10	-1.27891
68660604	chr2:68660604:GT:G	3.61616e-06	-1.13299e-10	-1.08284	1.07166e-05	-1.13299e-10	-1.09431
68660891	chr2:68660891:G:A	3.90636e-06	-1.13299e-10	-1.00564	1.19299e-05	-1.13299e-10	-0.987062
68660898	chr2:68660898:C:T	6.77103e-07	-1.52663	-1.23155	2.39581e-06	-1.45205	-1.14034
68660945	chr2:68660945:C:T	1.46892e-06	-0.637638	-1.34608	4.14452e-06	-0.67416	-1.37017
68661182	chr2:68661182:A:G	6.07634e-07	-1.54924	-1.31719	2.06132e-06	-1.4879	-1.25487
68661313	chr2:68661313:G:A	1.32529e-06	-0.781548	-1.30507	3.75118e-06	-0.780208	-1.36383
68661356	chr2:68661356:T:C	3.04082e-06	-1.13299e-10	-1.25612	9.08762e-06	-1.13299e-10	-1.2592
68661461	chr2:68661461:C:T	2.69785e-06	-1.13299e-10	-1.37579	8.21962e-06	-1.13299e-10	-1.35959
68661576	chr2:68661576:G:A	1.41084e-06	-1.17046	-0.853607	6.81608e-06	-0.819679	-0.727149
68662265	chr2:68662265:G:A	2.80339e-06	-0.887995	-0.449425	6.55402e-06	-1.17889	-0.407148
68662742	chr2:68662742:A:G	6.09192e-07	-1.51466	-1.34921	2.55143e-06	-1.23741	-1.29204
68662968	chr2:68662968:T:C	6.74543e-06	-0.459384	-3.69445e-10	3.50779e-05	0.0914583	-3.69445e-10
68662972	chr2:68662972:C:T	1.19896e-06	-1.01302	-1.17378	5.77232e-06	-0.62309	-1.08995
68663232	chr2:68663232:T:A	6.66265e-07	-1.51268	-1.26163	2.35877e-06	-1.42878	-1.17919
68663323	chr2:68663323:C:T	1.17405e-06	-0.999167	-1.20862	5.64942e-06	-0.602408	-1.13215
68663324	chr2:68663324:C:T	3.24354e-06	-1.13299e-10	-1.19159	9.701e-06	-1.13299e-10	-1.19388
68663363	chr2:68663363:T:A	6.7927e-07	-1.49996	-1.25503	2.0507e-06	-1.47758	-1.27035
68663456	chr2:68663456:T:C	9.15287e-07	-1.08155	-1.37522	2.20259e-06	-1.30139	-1.37509
68663512	chr2:68663512:G:T	3.86392e-06	-1.13299e-10	-1.01657	1.15606e-05	-1.13299e-10	-1.01851
68663558	chr2:68663558:A:T	9.01977e-06	-1.13299e-10	-0.168831	2.91364e-05	-1.13299e-10	-0.0941252
68664081	chr2:68664081:A:G	8.9852e-07	-1.11832	-1.35694	2.13337e-06	-1.33085	-1.37756
68664155	chr2:68664155:C:A	3.29156e-06	-1.13299e-10	-1.17689	1.00095e-05	-1.13299e-10	-1.16258
68666084	chr2:68666084:C:T	1.26258e-06	-0.78795	-1.34714	6.31699e-06	-0.320625	-1.30224
68666429	chr2:68666429:A:G	9.39774e-07	-1.05325	-1.37711	2.26163e-06	-1.27815	-1.37188
68666534	chr2:68666534:G:A	5.96582e-07	-1.51724	-1.36755	2.28638e-06	-1.26158	-1.37756
68666887	chr2:68666887:A:G	5.86958e-06	-0.598467	-3.69445e-10	3.05556e-05	-0.0465642	-3.69445e-10
68666995	chr2:68666995:G:A	1.17845e-06	-0.849866	-1.35418	5.7758e-06	-0.398999	-1.31344
68667095	chr2:68667095:T:C	2.14522e-06	-0.24243	-1.36258	6.53328e-06	-0.226548	-1.36266
68667096	chr2:68667096:G:A	2.92513e-06	-1.13299e-10	-1.29491	8.68469e-06	-1.13299e-10	-1.30455
68667142	chr2:68667142:G:A	1.23355e-06	-0.812983	-1.34537	6.13897e-06	-0.352041	-1.29942
68667189	chr2:68667189:T:C	8.41092e-06	-0.23872	-3.69445e-10	1.97074e-05	-0.485117	-3.69445e-10
68667294	chr2:68667294:G:A	1.22917e-06	-0.816182	-1.34573	6.1116e-06	-0.356072	-1.29985
68667389	chr2:68667389:A:G	4.20513e-06	-0.931946	-3.69445e-10	9.83689e-06	-1.17997	-3.69445e-10
68667704	chr2:68667704:C:T	2.69251e-06	-1.13299e-10	-1.37778	8.07493e-06	-1.13299e-10	-1.37735
68668077	chr2:68668077:T:C	2.84011e-06	-1.13299e-10	-1.32441	8.72244e-06	-1.13299e-10	-1.30021
68668407	chr2:68668407:G:A	3.86668e-06	-1.13299e-10	-1.01585	1.18162e-05	-1.13299e-10	-0.996639
68668410	chr2:68668410:C:T	1.22802e-06	-0.808455	-1.35439	6.09362e-06	-0.345176	-1.31369
68669157	chr2:68669157:A:G	1.21587e-06	-0.843446	-1.32935	6.06408e-06	-0.387478	-1.27625
68669176	chr2:68669176:T:C	2.94681e-06	-1.13299e-10	-1.28753	8.80116e-06	-1.13299e-10	-1.29123
68669345	chr2:68669345:C:T	2.93408e-06	-1.13299e-10	-1.29186	8.70869e-06	-1.13299e-10	-1.30179
68669384	chr2:68669384:G:A	2.21297e-06	-0.988166	-0.585747	5.29066e-06	-1.24504	-0.555134
68669437	chr2:68669437:T:C	1.15215e-06	-0.890507	-1.33611	5.70664e-06	-0.438543	-1.28594
68669568	chr2:68669568:G:T	2.89319e-06	-1.13299e-10	-1.30589	8.5947e-06	-1.13299e-10	-1.31497
68669821	chr2:68669821:G:T	2.61943e-06	-0.847461	-0.557831	6.02701e-06	-1.1492	-0.520661
68670069	chr2:68670069:G:A	2.61433e-06	-0.931484	-0.475758	6.17844e-06	-1.20253	-0.44252
68670129	chr2:68670129:A:G	7.13722e-07	-1.47473	-1.23078	1.90632e-06	-1.51784	-1.3031
68670334	chr2:68670334:G:A	2.90306e-06	-1.13299e-10	-1.30248	8.62186e-06	-1.13299e-10	-1.31181
68670337	chr2:68670337:C:G	1.16559e-06	-0.883689	-1.33133	5.68812e-06	-0.448829	-1.2789
68671120	chr2:68671120:AC:A	1.00972e-06	-0.982316	-1.37627	2.38421e-06	-1.22369	-1.37356
68671242	chr2:68671242:C:A	1.24366e-06	-0.808272	-1.34192	6.18599e-06	-0.349649	-1.29418
68671295	chr2:68671295:GT:G	1.20067e-06	-0.848324	-1.33705	5.91685e-06	-0.401537	-1.28677
68671364	chr2:68671364:A:T	5.94161e-07	-1.51125	-1.37761	2.36221e-06	-1.23937	-1.36714
68671450	chr2:68671450:G:A	1.29022e-06	-0.83459	-1.27884	6.54844e-06	-0.381931	-1.20495
68671576	chr2:68671576:C:T	7.01292e-07	-1.48647	-1.23661	1.88353e-06	-1.5261	-1.30687
68671633	chr2:68671633:C:G	1.20335e-06	-0.924643	-1.2585	6.03907e-06	-0.488575	-1.17929
68671840	chr2:68671840:T:C	1.19414e-06	-0.911089	-1.27973	5.99157e-06	-0.469064	-1.2067
68671866	chr2:68671866:C:T	2.9283e-06	-1.13299e-10	-1.29383	8.69134e-06	-1.13299e-10	-1.30379
68671901	chr2:68671901:C:T	2.85782e-06	-1.13299e-10	-1.31819	8.49707e-06	-1.13299e-10	-1.32639
68672139	chr2:68672139:T:C	7.46606e-06	-0.897956	0.540073	2.92908e-05	-0.560119	0.471279
68672188	chr2:68672188:AC:A	1.88821e-06	-0.379643	-1.35298	5.75272e-06	-0.363011	-1.35343
68672382	chr2:68672382:G:A	3.03086e-06	-1.13299e-10	-1.2594	8.93954e-06	-1.13299e-10	-1.27563
68672390	chr2:68672390:C:T	1.6586e-06	-1.51502	-0.347252	6.34856e-06	-1.57521	-0.0426744
68672745	chr2:68672745:A:T	5.97453e-07	-1.50561	-1.37772	2.44304e-06	-1.22052	-1.35235
68673048	chr2:68673048:G:A	1.25464e-06	-0.883014	-1.25839	6.31798e-06	-0.445013	-1.1777
68673118	chr2:68673118:A:T	1.18809e-06	-0.935511	-1.26039	5.8925e-06	-0.512299	-1.18013
68673153	chr2:68673153:T:C	1.25873e-06	-0.882513	-1.25563	6.34203e-06	-0.444892	-1.17402
68673434	chr2:68673434:C:T	5.5465e-06	-0.655083	-3.69445e-10	2.84064e-05	-0.119499	-3.69445e-10
68673498	chr2:68673498:T:C	1.23747e-06	-0.902803	-1.25237	6.20786e-06	-0.470561	-1.16974
68673795	chr2:68673795:G:A	3.10255e-06	-1.13299e-10	-1.23603	9.03938e-06	-1.13299e-10	-1.26452
68673906	chr2:68673906:C:T	1.62487e-06	-0.518928	-1.3639	8.86289e-06	0.0505522	-1.33479
68674224	chr2:68674224:G:A	2.69637e-06	-0.942043	-0.434301	6.39564e-06	-1.21076	-0.399735
68674254	chr2:68674254:G:A	1.2811e-06	-0.873246	-1.24729	6.49249e-06	-0.432269	-1.1632
68674453	chr2:68674453:G:C	2.84864e-06	-0.170583	-1.15082	4.91168e-06	-0.75009	-1.12441
68674476	chr2:68674476:T:C	8.74451e-07	-1.30873	-1.19368	2.32719e-06	-1.45604	-1.16541
68674690	chr2:68674690:C:A	1.28317e-06	-0.879747	-1.23917	6.50294e-06	-0.440994	-1.15286
68674692	chr2:68674692:G:T	5.60496e-06	-0.644598	-3.69445e-10	2.8776e-05	-0.10657	-3.69445e-10
68674699	chr2:68674699:G:C	7.99891e-07	-1.29074	-1.30079	2.58998e-06	-1.25895	-1.25551
68674770	chr2:68674770:CA:C	1.27473e-06	-0.8823	-1.24321	6.45112e-06	-0.443848	-1.15801
68675087	chr2:68675087:G:T	1.28312e-06	-0.876688	-1.24227	6.50429e-06	-0.436792	-1.15686
68675149	chr2:68675149:C:T	1.2862e-06	-0.872258	-1.2443	6.52615e-06	-0.430954	-1.15934
68675372	chr2:68675372:C:T	1.32236e-06	-0.846424	-1.24241	6.76071e-06	-0.398112	-1.15687
68675376	chr2:68675376:C:A	1.27264e-06	-0.885015	-1.24214	6.43902e-06	-0.4472	-1.15654
68675570	chr2:68675570:T:C	9.62668e-07	-1.03102	-1.37527	2.29325e-06	-1.26148	-1.37467
68675613	chr2:68675613:A:G	1.21189e-06	-0.92574	-1.25033	6.10975e-06	-0.48826	-1.16797
68676218	chr2:68676218:A:C	5.99051e-07	-1.50229	-1.37837	2.43764e-06	-1.21283	-1.36225
68676231	chr2:68676231:A:C	1.31924e-06	-0.855766	-1.23543	6.73785e-06	-0.41052	-1.14785
68676408	chr2:68676408:T:C	1.27436e-06	-0.887234	-1.23857	6.44508e-06	-0.450815	-1.15198
68676558	chr2:68676558:A:C	6.70816e-07	-1.40243	-1.36508	3.08126e-06	-1.00354	-1.33723
68676584	chr2:68676584:C:T	2.22394e-06	-1.56897	-3.69445e-10	7.37571e-06	-1.46792	-3.69445e-10
68676608	chr2:68676608:C:T	2.69151e-06	-1.13299e-10	-1.37815	8.06674e-06	-1.13299e-10	-1.37836
68676653	chr2:68676653:A:C	3.58897e-06	-1.13299e-10	-1.09039	1.05007e-05	-1.13299e-10	-1.11467
68677109	chr2:68677109:G:T	2.31015e-06	-1.53094	-3.69445e-10	6.69729e-06	-1.56441	-3.69445e-10
68677171	chr2:68677171:C:A	2.90683e-06	-1.13299e-10	-1.30119	8.53562e-06	-1.13299e-10	-1.32186
68677465	chr2:68677465:T:C	2.71297e-06	-1.13299e-10	-1.37021	8.12409e-06	-1.13299e-10	-1.37128
68677489	chr2:68677489:C:T	2.9873e-06	-1.13299e-10	-1.27388	9.78562e-06	-1.13299e-10	-1.1852
68677624	chr2:68677624:T:C	1.08216e-06	-0.945975	-1.34331	5.18592e-06	-0.525673	-1.29449
68677854	chr2:68677854:A:G	1.99236e-06	-0.351014	-1.32792	6.07731e-06	-0.33311	-1.32844
68679087	chr2:68679087:T:C	1.32103e-06	-0.844327	-1.24551	6.74701e-06	-0.396188	-1.16082
68679236	chr2:68679236:T:A	3.12126e-06	-1.13299e-10	-1.23001	9.47431e-06	-1.13299e-10	-1.21753
68679527	chr2:68679527:C:T	2.69184e-06	-1.13299e-10	-1.37803	8.09557e-06	-1.13299e-10	-1.3748
68679529	chr2:68679529:G:A	9.13731e-07	-1.33976	-1.11871	2.47377e-06	-1.47699	-1.08338
68679544	chr2:68679544:A:G	2.74817e-06	-1.13299e-10	-1.35732	8.1004e-06	-1.13299e-10	-1.3742
68679611	chr2:68679611:G:T	8.50996e-06	1.14996	-1.37697	3.39846e-05	1.42403	-1.36423
68679613	chr2:68679613:T:A	8.2785e-06	1.11347	-1.36806	3.32378e-05	1.38254	-1.34496
68679831	chr2:68679831:C:T	5.92306e-06	-0.589398	-3.69445e-10	2.65354e-05	-0.187631	-3.69445e-10
68679877	chr2:68679877:A:G	1.24324e-06	-0.908495	-1.24203	6.24589e-06	-0.479754	-1.15443
68679925	chr2:68679925:C:T	2.69114e-06	-1.13299e-10	-1.37828	8.07383e-06	-1.13299e-10	-1.37748
68680065	chr2:68680065:G:A	3.13229e-06	-1.13299e-10	-1.22649	9.49015e-06	-1.13299e-10	-1.21586
68680213	chr2:68680213:G:T	2.7096e-06	-1.13299e-10	-1.37145	8.11121e-06	-1.13299e-10	-1.37287
68680214	chr2:68680214:C:T	2.7096e-06	-1.13299e-10	-1.37145	8.11121e-06	-1.13299e-10	-1.37287
68680381	chr2:68680381:A:T	3.17636e-06	-1.13299e-10	-1.21251	9.64088e-06	-1.13299e-10	-1.2001
68681292	chr2:68681292:A:G	6.93062e-06	-1.13299e-10	-0.4323	2.01416e-05	-1.13299e-10	-0.463324
68681400	chr2:68681400:T:C	1.1087e-06	-1.0663	-1.19876	2.65736e-06	-1.39552	-1.09326
68681507	chr2:68681507:A:G	3.31714e-06	-1.13299e-10	-1.16915	1.0038e-05	-1.13299e-10	-1.15974
68681539	chr2:68681539:T:TA	3.04171e-06	-0.752641	-0.50319	6.63563e-06	-1.07051	-0.503149
68681717	chr2:68681717:G:A	2.70489e-06	-1.13299e-10	-1.37319	8.09831e-06	-1.13299e-10	-1.37446
68681905	chr2:68681905:G:T	2.25253e-06	-1.5562	-3.69445e-10	7.32533e-06	-1.47477	-3.69445e-10
68681996	chr2:68681996:A:G	6.17181e-06	-0.548258	-3.69445e-10	3.28995e-05	0.0273461	-3.69445e-10
68682126	chr2:68682126:C:T	6.17811e-07	-1.52313	-1.32669	1.7141e-06	-1.55964	-1.36758
68682401	chr2:68682401:T:C	8.74845e-07	-1.16593	-1.33603	2.76799e-06	-1.16237	-1.28562
68682465	chr2:68682465:A:G	3.40095e-06	-1.13299e-10	-1.1442	9.97057e-06	-1.13299e-10	-1.16647
68683208	chr2:68683208:A:G	2.85918e-06	-1.13299e-10	-1.31772	8.62036e-06	-1.13299e-10	-1.31199
68683685	chr2:68683685:A:G	9.39058e-07	-1.09295	-1.33818	2.96483e-06	-1.09007	-1.28922
68683856	chr2:68683856:A:T	6.00438e-07	-1.55975	-1.3186	1.69433e-06	-1.57512	-1.3637
68684101	chr2:68684101:T:G	2.59364e-06	-1.41519	-3.69445e-10	8.25916e-06	-1.35479	-3.69445e-10
68684772	chr2:68684772:C:T	2.88129e-06	-1.31001	-3.69445e-10	8.38182e-06	-1.34005	-3.69445e-10
68685445	chr2:68685445:A:G	6.17806e-07	-1.54109	-1.30874	1.7128e-06	-1.56926	-1.35872
68685501	chr2:68685501:T:A	8.99559e-07	-1.14303	-1.33107	2.84451e-06	-1.14215	-1.27857
68685723	chr2:68685723:A:G	8.64722e-07	-1.1829	-1.3307	2.73527e-06	-1.18174	-1.27814
68686368	chr2:68686368:G:A	2.35343e-06	-1.51237	-3.69445e-10	7.05037e-06	-1.51303	-3.69445e-10
68686897	chr2:68686897:A:G	2.87561e-06	-1.13299e-10	-1.31199	8.67205e-06	-1.13299e-10	-1.30601
68686923	chr2:68686923:C:T	2.81972e-06	-1.13299e-10	-1.33161	8.19784e-06	-1.13299e-10	-1.36224
68686929	chr2:68686929:C:T	7.61804e-07	-1.28916	-1.35116	2.09048e-06	-1.35279	-1.37593
68686944	chr2:68686944:G:A	2.70381e-06	-1.13299e-10	-1.37359	8.14361e-06	-1.13299e-10	-1.36888
68687203	chr2:68687203:G:T	3.30628e-06	-1.13299e-10	-1.17243	9.70084e-06	-1.13299e-10	-1.1939
68687991	chr2:68687991:T:A	5.97468e-07	-1.55576	-1.32754	1.6881e-06	-1.5744	-1.36812
68688144	chr2:68688144:C:T	3.07311e-06	-1.13299e-10	-1.24556	9.20806e-06	-1.13299e-10	-1.24603
68688189	chr2:68688189:G:A	4.56074e-06	-0.850765	-3.69445e-10	1.06674e-05	-1.09892	-3.69445e-10
68688361	chr2:68688361:T:C	6.39912e-06	-1.13299e-10	-0.51209	1.92655e-05	-1.13299e-10	-0.507798
68688726	chr2:68688726:G:C	7.03624e-06	-0.417176	-3.69445e-10	3.87543e-05	0.191129	-3.69445e-10
68688925	chr2:68688925:A:G	2.8541e-06	-1.13299e-10	-1.31949	8.606e-06	-1.13299e-10	-1.31365
68688988	chr2:68688988:A:G	6.0435e-07	-1.55005	-1.32181	1.84372e-06	-1.57249	-1.28184
68689683	chr2:68689683:C:T	6.0196e-07	-1.55665	-1.31916	1.84652e-06	-1.57444	-1.27837
68689963	chr2:68689963:C:T	2.71665e-06	-1.13299e-10	-1.36885	8.1286e-06	-1.13299e-10	-1.37072
68690017	chr2:68690017:A:C	4.20196e-06	-1.13299e-10	-0.9327	1.23562e-05	-1.13299e-10	-0.951953
68690043	chr2:68690043:G:A	5.87904e-07	-1.56321	-1.33623	1.67995e-06	-1.57554	-1.37181
68690351	chr2:68690351:G:A	4.1569e-06	-1.13299e-10	-0.943481	1.20187e-05	-1.13299e-10	-0.979648
68690436	chr2:68690436:G:T	6.10232e-07	-1.48459	-1.37757	1.82796e-06	-1.48463	-1.37828
68690441	chr2:68690441:C:T	6.07628e-07	-1.48876	-1.37769	1.82029e-06	-1.48879	-1.37833
68690882	chr2:68690882:G:A	6.45907e-06	-0.502764	-3.69445e-10	1.60982e-05	-0.687405	-3.69445e-10
68690911	chr2:68690911:C:T	6.05034e-07	-1.55272	-1.318	1.85166e-06	-1.57333	-1.2767
68691028	chr2:68691028:T:C	8.02578e-06	-0.285591	-3.69445e-10	4.55288e-05	0.352232	-3.69445e-10
68691100	chr2:68691100:C:T	7.48378e-06	-0.355511	-3.69445e-10	4.17307e-05	0.265123	-3.69445e-10
68691140	chr2:68691140:G:A	6.77688e-06	-1.13299e-10	-0.454733	1.92451e-05	-1.13299e-10	-0.508858
68691180	chr2:68691180:A:C	2.46458e-06	-1.46623	-3.69445e-10	9.66273e-06	-1.19784	-3.69445e-10
68691550	chr2:68691550:T:C	8.59178e-07	-1.22966	-1.29037	2.75799e-06	-1.2289	-1.22272
68692025	chr2:68692025:G:A	7.97756e-06	-0.291618	-3.69445e-10	4.51584e-05	0.344063	-3.69445e-10
68692283	chr2:68692283:A:C	9.45607e-07	-1.18598	-1.2382	2.71554e-06	-1.18939	-1.27773
68692373	chr2:68692373:G:A	5.76981e-07	-1.54112	-1.37707	1.70042e-06	-1.57348	-1.36175
68692399	chr2:68692399:A:G	2.69568e-06	-1.13299e-10	-1.3766	8.09337e-06	-1.13299e-10	-1.37507
68693239	chr2:68693239:C:T	2.72921e-06	-1.13299e-10	-1.36424	8.18636e-06	-1.13299e-10	-1.36364
68693385	chr2:68693385:AGAG:A	1.30724e-05	-1.13299e-10	0.202254	3.56373e-05	-1.13299e-10	0.107281
68693578	chr2:68693578:C:T	5.86112e-07	-1.56328	-1.33922	1.68408e-06	-1.57556	-1.36933
68693631	chr2:68693631:G:A	5.72312e-07	-1.56178	-1.36455	1.66902e-06	-1.57546	-1.37842
68693691	chr2:68693691:G:A	5.70366e-07	-1.56007	-1.36966	1.67065e-06	-1.57527	-1.37763
68693863	chr2:68693863:A:G	2.99583e-06	-1.13299e-10	-1.27103	9.73274e-06	-1.13299e-10	-1.19062
68694038	chr2:68694038:G:T	6.66448e-07	-1.57315	-1.2009	1.86417e-06	-1.57174	-1.27155
68694309	chr2:68694309:G:A	6.15812e-07	-1.55655	-1.29651	1.73002e-06	-1.57475	-1.34323
68694359	chr2:68694359:G:A	3.54828e-06	-1.13299e-10	-1.10179	1.06598e-05	-1.13299e-10	-1.09963
68695053	chr2:68695053:A:G	6.22034e-07	-1.56193	-1.28108	1.74659e-06	-1.57551	-1.33294
68695103	chr2:68695103:G:C	2.72271e-06	-1.13299e-10	-1.36662	8.12023e-06	-1.13299e-10	-1.37175
68695122	chr2:68695122:G:C	4.42163e-06	-1.13299e-10	-0.881741	1.27582e-05	-1.13299e-10	-0.919937
68695272	chr2:68695272:CAG:C	8.24082e-06	-0.25915	-3.69445e-10	4.70526e-05	0.385154	-3.69445e-10
68695556	chr2:68695556:C:A	3.20042e-06	-1.13299e-10	-1.20497	9.40025e-06	-1.13299e-10	-1.22538
68696818	chr2:68696818:C:T	5.76411e-07	-1.55969	-1.35949	1.6698e-06	-1.57523	-1.37818
68697351	chr2:68697351:T:C	6.19482e-07	-1.56072	-1.2864	1.74048e-06	-1.57542	-1.33653
68697378	chr2:68697378:C:T	6.19277e-07	-1.56205	-1.2854	1.7409e-06	-1.57552	-1.33619
68697428	chr2:68697428:G:A	6.17007e-07	-1.56205	-1.28908	1.73707e-06	-1.57552	-1.3384
68697551	chr2:68697551:T:C	6.87256e-07	-1.38156	-1.36174	2.04527e-06	-1.39344	-1.35714
68697633	chr2:68697633:ATC:A	2.7054e-06	-1.13299e-10	-1.373	8.14426e-06	-1.13299e-10	-1.3688
68697727	chr2:68697727:AC:A	3.47642e-06	-1.12225	-3.69445e-10	1.15537e-05	-1.01911	-3.69445e-10
68698102	chr2:68698102:G:A	2.71639e-06	-1.13299e-10	-1.36895	8.11564e-06	-1.13299e-10	-1.37232
68698171	chr2:68698171:T:C	5.71906e-07	-1.55906	-1.36797	1.67016e-06	-1.57515	-1.37805
68698182	chr2:68698182:G:A	1.53498e-05	-1.13299e-10	0.362851	5.56685e-05	-1.13299e-10	0.553301
68698304	chr2:68698304:C:T	1.42737e-06	-0.648151	-1.36426	4.80138e-06	-0.563135	-1.33408
68698431	chr2:68698431:C:T	6.0852e-07	-1.56065	-1.30432	1.72028e-06	-1.57541	-1.34822
68698550	chr2:68698550:A:G	3.43651e-06	-1.13299e-10	-1.13379	1.03201e-05	-1.13299e-10	-1.13202
68698574	chr2:68698574:C:G	3.41608e-06	-1.13299e-10	-1.13975	1.04565e-05	-1.13299e-10	-1.11889
68698599	chr2:68698599:G:A	1.08804e-05	-1.13299e-10	0.018713	3.06025e-05	-1.13299e-10	-0.0450321
68698982	chr2:68698982:C:G	3.08053e-06	-1.13299e-10	-1.24315	9.26243e-06	-1.13299e-10	-1.24015
68699251	chr2:68699251:T:C	2.5849e-06	-1.41856	-3.69445e-10	8.11654e-06	-1.37221	-3.69445e-10
68699455	chr2:68699455:G:A	2.76296e-06	-1.13299e-10	-1.35195	8.22576e-06	-1.13299e-10	-1.35884
68699685	chr2:68699685:C:T	3.80527e-06	-1.13299e-10	-1.03186	1.14936e-05	-1.13299e-10	-1.02432
68699694	chr2:68699694:A:C	7.56007e-06	-0.34537	-3.69445e-10	4.23329e-05	0.279451	-3.69445e-10
68699814	chr2:68699814:A:T	3.06441e-06	-1.2484	-3.69445e-10	8.74637e-06	-1.29747	-3.69445e-10
68700093	chr2:68700093:A:G	6.04842e-07	-1.56365	-1.30739	1.7167e-06	-1.57556	-1.35014
68700144	chr2:68700144:T:A	5.72613e-07	-1.56102	-1.36477	1.66915e-06	-1.57539	-1.3784
68700339	chr2:68700339:T:C	6.04535e-07	-1.5635	-1.30805	1.71587e-06	-1.57556	-1.35063
68700374	chr2:68700374:A:C	6.08989e-07	-1.5586	-1.30561	1.71932e-06	-1.57513	-1.34905
68700908	chr2:68700908:T:A	2.70339e-06	-1.13299e-10	-1.37374	8.13624e-06	-1.13299e-10	-1.36978
68701550	chr2:68701550:A:G	3.33858e-06	-1.13299e-10	-1.1627	1.00139e-05	-1.13299e-10	-1.16213
68701712	chr2:68701712:T:G	2.79632e-06	-1.13299e-10	-1.33995	8.33455e-06	-1.13299e-10	-1.3457
68701917	chr2:68701917:C:T	2.73249e-06	-1.13299e-10	-1.36304	8.14782e-06	-1.13299e-10	-1.36836
68702013	chr2:68702013:A:G	3.42236e-06	-1.13299e-10	-1.13792	1.07395e-05	-1.13299e-10	-1.09218
68702139	chr2:68702139:C:T	3.00658e-06	-1.13299e-10	-1.26745	9.12662e-06	-1.13299e-10	-1.25492
68702698	chr2:68702698:G:A	2.23928e-06	-1.5621	-3.69445e-10	6.74818e-06	-1.55684	-3.69445e-10
68702850	chr2:68702850:T:C	6.19129e-07	-1.55918	-1.28851	1.73903e-06	-1.57525	-1.33753
68703366	chr2:68703366:G:A	6.99642e-06	-0.422851	-3.69445e-10	3.84929e-05	0.18436	-3.69445e-10
68703523	chr2:68703523:ACT:A	6.2189e-07	-1.5588	-1.28444	1.74383e-06	-1.57522	-1.33481
68703608	chr2:68703608:C:T	2.70302e-06	-1.13299e-10	-1.37388	8.07892e-06	-1.13299e-10	-1.37685
68703761	chr2:68703761:TCAC:T	0.000172995	2.78501	-3.69445e-10	0.0010696	3.50893	-3.69445e-10
68703777	chr2:68703777:A:G	6.10727e-07	-1.56243	-1.29893	1.72647e-06	-1.57555	-1.34448
68703849	chr2:68703849:T:C	1.95644e-06	-1.45108	-0.246044	7.05478e-06	-1.55835	0.045938
68704324	chr2:68704324:T:C	6.11929e-07	-1.56068	-1.29871	1.72699e-06	-1.57543	-1.3443
68704401	chr2:68704401:C:T	2.9719e-06	-1.13299e-10	-1.27905	8.92738e-06	-1.13299e-10	-1.27699
68705390	chr2:68705390:G:A	3.24274e-06	-1.13299e-10	-1.19183	9.53382e-06	-1.13299e-10	-1.21127
68705446	chr2:68705446:C:T	3.15565e-06	-1.13299e-10	-1.21906	1.04378e-05	-1.13299e-10	-1.12068
68705510	chr2:68705510:C:T	3.61304e-06	-1.13299e-10	-1.0837	1.0536e-05	-1.13299e-10	-1.11131
68706302	chr2:68706302:C:T	2.7292e-06	-1.13299e-10	-1.36424	8.15971e-06	-1.13299e-10	-1.3669
68706380	chr2:68706380:T:C	6.28313e-07	-1.55274	-1.28023	1.75127e-06	-1.57391	-1.33186
68706434	chr2:68706434:G:T	2.71234e-06	-1.13299e-10	-1.37044	8.11476e-06	-1.13299e-10	-1.37243
68706769	chr2:68706769:G:A	6.74992e-06	-0.45872	-3.69445e-10	3.68773e-05	0.141483	-3.69445e-10
68706935	chr2:68706935:C:T	3.11315e-06	-1.13299e-10	-1.23262	9.16222e-06	-1.13299e-10	-1.25102
68707182	chr2:68707182:T:C	6.24855e-07	-1.54716	-1.29133	1.74099e-06	-1.57223	-1.33943
68707243	chr2:68707243:A:G	2.83858e-06	-1.13299e-10	-1.32495	8.56161e-06	-1.13299e-10	-1.31882
68707356	chr2:68707356:G:C	6.47223e-06	-0.500729	-3.69445e-10	3.49715e-05	0.0884217	-3.69445e-10
68707545	chr2:68707545:C:CCTT	3.46747e-06	-1.57361	0.448787	1.61869e-05	-1.53579	0.853879
68707629	chr2:68707629:T:C	3.0875e-06	0.137345	-1.37823	1.38027e-05	0.521972	-1.36322
68707853	chr2:68707853:A:G	3.1061e-06	-1.13299e-10	-1.23488	9.435e-06	-1.13299e-10	-1.22169
68708099	chr2:68708099:G:T	2.32108e-06	-1.52622	-3.69445e-10	6.70494e-06	-1.56327	-3.69445e-10
68708182	chr2:68708182:G:A	5.17985e-05	-1.13299e-10	1.57911	0.000145089	-1.13299e-10	1.51123
68708385	chr2:68708385:A:G	6.28601e-07	-1.54309	-1.28941	1.74575e-06	-1.57078	-1.33815
68709382	chr2:68709382:G:C	6.57895e-06	-0.484375	-3.69445e-10	3.57067e-05	0.109225	-3.69445e-10
68709532	chr2:68709532:G:T	6.21804e-07	-1.54724	-1.29614	1.73473e-06	-1.5725	-1.34277
68709669	chr2:68709669:G:A	2.78592e-06	-1.13299e-10	-1.34367	8.13658e-06	-1.13299e-10	-1.36974
68709742	chr2:68709742:T:C	3.076e-06	-1.13299e-10	-1.24462	1.00973e-05	-1.13299e-10	-1.15384
68710018	chr2:68710018:T:C	6.16043e-07	-1.55405	-1.29864	1.72833e-06	-1.57431	-1.34464
68710148	chr2:68710148:A:G	3.6847e-06	-1.13299e-10	-1.06406	1.14322e-05	-1.13299e-10	-1.02968
68710260	chr2:68710260:C:T	2.85629e-06	-1.13299e-10	-1.31872	8.44655e-06	-1.13299e-10	-1.33235
68710410	chr2:68710410:G:C	2.75736e-06	-1.13299e-10	-1.35398	8.20294e-06	-1.13299e-10	-1.36162
68710771	chr2:68710771:G:A	6.13781e-07	-1.54919	-1.30717	1.72111e-06	-1.57298	-1.35016
68711018	chr2:68711018:A:T	6.51645e-06	-0.493921	-3.69445e-10	3.53095e-05	0.0980391	-3.69445e-10
68711481	chr2:68711481:T:C	8.47484e-07	-1.20343	-1.3303	2.44685e-06	-1.20108	-1.37023
68711520	chr2:68711520:A:T	5.87339e-07	-1.55527	-1.34513	1.67675e-06	-1.57474	-1.37452
68711606	chr2:68711606:A:G	6.20844e-07	-1.54264	-1.30228	1.73058e-06	-1.57063	-1.34702
68711627	chr2:68711627:G:A	6.2177e-07	-1.54978	-1.29365	1.73611e-06	-1.57313	-1.34133
68711652	chr2:68711652:A:G	3.08024e-06	-1.13299e-10	-1.24324	1.01152e-05	-1.13299e-10	-1.15208
68711766	chr2:68711766:A:G	6.41906e-07	-1.55782	-1.25374	1.78118e-06	-1.57513	-1.31371
68711807	chr2:68711807:T:C	2.90165e-06	-1.13299e-10	-1.30297	8.74579e-06	-1.13299e-10	-1.29754
68712064	chr2:68712064:G:A	2.78342e-06	-1.13299e-10	-1.34457	8.31323e-06	-1.13299e-10	-1.34826
68712292	chr2:68712292:C:T	6.22275e-07	-1.53629	-1.30633	1.73064e-06	-1.56801	-1.34961
68712367	chr2:68712367:T:C	6.15141e-07	-1.54331	-1.31084	1.72072e-06	-1.57094	-1.35243
68712394	chr2:68712394:T:G	6.13906e-07	-1.54004	-1.31612	1.71735e-06	-1.56962	-1.3557
68712495	chr2:68712495:A:G	6.1884e-07	-1.54324	-1.30492	1.72722e-06	-1.57089	-1.34871
68712552	chr2:68712552:C:A	6.32538e-07	-1.53096	-1.29531	1.74718e-06	-1.56596	-1.34215
68712761	chr2:68712761:A:G	2.3365e-06	-1.5196	-3.69445e-10	9.04275e-06	-1.26415	-3.69445e-10
68713262	chr2:68713262:T:C	5.80751e-07	-1.5384	-1.37329	1.68449e-06	-1.5687	-1.37596
68713304	chr2:68713304:CATCT:C	3.07503e-06	-1.13299e-10	-1.24494	9.23895e-06	-1.13299e-10	-1.24268
68713585	chr2:68713585:G:A	2.29947e-05	-1.13299e-10	0.767012	8.55715e-05	-1.13299e-10	0.983239
68713842	chr2:68713842:A:G	2.95145e-06	-1.13299e-10	-1.28596	8.93558e-06	-1.13299e-10	-1.27607
68714486	chr2:68714486:C:T	7.48414e-06	-0.355464	-3.69445e-10	4.18324e-05	0.267558	-3.69445e-10
68714499	chr2:68714499:C:T	3.98835e-06	-0.984872	-3.69445e-10	1.75192e-05	-0.602818	-3.69445e-10
68714734	chr2:68714734:G:A	2.78727e-06	-1.13299e-10	-1.34319	8.32546e-06	-1.13299e-10	-1.34679
68714769	chr2:68714769:G:A	6.12318e-07	-1.54648	-1.31227	1.71721e-06	-1.57207	-1.35335
68714877	chr2:68714877:G:A	6.13006e-07	-1.54681	-1.31082	1.71856e-06	-1.57218	-1.35245
68714881	chr2:68714881:G:T	6.13267e-07	-1.54824	-1.30896	1.71972e-06	-1.57266	-1.35129
68715363	chr2:68715363:C:CAAT	6.58132e-06	-0.484015	-3.69445e-10	3.57126e-05	0.10939	-3.69445e-10
68715369	chr2:68715369:C:CTCAAACTTAAAGT	6.39359e-06	-0.512954	-3.69445e-10	3.44511e-05	0.073429	-3.69445e-10
68715406	chr2:68715406:A:C	5.95444e-07	-1.57535	-1.31135	1.73954e-06	-1.56077	-1.35172
68715523	chr2:68715523:C:A	6.07005e-07	-1.54369	-1.32378	1.7072e-06	-1.57107	-1.36018
68715736	chr2:68715736:A:G	2.96149e-06	-1.13299e-10	-1.28256	8.89801e-06	-1.13299e-10	-1.28029
68715799	chr2:68715799:A:G	7.26561e-07	-1.46303	-1.22466	2.17953e-06	-1.5628	-1.1242
68716061	chr2:68716061:C:T	6.16877e-07	-1.54648	-1.30485	1.72516e-06	-1.57207	-1.34873
68716116	chr2:68716116:T:C	3.40036e-06	-1.13299e-10	-1.14437	1.0881e-05	-1.13299e-10	-1.0791
68716433	chr2:68716433:T:C	6.11951e-07	-1.54786	-1.3115	1.7172e-06	-1.57255	-1.35287
68716545	chr2:68716545:T:C	6.14099e-07	-1.54615	-1.3097	1.72022e-06	-1.57194	-1.35173
68716924	chr2:68716924:G:A	3.08581e-06	-0.355825	-0.88561	2.06565e-05	0.271729	-0.709811
68717086	chr2:68717086:G:A	3.51063e-06	-1.13299e-10	-1.11245	1.18978e-05	-1.13299e-10	-0.989756
68717713	chr2:68717713:G:T	6.13081e-07	-1.54653	-1.31098	1.71857e-06	-1.5721	-1.35252
68717918	chr2:68717918:A:G	5.99572e-07	-1.54846	-1.33133	1.69709e-06	-1.57277	-1.36442
68717946	chr2:68717946:A:G	5.68439e-07	-1.55472	-1.37839	1.70009e-06	-1.57437	-1.36107
68718079	chr2:68718079:A:G	2.94682e-06	-1.13299e-10	-1.28752	8.73907e-06	-1.13299e-10	-1.29831
68718371	chr2:68718371:G:A	5.81503e-07	-1.53821	-1.37218	1.6834e-06	-1.56854	-1.37675
68718584	chr2:68718584:CAGAT:C	2.80025e-06	-1.13299e-10	-1.33854	8.32319e-06	-1.13299e-10	-1.34707
68718756	chr2:68718756:C:T	3.8191e-06	-1.13299e-10	-1.02824	1.13269e-05	-1.13299e-10	-1.03894
68718874	chr2:68718874:A:G	1.12663e-06	-1.10788	-1.14114	4.31952e-06	-0.799969	-1.203
68719334	chr2:68719334:T:C	3.12532e-06	-1.13299e-10	-1.22871	9.54153e-06	-1.13299e-10	-1.21046
68719891	chr2:68719891:T:C	8.69682e-07	-1.22589	-1.28199	2.45577e-06	-1.22415	-1.34353
68719909	chr2:68719909:C:T	6.42757e-06	-0.507653	-3.69445e-10	3.46442e-05	0.0790173	-3.69445e-10
68719912	chr2:68719912:T:C	8.3978e-07	-1.21586	-1.32701	2.42001e-06	-1.21414	-1.3682
68720540	chr2:68720540:A:G	3.70056e-06	-1.13299e-10	-1.05977	1.09773e-05	-1.13299e-10	-1.07028
68720600	chr2:68720600:T:C	3.04295e-06	-1.13299e-10	-1.25542	9.27833e-06	-1.13299e-10	-1.23843
68720607	chr2:68720607:C:T	2.96588e-06	-1.13299e-10	-1.28107	8.98414e-06	-1.13299e-10	-1.27065
68720616	chr2:68720616:C:T	1.12376e-05	-1.13299e-10	0.0510166	4.05015e-05	-1.13299e-10	0.235227
68720670	chr2:68720670:CA:C	6.66343e-06	-1.13299e-10	-0.471616	1.94472e-05	-1.13299e-10	-0.49841
68720960	chr2:68720960:C:T	1.47614e-05	-1.13299e-10	0.323766	4.42325e-05	-1.13299e-10	0.323347
68721302	chr2:68721302:G:A	4.11906e-06	-1.13299e-10	-0.952625	1.25436e-05	-1.13299e-10	-0.936904
68721499	chr2:68721499:G:A	3.55456e-06	-1.13299e-10	-1.10002	1.08374e-05	-1.13299e-10	-1.08311
68721646	chr2:68721646:C:T	3.26173e-06	-1.13299e-10	-1.18599	1.08888e-05	-1.13299e-10	-1.07838
68722606	chr2:68722606:T:G	7.8187e-07	-1.24056	-1.37376	2.45495e-06	-1.22502	-1.34299
68722957	chr2:68722957:G:A	7.65538e-07	-1.25886	-1.37657	2.38785e-06	-1.24382	-1.35191
68723081	chr2:68723081:G:A	2.6243e-06	-1.40344	-3.69445e-10	8.09831e-06	-1.37446	-3.69445e-10
68723186	chr2:68723186:G:A	5.92747e-07	-1.52953	-1.36171	1.68702e-06	-1.56481	-1.37834
68723284	chr2:68723284:C:G	7.69541e-07	-1.25363	-1.37658	2.40061e-06	-1.23842	-1.35197
68723595	chr2:68723595:G:A	3.32321e-06	-1.13299e-10	-1.16732	9.78591e-06	-1.13299e-10	-1.18517
68724115	chr2:68724115:A:T	7.90331e-07	-1.22734	-1.37622	2.47011e-06	-1.21126	-1.35059
68724272	chr2:68724272:T:C	6.10468e-07	-1.48965	-1.37213	1.92437e-06	-1.4729	-1.33862
68724345	chr2:68724345:C:T	1.36127e-06	-0.770542	-1.28929	2.58209e-06	-1.17609	-1.34142
68724374	chr2:68724374:A:C	7.52766e-07	-1.27393	-1.37832	2.30819e-06	-1.26066	-1.36899
68724506	chr2:68724506:A:G	1.68134e-06	-1.51607	-0.332584	6.33106e-06	-1.5748	-0.0458468
68724622	chr2:68724622:G:A	6.46419e-06	-0.501972	-3.69445e-10	3.49724e-05	0.0884475	-3.69445e-10
68724713	chr2:68724713:A:G	8.04597e-07	-1.2111	-1.37456	2.5243e-06	-1.19484	-1.34531
68724839	chr2:68724839:A:T	7.93216e-07	-1.22493	-1.37498	2.48597e-06	-1.20889	-1.34656
68725189	chr2:68725189:C:T	3.1671e-06	-1.13299e-10	-1.21543	9.30691e-06	-1.13299e-10	-1.23536
68725384	chr2:68725384:A:G	1.41179e-06	-0.646801	-1.37659	2.92863e-06	-1.06364	-1.32793
68725710	chr2:68725710:T:C	2.25536e-06	-1.55494	-3.69445e-10	7.05599e-06	-1.51224	-3.69445e-10
68725728	chr2:68725728:A:C	2.71179e-06	-1.13299e-10	-1.37064	8.09682e-06	-1.13299e-10	-1.37464
68725789	chr2:68725789:G:A	3.73962e-06	-1.13299e-10	-1.04927	1.09252e-05	-1.13299e-10	-1.07504
68725877	chr2:68725877:G:A	3.86321e-06	-1.13299e-10	-1.01675	1.12685e-05	-1.13299e-10	-1.0441
68725985	chr2:68725985:A:G	3.8159e-06	-1.13299e-10	-1.02907	1.31685e-05	-1.13299e-10	-0.888287
68726122	chr2:68726122:T:C	2.73021e-06	-1.13299e-10	-1.36387	8.13745e-06	-1.13299e-10	-1.36964
68726156	chr2:68726156:G:A	1.07848e-06	-1.08566	-1.20704	3.00737e-06	-1.07398	-1.29106
68726164	chr2:68726164:C:T	2.20934e-06	-1.57556	-3.69445e-10	6.83985e-06	-1.54335	-3.69445e-10
68726189	chr2:68726189:A:T	2.26125e-06	-1.55233	-3.69445e-10	7.36922e-06	-1.4688	-3.69445e-10
68726225	chr2:68726225:C:T	6.33349e-07	-1.46796	-1.35702	1.75209e-06	-1.5314	-1.3739
68726550	chr2:68726550:A:C	9.45172e-07	-1.05282	-1.37182	2.56722e-06	-1.20552	-1.31777
68726751	chr2:68726751:G:T	2.41972e-06	-1.4846	-3.69445e-10	8.98281e-06	-1.2708	-3.69445e-10
68726913	chr2:68726913:T:G	5.59215e-06	-1.13299e-10	-0.646887	1.67532e-05	-1.13299e-10	-0.647522
68727230	chr2:68727230:C:T	3.58935e-06	-1.13299e-10	-1.09028	1.22363e-05	-1.13299e-10	-0.961705
68727253	chr2:68727253:G:A	2.79231e-06	-1.13299e-10	-1.34138	8.87348e-06	-1.13299e-10	-1.28305
68727650	chr2:68727650:G:A	8.76713e-07	-1.13206	-1.36777	2.24015e-06	-1.28328	-1.37629
68727787	chr2:68727787:A:G	8.80778e-07	-1.12413	-1.37107	2.25211e-06	-1.27664	-1.37761
68727798	chr2:68727798:A:G	2.74435e-06	-1.13299e-10	-1.3587	8.61553e-06	-1.13299e-10	-1.31255
68727908	chr2:68727908:T:C	5.5222e-06	-0.533183	-0.126291	1.04175e-05	-1.00018	-0.122442
68728045	chr2:68728045:A:G	6.68761e-07	-1.39252	-1.37806	1.78735e-06	-1.53057	-1.35481
68728381	chr2:68728381:G:C	2.97119e-06	-1.13299e-10	-1.27929	9.6846e-06	-1.13299e-10	-1.19558
68728684	chr2:68728684:C:T	6.91592e-06	-1.13299e-10	-0.434425	2.28224e-05	-1.13299e-10	-0.338368
68728834	chr2:68728834:T:C	2.80415e-06	-1.13299e-10	-1.33715	8.93337e-06	-1.13299e-10	-1.27632
68730100	chr2:68730100:T:C	1.35053e-06	-1.48007	-0.587688	5.02501e-06	-1.33875	-0.512933
68730113	chr2:68730113:C:T	3.58886e-06	-1.13299e-10	-1.09041	1.07505e-05	-1.13299e-10	-1.09116
68730197	chr2:68730197:G:A	1.38041e-06	-1.38742	-0.658454	4.86867e-06	-1.55105	-0.332245
68730807	chr2:68730807:G:A	2.56512e-06	-0.13388	-1.29236	5.60539e-06	-0.543177	-1.19921
68730826	chr2:68730826:G:A	2.69249e-06	-1.13299e-10	-1.37778	8.22761e-06	-1.13299e-10	-1.35862
68730971	chr2:68730971:A:G	2.24397e-06	-1.32734	-0.232661	6.72951e-06	-1.26124	-0.298367
68731492	chr2:68731492:A:G	1.48478e-06	-1.38419	-0.588792	4.70035e-06	-1.30459	-0.613888
68731734	chr2:68731734:G:A	1.40889e-05	-1.13299e-10	0.277134	4.476e-05	-1.13299e-10	0.335202
68731763	chr2:68731763:C:G	6.00531e-07	-1.57451	-1.30368	1.86058e-06	-1.5244	-1.32082
68732339	chr2:68732339:A:G	9.31812e-07	-1.14566	-1.29322	1.03676e-05	0.180235	-1.30767
68733203	chr2:68733203:A:G	2.4456e-06	-0.227694	-1.24626	2.35805e-05	0.78852	-1.09421
68733353	chr2:68733353:C:A	7.23147e-07	-1.31705	-1.37534	1.85061e-06	-1.47255	-1.37805
68733518	chr2:68733518:T:G	2.1064e-06	-0.247353	-1.37591	1.71295e-05	0.752385	-1.3777
68733581	chr2:68733581:A:T	4.01503e-06	-1.13299e-10	-0.978205	1.21266e-05	-1.13299e-10	-0.970711
68733589	chr2:68733589:C:T	2.57134e-06	-1.42382	-3.69445e-10	7.27454e-06	-1.48173	-3.69445e-10
68733938	chr2:68733938:G:A	2.05952e-06	-0.337779	-1.308	1.8325e-05	0.640366	-1.19821
68734281	chr2:68734281:A:G	2.82068e-06	-1.13299e-10	-1.33127	8.50292e-06	-1.13299e-10	-1.3257
68735005	chr2:68735005:G:A	2.72348e-05	2.09202	-1.15577	0.168697	9.4598	-0.89005
68735127	chr2:68735127:T:C	1.96235e-06	-0.318702	-1.3754	1.5571e-05	0.657246	-1.37795
68735280	chr2:68735280:G:A	2.70177e-06	-1.13299e-10	-1.37434	8.06623e-06	-1.13299e-10	-1.37843
68735300	chr2:68735300:G:A	3.03615e-06	-1.25766	-3.69445e-10	8.15455e-06	-1.36754	-3.69445e-10
68735438	chr2:68735438:G:A	2.15437e-06	-0.375436	-1.22531	1.99629e-05	0.591371	-1.06361
68735693	chr2:68735693:G:A	4.33752e-06	-1.13299e-10	-0.900947	1.3283e-05	-1.13299e-10	-0.879626
68736310	chr2:68736310:C:T	3.74996e-06	-1.13299e-10	-1.0465	1.14303e-05	-1.13299e-10	-1.02984
68736934	chr2:68736934:C:G	3.2345e-06	-1.13299e-10	-1.19438	9.70557e-06	-1.13299e-10	-1.19341
68736985	chr2:68736985:T:C	2.97355e-06	-1.13299e-10	-1.27849	9.95689e-06	-1.13299e-10	-1.16785
68737172	chr2:68737172:TGAACTA:T	4.11336e-06	-1.13299e-10	-0.954011	1.25784e-05	-1.13299e-10	-0.934133
68737668	chr2:68737668:A:G	2.69258e-06	-1.13299e-10	-1.37775	8.13346e-06	-1.13299e-10	-1.37013
68737781	chr2:68737781:T:C	2.69258e-06	-1.13299e-10	-1.37775	8.13332e-06	-1.13299e-10	-1.37014
68737901	chr2:68737901:G:A	2.77665e-06	-1.13299e-10	-1.34701	8.36284e-06	-1.13299e-10	-1.34231
68737946	chr2:68737946:G:T	6.83926e-07	-1.38073	-1.36743	1.7894e-06	-1.51063	-1.37361
68738037	chr2:68738037:A:C	2.08257e-06	-0.257464	-1.37718	1.69203e-05	0.739079	-1.37668
68738085	chr2:68738085:A:G	2.80738e-06	-1.13299e-10	-1.336	8.46056e-06	-1.13299e-10	-1.3307
68738343	chr2:68738343:C:T	3.17413e-06	-1.21322	-3.69445e-10	1.27636e-05	-0.919518	-3.69445e-10
68738730	chr2:68738730:A:T	2.72527e-06	-1.13299e-10	-1.36568	8.13665e-06	-1.13299e-10	-1.36973
68738745	chr2:68738745:C:T	6.47589e-07	-1.48184	-1.32091	1.8212e-06	-1.56347	-1.30314
68739180	chr2:68739180:C:T	2.72692e-06	-1.13299e-10	-1.36508	8.08737e-06	-1.13299e-10	-1.37581
68739270	chr2:68739270:A:G	2.8636e-06	-1.13299e-10	-1.31617	8.5655e-06	-1.13299e-10	-1.31837
68739431	chr2:68739431:C:G	4.69438e-06	0.531481	-1.35336	5.12935e-05	1.74185	-1.2704
68739459	chr2:68739459:A:T	2.81397e-06	-1.13299e-10	-1.33365	8.4816e-06	-1.13299e-10	-1.32821
68739507	chr2:68739507:C:A	2.81458e-06	-1.13299e-10	-1.33344	8.48356e-06	-1.13299e-10	-1.32798
68739899	chr2:68739899:C:A	7.17177e-06	-1.13299e-10	-0.398097	3.30641e-05	-1.13299e-10	0.0323342
68740113	chr2:68740113:G:A	2.34134e-06	-0.271771	-1.24576	2.22345e-05	0.729025	-1.09349
68740129	chr2:68740129:C:T	2.78223e-06	-1.13299e-10	-1.345	8.32116e-06	-1.13299e-10	-1.34731
68740624	chr2:68740624:G:T	2.77758e-06	-1.13299e-10	-1.34667	8.29475e-06	-1.13299e-10	-1.35049
68740996	chr2:68740996:C:T	2.85483e-06	-1.13299e-10	-1.31924	8.33053e-06	-1.13299e-10	-1.34619
68741129	chr2:68741129:C:T	3.07699e-06	-1.13299e-10	-1.2443	9.25824e-06	-1.13299e-10	-1.2406
68741178	chr2:68741178:G:T	4.80014e-06	-1.13299e-10	-0.799606	1.40996e-05	-1.13299e-10	-0.819965
68741286	chr2:68741286:C:T	1.9175e-06	-0.458067	-1.25916	1.69905e-05	0.479197	-1.11266
68741540	chr2:68741540:A:C	2.69164e-06	-1.13299e-10	-1.3781	8.06621e-06	-1.13299e-10	-1.37843
68741635	chr2:68741635:G:T	2.73024e-06	-1.13299e-10	-1.36386	8.64503e-06	-1.13299e-10	-1.30913
68741665	chr2:68741665:C:A	7.47236e-06	-1.13299e-10	-0.357039	2.21076e-05	-1.13299e-10	-0.370193
68741839	chr2:68741839:T:C	2.89802e-06	-1.13299e-10	-1.30422	8.66853e-06	-1.13299e-10	-1.30641
68742470	chr2:68742470:G:A	2.4041e-06	-0.245934	-1.24514	1.71777e-05	0.545604	-1.1681
68742475	chr2:68742475:A:T	2.86455e-06	-1.13299e-10	-1.31584	8.57096e-06	-1.13299e-10	-1.31773
68742772	chr2:68742772:A:G	7.87244e-07	-1.34287	-1.2646	3.31648e-06	-0.989953	-1.27726
68743209	chr2:68743209:C:T	7.00551e-07	-1.35546	-1.36868	1.83778e-06	-1.49688	-1.36067
68743371	chr2:68743371:C:G	2.84016e-06	-1.13299e-10	-1.32439	8.49967e-06	-1.13299e-10	-1.32609
68743421	chr2:68743421:G:A	2.8603e-06	-1.13299e-10	-1.31732	9.3853e-06	-1.13299e-10	-1.22697
68743465	chr2:68743465:C:T	2.83905e-06	-1.13299e-10	-1.32478	8.56181e-06	-1.13299e-10	-1.3188
68743507	chr2:68743507:C:G	2.70668e-06	-1.13299e-10	-1.37253	8.0672e-06	-1.13299e-10	-1.37831
68743565	chr2:68743565:T:G	2.7219e-06	-1.13299e-10	-1.36692	8.1502e-06	-1.13299e-10	-1.36807
68743592	chr2:68743592:T:C	2.98193e-06	-1.13299e-10	-1.27568	9.07388e-06	-1.13299e-10	-1.26071
68743815	chr2:68743815:C:T	2.81007e-06	-1.13299e-10	-1.33504	8.41195e-06	-1.13299e-10	-1.33646
68744239	chr2:68744239:C:T	2.76946e-06	-1.13299e-10	-1.3496	8.15296e-06	-1.13299e-10	-1.36773
68744306	chr2:68744306:C:G	2.69132e-06	-1.13299e-10	-1.37822	8.08189e-06	-1.13299e-10	-1.37649
68744433	chr2:68744433:A:G	6.83913e-07	-1.3986	-1.34958	1.83055e-06	-1.52526	-1.33624
68744485	chr2:68744485:A:G	6.8212e-07	-1.40255	-1.34825	1.82919e-06	-1.52754	-1.3347
68745080	chr2:68745080:A:G	6.55185e-06	-1.13299e-10	-0.488502	1.94865e-05	-1.13299e-10	-0.496391
68745578	chr2:68745578:T:C	3.14357e-06	-1.13299e-10	-1.22289	9.35936e-06	-1.13299e-10	-1.22974
68745594	chr2:68745594:G:A	7.91121e-07	-1.35696	-1.2456	1.86926e-06	-1.5567	-1.28387
68745906	chr2:68745906:G:A	2.29061e-06	-1.53943	-3.69445e-10	6.94567e-06	-1.52799	-3.69445e-10
68745926	chr2:68745926:T:G	2.7926e-06	-1.13299e-10	-1.34128	8.2123e-06	-1.13299e-10	-1.36048
68746012	chr2:68746012:A:G	4.29522e-06	-1.13299e-10	-0.910746	1.34612e-05	-1.13299e-10	-0.866303
68746048	chr2:68746048:T:A	2.73964e-06	-1.13299e-10	-1.36042	8.11205e-06	-1.13299e-10	-1.37276
68746090	chr2:68746090:G:A	7.30457e-07	-1.51106	-1.17128	2.10557e-06	-1.57484	-1.14668
68746202	chr2:68746202:G:A	3.16552e-06	-1.13299e-10	-1.21593	9.42046e-06	-1.13299e-10	-1.22323
68746206	chr2:68746206:C:G	5.67313e-06	-1.13299e-10	-0.632509	1.67847e-05	-1.13299e-10	-0.645648
68746225	chr2:68746225:T:C	2.80586e-06	-1.13299e-10	-1.33654	8.22938e-06	-1.13299e-10	-1.3584
68746524	chr2:68746524:G:A	4.35818e-06	-1.13299e-10	-0.896195	1.36717e-05	-1.13299e-10	-0.850781
68746590	chr2:68746590:C:T	5.76477e-06	-1.13299e-10	-0.616486	1.71468e-05	-1.13299e-10	-0.6243
68746800	chr2:68746800:C:T	2.69442e-06	-1.37707	-3.69445e-10	6.82213e-06	-1.54594	-3.69445e-10
68747189	chr2:68747189:A:T	1.97695e-06	-0.341108	-1.34559	1.24853e-05	0.426715	-1.36828
68747225	chr2:68747225:T:C	3.22081e-06	-1.13299e-10	-1.19862	9.59384e-06	-1.13299e-10	-1.20499
68747249	chr2:68747249:TC:T	2.96565e-06	-1.13299e-10	-1.28116	8.86581e-06	-1.13299e-10	-1.28391
68747346	chr2:68747346:C:T	5.06841e-06	0.61408	-1.3593	5.66467e-05	1.85023	-1.27951
68747405	chr2:68747405:G:A	2.73178e-06	-1.13299e-10	-1.3633	8.09893e-06	-1.13299e-10	-1.37438
68747443	chr2:68747443:G:T	6.2062e-06	-0.542702	-3.69445e-10	1.40056e-05	-0.826658	-3.69445e-10
68747448	chr2:68747448:G:T	3.78387e-06	0.184713	-1.22222	4.15263e-05	1.31443	-1.05422
68747457	chr2:68747457:G:C	6.79496e-07	-1.51712	-1.23753	1.96592e-06	-1.57344	-1.21671
68747535	chr2:68747535:C:T	3.23816e-06	-1.13299e-10	-1.19325	9.64406e-06	-1.13299e-10	-1.19977
68748574	chr2:68748574:T:C	1.77428e-06	-0.419402	-1.37545	2.63397e-05	1.17867	-1.37371
68748722	chr2:68748722:C:A	3.09452e-06	-0.0160566	-1.22256	3.23739e-05	1.06597	-1.05472
68748770	chr2:68748770:T:C	1.74831e-06	-0.537819	-1.27178	2.56053e-05	1.03202	-1.25534
68748787	chr2:68748787:G:A	2.69089e-06	-1.13299e-10	-1.37838	8.06939e-06	-1.13299e-10	-1.37803
68749472	chr2:68749472:G:T	9.12835e-07	-1.12932	-1.33013	1.23996e-05	0.308667	-1.25712
68749564	chr2:68749564:C:T	2.75627e-06	-1.13299e-10	-1.35437	8.29638e-06	-1.13299e-10	-1.35029
68749599	chr2:68749599:C:T	3.85551e-06	-1.13299e-10	-1.01875	1.17841e-05	-1.13299e-10	-0.999361
68749773	chr2:68749773:C:T	2.86604e-06	-1.13299e-10	-1.31532	8.36951e-06	-1.13299e-10	-1.34152
68749865	chr2:68749865:G:A	3.59748e-06	-1.13299e-10	-1.08802	1.09348e-05	-1.13299e-10	-1.07416
68749894	chr2:68749894:T:G	3.59748e-06	-1.13299e-10	-1.08802	1.09348e-05	-1.13299e-10	-1.07416
68750046	chr2:68750046:G:A	8.24871e-07	-1.19292	-1.36786	5.61838e-06	-0.378501	-1.36157
68750069	chr2:68750069:T:C	2.38947e-06	-1.49718	-3.69445e-10	6.87845e-06	-1.53772	-3.69445e-10
68750080	chr2:68750080:C:T	2.90522e-06	-1.13299e-10	-1.30174	8.68322e-06	-1.13299e-10	-1.30472
68750122	chr2:68750122:C:T	5.56047e-06	0.677624	-1.33019	0.0108366	7.06875	-1.24418
68750145	chr2:68750145:C:T	1.78685e-06	-0.42733	-1.36046	2.62979e-05	1.16123	-1.35785
68750225	chr2:68750225:G:A	3.54096e-06	-1.13299e-10	-1.10385	1.07646e-05	-1.13299e-10	-1.08985
68750447	chr2:68750447:C:T	4.39603e-06	-1.13299e-10	-0.887549	1.30542e-05	-1.13299e-10	-0.897003
68750448	chr2:68750448:A:G	3.48141e-06	-1.13299e-10	-1.12081	1.05783e-05	-1.13299e-10	-1.10731
68750476	chr2:68750476:C:A	4.52476e-06	-1.13299e-10	-0.858685	1.42007e-05	-1.13299e-10	-0.81282
68750513	chr2:68750513:G:A	8.33846e-07	-1.24489	-1.30507	4.51471e-06	-0.652897	-1.30588
68750621	chr2:68750621:G:A	2.79789e-06	-1.13299e-10	-1.33939	8.2243e-06	-1.13299e-10	-1.35902
68750770	chr2:68750770:GT:G	4.64792e-06	-1.13299e-10	-0.831829	1.37764e-05	-1.13299e-10	-0.843154
68750822	chr2:68750822:A:G	2.83415e-06	-1.13299e-10	-1.32651	8.3014e-06	-1.13299e-10	-1.34969
68750837	chr2:68750837:G:C	4.52672e-06	-1.13299e-10	-0.858251	1.42063e-05	-1.13299e-10	-0.812425
68751027	chr2:68751027:C:T	3.33311e-06	-1.13299e-10	-1.16434	1.0135e-05	-1.13299e-10	-1.15012
68751098	chr2:68751098:C:T	3.56057e-06	-1.13299e-10	-1.09833	1.08261e-05	-1.13299e-10	-1.08415
68751115	chr2:68751115:A:G	7.17356e-06	0.951752	-1.3496	0.000960496	4.76195	-1.36061
68751180	chr2:68751180:C:T	3.72421e-06	-1.13299e-10	-1.05339	1.13487e-05	-1.13299e-10	-1.03701
68751428	chr2:68751428:G:A	2.79207e-06	-1.13299e-10	-1.34147	8.21248e-06	-1.13299e-10	-1.36046
68751477	chr2:68751477:G:A	2.83851e-06	-1.13299e-10	-1.32497	8.42925e-06	-1.13299e-10	-1.33441
68751645	chr2:68751645:C:T	2.44035e-06	-1.47611	-3.69445e-10	9.6069e-06	-1.20363	-3.69445e-10
68751802	chr2:68751802:T:A	3.4764e-06	-1.13299e-10	-1.12225	1.05626e-05	-1.13299e-10	-1.1088
68752009	chr2:68752009:A:C	5.4758e-06	0.627197	-1.29511	0.0104482	6.97916	-1.19109
68752036	chr2:68752036:A:G	2.6939e-06	-1.13299e-10	-1.37726	8.07076e-06	-1.13299e-10	-1.37786
68752154	chr2:68752154:C:A	2.69326e-06	-1.13299e-10	-1.3775	8.0671e-06	-1.13299e-10	-1.37832
68752191	chr2:68752191:T:G	4.31962e-06	-1.13299e-10	-0.905082	1.40358e-05	-1.13299e-10	-0.824505
68752199	chr2:68752199:G:T	5.81304e-06	0.672879	-1.28103	0.0116854	7.06982	-1.16983
68752301	chr2:68752301:AATGAAATCTGTTCTTCAAGATAGAAAAAAAAGAGAAATATTATGAATGCC:A	3.5423e-06	-1.13299e-10	-1.10347	1.07952e-05	-1.13299e-10	-1.08701
68752452	chr2:68752452:A:G	3.43001e-06	-1.13299e-10	-1.13569	1.04444e-05	-1.13299e-10	-1.12004
68752472	chr2:68752472:A:G	1.04754e-06	-1.21435	-1.10745	7.11418e-06	-0.434008	-1.07001
68752524	chr2:68752524:C:G	2.90722e-06	-1.13299e-10	-1.30105	8.44823e-06	-1.13299e-10	-1.33216
68752577	chr2:68752577:G:A	4.45187e-06	-1.13299e-10	-0.874926	1.44838e-05	-1.13299e-10	-0.793081
68752594	chr2:68752594:C:A	4.47046e-06	-1.13299e-10	-0.870758	1.45507e-05	-1.13299e-10	-0.788473
68752747	chr2:68752747:G:GC	1.12044e-06	-1.2164	-1.03813	7.63537e-06	-0.437706	-0.995616
68752969	chr2:68752969:C:A	4.4716e-06	-1.13299e-10	-0.870504	1.39442e-05	-1.13299e-10	-0.83105
68753585	chr2:68753585:G:C	3.76081e-06	-1.04362	-3.69445e-10	1.29856e-05	-0.90227	-3.69445e-10
68753601	chr2:68753601:T:A	1.0629e-06	-1.33487	-0.97237	2.83674e-06	-1.53203	-0.891428
68753606	chr2:68753606:T:A	4.37171e-06	0.269998	-1.16309	5.06934e-05	1.42937	-0.969691
68753830	chr2:68753830:G:A	4.06665e-06	0.216988	-1.18242	4.61795e-05	1.36224	-0.995817
68754241	chr2:68754241:A:G	3.41613e-06	-1.13299e-10	-1.13974	1.04086e-05	-1.13299e-10	-1.12348
68754306	chr2:68754306:ATGCTTT:A	1.81064e-06	-1.21348	-0.561094	1.50294e-05	-0.405815	-0.350287
68754593	chr2:68754593:A:G	3.6185e-06	-1.13299e-10	-1.08219	1.10538e-05	-1.13299e-10	-1.06334
68754932	chr2:68754932:CT:C	8.78801e-07	-1.13241	-1.36503	5.13055e-06	-0.464427	-1.36647
68755227	chr2:68755227:C:G	3.48048e-06	-1.13299e-10	-1.12108	1.10595e-05	-1.13299e-10	-1.06282
68755467	chr2:68755467:A:G	7.51531e-07	-1.40521	-1.24868	4.22157e-06	-0.803489	-1.22242
68755506	chr2:68755506:C:T	2.21447e-06	-1.57324	-3.69445e-10	6.77357e-06	-1.55308	-3.69445e-10
68755519	chr2:68755519:A:G	3.38043e-06	-1.13299e-10	-1.15025	1.0707e-05	-1.13299e-10	-1.09521
68755601	chr2:68755601:C:T	7.67494e-07	-1.39038	-1.2425	4.385e-06	-0.772723	-1.2152
68755651	chr2:68755651:CT:C	7.65504e-07	-1.38788	-1.24759	4.37979e-06	-0.768355	-1.22076
68755728	chr2:68755728:T:C	3.45954e-06	-1.13299e-10	-1.12712	1.09854e-05	-1.13299e-10	-1.06954
68755744	chr2:68755744:T:C	8.127e-07	-1.36568	-1.20997	2.10195e-06	-1.54199	-1.18126
68755914	chr2:68755914:G:A	1.91882e-06	-0.338501	-1.37804	1.24376e-05	0.423526	-1.36891
68755952	chr2:68755952:A:G	2.69086e-06	-1.13299e-10	-1.37839	8.06637e-06	-1.13299e-10	-1.37841
68755991	chr2:68755991:T:C	3.36876e-06	-1.1537	-3.69445e-10	1.07091e-05	-1.09502	-3.69445e-10
68756024	chr2:68756024:C:T	3.33426e-06	-1.13299e-10	-1.164	1.01467e-05	-1.13299e-10	-1.14896
68756069	chr2:68756069:C:T	3.41739e-06	-1.13299e-10	-1.13937	1.04083e-05	-1.13299e-10	-1.12351
68756085	chr2:68756085:G:A	1.28434e-06	-0.750745	-1.36726	2.04081e-05	0.917134	-1.36731
68756336	chr2:68756336:A:T	7.47799e-07	-1.41641	-1.24246	4.14997e-06	-0.827815	-1.2152
68756743	chr2:68756743:G:T	6.1421e-07	-1.49724	-1.35843	3.22944e-06	-0.943428	-1.35038
68756894	chr2:68756894:A:C	3.41148e-06	-1.13299e-10	-1.14111	1.03898e-05	-1.13299e-10	-1.12529
68756935	chr2:68756935:T:C	2.76833e-06	-1.13299e-10	-1.35001	8.09823e-06	-1.13299e-10	-1.37447
68757267	chr2:68757267:G:A	4.03933e-06	-0.972172	-3.69445e-10	1.46786e-05	-0.779719	-3.69445e-10
68757388	chr2:68757388:G:T	1.85789e-06	-0.371969	-1.37684	1.19694e-05	0.380758	-1.36452
68757466	chr2:68757466:G:A	1.94721e-06	-0.324207	-1.37765	1.27155e-05	0.44393	-1.36722
68757573	chr2:68757573:A:C	2.77377e-06	-1.13299e-10	-1.34804	8.10424e-06	-1.13299e-10	-1.37373
68757749	chr2:68757749:T:A	8.28978e-07	-1.34426	-1.21156	2.11749e-06	-1.53308	-1.18281
68757764	chr2:68757764:G:A	7.3916e-07	-1.42368	-1.24682	4.06643e-06	-0.84341	-1.21994
68758017	chr2:68758017:T:C	3.38519e-06	-1.13299e-10	-1.14884	1.00263e-05	-1.13299e-10	-1.16091
68758152	chr2:68758152:A:C	3.35786e-06	-1.13299e-10	-1.15695	1.02211e-05	-1.13299e-10	-1.14166
68758790	chr2:68758790:A:G	3.90597e-06	-1.13299e-10	-1.00574	1.22365e-05	-1.13299e-10	-0.961692
68758894	chr2:68758894:G:A	1.27382e-06	-0.792319	-1.33391	2.06142e-05	0.87753	-1.31766
68758943	chr2:68758943:A:G	3.39753e-06	-1.13299e-10	-1.1452	1.07671e-05	-1.13299e-10	-1.08962
68758953	chr2:68758953:T:G	2.12799e-06	-0.235356	-1.37771	1.41985e-05	0.554476	-1.36745
68759289	chr2:68759289:A:C	8.80991e-07	-1.20849	-1.28646	6.39667e-06	-0.397888	-1.21245
68759336	chr2:68759336:G:A	1.26334e-06	-0.801674	-1.33281	2.02027e-05	0.856373	-1.31667
68759340	chr2:68759340:A:C	2.83404e-06	-1.13299e-10	-1.32655	8.18167e-06	-1.13299e-10	-1.36422
68759431	chr2:68759431:A:T	7.41302e-07	-1.30999	-1.35761	1.82343e-06	-1.51833	-1.34706
68759595	chr2:68759595:A:G	7.13779e-07	-1.33127	-1.37417	3.58006e-06	-0.813652	-1.37708
68759622	chr2:68759622:A:ATTAG	4.57604e-06	0.411975	-1.25939	5.29268e-05	1.61241	-1.10961
68759624	chr2:68759624:ACCTGAT:A	4.23396e-06	0.335813	-1.26093	4.79513e-05	1.51599	-1.11191
68759771	chr2:68759771:A:T	7.15305e-07	-1.32685	-1.37645	3.5965e-06	-0.807977	-1.37817
68759960	chr2:68759960:C:T	3.33403e-06	-1.13299e-10	-1.16407	1.01454e-05	-1.13299e-10	-1.1491
68759961	chr2:68759961:G:A	1.309e-06	-0.780731	-1.31825	2.1476e-05	0.900217	-1.2994
68760013	chr2:68760013:A:G	8.70609e-07	-1.21845	-1.28836	6.2806e-06	-0.413936	-1.21471
68760880	chr2:68760880:AAT:A	5.34538e-06	0.359778	-1.0518	0.00730512	6.27396	-0.843744
68761013	chr2:68761013:T:A	3.03505e-06	-1.13299e-10	-1.25802	8.97541e-06	-1.13299e-10	-1.27162
68761422	chr2:68761422:A:G	1.2073e-06	-0.808097	-1.37176	1.85157e-05	0.82467	-1.37216
68761780	chr2:68761780:T:C	7.76798e-07	-1.31253	-1.30829	5.12641e-06	-0.589784	-1.24192
68761874	chr2:68761874:C:T	6.30963e-06	0.784789	-1.31096	7.61753e-05	2.05633	-1.1894
68762065	chr2:68762065:A:T	3.16777e-06	-1.13299e-10	-1.21522	9.60966e-06	-1.13299e-10	-1.20334
68762083	chr2:68762083:G:A	8.24014e-07	-1.26742	-1.2944	5.69499e-06	-0.503771	-1.22275
68762262	chr2:68762262:T:C	8.24988e-07	-1.25108	-1.30955	5.75151e-06	-0.472604	-1.24405
68762319	chr2:68762319:T:C	8.13962e-07	-1.27423	-1.29987	5.57832e-06	-0.516781	-1.23044
68762556	chr2:68762556:T:G	5.71417e-06	-0.625301	-3.69445e-10	1.36123e-05	-0.855136	-3.69445e-10
68762559	chr2:68762559:C:T	8.15734e-07	-1.28715	-1.28476	5.56358e-06	-0.540286	-1.20958
68762984	chr2:68762984:T:G	3.0486e-06	-1.13299e-10	-1.25357	9.43555e-06	-1.13299e-10	-1.22163
68763186	chr2:68763186:C:A	3.74e-06	-1.04916	-3.69445e-10	1.20531e-05	-0.976795	-3.69445e-10
68763297	chr2:68763297:A:C	2.64338e-06	-0.203211	-1.19298	1.91196e-05	0.594353	-1.10975
68763888	chr2:68763888:T:A	8.0692e-07	-1.27508	-1.3077	5.50866e-06	-0.518347	-1.24144
68763923	chr2:68763923:A:G	8.52314e-07	-1.20953	-1.31852	6.10421e-06	-0.399384	-1.25775
68763974	chr2:68763974:T:C	3.48574e-06	-1.13299e-10	-1.11957	1.06216e-05	-1.13299e-10	-1.10322
68764350	chr2:68764350:C:T	7.99906e-07	-1.21333	-1.37818	5.23812e-06	-0.432061	-1.37809
68764482	chr2:68764482:G:A	2.05874e-06	-0.270964	-1.37519	1.36633e-05	0.508748	-1.36015
68764750	chr2:68764750:A:G	2.7824e-06	-1.13299e-10	-1.34494	8.34836e-06	-1.13299e-10	-1.34405
68765006	chr2:68765006:C:T	1.94982e-06	-0.324419	-1.37609	1.27421e-05	0.441209	-1.36241
68765581	chr2:68765581:A:T	2.7627e-06	-1.13299e-10	-1.35204	8.22706e-06	-1.13299e-10	-1.35868
68766270	chr2:68766270:C:A	5.83567e-07	-1.53306	-1.37378	1.6875e-06	-1.5755	-1.36736
68766767	chr2:68766767:T:C	1.9411e-06	-0.326567	-1.37843	1.25641e-05	0.436861	-1.37213
68766945	chr2:68766945:G:A	2.88253e-06	-1.13299e-10	-1.30958	8.92412e-06	-1.13299e-10	-1.27736
68767122	chr2:68767122:G:A	3.07687e-06	-1.13299e-10	-1.24434	9.34501e-06	-1.13299e-10	-1.23127
68767366	chr2:68767366:A:G	9.48763e-07	-1.16936	-1.25149	7.20336e-06	-0.325176	-1.16639
68767456	chr2:68767456:C:T	2.76598e-06	-1.13299e-10	-1.35086	8.61438e-06	-1.13299e-10	-1.31268
68767466	chr2:68767466:G:A	1.40111e-06	-0.682977	-1.34801	2.36261e-05	1.04375	-1.34751
68767937	chr2:68767937:A:G	9.89736e-07	-1.16947	-1.2091	7.60814e-06	-0.324601	-1.11229
68768257	chr2:68768257:C:T	7.79072e-07	-1.30643	-1.31147	1.95919e-06	-1.49621	-1.29737
68768531	chr2:68768531:A:G	1.46328e-06	-0.630831	-1.35674	2.54723e-05	1.12812	-1.35664
68768641	chr2:68768641:G:A	2.76118e-06	-1.13299e-10	-1.35259	8.50052e-06	-1.13299e-10	-1.32598
68769204	chr2:68769204:T:C	2.869e-06	-1.13299e-10	-1.31428	8.60469e-06	-1.13299e-10	-1.31381
68769329	chr2:68769329:C:A	1.6229e-06	-0.713168	-1.17087	2.85052e-05	1.0193	-1.13533
68769536	chr2:68769536:A:G	6.00568e-07	-1.5408	-1.33733	2.9377e-06	-1.03904	-1.34945
68769617	chr2:68769617:A:G	6.23267e-07	-1.46684	-1.37419	1.69723e-06	-1.5619	-1.37521
68769705	chr2:68769705:C:A	2.84061e-06	-1.13299e-10	-1.32423	8.31015e-06	-1.13299e-10	-1.34863
68769901	chr2:68769901:C:T	2.72656e-06	-1.13299e-10	-1.36521	8.06712e-06	-1.13299e-10	-1.37832
68770021	chr2:68770021:A:G	1.65086e-05	1.70844	-1.27281	0.0923128	9.06818	-1.10135
68770050	chr2:68770050:T:C	2.53656e-06	-1.43744	-3.69445e-10	8.8765e-06	-1.28271	-3.69445e-10
68770288	chr2:68770288:G:A	7.00356e-07	-1.53103	-1.19339	2.16645e-06	-1.55231	-1.14071
68770539	chr2:68770539:G:A	2.25242e-06	-1.55624	-3.69445e-10	6.62655e-06	-1.57503	-3.69445e-10
68770631	chr2:68770631:C:A	2.82967e-06	-1.13299e-10	-1.32809	8.53138e-06	-1.13299e-10	-1.32236
68770684	chr2:68770684:A:G	6.70795e-07	-1.54947	-1.21808	2.41146e-06	-1.35438	-1.23149
68771009	chr2:68771009:CCACGAAA:C	2.71214e-06	-1.13299e-10	-1.37051	8.07399e-06	-1.13299e-10	-1.37746
68771278	chr2:68771278:C:T	2.71543e-06	-1.13299e-10	-1.3693	8.07392e-06	-1.13299e-10	-1.37747
68771639	chr2:68771639:T:G	7.00676e-07	-1.53221	-1.19175	2.59246e-06	-1.30844	-1.20506
68771823	chr2:68771823:C:T	2.69896e-06	-1.13299e-10	-1.37538	8.14184e-06	-1.13299e-10	-1.3691
68771874	chr2:68771874:T:C	1.37718e-05	1.59959	-1.34522	0.000633104	4.35317	-1.36865
68772021	chr2:68772021:C:T	7.63105e-07	-1.50028	-1.13833	2.27551e-06	-1.5642	-1.07971
68772508	chr2:68772508:G:A	6.91317e-07	-1.41291	-1.3245	3.321e-06	-1.02754	-1.23831
68772636	chr2:68772636:G:A	3.14584e-06	-1.13299e-10	-1.22217	9.03634e-06	-1.13299e-10	-1.26486
68772922	chr2:68772922:C:G	2.38525e-06	-1.49895	-3.69445e-10	6.80291e-06	-1.54876	-3.69445e-10
68772999	chr2:68772999:G:A	2.72436e-06	-1.13299e-10	-1.36602	8.08957e-06	-1.13299e-10	-1.37554
68773168	chr2:68773168:A:G	7.47929e-07	-1.50928	-1.14942	2.25706e-06	-1.55979	-1.09226
68773604	chr2:68773604:G:T	7.62407e-07	-1.49801	-1.14151	2.26584e-06	-1.56463	-1.08354
68773615	chr2:68773615:C:T	2.91374e-06	-1.13299e-10	-1.29881	8.463e-06	-1.13299e-10	-1.33041
68774039	chr2:68774039:C:T	7.31232e-07	-1.41802	-1.26326	3.26305e-06	-1.0478	-1.23565
68774074	chr2:68774074:A:G	8.43373e-07	-1.52504	-1.01355	2.56352e-06	-1.55441	-0.970323
68774333	chr2:68774333:G:T	2.9981e-06	-1.13299e-10	-1.27027	9.08903e-06	-1.13299e-10	-1.25904
68774741	chr2:68774741:C:T	2.85551e-06	-1.13299e-10	-1.319	8.30709e-06	-1.13299e-10	-1.349
68775149	chr2:68775149:C:G	1.68551e-05	1.67256	-1.21616	0.0732484	8.78638	-1.05088
68776149	chr2:68776149:G:A	4.77666e-06	0.544252	-1.34876	0.000161947	2.99929	-1.37813
68776684	chr2:68776684:G:A	4.85222e-06	-0.788813	-3.69445e-10	2.41e-05	-0.283902	-3.69445e-10
68777061	chr2:68777061:A:G	2.04078e-05	1.34285	-0.69518	0.0015423	4.80802	-0.933105
68777204	chr2:68777204:G:A	7.64528e-07	-1.33138	-1.30536	3.93288e-06	-0.887599	-1.20914
68777223	chr2:68777223:C:T	1.52888e-05	0.358867	-3.69445e-10	8.1341e-05	0.932537	-3.69445e-10
68777325	chr2:68777325:A:G	2.03973e-05	1.2706	-0.623448	0.00141943	4.66696	-0.875056
68777360	chr2:68777360:C:T	3.89816e-06	-1.00774	-3.69445e-10	2.30458e-05	-0.328628	-3.69445e-10
68777565	chr2:68777565:G:A	8.95734e-06	-1.13299e-10	-0.175776	2.67687e-05	-1.13299e-10	-0.178878
68777659	chr2:68777659:A:G	6.12002e-06	0.770488	-1.32717	0.000225834	3.32595	-1.37226
68777850	chr2:68777850:T:C	8.45478e-06	0.873971	-1.10749	0.000501424	3.93266	-1.18132
68778028	chr2:68778028:G:C	8.49567e-07	-1.32456	-1.20672	4.04087e-06	-0.930287	-1.13937
68778190	chr2:68778190:G:C	2.87617e-06	-1.13299e-10	-1.31179	8.67034e-06	-1.13299e-10	-1.30621
68778216	chr2:68778216:A:T	5.07914e-06	0.597147	-1.34025	0.000174366	3.07183	-1.37678
68778534	chr2:68778534:A:G	3.15177e-06	-1.13299e-10	-1.22028	9.03506e-06	-1.13299e-10	-1.265
68778791	chr2:68778791:C:T	8.53243e-06	1.12225	-1.34662	0.000710034	4.47746	-1.37826
68778845	chr2:68778845:A:G	2.87247e-06	-1.13299e-10	-1.31308	8.65648e-06	-1.13299e-10	-1.3078
68778955	chr2:68778955:A:G	2.64436e-06	-1.39582	-3.69445e-10	9.37308e-06	-1.22827	-3.69445e-10
68779204	chr2:68779204:G:A	4.90731e-06	-0.777525	-3.69445e-10	2.44563e-05	-0.269226	-3.69445e-10
68779363	chr2:68779363:A:G	1.86864e-05	1.90984	-1.35029	0.0978034	9.25875	-1.23415
68779589	chr2:68779589:A:C	5.50853e-06	0.652318	-1.31427	0.000190249	3.15075	-1.36852
68779606	chr2:68779606:T:C	5.50613e-06	0.65371	-1.3161	0.000191006	3.154	-1.3678
68779976	chr2:68779976:G:A	1.28139e-06	-1.34147	-0.778834	6.55154e-06	-0.906201	-0.680211
68780175	chr2:68780175:T:A	2.69385e-06	-1.13299e-10	-1.37728	8.08197e-06	-1.13299e-10	-1.37648
68780413	chr2:68780413:C:T	3.2067e-06	-1.13299e-10	-1.20301	9.9156e-06	-1.13299e-10	-1.172
68780518	chr2:68780518:A:G	2.70855e-06	-1.13299e-10	-1.37184	8.17405e-06	-1.13299e-10	-1.36515
68780937	chr2:68780937:G:A	3.31291e-06	-1.13299e-10	-1.17042	1.02179e-05	-1.13299e-10	-1.14197
68781073	chr2:68781073:T:C	1.0158e-06	-1.54115	-0.811431	3.2822e-06	-1.54161	-0.735989
68781118	chr2:68781118:T:C	2.78432e-06	-1.13299e-10	-1.34425	8.55314e-06	-1.13299e-10	-1.31981
68781366	chr2:68781366:G:A	6.45438e-07	-1.42975	-1.37632	2.79664e-06	-1.06864	-1.36906
68781371	chr2:68781371:C:G	6.68492e-07	-1.42316	-1.34782	3.12525e-06	-1.04884	-1.27776
68781427	chr2:68781427:C:T	7.60381e-07	-1.33848	-1.30371	3.33155e-06	-0.901071	-1.3616
68781719	chr2:68781719:C:T	3.3333e-06	-1.16429	-3.69445e-10	1.22205e-05	-0.962995	-3.69445e-10
68781728	chr2:68781728:G:A	1.55495e-06	-0.604729	-1.32208	0.000137361	2.72258	-1.26608
68781802	chr2:68781802:A:ACCCCATC	1.05854e-05	-0.00877803	-3.69445e-10	2.25852e-05	-0.348819	-3.69445e-10
68781985	chr2:68781985:T:C	3.24473e-06	-1.13299e-10	-1.19122	1.02746e-05	-1.13299e-10	-1.13643
68782040	chr2:68782040:G:C	2.74369e-06	-1.13299e-10	-1.35895	8.33406e-06	-1.13299e-10	-1.34576
68782162	chr2:68782162:T:C	3.02622e-06	-1.13299e-10	-1.26094	9.45328e-06	-1.13299e-10	-1.21975
68782172	chr2:68782172:C:T	1.49911e-06	-0.603688	-1.35969	0.000130174	2.72636	-1.3236
68782407	chr2:68782407:G:A	2.91982e-06	-1.13299e-10	-1.29673	8.76094e-06	-1.13299e-10	-1.29581
68782651	chr2:68782651:A:G	2.86981e-06	-1.314	-3.69445e-10	7.48661e-06	-1.453	-3.69445e-10
68782698	chr2:68782698:A:G	8.1625e-07	-1.54529	-1.02599	2.41316e-06	-1.57444	-1.01073
68782815	chr2:68782815:G:A	2.29436e-06	-1.53779	-3.69445e-10	6.62953e-06	-1.57458	-3.69445e-10
68783176	chr2:68783176:G:T	3.0508e-06	-0.313392	-0.939454	6.2471e-05	1.76722	-1.09863
68783249	chr2:68783249:A:G	3.29945e-06	-1.13299e-10	-1.17449	1.04713e-05	-1.13299e-10	-1.11748
68784022	chr2:68784022:C:T	1.56748e-06	-0.613231	-1.30555	0.000138375	2.70654	-1.24269
68784054	chr2:68784054:A:G	2.83586e-06	-1.13299e-10	-1.32591	8.53704e-06	-1.13299e-10	-1.3217
68784094	chr2:68784094:T:C	3.18055e-06	-1.13299e-10	-1.2112	9.66895e-06	-1.13299e-10	-1.19719
68784179	chr2:68784179:C:G	1.45513e-06	-0.661403	-1.33175	0.000120335	2.60375	-1.27959
68784192	chr2:68784192:A:T	4.74536e-06	-1.13299e-10	-0.811082	1.42384e-05	-1.13299e-10	-0.810172
68784691	chr2:68784691:G:A	7.91372e-07	-1.35776	-1.24447	3.75477e-06	-0.94715	-1.19594
68784906	chr2:68784906:A:G	8.90574e-07	-1.42764	-1.0565	4.60103e-06	-1.0537	-0.886138
68785026	chr2:68785026:G:A	6.66201e-07	-1.45893	-1.31549	3.08726e-06	-1.11415	-1.22468
68785390	chr2:68785390:G:A	9.436e-07	-1.52581	-0.900494	2.88959e-06	-1.56643	-0.838572
68785714	chr2:68785714:A:T	6.44195e-07	-1.47273	-1.33528	9.31224e-06	0.0539124	-1.2887
68785831	chr2:68785831:G:A	2.82663e-06	-1.13299e-10	-1.32917	8.55205e-06	-1.13299e-10	-1.31994
68785875	chr2:68785875:T:C	1.21469e-06	-0.885722	-1.28804	4.53342e-05	1.52671	-1.17876
68786034	chr2:68786034:C:T	7.78412e-07	-1.30872	-1.31003	1.7866e-05	0.623937	-1.20715
68786119	chr2:68786119:C:T	7.76985e-07	-1.42136	-1.19923	1.33499e-05	0.239096	-1.1137
68786143	chr2:68786143:T:C	2.72101e-06	-1.13299e-10	-1.36725	8.17037e-06	-1.13299e-10	-1.3656
68786182	chr2:68786182:T:A	8.60039e-06	1.12197	-1.33841	0.00703092	6.66422	-1.27226
68786285	chr2:68786285:A:G	2.28729e-06	-1.54088	-3.69445e-10	7.47394e-06	-1.45469	-3.69445e-10
68786319	chr2:68786319:A:C	4.88641e-06	-1.13299e-10	-0.781792	1.48518e-05	-1.13299e-10	-0.767993
68786482	chr2:68786482:A:T	2.95554e-06	-1.13299e-10	-1.28457	8.773e-06	-1.13299e-10	-1.29443
68786788	chr2:68786788:A:G	3.70158e-06	-1.13299e-10	-1.05949	1.11895e-05	-1.13299e-10	-1.05114
68787215	chr2:68787215:C:G	8.65919e-07	-1.24227	-1.26995	1.93729e-05	0.677589	-1.17983
68787247	chr2:68787247:G:T	3.13775e-06	-1.13299e-10	-1.22474	9.61082e-06	-1.13299e-10	-1.20322
68787312	chr2:68787312:G:A	9.86479e-07	-1.03673	-1.34513	2.86643e-05	1.18107	-1.29153
68787464	chr2:68787464:C:T	6.47751e-07	-1.47439	-1.32811	9.62651e-06	0.0566482	-1.25824
68787718	chr2:68787718:T:C	2.98038e-06	-1.2762	-3.69445e-10	7.67873e-06	-1.42766	-3.69445e-10
68788612	chr2:68788612:C:T	4.16204e-06	-1.13299e-10	-0.942246	1.24635e-05	-1.13299e-10	-0.943305
68788666	chr2:68788666:G:C	6.60125e-07	-1.40522	-1.37836	1.71889e-06	-1.5471	-1.37733
68788964	chr2:68788964:C:G	2.6916e-06	-1.13299e-10	-1.37811	8.0697e-06	-1.13299e-10	-1.378
68789035	chr2:68789035:T:C	3.01445e-06	-1.13299e-10	-1.26483	8.72627e-06	-1.13299e-10	-1.29977
68789331	chr2:68789331:C:G	7.76001e-07	-1.35946	-1.26239	1.57588e-05	0.450586	-1.1593
68789510	chr2:68789510:A:G	7.34152e-07	-1.43983	-1.23746	2.21809e-06	-1.5754	-1.09407
68790074	chr2:68790074:C:T	6.17493e-07	-1.50175	-1.34859	2.48136e-06	-1.26821	-1.28909
68790119	chr2:68790119:G:T	3.86449e-06	-1.13299e-10	-1.01642	1.18111e-05	-1.13299e-10	-0.997071
68790154	chr2:68790154:A:G	2.24499e-06	-1.55955	-3.69445e-10	7.18829e-06	-1.49366	-3.69445e-10
68790386	chr2:68790386:C:A	9.85702e-07	-1.47024	-0.912406	3.10771e-06	-1.55809	-0.774136
68790471	chr2:68790471:A:C	2.95658e-06	-1.13299e-10	-1.28422	8.97317e-06	-1.13299e-10	-1.27187
68790474	chr2:68790474:G:T	2.2442e-06	-1.5599	-3.69445e-10	7.18237e-06	-1.49448	-3.69445e-10
68790555	chr2:68790555:C:A	2.77934e-06	-1.13299e-10	-1.34604	8.3225e-06	-1.13299e-10	-1.34715
68790692	chr2:68790692:T:C	7.54427e-07	-1.376	-1.27405	2.07196e-06	-1.49715	-1.24047
68791025	chr2:68791025:C:T	3.21609e-06	0.0897054	-1.28979	6.152e-05	2.00547	-1.35222
68791073	chr2:68791073:C:T	6.15104e-07	-1.49636	-1.35786	2.46741e-06	-1.25742	-1.30552
68791121	chr2:68791121:G:A	8.60699e-06	-1.13299e-10	-0.215676	2.53955e-05	-1.13299e-10	-0.231539
68791356	chr2:68791356:G:A	2.73681e-06	-1.13299e-10	-1.36146	8.19808e-06	-1.13299e-10	-1.36221
68791658	chr2:68791658:T:C	2.77818e-06	-1.13299e-10	-1.34645	8.18818e-06	-1.13299e-10	-1.36342
68791711	chr2:68791711:A:T	2.74038e-06	-1.13299e-10	-1.36015	8.38546e-06	-1.13299e-10	-1.33961
68792140	chr2:68792140:A:G	9.20394e-07	-1.41644	-1.03476	2.48245e-06	-1.55183	-1.00504
68792298	chr2:68792298:A:G	1.01855e-06	-1.00406	-1.34581	1.07058e-05	0.281605	-1.37694
68792367	chr2:68792367:A:G	4.1823e-06	-1.13299e-10	-0.937389	1.24324e-05	-1.13299e-10	-0.945811
68792417	chr2:68792417:C:T	1.21254e-06	-0.889722	-1.28581	4.27043e-05	1.48582	-1.19763
68792472	chr2:68792472:G:A	2.71086e-06	-1.13299e-10	-1.37098	8.16964e-06	-1.13299e-10	-1.36569
68792484	chr2:68792484:C:G	5.61001e-06	-1.13299e-10	-0.643697	1.75002e-05	-1.13299e-10	-0.603901
68792636	chr2:68792636:A:G	2.82831e-06	-1.13299e-10	-1.32857	8.55354e-06	-1.13299e-10	-1.31977
68792702	chr2:68792702:A:G	8.03396e-06	-1.13299e-10	-0.284573	3.67195e-05	-1.13299e-10	0.137196
68792980	chr2:68792980:G:A	7.372e-07	-1.4059	-1.26724	2.04924e-06	-1.51576	-1.23289
68792985	chr2:68792985:A:T	6.25974e-06	-0.534111	-3.69445e-10	1.46446e-05	-0.782041	-3.69445e-10
68793029	chr2:68793029:G:A	2.79995e-06	-1.13299e-10	-1.33865	8.23502e-06	-1.13299e-10	-1.35772
68793439	chr2:68793439:C:G	2.81151e-06	-1.13299e-10	-1.33453	8.35463e-06	-1.13299e-10	-1.3433
68793467	chr2:68793467:G:A	2.8084e-06	-1.13299e-10	-1.33564	8.40747e-06	-1.13299e-10	-1.33699
68793531	chr2:68793531:T:C	1.2178e-06	-0.969265	-1.20194	1.22885e-05	0.34413	-1.30158
68793680	chr2:68793680:T:A	8.06023e-06	-1.13299e-10	-0.281307	2.49942e-05	-1.13299e-10	-0.24747
68793817	chr2:68793817:G:A	3.06294e-06	-1.13299e-10	-1.24887	9.18341e-06	-1.13299e-10	-1.24871
68793972	chr2:68793972:C:T	1.05379e-06	-1.39305	-0.922799	2.69559e-06	-1.57538	-0.899116
68794094	chr2:68794094:C:T	1.75034e-06	-0.430092	-1.37835	2.46839e-05	1.11286	-1.37282
68794438	chr2:68794438:G:A	2.85411e-06	-1.13299e-10	-1.31949	8.54313e-06	-1.13299e-10	-1.32098
68795335	chr2:68795335:T:G	1.23221e-05	-1.13299e-10	0.143147	3.83113e-05	-1.13299e-10	0.179632
68795545	chr2:68795545:A:G	6.62727e-07	-1.40887	-1.37077	1.74395e-06	-1.54828	-1.36167
68795822	chr2:68795822:T:G	3.27775e-06	-1.13299e-10	-1.18109	9.82596e-06	-1.13299e-10	-1.18108
68795862	chr2:68795862:G:A	3.6441e-06	-1.13299e-10	-1.07514	1.10547e-05	-1.13299e-10	-1.06326
68795946	chr2:68795946:T:C	5.35076e-06	0.547877	-1.23889	0.00104409	4.67213	-1.18734
68795986	chr2:68795986:T:C	7.46317e-07	-1.29555	-1.3653	3.0234e-06	-1.05143	-1.3083
68796126	chr2:68796126:T:G	3.06731e-06	-1.13299e-10	-1.24745	9.64277e-06	-1.13299e-10	-1.1999
68796285	chr2:68796285:A:G	3.71215e-06	-1.13299e-10	-1.05664	1.42315e-05	-1.13299e-10	-0.810656
68796572	chr2:68796572:G:A	2.3432e-06	-0.236529	-1.28021	1.16789e-05	0.154632	-1.16296
68796601	chr2:68796601:T:C	2.69388e-06	-1.13299e-10	-1.37727	8.07053e-06	-1.13299e-10	-1.37789
68796862	chr2:68796862:A:T	1.16526e-06	-1.02329	-1.19202	1.12544e-05	0.250624	-1.29598
68796957	chr2:68796957:G:T	6.578e-06	0.734033	-1.21855	0.00148493	5.00324	-1.16623
68797138	chr2:68797138:G:A	2.81339e-06	-1.13299e-10	-1.33386	8.51004e-06	-1.13299e-10	-1.32487
68797198	chr2:68797198:G:A	3.15849e-06	-1.13299e-10	-1.21816	9.45004e-06	-1.13299e-10	-1.22009
68797355	chr2:68797355:C:T	7.18337e-07	-1.55277	-1.1463	2.77423e-06	-1.3896	-1.05614
68797362	chr2:68797362:C:T	3.12552e-06	-1.13299e-10	-1.22865	9.35572e-06	-1.13299e-10	-1.23013
68797657	chr2:68797657:T:C	1.14569e-05	0.652352	-0.582007	0.000535401	3.21063	-0.39373
68798106	chr2:68798106:A:G	3.32828e-06	-1.13299e-10	-1.1658	1.04407e-05	-1.13299e-10	-1.1204
68798396	chr2:68798396:A:C	2.33912e-06	-1.51848	-3.69445e-10	7.69002e-06	-1.42619	-3.69445e-10
68798544	chr2:68798544:C:G	2.11127e-06	-0.260613	-1.36035	3.74652e-05	1.53566	-1.37836
68798832	chr2:68798832:G:T	2.70839e-06	-1.13299e-10	-1.37189	8.08603e-06	-1.13299e-10	-1.37597
68799572	chr2:68799572:C:T	2.73816e-06	-1.13299e-10	-1.36096	8.13302e-06	-1.13299e-10	-1.37018
68799757	chr2:68799757:C:A	7.10723e-07	-1.3592	-1.35052	2.42774e-06	-1.20263	-1.37653
68799895	chr2:68799895:A:T	7.02125e-07	-1.37854	-1.34336	2.37193e-06	-1.22812	-1.37429
68799920	chr2:68799920:C:G	8.78701e-05	-0.435658	2.54327	0.000284983	-0.565256	2.75157
68799923	chr2:68799923:C:T	3.07269e-06	-1.13299e-10	-1.2457	8.9612e-06	-1.13299e-10	-1.27321
68800176	chr2:68800176:C:T	6.88181e-06	-1.13299e-10	-0.439368	2.29603e-05	-1.13299e-10	-0.332346
68800607	chr2:68800607:T:C	3.25085e-06	-1.13299e-10	-1.18933	9.60457e-06	-1.13299e-10	-1.20387
68800688	chr2:68800688:G:A	9.71551e-07	-1.2767	-1.12041	2.46895e-06	-1.4143	-1.14802
68800860	chr2:68800860:T:A	3.02496e-06	-1.13299e-10	-1.26135	8.96133e-06	-1.13299e-10	-1.27319
68800873	chr2:68800873:A:G	8.18169e-06	-0.683479	0.417127	7.46047e-05	0.82076	0.0253316
68800906	chr2:68800906:T:C	2.01358e-06	-1.18091	-0.48743	4.69081e-06	-1.39478	-0.525732
68800933	chr2:68800933:T:G	7.18932e-07	-1.40814	-1.2901	2.33988e-06	-1.26777	-1.34824
68801334	chr2:68801334:G:T	2.16643e-06	-1.16994	-0.425226	5.02352e-06	-1.38735	-0.46463
68801403	chr2:68801403:C:A	1.06007e-06	-1.35141	-0.95851	3.01807e-06	-1.38723	-0.974268
68801453	chr2:68801453:A:G	4.47451e-06	-1.22813	0.35828	2.78767e-05	-0.0924341	-0.045888
68801457	chr2:68801457:A:G	4.87674e-06	-1.2653	0.481529	2.87455e-05	-0.169387	0.0617565
68801555	chr2:68801555:G:C	2.97688e-06	-1.13299e-10	-1.27737	8.45849e-06	-1.13299e-10	-1.33094
68801584	chr2:68801584:T:C	2.3187e-06	-1.52724	-3.69445e-10	6.7229e-06	-1.56059	-3.69445e-10
68801696	chr2:68801696:T:A	2.88711e-06	-1.13299e-10	-1.30799	8.6924e-06	-1.13299e-10	-1.30366
68802083	chr2:68802083:G:A	4.19362e-06	-1.27008	0.335394	2.50432e-05	-0.180188	-0.0653217
68802228	chr2:68802228:GAAACCCCGTCTCTACTA:G	4.58515e-06	-1.25298	0.407551	2.76362e-05	-0.144989	-0.0019974
68802278	chr2:68802278:C:T	2.78959e-06	-1.13299e-10	-1.34235	8.34181e-06	-1.13299e-10	-1.34483
68802446	chr2:68802446:T:C	3.73289e-06	-1.13299e-10	-1.05107	1.13753e-05	-1.13299e-10	-1.03467
68802558	chr2:68802558:G:C	5.42947e-06	-1.23762	0.561213	3.27531e-05	-0.112271	0.135157
68802638	chr2:68802638:T:C	3.80792e-06	-1.28408	0.252908	1.36873e-05	-1.23019	0.380549
68803007	chr2:68803007:A:T	2.7391e-06	-1.36062	-3.69445e-10	9.82509e-06	-1.18117	-3.69445e-10
68803050	chr2:68803050:T:C	1.29786e-06	-1.21331	-0.894228	3.65098e-06	-1.26004	-0.911082
68803246	chr2:68803246:A:G	6.82501e-07	-1.54823	-1.20201	2.43035e-06	-1.46249	-1.11559
68803558	chr2:68803558:A:T	3.06535e-06	-1.13299e-10	-1.24809	8.63444e-06	-1.13299e-10	-1.31035
68803928	chr2:68803928:G:A	4.34779e-06	-0.898583	-3.69445e-10	8.86522e-06	-1.28398	-3.69445e-10
68803978	chr2:68803978:G:A	4.76893e-06	-1.16891	0.36278	2.2575e-05	-0.938721	0.589453
68803996	chr2:68803996:G:A	4.50016e-06	-1.26172	0.397586	2.66805e-05	-0.173578	-0.00860086
68804168	chr2:68804168:C:T	1.3043e-06	-1.17734	-0.925246	4.43756e-06	-0.989321	-0.986686
68804430	chr2:68804430:C:T	6.01872e-07	-1.4989	-1.37706	2.15108e-06	-1.32975	-1.3704
68804463	chr2:68804463:G:A	3.58471e-06	0.280342	-1.37191	0.000301744	3.62122	-1.37776
68804792	chr2:68804792:G:T	7.04027e-06	-1.13299e-10	-0.416603	2.15827e-05	-1.13299e-10	-0.394218
68805203	chr2:68805203:C:T	2.99032e-06	-1.13299e-10	-1.27287	8.91404e-06	-1.13299e-10	-1.27849
68805595	chr2:68805595:G:A	2.97556e-06	-1.13299e-10	-1.27782	8.85754e-06	-1.13299e-10	-1.28484
68805698	chr2:68805698:G:A	3.46726e-06	-1.13299e-10	-1.12488	1.02675e-05	-1.13299e-10	-1.13712
68805721	chr2:68805721:G:A	2.94504e-06	-1.13299e-10	-1.28813	8.89769e-06	-1.13299e-10	-1.28032
68805878	chr2:68805878:G:A	2.69079e-06	-1.13299e-10	-1.37841	8.07609e-06	-1.13299e-10	-1.37721
68806338	chr2:68806338:C:T	2.75441e-06	-1.13299e-10	-1.35505	8.35129e-06	-1.13299e-10	-1.3437
68806554	chr2:68806554:T:C	5.8603e-06	-0.60005	-3.69445e-10	2.33454e-05	-0.315713	-3.69445e-10
68806665	chr2:68806665:A:G	7.03538e-07	-1.40035	-1.31953	2.4234e-06	-1.30592	-1.27502
68806694	chr2:68806694:C:T	1.90054e-06	-1.54842	-0.177691	5.71874e-06	-1.57531	-0.147054
68806842	chr2:68806842:G:A	3.26062e-06	-1.13299e-10	-1.18633	9.68253e-06	-1.13299e-10	-1.19579
68806896	chr2:68806896:C:G	2.79582e-06	-1.13299e-10	-1.34013	8.50138e-06	-1.13299e-10	-1.32588
68806910	chr2:68806910:T:G	1.26464e-05	-0.518093	0.687216	0.000140134	0.529313	0.947172
68806943	chr2:68806943:C:T	3.72067e-06	-1.13299e-10	-1.05435	1.10141e-05	-1.13299e-10	-1.06693
68807025	chr2:68807025:T:C	1.09714e-05	0.735064	-0.70802	0.000848269	3.75974	-0.482654
68807117	chr2:68807117:T:C	1.09142e-06	-1.17594	-1.10483	6.9096e-06	-0.359702	-1.1735
68807715	chr2:68807715:C:T	5.22794e-06	0.560426	-1.27466	0.000607062	4.19364	-1.25112
68807733	chr2:68807733:G:A	2.71132e-06	-1.13299e-10	-1.37082	8.09129e-06	-1.13299e-10	-1.37532
68807854	chr2:68807854:A:G	8.70683e-07	-1.16333	-1.34339	6.1063e-06	-0.343959	-1.31283
68807888	chr2:68807888:G:A	5.5047e-06	0.585757	-1.24841	0.000653617	4.23843	-1.22202
68807897	chr2:68807897:C:T	9.09307e-07	-1.12195	-1.34137	6.57169e-06	-0.27326	-1.31008
68808013	chr2:68808013:A:G	3.09802e-06	-1.13299e-10	-1.23749	9.25695e-06	-1.13299e-10	-1.24074
68808179	chr2:68808179:G:A	2.81325e-06	-1.13299e-10	-1.33391	8.56338e-06	-1.13299e-10	-1.31862
68808285	chr2:68808285:T:C	3.35101e-06	-1.13299e-10	-1.15899	1.00863e-05	-1.13299e-10	-1.15494
68808429	chr2:68808429:C:T	3.94422e-06	0.309519	-1.30552	0.000378013	3.78154	-1.31272
68808477	chr2:68808477:T:G	3.67442e-06	-1.13299e-10	-1.06685	1.04073e-05	-1.13299e-10	-1.1236
68808881	chr2:68808881:G:A	9.69185e-07	-1.23727	-1.16228	5.69834e-06	-0.496676	-1.22926
68808922	chr2:68808922:A:G	7.48485e-07	-1.57525	-1.08271	2.19698e-06	-1.54112	-1.13791
68809069	chr2:68809069:A:G	8.76982e-07	-1.47927	-1.02025	3.99126e-06	-1.00517	-1.07683
68809279	chr2:68809279:C:T	7.73561e-06	-1.13299e-10	-0.322415	2.28655e-05	-1.13299e-10	-0.336485
68809310	chr2:68809310:A:G	9.4818e-06	-1.13299e-10	-0.118876	2.94226e-05	-1.13299e-10	-0.0843511
68809330	chr2:68809330:G:A	3.24162e-06	-0.272455	-0.919722	2.87517e-05	0.723852	-0.831268
68809634	chr2:68809634:T:C	1.05645e-06	-1.29705	-1.01629	8.58893e-06	-0.408065	-0.907573
68809733	chr2:68809733:C:A	2.29069e-06	-1.5394	-3.69445e-10	7.24274e-06	-1.48611	-3.69445e-10
68809794	chr2:68809794:A:C	1.62729e-06	-0.613542	-1.26779	1.58431e-05	0.502649	-1.20603
68810737	chr2:68810737:T:C	1.26994e-06	-0.870174	-1.2591	1.22024e-05	0.260686	-1.22516
68810742	chr2:68810742:T:C	2.74361e-06	-1.19296	-0.16602	1.87688e-05	-0.443687	-0.0902301
68810940	chr2:68810940:T:C	1.23377e-06	-0.953992	-1.20418	1.20006e-05	0.137738	-1.11889
68811135	chr2:68811135:G:T	1.45153e-05	-1.13299e-10	0.306957	4.32125e-05	-1.13299e-10	0.300017
68811153	chr2:68811153:G:C	6.3595e-06	0.044686	-0.562986	0.000560727	3.33655	-0.473426
68811314	chr2:68811314:G:A	2.92654e-06	-1.23251	-0.0619191	1.95356e-05	-0.511591	0.0177189
68811315	chr2:68811315:A:T	2.94571e-06	-1.22598	-0.0619191	1.97634e-05	-0.499999	0.0177189
68811316	chr2:68811316:G:A	2.83401e-06	-1.2334	-0.0931521	1.8889e-05	-0.513081	-0.0144504
68811659	chr2:68811659:G:GA	9.0371e-07	-1.34341	-1.12609	2.45108e-06	-1.46273	-1.10686
68812016	chr2:68812016:T:C	1.37064e-06	-0.926069	-1.12691	1.37821e-05	0.183965	-1.02671
68812122	chr2:68812122:G:T	3.02382e-06	-0.468841	-0.79289	3.03014e-05	0.608374	-0.663294
68812246	chr2:68812246:C:T	1.22674e-06	-0.96656	-1.19733	1.18342e-05	0.115897	-1.11101
68812253	chr2:68812253:CTCT:C	1.24315e-06	-0.959152	-1.19145	1.20686e-05	0.128372	-1.10387
68812580	chr2:68812580:G:A	6.53422e-06	-1.13299e-10	-0.491198	1.92507e-05	-1.13299e-10	-0.508567
68812610	chr2:68812610:G:A	1.37511e-06	-0.929017	-1.1207	1.38063e-05	0.178423	-1.01941
68812835	chr2:68812835:A:T	2.5381e-06	-1.24928	-0.187558	1.6666e-05	-0.541667	-0.111073
68812967	chr2:68812967:G:C	7.36365e-06	-0.371695	-3.69445e-10	2.50089e-05	-0.246881	-3.69445e-10
68813279	chr2:68813279:T:C	2.71942e-06	-1.13299e-10	-1.36783	8.1688e-06	-1.13299e-10	-1.36579
68813368	chr2:68813368:G:A	2.88121e-06	-1.22796	-0.0820779	1.92867e-05	-0.503781	-0.0029147
68813627	chr2:68813627:T:C	3.13539e-06	-1.13299e-10	-1.2255	9.97036e-06	-1.13299e-10	-1.1665
68814005	chr2:68814005:C:T	2.9187e-06	-1.20132	-0.0957932	1.99345e-05	-0.456791	-0.0168674
68814135	chr2:68814135:T:C	2.2217e-06	-1.56998	-3.69445e-10	6.67736e-06	-1.56739	-3.69445e-10
68814321	chr2:68814321:C:T	2.7612e-06	-1.13299e-10	-1.35258	8.37213e-06	-1.13299e-10	-1.3412
68814576	chr2:68814576:A:C	5.33156e-06	-0.98908	0.294473	2.38071e-05	-0.66687	0.370742
68814651	chr2:68814651:G:A	3.79189e-06	-1.21936	0.183976	2.56337e-05	-0.488799	0.266594
68814691	chr2:68814691:C:A	3.26597e-05	0.280392	0.837501	0.00476745	3.78254	1.22092
68814749	chr2:68814749:C:T	7.19924e-06	-1.13299e-10	-0.394275	2.12015e-05	-1.13299e-10	-0.412041
68815019	chr2:68815019:C:T	3.24656e-05	0.228976	0.882955	0.00458799	3.69434	1.27074
68815317	chr2:68815317:C:T	2.91076e-05	0.237127	0.765621	0.00409556	3.70885	1.1427
68815363	chr2:68815363:G:A	9.30242e-07	-1.25842	-1.18214	5.98562e-06	-0.540309	-1.13644
68815421	chr2:68815421:CG:C	8.36864e-07	-1.33624	-1.2101	2.21434e-06	-1.47657	-1.19459
68815514	chr2:68815514:G:A	6.0745e-07	-1.57439	-1.29235	1.74986e-06	-1.56909	-1.33748
68815554	chr2:68815554:G:A	3.15786e-06	-1.21836	-3.69445e-10	1.20085e-05	-0.980501	-3.69445e-10
68815596	chr2:68815596:G:A	1.01325e-06	-1.18542	-1.16967	6.93111e-06	-0.408647	-1.12145
68815643	chr2:68815643:A:G	2.31355e-06	-1.52947	-3.69445e-10	7.1879e-06	-1.49371	-3.69445e-10
68815804	chr2:68815804:T:A	3.82712e-05	0.28596	0.990489	0.00569291	3.79573	1.38513
68815808	chr2:68815808:C:G	3.86648e-05	0.297658	0.989021	0.00579616	3.81529	1.38355
68815811	chr2:68815811:G:C	3.8355e-05	0.293016	0.98562	0.00572922	3.80735	1.37988
68815989	chr2:68815989:G:A	3.83283e-06	0.0938418	-1.11849	0.000347722	3.38453	-0.999235
68816188	chr2:68816188:T:C	3.01727e-06	-1.13299e-10	-1.2639	8.99066e-06	-1.13299e-10	-1.26993
68816407	chr2:68816407:G:C	1.85096e-06	-1.47747	-0.275069	1.12593e-05	-0.889556	-0.155362
68816501	chr2:68816501:C:A	4.82619e-06	-1.13299e-10	-0.794192	1.39915e-05	-1.13299e-10	-0.827661
68816549	chr2:68816549:A:C	1.3397e-06	-1.11487	-0.960934	3.26827e-06	-1.29833	-0.983517
68816563	chr2:68816563:G:A	3.8633e-05	0.292207	0.993649	0.00575719	3.80627	1.38582
68816932	chr2:68816932:A:C	2.3443e-06	-1.0182	-0.498066	1.86845e-05	-0.129914	-0.408507
68817396	chr2:68817396:A:T	7.87828e-06	0.688594	-0.992735	0.00056679	3.72813	-0.854257
68817497	chr2:68817497:G:T	1.15857e-06	-1.39682	-0.824246	6.87984e-06	-0.924992	-0.612526
68817518	chr2:68817518:G:A	8.56039e-06	-1.13299e-10	-0.221104	2.53363e-05	-1.13299e-10	-0.233874
68817839	chr2:68817839:G:A	5.21127e-06	-0.717427	-3.69445e-10	2.33435e-05	-0.315795	-3.69445e-10
68818026	chr2:68818026:C:A	7.92164e-06	-0.0712895	-0.227362	0.000652339	3.12534	-0.110886
68818124	chr2:68818124:C:A	7.5082e-06	-0.0994129	-0.252842	0.000604465	3.07573	-0.137496
68818391	chr2:68818391:A:G	2.65836e-06	-1.24485	-0.145691	7.03799e-06	-1.37662	-0.138175
68818524	chr2:68818524:T:C	6.68775e-07	-1.56017	-1.21038	2.88685e-06	-1.18323	-1.22272
68818563	chr2:68818563:A:G	2.9301e-06	-1.13299e-10	-1.29321	8.77574e-06	-1.13299e-10	-1.29412
68818641	chr2:68818641:C:T	6.56476e-07	-1.55886	-1.23026	2.85216e-06	-1.17673	-1.2413
68818821	chr2:68818821:A:G	3.29879e-06	-1.21718	0.0424836	8.62302e-06	-1.35475	0.0430695
68819274	chr2:68819274:C:T	2.30729e-06	-1.53218	-3.69445e-10	7.8463e-06	-1.40607	-3.69445e-10
68819587	chr2:68819587:G:A	7.32445e-06	-0.125034	-0.251998	0.000587056	3.04465	-0.135645
68820329	chr2:68820329:A:G	2.50109e-06	-1.45152	-3.69445e-10	6.66306e-06	-1.56953	-3.69445e-10
68820703	chr2:68820703:C:T	7.43956e-06	-0.0221843	-0.339254	0.000637454	3.21903	-0.227661
68820762	chr2:68820762:T:C	7.46021e-06	-1.13299e-10	-0.358666	2.80012e-05	-1.13299e-10	-0.133866
68820919	chr2:68820919:A:C	1.44531e-06	-1.51021	-0.489714	8.22597e-06	-0.981522	-0.377295
68820977	chr2:68820977:A:G	7.37449e-06	-1.13299e-10	-0.370224	2.76294e-05	-1.13299e-10	-0.147232
68821151	chr2:68821151:C:T	1.88393e-05	0.567697	-3.69445e-10	0.00204813	4.15857	-3.69445e-10
68822390	chr2:68822390:G:A	3.36267e-06	-1.13299e-10	-1.15552	1.01555e-05	-1.13299e-10	-1.1481
68822570	chr2:68822570:T:C	6.71984e-06	-1.13299e-10	-0.463185	2.06626e-05	-1.13299e-10	-0.437788
68822654	chr2:68822654:C:T	1.09706e-05	-1.13299e-10	0.0269712	3.22893e-05	-1.13299e-10	0.00862466
68822671	chr2:68822671:G:C	3.90932e-06	-1.13299e-10	-1.00489	1.1594e-05	-1.13299e-10	-1.01562
68822788	chr2:68822788:A:G	8.4031e-06	-1.13299e-10	-0.239649	2.50149e-05	-1.13299e-10	-0.246642
68822807	chr2:68822807:G:T	8.84733e-07	-1.1778	-1.31292	6.01813e-06	-0.388563	-1.28277
68822809	chr2:68822809:T:C	1.82125e-05	0.186454	0.347405	0.00236942	3.61914	0.685148
68822824	chr2:68822824:G:A	9.85184e-06	-1.13299e-10	-0.0805914	2.87069e-05	-1.13299e-10	-0.108975
68822899	chr2:68822899:G:A	1.08649e-05	-1.13299e-10	0.0172907	3.3687e-05	-1.13299e-10	0.0509984
68823176	chr2:68823176:TTA:T	6.35253e-06	-1.13299e-10	-0.519396	2.36487e-05	-1.13299e-10	-0.302803
68823254	chr2:68823254:G:A	3.36718e-05	0.153506	0.994903	0.00449205	3.56299	1.38096
68823298	chr2:68823298:A:ACTT	3.2731e-05	0.143804	0.976269	0.00433041	3.54633	1.36097
68823805	chr2:68823805:G:A	5.84417e-06	-0.751755	0.14895	7.03684e-05	0.441199	0.346433
68823988	chr2:68823988:G:A	2.78434e-06	-1.13299e-10	-1.34424	8.37446e-06	-1.13299e-10	-1.34093
68824265	chr2:68824265:TGTCAGA:T	4.64435e-06	-0.760578	-0.0720212	5.46628e-05	0.427786	0.107285
68824525	chr2:68824525:G:A	2.30784e-06	-1.53194	-3.69445e-10	7.4257e-06	-1.46117	-3.69445e-10
68824546	chr2:68824546:T:G	5.83849e-06	-1.13299e-10	-0.603777	1.5941e-05	-1.13299e-10	-0.697218
68824553	chr2:68824553:T:C	4.70207e-06	-0.820247	-3.69445e-10	1.93261e-05	-0.504657	-3.69445e-10
68824721	chr2:68824721:A:G	6.88721e-07	-1.37267	-1.3685	1.9565e-06	-1.42103	-1.37392
68824722	chr2:68824722:A:G	7.79442e-07	-1.33918	-1.27825	3.07834e-06	-1.11591	-1.22581
68824766	chr2:68824766:A:G	1.18125e-05	-1.13299e-10	0.100907	3.47663e-05	-1.13299e-10	0.0825354
68824998	chr2:68824998:A:G	5.35593e-06	0.0779032	-0.76795	0.000426237	3.32192	-0.733036
68825161	chr2:68825161:G:A	3.59232e-06	-1.08945	-3.69445e-10	1.21766e-05	-0.9666	-3.69445e-10
68825417	chr2:68825417:A:G	2.83914e-06	-1.32475	-3.69445e-10	8.77918e-06	-1.29373	-3.69445e-10
68825859	chr2:68825859:A:G	2.32147e-06	-0.544238	-0.981811	1.86399e-05	0.410911	-0.951717
68825983	chr2:68825983:G:T	5.75202e-07	-1.55408	-1.36721	1.69657e-06	-1.57535	-1.36216
68826365	chr2:68826365:G:A	8.03255e-07	-1.20893	-1.3784	3.01901e-06	-0.988112	-1.37307
68826479	chr2:68826479:C:T	5.24903e-06	-1.13299e-10	-0.710206	1.62463e-05	-1.13299e-10	-0.678246
68826622	chr2:68826622:C:T	7.93994e-07	-1.22341	-1.37552	2.95021e-06	-1.00643	-1.37781
68826852	chr2:68826852:C:T	6.0636e-06	-1.13299e-10	-0.565947	1.89084e-05	-1.13299e-10	-0.526506
68826897	chr2:68826897:A:G	1.34903e-05	-1.13299e-10	0.233722	5.14369e-05	-1.13299e-10	0.474243
68827258	chr2:68827258:A:G	3.26623e-06	-0.288301	-0.896314	0.000102369	2.09815	-0.935686
68827296	chr2:68827296:G:A	5.71526e-07	-1.55162	-1.37608	1.72757e-06	-1.54862	-1.37077
68827432	chr2:68827432:A:G	1.33239e-05	-1.13299e-10	0.221313	5.0851e-05	-1.13299e-10	0.462786
68827486	chr2:68827486:A:AT	4.81798e-06	-1.13299e-10	-0.795895	1.37965e-05	-1.13299e-10	-0.841696
68827493	chr2:68827493:TAA:T	4.82914e-06	-1.13299e-10	-0.793582	1.38274e-05	-1.13299e-10	-0.839462
68827623	chr2:68827623:C:T	1.29313e-06	-0.801409	-1.30978	6.56141e-06	-0.25951	-1.3254
68827871	chr2:68827871:G:A	7.90723e-06	-1.13299e-10	-0.300473	2.46479e-05	-1.13299e-10	-0.261421
68827978	chr2:68827978:G:A	8.37044e-07	-1.57482	-0.971306	2.62843e-06	-1.56668	-0.933041
68828030	chr2:68828030:A:T	3.70367e-06	-1.55163	0.492708	1.44259e-05	-1.50474	0.707647
68828191	chr2:68828191:A:G	2.75758e-06	-1.13299e-10	-1.3539	8.2855e-06	-1.13299e-10	-1.35161
68828243	chr2:68828243:G:A	5.11351e-06	-1.13299e-10	-0.736363	1.57852e-05	-1.13299e-10	-0.707038
68828381	chr2:68828381:G:A	5.16041e-06	-1.13299e-10	-0.727235	1.59329e-05	-1.13299e-10	-0.697729
68828402	chr2:68828402:C:T	5.19132e-06	-1.13299e-10	-0.721262	1.5345e-05	-1.13299e-10	-0.735325
68828969	chr2:68828969:A:C	5.62796e-07	-1.57496	-1.36812	2.0463e-06	-1.37381	-1.37627
68829031	chr2:68829031:G:A	2.9195e-06	-1.13299e-10	-1.29684	8.85979e-06	-1.13299e-10	-1.28459
68829329	chr2:68829329:C:T	4.37604e-06	-1.13299e-10	-0.892106	1.43295e-05	-1.13299e-10	-0.803793
68829543	chr2:68829543:A:G	5.90278e-06	-1.13299e-10	-0.592827	1.82688e-05	-1.13299e-10	-0.560918
68830198	chr2:68830198:A:G	2.15859e-06	-0.260587	-1.33821	7.40982e-05	2.12886	-1.28958
68830280	chr2:68830280:G:T	5.69671e-07	-1.55753	-1.37341	1.68302e-06	-1.57556	-1.36997
68830295	chr2:68830295:T:C	4.8213e-06	-1.13299e-10	-0.795207	1.6105e-05	-1.13299e-10	-0.686981
68830364	chr2:68830364:T:C	5.49883e-06	-1.13299e-10	-0.663714	1.63099e-05	-1.13299e-10	-0.674343
68830665	chr2:68830665:G:A	1.10521e-05	-1.13299e-10	0.0343748	3.40588e-05	-1.13299e-10	0.0619744
68830918	chr2:68830918:C:A	5.74462e-07	-1.54793	-1.37464	1.68248e-06	-1.57439	-1.37146
68831007	chr2:68831007:C:G	8.31655e-07	-1.28019	-1.27239	2.96998e-06	-1.08347	-1.29409
68831114	chr2:68831114:G:A	2.35646e-06	-1.51109	-3.69445e-10	7.77854e-06	-1.41474	-3.69445e-10
68831325	chr2:68831325:C:T	2.74087e-06	-1.13299e-10	-1.35997	8.2868e-06	-1.13299e-10	-1.35145
68831335	chr2:68831335:G:T	1.76005e-05	-1.13299e-10	0.499679	6.84181e-05	-1.13299e-10	0.759525
68831831	chr2:68831831:A:T	5.36639e-06	-1.13299e-10	-0.688094	1.56786e-05	-1.13299e-10	-0.713819
68831851	chr2:68831851:A:G	5.70261e-07	-1.55694	-1.37297	1.68418e-06	-1.57554	-1.36929
68831971	chr2:68831971:C:T	9.5712e-07	-1.28345	-1.12862	3.60842e-06	-1.02786	-1.15499
68831983	chr2:68831983:A:C	5.44277e-06	-1.13299e-10	-0.673963	1.85757e-05	-1.13299e-10	-0.54426
68832031	chr2:68832031:A:G	7.83335e-07	-1.30256	-1.30988	2.9665e-06	-1.05397	-1.32476
68832055	chr2:68832055:A:G	5.25733e-06	-1.13299e-10	-0.708626	1.50036e-05	-1.13299e-10	-0.75782
68832387	chr2:68832387:G:A	7.05893e-06	-1.13299e-10	-0.413957	2.19447e-05	-1.13299e-10	-0.377589
68832540	chr2:68832540:A:T	9.44023e-07	-1.29171	-1.13415	3.54711e-06	-1.03971	-1.16027
68832732	chr2:68832732:T:TA	7.51335e-07	-1.2775	-1.37665	2.79171e-06	-1.07555	-1.36391
68832880	chr2:68832880:G:C	1.09818e-05	-1.13299e-10	0.0279909	3.24154e-05	-1.13299e-10	0.0125211
68833026	chr2:68833026:A:C	1.17399e-06	-1.57544	-0.632398	3.72495e-06	-1.4235	-0.727554
68833119	chr2:68833119:C:T	3.2031e-06	-0.77685	-0.42728	2.34271e-05	-0.203932	-0.108287
68833341	chr2:68833341:T:C	6.70781e-07	-1.47823	-1.28933	3.23878e-06	-0.969096	-1.32182
68833730	chr2:68833730:A:G	3.38951e-06	-0.705571	-0.441994	2.54238e-05	-0.106559	-0.123867
68833834	chr2:68833834:A:G	6.2973e-07	-1.4606	-1.37011	3.27676e-06	-0.937225	-1.34203
68833974	chr2:68833974:G:C	6.32151e-07	-1.45085	-1.37602	3.30122e-06	-0.916315	-1.35551
68834189	chr2:68834189:G:A	9.57093e-06	-1.13299e-10	-0.109519	2.71083e-05	-1.13299e-10	-0.166271
68835206	chr2:68835206:G:A	9.93195e-07	-1.56815	-0.806931	3.36283e-06	-1.36106	-0.892268
68835260	chr2:68835260:G:A	2.08805e-05	-1.13299e-10	0.670568	7.27805e-05	-1.13299e-10	0.821335
68835523	chr2:68835523:T:A	6.89222e-07	-1.56671	-1.17374	2.10593e-06	-1.57413	-1.14723
68836003	chr2:68836003:T:A	2.73507e-06	-1.13299e-10	-1.36209	8.21675e-06	-1.13299e-10	-1.35994
68836168	chr2:68836168:G:A	3.26318e-06	-1.13299e-10	-1.18555	1.01646e-05	-1.13299e-10	-1.1472
68836734	chr2:68836734:C:G	3.17938e-06	-1.13299e-10	-1.21157	1.02854e-05	-1.13299e-10	-1.13539
68836777	chr2:68836777:G:A	6.13201e-07	-1.57137	-1.28595	2.14746e-06	-1.37436	-1.32747
68836908	chr2:68836908:A:G	6.69702e-06	-1.13299e-10	-0.466587	2.11392e-05	-1.13299e-10	-0.414986
68836935	chr2:68836935:G:A	2.86579e-06	-1.13299e-10	-1.31541	8.62959e-06	-1.13299e-10	-1.31092
68836936	chr2:68836936:T:C	3.22939e-06	-1.13299e-10	-1.19596	1.04787e-05	-1.13299e-10	-1.11677
68837100	chr2:68837100:G:T	2.64529e-06	-0.185978	-1.20949	6.66207e-05	1.91158	-1.17868
68837114	chr2:68837114:C:T	7.07425e-06	-1.13299e-10	-0.411789	2.237e-05	-1.13299e-10	-0.358393
68837299	chr2:68837299:C:T	6.20631e-07	-1.50833	-1.33694	1.85917e-06	-1.5716	-1.27439
68837331	chr2:68837331:G:A	8.77994e-07	-1.48179	-1.01657	3.32946e-06	-1.34246	-0.920843
68837422	chr2:68837422:T:G	7.19513e-07	-1.33746	-1.35997	2.59668e-06	-1.17766	-1.33422
68837850	chr2:68837850:GGATT:G	1.29146e-06	-1.50511	-0.607373	5.26215e-06	-1.30516	-0.500408
68838184	chr2:68838184:G:A	9.28945e-07	-1.55809	-0.88387	4.90639e-06	-1.34804	-0.52753
68838354	chr2:68838354:C:T	5.07255e-06	-1.13299e-10	-0.744406	1.58509e-05	-1.13299e-10	-0.702885
68838356	chr2:68838356:G:A	1.039e-06	-1.53852	-0.791472	2.61668e-06	-1.56815	-0.93606
68838361	chr2:68838361:A:G	1.00123e-06	-1.55844	-0.808574	5.41204e-06	-1.34923	-0.428257
68838508	chr2:68838508:C:T	7.46697e-06	-1.13299e-10	-0.357761	2.60055e-05	-1.13299e-10	-0.207803
68838651	chr2:68838651:G:A	2.95393e-06	-1.13299e-10	-1.28512	9.00241e-06	-1.13299e-10	-1.26862
68838945	chr2:68838945:G:A	2.04095e-06	-0.409419	-1.24542	6.70771e-05	1.89445	-1.15472
68839481	chr2:68839481:T:C	2.8891e-06	-1.13299e-10	-1.3073	8.7843e-06	-1.13299e-10	-1.29315
68839703	chr2:68839703:C:T	9.29449e-06	-1.13299e-10	-0.138829	2.72439e-05	-1.13299e-10	-0.161282
68839862	chr2:68839862:C:T	9.92627e-07	-1.46099	-0.91466	3.29193e-06	-1.22739	-1.04725
68839870	chr2:68839870:A:G	1.97013e-06	-0.348395	-1.34175	6.04218e-05	2.00139	-1.36615
68839960	chr2:68839960:A:C	7.15296e-07	-1.3438	-1.35951	2.57386e-06	-1.18718	-1.33352
68840085	chr2:68840085:G:A	8.87318e-07	-1.57448	-0.91332	2.79166e-06	-1.5471	-0.892377
68840244	chr2:68840244:G:A	3.26368e-06	-1.13299e-10	-1.18539	1.04137e-05	-1.13299e-10	-1.12299
68840400	chr2:68840400:T:C	2.25375e-06	-1.55565	-3.69445e-10	9.21303e-06	-1.24549	-3.69445e-10
68840791	chr2:68840791:A:G	7.12705e-07	-1.34102	-1.36592	2.55585e-06	-1.18398	-1.34375
68840949	chr2:68840949:G:A	8.81236e-06	-1.13299e-10	-0.192094	2.60294e-05	-1.13299e-10	-0.206885
68841207	chr2:68841207:A:C	1.86739e-06	-1.57049	-0.173216	7.18581e-06	-1.54895	0.054944
68841270	chr2:68841270:C:T	2.87837e-06	-1.13299e-10	-1.31103	8.66828e-06	-1.13299e-10	-1.30644
68841534	chr2:68841534:G:A	6.57895e-06	-1.13299e-10	-0.484375	2.27102e-05	-1.13299e-10	-0.343298
68841846	chr2:68841846:T:C	2.04725e-06	-0.31333	-1.33842	6.44582e-05	2.06403	-1.36413
68842643	chr2:68842643:GT:G	6.14718e-07	-1.57371	-1.28113	1.88693e-06	-1.5681	-1.26307
68842773	chr2:68842773:T:C	1.63617e-06	-0.499277	-1.37662	4.64868e-05	1.73192	-1.35886
68842850	chr2:68842850:G:A	3.40415e-06	-1.13299e-10	-1.14325	1.05666e-05	-1.13299e-10	-1.10842
68842851	chr2:68842851:G:A	3.40627e-06	-1.13299e-10	-1.14263	1.05737e-05	-1.13299e-10	-1.10775
68842924	chr2:68842924:A:G	3.09545e-06	-1.13299e-10	-1.23832	9.53459e-06	-1.13299e-10	-1.21119
68843171	chr2:68843171:G:GA	1.8904e-06	-0.362236	-1.36923	5.8615e-05	1.98319	-1.37831
68843281	chr2:68843281:A:G	9.10179e-07	-1.30346	-1.15891	3.1161e-06	-1.13587	-1.19366
68843375	chr2:68843375:T:C	2.8049e-06	-1.13299e-10	-1.33688	8.43166e-06	-1.13299e-10	-1.33412
68843601	chr2:68843601:C:G	5.42993e-06	-1.18599	0.509662	1.66762e-05	-0.811564	0.159436
68843905	chr2:68843905:C:A	3.0019e-06	-1.269	-3.69445e-10	1.35888e-05	-0.856869	-3.69445e-10
68844164	chr2:68844164:T:C	3.79187e-06	-0.313711	-0.721679	0.000121696	2.07818	-0.742772
68844313	chr2:68844313:T:C	1.19252e-05	-1.13299e-10	0.110407	4.19317e-05	-1.13299e-10	0.26993
68844361	chr2:68844361:A:G	2.75407e-06	-1.35517	-3.69445e-10	8.83855e-06	-1.28699	-3.69445e-10
68844436	chr2:68844436:T:C	8.89864e-07	-1.57125	-0.913685	2.70465e-06	-1.57054	-0.900599
68844457	chr2:68844457:A:G	7.06381e-07	-1.52627	-1.18958	1.88406e-06	-1.57057	-1.26211
68844460	chr2:68844460:GAAAT:G	7.87404e-07	-1.56854	-1.03872	2.53505e-06	-1.57518	-0.960714
68845142	chr2:68845142:G:A	2.95445e-06	-1.13299e-10	-1.28494	8.8759e-06	-1.13299e-10	-1.28277
68845199	chr2:68845199:G:T	6.44685e-06	-1.54569	1.04103	2.02686e-05	-1.28982	0.83278
68845425	chr2:68845425:G:A	6.8765e-07	-1.56782	-1.17491	2.38533e-06	-1.33349	-1.26328
68845524	chr2:68845524:C:T	3.44379e-06	0.244532	-1.37621	1.71209e-05	0.738116	-1.36393
68845725	chr2:68845725:A:G	7.72848e-07	-1.5409	-1.08502	2.36126e-06	-1.34395	-1.26297
68845734	chr2:68845734:A:G	7.7137e-07	-1.57448	-1.05336	2.29883e-06	-1.55401	-1.07971
68845918	chr2:68845918:G:A	2.60111e-06	-0.179943	-1.23237	1.32751e-05	0.276222	-1.15644
68846203	chr2:68846203:T:A	5.08313e-06	-1.13299e-10	-0.742324	1.48037e-05	-1.13299e-10	-0.771238
68846514	chr2:68846514:T:C	5.81354e-07	-1.54558	-1.36506	1.69557e-06	-1.57531	-1.36278
68846515	chr2:68846515:G:A	5.60504e-05	-1.13299e-10	1.658	0.000216132	-1.13299e-10	1.90978
68846558	chr2:68846558:T:A	2.79663e-06	-1.13299e-10	-1.33983	8.37292e-06	-1.13299e-10	-1.34111
68846796	chr2:68846796:C:T	1.46126e-06	-1.04208	-0.946869	5.77646e-06	-0.742185	-0.970137
68846816	chr2:68846816:C:T	0.000141289	-1.13299e-10	2.58256	0.000358635	-1.13299e-10	2.41619
68846860	chr2:68846860:T:A	8.36189e-06	-1.13299e-10	-0.244566	2.47856e-05	-1.13299e-10	-0.255851
68847343	chr2:68847343:A:T	2.98296e-06	-1.13299e-10	-1.27533	9.43445e-06	-1.13299e-10	-1.22175
68847780	chr2:68847780:A:G	4.46938e-05	1.0656	0.365984	0.000473148	2.07856	0.61473
68847884	chr2:68847884:G:A	6.72069e-06	0.902969	-1.36603	5.79861e-05	1.95879	-1.3647
68848149	chr2:68848149:A:G	9.06653e-06	-1.13299e-10	-0.16366	2.60187e-05	-1.13299e-10	-0.207296
68848614	chr2:68848614:A:G	8.43719e-06	-1.13299e-10	-0.235601	2.5195e-05	-1.13299e-10	-0.239467
68848668	chr2:68848668:T:G	3.92498e-06	-1.13299e-10	-1.00089	1.16898e-05	-1.13299e-10	-1.00739
68848851	chr2:68848851:A:T	3.56958e-05	1.63111	-0.42433	0.000226782	2.22191	-0.264035
68849177	chr2:68849177:A:G	2.20489e-05	-1.13299e-10	0.725011	6.72744e-05	-1.13299e-10	0.742668
68849295	chr2:68849295:G:A	3.56338e-06	-1.13299e-10	-1.09754	1.05695e-05	-1.13299e-10	-1.10814
68849604	chr2:68849604:G:A	3.11453e-06	-1.13299e-10	-1.23217	9.38022e-06	-1.13299e-10	-1.22751
68849716	chr2:68849716:C:T	9.09229e-07	-1.39776	-1.06565	4.01138e-06	-1.11221	-0.964768
68850155	chr2:68850155:T:C	8.28341e-07	-1.44066	-1.11592	3.52999e-06	-1.18299	-1.02183
68850336	chr2:68850336:C:T	2.36196e-06	-1.50876	-3.69445e-10	7.01856e-06	-1.51755	-3.69445e-10
68850432	chr2:68850432:A:G	3.1601e-06	-1.13299e-10	-1.21765	1.01873e-05	-1.13299e-10	-1.14497
68850646	chr2:68850646:A:G	5.30336e-06	-1.13299e-10	-0.699909	1.54781e-05	-1.13299e-10	-0.726684
68850690	chr2:68850690:A:G	5.92954e-05	2.42448	-0.710194	0.000498004	3.28348	-0.538986
68850986	chr2:68850986:G:A	2.69764e-06	-1.13299e-10	-1.37587	8.09339e-06	-1.13299e-10	-1.37506
68851580	chr2:68851580:T:C	1.77285e-05	-1.13299e-10	0.506925	5.01909e-05	-1.13299e-10	0.449722
68851724	chr2:68851724:CAG:C	8.60765e-07	-1.45156	-1.06663	3.67031e-06	-1.20062	-0.96522
68851780	chr2:68851780:T:G	2.43153e-06	-1.47973	-3.69445e-10	6.92001e-06	-1.5317	-3.69445e-10
68851935	chr2:68851935:A:G	8.83297e-07	-1.49792	-0.994419	3.6247e-06	-1.28239	-0.895953
68852476	chr2:68852476:T:A	1.13474e-05	1.31	-1.24926	6.47426e-05	1.98382	-1.27951
68852578	chr2:68852578:A:G	1.00543e-05	1.18492	-1.24517	5.65255e-05	1.84463	-1.27605
68852608	chr2:68852608:A:T	1.11795e-05	1.27919	-1.23335	6.34278e-05	1.94945	-1.26566
68852737	chr2:68852737:T:G	3.66771e-06	-1.13299e-10	-1.06868	1.08719e-05	-1.13299e-10	-1.07993
68852936	chr2:68852936:G:C	2.4518e-05	-1.13299e-10	0.831157	9.01633e-05	-1.13299e-10	1.03551
68853204	chr2:68853204:T:A	1.00846e-05	1.18984	-1.24708	5.66877e-05	1.84917	-1.27773
68853506	chr2:68853506:G:A	1.14622e-06	-1.46818	-0.763602	4.28475e-06	-1.54926	-0.461787
68853578	chr2:68853578:T:C	9.47158e-07	-1.31829	-1.10424	2.51952e-06	-1.44909	-1.09296
68854474	chr2:68854474:T:C	6.61254e-06	-1.13299e-10	-0.479282	1.85945e-05	-1.13299e-10	-0.543246
68854673	chr2:68854673:C:A	6.63418e-05	2.40645	-0.579885	0.000569901	3.27098	-0.391629
68854846	chr2:68854846:A:G	2.7932e-06	-1.13299e-10	-1.34106	8.39237e-06	-1.13299e-10	-1.33879
68855021	chr2:68855021:C:T	9.18565e-06	1.00939	-1.16	5.0327e-05	1.65071	-1.19828
68855577	chr2:68855577:C:CA	7.6289e-06	-1.13299e-10	-0.336306	2.21476e-05	-1.13299e-10	-0.368382
68856230	chr2:68856230:A:T	9.53423e-06	-1.13299e-10	-0.113362	2.75547e-05	-1.13299e-10	-0.149938
68856392	chr2:68856392:T:G	7.80444e-06	-1.13299e-10	-0.313557	2.29926e-05	-1.13299e-10	-0.33094
68856412	chr2:68856412:AAATTTT:A	2.75183e-06	-1.13299e-10	-1.35598	8.23705e-06	-1.13299e-10	-1.35747
68856489	chr2:68856489:A:G	7.19042e-06	-1.13299e-10	-0.395501	2.34056e-05	-1.13299e-10	-0.313136
68856629	chr2:68856629:A:G	6.56744e-06	-1.13299e-10	-0.486126	2.06025e-05	-1.13299e-10	-0.440701
68856885	chr2:68856885:G:A	2.12341e-06	-0.520469	-1.09476	1.156e-05	0.0584232	-1.07699
68856986	chr2:68856986:G:A	2.66104e-05	1.70968	-0.796626	0.000176847	2.36344	-0.654271
68857417	chr2:68857417:A:G	3.33785e-06	-1.16292	-3.69445e-10	1.2097e-05	-0.973156	-3.69445e-10
68857634	chr2:68857634:C:T	2.7046e-06	-1.13299e-10	-1.3733	8.08956e-06	-1.13299e-10	-1.37554
68857714	chr2:68857714:G:A	3.5823e-06	-1.13299e-10	-1.09225	1.06802e-05	-1.13299e-10	-1.09772
68857919	chr2:68857919:G:A	3.66491e-06	-1.13299e-10	-1.06945	1.15287e-05	-1.13299e-10	-1.02127
68858435	chr2:68858435:G:T	2.82364e-05	-1.13299e-10	0.972361	0.000109125	-1.13299e-10	1.22638
68858640	chr2:68858640:G:A	7.99685e-05	2.4033	-0.38992	0.000699756	3.26515	-0.180532
68859111	chr2:68859111:T:C	3.46178e-06	-1.13299e-10	-1.12647	1.1788e-05	-1.13299e-10	-0.999027
68859624	chr2:68859624:C:G	9.03831e-06	-1.13299e-10	-0.166778	2.96975e-05	-1.13299e-10	-0.0750498
68859646	chr2:68859646:A:G	2.46843e-05	-1.13299e-10	0.837919	9.58711e-05	-1.13299e-10	1.09689
68859652	chr2:68859652:T:G	5.30074e-06	-1.13299e-10	-0.700404	1.53395e-05	-1.13299e-10	-0.735681
68859727	chr2:68859727:A:G	9.17998e-05	2.48763	-0.336269	0.000679354	3.30201	-0.246978
68860228	chr2:68860228:A:C	0.000102607	2.53438	-0.271726	0.000765992	3.35342	-0.17836
68860238	chr2:68860238:G:A	2.41394e-05	-1.13299e-10	0.815596	9.36349e-05	-1.13299e-10	1.07329
68860239	chr2:68860239:C:T	2.34738e-05	-1.13299e-10	0.787636	9.04606e-05	-1.13299e-10	1.0388
68860580	chr2:68860580:T:C	1.27209e-05	-1.13299e-10	0.174995	4.04839e-05	-1.13299e-10	0.234791
68860796	chr2:68860796:G:A	0.000111417	2.61646	-0.271429	0.000836682	3.44166	-0.178325
68860960	chr2:68860960:G:A	2.38796e-06	-1.49781	-3.69445e-10	7.6067e-06	-1.43708	-3.69445e-10
68861046	chr2:68861046:A:C	3.08184e-06	-1.13299e-10	-1.24272	9.3747e-06	-1.13299e-10	-1.2281
68861170	chr2:68861170:G:C	5.62448e-07	-1.57063	-1.37307	1.74773e-06	-1.56628	-1.34151
68861259	chr2:68861259:G:A	4.61496e-06	-0.838946	-3.69445e-10	2.58229e-05	-0.214853	-3.69445e-10
68861924	chr2:68861924:T:C	2.28774e-05	-1.13299e-10	0.7619	8.84248e-05	-1.13299e-10	1.01604
68862461	chr2:68862461:TATCA:T	2.74185e-06	-1.13299e-10	-1.35962	8.09031e-06	-1.13299e-10	-1.37545
68862927	chr2:68862927:T:C	6.43395e-05	2.34404	-0.548114	0.00054888	3.1968	-0.35503
68863024	chr2:68863024:G:A	2.65619e-05	-1.13299e-10	0.911226	0.000102056	-1.13299e-10	1.15941
68863115	chr2:68863115:G:A	3.3224e-06	-1.13299e-10	-1.16756	9.83531e-06	-1.13299e-10	-1.18013
68863447	chr2:68863447:G:A	4.97082e-06	-0.764665	-3.69445e-10	2.85288e-05	-0.1152	-3.69445e-10
68863471	chr2:68863471:A:G	7.49425e-05	2.26911	-0.320641	0.000649267	3.11374	-0.104012
68863657	chr2:68863657:C:G	4.393e-06	-1.13299e-10	-0.888237	1.28547e-05	-1.13299e-10	-0.912403
68863665	chr2:68863665:T:C	0.00012005	2.77096	-0.351307	0.000888786	3.57849	-0.25475
68863717	chr2:68863717:G:A	3.08842e-06	-1.13299e-10	-1.24059	9.2211e-06	-1.13299e-10	-1.24462
68863774	chr2:68863774:G:A	7.66413e-05	2.44362	-0.472734	0.000666636	3.30703	-0.2709
68863834	chr2:68863834:A:G	2.4432e-05	-1.13299e-10	0.827644	9.49813e-05	-1.13299e-10	1.08757
68864543	chr2:68864543:G:C	4.858e-06	-1.13299e-10	-0.787623	1.4566e-05	-1.13299e-10	-0.78742
68864640	chr2:68864640:T:C	1.38313e-05	-1.14651	1.4052	3.33075e-05	-1.30647	1.34614
68864841	chr2:68864841:A:G	7.40343e-07	-1.56396	-1.10494	2.29709e-06	-1.50842	-1.12605
68864924	chr2:68864924:A:G	1.03669e-05	1.19032	-1.21995	5.80971e-05	1.84886	-1.25285
68865012	chr2:68865012:C:T	8.66355e-05	2.09346	-3.69445e-10	0.00047384	2.69476	-3.69445e-10
68865028	chr2:68865028:A:G	2.69303e-06	-1.13299e-10	-1.37758	8.07909e-06	-1.13299e-10	-1.37683
68865261	chr2:68865261:T:C	2.89184e-05	1.07638	-0.0801564	0.000193978	1.67659	0.125044
68865489	chr2:68865489:C:T	2.73556e-06	-1.13299e-10	-1.36191	8.08395e-06	-1.13299e-10	-1.37623
68866281	chr2:68866281:G:A	2.21789e-06	-1.57169	-3.69445e-10	6.8012e-06	-1.54901	-3.69445e-10
68866909	chr2:68866909:C:G	3.18386e-05	-1.13299e-10	1.09243	0.000123584	-1.13299e-10	1.35081
68866931	chr2:68866931:C:T	2.14379e-05	-1.13299e-10	0.696911	6.10411e-05	-1.13299e-10	0.645434
68867030	chr2:68867030:A:T	2.70711e-06	-1.13299e-10	-1.37237	8.09671e-06	-1.13299e-10	-1.37465
68867524	chr2:68867524:A:G	3.67106e-06	-1.13299e-10	-1.06777	1.15528e-05	-1.13299e-10	-1.01919
68867772	chr2:68867772:G:A	1.19474e-06	-1.23611	-0.954213	6.14836e-06	-0.803915	-0.846012
68867789	chr2:68867789:G:C	5.91462e-06	0.666838	-1.25766	6.34505e-05	1.92482	-1.24067
68868020	chr2:68868020:G:A	7.62641e-06	0.735007	-1.07164	7.86779e-05	1.9477	-1.04845
68868431	chr2:68868431:C:A	3.11956e-06	-1.23056	-3.69445e-10	1.01332e-05	-1.15029	-3.69445e-10
68869066	chr2:68869066:G:A	3.04742e-06	-1.13299e-10	-1.25396	9.10276e-06	-1.13299e-10	-1.25753
68869191	chr2:68869191:T:C	1.68222e-05	1.3114	-0.856947	0.000104886	1.94798	-0.761213
68869437	chr2:68869437:C:T	7.10769e-06	-1.13299e-10	-0.407073	1.98557e-05	-1.13299e-10	-0.477623
68869662	chr2:68869662:A:G	3.49037e-06	-1.13299e-10	-1.11824	1.0285e-05	-1.13299e-10	-1.13542
68869707	chr2:68869707:C:G	9.58555e-07	-1.43261	-0.97797	3.54202e-06	-1.14398	-1.05743
68869769	chr2:68869769:G:A	9.12662e-06	-1.13299e-10	-0.157054	2.56162e-05	-1.13299e-10	-0.22289
68870162	chr2:68870162:A:T	7.66072e-07	-1.2599	-1.37483	3.35377e-06	-0.877938	-1.37809
68870419	chr2:68870419:G:T	3.74002e-06	-1.13299e-10	-1.04916	1.10516e-05	-1.13299e-10	-1.06354
68870821	chr2:68870821:G:A	8.19076e-06	-1.13299e-10	-0.265243	2.99638e-05	-1.13299e-10	-0.0661231
68871840	chr2:68871840:C:T	6.7028e-06	0.457388	-0.923112	6.22062e-05	1.64576	-0.981416
68872530	chr2:68872530:C:G	5.70309e-06	-1.13299e-10	-0.627243	1.63298e-05	-1.13299e-10	-0.673119
68873101	chr2:68873101:G:A	2.96156e-06	-1.13299e-10	-1.28253	8.8556e-06	-1.13299e-10	-1.28506
68873510	chr2:68873510:T:C	3.08523e-06	-1.13299e-10	-1.24162	9.2158e-06	-1.13299e-10	-1.24519
68873526	chr2:68873526:C:T	1.07239e-05	1.36863	-1.3644	6.75269e-05	2.11348	-1.36706
68873603	chr2:68873603:G:A	8.46502e-06	0.833846	-1.06615	8.95471e-05	2.07757	-1.04892
68873921	chr2:68873921:G:A	2.424e-05	2.18852	-1.36876	0.000156878	2.95943	-1.37008
68873936	chr2:68873936:A:G	3.65989e-06	-1.13299e-10	-1.07082	1.0911e-05	-1.13299e-10	-1.07635
68874336	chr2:68874336:ATCCTTC:A	8.11433e-05	3.11508	-1.08712	0.000657124	3.99325	-0.97149
68874670	chr2:68874670:T:C	8.52211e-06	-1.13299e-10	-0.225586	3.13443e-05	-1.13299e-10	-0.0210816
68874991	chr2:68874991:G:C	2.16037e-05	2.08121	-1.37659	0.000138729	2.84352	-1.37711
68875052	chr2:68875052:C:T	6.42686e-06	-1.13299e-10	-0.507763	2.08033e-05	-1.13299e-10	-0.431001
68875227	chr2:68875227:G:A	1.20953e-05	-1.13299e-10	0.124563	4.52019e-05	-1.13299e-10	0.345027
68875258	chr2:68875258:G:A	5.86857e-06	-1.13299e-10	-0.598639	1.69967e-05	-1.13299e-10	-0.633094
68875305	chr2:68875305:G:A	0.000188757	2.87221	-3.69445e-10	0.00103944	3.48033	-3.69445e-10
68876144	chr2:68876144:T:C	3.1321e-06	-1.13299e-10	-1.22655	9.28253e-06	-1.13299e-10	-1.23798
68876243	chr2:68876243:A:T	8.60422e-07	-1.14057	-1.37801	4.01964e-06	-0.697217	-1.3777
68876685	chr2:68876685:C:T	7.19931e-07	-1.37658	-1.32027	2.7683e-06	-1.09095	-1.35693
68877170	chr2:68877170:T:C	1.39471e-05	-1.13299e-10	0.267019	4.00654e-05	-1.13299e-10	0.224399
68877433	chr2:68877433:C:T	2.53211e-06	-1.4392	-3.69445e-10	7.48015e-06	-1.45386	-3.69445e-10
68877623	chr2:68877623:GT:G	9.4475e-06	-1.13299e-10	-0.1225	3.07957e-05	-1.13299e-10	-0.038737
68877843	chr2:68877843:C:T	3.03332e-06	-1.13299e-10	-1.25859	8.99611e-06	-1.13299e-10	-1.26932
68878157	chr2:68878157:T:C	8.59415e-06	-1.13299e-10	-0.217168	2.37261e-05	-1.13299e-10	-0.299539
68878442	chr2:68878442:C:T	2.92416e-06	-1.13299e-10	-1.29524	8.80336e-06	-1.13299e-10	-1.29098
68878504	chr2:68878504:G:T	5.10977e-06	0.630879	-1.36797	3.94181e-05	1.51552	-1.30741
68879124	chr2:68879124:AG:A	3.54256e-06	-1.13299e-10	-1.1034	1.05427e-05	-1.13299e-10	-1.11068
68879213	chr2:68879213:G:T	5.72836e-06	-1.13299e-10	-0.622821	1.84804e-05	-1.13299e-10	-0.5494
68879268	chr2:68879268:C:T	4.1633e-06	-1.13299e-10	-0.941941	1.18951e-05	-1.13299e-10	-0.989987
68879860	chr2:68879860:A:G	1.34317e-05	-1.35698	1.58635	3.31644e-05	-1.45891	1.49427
68879967	chr2:68879967:G:A	2.72452e-06	-1.13299e-10	-1.36596	8.15607e-06	-1.13299e-10	-1.36735
68880370	chr2:68880370:G:C	4.94549e-06	-1.13299e-10	-0.769774	1.50142e-05	-1.13299e-10	-0.757119
68880578	chr2:68880578:G:A	1.73136e-06	-1.27109	-0.548254	5.34115e-06	-1.30597	-0.484701
68881170	chr2:68881170:C:T	1.46871e-05	-1.13299e-10	0.318719	4.46959e-05	-1.13299e-10	0.333768
68881174	chr2:68881174:A:C	3.29518e-06	-1.13299e-10	-1.17579	9.73245e-06	-1.13299e-10	-1.19065
68881388	chr2:68881388:A:G	3.07974e-06	-1.13299e-10	-1.2434	1.01589e-05	-1.13299e-10	-1.14776
68881691	chr2:68881691:T:C	2.2739e-06	-1.54675	-3.69445e-10	7.28677e-06	-1.48005	-3.69445e-10
68881753	chr2:68881753:T:C	3.02941e-06	-1.13299e-10	-1.25988	8.9896e-06	-1.13299e-10	-1.27004
68882320	chr2:68882320:A:G	3.15782e-06	-1.13299e-10	-1.21837	1.04822e-05	-1.13299e-10	-1.11643
68882537	chr2:68882537:C:T	9.7636e-07	-1.26304	-1.12914	4.10091e-06	-0.897039	-1.15786
68882937	chr2:68882937:A:C	3.44062e-06	-1.13299e-10	-1.1326	9.94694e-06	-1.13299e-10	-1.16885
68883478	chr2:68883478:T:G	7.21811e-07	-1.3193	-1.37494	3.05911e-06	-0.980745	-1.36724
68883798	chr2:68883798:C:G	8.57891e-07	-1.51269	-1.00884	2.89071e-06	-1.30218	-1.10243
68883884	chr2:68883884:T:C	9.25923e-07	-1.26721	-1.178	3.85131e-06	-0.903067	-1.21463
68883992	chr2:68883992:C:T	7.24246e-07	-1.31482	-1.37605	3.07002e-06	-0.975027	-1.3694
68884171	chr2:68884171:G:A	7.15573e-07	-1.32512	-1.3778	3.02444e-06	-0.986797	-1.37259
68884313	chr2:68884313:G:C	7.38241e-07	-1.29365	-1.37808	3.14308e-06	-0.945494	-1.37542
68884472	chr2:68884472:A:T	1.50252e-05	-1.13299e-10	0.341481	4.0622e-05	-1.13299e-10	0.238197
68884662	chr2:68884662:T:C	1.16443e-06	-0.899332	-1.31668	1.3171e-05	0.380405	-1.2685
68884784	chr2:68884784:C:G	3.3584e-06	-1.13299e-10	-1.15679	9.91182e-06	-1.13299e-10	-1.17239
68884863	chr2:68884863:T:C	1.15037e-06	-1.28055	-0.947612	3.8172e-06	-1.30551	-0.821088
68884894	chr2:68884894:T:C	1.57029e-05	0.352818	0.0327802	0.000125997	1.19175	0.178397
68884904	chr2:68884904:A:G	1.34828e-05	1.59126	-1.35809	8.16937e-05	2.25056	-1.3137
68885171	chr2:68885171:A:G	3.57624e-06	-1.13299e-10	-1.09394	1.06496e-05	-1.13299e-10	-1.10059
68885433	chr2:68885433:A:G	2.21625e-06	-1.57244	-3.69445e-10	6.62933e-06	-1.57461	-3.69445e-10
68885894	chr2:68885894:A:G	1.1064e-05	0.221244	-0.185801	8.47588e-05	1.03088	-0.0571798
68885989	chr2:68885989:A:G	8.33353e-06	-1.13299e-10	-0.247962	3.10309e-05	-1.13299e-10	-0.0311281
68886239	chr2:68886239:C:A	2.69272e-06	-1.13299e-10	-1.3777	8.0663e-06	-1.13299e-10	-1.37842
68886261	chr2:68886261:A:G	2.2435e-06	-1.56021	-3.69445e-10	6.95748e-06	-1.5263	-3.69445e-10
68886636	chr2:68886636:C:T	2.82481e-06	-1.13299e-10	-1.32981	8.42741e-06	-1.13299e-10	-1.33462
68886719	chr2:68886719:A:G	9.82915e-06	-1.13299e-10	-0.0828971	2.74438e-05	-1.13299e-10	-0.153973
68886759	chr2:68886759:T:A	2.2146e-06	-1.57318	-3.69445e-10	7.09925e-06	-1.50612	-3.69445e-10
68886867	chr2:68886867:A:G	4.04257e-05	-1.13299e-10	1.33122	0.000157823	-1.13299e-10	1.59536
68887425	chr2:68887425:C:G	3.14677e-06	-1.13299e-10	-1.22187	9.3113e-06	-1.13299e-10	-1.23488
68887499	chr2:68887499:T:C	6.48839e-07	-1.42608	-1.37474	2.59032e-06	-1.14725	-1.36707
68887706	chr2:68887706:T:C	3.22054e-06	-1.13299e-10	-1.1987	9.5198e-06	-1.13299e-10	-1.21274
68887931	chr2:68887931:G:A	1.3252e-05	1.57969	-1.3638	8.01917e-05	2.2433	-1.32499
68887944	chr2:68887944:T:C	4.35336e-06	0.47564	-1.37294	3.31808e-05	1.35863	-1.32277
68888173	chr2:68888173:A:G	3.73826e-06	-1.13299e-10	-1.04963	1.11178e-05	-1.13299e-10	-1.05756
68888199	chr2:68888199:T:C	1.44452e-06	-1.57044	-0.430035	4.34947e-06	-1.56929	-0.42677
68888206	chr2:68888206:C:T	3.32324e-06	-1.13299e-10	-1.16731	9.80605e-06	-1.13299e-10	-1.18311
68888613	chr2:68888613:A:T	3.33228e-06	-1.13299e-10	-1.16459	9.83164e-06	-1.13299e-10	-1.18051
68888797	chr2:68888797:T:C	9.19435e-06	1.2088	-1.35846	5.36238e-05	1.83023	-1.31435
68888925	chr2:68888925:C:T	3.26456e-06	-1.13299e-10	-1.18513	9.63981e-06	-1.13299e-10	-1.20021
68889107	chr2:68889107:T:C	3.35176e-06	-1.13299e-10	-1.15876	9.89301e-06	-1.13299e-10	-1.17428
68889575	chr2:68889575:A:G	2.71546e-06	-1.13299e-10	-1.36929	8.18207e-06	-1.13299e-10	-1.36417
68890044	chr2:68890044:A:G	2.22174e-06	-1.56996	-3.69445e-10	6.93257e-06	-1.52988	-3.69445e-10
68890586	chr2:68890586:C:T	1.55416e-05	-1.13299e-10	0.375273	4.45651e-05	-1.13299e-10	0.330839
68890737	chr2:68890737:T:C	3.19033e-06	-1.13299e-10	-1.20813	9.42647e-06	-1.13299e-10	-1.22259
68890975	chr2:68890975:A:T	2.76881e-06	-1.13299e-10	-1.34983	8.37555e-06	-1.13299e-10	-1.3408
68891217	chr2:68891217:A:AGAT	3.00283e-06	-1.13299e-10	-1.26869	8.89561e-06	-1.13299e-10	-1.28055
68891332	chr2:68891332:T:C	1.48185e-05	0.137664	0.189961	0.000114384	0.929306	0.34414
68891410	chr2:68891410:T:C	2.15051e-05	-1.13299e-10	0.70004	5.78146e-05	-1.13299e-10	0.591128
68891431	chr2:68891431:T:C	4.18138e-06	0.423762	-1.36137	3.187e-05	1.28755	-1.292
68891677	chr2:68891677:T:C	3.39609e-06	-1.37191	0.226287	7.58889e-06	-1.45686	0.0174298
68892099	chr2:68892099:T:G	2.98121e-06	-1.13299e-10	-1.27592	9.02716e-06	-1.13299e-10	-1.26587
68892134	chr2:68892134:C:T	1.35317e-05	-1.13299e-10	0.236783	5.12223e-05	-1.13299e-10	0.470063
68893064	chr2:68893064:G:C	3.27409e-06	-1.13299e-10	-1.18221	9.64488e-06	-1.13299e-10	-1.19969
68893076	chr2:68893076:G:A	2.76651e-06	-1.13299e-10	-1.35066	8.3682e-06	-1.13299e-10	-1.34167
68893604	chr2:68893604:A:G	2.90675e-06	-1.13299e-10	-1.30121	8.74336e-06	-1.13299e-10	-1.29782
68893703	chr2:68893703:G:A	2.76762e-06	-1.13299e-10	-1.35026	8.37209e-06	-1.13299e-10	-1.34121
68894010	chr2:68894010:C:T	7.73328e-07	-1.35749	-1.26781	2.99759e-06	-1.06064	-1.30766
68894149	chr2:68894149:G:T	2.76675e-06	-1.13299e-10	-1.35058	8.36906e-06	-1.13299e-10	-1.34157
68894257	chr2:68894257:T:C	2.93226e-06	-1.13299e-10	-1.29248	8.66019e-06	-1.13299e-10	-1.30738
68894801	chr2:68894801:T:G	2.74705e-06	-1.13299e-10	-1.35772	8.30014e-06	-1.13299e-10	-1.34984
68895220	chr2:68895220:A:C	2.74985e-06	-1.13299e-10	-1.3567	8.31036e-06	-1.13299e-10	-1.34861
68895240	chr2:68895240:C:T	4.02778e-06	-1.13299e-10	-0.975035	1.19258e-05	-1.13299e-10	-0.987409
68895283	chr2:68895283:T:C	2.75946e-06	-1.13299e-10	-1.35321	8.34365e-06	-1.13299e-10	-1.34461
68895318	chr2:68895318:T:C	2.9568e-06	-1.13299e-10	-1.28414	8.7449e-06	-1.13299e-10	-1.29764
68895407	chr2:68895407:C:T	1.25505e-05	-1.13299e-10	0.161509	3.89498e-05	-1.13299e-10	0.19616
68895505	chr2:68895505:G:A	3.15668e-06	-1.13299e-10	-1.21873	9.43419e-06	-1.13299e-10	-1.22177
68895557	chr2:68895557:G:T	2.71999e-06	-1.13299e-10	-1.36762	8.20032e-06	-1.13299e-10	-1.36194
68895669	chr2:68895669:C:T	2.75867e-06	-1.13299e-10	-1.3535	8.19807e-06	-1.13299e-10	-1.36221
68895707	chr2:68895707:T:C	6.06192e-06	0.57602	-1.14224	7.1826e-05	1.87702	-1.06889
68895769	chr2:68895769:A:G	2.98272e-06	-1.13299e-10	-1.27541	8.83444e-06	-1.13299e-10	-1.28745
68895847	chr2:68895847:T:C	2.74016e-06	-1.13299e-10	-1.36023	8.2739e-06	-1.13299e-10	-1.35301
68895944	chr2:68895944:T:A	2.74074e-06	-1.13299e-10	-1.36002	8.27592e-06	-1.13299e-10	-1.35276
68896006	chr2:68896006:C:T	2.74578e-06	-1.13299e-10	-1.35819	8.29567e-06	-1.13299e-10	-1.35038
68896007	chr2:68896007:T:G	2.73863e-06	-1.13299e-10	-1.36079	8.26846e-06	-1.13299e-10	-1.35366
68896109	chr2:68896109:C:T	2.74705e-06	-1.13299e-10	-1.35772	8.30014e-06	-1.13299e-10	-1.34984
68896734	chr2:68896734:A:G	2.69076e-06	-1.13299e-10	-1.37843	8.07254e-06	-1.13299e-10	-1.37764
68896801	chr2:68896801:G:C	2.72946e-06	-1.13299e-10	-1.36415	8.23749e-06	-1.13299e-10	-1.35742
68896902	chr2:68896902:G:A	3.17624e-06	-1.13299e-10	-1.21255	9.37404e-06	-1.13299e-10	-1.22817
68897190	chr2:68897190:C:T	3.6392e-06	-1.13299e-10	-1.07649	1.0825e-05	-1.13299e-10	-1.08426
68897291	chr2:68897291:C:T	2.21282e-06	-1.57398	-3.69445e-10	7.06703e-06	-1.51067	-3.69445e-10
68897429	chr2:68897429:G:T	2.90772e-06	-1.13299e-10	-1.30088	8.56175e-06	-1.13299e-10	-1.31881
68897598	chr2:68897598:C:T	3.95439e-06	-1.13299e-10	-0.993423	1.1691e-05	-1.13299e-10	-1.00729
68897898	chr2:68897898:C:G	3.46442e-06	-1.13299e-10	-1.1257	1.00062e-05	-1.13299e-10	-1.16291
68898714	chr2:68898714:T:G	6.57637e-07	-1.4739	-1.31346	2.73156e-06	-1.26566	-1.19558
68898993	chr2:68898993:A:G	7.19538e-07	-1.3202	-1.37719	2.76851e-06	-1.07023	-1.37758
68899174	chr2:68899174:C:T	7.54031e-06	-1.13299e-10	-0.347987	2.18215e-05	-1.13299e-10	-0.383217
68899259	chr2:68899259:C:T	7.10652e-06	0.317152	-0.724389	6.62921e-05	1.29078	-0.562824
68899345	chr2:68899345:C:T	5.4838e-06	-1.13299e-10	-0.666452	1.5944e-05	-1.13299e-10	-0.69703
68899379	chr2:68899379:G:T	3.8821e-06	-1.13299e-10	-1.01187	1.13994e-05	-1.13299e-10	-1.03255
68899832	chr2:68899832:G:A	1.27339e-06	-1.14516	-0.981412	5.59389e-06	-0.943515	-0.800922
68899926	chr2:68899926:C:T	7.7859e-07	-1.50294	-1.11558	4.68844e-06	-0.902487	-1.01853
68900025	chr2:68900025:A:G	4.34971e-06	-1.13299e-10	-0.89814	1.27309e-05	-1.13299e-10	-0.922077
68900054	chr2:68900054:C:T	6.04096e-07	-1.57515	-1.29712	1.90122e-06	-1.53626	-1.28736
68900523	chr2:68900523:C:T	4.85061e-05	-1.13299e-10	1.51344	0.000152215	-1.13299e-10	1.55918
68900541	chr2:68900541:G:A	9.25869e-07	-1.11829	-1.32698	2.88508e-06	-1.08494	-1.32162
68900642	chr2:68900642:C:T	2.73046e-05	-1.13299e-10	0.938803	8.66893e-05	-1.13299e-10	0.996218
68900795	chr2:68900795:A:G	6.79216e-07	-1.56327	-1.1918	2.27433e-06	-1.48931	-1.15511
68901197	chr2:68901197:C:A	2.495e-06	-1.45396	-3.69445e-10	9.27989e-06	-1.23826	-3.69445e-10
68901429	chr2:68901429:G:A	2.92726e-05	-1.13299e-10	1.0084	9.27681e-05	-1.13299e-10	1.06399
68901536	chr2:68901536:T:A	7.44072e-07	-1.57099	-1.09288	2.46051e-06	-1.51396	-1.05179
68901638	chr2:68901638:T:A	7.52472e-07	-1.57341	-1.07923	2.47207e-06	-1.5238	-1.03725
68901685	chr2:68901685:G:A	2.38506e-06	-1.49902	-3.69445e-10	6.99168e-06	-1.52139	-3.69445e-10
68902016	chr2:68902016:A:G	3.30241e-06	-0.355098	-0.818501	3.44983e-05	0.74345	-0.668653
68902027	chr2:68902027:G:A	7.64155e-07	-1.55526	-1.08198	2.56869e-06	-1.47175	-1.05097
68902050	chr2:68902050:CA:C	5.8583e-07	-1.56254	-1.34044	1.91302e-06	-1.48845	-1.32898
68902064	chr2:68902064:A:C	3.82576e-06	-1.13299e-10	-1.02649	1.12349e-05	-1.13299e-10	-1.04709
68902450	chr2:68902450:AC:A	1.57402e-05	-1.13299e-10	0.387966	4.78707e-05	-1.13299e-10	0.402391
68902776	chr2:68902776:A:G	1.55968e-05	-1.13299e-10	0.378818	4.74315e-05	-1.13299e-10	0.393174
68903374	chr2:68903374:C:A	2.96877e-06	-1.13299e-10	-1.2801	8.84609e-06	-1.13299e-10	-1.28614
68903433	chr2:68903433:A:G	6.8324e-07	-1.38674	-1.36242	2.60491e-06	-1.16524	-1.34347
68903732	chr2:68903732:G:C	2.42401e-06	-1.48283	-3.69445e-10	8.84346e-06	-1.28643	-3.69445e-10
68903943	chr2:68903943:C:T	8.26173e-07	-1.36993	-1.18927	2.96177e-06	-1.14668	-1.23365
68904017	chr2:68904017:T:G	8.4947e-07	-1.34669	-1.18471	3.06986e-06	-1.11506	-1.22942
68904272	chr2:68904272:A:G	1.50123e-05	-1.13299e-10	0.340622	4.56476e-05	-1.13299e-10	0.354839
68904434	chr2:68904434:G:A	3.68791e-06	-1.13299e-10	-1.06319	1.05107e-05	-1.13299e-10	-1.11372
68904806	chr2:68904806:C:T	1.68569e-06	-1.00402	-0.842053	9.49824e-06	-0.368065	-0.846941
68905054	chr2:68905054:C:A	9.5008e-07	-1.12071	-1.29875	2.96236e-06	-1.08817	-1.29195
68905563	chr2:68905563:G:C	5.69773e-07	-1.57483	-1.35594	1.79184e-06	-1.53281	-1.35006
68905608	chr2:68905608:G:A	6.7448e-07	-1.38849	-1.37357	2.49949e-06	-1.1716	-1.37843
68905677	chr2:68905677:G:A	6.26603e-06	-1.13299e-10	-0.533107	1.84457e-05	-1.13299e-10	-0.551284
68905999	chr2:68905999:G:A	6.43081e-06	-1.13299e-10	-0.50715	1.89254e-05	-1.13299e-10	-0.525609
68906373	chr2:68906373:C:T	3.06335e-06	-0.272783	-0.975959	1.63923e-05	0.434336	-1.10364
68906467	chr2:68906467:C:T	2.79554e-06	-0.511596	-0.828629	1.53969e-05	-0.0823624	-0.649582
68906523	chr2:68906523:C:T	1.42908e-05	0.291366	-3.69445e-10	7.16224e-05	0.805295	-3.69445e-10
68906667	chr2:68906667:C:A	6.64882e-07	-1.46543	-1.31097	2.40483e-06	-1.2963	-1.29234
68906831	chr2:68906831:C:T	2.99369e-06	-0.298487	-0.973255	1.59311e-05	0.403519	-1.10136
68907018	chr2:68907018:G:GTA	1.51225e-05	-1.13299e-10	0.347936	4.60479e-05	-1.13299e-10	0.36357
68907049	chr2:68907049:G:A	1.78068e-06	-0.556619	-1.23464	7.80692e-06	-0.256303	-1.1548
68907123	chr2:68907123:T:G	2.89998e-06	-1.13299e-10	-1.30355	8.81896e-06	-1.13299e-10	-1.28921
68907141	chr2:68907141:A:T	6.81749e-06	-1.13299e-10	-0.448759	2.01164e-05	-1.13299e-10	-0.464576
68907238	chr2:68907238:C:T	3.02381e-06	-0.453896	-0.807837	1.6928e-05	-0.0134819	-0.62366
68907462	chr2:68907462:A:T	8.45566e-07	-1.22507	-1.31093	3.42968e-06	-0.903837	-1.32981
68907476	chr2:68907476:A:G	3.19295e-06	-1.13299e-10	-1.2073	9.52807e-06	-1.13299e-10	-1.21187
68908057	chr2:68908057:G:A	4.08024e-06	-1.13299e-10	-0.962094	1.18604e-05	-1.13299e-10	-0.99291
68908058	chr2:68908058:G:C	8.08453e-07	-1.32898	-1.25191	3.11343e-06	-1.05188	-1.27851
68908230	chr2:68908230:A:G	8.10311e-07	-1.32023	-1.25836	3.11985e-06	-1.04574	-1.28259
68908458	chr2:68908458:C:G	8.89549e-07	-1.30711	-1.17818	3.44088e-06	-1.02573	-1.20465
68908509	chr2:68908509:T:A	3.219e-06	-1.13299e-10	-1.19918	9.45961e-06	-1.13299e-10	-1.21908
68908597	chr2:68908597:C:T	3.33241e-06	-1.13299e-10	-1.16455	9.76269e-06	-1.13299e-10	-1.18754
68908650	chr2:68908650:T:C	2.59286e-06	-1.41549	-3.69445e-10	9.82194e-06	-1.18149	-3.69445e-10
68909031	chr2:68909031:T:G	5.52128e-06	-1.13299e-10	-0.65964	1.62985e-05	-1.13299e-10	-0.67504
68909138	chr2:68909138:A:G	4.48637e-06	-1.13299e-10	-0.867206	1.2878e-05	-1.13299e-10	-0.910593
68909338	chr2:68909338:T:G	2.84019e-06	-1.13299e-10	-1.32438	8.41765e-06	-1.13299e-10	-1.33578
68909430	chr2:68909430:C:T	2.04721e-06	-0.648328	-1.00345	1.06662e-05	-0.250471	-0.848564
68909432	chr2:68909432:A:G	8.52942e-07	-1.29007	-1.23724	3.33762e-06	-1.00027	-1.26058
68909584	chr2:68909584:T:C	2.70953e-06	-1.13299e-10	-1.37147	8.10613e-06	-1.13299e-10	-1.37349
68909716	chr2:68909716:G:A	8.7834e-07	-1.28247	-1.2155	3.44427e-06	-0.989348	-1.24005
68909745	chr2:68909745:T:G	1.23912e-05	-1.13299e-10	0.148737	3.61026e-05	-1.13299e-10	0.120253
68909978	chr2:68909978:C:T	1.10608e-06	-0.89694	-1.37049	3.49109e-06	-0.840834	-1.37507
68910141	chr2:68910141:A:C	8.32592e-06	-0.248877	-3.69445e-10	2.35548e-05	-0.306785	-3.69445e-10
68910343	chr2:68910343:T:C	6.7817e-07	-1.38126	-1.37535	1.86878e-06	-1.46609	-1.37474
68910462	chr2:68910462:C:T	5.37104e-06	0.127016	-0.814246	2.97789e-05	0.559095	-0.631408
68910672	chr2:68910672:T:A	4.58953e-06	-1.13299e-10	-0.844473	1.67948e-05	-1.13299e-10	-0.645041
68910908	chr2:68910908:T:C	2.64249e-06	-1.39653	-3.69445e-10	1.01026e-05	-1.15332	-3.69445e-10
68911002	chr2:68911002:C:G	5.08907e-06	-1.13299e-10	-0.741155	1.84938e-05	-1.13299e-10	-0.548676
68911016	chr2:68911016:C:T	1.84543e-06	-0.709626	-1.04591	8.62675e-06	-0.358375	-0.952871
68911039	chr2:68911039:G:A	5.3373e-06	-1.13299e-10	-0.69353	1.51842e-05	-1.13299e-10	-0.745858
68911124	chr2:68911124:A:G	4.91107e-06	0.140392	-0.91715	2.61083e-05	0.558026	-0.761884
68911269	chr2:68911269:A:G	7.31642e-06	-0.391781	0.0136519	4.3521e-05	0.00436152	0.30277
68911607	chr2:68911607:A:G	2.98338e-06	-1.13299e-10	-1.27519	9.10302e-06	-1.13299e-10	-1.25751
68911826	chr2:68911826:G:A	2.384e-06	-1.49947	-3.69445e-10	7.55033e-06	-1.44452	-3.69445e-10
68911860	chr2:68911860:C:A	1.97481e-06	-0.940796	-0.746984	7.81556e-06	-0.717892	-0.692104
68911894	chr2:68911894:C:A	2.13541e-06	-0.29349	-1.3161	8.83074e-06	-0.0446273	-1.24325
68912005	chr2:68912005:A:G	6.66205e-06	-0.384025	-0.0877985	4.26511e-05	0.315934	-0.0289938
68912023	chr2:68912023:A:G	2.6961e-06	-1.13299e-10	-1.37644	8.09408e-06	-1.13299e-10	-1.37498
68912025	chr2:68912025:T:C	2.97224e-06	-1.13299e-10	-1.27893	8.6112e-06	-1.13299e-10	-1.31305
68912035	chr2:68912035:A:G	1.02689e-06	-1.37919	-0.962534	3.2264e-06	-1.47366	-0.821082
68912265	chr2:68912265:C:A	2.78158e-06	-1.13299e-10	-1.34523	8.29626e-06	-1.13299e-10	-1.35031
68912432	chr2:68912432:C:T	1.06683e-06	-1.43595	-0.867601	5.18775e-06	-1.17692	-0.642889
68912493	chr2:68912493:A:G	1.67141e-06	-0.55452	-1.30006	5.643e-06	-0.439428	-1.29627
68912494	chr2:68912494:C:A	1.47897e-06	-1.57131	-0.405596	3.97962e-06	-1.56987	-0.51506
68912702	chr2:68912702:G:A	7.4636e-07	-1.42397	-1.23683	2.47628e-06	-1.42347	-1.13589
68912916	chr2:68912916:T:C	2.69354e-06	-1.13299e-10	-1.37739	8.07512e-06	-1.13299e-10	-1.37732
68913021	chr2:68913021:G:T	2.6001e-06	-0.162693	-1.25001	5.21305e-06	-0.525123	-1.28983
68913280	chr2:68913280:G:A	6.02818e-07	-1.51094	-1.36345	1.75084e-06	-1.53374	-1.37228
68913283	chr2:68913283:A:G	6.03883e-07	-1.51197	-1.36065	1.75263e-06	-1.53454	-1.37046
68913338	chr2:68913338:G:A	9.94959e-07	-1.41203	-0.961276	3.12222e-06	-1.41144	-0.916127
68913348	chr2:68913348:G:T	1.24648e-05	-1.13299e-10	0.15466	3.2714e-05	-1.13299e-10	0.0216918
68913480	chr2:68913480:T:C	9.51303e-07	-1.20634	-1.21183	2.18334e-06	-1.4596	-1.22566
68913694	chr2:68913694:G:A	4.41866e-06	-1.13299e-10	-0.882414	1.41234e-05	-1.13299e-10	-0.81828
68913695	chr2:68913695:C:T	6.68157e-07	-1.52725	-1.24423	2.25302e-06	-1.42291	-1.23093
68913755	chr2:68913755:G:C	1.85339e-05	-1.13299e-10	0.55135	6.55804e-05	-1.13299e-10	0.717164
68914097	chr2:68914097:G:A	3.06386e-06	-1.13299e-10	-1.24857	9.13484e-06	-1.13299e-10	-1.25402
68914484	chr2:68914484:G:A	1.49228e-06	-0.905874	-1.06207	2.84611e-06	-1.30903	-1.11113
68914937	chr2:68914937:G:A	3.5913e-06	-1.13299e-10	-1.08974	1.13234e-05	-1.13299e-10	-1.03924
68915010	chr2:68915010:G:A	2.95395e-06	-1.13299e-10	-1.28511	8.81546e-06	-1.13299e-10	-1.28961
68915122	chr2:68915122:G:T	5.93757e-07	-1.56666	-1.32287	1.89441e-06	-1.56831	-1.25889
68915502	chr2:68915502:G:A	8.25721e-06	-1.13299e-10	-0.257163	2.3939e-05	-1.13299e-10	-0.290603
68915678	chr2:68915678:G:C	2.92479e-06	-1.13299e-10	-1.29503	8.87041e-06	-1.13299e-10	-1.28339
68915744	chr2:68915744:A:C	6.19151e-06	0.779631	-1.3247	1.2482e-05	0.424089	-1.36591
68915762	chr2:68915762:G:A	5.78005e-07	-1.56999	-1.34643	1.82904e-06	-1.56819	-1.29413
68916126	chr2:68916126:G:C	4.30485e-06	-1.13299e-10	-0.908508	1.1915e-05	-1.13299e-10	-0.988316
68916377	chr2:68916377:G:A	3.43287e-06	-1.13299e-10	-1.13485	1.09462e-05	-1.13299e-10	-1.07312
68917399	chr2:68917399:A:G	5.31993e-06	-1.13299e-10	-0.696789	1.82111e-05	-1.13299e-10	-0.564079
68917452	chr2:68917452:T:C	4.73795e-06	-1.13299e-10	-0.812646	1.51696e-05	-1.13299e-10	-0.74682
68917475	chr2:68917475:T:G	2.70596e-06	-1.13299e-10	-1.37279	8.12387e-06	-1.13299e-10	-1.37131
68917789	chr2:68917789:C:T	3.92754e-06	-1.13299e-10	-1.00024	1.31575e-05	-1.13299e-10	-0.889121
68918024	chr2:68918024:G:T	4.06296e-06	-1.13299e-10	-0.966338	1.17125e-05	-1.13299e-10	-1.00545
68918598	chr2:68918598:C:T	2.21765e-06	-1.5718	-3.69445e-10	6.66853e-06	-1.56871	-3.69445e-10
68918894	chr2:68918894:G:A	1.82366e-06	-1.57504	-0.19236	7.88703e-06	-1.57529	0.174401
68918979	chr2:68918979:A:G	2.4097e-06	-1.48875	-3.69445e-10	7.72037e-06	-1.42225	-3.69445e-10
68919061	chr2:68919061:A:G	1.97336e-06	-1.57236	-0.116148	8.67223e-06	-1.56767	0.261682
68919136	chr2:68919136:T:G	2.69294e-06	-1.13299e-10	-1.37762	8.10135e-06	-1.13299e-10	-1.37408
68919655	chr2:68919655:T:C	1.12787e-06	-1.39565	-0.852267	3.46141e-06	-1.54021	-0.684222
68920134	chr2:68920134:T:C	2.35729e-06	-1.54763	0.0368955	1.13384e-05	-1.36614	0.328215
68920167	chr2:68920167:T:C	2.70645e-06	-1.13299e-10	-1.37261	8.17195e-06	-1.13299e-10	-1.36541
68920352	chr2:68920352:C:T	1.35588e-06	-1.1787	-0.885102	3.75116e-06	-1.42604	-0.718011
68920434	chr2:68920434:T:C	1.24367e-06	-1.25895	-0.891232	3.57837e-06	-1.46264	-0.728571
68920828	chr2:68920828:T:C	1.18065e-06	-1.22378	-0.978413	3.27596e-06	-1.45314	-0.82636
68921015	chr2:68921015:T:G	6.9018e-06	-1.13299e-10	-0.436468	2.32913e-05	-1.13299e-10	-0.318031
68921112	chr2:68921112:G:A	3.38988e-06	-1.14746	-3.69445e-10	7.80307e-06	-1.4116	-3.69445e-10
68921178	chr2:68921178:A:C	5.15246e-06	0.447182	-1.17596	9.78204e-06	0.0197906	-1.20536
68921267	chr2:68921267:T:C	1.49927e-06	-0.908818	-1.05445	3.84818e-06	-1.1817	-0.93681
68921534	chr2:68921534:G:A	1.57797e-06	-1.55976	-0.352352	6.55091e-06	-1.56341	-0.0230996
68922037	chr2:68922037:A:T	3.86279e-06	-1.51743	0.500573	1.83946e-05	-1.52319	0.969137
68922219	chr2:68922219:G:A	2.84909e-06	-1.13299e-10	-1.32125	8.77674e-06	-1.13299e-10	-1.29401
68922574	chr2:68922574:A:G	3.20335e-06	-1.51439	0.310332	1.56983e-05	-1.51782	0.805265
68922585	chr2:68922585:C:T	3.19674e-06	-1.51614	0.310015	1.56667e-05	-1.51948	0.804904
68922625	chr2:68922625:T:A	3.57156e-06	-1.53551	0.440261	1.76295e-05	-1.53878	0.942238
68922656	chr2:68922656:G:A	3.35591e-06	-1.5326	0.375069	1.6422e-05	-1.536	0.868512
68922680	chr2:68922680:A:C	3.22759e-06	-1.52229	0.325774	1.58385e-05	-1.52545	0.821776
68922849	chr2:68922849:A:G	3.22175e-06	-1.55756	0.359234	1.59582e-05	-1.55766	0.861523
68922968	chr2:68922968:C:T	2.81176e-06	-1.13299e-10	-1.33444	8.59739e-06	-1.13299e-10	-1.31465
68922993	chr2:68922993:G:T	3.00912e-06	-1.52474	0.25814	1.46373e-05	-1.52787	0.745333
68923026	chr2:68923026:C:T	3.22041e-06	-1.53096	0.332216	1.58254e-05	-1.53395	0.829449
68923406	chr2:68923406:C:T	3.00829e-06	-1.52461	0.257736	1.46373e-05	-1.52764	0.745105
68923414	chr2:68923414:C:T	2.99009e-06	-1.53068	0.257737	1.45514e-05	-1.53353	0.745106
68923628	chr2:68923628:C:T	7.75019e-06	0.95867	-1.2792	2.30696e-05	0.904171	-1.23177
68924125	chr2:68924125:T:C	5.97642e-06	-0.942066	0.361637	2.97553e-05	-0.925533	0.852426
68924314	chr2:68924314:G:A	7.70713e-06	-1.13299e-10	-0.326104	2.75889e-05	-1.13299e-10	-0.148699
68924591	chr2:68924591:C:T	3.50952e-06	-1.53243	0.419657	1.74187e-05	-1.53508	0.926514
68924614	chr2:68924614:A:C	4.41908e-06	-1.54392	0.661596	2.2726e-05	-1.54623	1.20362
68924714	chr2:68924714:C:A	4.09186e-06	-1.50458	0.545328	2.05995e-05	-1.50808	1.06723
68924768	chr2:68924768:C:T	3.41422e-06	-1.52336	0.383055	1.68713e-05	-1.5261	0.885597
68924820	chr2:68924820:G:A	3.6157e-06	-1.50748	0.424517	1.7959e-05	-1.51047	0.932445
68924859	chr2:68924859:A:T	3.44413e-06	-1.52317	0.391591	1.70279e-05	-1.52559	0.894332
68924979	chr2:68924979:C:T	3.73711e-06	-1.52371	0.473774	1.86706e-05	-1.52695	0.987788
68925191	chr2:68925191:G:A	3.87169e-06	-1.13299e-10	-1.01456	1.24768e-05	-1.13299e-10	-0.942239
68925269	chr2:68925269:T:C	4.32247e-06	-1.49704	0.592617	2.14792e-05	-1.51551	1.11648
68925286	chr2:68925286:A:T	4.92566e-06	-1.47779	0.703994	2.50753e-05	-1.49858	1.25435
68925308	chr2:68925308:C:G	2.82293e-06	-1.13299e-10	-1.33047	8.63405e-06	-1.13299e-10	-1.3104
68925495	chr2:68925495:T:A	2.69588e-06	-1.13299e-10	-1.37653	8.06704e-06	-1.13299e-10	-1.37833
68925812	chr2:68925812:A:G	8.85757e-06	-0.624719	0.437742	4.86955e-05	-0.530754	0.950228
68926185	chr2:68926185:T:C	2.69187e-06	-1.13299e-10	-1.37801	8.10814e-06	-1.13299e-10	-1.37324
68926456	chr2:68926456:A:C	1.10488e-05	1.35849	-1.32442	3.85374e-05	1.47063	-1.28511
68926556	chr2:68926556:A:G	1.03207e-05	1.2961	-1.3302	3.59381e-05	1.40849	-1.2928
68927351	chr2:68927351:C:T	3.39937e-05	0.720766	0.437159	7.38118e-05	0.223271	0.612134
68927451	chr2:68927451:T:G	1.18998e-06	-1.43636	-0.757949	2.93625e-06	-1.49397	-0.895012
68927575	chr2:68927575:C:T	6.05684e-06	-1.57546	1.0084	2.90915e-05	-1.55499	1.45932
68927695	chr2:68927695:T:C	6.23402e-06	-0.538229	-3.69445e-10	1.74631e-05	-0.60602	-3.69445e-10
68927814	chr2:68927814:G:A	6.77451e-06	0.54675	-1.00183	1.15578e-05	0.0234292	-1.04218
68928011	chr2:68928011:G:A	3.16218e-06	-1.13299e-10	-1.21699	1.00326e-05	-1.13299e-10	-1.16027
68928018	chr2:68928018:G:A	3.17776e-05	0.249189	0.841323	8.62707e-05	-0.194209	1.18559
68928021	chr2:68928021:A:C	2.73627e-06	-1.13299e-10	-1.36166	8.19562e-06	-1.13299e-10	-1.36251
68928139	chr2:68928139:A:G	6.39482e-06	0.531349	-1.04411	1.09416e-05	0.0079325	-1.08147
68928220	chr2:68928220:T:C	8.25322e-06	-1.13299e-10	-0.257647	2.96379e-05	-1.13299e-10	-0.0770573
68928230	chr2:68928230:G:C	7.50096e-06	-1.13299e-10	-0.353219	2.76141e-05	-1.13299e-10	-0.147786
68928298	chr2:68928298:A:G	1.86655e-05	0.510594	0.0478326	3.75323e-05	0.0146767	0.144413
68928382	chr2:68928382:C:T	6.99004e-07	-1.49344	-1.23291	1.98358e-06	-1.52852	-1.25269
68928484	chr2:68928484:A:G	6.93267e-06	-1.13299e-10	-0.432005	2.53462e-05	-1.13299e-10	-0.233483
68928586	chr2:68928586:C:T	2.75985e-06	-1.13299e-10	-1.35307	8.38403e-06	-1.13299e-10	-1.33978
68928759	chr2:68928759:G:A	2.74048e-06	-1.13299e-10	-1.36012	8.35345e-06	-1.13299e-10	-1.34344
68928765	chr2:68928765:C:T	2.84009e-06	-1.13299e-10	-1.32441	8.40338e-06	-1.13299e-10	-1.33748
68928906	chr2:68928906:G:A	3.93273e-06	-1.13299e-10	-0.998917	1.24527e-05	-1.13299e-10	-0.944174
68928907	chr2:68928907:T:G	2.92665e-06	-1.13299e-10	-1.29439	8.58128e-06	-1.13299e-10	-1.31653
68929106	chr2:68929106:G:C	8.70065e-06	-1.13299e-10	-0.204852	2.4295e-05	-1.13299e-10	-0.275843
68930988	chr2:68930988:G:A	2.78601e-05	1.07488	-0.115937	4.96812e-05	0.466848	-0.0273354
68931373	chr2:68931373:GACTCACAGTTCTAAGAAAAGAGA:G	1.20547e-05	0.121201	-3.69445e-10	2.39267e-05	-0.291117	-3.69445e-10
68931814	chr2:68931814:A:G	1.75989e-05	0.464639	0.0349475	3.66967e-05	0.000619428	0.135956
68931816	chr2:68931816:A:G	6.4677e-07	-1.49527	-1.30875	1.85455e-06	-1.5274	-1.32108
68931966	chr2:68931966:A:G	5.1028e-06	0.318207	-1.05667	8.79101e-06	-0.120568	-1.17182
68932476	chr2:68932476:G:A	3.09761e-06	-1.23762	-3.69445e-10	8.79674e-06	-1.29173	-3.69445e-10
68932560	chr2:68932560:C:T	6.54437e-06	-1.13299e-10	-0.489645	2.37204e-05	-1.13299e-10	-0.299778
68932692	chr2:68932692:G:A	7.17135e-07	-1.37765	-1.32309	1.98319e-06	-1.44167	-1.33973
68932921	chr2:68932921:G:C	8.26921e-06	0.740642	-0.996354	1.26203e-05	0.192802	-1.12361
68933139	chr2:68933139:T:C	5.71671e-06	-0.507061	-0.117795	1.97106e-05	-0.707099	0.222144
68933382	chr2:68933382:G:T	4.90842e-06	-1.13299e-10	-0.777298	1.52789e-05	-1.13299e-10	-0.739638
68933558	chr2:68933558:A:G	3.78026e-06	-1.13299e-10	-1.03846	1.18984e-05	-1.13299e-10	-0.989708
68935023	chr2:68935023:G:A	4.08817e-06	-1.13299e-10	-0.960153	1.32866e-05	-1.13299e-10	-0.879357
68935485	chr2:68935485:G:A	2.71424e-06	-1.13299e-10	-1.36974	8.12355e-06	-1.13299e-10	-1.37135
68936011	chr2:68936011:T:C	2.69732e-06	-1.13299e-10	-1.37599	8.16092e-06	-1.13299e-10	-1.36676
68936186	chr2:68936186:C:T	2.77858e-06	-1.13299e-10	-1.34631	8.42726e-06	-1.13299e-10	-1.33464
68936194	chr2:68936194:G:A	3.40859e-06	-1.13299e-10	-1.14195	1.01855e-05	-1.13299e-10	-1.14514
68936311	chr2:68936311:A:T	4.27452e-06	-1.13299e-10	-0.915579	1.36171e-05	-1.13299e-10	-0.854789
68936606	chr2:68936606:G:A	6.05579e-06	-1.13299e-10	-0.567236	2.06363e-05	-1.13299e-10	-0.439062
68936617	chr2:68936617:G:A	3.98451e-06	-1.13299e-10	-0.985835	1.2644e-05	-1.13299e-10	-0.928933
68937772	chr2:68937772:C:A	3.68361e-06	-0.322908	-0.741448	6.58811e-06	-0.732532	-0.848314
68937860	chr2:68937860:C:T	7.88311e-07	-1.38567	-1.22045	2.18891e-06	-1.44255	-1.24016
68938150	chr2:68938150:G:A	8.14288e-07	-1.33252	-1.24117	2.24387e-06	-1.39839	-1.25952
68939191	chr2:68939191:T:C	3.11436e-06	-1.55411	0.321883	1.2158e-05	-1.42611	0.457978
68939667	chr2:68939667:C:T	3.25795e-06	-1.13299e-10	-1.18715	9.97738e-06	-1.13299e-10	-1.16579
68939909	chr2:68939909:G:A	2.92288e-06	-1.13299e-10	-1.29568	9.13245e-06	-1.13299e-10	-1.25428
68940393	chr2:68940393:T:C	3.43847e-06	-1.13299e-10	-1.13322	1.10607e-05	-1.13299e-10	-1.06271
68940582	chr2:68940582:T:A	2.75569e-06	-1.13299e-10	-1.35458	8.37435e-06	-1.13299e-10	-1.34094
68940989	chr2:68940989:T:C	2.70954e-06	-1.13299e-10	-1.37147	8.17343e-06	-1.13299e-10	-1.36522
68941062	chr2:68941062:G:A	3.63708e-06	-1.13299e-10	-1.07707	1.2203e-05	-1.13299e-10	-0.964433
68941353	chr2:68941353:G:A	2.7371e-06	-1.13299e-10	-1.36135	8.30267e-06	-1.13299e-10	-1.34954
68941607	chr2:68941607:A:G	6.05651e-06	-1.13299e-10	-0.567117	2.18107e-05	-1.13299e-10	-0.383711
68941978	chr2:68941978:T:C	3.99319e-06	-0.983659	-3.69445e-10	1.0485e-05	-1.11616	-3.69445e-10
68942027	chr2:68942027:A:G	3.13128e-06	-1.13299e-10	-1.22681	9.33958e-06	-1.13299e-10	-1.23185
68942208	chr2:68942208:G:C	2.33724e-06	-1.51928	-3.69445e-10	7.188e-06	-1.4937	-3.69445e-10
68942480	chr2:68942480:G:T	2.77046e-06	-1.13299e-10	-1.34924	8.46669e-06	-1.13299e-10	-1.32997
68942766	chr2:68942766:A:G	2.73092e-06	-1.13299e-10	-1.36361	8.30668e-06	-1.13299e-10	-1.34905
68942795	chr2:68942795:T:C	2.33366e-06	-1.22071	-0.300103	8.6991e-06	-1.33621	0.0333167
68943709	chr2:68943709:C:G	8.52816e-05	0.809642	1.26807	0.000243316	0.295373	1.73288
68943725	chr2:68943725:C:T	9.67257e-06	0.855727	-0.954683	1.45895e-05	0.302719	-1.08853
68943966	chr2:68943966:G:A	5.77884e-05	0.826709	0.861829	0.000143419	0.303579	1.19608
68944509	chr2:68944509:G:A	2.33812e-06	-1.5189	-3.69445e-10	6.91617e-06	-1.53225	-3.69445e-10
68944637	chr2:68944637:C:T	8.00652e-07	-1.38137	-1.20921	2.21542e-06	-1.44128	-1.22939
68944764	chr2:68944764:C:T	6.14137e-06	0.0264464	-0.579649	9.72301e-06	-0.37108	-0.820538
68944829	chr2:68944829:A:T	1.16601e-05	-1.13299e-10	0.0879207	5.17243e-05	-1.13299e-10	0.479815
68944912	chr2:68944912:G:T	3.49933e-06	-1.13299e-10	-1.11568	1.12625e-05	-1.13299e-10	-1.04463
68944975	chr2:68944975:G:A	1.4175e-05	-1.13299e-10	0.283227	6.43282e-05	-1.13299e-10	0.697885
68945066	chr2:68945066:C:T	4.68154e-06	-1.13299e-10	-0.824623	1.65229e-05	-1.13299e-10	-0.661364
68945438	chr2:68945438:G:A	6.88934e-06	-1.13299e-10	-0.438275	2.16379e-05	-1.13299e-10	-0.391667
68945558	chr2:68945558:C:T	2.47328e-06	-1.4627	-3.69445e-10	7.33307e-06	-1.47372	-3.69445e-10
68945779	chr2:68945779:A:G	9.79691e-06	-0.528225	0.442042	3.80708e-05	-0.736488	0.909823
68945791	chr2:68945791:T:C	6.44467e-07	-1.43416	-1.37342	1.83609e-06	-1.48326	-1.37522
68945870	chr2:68945870:C:T	4.45351e-06	-0.0370202	-0.837536	7.70006e-06	-0.489785	-0.9351
68946162	chr2:68946162:A:G	6.8274e-06	-1.13299e-10	-0.447306	2.48026e-05	-1.13299e-10	-0.255165
68946192	chr2:68946192:G:T	7.33478e-07	-1.41494	-1.26327	2.04811e-06	-1.46898	-1.28022
68946438	chr2:68946438:C:T	1.92093e-05	-0.491595	1.07874	6.68084e-05	-0.784067	1.51978
68946773	chr2:68946773:A:G	3.94015e-06	-1.13299e-10	-0.997032	1.28725e-05	-1.13299e-10	-0.911023
68946774	chr2:68946774:C:A	3.96138e-06	-1.13299e-10	-0.991658	1.29502e-05	-1.13299e-10	-0.904999
68946859	chr2:68946859:C:T	2.72448e-06	-1.13299e-10	-1.36597	8.14105e-06	-1.13299e-10	-1.36919
68947051	chr2:68947051:T:C	6.45814e-06	-1.13299e-10	-0.502909	2.61208e-05	-1.13299e-10	-0.203379
68947346	chr2:68947346:C:T	3.04112e-06	-1.13299e-10	-1.25603	9.56592e-06	-1.13299e-10	-1.20791
68947353	chr2:68947353:A:G	3.91255e-06	-1.13299e-10	-1.00406	1.23557e-05	-1.13299e-10	-0.951995
68947485	chr2:68947485:A:G	1.09937e-05	-0.49108	0.520155	4.29844e-05	-0.701956	0.996681
68947928	chr2:68947928:G:T	2.31265e-06	-1.52986	-3.69445e-10	6.84616e-06	-1.54243	-3.69445e-10
68948042	chr2:68948042:G:A	6.84545e-06	-1.13299e-10	-0.444666	2.48777e-05	-1.13299e-10	-0.252141
68948102	chr2:68948102:C:T	6.86218e-06	-1.13299e-10	-0.442225	2.49913e-05	-1.13299e-10	-0.247585
68948141	chr2:68948141:G:T	6.66423e-06	-1.13299e-10	-0.471496	2.09147e-05	-1.13299e-10	-0.425661
68948201	chr2:68948201:A:G	9.3719e-06	-0.515927	0.385392	3.59367e-05	-0.727249	0.842894
68948506	chr2:68948506:C:T	2.85306e-06	-1.13299e-10	-1.31986	8.7242e-06	-1.13299e-10	-1.30001
68948582	chr2:68948582:A:C	2.9052e-06	-1.13299e-10	-1.30175	9.02048e-06	-1.13299e-10	-1.26662
68948708	chr2:68948708:T:C	3.02046e-06	-1.26284	-3.69445e-10	9.67411e-06	-1.19666	-3.69445e-10
68949151	chr2:68949151:G:A	8.51355e-06	-1.13299e-10	-0.226591	2.69682e-05	-1.13299e-10	-0.171454
68949283	chr2:68949283:T:C	5.5024e-06	0.413177	-1.07624	9.46873e-06	-0.0327983	-1.18532
68949466	chr2:68949466:C:A	2.33476e-06	-1.52034	-3.69445e-10	7.01964e-06	-1.5174	-3.69445e-10
68949516	chr2:68949516:C:A	2.72301e-06	-1.13299e-10	-1.36651	8.13724e-06	-1.13299e-10	-1.36966
68949675	chr2:68949675:C:A	5.68585e-05	0.290276	1.38204	0.000185937	-0.111099	1.8704
68949878	chr2:68949878:T:G	2.6998e-06	-1.13299e-10	-1.37507	8.07072e-06	-1.13299e-10	-1.37787
68950137	chr2:68950137:C:A	1.71005e-06	-1.39147	-0.44026	4.04252e-06	-1.45796	-0.61129
68950179	chr2:68950179:T:C	5.63334e-06	-1.13299e-10	-0.639548	2.0408e-05	-1.13299e-10	-0.450184
68950828	chr2:68950828:C:A	2.69135e-06	-1.13299e-10	-1.37821	8.06843e-06	-1.13299e-10	-1.37815
68950839	chr2:68950839:C:T	2.79472e-06	-1.34052	-3.69445e-10	9.27357e-06	-1.23894	-3.69445e-10
68950956	chr2:68950956:A:C	3.95308e-06	-1.13299e-10	-0.993754	1.29084e-05	-1.13299e-10	-0.908232
68951216	chr2:68951216:T:A	6.4164e-06	-1.13299e-10	-0.509393	2.31673e-05	-1.13299e-10	-0.323371
68951350	chr2:68951350:T:C	2.83598e-06	-1.13299e-10	-1.32586	8.66722e-06	-1.13299e-10	-1.30656
68951489	chr2:68951489:T:C	7.48012e-07	-1.433	-1.22559	2.09097e-06	-1.4844	-1.24408
68951491	chr2:68951491:C:G	4.10964e-06	-1.13299e-10	-0.954914	1.16557e-05	-1.13299e-10	-1.01032
68951967	chr2:68951967:G:A	4.48924e-06	-1.13299e-10	-0.866567	1.38528e-05	-1.13299e-10	-0.837624
68951984	chr2:68951984:T:C	5.7308e-06	0.274719	-0.897115	9.85584e-06	-0.21543	-0.962619
68952205	chr2:68952205:A:G	5.91972e-06	-1.13299e-10	-0.589961	1.83383e-05	-1.13299e-10	-0.557121
68952309	chr2:68952309:C:T	4.16031e-06	-1.13299e-10	-0.942659	1.36494e-05	-1.13299e-10	-0.852419
68952769	chr2:68952769:A:C	1.06904e-05	-1.13299e-10	0.00109344	4.70001e-05	-1.13299e-10	0.384036
68952779	chr2:68952779:G:A	3.18451e-06	-1.13299e-10	-1.20995	9.50074e-06	-1.13299e-10	-1.21474
68952842	chr2:68952842:A:G	6.88914e-06	-1.13299e-10	-0.438304	2.50689e-05	-1.13299e-10	-0.244484
68952969	chr2:68952969:G:A	7.47995e-06	-1.13299e-10	-0.356025	2.35127e-05	-1.13299e-10	-0.308574
68953029	chr2:68953029:T:A	0.000128199	0.0996379	2.38569	0.000502142	-0.263755	3.01652
68953107	chr2:68953107:C:T	7.646e-05	-0.153453	2.12197	0.00027225	-0.494911	2.63552
68953130	chr2:68953130:C:A	7.48295e-06	-1.13299e-10	-0.355623	2.35223e-05	-1.13299e-10	-0.308165
68953261	chr2:68953261:G:A	7.04758e-06	-1.13299e-10	-0.415565	2.57207e-05	-1.13299e-10	-0.218817
68953354	chr2:68953354:G:A	8.91954e-06	-1.13299e-10	-0.180005	2.80676e-05	-1.13299e-10	-0.131498
68953477	chr2:68953477:T:G	4.47449e-06	-0.290141	-0.579718	9.71005e-06	-0.606592	-0.586359
68953665	chr2:68953665:G:A	2.69323e-06	-1.13299e-10	-1.37751	8.07326e-06	-1.13299e-10	-1.37755
68953918	chr2:68953918:C:T	7.6036e-07	-1.36656	-1.27565	2.10825e-06	-1.42905	-1.2912
68953929	chr2:68953929:C:T	9.45745e-06	-1.13299e-10	-0.121447	2.98268e-05	-1.13299e-10	-0.0707053
68953934	chr2:68953934:T:A	6.87413e-07	-1.46946	-1.27361	2.00476e-06	-1.50675	-1.26383
68954059	chr2:68954059:AC:A	2.85664e-05	-0.192796	1.17678	0.000134066	-0.0174768	1.4497
68954067	chr2:68954067:C:A	3.02351e-06	-1.13299e-10	-1.26183	8.73935e-06	-1.13299e-10	-1.29828
68954068	chr2:68954068:C:A	3.64215e-06	-1.13299e-10	-1.07568	1.03159e-05	-1.13299e-10	-1.13243
68954322	chr2:68954322:G:A	4.18825e-06	-1.13299e-10	-0.935967	1.18992e-05	-1.13299e-10	-0.98964
68954466	chr2:68954466:C:T	2.79952e-06	-1.13299e-10	-1.3388	8.43221e-06	-1.13299e-10	-1.33405
68954523	chr2:68954523:G:A	3.35559e-06	-1.13299e-10	-1.15762	1.02622e-05	-1.13299e-10	-1.13765
68954609	chr2:68954609:A:T	3.02709e-06	-1.13299e-10	-1.26065	8.748e-06	-1.13299e-10	-1.29729
68954659	chr2:68954659:A:T	3.29927e-06	-1.13299e-10	-1.17455	1.0082e-05	-1.13299e-10	-1.15536
68954725	chr2:68954725:C:T	2.70683e-06	-1.13299e-10	-1.37247	8.08135e-06	-1.13299e-10	-1.37655
68954767	chr2:68954767:T:C	3.00871e-06	-1.13299e-10	-1.26674	9.19063e-06	-1.13299e-10	-1.24793
68954840	chr2:68954840:C:T	2.80122e-06	-1.13299e-10	-1.3382	8.43762e-06	-1.13299e-10	-1.33341
68954850	chr2:68954850:C:T	2.79208e-06	-1.13299e-10	-1.34146	8.40846e-06	-1.13299e-10	-1.33687
68955086	chr2:68955086:G:A	2.82298e-06	-1.13299e-10	-1.33046	8.50807e-06	-1.13299e-10	-1.3251
68955318	chr2:68955318:A:C	4.12504e-06	-1.13299e-10	-0.951174	1.13591e-05	-1.13299e-10	-1.0361
68955356	chr2:68955356:T:C	3.28997e-06	-1.17737	-3.69445e-10	8.89571e-06	-1.28054	-3.69445e-10
68955373	chr2:68955373:CA:C	4.19166e-06	-1.13299e-10	-0.935153	1.15287e-05	-1.13299e-10	-1.02127
68955440	chr2:68955440:A:G	2.80519e-06	-1.13299e-10	-1.33678	8.63488e-06	-1.13299e-10	-1.3103
68955727	chr2:68955727:T:C	1.24761e-05	-1.13299e-10	0.155566	3.95658e-05	-1.13299e-10	0.211853
68955753	chr2:68955753:G:A	1.4547e-05	-1.13299e-10	0.309134	4.64892e-05	-1.13299e-10	0.373108
68955774	chr2:68955774:G:A	2.70475e-06	-1.13299e-10	-1.37324	8.0787e-06	-1.13299e-10	-1.37688
68955941	chr2:68955941:C:T	3.77094e-06	-1.13299e-10	-1.04093	1.07944e-05	-1.13299e-10	-1.08709
68956021	chr2:68956021:C:T	5.64196e-06	0.109995	-0.748013	9.17806e-06	-0.288987	-0.960309
68956096	chr2:68956096:A:G	4.39567e-06	-1.13299e-10	-0.887631	1.20358e-05	-1.13299e-10	-0.978226
68956146	chr2:68956146:C:G	3.07839e-06	-1.24384	-3.69445e-10	8.4137e-06	-1.33625	-3.69445e-10
68956226	chr2:68956226:T:C	2.70074e-06	-1.13299e-10	-1.37472	8.16342e-06	-1.13299e-10	-1.36645
68956491	chr2:68956491:C:A	1.19509e-06	-1.01962	-1.17041	2.97274e-06	-1.23936	-1.13727
68956543	chr2:68956543:TTATC:T	3.20178e-05	-1.13299e-10	1.09804	0.000103187	-1.13299e-10	1.17043
68956624	chr2:68956624:G:A	2.69304e-06	-1.13299e-10	-1.37758	8.11499e-06	-1.13299e-10	-1.3724
68956651	chr2:68956651:A:G	2.92678e-06	-1.13299e-10	-1.29435	8.71988e-06	-1.13299e-10	-1.30051
68956828	chr2:68956828:C:A	3.88259e-06	-0.462608	-0.549141	1.13239e-05	-0.740302	-0.298898
68956981	chr2:68956981:T:C	4.90359e-05	-1.13299e-10	1.5243	0.000132065	-1.13299e-10	1.41718
68957012	chr2:68957012:G:A	2.7082e-06	-1.13299e-10	-1.37197	8.11715e-06	-1.13299e-10	-1.37213
68957080	chr2:68957080:G:A	4.74548e-06	-1.13299e-10	-0.811058	1.51918e-05	-1.13299e-10	-0.745356
68957157	chr2:68957157:C:T	1.93216e-05	-0.586402	1.17937	8.51435e-05	-0.81907	1.7973
68957552	chr2:68957552:A:C	3.5278e-06	-1.10758	-3.69445e-10	1.11465e-05	-1.05498	-3.69445e-10
68957614	chr2:68957614:CA:C	4.67184e-06	-1.13299e-10	-0.826697	1.28456e-05	-1.13299e-10	-0.913111
68957670	chr2:68957670:T:C	3.17631e-06	-1.13299e-10	-1.21253	9.40264e-06	-1.13299e-10	-1.22512
68957920	chr2:68957920:A:G	3.17352e-06	-1.13299e-10	-1.21341	9.41419e-06	-1.13299e-10	-1.22389
68958792	chr2:68958792:G:A	3.14427e-06	-1.13299e-10	-1.22267	9.33099e-06	-1.13299e-10	-1.23277
68959006	chr2:68959006:C:T	2.76444e-06	-1.13299e-10	-1.35141	8.1853e-06	-1.13299e-10	-1.36377
68959362	chr2:68959362:T:A	2.60604e-06	-1.41042	-3.69445e-10	7.21043e-06	-1.49058	-3.69445e-10
68959561	chr2:68959561:CTT:C	1.60169e-05	-1.13299e-10	0.405396	6.2503e-05	-1.13299e-10	0.669101
68959586	chr2:68959586:G:T	2.74865e-06	-1.35714	-3.69445e-10	8.40379e-06	-1.33743	-3.69445e-10
68959598	chr2:68959598:T:G	3.91354e-06	-1.13299e-10	-1.00381	1.09647e-05	-1.13299e-10	-1.07143
68959677	chr2:68959677:A:G	3.94852e-06	-1.13299e-10	-0.994909	1.12618e-05	-1.13299e-10	-1.04469
68959863	chr2:68959863:C:T	2.7538e-05	-0.119103	1.06642	0.000105695	-0.389077	1.58352
68959938	chr2:68959938:G:C	4.52413e-06	-1.13299e-10	-0.858824	1.24047e-05	-1.13299e-10	-0.948033
68959989	chr2:68959989:C:T	4.95531e-06	-1.13299e-10	-0.76779	1.36483e-05	-1.13299e-10	-0.852497
68960010	chr2:68960010:G:A	1.96816e-06	-0.440452	-1.2507	6.19761e-06	-0.382867	-1.25908
68960468	chr2:68960468:A:T	2.82814e-06	-1.13299e-10	-1.32863	8.55024e-06	-1.13299e-10	-1.32015
68960638	chr2:68960638:G:A	2.75057e-06	-1.13299e-10	-1.35644	8.15547e-06	-1.13299e-10	-1.36742
68960762	chr2:68960762:A:C	5.24618e-06	-1.13299e-10	-0.710749	1.44019e-05	-1.13299e-10	-0.798749
68960896	chr2:68960896:T:C	2.0299e-05	-1.13299e-10	0.64232	8.03968e-05	-1.13299e-10	0.920862
68961356	chr2:68961356:G:A	3.30304e-06	-1.17341	-3.69445e-10	8.95651e-06	-1.27373	-3.69445e-10
68961465	chr2:68961465:G:A	3.11815e-06	-1.13299e-10	-1.23101	9.26988e-06	-1.13299e-10	-1.23934
68961593	chr2:68961593:T:C	2.70375e-06	-1.13299e-10	-1.37361	8.18041e-06	-1.13299e-10	-1.36437
68961864	chr2:68961864:A:T	2.69977e-06	-1.13299e-10	-1.37508	8.0721e-06	-1.13299e-10	-1.3777
68961871	chr2:68961871:C:T	5.30538e-06	-1.13299e-10	-0.699528	1.45407e-05	-1.13299e-10	-0.78916
68961910	chr2:68961910:C:T	2.79614e-06	-1.13299e-10	-1.34001	8.3548e-06	-1.13299e-10	-1.34328
68961967	chr2:68961967:C:T	3.30179e-06	-1.13299e-10	-1.17378	1.03194e-05	-1.13299e-10	-1.13209
68962005	chr2:68962005:A:C	5.33914e-06	-1.13299e-10	-0.693186	1.46266e-05	-1.13299e-10	-0.783271
68962136	chr2:68962136:C:T	2.74301e-06	-1.13299e-10	-1.3592	8.13985e-06	-1.13299e-10	-1.36934
68962201	chr2:68962201:G:A	5.13959e-06	-1.13299e-10	-0.731277	1.41175e-05	-1.13299e-10	-0.818701
68962205	chr2:68962205:A:G	5.24257e-06	-1.13299e-10	-0.711438	1.43792e-05	-1.13299e-10	-0.800327
68962245	chr2:68962245:G:A	5.19783e-06	-1.13299e-10	-0.720009	1.4266e-05	-1.13299e-10	-0.808237
68962247	chr2:68962247:T:G	5.32731e-06	-1.13299e-10	-0.695404	1.45955e-05	-1.13299e-10	-0.785402
68962282	chr2:68962282:G:A	5.46183e-06	-1.13299e-10	-0.670467	1.49406e-05	-1.13299e-10	-0.762033
68962290	chr2:68962290:T:C	5.47668e-06	-1.13299e-10	-0.667751	1.49771e-05	-1.13299e-10	-0.759588
68962339	chr2:68962339:G:A	4.95051e-06	-1.13299e-10	-0.76876	1.36476e-05	-1.13299e-10	-0.852547
68962424	chr2:68962424:C:G	5.27918e-06	-1.13299e-10	-0.704479	1.44754e-05	-1.13299e-10	-0.793664
68962465	chr2:68962465:G:C	5.76667e-06	-1.13299e-10	-0.616156	1.57197e-05	-1.13299e-10	-0.711196
68962523	chr2:68962523:A:C	5.38887e-06	-1.13299e-10	-0.683914	1.47538e-05	-1.13299e-10	-0.77461
68962524	chr2:68962524:G:A	5.41165e-06	-1.13299e-10	-0.679696	1.48114e-05	-1.13299e-10	-0.770718
68962600	chr2:68962600:G:A	1.97106e-05	-1.13299e-10	0.612906	7.20458e-05	-1.13299e-10	0.811189
68962734	chr2:68962734:A:ATCC	5.33343e-06	-1.13299e-10	-0.694256	1.46118e-05	-1.13299e-10	-0.784285
68962791	chr2:68962791:T:G	5.35313e-06	-1.13299e-10	-0.690569	1.46619e-05	-1.13299e-10	-0.780859
68962837	chr2:68962837:C:T	2.74037e-06	-1.13299e-10	-1.36016	8.13264e-06	-1.13299e-10	-1.37023
68962851	chr2:68962851:C:T	2.74325e-06	-1.13299e-10	-1.35911	8.14021e-06	-1.13299e-10	-1.3693
68962900	chr2:68962900:A:G	3.38097e-05	-1.13299e-10	1.1525	0.000109079	-1.13299e-10	1.22596
68962944	chr2:68962944:A:G	4.65676e-06	-1.13299e-10	-0.829931	1.27206e-05	-1.13299e-10	-0.922893
68963009	chr2:68963009:C:G	5.31557e-06	-1.13299e-10	-0.69761	1.4566e-05	-1.13299e-10	-0.787425
68963019	chr2:68963019:T:C	5.3845e-06	-1.13299e-10	-0.684726	1.47447e-05	-1.13299e-10	-0.775231
68963288	chr2:68963288:A:C	3.927e-06	-1.13299e-10	-1.00037	1.1177e-05	-1.13299e-10	-1.05226
68963537	chr2:68963537:A:G	3.6501e-06	-1.13299e-10	-1.0735	1.04657e-05	-1.13299e-10	-1.11801
68963545	chr2:68963545:C:T	4.95389e-06	-1.13299e-10	-0.768076	1.36492e-05	-1.13299e-10	-0.852434
68963583	chr2:68963583:A:G	4.67411e-06	-1.13299e-10	-0.82621	1.29257e-05	-1.13299e-10	-0.906893
68963608	chr2:68963608:T:C	4.62789e-06	-1.13299e-10	-0.836149	1.28056e-05	-1.13299e-10	-0.916231
68963754	chr2:68963754:A:C	4.92921e-06	-1.13299e-10	-0.773072	1.35879e-05	-1.13299e-10	-0.856931
68963804	chr2:68963804:G:A	2.75416e-06	-1.13299e-10	-1.35514	8.15026e-06	-1.13299e-10	-1.36806
68963832	chr2:68963832:T:C	4.88583e-06	-1.13299e-10	-0.781911	1.32882e-05	-1.13299e-10	-0.879234
68963877	chr2:68963877:G:A	4.76428e-06	-1.13299e-10	-0.807103	1.31775e-05	-1.13299e-10	-0.887605
68963986	chr2:68963986:C:T	5.38333e-06	-1.13299e-10	-0.684943	1.4924e-05	-1.13299e-10	-0.763141
68963989	chr2:68963989:A:G	5.35364e-06	-1.13299e-10	-0.690473	1.48463e-05	-1.13299e-10	-0.76836
68963994	chr2:68963994:A:AGTTTCT	5.33872e-06	-1.13299e-10	-0.693265	1.4808e-05	-1.13299e-10	-0.770947
68964067	chr2:68964067:T:C	2.96356e-06	-1.13299e-10	-1.28186	9.25532e-06	-1.13299e-10	-1.24091
68964163	chr2:68964163:C:T	2.71343e-06	-1.13299e-10	-1.37003	8.16281e-06	-1.13299e-10	-1.36652
68964336	chr2:68964336:CA:C	3.62025e-06	-1.13299e-10	-1.08171	1.03096e-05	-1.13299e-10	-1.13304
68964345	chr2:68964345:AC:A	2.86004e-06	-1.13299e-10	-1.31741	8.37113e-06	-1.13299e-10	-1.34132
68964349	chr2:68964349:AAC:A	3.69766e-06	-1.13299e-10	-1.06055	1.04041e-05	-1.13299e-10	-1.12391
68964556	chr2:68964556:T:A	3.95791e-06	-1.13299e-10	-0.992534	1.10737e-05	-1.13299e-10	-1.06154
68964775	chr2:68964775:G:A	4.18085e-06	-1.13299e-10	-0.937735	1.16333e-05	-1.13299e-10	-1.01224
68964895	chr2:68964895:A:T	3.03523e-06	-1.13299e-10	-1.25796	8.72766e-06	-1.13299e-10	-1.29961
68965019	chr2:68965019:G:A	4.04582e-06	-1.13299e-10	-0.970566	1.12917e-05	-1.13299e-10	-1.04205
68965118	chr2:68965118:C:G	4.0046e-06	-1.13299e-10	-0.980807	1.11874e-05	-1.13299e-10	-1.05133
68965130	chr2:68965130:G:A	3.93511e-06	-1.13299e-10	-0.998311	1.10116e-05	-1.13299e-10	-1.06717
68965216	chr2:68965216:A:G	4.15868e-06	-1.13299e-10	-0.943053	1.15773e-05	-1.13299e-10	-1.01706
68965217	chr2:68965217:C:T	2.77401e-06	-1.13299e-10	-1.34796	8.36683e-06	-1.13299e-10	-1.34184
68965218	chr2:68965218:G:A	8.9588e-05	-1.13299e-10	2.12697	0.000381327	-1.13299e-10	2.47754
68965245	chr2:68965245:G:A	4.07131e-06	-1.13299e-10	-0.964285	1.13578e-05	-1.13299e-10	-1.0362
68965269	chr2:68965269:A:C	3.98329e-06	-1.13299e-10	-0.986142	1.11327e-05	-1.13299e-10	-1.05622
68965529	chr2:68965529:C:A	3.54785e-06	-1.13299e-10	-1.10191	1.01427e-05	-1.13299e-10	-1.14936
68965544	chr2:68965544:G:A	5.90911e-06	-1.13299e-10	-0.591755	1.59923e-05	-1.13299e-10	-0.694008
68965553	chr2:68965553:C:T	4.08723e-06	-1.13299e-10	-0.960382	1.13977e-05	-1.13299e-10	-1.0327
68965564	chr2:68965564:G:T	3.98992e-06	-0.984479	-3.69445e-10	1.4388e-05	-0.799719	-3.69445e-10
68965623	chr2:68965623:G:A	3.54037e-06	-1.13299e-10	-1.10402	1.04775e-05	-1.13299e-10	-1.11688
68965632	chr2:68965632:A:G	4.11079e-06	-1.13299e-10	-0.954634	1.14577e-05	-1.13299e-10	-1.02745
68965686	chr2:68965686:A:T	4.05569e-06	-1.13299e-10	-0.968129	1.13172e-05	-1.13299e-10	-1.03979
68965951	chr2:68965951:G:GT	4.08548e-06	-1.13299e-10	-0.960812	1.13929e-05	-1.13299e-10	-1.03312
68966103	chr2:68966103:C:T	4.01243e-06	-1.13299e-10	-0.978854	1.12049e-05	-1.13299e-10	-1.04976
68966195	chr2:68966195:T:C	4.20001e-06	-1.13299e-10	-0.933164	1.16847e-05	-1.13299e-10	-1.00784
68966293	chr2:68966293:C:G	3.25104e-06	-1.13299e-10	-1.18927	9.32307e-06	-1.13299e-10	-1.23362
68966313	chr2:68966313:T:TTA	4.07107e-06	-1.13299e-10	-0.964345	1.13564e-05	-1.13299e-10	-1.03633
68966357	chr2:68966357:G:A	2.76888e-06	-1.13299e-10	-1.34981	8.26858e-06	-1.13299e-10	-1.35365
68966391	chr2:68966391:AAGAT:A	4.05322e-06	-1.13299e-10	-0.968738	1.13107e-05	-1.13299e-10	-1.04037
68966448	chr2:68966448:C:G	4.23573e-06	-1.13299e-10	-0.924695	1.17737e-05	-1.13299e-10	-1.00024
68966531	chr2:68966531:G:A	3.96706e-06	-1.13299e-10	-0.990224	1.10926e-05	-1.13299e-10	-1.05984
68966654	chr2:68966654:T:A	4.06601e-06	-1.13299e-10	-0.965587	1.13426e-05	-1.13299e-10	-1.03754
68966740	chr2:68966740:T:C	2.51373e-05	-1.42885	2.28496	6.95041e-05	-1.48686	2.26213
68966819	chr2:68966819:A:T	2.89335e-06	-1.13299e-10	-1.30583	8.46876e-06	-1.13299e-10	-1.32973
68967013	chr2:68967013:C:T	4.99739e-06	-1.13299e-10	-0.759335	1.34252e-05	-1.13299e-10	-0.868979
68967070	chr2:68967070:A:G	4.09578e-06	-1.13299e-10	-0.958294	1.14185e-05	-1.13299e-10	-1.03088
68967107	chr2:68967107:A:G	4.13805e-06	-1.13299e-10	-0.948025	1.15253e-05	-1.13299e-10	-1.02156
68967169	chr2:68967169:C:G	3.93768e-06	-1.13299e-10	-0.997659	1.10176e-05	-1.13299e-10	-1.06662
68967232	chr2:68967232:T:C	3.9057e-06	-1.13299e-10	-1.00581	1.09375e-05	-1.13299e-10	-1.07392
68967263	chr2:68967263:T:C	2.9404e-06	-1.13299e-10	-1.28971	8.74898e-06	-1.13299e-10	-1.29718
68967306	chr2:68967306:G:T	2.76305e-06	-1.13299e-10	-1.35191	8.25057e-06	-1.13299e-10	-1.35583
68967597	chr2:68967597:A:G	6.29313e-07	-1.48846	-1.34291	1.83546e-06	-1.49759	-1.36123
68967642	chr2:68967642:A:G	4.10281e-06	-1.13299e-10	-0.956578	1.14365e-05	-1.13299e-10	-1.0293
68967714	chr2:68967714:G:A	2.9931e-06	-1.13299e-10	-1.27194	8.62943e-06	-1.13299e-10	-1.31093
68967751	chr2:68967751:G:A	3.99013e-06	-1.13299e-10	-0.984426	1.11509e-05	-1.13299e-10	-1.0546
68967842	chr2:68967842:T:C	4.29e-06	-1.13299e-10	-0.911963	1.19117e-05	-1.13299e-10	-0.988592
68967933	chr2:68967933:C:T	2.74216e-06	-1.13299e-10	-1.35951	8.19236e-06	-1.13299e-10	-1.36291
68967951	chr2:68967951:A:G	4.14294e-06	-1.13299e-10	-0.946844	1.1537e-05	-1.13299e-10	-1.02055
68967963	chr2:68967963:A:G	4.00987e-06	-1.13299e-10	-0.979492	1.11987e-05	-1.13299e-10	-1.05032
68967994	chr2:68967994:A:G	4.10525e-06	-1.13299e-10	-0.955983	1.14468e-05	-1.13299e-10	-1.0284
68968065	chr2:68968065:GA:G	6.00813e-06	-1.13299e-10	-0.575136	1.58172e-05	-1.13299e-10	-0.705012
68968133	chr2:68968133:G:A	1.97217e-05	-1.13299e-10	0.613469	7.1449e-05	-1.13299e-10	0.802872
68968154	chr2:68968154:C:T	4.02756e-06	-1.13299e-10	-0.975089	1.12488e-05	-1.13299e-10	-1.04585
68968176	chr2:68968176:A:G	4.0617e-06	-1.13299e-10	-0.966649	1.13327e-05	-1.13299e-10	-1.03842
68968223	chr2:68968223:T:C	4.06163e-06	-1.13299e-10	-0.966665	1.1332e-05	-1.13299e-10	-1.03848
68968422	chr2:68968422:A:C	6.26988e-05	-1.18245	2.95254	0.000192507	-1.36166	3.15568
68968507	chr2:68968507:A:T	1.9823e-05	-1.13299e-10	0.618591	7.18055e-05	-1.13299e-10	0.807849
68968745	chr2:68968745:T:A	4.32986e-06	-1.13299e-10	-0.902715	1.20158e-05	-1.13299e-10	-0.979893
68968822	chr2:68968822:A:G	4.35426e-06	-1.13299e-10	-0.897096	1.20818e-05	-1.13299e-10	-0.974413
68968888	chr2:68968888:G:A	2.79577e-06	-1.13299e-10	-1.34014	8.58343e-06	-1.13299e-10	-1.31628
68968898	chr2:68968898:A:C	4.34046e-06	-1.13299e-10	-0.90027	1.20415e-05	-1.13299e-10	-0.977757
68968997	chr2:68968997:T:C	4.1475e-06	-1.13299e-10	-0.945745	1.1553e-05	-1.13299e-10	-1.01916
68969048	chr2:68969048:A:G	4.49525e-06	-1.13299e-10	-0.865228	1.24349e-05	-1.13299e-10	-0.945607
68969122	chr2:68969122:T:C	2.82922e-06	-1.13299e-10	-1.32825	8.70881e-06	-1.13299e-10	-1.30178
68969272	chr2:68969272:T:C	2.84284e-06	-1.13299e-10	-1.32345	8.34908e-06	-1.13299e-10	-1.34396
68969329	chr2:68969329:G:A	9.34505e-06	-1.13299e-10	-0.133404	2.9463e-05	-1.13299e-10	-0.0829763
68969345	chr2:68969345:T:C	4.3401e-06	-1.13299e-10	-0.900352	1.20406e-05	-1.13299e-10	-0.977828
68969396	chr2:68969396:G:A	6.29915e-06	-1.13299e-10	-0.527835	1.7885e-05	-1.13299e-10	-0.582153
68969439	chr2:68969439:AAAT:A	4.41253e-06	-1.13299e-10	-0.883802	1.22242e-05	-1.13299e-10	-0.962698
68969706	chr2:68969706:A:T	1.97312e-05	-1.27518	1.88913	6.09977e-05	-1.43	2.07472
68969760	chr2:68969760:T:G	4.04686e-06	-1.13299e-10	-0.97031	1.17261e-05	-1.13299e-10	-1.0043
68969833	chr2:68969833:G:A	3.90737e-05	-1.25566	2.55286	0.000104044	-1.34568	2.52439
68969871	chr2:68969871:G:A	1.03944e-06	-0.951215	-1.37835	2.40852e-06	-1.21098	-1.37612
68969919	chr2:68969919:T:C	7.3227e-06	-1.13299e-10	-0.37727	1.90061e-05	-1.13299e-10	-0.521354
68969950	chr2:68969950:A:C	5.66013e-06	-1.13299e-10	-0.634803	1.50205e-05	-1.13299e-10	-0.756696
68969997	chr2:68969997:A:C	2.74707e-06	-1.13299e-10	-1.35772	8.29804e-06	-1.13299e-10	-1.35009
68970286	chr2:68970286:T:C	3.50457e-06	-1.13299e-10	-1.11418	9.81462e-06	-1.13299e-10	-1.18224
68970363	chr2:68970363:T:C	3.23661e-06	-1.13299e-10	-1.19372	9.55225e-06	-1.13299e-10	-1.20934
68970412	chr2:68970412:T:C	3.15994e-06	-1.13299e-10	-1.2177	9.12592e-06	-1.13299e-10	-1.25499
68970475	chr2:68970475:C:T	9.06165e-05	-1.39922	3.53761	0.000284811	-1.51094	3.69666
68970508	chr2:68970508:G:A	4.0056e-05	-1.46571	2.78774	0.000108799	-1.54857	2.77196
68970515	chr2:68970515:A:G	0.000666086	-1.41372	5.54689	0.00144634	-1.52367	5.33435
68970602	chr2:68970602:T:A	8.03465e-05	-1.5321	3.5502	0.000189992	-1.57269	3.35356
68970760	chr2:68970760:T:C	4.45051e-06	-1.13299e-10	-0.875231	1.57564e-05	-1.13299e-10	-0.708868
68970990	chr2:68970990:A:G	2.34386e-05	-1.32738	2.11352	8.30489e-05	-1.47023	2.42355
68971200	chr2:68971200:C:T	2.81804e-06	-1.13299e-10	-1.33221	8.74454e-06	-1.13299e-10	-1.29768
68971256	chr2:68971256:T:C	9.6324e-07	-1.24961	-1.15609	2.25818e-06	-1.42959	-1.22197
68971418	chr2:68971418:G:A	1.98415e-06	-1.3167	-0.366355	4.49712e-06	-1.49044	-0.472236
68971480	chr2:68971480:C:G	2.86321e-06	-1.13299e-10	-1.31631	8.92401e-06	-1.13299e-10	-1.27737
68971525	chr2:68971525:T:C	2.62594e-06	-1.40281	-3.69445e-10	9.03118e-06	-1.26543	-3.69445e-10
68971634	chr2:68971634:C:T	2.35545e-06	-0.786249	-0.725271	5.4288e-06	-1.11117	-0.663226
68971648	chr2:68971648:C:T	8.35044e-07	-1.24765	-1.30087	2.3378e-06	-1.25803	-1.35887
68972260	chr2:68972260:A:C	2.7042e-06	-1.13299e-10	-1.37344	8.06636e-06	-1.13299e-10	-1.37841
68972264	chr2:68972264:T:C	9.23298e-07	-1.32881	-1.11925	2.20941e-06	-1.48216	-1.19123
68972361	chr2:68972361:C:A	4.42729e-06	-1.13299e-10	-0.880463	1.36544e-05	-1.13299e-10	-0.852053
68972534	chr2:68972534:T:G	2.71554e-06	-1.13299e-10	-1.36926	8.06972e-06	-1.13299e-10	-1.37799
68972604	chr2:68972604:G:A	3.23358e-06	-1.13299e-10	-1.19466	9.32707e-06	-1.13299e-10	-1.23319
68972706	chr2:68972706:CCTATGTAT:C	3.06433e-06	-1.13299e-10	-1.24842	9.0143e-06	-1.13299e-10	-1.2673
68972851	chr2:68972851:G:A	2.84189e-06	-1.13299e-10	-1.32378	8.84291e-06	-1.13299e-10	-1.2865
68972866	chr2:68972866:G:T	6.15801e-06	-1.13299e-10	-0.550496	1.79046e-05	-1.13299e-10	-0.581053
68973321	chr2:68973321:C:T	2.71182e-06	-1.13299e-10	-1.37063	8.06769e-06	-1.13299e-10	-1.37825
68973560	chr2:68973560:G:A	2.85465e-06	-1.13299e-10	-1.3193	8.469e-06	-1.13299e-10	-1.3297
68973649	chr2:68973649:G:A	3.24306e-06	-1.13299e-10	-1.19173	1.02782e-05	-1.13299e-10	-1.13609
68973660	chr2:68973660:G:A	2.86052e-06	-1.13299e-10	-1.31725	8.95848e-06	-1.13299e-10	-1.27351
68973707	chr2:68973707:C:T	1.0433e-06	-0.953499	-1.37237	2.8308e-06	-1.04712	-1.37843
68973812	chr2:68973812:A:G	3.50003e-06	-1.13299e-10	-1.11548	1.17385e-05	-1.13299e-10	-1.00323
68973893	chr2:68973893:C:G	7.35973e-06	-1.13299e-10	-0.372226	2.3452e-05	-1.13299e-10	-0.311157
68974079	chr2:68974079:A:G	5.91824e-07	-1.55159	-1.34121	1.88387e-06	-1.55381	-1.27897
68974359	chr2:68974359:A:C	4.59384e-06	-1.13299e-10	-0.843535	1.28427e-05	-1.13299e-10	-0.913336
68974568	chr2:68974568:A:G	2.97627e-06	-1.13299e-10	-1.27758	8.92194e-06	-1.13299e-10	-1.2776
68974762	chr2:68974762:C:T	2.86399e-06	-1.24477	-0.0712602	7.11521e-06	-1.31354	-0.190341
68974850	chr2:68974850:T:C	1.20913e-06	-1.20139	-0.976956	3.16524e-06	-1.27754	-1.03634
68974948	chr2:68974948:A:G	4.63016e-06	-1.13299e-10	-0.83566	1.34875e-05	-1.13299e-10	-0.864348
68975129	chr2:68975129:G:A	5.41432e-06	-1.11727	0.438066	1.28901e-05	-1.20694	0.29728
68975884	chr2:68975884:C:A	5.57836e-05	0.941299	0.711931	9.39648e-05	0.183997	0.892811
68976097	chr2:68976097:T:C	7.92557e-07	-1.57457	-1.02617	2.77283e-06	-1.57513	-0.871115
68976263	chr2:68976263:C:T	4.04599e-06	-0.979503	0.00898045	1.01808e-05	-1.08195	-0.0636564
68976314	chr2:68976314:T:G	4.16472e-06	-1.13299e-10	-0.941601	1.15281e-05	-1.13299e-10	-1.02132
68976542	chr2:68976542:C:T	5.29611e-05	0.872877	0.728431	8.99728e-05	0.121892	0.911503
68976551	chr2:68976551:T:C	4.23679e-06	-1.13299e-10	-0.924444	1.31643e-05	-1.13299e-10	-0.888606
68976951	chr2:68976951:A:G	4.10174e-06	-1.13299e-10	-0.956838	1.1374e-05	-1.13299e-10	-1.03478
68977102	chr2:68977102:C:T	8.76672e-07	-1.24805	-1.25183	2.32557e-06	-1.38138	-1.24077
68977174	chr2:68977174:A:G	4.15678e-06	-1.13299e-10	-0.94351	1.15112e-05	-1.13299e-10	-1.02279
68977539	chr2:68977539:A:T	0.000171931	1.44446	1.33439	0.000266555	0.558897	1.56057
68977911	chr2:68977911:A:C	5.80749e-05	0.843582	0.849901	9.95905e-05	0.098137	1.03682
68977935	chr2:68977935:T:C	4.85875e-05	0.755363	0.759753	8.44877e-05	0.0256222	0.944871
68978146	chr2:68978146:C:T	1.61942e-05	0.684412	-0.268008	2.63793e-05	-0.0539896	-0.139542
68978376	chr2:68978376:A:G	6.40493e-06	0.463935	-0.975117	2.06611e-05	0.59152	-1.02938
68978500	chr2:68978500:C:G	4.61342e-06	-1.13299e-10	-0.839281	1.46107e-05	-1.13299e-10	-0.784362
68978641	chr2:68978641:G:A	5.93759e-05	0.990896	0.724743	9.99085e-05	0.228565	0.909577
68978646	chr2:68978646:A:G	3.54979e-06	-1.13299e-10	-1.10136	1.09929e-05	-1.13299e-10	-1.06887
68978661	chr2:68978661:G:C	3.4278e-06	-1.13299e-10	-1.13633	1.04681e-05	-1.13299e-10	-1.11778
68978810	chr2:68978810:C:T	4.98897e-05	1.02846	0.5131	8.47548e-05	0.261399	0.71225
68979376	chr2:68979376:T:G	3.30295e-06	-1.13299e-10	-1.17343	1.00596e-05	-1.13299e-10	-1.15759
68979417	chr2:68979417:T:A	4.67899e-06	-1.13299e-10	-0.825167	1.46344e-05	-1.13299e-10	-0.782737
68979497	chr2:68979497:C:T	1.80852e-05	-1.13299e-10	0.526845	5.00941e-05	-1.13299e-10	0.44779
68979502	chr2:68979502:T:A	2.6962e-06	-1.13299e-10	-1.37641	8.06864e-06	-1.13299e-10	-1.37813
68979716	chr2:68979716:C:G	9.44207e-07	-1.57544	-0.85022	3.27725e-06	-1.53077	-0.748335
68980063	chr2:68980063:G:A	3.64293e-06	-1.13299e-10	-1.07546	1.16956e-05	-1.13299e-10	-1.0069
68980123	chr2:68980123:C:T	1.57974e-05	0.733484	-0.341888	2.6416e-05	0.0513489	-0.243492
68980225	chr2:68980225:T:C	7.28876e-06	-1.13299e-10	-0.381917	3.06601e-05	-1.13299e-10	-0.04315
68980363	chr2:68980363:T:C	3.51432e-06	-1.13299e-10	-1.1114	1.08757e-05	-1.13299e-10	-1.07958
68980463	chr2:68980463:T:G	8.71159e-07	-1.40282	-1.10336	2.45225e-06	-1.47087	-1.09824
68980516	chr2:68980516:A:G	2.69479e-06	-1.13299e-10	-1.37693	8.0672e-06	-1.13299e-10	-1.37831
68980525	chr2:68980525:C:T	3.34743e-06	-1.13299e-10	-1.16006	1.02029e-05	-1.13299e-10	-1.14344
68980634	chr2:68980634:A:G	3.46814e-06	-1.13299e-10	-1.12463	1.05772e-05	-1.13299e-10	-1.10741
68980707	chr2:68980707:C:T	1.41947e-06	-1.27133	-0.746638	4.14679e-06	-1.34687	-0.696905
68980855	chr2:68980855:A:G	3.50283e-06	-1.13299e-10	-1.11468	1.06865e-05	-1.13299e-10	-1.09713
68980889	chr2:68980889:C:T	4.95564e-05	1.05262	0.482242	8.33201e-05	0.307077	0.649501
68981184	chr2:68981184:T:C	3.97816e-06	-1.13299e-10	-0.987432	1.2015e-05	-1.13299e-10	-0.979958
68981269	chr2:68981269:A:C	2.89491e-06	-1.13299e-10	-1.30529	8.9185e-06	-1.13299e-10	-1.27799
68981404	chr2:68981404:C:T	3.12855e-06	-1.13299e-10	-1.22768	9.5605e-06	-1.13299e-10	-1.20847
68981526	chr2:68981526:GT:G	3.03833e-06	-1.13299e-10	-1.25694	9.26204e-06	-1.13299e-10	-1.24019
68981946	chr2:68981946:A:G	4.01013e-06	-1.13299e-10	-0.979428	1.24543e-05	-1.13299e-10	-0.94405
68981961	chr2:68981961:A:G	2.70642e-06	-1.13299e-10	-1.37262	8.07173e-06	-1.13299e-10	-1.37774
68982227	chr2:68982227:A:G	4.04336e-05	1.1202	0.211207	3.99914e-05	0.286463	-0.0639101
68982361	chr2:68982361:T:C	2.70916e-06	-1.13299e-10	-1.37161	8.10386e-06	-1.13299e-10	-1.37377
68982580	chr2:68982580:A:G	3.11291e-06	-1.13299e-10	-1.23269	9.50408e-06	-1.13299e-10	-1.21439
68982690	chr2:68982690:G:A	2.87969e-06	-1.13299e-10	-1.31057	8.63669e-06	-1.13299e-10	-1.31009
68982903	chr2:68982903:A:G	2.96668e-06	-1.13299e-10	-1.28081	9.03284e-06	-1.13299e-10	-1.26525
68982983	chr2:68982983:T:G	1.83922e-05	-1.13299e-10	0.543677	6.3961e-05	-1.13299e-10	0.69216
68983028	chr2:68983028:A:C	6.12915e-06	-1.13299e-10	-0.555194	2.00782e-05	-1.13299e-10	-0.466477
68983339	chr2:68983339:C:T	2.63267e-05	1.21086	-0.308532	3.36536e-05	0.414584	-0.364576
68983952	chr2:68983952:A:G	4.92347e-06	-1.13299e-10	-0.774237	1.54177e-05	-1.13299e-10	-0.730594
68983983	chr2:68983983:A:G	9.05625e-07	-1.09115	-1.37623	2.04073e-06	-1.39249	-1.36032
68983988	chr2:68983988:T:C	2.69747e-06	-1.13299e-10	-1.37593	8.06621e-06	-1.13299e-10	-1.37843
68984126	chr2:68984126:A:G	9.62873e-07	-1.20125	-1.20484	2.54917e-06	-1.3462	-1.18415
68984348	chr2:68984348:G:A	3.51733e-06	-1.11055	-3.69445e-10	1.19595e-05	-0.984583	-3.69445e-10
68984454	chr2:68984454:T:C	3.16384e-06	-1.13299e-10	-1.21646	9.68135e-06	-1.13299e-10	-1.19591
68984582	chr2:68984582:A:C	3.15979e-06	-1.13299e-10	-1.21775	9.66853e-06	-1.13299e-10	-1.19724
68984795	chr2:68984795:A:G	7.55817e-06	-1.13299e-10	-0.345621	3.19576e-05	-1.13299e-10	-0.00170344
68985214	chr2:68985214:C:T	2.69084e-06	-1.13299e-10	-1.3784	8.06669e-06	-1.13299e-10	-1.37837
68985311	chr2:68985311:C:T	2.96581e-06	-1.13299e-10	-1.2811	9.0335e-06	-1.13299e-10	-1.26517
68985464	chr2:68985464:T:C	3.1397e-06	-1.13299e-10	-1.22412	9.60244e-06	-1.13299e-10	-1.2041
68985897	chr2:68985897:G:A	5.41826e-06	-1.13299e-10	-0.678475	1.75575e-05	-1.13299e-10	-0.600633
68985945	chr2:68985945:G:C	1.73653e-05	-1.13299e-10	0.486222	6.04852e-05	-1.13299e-10	0.636286
68986058	chr2:68986058:A:T	1.64382e-05	-1.13299e-10	0.431357	5.71173e-05	-1.13299e-10	0.578994
68986210	chr2:68986210:T:C	9.06108e-07	-1.08842	-1.37843	2.02255e-06	-1.39097	-1.37078
68986463	chr2:68986463:A:G	3.20424e-06	-1.13299e-10	-1.20377	9.81278e-06	-1.13299e-10	-1.18243
68986576	chr2:68986576:T:C	7.01729e-06	-1.13299e-10	-0.419873	1.97429e-05	-1.13299e-10	-0.48332
68986891	chr2:68986891:T:G	2.71397e-06	-1.13299e-10	-1.36984	8.0999e-06	-1.13299e-10	-1.37426
68987089	chr2:68987089:T:C	8.18657e-07	-1.35546	-1.21288	2.2962e-06	-1.42848	-1.20638
68987195	chr2:68987195:C:A	3.28332e-06	-1.13299e-10	-1.17939	1.00621e-05	-1.13299e-10	-1.15734
68987437	chr2:68987437:T:C	2.72949e-06	-1.13299e-10	-1.36413	8.34747e-06	-1.13299e-10	-1.34415
68987595	chr2:68987595:T:C	3.00874e-06	-1.13299e-10	-1.26673	9.30166e-06	-1.13299e-10	-1.23592
68987834	chr2:68987834:A:G	1.14372e-06	-0.855531	-1.37843	2.30774e-06	-1.25948	-1.37036
68987877	chr2:68987877:G:A	8.69161e-07	-1.13088	-1.3776	1.98202e-06	-1.41673	-1.36527
68987893	chr2:68987893:G:A	3.35752e-06	-1.13299e-10	-1.15705	1.02583e-05	-1.13299e-10	-1.13802
68987898	chr2:68987898:G:A	2.70027e-06	-1.13299e-10	-1.3749	8.06725e-06	-1.13299e-10	-1.3783
68987981	chr2:68987981:G:A	7.217e-06	0.983173	-1.37498	9.87904e-06	0.199979	-1.37568
68988081	chr2:68988081:C:A	1.12249e-06	-0.876293	-1.37641	2.29774e-06	-1.27365	-1.36054
68988136	chr2:68988136:T:C	1.10949e-06	-0.886056	-1.37829	2.25726e-06	-1.27983	-1.37213
68988487	chr2:68988487:G:A	1.10133e-06	-0.893304	-1.37842	2.24941e-06	-1.28578	-1.36966
68988652	chr2:68988652:C:T	7.12654e-06	0.968465	-1.37289	9.7782e-06	0.187818	-1.37377
68988902	chr2:68988902:A:T	1.17538e-06	-0.842114	-1.36454	2.30746e-06	-1.2523	-1.37766
68988984	chr2:68988984:G:A	1.15615e-06	-0.856748	-1.36641	2.2845e-06	-1.26192	-1.37805
68988995	chr2:68988995:C:A	9.16889e-07	-1.08498	-1.37004	2.00919e-06	-1.38999	-1.37839
68989215	chr2:68989215:C:G	1.12944e-06	-0.879552	-1.36698	2.35666e-06	-1.27239	-1.33648
68989233	chr2:68989233:G:A	1.18675e-06	-0.835339	-1.36169	2.44776e-06	-1.24435	-1.32659
68989291	chr2:68989291:C:A	3.99154e-06	-1.13299e-10	-0.984074	1.24329e-05	-1.13299e-10	-0.945763
68989328	chr2:68989328:G:T	1.20803e-06	-0.811427	-1.36783	2.45871e-06	-1.22839	-1.33809
68989576	chr2:68989576:C:T	1.19308e-06	-0.820485	-1.37123	2.42716e-06	-1.23453	-1.34486
68990182	chr2:68990182:T:G	5.11143e-06	0.163966	-0.900736	1.70131e-05	0.29805	-0.930177
68990333	chr2:68990333:T:C	1.18952e-06	-0.845958	-1.34874	2.48969e-06	-1.24904	-1.30491
68990474	chr2:68990474:T:C	2.78469e-06	-1.13299e-10	-1.34411	8.58705e-06	-1.13299e-10	-1.31586
68990836	chr2:68990836:T:C	1.23305e-06	-0.819709	-1.33905	2.57208e-06	-1.23131	-1.29009
68990858	chr2:68990858:T:C	1.21125e-06	-0.827561	-1.34904	2.5187e-06	-1.23692	-1.30545
68990893	chr2:68990893:G:A	4.29381e-05	-1.13299e-10	1.39151	9.99367e-05	-1.13299e-10	1.13842
68991200	chr2:68991200:A:G	1.243e-06	-0.813021	-1.3377	2.58383e-06	-1.22831	-1.28852
68991326	chr2:68991326:A:G	1.41979e-06	-0.671113	-1.34663	2.86384e-06	-1.12407	-1.28988
68991643	chr2:68991643:C:T	3.20335e-06	-1.13299e-10	-1.20405	9.54432e-06	-1.13299e-10	-1.21017
68991682	chr2:68991682:C:CT	1.28939e-06	-0.773189	-1.34089	2.64333e-06	-1.20124	-1.29283
68991865	chr2:68991865:T:C	1.21839e-06	-0.826214	-1.34451	2.53551e-06	-1.23737	-1.29835
68991867	chr2:68991867:C:T	4.94474e-06	-1.13299e-10	-0.769925	1.59432e-05	-1.13299e-10	-0.697079
68992147	chr2:68992147:A:G	1.23049e-06	-0.821686	-1.33915	2.5643e-06	-1.23411	-1.29032
68992173	chr2:68992173:A:C	8.03168e-06	-1.13299e-10	-0.284856	3.43077e-05	-1.13299e-10	0.0692561
68992541	chr2:68992541:T:G	2.96921e-06	-1.13299e-10	-1.27995	8.90454e-06	-1.13299e-10	-1.27955
68992590	chr2:68992590:CT:C	3.12536e-05	1.07389	-3.69445e-10	4.08922e-05	0.244827	-3.69445e-10
68992617	chr2:68992617:T:C	1.0081e-06	-1.03071	-1.32947	2.30352e-06	-1.3525	-1.27917
68992743	chr2:68992743:T:C	7.62389e-06	-1.13299e-10	-0.336963	3.23109e-05	-1.13299e-10	0.00929239
68992752	chr2:68992752:T:C	1.27908e-06	-0.790395	-1.33172	2.64853e-06	-1.21275	-1.27936
68993018	chr2:68993018:G:A	4.84477e-06	-1.13299e-10	-0.79035	1.56038e-05	-1.13299e-10	-0.718596
68993045	chr2:68993045:T:A	1.20538e-06	-0.839199	-1.34225	2.52166e-06	-1.24627	-1.29493
68993097	chr2:68993097:C:T	1.19645e-06	-0.847216	-1.34168	2.50939e-06	-1.252	-1.29407
68993239	chr2:68993239:C:A	1.00508e-06	-1.14678	-1.2164	2.65553e-06	-1.29953	-1.18994
68993437	chr2:68993437:T:C	1.24022e-06	-0.816286	-1.33667	2.58185e-06	-1.23081	-1.2868
68993485	chr2:68993485:G:A	9.95271e-07	-1.03779	-1.3352	2.27402e-06	-1.35722	-1.28734
68993758	chr2:68993758:T:C	2.69529e-06	-1.13299e-10	-1.37674	8.13912e-06	-1.13299e-10	-1.36943
68993785	chr2:68993785:C:T	7.37465e-07	-1.39841	-1.27438	2.07689e-06	-1.46349	-1.27176
68993872	chr2:68993872:A:G	1.44765e-06	-0.643635	-1.35467	2.88042e-06	-1.10481	-1.30336
68994146	chr2:68994146:G:A	1.19957e-06	-1.00101	-1.18528	3.15075e-06	-1.17025	-1.14822
68994206	chr2:68994206:G:A	1.23798e-06	-0.810799	-1.34397	2.56501e-06	-1.22675	-1.2974
68994557	chr2:68994557:G:A	3.50739e-06	0.256447	-1.36983	1.22861e-05	0.408496	-1.36614
68994693	chr2:68994693:A:C	1.31481e-06	-0.756456	-1.3381	2.6872e-06	-1.18906	-1.28856
68995012	chr2:68995012:A:C	7.78398e-06	-1.13299e-10	-0.316182	3.31016e-05	-1.13299e-10	0.033469
68995085	chr2:68995085:G:GC	1.90488e-05	-1.13299e-10	0.578755	6.66084e-05	-1.13299e-10	0.732718
68995155	chr2:68995155:G:T	8.69173e-07	-1.13011	-1.37836	1.97638e-06	-1.4139	-1.37095
68995542	chr2:68995542:T:C	1.09125e-06	-1.03584	-1.24509	2.59508e-06	-1.3556	-1.15689
68995560	chr2:68995560:T:C	3.8756e-06	-1.13299e-10	-1.01355	1.39363e-05	-1.13299e-10	-0.831615
68995588	chr2:68995588:A:C	2.9186e-06	-1.13299e-10	-1.29715	8.44765e-06	-1.13299e-10	-1.33222
68995671	chr2:68995671:C:T	5.11724e-06	-1.13299e-10	-0.735634	1.49004e-05	-1.13299e-10	-0.764724
68995954	chr2:68995954:G:A	3.05211e-06	-1.13299e-10	-1.25242	8.88704e-06	-1.13299e-10	-1.28152
68995998	chr2:68995998:C:T	3.7937e-06	-1.13299e-10	-1.03491	1.32831e-05	-1.13299e-10	-0.879616
68996061	chr2:68996061:C:T	3.72136e-06	-1.13299e-10	-1.05416	1.30167e-05	-1.13299e-10	-0.899879
68996138	chr2:68996138:G:A	3.14729e-06	-1.13299e-10	-1.22171	9.13798e-06	-1.13299e-10	-1.25367
68996140	chr2:68996140:C:G	3.1659e-06	-1.13299e-10	-1.21581	9.18623e-06	-1.13299e-10	-1.24841
68996164	chr2:68996164:C:T	2.69486e-06	-1.3769	-3.69445e-10	7.28257e-06	-1.48063	-3.69445e-10
68996254	chr2:68996254:G:A	3.89868e-06	-1.13299e-10	-1.00761	1.37218e-05	-1.13299e-10	-0.847126
68996261	chr2:68996261:T:A	3.85121e-06	-1.13299e-10	-1.01986	1.35298e-05	-1.13299e-10	-0.861215
68996488	chr2:68996488:A:G	3.84139e-06	-1.13299e-10	-1.02242	1.34856e-05	-1.13299e-10	-0.864492
68996578	chr2:68996578:A:G	3.74004e-06	-1.13299e-10	-1.04915	1.30587e-05	-1.13299e-10	-0.896656
68996714	chr2:68996714:C:T	3.83043e-06	-1.13299e-10	-1.02527	1.3442e-05	-1.13299e-10	-0.867727
68997021	chr2:68997021:A:G	1.14955e-05	-1.13299e-10	0.0737078	3.90743e-05	-1.13299e-10	0.199352
68997258	chr2:68997258:AAC:A	3.22562e-06	-1.13299e-10	-1.19713	9.34142e-06	-1.13299e-10	-1.23165
68997324	chr2:68997324:T:G	3.9218e-06	-1.13299e-10	-1.0017	1.38225e-05	-1.13299e-10	-0.839818
68997348	chr2:68997348:G:A	3.93327e-06	-1.13299e-10	-0.998779	1.38636e-05	-1.13299e-10	-0.836845
68997449	chr2:68997449:T:C	6.47935e-06	-1.13299e-10	-0.499631	1.76988e-05	-1.13299e-10	-0.592617
68997499	chr2:68997499:G:A	3.21557e-06	-1.13299e-10	-1.20025	9.31485e-06	-1.13299e-10	-1.2345
68997684	chr2:68997684:G:C	3.47934e-06	-1.13299e-10	-1.12141	1.19531e-05	-1.13299e-10	-0.985123
68997730	chr2:68997730:C:A	3.38612e-06	-1.13299e-10	-1.14857	1.16999e-05	-1.13299e-10	-1.00653
68997792	chr2:68997792:A:G	4.68303e-06	0.444764	-1.26907	1.65176e-05	0.619057	-1.28074
68997867	chr2:68997867:A:G	1.93288e-05	0.593348	-3.69445e-10	3.4364e-05	0.0708976	-3.69445e-10
68997966	chr2:68997966:G:A	3.98635e-06	-1.13299e-10	-0.985374	1.41167e-05	-1.13299e-10	-0.818751
68998008	chr2:68998008:T:C	7.92376e-06	-1.13299e-10	-0.298385	3.68067e-05	-1.13299e-10	0.139568
68998012	chr2:68998012:C:T	3.86692e-06	-1.13299e-10	-1.01579	1.35908e-05	-1.13299e-10	-0.856717
68998034	chr2:68998034:G:A	5.30337e-06	-1.13299e-10	-0.699908	1.74197e-05	-1.13299e-10	-0.608511
68998164	chr2:68998164:G:C	3.2948e-05	2.03334	-0.906664	3.98757e-05	1.07247	-0.852821
68998206	chr2:68998206:C:T	2.76829e-06	-1.13299e-10	-1.35002	8.24988e-06	-1.13299e-10	-1.35591
68998223	chr2:68998223:T:C	3.85404e-06	-1.13299e-10	-1.01913	1.37316e-05	-1.13299e-10	-0.846412
68998358	chr2:68998358:A:G	3.21693e-06	-1.13299e-10	-1.19982	9.31839e-06	-1.13299e-10	-1.23412
68998436	chr2:68998436:G:A	2.71791e-06	-1.13299e-10	-1.36839	8.22895e-06	-1.13299e-10	-1.35845
68998570	chr2:68998570:C:T	2.73768e-06	-1.13299e-10	-1.36114	8.34835e-06	-1.13299e-10	-1.34405
68998601	chr2:68998601:T:C	2.78725e-06	-1.13299e-10	-1.34319	8.30078e-06	-1.13299e-10	-1.34976
68998693	chr2:68998693:T:C	2.77326e-06	-1.13299e-10	-1.34822	8.49843e-06	-1.13299e-10	-1.32623
68998731	chr2:68998731:AGAGAGAGAGAGAGAGAGAGAGATAGAGAGAGG:A	2.59175e-06	-1.41592	-3.69445e-10	7.2481e-06	-1.48537	-3.69445e-10
68998739	chr2:68998739:AGAGAGAGAGAGAGATAGAGAGAGG:A	8.17679e-06	-0.26695	-3.69445e-10	2.93476e-05	-0.0869033	-3.69445e-10
68998835	chr2:68998835:T:C	2.73533e-06	-1.13299e-10	-1.362	8.33729e-06	-1.13299e-10	-1.34537
68999158	chr2:68999158:T:G	3.01775e-06	-1.13299e-10	-1.26374	8.814e-06	-1.13299e-10	-1.28977
68999241	chr2:68999241:G:T	3.10807e-06	-1.13299e-10	-1.23425	9.03662e-06	-1.13299e-10	-1.26483
68999249	chr2:68999249:G:A	3.49428e-06	-1.13299e-10	-1.11712	1.21675e-05	-1.13299e-10	-0.967347
68999250	chr2:68999250:C:A	3.48403e-06	-1.13299e-10	-1.12006	1.21256e-05	-1.13299e-10	-0.970794
68999308	chr2:68999308:C:A	2.80699e-06	-1.13299e-10	-1.33614	8.57566e-06	-1.13299e-10	-1.31719
68999828	chr2:68999828:A:T	3.97937e-06	-1.13299e-10	-0.987125	1.42734e-05	-1.13299e-10	-0.807717
68999843	chr2:68999843:T:C	4.02676e-06	-1.13299e-10	-0.975287	1.44704e-05	-1.13299e-10	-0.794007
68999868	chr2:68999868:A:G	5.62689e-06	-0.640693	-3.69445e-10	1.73451e-05	-0.612805	-3.69445e-10
68999913	chr2:68999913:T:C	3.95434e-06	-1.13299e-10	-0.993436	1.41627e-05	-1.13299e-10	-0.815502
68999930	chr2:68999930:T:C	3.94782e-06	-1.13299e-10	-0.995086	1.41345e-05	-1.13299e-10	-0.817497
68999984	chr2:68999984:T:C	3.67708e-06	-1.13299e-10	-1.06613	1.09232e-05	-1.13299e-10	-1.07522
69000007	chr2:69000007:C:T	3.98253e-06	-1.13299e-10	-0.986333	1.42838e-05	-1.13299e-10	-0.80699
69000099	chr2:69000099:C:T	2.76725e-06	-1.13299e-10	-1.3504	8.24882e-06	-1.13299e-10	-1.35604
69000158	chr2:69000158:T:C	3.9655e-06	-1.13299e-10	-0.990617	1.42105e-05	-1.13299e-10	-0.812132
69000292	chr2:69000292:A:G	3.27286e-06	-1.13299e-10	-1.18258	9.46431e-06	-1.13299e-10	-1.21858
69000362	chr2:69000362:T:C	2.40353e-06	-1.49131	-3.69445e-10	8.2014e-06	-1.36181	-3.69445e-10
69000452	chr2:69000452:C:T	3.99404e-06	-1.13299e-10	-0.983446	1.43425e-05	-1.13299e-10	-0.802886
69000546	chr2:69000546:C:T	4.46227e-06	-1.13299e-10	-0.872592	1.71025e-05	-1.13299e-10	-0.626889
69000712	chr2:69000712:T:G	2.70397e-05	1.89622	-0.967162	3.33004e-05	0.95512	-0.915663
69000978	chr2:69000978:C:T	3.83051e-06	-1.13299e-10	-1.02525	1.3626e-05	-1.13299e-10	-0.854134
69001066	chr2:69001066:A:G	2.8196e-06	-1.13299e-10	-1.33166	8.67049e-06	-1.13299e-10	-1.30619
69001110	chr2:69001110:A:G	1.13375e-05	-1.13299e-10	0.0598651	5.59153e-05	-1.13299e-10	0.557726
69001146	chr2:69001146:A:T	3.90203e-06	-1.13299e-10	-1.00675	1.3941e-05	-1.13299e-10	-0.831277
69001236	chr2:69001236:A:C	3.86857e-06	-1.13299e-10	-1.01537	1.37953e-05	-1.13299e-10	-0.841784
69001237	chr2:69001237:G:A	3.20298e-06	-1.13299e-10	-1.20417	1.09299e-05	-1.13299e-10	-1.07461
69001304	chr2:69001304:G:C	4.90366e-06	-1.13299e-10	-0.778268	1.63464e-05	-1.13299e-10	-0.672107
69001539	chr2:69001539:G:T	4.47356e-06	-1.13299e-10	-0.870064	1.61244e-05	-1.13299e-10	-0.68578
69001700	chr2:69001700:T:C	1.2957e-05	-1.13299e-10	0.193383	3.54655e-05	-1.13299e-10	0.102447
69001774	chr2:69001774:A:G	3.97817e-06	-1.13299e-10	-0.987429	1.42668e-05	-1.13299e-10	-0.808175
69001896	chr2:69001896:T:A	2.83426e-06	-1.13299e-10	-1.32647	8.72607e-06	-1.13299e-10	-1.2998
69002000	chr2:69002000:A:G	3.90562e-06	-1.13299e-10	-1.00583	1.39526e-05	-1.13299e-10	-0.830448
69002101	chr2:69002101:T:C	3.95181e-06	-1.13299e-10	-0.994076	1.41537e-05	-1.13299e-10	-0.816139
69002332	chr2:69002332:A:G	3.22219e-06	-1.13299e-10	-1.19819	9.33216e-06	-1.13299e-10	-1.23265
69002349	chr2:69002349:T:G	2.82099e-06	-1.13299e-10	-1.33116	9.37086e-06	-1.13299e-10	-1.22851
69002724	chr2:69002724:A:T	4.54654e-06	-1.13299e-10	-0.853883	1.64478e-05	-1.13299e-10	-0.665921
69003155	chr2:69003155:T:C	3.01771e-06	-1.26375	-3.69445e-10	9.05213e-06	-1.26311	-3.69445e-10
69003167	chr2:69003167:A:G	9.09907e-06	-1.13299e-10	-0.160078	3.90656e-05	-1.13299e-10	0.199131
69003259	chr2:69003259:T:C	4.75989e-06	-1.13299e-10	-0.808025	1.84276e-05	-1.13299e-10	-0.552261
69003357	chr2:69003357:A:G	3.9087e-06	-1.13299e-10	-1.00504	1.11302e-05	-1.13299e-10	-1.05645
69003436	chr2:69003436:T:C	3.54198e-06	-1.13299e-10	-1.10357	1.28461e-05	-1.13299e-10	-0.913072
69003452	chr2:69003452:T:C	9.82293e-06	-1.13299e-10	-0.0835309	2.7231e-05	-1.13299e-10	-0.161756
69003495	chr2:69003495:G:A	3.66326e-06	-1.13299e-10	-1.0699	1.27895e-05	-1.13299e-10	-0.917486
69003621	chr2:69003621:T:C	3.89558e-06	-1.13299e-10	-1.00841	1.24184e-05	-1.13299e-10	-0.946933
69003636	chr2:69003636:A:G	3.01564e-06	-1.13299e-10	-1.26444	8.80855e-06	-1.13299e-10	-1.29039
69003745	chr2:69003745:T:C	2.80268e-06	-1.13299e-10	-1.33767	8.60306e-06	-1.13299e-10	-1.31399
69003918	chr2:69003918:A:C	1.19724e-05	-1.13299e-10	0.114355	6.16413e-05	-1.13299e-10	0.65522
69004235	chr2:69004235:T:C	3.64244e-06	-1.13299e-10	-1.0756	1.33194e-05	-1.13299e-10	-0.876891
69004253	chr2:69004253:C:T	2.9694e-06	-1.13299e-10	-1.27989	9.14976e-06	-1.13299e-10	-1.25239
69004462	chr2:69004462:A:C	2.61539e-06	-1.40684	-3.69445e-10	7.11678e-06	-1.50366	-3.69445e-10
69004476	chr2:69004476:C:T	3.17774e-06	-1.13299e-10	-1.21208	9.21649e-06	-1.13299e-10	-1.24512
69004582	chr2:69004582:G:T	3.1291e-06	-1.13299e-10	-1.2275	9.09043e-06	-1.13299e-10	-1.25889
69005438	chr2:69005438:G:A	7.37987e-06	-1.13299e-10	-0.369495	2.4976e-05	-1.13299e-10	-0.248197
69005840	chr2:69005840:T:C	9.80421e-06	-1.13299e-10	-0.0854382	2.71795e-05	-1.13299e-10	-0.163648
69005902	chr2:69005902:G:C	3.02144e-06	-1.13299e-10	-1.26252	9.37887e-06	-1.13299e-10	-1.22765
69006035	chr2:69006035:G:A	4.05142e-06	-1.13299e-10	-0.969183	1.50027e-05	-1.13299e-10	-0.75788
69006057	chr2:69006057:G:A	3.683e-06	-1.13299e-10	-1.06452	1.28756e-05	-1.13299e-10	-0.91078
69006177	chr2:69006177:T:C	4.13535e-06	-1.13299e-10	-0.948677	1.30834e-05	-1.13299e-10	-0.894765
69006395	chr2:69006395:C:G	4.00496e-06	-1.13299e-10	-0.980716	1.47909e-05	-1.13299e-10	-0.7721
69006478	chr2:69006478:C:T	2.79547e-06	-1.13299e-10	-1.34025	8.57519e-06	-1.13299e-10	-1.31724
69006569	chr2:69006569:G:A	4.07601e-06	-1.13299e-10	-0.963132	1.51152e-05	-1.13299e-10	-0.750412
69006802	chr2:69006802:T:C	3.10851e-06	-1.13299e-10	-1.23411	9.16354e-06	-1.13299e-10	-1.25088
69007207	chr2:69007207:C:T	4.04413e-06	-1.13299e-10	-0.970983	1.15207e-05	-1.13299e-10	-1.02196
69007779	chr2:69007779:G:A	3.3514e-05	2.4439	-1.30019	3.97965e-05	1.49059	-1.27292
69008210	chr2:69008210:C:A	4.32857e-06	-1.13299e-10	-0.903013	1.22654e-05	-1.13299e-10	-0.95933
69008244	chr2:69008244:G:A	4.16977e-06	-1.13299e-10	-0.940388	1.52855e-05	-1.13299e-10	-0.739209
69008406	chr2:69008406:C:T	3.9355e-06	-1.13299e-10	-0.998211	1.37744e-05	-1.13299e-10	-0.843302
69008449	chr2:69008449:T:C	6.98209e-07	-1.4703	-1.25718	1.92233e-06	-1.51892	-1.29365
69008453	chr2:69008453:C:T	7.27844e-06	-1.13299e-10	-0.383333	2.45097e-05	-1.13299e-10	-0.267046
69008747	chr2:69008747:G:A	7.03769e-07	-1.52952	-1.19003	2.23128e-06	-1.55021	-1.11333
69008773	chr2:69008773:C:T	6.2534e-06	-0.535124	-3.69445e-10	1.96108e-05	-0.490033	-3.69445e-10
69008824	chr2:69008824:G:A	3.40042e-06	-1.13299e-10	-1.14435	1.00903e-05	-1.13299e-10	-1.15454
69009141	chr2:69009141:CCTATGGTGGT:C	4.12041e-06	-1.13299e-10	-0.952297	1.18417e-05	-1.13299e-10	-0.994483
69009226	chr2:69009226:G:T	2.86036e-06	-1.13299e-10	-1.3173	9.25695e-06	-1.13299e-10	-1.24074
69009262	chr2:69009262:C:CTA	6.84539e-06	-1.13299e-10	-0.444674	2.25415e-05	-1.13299e-10	-0.350753
69009419	chr2:69009419:C:T	3.62958e-06	-1.50927	0.430139	7.7912e-06	-1.53719	0.124077
69009493	chr2:69009493:T:C	2.74719e-06	-1.13299e-10	-1.35767	8.3868e-06	-1.13299e-10	-1.33945
69009505	chr2:69009505:G:A	4.17316e-06	-1.13299e-10	-0.939577	1.18429e-05	-1.13299e-10	-0.994381
69010058	chr2:69010058:C:T	2.74687e-06	-1.13299e-10	-1.35779	8.38542e-06	-1.13299e-10	-1.33962
69010110	chr2:69010110:A:G	1.46082e-06	-0.950921	-1.03833	3.68474e-06	-1.07592	-1.08599
69010340	chr2:69010340:G:A	1.38705e-06	-0.994711	-1.04636	3.51623e-06	-1.11516	-1.09356
69010502	chr2:69010502:T:C	3.55754e-06	-1.13299e-10	-1.09918	1.0211e-05	-1.13299e-10	-1.14264
69010522	chr2:69010522:C:T	3.84329e-06	-1.13299e-10	-1.02192	1.22425e-05	-1.13299e-10	-0.961203
69010835	chr2:69010835:A:C	3.15413e-05	2.43296	-1.34991	3.79595e-05	1.48994	-1.31954
69011127	chr2:69011127:G:A	2.8645e-06	-1.13299e-10	-1.31586	8.86635e-06	-1.13299e-10	-1.28385
69011147	chr2:69011147:T:C	6.32645e-06	0.852903	-1.37641	2.13916e-05	0.972829	-1.37594
69011189	chr2:69011189:T:C	1.62867e-05	1.5423	-1.1202	2.1587e-05	0.623513	-1.01754
69011368	chr2:69011368:G:A	2.99982e-06	-1.13299e-10	-1.2697	8.6663e-06	-1.13299e-10	-1.30667
69011718	chr2:69011718:G:C	5.03999e-05	2.81702	-1.26528	5.72322e-05	1.81491	-1.23391
69011736	chr2:69011736:T:G	5.25321e-05	2.89025	-1.29707	5.88642e-05	1.87925	-1.27013
69011737	chr2:69011737:G:C	5.24434e-05	2.88284	-1.29135	5.88633e-05	1.8727	-1.2636
69011968	chr2:69011968:C:CA	4.86145e-05	2.79818	-1.28251	5.51165e-05	1.79697	-1.25364
69011979	chr2:69011979:C:T	3.45985e-06	-1.13299e-10	-1.12702	1.02839e-05	-1.13299e-10	-1.13553
69012121	chr2:69012121:A:G	4.91588e-05	2.7917	-1.26489	5.59609e-05	1.79186	-1.23332
69012251	chr2:69012251:A:G	8.58199e-05	2.76716	-0.683158	0.000115455	1.83614	-0.55337
69012341	chr2:69012341:T:C	3.55555e-05	2.06077	-0.857925	4.26729e-05	1.08832	-0.800866
69012463	chr2:69012463:A:C	5.71762e-05	2.93936	-1.26147	6.3283e-05	1.9109	-1.2294
69012495	chr2:69012495:C:T	5.87214e-05	2.98527	-1.28072	6.43138e-05	1.94916	-1.25149
69012563	chr2:69012563:C:T	2.88945e-06	-1.13299e-10	-1.30719	8.56277e-06	-1.13299e-10	-1.31869
69012577	chr2:69012577:T:C	5.55351e-05	2.88288	-1.23411	6.5346e-05	1.89141	-1.17782
69012605	chr2:69012605:C:T	2.83242e-06	-1.13299e-10	-1.32712	8.73395e-06	-1.13299e-10	-1.29889
69012709	chr2:69012709:T:C	6.74722e-05	3.08254	-1.23907	7.35322e-05	2.03588	-1.20427
69012930	chr2:69012930:G:A	3.61307e-06	-1.13299e-10	-1.08369	1.07078e-05	-1.13299e-10	-1.09514
69013084	chr2:69013084:A:G	3.25207e-06	-1.13299e-10	-1.18896	9.5847e-06	-1.13299e-10	-1.20594
69013206	chr2:69013206:G:A	1.00162e-05	-1.13299e-10	-0.0640483	3.35439e-05	-1.13299e-10	0.0467417
69013458	chr2:69013458:G:A	1.03768e-05	-1.13299e-10	-0.0286799	3.55679e-05	-1.13299e-10	0.105332
69013740	chr2:69013740:G:C	8.4013e-05	2.06272	-3.69445e-10	9.26353e-05	1.06256	-3.69445e-10
69013952	chr2:69013952:C:T	3.04275e-06	-1.13299e-10	-1.25549	8.99996e-06	-1.13299e-10	-1.26889
69014127	chr2:69014127:A:G	3.20269e-05	-1.13299e-10	1.09833	0.000218915	-1.13299e-10	1.92257
69014414	chr2:69014414:A:AG	2.40568e-06	-1.50459	0.0141786	1.09911e-05	-1.5092	0.440179
69014828	chr2:69014828:T:G	2.52529e-06	-1.44189	-3.69445e-10	7.23532e-06	-1.48714	-3.69445e-10
69015139	chr2:69015139:G:A	1.89849e-06	-1.54592	-0.181267	8.79284e-06	-1.54967	0.257494
69015155	chr2:69015155:A:G	2.84055e-06	-1.13299e-10	-1.32425	8.37236e-06	-1.13299e-10	-1.34118
69015526	chr2:69015526:G:A	3.38383e-06	-1.13299e-10	-1.14924	1.20053e-05	-1.13299e-10	-0.98076
69015540	chr2:69015540:A:T	3.42477e-06	-1.13299e-10	-1.13722	1.21864e-05	-1.13299e-10	-0.965791
69015552	chr2:69015552:G:A	2.82685e-06	-1.13299e-10	-1.32909	8.29972e-06	-1.13299e-10	-1.34989
69015691	chr2:69015691:G:A	2.75667e-06	-1.13299e-10	-1.35423	8.10491e-06	-1.13299e-10	-1.37364
69015747	chr2:69015747:T:G	2.16563e-06	-1.53538	-0.060161	1.00626e-05	-1.53892	0.381629
69015948	chr2:69015948:G:A	6.95275e-05	1.87347	-3.69445e-10	7.84216e-05	0.895986	-3.69445e-10
69015966	chr2:69015966:G:GA	6.78531e-07	-1.57272	-1.18336	2.14719e-06	-1.57037	-1.13158
69016119	chr2:69016119:A:G	8.98155e-07	-1.57548	-0.900181	2.81866e-06	-1.57444	-0.855412
69016223	chr2:69016223:T:C	3.36507e-06	-1.13299e-10	-1.1548	9.98893e-06	-1.13299e-10	-1.16464
69016229	chr2:69016229:A:G	2.62642e-06	-1.53639	0.133765	1.15554e-05	-1.54974	0.530781
69016355	chr2:69016355:G:A	6.1096e-07	-1.57514	-1.28583	1.86344e-06	-1.57554	-1.26815
69016486	chr2:69016486:C:CAG	8.38703e-07	-1.2198	-1.32435	2.25259e-06	-1.31253	-1.3415
69016701	chr2:69016701:T:C	1.04143e-05	0.899859	-0.924933	3.28978e-05	1.00903	-0.981732
69016957	chr2:69016957:T:C	3.14605e-06	-1.13299e-10	-1.2221	9.07936e-06	-1.13299e-10	-1.26011
69017256	chr2:69017256:C:T	3.90295e-06	-1.13299e-10	-1.00652	1.14971e-05	-1.13299e-10	-1.02401
69017316	chr2:69017316:G:C	5.57752e-06	0.378728	-1.02823	1.74515e-05	0.470142	-1.07683
69017333	chr2:69017333:G:A	3.06599e-06	-1.13299e-10	-1.24788	9.31738e-06	-1.13299e-10	-1.23423
69017353	chr2:69017353:T:C	1.36217e-05	-1.48628	1.72969	4.91375e-05	-1.46792	1.89643
69017435	chr2:69017435:T:C	1.29153e-05	-1.13299e-10	0.190163	8.27339e-05	-1.13299e-10	0.949517
69017517	chr2:69017517:T:C	9.42721e-07	-1.57129	-0.855942	2.44711e-06	-1.57539	-0.995816
69017567	chr2:69017567:A:G	3.18034e-06	-1.13299e-10	-1.21126	9.47184e-06	-1.13299e-10	-1.21779
69018027	chr2:69018027:T:C	3.0101e-06	-1.13299e-10	-1.26628	8.599e-06	-1.13299e-10	-1.31447
69018096	chr2:69018096:T:G	1.37105e-06	-1.48533	-0.567343	5.70475e-06	-1.48229	-0.242527
69018102	chr2:69018102:A:G	1.20384e-06	-1.47735	-0.705386	4.86337e-06	-1.47405	-0.410335
69018220	chr2:69018220:T:C	3.66894e-05	-1.13299e-10	1.23424	0.000111999	-1.13299e-10	1.25237
69018646	chr2:69018646:T:C	2.69676e-06	-1.13299e-10	-1.3762	8.06796e-06	-1.13299e-10	-1.37821
69018726	chr2:69018726:T:C	2.69482e-06	-1.13299e-10	-1.37692	8.06654e-06	-1.13299e-10	-1.37839
69019419	chr2:69019419:T:C	2.92328e-06	-1.13299e-10	-1.29554	8.46743e-06	-1.13299e-10	-1.32989
69019685	chr2:69019685:C:T	6.27412e-07	-1.48658	-1.34782	1.78496e-06	-1.51685	-1.36987
69019692	chr2:69019692:A:C	4.34092e-06	-1.13299e-10	-0.900163	1.24179e-05	-1.13299e-10	-0.946972
69019717	chr2:69019717:T:C	2.90033e-06	-1.13299e-10	-1.30343	9.52165e-06	-1.13299e-10	-1.21255
69019736	chr2:69019736:T:C	1.69588e-06	-1.19146	-0.648581	6.01158e-06	-1.23268	-0.439748
69019805	chr2:69019805:T:A	4.80291e-06	-1.49826	0.699231	2.49723e-05	-1.52929	1.28094
69019812	chr2:69019812:TA:T	3.22586e-05	-1.13299e-10	1.10553	0.000212963	-1.13299e-10	1.89501
69019854	chr2:69019854:T:G	2.41919e-06	-1.48482	-3.69445e-10	6.77259e-06	-1.55323	-3.69445e-10
69019947	chr2:69019947:A:G	2.86283e-06	-0.569452	-0.746988	5.56542e-06	-1.06656	-0.682985
69020066	chr2:69020066:A:G	2.77252e-06	-1.13299e-10	-1.34849	8.36875e-06	-1.13299e-10	-1.34161
69020277	chr2:69020277:C:T	6.23797e-06	-1.13299e-10	-0.537595	1.75271e-05	-1.13299e-10	-0.602364
69020772	chr2:69020772:C:T	2.73583e-06	-1.13299e-10	-1.36181	8.33352e-06	-1.13299e-10	-1.34583
69021020	chr2:69021020:G:A	1.99285e-06	-1.57527	-0.103415	9.13621e-06	-1.57456	0.320691
69021050	chr2:69021050:A:G	3.02099e-06	-1.13299e-10	-1.26266	8.62763e-06	-1.13299e-10	-1.31114
69021258	chr2:69021258:T:C	1.62433e-06	-1.22174	-0.661421	6.14919e-06	-1.23669	-0.413101
69021265	chr2:69021265:A:G	1.53453e-06	-1.2164	-0.723626	5.75417e-06	-1.2312	-0.484986
69021398	chr2:69021398:T:A	3.10124e-06	-1.13299e-10	-1.23645	8.80402e-06	-1.13299e-10	-1.2909
69021445	chr2:69021445:G:T	3.0696e-06	-1.13299e-10	-1.2467	8.73387e-06	-1.13299e-10	-1.2989
69021574	chr2:69021574:T:A	3.07486e-06	-1.13299e-10	-1.24499	8.74511e-06	-1.13299e-10	-1.29762
69021603	chr2:69021603:C:T	3.27217e-06	-1.13299e-10	-1.1828	9.96411e-06	-1.13299e-10	-1.16712
69021755	chr2:69021755:T:G	4.03184e-06	-1.13299e-10	-0.974027	1.43459e-05	-1.13299e-10	-0.802648
69021770	chr2:69021770:G:A	2.7842e-06	-1.13299e-10	-1.34429	8.4066e-06	-1.13299e-10	-1.3371
69021995	chr2:69021995:C:T	2.7719e-06	-1.13299e-10	-1.34872	8.4834e-06	-1.13299e-10	-1.328
69022119	chr2:69022119:G:A	4.39885e-06	-1.13299e-10	-0.886906	1.25721e-05	-1.13299e-10	-0.934636
69022155	chr2:69022155:A:G	3.90185e-06	-1.13299e-10	-1.0068	1.20323e-05	-1.13299e-10	-0.978514
69022169	chr2:69022169:A:G	1.16468e-06	-1.22979	-0.986018	3.22559e-06	-1.23104	-1.06396
69022183	chr2:69022183:G:GC	3.03677e-06	-1.13299e-10	-1.25746	9.22211e-06	-1.13299e-10	-1.24451
69022296	chr2:69022296:T:C	7.91957e-07	-1.50824	-1.09326	2.96801e-06	-1.5047	-0.87352
69022429	chr2:69022429:T:A	3.11656e-06	-1.13299e-10	-1.23152	9.07397e-06	-1.13299e-10	-1.2607
69022632	chr2:69022632:A:G	3.03662e-06	-1.13299e-10	-1.2575	9.2215e-06	-1.13299e-10	-1.24457
69022740	chr2:69022740:T:C	8.45016e-07	-1.51462	-1.02203	3.2458e-06	-1.51037	-0.778377
69023136	chr2:69023136:T:C	2.79863e-06	-1.57537	0.236249	8.24189e-06	-1.57065	0.213766
69023231	chr2:69023231:T:C	2.92521e-06	-1.13299e-10	-1.29488	8.33784e-06	-1.13299e-10	-1.34531
69023284	chr2:69023284:G:T	2.96862e-06	-1.13299e-10	-1.28015	9.00742e-06	-1.13299e-10	-1.26806
69023379	chr2:69023379:T:C	1.06282e-06	-1.56212	-0.745205	4.33588e-06	-1.56036	-0.438833
69023500	chr2:69023500:G:A	7.20514e-06	-1.13299e-10	-0.393456	2.38813e-05	-1.13299e-10	-0.293016
69023655	chr2:69023655:G:A	3.98879e-06	-1.13299e-10	-0.984762	1.6721e-05	-1.13299e-10	-0.649445
69023787	chr2:69023787:G:A	3.23166e-06	-1.13299e-10	-1.19525	1.11181e-05	-1.13299e-10	-1.05754
69024117	chr2:69024117:A:C	4.41703e-06	-1.56693	0.684151	1.25101e-05	-1.51258	0.573006
69024313	chr2:69024313:G:A	2.7259e-06	-1.13299e-10	-1.36545	8.20583e-06	-1.13299e-10	-1.36127
69024678	chr2:69024678:A:G	2.96361e-06	-1.13299e-10	-1.28184	1.09318e-05	-1.13299e-10	-1.07444
69024687	chr2:69024687:ATC:A	2.81256e-06	-1.13299e-10	-1.33416	8.49908e-06	-1.13299e-10	-1.32615
69024842	chr2:69024842:T:G	5.79453e-07	-1.56853	-1.34539	1.76063e-06	-1.53588	-1.36456
69024975	chr2:69024975:A:C	2.81483e-06	-1.13299e-10	-1.33335	8.15513e-06	-1.13299e-10	-1.36746
69024994	chr2:69024994:T:C	2.45927e-06	-1.46839	-3.69445e-10	6.8327e-06	-1.54439	-3.69445e-10
69025373	chr2:69025373:G:C	2.70098e-06	-1.13299e-10	-1.37464	8.83412e-06	-1.13299e-10	-1.28749
69025609	chr2:69025609:T:C	5.69562e-06	-1.13299e-10	-0.628552	2.64908e-05	-1.13299e-10	-0.189317
69025631	chr2:69025631:TAAGAG:T	1.06998e-06	-1.49666	-0.803949	2.91567e-06	-1.48269	-0.913319
69025663	chr2:69025663:T:G	2.96122e-06	-1.13299e-10	-1.28265	9.09729e-06	-1.13299e-10	-1.25814
69025711	chr2:69025711:A:G	3.00168e-06	-1.13299e-10	-1.26908	9.10651e-06	-1.13299e-10	-1.25712
69025743	chr2:69025743:G:A	2.4383e-06	-1.47695	-3.69445e-10	6.79924e-06	-1.5493	-3.69445e-10
69026077	chr2:69026077:G:A	1.03987e-06	-1.44701	-0.882147	2.86872e-06	-1.42941	-0.982839
69026100	chr2:69026100:A:T	2.69311e-06	-1.13299e-10	-1.37755	8.08513e-06	-1.13299e-10	-1.37609
69026895	chr2:69026895:G:A	4.25008e-06	-1.13299e-10	-0.921312	1.81019e-05	-1.13299e-10	-0.570098
69026967	chr2:69026967:C:T	9.38713e-07	-1.50319	-0.928306	3.64906e-06	-1.51814	-0.653504
69027093	chr2:69027093:C:T	3.2072e-06	-1.13299e-10	-1.20285	9.92082e-06	-1.13299e-10	-1.17148
69027164	chr2:69027164:A:G	4.00361e-06	-1.13299e-10	-0.981054	1.1522e-05	-1.13299e-10	-1.02185
69027254	chr2:69027254:T:C	3.15495e-06	-1.13299e-10	-1.21928	9.57247e-06	-1.13299e-10	-1.20722
69027288	chr2:69027288:G:A	6.58726e-07	-1.57478	-1.21091	1.94893e-06	-1.53999	-1.25884
69027398	chr2:69027398:G:T	2.71358e-06	-1.13299e-10	-1.36998	8.23494e-06	-1.13299e-10	-1.35773
69027804	chr2:69027804:T:A	5.97286e-07	-1.53871	-1.3449	1.84709e-06	-1.48215	-1.37035
69027925	chr2:69027925:G:A	4.10374e-06	-1.13299e-10	-0.956351	1.72821e-05	-1.13299e-10	-0.616444
69028141	chr2:69028141:T:G	3.86144e-06	-1.13299e-10	-1.01721	1.59536e-05	-1.13299e-10	-0.696428
69028173	chr2:69028173:C:G	4.23001e-06	-0.926046	-3.69445e-10	1.07562e-05	-1.09063	-3.69445e-10
69028217	chr2:69028217:G:A	3.07211e-06	-1.13299e-10	-1.24589	9.32171e-06	-1.13299e-10	-1.23377
69028516	chr2:69028516:A:G	2.47548e-06	-1.46182	-3.69445e-10	6.85432e-06	-1.54123	-3.69445e-10
69028732	chr2:69028732:C:G	2.87115e-06	-1.13299e-10	-1.31354	8.69592e-06	-1.13299e-10	-1.30326
69028873	chr2:69028873:T:A	2.97952e-05	-1.13299e-10	1.0261	8.0231e-05	-1.13299e-10	0.918797
69029097	chr2:69029097:C:T	3.61104e-06	-1.13299e-10	-1.08425	1.47993e-05	-1.13299e-10	-0.771535
69029283	chr2:69029283:A:G	2.96811e-06	-1.13299e-10	-1.28032	8.56336e-06	-1.13299e-10	-1.31862
69029410	chr2:69029410:T:A	5.02022e-06	-1.13299e-10	-0.754776	2.30222e-05	-1.13299e-10	-0.329656
69029527	chr2:69029527:A:C	1.49433e-05	0.336014	-3.69445e-10	3.82566e-05	0.178202	-3.69445e-10
69029678	chr2:69029678:T:A	2.71667e-06	-1.13299e-10	-1.36884	8.67167e-06	-1.13299e-10	-1.30605
69029741	chr2:69029741:C:T	2.48677e-06	-1.45727	-3.69445e-10	6.87224e-06	-1.53862	-3.69445e-10
69029770	chr2:69029770:C:T	4.19224e-06	-1.13299e-10	-0.935014	1.24115e-05	-1.13299e-10	-0.947488
69029771	chr2:69029771:G:A	1.62189e-06	-1.43626	-0.448393	4.51444e-06	-1.40952	-0.54931
69029788	chr2:69029788:T:TG	2.76234e-06	-1.13299e-10	-1.35217	8.21129e-06	-1.13299e-10	-1.3606
69029795	chr2:69029795:A:G	2.75738e-06	-1.13299e-10	-1.35397	8.19911e-06	-1.13299e-10	-1.36209
69030057	chr2:69030057:C:T	2.79156e-06	-1.34165	-3.69445e-10	7.13893e-06	-1.50055	-3.69445e-10
69030363	chr2:69030363:G:T	4.52922e-06	-1.13299e-10	-0.857701	1.96765e-05	-1.13299e-10	-0.48669
69030398	chr2:69030398:C:T	3.26003e-06	-1.13299e-10	-1.18651	9.59754e-06	-1.13299e-10	-1.20461
69030907	chr2:69030907:G:GA	1.65979e-06	-1.15121	-0.710353	4.34722e-06	-1.27547	-0.721109
69031011	chr2:69031011:T:A	2.82125e-06	-1.13299e-10	-1.33107	8.52524e-06	-1.13299e-10	-1.32308
69031356	chr2:69031356:T:C	2.50086e-06	-1.45162	-3.69445e-10	7.50347e-06	-1.45075	-3.69445e-10
69031419	chr2:69031419:A:G	3.09746e-06	-1.13299e-10	-1.23767	1.09813e-05	-1.13299e-10	-1.06992
69031730	chr2:69031730:T:C	3.85319e-06	-1.13299e-10	-1.01935	1.14603e-05	-1.13299e-10	-1.02723
69031767	chr2:69031767:A:C	2.91092e-06	-0.621693	-0.678088	4.40954e-06	-1.11653	-0.865814
69031959	chr2:69031959:A:G	2.79002e-06	-1.13299e-10	-1.3422	9.70356e-06	-1.13299e-10	-1.19362
69032139	chr2:69032139:T:G	2.08168e-06	-1.56426	-0.0708113	6.29512e-06	-1.56474	-0.0615945
69032425	chr2:69032425:G:A	2.25676e-05	-1.13299e-10	0.748264	0.000142646	-1.13299e-10	1.49425
69032426	chr2:69032426:A:G	1.70598e-06	-1.5707	-0.263409	5.14036e-06	-1.57092	-0.258073
69032642	chr2:69032642:GT:G	2.96592e-06	-1.13299e-10	-1.28106	8.99811e-06	-1.13299e-10	-1.2691
69032938	chr2:69032938:A:T	5.19536e-05	-1.13299e-10	1.5821	0.000385938	-1.13299e-10	2.48956
69033126	chr2:69033126:A:G	2.35073e-06	-1.51353	-3.69445e-10	6.68642e-06	-1.56603	-3.69445e-10
69033168	chr2:69033168:A:G	1.19008e-05	-1.13299e-10	0.108351	7.36531e-05	-1.13299e-10	0.833253
69033656	chr2:69033656:T:G	2.40344e-06	-1.49135	-3.69445e-10	6.74897e-06	-1.55672	-3.69445e-10
69033898	chr2:69033898:A:G	2.75903e-06	-1.13299e-10	-1.35337	8.20355e-06	-1.13299e-10	-1.36155
69034182	chr2:69034182:A:G	2.37659e-06	-1.50259	-3.69445e-10	6.71951e-06	-1.5611	-3.69445e-10
69034597	chr2:69034597:AT:A	2.88826e-06	-1.13299e-10	-1.3076	8.62504e-06	-1.13299e-10	-1.31144
69034624	chr2:69034624:C:G	2.88054e-06	-1.13299e-10	-1.31027	8.25865e-06	-1.13299e-10	-1.35485
69035025	chr2:69035025:G:A	3.37496e-06	-1.13299e-10	-1.15187	1.30009e-05	-1.13299e-10	-0.901092
69035157	chr2:69035157:G:A	1.47325e-06	-1.56551	-0.415275	4.51876e-06	-1.56607	-0.391805
69035469	chr2:69035469:T:C	5.81633e-07	-1.53344	-1.37673	1.90422e-06	-1.44385	-1.37819
69035502	chr2:69035502:C:T	6.37423e-06	-1.13299e-10	-0.515987	3.05151e-05	-1.13299e-10	-0.0478904
69035777	chr2:69035777:T:C	3.98364e-06	-1.13299e-10	-0.986053	1.66126e-05	-1.13299e-10	-0.65595
69035812	chr2:69035812:T:C	5.72379e-06	-0.976051	0.352433	2.39856e-05	-0.998575	0.709914
69035814	chr2:69035814:C:T	1.41948e-06	-1.51709	-0.500866	5.46768e-06	-1.50112	-0.266133
69035988	chr2:69035988:C:T	4.75726e-06	-1.13299e-10	-0.808579	1.92955e-05	-1.13299e-10	-0.506239
69036046	chr2:69036046:A:G	6.59217e-07	-1.4925	-1.29246	1.92859e-06	-1.4792	-1.33012
69036208	chr2:69036208:A:G	3.23245e-06	-1.13299e-10	-1.19501	9.51781e-06	-1.13299e-10	-1.21295
69036433	chr2:69036433:A:G	2.6363e-05	-1.13299e-10	0.90371	6.89616e-05	-1.13299e-10	0.767437
69036528	chr2:69036528:C:T	2.03764e-06	-1.56641	-0.0900496	6.32966e-06	-1.56551	-0.0553592
69036529	chr2:69036529:G:A	6.4499e-07	-1.52956	-1.27721	1.85456e-06	-1.56811	-1.28035
69036679	chr2:69036679:T:TGC	2.49214e-06	-1.45511	-3.69445e-10	6.87729e-06	-1.53789	-3.69445e-10
69036962	chr2:69036962:A:G	3.63319e-06	-1.13299e-10	-1.07814	1.1437e-05	-1.13299e-10	-1.02926
69037441	chr2:69037441:G:A	3.59217e-06	0.0874701	-1.17696	1.09329e-05	0.117682	-1.19202
69037617	chr2:69037617:A:G	6.44734e-06	-1.13299e-10	-0.504582	3.08576e-05	-1.13299e-10	-0.0367286
69037813	chr2:69037813:A:G	2.99091e-06	-1.13299e-10	-1.27267	8.61292e-06	-1.13299e-10	-1.31285
69037833	chr2:69037833:T:C	2.80365e-06	-1.13299e-10	-1.33733	8.38135e-06	-1.13299e-10	-1.3401
69038092	chr2:69038092:C:T	2.87137e-06	-1.13299e-10	-1.31346	1.01317e-05	-1.13299e-10	-1.15044
69038508	chr2:69038508:G:A	2.74459e-06	-1.13299e-10	-1.35862	8.16848e-06	-1.13299e-10	-1.36583
69038911	chr2:69038911:A:G	9.58286e-06	0.972039	-1.08031	2.77569e-05	0.95404	-1.09667
69039159	chr2:69039159:G:A	2.80235e-06	-1.13299e-10	-1.33779	8.23955e-06	-1.13299e-10	-1.35717
69039240	chr2:69039240:G:T	3.54974e-06	-1.13299e-10	-1.10138	1.09165e-05	-1.13299e-10	-1.07584
69039320	chr2:69039320:A:G	2.80117e-06	-1.13299e-10	-1.33821	8.14327e-06	-1.13299e-10	-1.36892
69039672	chr2:69039672:C:T	1.73214e-05	-1.13299e-10	0.48369	0.000103484	-1.13299e-10	1.17331
69039734	chr2:69039734:C:T	1.4962e-06	-1.32776	-0.637566	4.05473e-06	-1.30256	-0.763669
69039752	chr2:69039752:A:G	2.75598e-06	-1.13299e-10	-1.35448	8.31101e-06	-1.13299e-10	-1.34853
69039994	chr2:69039994:A:G	3.32892e-06	-1.13299e-10	-1.1656	1.01204e-05	-1.13299e-10	-1.15156
69040002	chr2:69040002:G:A	5.22554e-06	-0.482307	-0.232384	1.58464e-05	-0.506058	-0.197115
69040172	chr2:69040172:T:C	4.36559e-06	-1.13299e-10	-0.894498	1.43261e-05	-1.13299e-10	-0.80403
69040196	chr2:69040196:A:G	9.6405e-07	-1.28318	-1.12169	3.84275e-06	-1.12725	-0.992677
69040461	chr2:69040461:G:C	9.64763e-06	0.887246	-0.988783	2.79079e-05	0.87182	-1.00902
69040688	chr2:69040688:A:G	2.70449e-06	-1.13299e-10	-1.37334	8.30038e-06	-1.13299e-10	-1.34981
69040878	chr2:69040878:A:G	3.70217e-06	-1.13299e-10	-1.05933	1.10683e-05	-1.13299e-10	-1.06203
69041014	chr2:69041014:G:A	5.09988e-06	-1.13299e-10	-0.739033	1.53932e-05	-1.13299e-10	-0.732188
69041131	chr2:69041131:T:G	3.4004e-06	-1.13299e-10	-1.14436	1.09529e-05	-1.13299e-10	-1.07251
69041145	chr2:69041145:G:A	5.03298e-06	-0.458485	-0.293754	1.52361e-05	-0.482631	-0.259815
69041966	chr2:69041966:T:C	4.50862e-06	-1.13299e-10	-0.862258	1.49842e-05	-1.13299e-10	-0.759119
69042677	chr2:69042677:C:T	1.86466e-06	-0.874877	-0.870295	8.80083e-06	-0.817393	-0.473873
69042761	chr2:69042761:C:T	5.95414e-07	-1.52173	-1.36502	1.94476e-06	-1.4253	-1.37567
69042762	chr2:69042762:G:A	7.80593e-06	-0.338034	0.024668	2.39957e-05	-0.359606	0.0713688
69042934	chr2:69042934:T:C	2.94111e-05	-1.13299e-10	1.01312	0.000206528	-1.13299e-10	1.86432
69042939	chr2:69042939:G:T	1.24894e-06	-0.921083	-1.22487	4.98323e-06	-0.871763	-0.988272
69043080	chr2:69043080:A:G	6.15807e-07	-1.50654	-1.34653	2.01366e-06	-1.40082	-1.36534
69043374	chr2:69043374:A:G	6.15075e-07	-1.48387	-1.37039	2.05925e-06	-1.36597	-1.3778
69043988	chr2:69043988:C:T	6.4309e-06	-0.443697	-0.0634387	1.96714e-05	-0.467659	-0.0192904
69044052	chr2:69044052:G:A	7.12358e-05	-1.13299e-10	1.89775	0.000219587	-1.13299e-10	1.92564
69044106	chr2:69044106:C:T	6.12105e-06	-0.508404	-0.0481123	1.87507e-05	-0.530835	-0.00404518
69044169	chr2:69044169:C:T	9.91314e-07	-1.3824	-0.994578	2.90143e-06	-1.35058	-1.05033
69044961	chr2:69044961:G:A	5.01818e-06	-0.755183	-3.69445e-10	9.54847e-06	-1.20973	-3.69445e-10
69044974	chr2:69044974:G:A	4.92805e-06	-0.507794	-0.265514	1.49749e-05	-0.531568	-0.228168
69044984	chr2:69044984:C:T	5.01097e-05	1.41828	0.127685	0.000217253	1.33269	0.582258
69045364	chr2:69045364:A:T	6.97966e-06	-1.13299e-10	-0.425251	3.4736e-05	-1.13299e-10	0.0816649
69045640	chr2:69045640:A:G	1.32603e-06	-0.951226	-1.13484	3.87634e-06	-0.943403	-1.16782
69045667	chr2:69045667:G:C	4.79206e-06	-1.52631	0.725024	1.41253e-05	-1.43538	0.61724
69045855	chr2:69045855:T:C	5.61586e-06	-1.13299e-10	-0.642655	2.13583e-05	-1.13299e-10	-0.404674
69046439	chr2:69046439:C:T	2.2647e-06	-1.55081	-3.69445e-10	7.2995e-06	-1.47831	-3.69445e-10
69046532	chr2:69046532:T:C	4.41857e-06	-1.13299e-10	-0.882433	1.64715e-05	-1.13299e-10	-0.664482
69046795	chr2:69046795:T:C	6.71682e-07	-1.54865	-1.21758	2.0717e-06	-1.47447	-1.26328
69046817	chr2:69046817:C:G	6.55245e-06	0.650066	-1.13848	1.86909e-05	0.61932	-1.1574
69046820	chr2:69046820:A:T	2.75813e-06	-1.13299e-10	-1.3537	8.26182e-06	-1.13299e-10	-1.35447
69047249	chr2:69047249:G:A	2.70059e-06	-1.13299e-10	-1.37478	8.13671e-06	-1.13299e-10	-1.36973
69047855	chr2:69047855:A:G	1.13034e-05	1.06198	-1.00513	3.21362e-05	1.02977	-1.0259
69048186	chr2:69048186:C:T	2.93936e-06	-1.13299e-10	-1.29006	8.33435e-06	-1.13299e-10	-1.34573
69048296	chr2:69048296:C:G	5.29912e-06	-1.13299e-10	-0.700708	2.09737e-05	-1.13299e-10	-0.422844
69048702	chr2:69048702:T:C	6.92489e-07	-1.36929	-1.36642	2.09889e-06	-1.34838	-1.37633
69048817	chr2:69048817:A:G	2.8789e-06	-1.13299e-10	-1.31084	9.23563e-06	-1.13299e-10	-1.24304
69049167	chr2:69049167:C:T	2.56099e-06	-0.294409	-1.13345	9.22973e-06	-0.22147	-1.02221
69049173	chr2:69049173:T:C	8.76341e-07	-1.17196	-1.32829	2.83134e-06	-1.1195	-1.30587
69049601	chr2:69049601:C:T	2.83626e-06	-1.32576	-3.69445e-10	9.34574e-06	-1.23119	-3.69445e-10
69050215	chr2:69050215:T:C	3.75126e-06	-1.13299e-10	-1.04616	1.17871e-05	-1.13299e-10	-0.999105
69050318	chr2:69050318:A:G	4.55722e-06	-1.13299e-10	-0.851537	1.37679e-05	-1.13299e-10	-0.843771
69050373	chr2:69050373:C:A	3.68828e-06	-1.13299e-10	-1.06309	1.20268e-05	-1.13299e-10	-0.978971
69051014	chr2:69051014:G:T	2.72324e-06	-1.36643	-3.69445e-10	7.29399e-06	-1.47906	-3.69445e-10
69051243	chr2:69051243:A:G	4.25334e-06	-0.0537288	-0.866818	1.60513e-05	0.0298611	-0.720183
69051246	chr2:69051246:G:C	2.77513e-06	-1.13299e-10	-1.34755	8.07496e-06	-1.13299e-10	-1.37734
69052167	chr2:69052167:T:C	3.05293e-06	-1.25215	-3.69445e-10	8.64139e-06	-1.30955	-3.69445e-10
69053045	chr2:69053045:T:C	4.26955e-06	-1.13299e-10	-0.916741	1.31611e-05	-1.13299e-10	-0.88885
69053780	chr2:69053780:G:A	7.30446e-06	0.438677	-0.818442	2.1464e-05	0.428314	-0.828049
69053994	chr2:69053994:A:G	2.90303e-06	-1.30249	-3.69445e-10	7.62009e-06	-1.43532	-3.69445e-10
69054161	chr2:69054161:T:C	1.64437e-05	0.431695	-3.69445e-10	2.92276e-05	-0.0909999	-3.69445e-10
69054180	chr2:69054180:AT:A	2.57347e-05	-1.13299e-10	0.879591	0.000187037	-1.13299e-10	1.76519
69054213	chr2:69054213:C:A	7.19582e-06	-1.13299e-10	-0.394749	3.57837e-05	-1.13299e-10	0.111381
69054378	chr2:69054378:T:A	2.69251e-06	-1.13299e-10	-1.37778	8.0932e-06	-1.13299e-10	-1.37509
69055000	chr2:69055000:C:T	7.18542e-06	-1.13299e-10	-0.396196	3.58795e-05	-1.13299e-10	0.114054
69055192	chr2:69055192:G:A	7.34156e-06	0.447989	-0.822687	2.1555e-05	0.436178	-0.831682
69055400	chr2:69055400:C:G	1.96148e-06	-0.536492	-1.15806	5.61098e-06	-0.569616	-1.17177
69055659	chr2:69055659:G:A	2.56984e-06	-0.0705794	-1.35383	8.15813e-06	-0.0382734	-1.32882
69055768	chr2:69055768:C:A	6.83069e-06	-1.13299e-10	-0.446824	3.36605e-05	-1.13299e-10	0.0502109
69056438	chr2:69056438:C:T	2.74412e-06	-1.13299e-10	-1.35879	8.70434e-06	-1.13299e-10	-1.30229
69056518	chr2:69056518:A:G	3.84011e-06	-1.13299e-10	-1.02275	1.26324e-05	-1.13299e-10	-0.92985
69056780	chr2:69056780:T:C	9.64647e-07	-1.20743	-1.19681	3.16548e-06	-1.15695	-1.15685
69057121	chr2:69057121:T:G	3.01007e-06	-1.13299e-10	-1.26629	8.98971e-06	-1.13299e-10	-1.27003
69057459	chr2:69057459:A:T	6.78937e-07	-1.37913	-1.37635	2.10787e-06	-1.3557	-1.36473
69057464	chr2:69057464:A:G	4.10816e-06	-1.13299e-10	-0.955274	1.23717e-05	-1.13299e-10	-0.950702
69058102	chr2:69058102:C:T	6.52863e-06	-0.123899	-0.368154	1.77621e-05	-0.327451	-0.261596
69058249	chr2:69058249:A:T	8.97938e-07	-1.37069	-1.10522	2.60908e-06	-1.34506	-1.16205
69058320	chr2:69058320:C:A	2.91093e-06	-1.13299e-10	-1.29978	8.46265e-06	-1.13299e-10	-1.33045
69058671	chr2:69058671:T:A	8.54576e-06	0.499505	-0.72232	2.51417e-05	0.4887	-0.730283
69058824	chr2:69058824:T:C	2.71635e-06	-1.13299e-10	-1.36896	8.0663e-06	-1.13299e-10	-1.37842
69059083	chr2:69059083:G:A	8.62127e-06	0.526052	-0.740069	2.53763e-05	0.515506	-0.747804
69059212	chr2:69059212:T:C	2.83688e-06	-1.32555	-3.69445e-10	7.49804e-06	-1.45147	-3.69445e-10
69059389	chr2:69059389:A:G	4.75875e-06	-1.13299e-10	-0.808265	1.43747e-05	-1.13299e-10	-0.800646
69059525	chr2:69059525:C:CTGGA	4.41437e-06	-1.13299e-10	-0.883386	1.33189e-05	-1.13299e-10	-0.876929
69059649	chr2:69059649:G:C	1.9958e-06	-1.50221	-0.174991	6.11072e-06	-1.39511	-0.260961
69059930	chr2:69059930:G:A	4.6031e-06	-1.13299e-10	-0.841521	1.3903e-05	-1.13299e-10	-0.83401
69060145	chr2:69060145:G:T	9.12561e-06	0.606108	-0.763274	2.69291e-05	0.596815	-0.769722
69060410	chr2:69060410:A:G	2.5091e-06	-0.692919	-0.755408	7.63363e-06	-0.712386	-0.721164
69060411	chr2:69060411:T:C	3.75108e-06	-1.13299e-10	-1.04621	1.22528e-05	-1.13299e-10	-0.960362
69060726	chr2:69060726:C:T	2.99007e-06	-1.13299e-10	-1.27295	8.76037e-06	-1.13299e-10	-1.29587
69060811	chr2:69060811:A:G	4.3452e-05	-1.13299e-10	1.40341	0.000345885	-1.13299e-10	2.37999
69060820	chr2:69060820:A:G	2.91572e-06	-1.13299e-10	-1.29813	8.34726e-06	-1.13299e-10	-1.34418
69060866	chr2:69060866:G:A	1.26048e-05	-1.13299e-10	0.16583	7.02757e-05	-1.13299e-10	0.786313
69060875	chr2:69060875:C:T	2.68293e-06	-1.38134	-3.69445e-10	6.90829e-06	-1.53339	-3.69445e-10
69060888	chr2:69060888:A:G	3.01212e-06	-0.641564	-0.624041	9.09579e-06	-0.662284	-0.596017
69061015	chr2:69061015:T:C	2.83804e-06	-1.13299e-10	-1.32514	9.22206e-06	-1.13299e-10	-1.24451
69061076	chr2:69061076:A:G	5.29704e-06	-0.501864	-0.199238	1.7205e-05	-0.504956	-0.115959
69061302	chr2:69061302:G:A	9.09477e-07	-1.52034	-0.942797	2.84522e-06	-1.42513	-0.995345
69061540	chr2:69061540:G:A	4.94616e-06	-0.769638	-3.69445e-10	2.0541e-05	-0.443689	-3.69445e-10
69061694	chr2:69061694:G:C	8.52027e-07	-1.3886	-1.13979	2.51289e-06	-1.36342	-1.18126
69061716	chr2:69061716:A:C	6.48856e-07	-1.4798	-1.321	1.79943e-06	-1.51803	-1.36061
69061794	chr2:69061794:A:G	3.05044e-06	-1.13299e-10	-1.25296	9.51376e-06	-1.13299e-10	-1.21337
69061963	chr2:69061963:CAT:C	2.77574e-06	-1.13299e-10	-1.34733	8.17178e-06	-1.13299e-10	-1.36543
69061981	chr2:69061981:T:C	2.80238e-06	-1.13299e-10	-1.33778	8.21964e-06	-1.13299e-10	-1.35959
69062095	chr2:69062095:G:A	2.69535e-06	-1.13299e-10	-1.37672	8.13096e-06	-1.13299e-10	-1.37043
69062131	chr2:69062131:T:C	8.5061e-06	0.46874	-0.696206	2.48166e-05	0.45289	-0.70749
69062696	chr2:69062696:G:A	3.04558e-06	-1.25456	-3.69445e-10	7.89099e-06	-1.40039	-3.69445e-10
69063315	chr2:69063315:A:T	9.61452e-07	-1.02931	-1.37825	2.57296e-06	-1.15086	-1.3702
69063571	chr2:69063571:C:CA	2.24189e-06	-1.56093	-3.69445e-10	7.15613e-06	-1.49814	-3.69445e-10
69063734	chr2:69063734:T:A	9.19845e-07	-1.16811	-1.28369	2.87814e-06	-1.10922	-1.29975
69063900	chr2:69063900:A:G	2.55909e-06	-1.4286	-3.69445e-10	7.00242e-06	-1.51986	-3.69445e-10
69063982	chr2:69063982:G:A	2.7411e-06	-1.35989	-3.69445e-10	7.33589e-06	-1.47333	-3.69445e-10
69064324	chr2:69064324:G:A	3.04807e-06	-1.13299e-10	-1.25374	9.98165e-06	-1.13299e-10	-1.16536
69064931	chr2:69064931:GA:G	2.71494e-06	-1.13299e-10	-1.36948	8.19663e-06	-1.13299e-10	-1.36239
69065016	chr2:69065016:A:G	6.08655e-07	-1.48997	-1.37478	2.03394e-06	-1.38175	-1.37439
69065056	chr2:69065056:A:C	2.33705e-06	-1.51936	-3.69445e-10	8.25799e-06	-1.35493	-3.69445e-10
69065092	chr2:69065092:G:C	2.45766e-06	-0.847215	-0.621825	7.50935e-06	-0.870288	-0.579676
69065130	chr2:69065130:G:A	4.71915e-06	-1.13299e-10	-0.816621	2.08203e-05	-1.13299e-10	-0.430183
69065158	chr2:69065158:G:A	1.01602e-05	-1.13299e-10	-0.0497706	5.56592e-05	-1.13299e-10	0.553134
69065182	chr2:69065182:T:C	2.22885e-06	-0.965828	-0.600936	6.8228e-06	-0.98632	-0.559522
69065598	chr2:69065598:T:C	4.33e-06	-1.13299e-10	-0.902682	1.34863e-05	-1.13299e-10	-0.864438
69065615	chr2:69065615:G:A	6.0863e-07	-1.51889	-1.34591	1.97782e-06	-1.41924	-1.36488
69065675	chr2:69065675:A:G	2.89589e-06	-1.13299e-10	-1.30496	8.77348e-06	-1.13299e-10	-1.29438
69066051	chr2:69066051:A:G	8.37704e-06	-1.13299e-10	-0.242755	4.0307e-05	-1.13299e-10	0.230412
69066064	chr2:69066064:A:G	4.41161e-06	-1.13299e-10	-0.884009	1.37412e-05	-1.13299e-10	-0.845716
69066106	chr2:69066106:A:G	5.21921e-06	0.450928	-1.16683	1.47582e-05	0.388679	-1.16299
69066359	chr2:69066359:T:C	2.70257e-06	-1.13299e-10	-1.37405	8.14532e-06	-1.13299e-10	-1.36867
69066879	chr2:69066879:G:A	1.32349e-05	0.214611	-3.69445e-10	3.39429e-05	0.0585663	-3.69445e-10
69067889	chr2:69067889:AAAC:A	2.86448e-06	-1.13299e-10	-1.31586	8.71256e-06	-1.13299e-10	-1.30135
69068233	chr2:69068233:G:T	4.80316e-06	-1.13299e-10	-0.798977	1.37414e-05	-1.13299e-10	-0.845699
69068569	chr2:69068569:T:C	4.12778e-06	-1.13299e-10	-0.95051	1.18949e-05	-1.13299e-10	-0.990002
69069006	chr2:69069006:G:A	3.49194e-06	-1.13299e-10	-1.11779	1.01878e-05	-1.13299e-10	-1.14492
69069068	chr2:69069068:C:T	3.06441e-06	-1.13299e-10	-1.2484	9.40623e-06	-1.13299e-10	-1.22474
69069304	chr2:69069304:C:G	4.73107e-06	-0.766963	-0.0471358	1.86588e-05	-1.00863	0.468834
69069310	chr2:69069310:T:G	3.9878e-06	-0.75582	-0.22919	1.51505e-05	-1.00048	0.252399
69069367	chr2:69069367:C:G	3.37203e-06	-1.13299e-10	-1.15273	1.04684e-05	-1.13299e-10	-1.11775
69069378	chr2:69069378:C:T	1.26392e-06	-1.07381	-1.06022	4.26603e-06	-1.21726	-0.798168
69069781	chr2:69069781:C:T	6.87352e-07	-1.36624	-1.37691	2.03588e-06	-1.38402	-1.37117
69069885	chr2:69069885:C:T	1.27798e-06	-0.745207	-1.37776	6.12764e-06	-0.275549	-1.37775
69069931	chr2:69069931:C:T	1.72865e-05	-1.13299e-10	0.481678	5.71233e-05	-1.13299e-10	0.5791
69069995	chr2:69069995:G:A	2.75202e-06	-1.13299e-10	-1.35591	8.17045e-06	-1.13299e-10	-1.36559
69070151	chr2:69070151:C:T	3.20551e-06	-0.496336	-0.707041	1.46108e-05	-0.223188	-0.561166
69070178	chr2:69070178:G:A	4.87059e-06	-1.13299e-10	-0.785034	1.71737e-05	-1.13299e-10	-0.622736
69070309	chr2:69070309:G:C	9.99078e-07	-1.14643	-1.22274	4.60348e-06	-0.833098	-1.1062
69070882	chr2:69070882:C:A	6.82959e-07	-1.3747	-1.37487	2.09271e-06	-1.38338	-1.34427
69071108	chr2:69071108:G:A	2.74639e-06	-1.13299e-10	-1.35796	8.12793e-06	-1.13299e-10	-1.37081
69071685	chr2:69071685:T:C	1.71266e-06	-0.511718	-1.31848	6.598e-06	-0.222554	-1.35679
69071722	chr2:69071722:T:G	5.54493e-06	-0.655367	-3.69445e-10	2.21633e-05	-0.367674	-3.69445e-10
69072132	chr2:69072132:G:C	6.9412e-07	-1.36006	-1.3733	2.08086e-06	-1.35722	-1.37611
69072250	chr2:69072250:A:T	1.81043e-06	-0.635481	-1.1392	7.28207e-06	-0.39083	-1.08987
69072485	chr2:69072485:C:T	2.72059e-06	-1.13299e-10	-1.3674	8.23467e-06	-1.13299e-10	-1.35776
69072502	chr2:69072502:G:A	2.73147e-06	-1.13299e-10	-1.36341	8.10537e-06	-1.13299e-10	-1.37359
69072522	chr2:69072522:A:C	3.43192e-06	-1.13299e-10	-1.13513	9.93073e-06	-1.13299e-10	-1.17048
69072725	chr2:69072725:A:G	2.82432e-06	-1.13299e-10	-1.32998	8.34627e-06	-1.13299e-10	-1.3443
69072788	chr2:69072788:T:A	5.9767e-06	-1.13299e-10	-0.580382	1.97717e-05	-1.13299e-10	-0.481861
69072955	chr2:69072955:G:C	1.07583e-06	-0.918392	-1.37676	4.92432e-06	-0.49455	-1.37738
69072956	chr2:69072956:GGAC:G	1.07969e-06	-0.916748	-1.37483	4.94251e-06	-0.492475	-1.37576
69072961	chr2:69072961:G:A	1.08094e-06	-0.913659	-1.37676	4.95026e-06	-0.489296	-1.37738
69073059	chr2:69073059:T:C	2.53339e-06	-1.43869	-3.69445e-10	7.70539e-06	-1.42419	-3.69445e-10
69073142	chr2:69073142:C:T	4.49705e-06	-1.13299e-10	-0.864828	1.54852e-05	-1.13299e-10	-0.726226
69073332	chr2:69073332:C:T	1.71238e-06	-1.18052	-0.64984	6.93918e-06	-1.19758	-0.331351
69073523	chr2:69073523:A:G	1.32546e-05	-1.13299e-10	0.216091	3.62166e-05	-1.13299e-10	0.123405
69073602	chr2:69073602:G:A	1.52464e-06	-1.41587	-0.530617	5.36121e-06	-1.39333	-0.393589
69074080	chr2:69074080:G:A	2.62927e-06	-1.40154	-3.69445e-10	6.84283e-06	-1.54291	-3.69445e-10
69074399	chr2:69074399:G:A	3.77779e-05	1.26347	-3.69445e-10	0.000107242	1.20897	-3.69445e-10
69074896	chr2:69074896:A:G	9.68304e-06	-0.9929	0.895026	4.27214e-05	-0.992385	1.28097
69074920	chr2:69074920:A:C	4.69573e-06	0.247685	-1.06928	8.92668e-06	-0.177144	-1.09992
69074976	chr2:69074976:T:TC	2.72931e-06	-1.13299e-10	-1.3642	8.26931e-06	-1.13299e-10	-1.35356
69074977	chr2:69074977:T:TAC	2.72905e-06	-1.13299e-10	-1.3643	8.26828e-06	-1.13299e-10	-1.35369
69075058	chr2:69075058:G:GA	2.94e-06	-1.44072	0.150881	1.40567e-05	-1.4364	0.613387
69075117	chr2:69075117:T:C	2.69076e-06	-1.13299e-10	-1.37843	8.07001e-06	-1.13299e-10	-1.37796
69075162	chr2:69075162:A:G	2.7117e-06	-1.13299e-10	-1.37067	8.07604e-06	-1.13299e-10	-1.37721
69075302	chr2:69075302:C:G	3.25486e-06	-1.13299e-10	-1.1881	1.00998e-05	-1.13299e-10	-1.15359
69075758	chr2:69075758:C:T	3.39644e-06	-1.13299e-10	-1.14552	1.10035e-05	-1.13299e-10	-1.0679
69075813	chr2:69075813:G:A	1.09844e-05	-1.13299e-10	0.0282284	3.69614e-05	-1.13299e-10	0.143761
69075905	chr2:69075905:G:C	5.21644e-06	-0.480832	-0.235603	2.56166e-05	-0.182545	-0.0403276
69076058	chr2:69076058:G:A	2.7074e-06	-1.13299e-10	-1.37226	8.1777e-06	-1.13299e-10	-1.3647
69076149	chr2:69076149:T:A	2.69874e-06	-1.13299e-10	-1.37546	8.08586e-06	-1.13299e-10	-1.376
69076234	chr2:69076234:C:T	2.73023e-06	-1.13299e-10	-1.36386	8.27336e-06	-1.13299e-10	-1.35307
69076447	chr2:69076447:T:C	8.95385e-07	-1.49689	-0.981861	2.66693e-06	-1.50852	-0.976665
69076590	chr2:69076590:TG:T	2.88417e-06	-1.13299e-10	-1.30901	8.48808e-06	-1.13299e-10	-1.32745
69077146	chr2:69077146:G:A	2.73433e-06	-1.13299e-10	-1.36236	8.28965e-06	-1.13299e-10	-1.3511
69077294	chr2:69077294:T:G	2.73578e-06	-1.13299e-10	-1.36183	8.29562e-06	-1.13299e-10	-1.35039
69077381	chr2:69077381:G:A	2.73433e-06	-1.13299e-10	-1.36236	8.28965e-06	-1.13299e-10	-1.3511
69077587	chr2:69077587:T:C	1.01648e-06	-0.977108	-1.37479	4.58826e-06	-0.567934	-1.37468
69077745	chr2:69077745:C:T	2.87277e-06	-1.13299e-10	-1.31297	8.45484e-06	-1.13299e-10	-1.33137
69077821	chr2:69077821:G:C	1.90772e-05	-1.13299e-10	0.580246	6.11161e-05	-1.13299e-10	0.646663
69077982	chr2:69077982:C:T	3.56805e-06	-1.09623	-3.69445e-10	1.02621e-05	-1.13766	-3.69445e-10
69078615	chr2:69078615:C:T	2.3791e-06	-0.192294	-1.30923	9.60297e-06	0.110269	-1.31431
69078731	chr2:69078731:C:T	6.70471e-07	-1.3918	-1.37623	2.04993e-06	-1.39997	-1.34834
69078761	chr2:69078761:C:T	1.65377e-06	-0.899098	-0.966093	5.30133e-06	-0.931971	-0.866184
69079155	chr2:69079155:A:G	1.53616e-06	-1.1956	-0.743365	5.17692e-06	-1.19737	-0.624535
69079166	chr2:69079166:G:T	1.73474e-06	-1.18922	-0.628169	5.92709e-06	-1.19075	-0.495825
69079324	chr2:69079324:G:A	2.7031e-06	-1.13299e-10	-1.37385	8.08075e-06	-1.13299e-10	-1.37663
69079338	chr2:69079338:C:T	2.80401e-06	-1.13299e-10	-1.3372	8.7506e-06	-1.13299e-10	-1.29699
69079344	chr2:69079344:T:C	2.58265e-06	-0.13108	-1.28835	1.05404e-05	0.183875	-1.29477
69079404	chr2:69079404:C:G	1.74069e-06	-1.19085	-0.623118	5.94576e-06	-1.19293	-0.490506
69079907	chr2:69079907:G:A	4.35668e-06	-1.13299e-10	-0.896539	1.50019e-05	-1.13299e-10	-0.757939
69079914	chr2:69079914:T:A	4.37706e-06	-1.13299e-10	-0.891872	1.50815e-05	-1.13299e-10	-0.752645
69080018	chr2:69080018:G:A	1.82699e-06	-1.12317	-0.642405	6.17366e-06	-1.13363	-0.512194
69080439	chr2:69080439:A:T	2.74845e-06	-1.13299e-10	-1.35721	8.17543e-06	-1.13299e-10	-1.36498
69080519	chr2:69080519:A:T	3.56271e-06	-1.13299e-10	-1.09773	1.11138e-05	-1.13299e-10	-1.05792
69080640	chr2:69080640:G:C	2.50297e-05	-1.13299e-10	0.851815	8.19865e-05	-1.13299e-10	0.940441
69080783	chr2:69080783:A:G	2.20971e-06	-1.57539	-3.69445e-10	6.90878e-06	-1.53332	-3.69445e-10
69080949	chr2:69080949:T:C	2.78918e-06	-1.13299e-10	-1.3425	8.27258e-06	-1.13299e-10	-1.35317
69081985	chr2:69081985:G:A	1.58183e-06	-0.531492	-1.37817	7.59911e-06	-0.0596944	-1.37839
69082302	chr2:69082302:C:T	2.86034e-06	-1.13299e-10	-1.31731	8.74694e-06	-1.13299e-10	-1.29741
69082422	chr2:69082422:A:AGTAACACT	4.32332e-06	-1.13299e-10	-0.904226	1.45014e-05	-1.13299e-10	-0.79187
69082523	chr2:69082523:C:T	2.98669e-06	-0.171652	-1.10243	1.33019e-05	0.101776	-0.979985
69082685	chr2:69082685:T:C	2.40825e-06	-1.27855	-0.210794	1.06427e-05	-1.27364	0.172405
69083174	chr2:69083174:T:C	4.22695e-06	-1.13299e-10	-0.92677	1.41465e-05	-1.13299e-10	-0.816648
69083387	chr2:69083387:C:T	2.50639e-06	-1.44941	-3.69445e-10	7.55677e-06	-1.44367	-3.69445e-10
69083590	chr2:69083590:T:C	2.69397e-06	-1.13299e-10	-1.37723	8.06691e-06	-1.13299e-10	-1.37834
69083835	chr2:69083835:G:A	2.70582e-06	-1.13299e-10	-1.37285	8.11373e-06	-1.13299e-10	-1.37256
69083976	chr2:69083976:A:G	2.77404e-06	-1.13299e-10	-1.34794	8.44254e-06	-1.13299e-10	-1.33283
69083996	chr2:69083996:C:T	4.17547e-06	-1.13299e-10	-0.939022	1.40406e-05	-1.13299e-10	-0.824158
69084057	chr2:69084057:A:G	9.66923e-06	-1.13299e-10	-0.0993015	2.60969e-05	-1.13299e-10	-0.204295
69084078	chr2:69084078:T:C	3.20201e-06	-1.28566	0.081183	1.5292e-05	-1.27904	0.540259
69084106	chr2:69084106:T:C	6.63678e-07	-1.44813	-1.33008	2.04049e-06	-1.46485	-1.28808
69084139	chr2:69084139:A:G	2.78235e-06	-1.13299e-10	-1.34496	8.47264e-06	-1.13299e-10	-1.32927
69084208	chr2:69084208:T:G	2.35768e-05	-1.13299e-10	0.792015	7.70767e-05	-1.13299e-10	0.878689
69084291	chr2:69084291:A:G	1.86959e-06	-0.826063	-0.91647	9.07966e-06	-0.369005	-0.891071
69084294	chr2:69084294:G:T	2.70054e-06	-1.13299e-10	-1.3748	8.17331e-06	-1.13299e-10	-1.36524
69084321	chr2:69084321:A:G	2.70443e-06	-1.13299e-10	-1.37336	8.07534e-06	-1.13299e-10	-1.3773
69084891	chr2:69084891:T:C	4.13058e-06	-1.13299e-10	-0.949831	1.19544e-05	-1.13299e-10	-0.985013
69085018	chr2:69085018:A:G	2.69082e-06	-1.13299e-10	-1.3784	8.08078e-06	-1.13299e-10	-1.37662
69085075	chr2:69085075:G:A	1.32682e-06	-1.01077	-1.0747	6.10139e-06	-0.604443	-1.05315
69085207	chr2:69085207:T:C	1.96193e-06	-1.4172	-0.277122	7.6346e-06	-1.41638	-0.0170447
69086030	chr2:69086030:G:C	2.35295e-06	-1.51258	-3.69445e-10	7.03962e-06	-1.51456	-3.69445e-10
69086240	chr2:69086240:A:G	1.28424e-05	-1.13299e-10	0.184501	4.40648e-05	-1.13299e-10	0.319548
69086297	chr2:69086297:G:A	5.18941e-06	-0.596491	-0.125138	2.54506e-05	-0.0890341	-0.140337
69086365	chr2:69086365:G:A	6.99361e-07	-1.41816	-1.30768	2.1419e-06	-1.41927	-1.28515
69086379	chr2:69086379:A:C	8.84495e-07	-1.42472	-1.06627	2.77994e-06	-1.42758	-1.0161
69086382	chr2:69086382:T:C	2.94266e-06	-1.13299e-10	-1.28894	9.15828e-06	-1.13299e-10	-1.25145
69086501	chr2:69086501:G:T	5.87505e-07	-1.52409	-1.37603	1.77003e-06	-1.51795	-1.37716
69086502	chr2:69086502:A:T	3.42297e-06	-1.13299e-10	-1.13774	1.00533e-05	-1.13299e-10	-1.15821
69087016	chr2:69087016:A:G	2.69555e-06	-1.13299e-10	-1.37665	8.08057e-06	-1.13299e-10	-1.37665
69087108	chr2:69087108:T:C	3.26363e-06	-1.41491	0.2295	1.19162e-05	-1.22483	0.236621
69087428	chr2:69087428:G:A	2.77849e-06	-1.13299e-10	-1.34634	8.43138e-06	-1.13299e-10	-1.33415
69087535	chr2:69087535:G:A	3.75869e-06	-1.41161	0.367428	1.382e-05	-1.2217	0.3817
69087597	chr2:69087597:G:A	7.1859e-06	-1.13299e-10	-0.396129	2.34604e-05	-1.13299e-10	-0.310797
69087669	chr2:69087669:AG:A	7.57884e-06	-1.13299e-10	-0.34289	2.47592e-05	-1.13299e-10	-0.256914
69087899	chr2:69087899:T:C	1.30992e-06	-0.78117	-1.31712	3.32825e-06	-0.930175	-1.33349
69088037	chr2:69088037:A:G	3.82182e-06	-0.0528235	-0.974701	9.47413e-06	-0.369049	-0.848499
69088234	chr2:69088234:T:G	4.80966e-06	-1.13299e-10	-0.797623	1.33868e-05	-1.13299e-10	-0.871846
69088295	chr2:69088295:T:C	2.88069e-06	-0.293783	-1.01644	1.01499e-05	-0.332804	-0.81585
69088498	chr2:69088498:A:G	3.30497e-06	-1.13299e-10	-1.17282	1.07623e-05	-1.13299e-10	-1.09007
69089045	chr2:69089045:C:G	1.10211e-06	-0.919752	-1.35127	3.28719e-06	-0.957923	-1.31816
69089206	chr2:69089206:T:C	7.02421e-06	-1.13299e-10	-0.418887	2.08952e-05	-1.13299e-10	-0.426595
69089502	chr2:69089502:A:C	2.95748e-06	-1.13299e-10	-1.28391	8.8216e-06	-1.13299e-10	-1.28891
69089549	chr2:69089549:G:A	5.21295e-06	-1.13299e-10	-0.717105	1.56177e-05	-1.13299e-10	-0.717709
69089953	chr2:69089953:T:C	6.31255e-07	-1.57479	-1.25351	2.0352e-06	-1.52368	-1.23184
69090020	chr2:69090020:T:C	6.0639e-06	-1.13299e-10	-0.565897	1.8763e-05	-1.13299e-10	-0.534225
69090227	chr2:69090227:A:C	6.86416e-06	-1.13299e-10	-0.441937	1.9074e-05	-1.13299e-10	-0.517787
69090617	chr2:69090617:A:C	2.69292e-06	-1.13299e-10	-1.37762	8.07333e-06	-1.13299e-10	-1.37755
69090793	chr2:69090793:G:A	8.68217e-07	-1.15671	-1.35285	2.5372e-06	-1.16325	-1.3718
69091029	chr2:69091029:T:G	2.2071e-06	-1.56824	-0.00833049	7.04361e-06	-1.56712	0.0531275
69091311	chr2:69091311:C:G	2.49889e-06	-0.0799831	-1.37242	7.37784e-06	-0.138203	-1.32943
69091348	chr2:69091348:G:T	5.12718e-06	-1.13299e-10	-0.733694	1.71861e-05	-1.13299e-10	-0.62201
69091423	chr2:69091423:G:A	2.21905e-06	-1.57117	-3.69445e-10	6.86322e-06	-1.53994	-3.69445e-10
69091655	chr2:69091655:A:G	1.10593e-06	-0.948409	-1.31915	3.65155e-06	-0.834357	-1.3366
69092489	chr2:69092489:A:T	2.73362e-06	-1.13299e-10	-1.36262	8.19433e-06	-1.13299e-10	-1.36267
69092617	chr2:69092617:G:T	3.7174e-06	-1.05523	-3.69445e-10	8.8254e-06	-1.28848	-3.69445e-10
69092665	chr2:69092665:T:C	2.61934e-06	-1.55815	0.152822	8.25746e-06	-1.57341	0.218415
69093431	chr2:69093431:G:A	1.40122e-06	-1.5687	-0.462202	4.61776e-06	-1.5655	-0.3707
69093617	chr2:69093617:G:A	1.18267e-06	-1.56088	-0.639592	3.80945e-06	-1.57181	-0.556819
69093678	chr2:69093678:T:C	2.9327e-06	-1.54968	0.257356	9.17724e-06	-1.57525	0.325862
69093735	chr2:69093735:G:A	7.52784e-06	-1.13299e-10	-0.349641	2.08197e-05	-1.13299e-10	-0.430213
69093789	chr2:69093789:T:C	4.73371e-06	-1.13299e-10	-0.813541	1.31724e-05	-1.13299e-10	-0.887992
69094317	chr2:69094317:T:C	3.38368e-06	0.218683	-1.36797	9.80919e-06	0.136756	-1.31955
69094520	chr2:69094520:G:A	4.53619e-06	-1.13299e-10	-0.856164	1.52401e-05	-1.13299e-10	-0.742183
69094577	chr2:69094577:C:T	1.0915e-06	-0.935083	-1.34562	4.47344e-06	-0.608049	-1.35991
69094655	chr2:69094655:T:C	7.34958e-07	-1.57508	-1.10111	2.39349e-06	-1.47395	-1.11941
69095581	chr2:69095581:A:G	6.87117e-06	-1.13299e-10	-0.440915	1.90498e-05	-1.13299e-10	-0.519054
69095923	chr2:69095923:C:T	3.01565e-06	-1.13299e-10	-1.26444	8.71517e-06	-1.13299e-10	-1.30105
69096031	chr2:69096031:G:A	6.12943e-06	-1.13299e-10	-0.555148	1.7328e-05	-1.13299e-10	-0.613789
69096075	chr2:69096075:G:A	8.09506e-07	-1.20174	-1.37784	3.26487e-06	-0.905923	-1.37697
69096103	chr2:69096103:A:G	2.9438e-06	-1.13299e-10	-1.28855	8.54174e-06	-1.13299e-10	-1.32115
69096216	chr2:69096216:T:C	4.09162e-06	-1.13299e-10	-0.959309	1.1193e-05	-1.13299e-10	-1.05083
69096244	chr2:69096244:C:T	2.78023e-06	-1.13299e-10	-1.34572	8.18418e-06	-1.13299e-10	-1.36391
69096709	chr2:69096709:A:T	5.9267e-07	-1.5703	-1.32107	1.85428e-06	-1.54233	-1.30628
69097672	chr2:69097672:G:A	6.14489e-07	-1.57193	-1.28328	1.94291e-06	-1.53803	-1.2639
69098019	chr2:69098019:T:A	2.81403e-06	-1.13299e-10	-1.33363	8.44297e-06	-1.13299e-10	-1.33278
69098096	chr2:69098096:G:A	6.56453e-06	-1.13299e-10	-0.486569	2.27195e-05	-1.13299e-10	-0.342891
69098187	chr2:69098187:CAT:C	2.81029e-06	-1.13299e-10	-1.33496	8.43147e-06	-1.13299e-10	-1.33414
69098563	chr2:69098563:A:G	2.87753e-06	-1.13299e-10	-1.31132	8.58813e-06	-1.13299e-10	-1.31573
69098672	chr2:69098672:A:G	2.43498e-06	-0.109997	-1.36831	7.11858e-06	-0.182742	-1.32066
69098942	chr2:69098942:C:T	1.57963e-06	-1.57525	-0.335807	5.31092e-06	-1.54746	-0.248889
69099414	chr2:69099414:G:A	7.22373e-07	-1.32144	-1.37203	2.14404e-06	-1.32675	-1.37667
69099470	chr2:69099470:A:G	2.70901e-06	-0.0078188	-1.36385	7.94623e-06	-0.0834412	-1.30997
69100145	chr2:69100145:G:A	8.83585e-06	-1.13299e-10	-0.189433	2.46173e-05	-1.13299e-10	-0.262665
69100224	chr2:69100224:G:A	6.774e-07	-1.48101	-1.27674	2.62261e-06	-1.26307	-1.23887
69100417	chr2:69100417:T:G	2.29927e-06	-1.53566	-3.69445e-10	6.63236e-06	-1.57415	-3.69445e-10
69100808	chr2:69100808:G:A	2.72663e-06	-1.13299e-10	-1.36518	8.12929e-06	-1.13299e-10	-1.37064
69101257	chr2:69101257:A:G	1.86818e-06	-0.599195	-1.14409	5.85629e-06	-0.599522	-1.09907
69101460	chr2:69101460:G:T	7.21598e-07	-1.36386	-1.33067	2.0763e-06	-1.36984	-1.36569
69101543	chr2:69101543:T:C	5.71924e-06	-1.13299e-10	-0.624415	1.685e-05	-1.13299e-10	-0.641759
69101588	chr2:69101588:G:A	1.21045e-06	-1.47139	-0.705869	3.56115e-06	-1.53831	-0.657717
69101695	chr2:69101695:C:A	7.08074e-07	-1.33903	-1.37442	2.10628e-06	-1.34628	-1.37491
69102075	chr2:69102075:A:C	6.50907e-07	-1.43202	-1.36562	1.84251e-06	-1.52445	-1.33054
69102241	chr2:69102241:C:A	2.21427e-06	-1.57333	-3.69445e-10	7.1422e-06	-1.50009	-3.69445e-10
69102292	chr2:69102292:G:A	6.87731e-07	-1.37538	-1.36723	2.02385e-06	-1.38295	-1.37816
69102443	chr2:69102443:G:T	5.37985e-06	-1.13299e-10	-0.685589	1.8413e-05	-1.13299e-10	-0.553054
69102640	chr2:69102640:A:G	8.77146e-07	-1.34468	-1.15466	2.90798e-06	-1.21613	-1.18253
69102650	chr2:69102650:T:C	7.14349e-07	-1.33174	-1.37289	1.90223e-06	-1.45377	-1.36931
69102986	chr2:69102986:A:G	9.11553e-06	-0.441613	0.283342	4.72823e-05	-0.409162	0.799187
69103152	chr2:69103152:G:A	9.72396e-06	-0.0317996	-0.0618577	3.62163e-05	-0.1409	0.264297
69103281	chr2:69103281:G:A	3.14479e-06	-1.13299e-10	-1.2225	1.0054e-05	-1.13299e-10	-1.15814
69103313	chr2:69103313:A:G	4.36843e-06	-0.253006	-0.64084	1.67298e-05	-0.327714	-0.321206
69103342	chr2:69103342:C:T	7.70006e-07	-1.28401	-1.3456	2.21132e-06	-1.33499	-1.33754
69103430	chr2:69103430:A:AC	1.60505e-06	-0.823604	-1.07149	4.60938e-06	-0.899057	-1.03896
69103543	chr2:69103543:A:T	4.93769e-06	-1.13299e-10	-0.771353	1.3771e-05	-1.13299e-10	-0.843548
69103884	chr2:69103884:G:T	1.17143e-05	-0.025045	0.117602	4.50958e-05	-0.148632	0.491308
69104001	chr2:69104001:C:T	4.07016e-06	-0.819496	-0.145073	1.241e-05	-1.0905	0.142888
69104175	chr2:69104175:A:G	6.74784e-07	-1.57493	-1.18668	2.28781e-06	-1.57211	-1.06641
69105122	chr2:69105122:A:G	6.79515e-07	-1.3974	-1.35723	1.95832e-06	-1.43129	-1.36274
69105788	chr2:69105788:A:G	5.05303e-06	-1.13299e-10	-0.748263	1.35176e-05	-1.13299e-10	-0.862119
69105814	chr2:69105814:T:C	1.14356e-06	-1.2242	-1.00991	3.84067e-06	-1.24871	-0.871755
69106111	chr2:69106111:C:T	2.21579e-06	-1.57264	-3.69445e-10	6.65818e-06	-1.57027	-3.69445e-10
69106321	chr2:69106321:T:C	5.93503e-06	-1.13299e-10	-0.587378	1.91046e-05	-1.13299e-10	-0.516184
69106375	chr2:69106375:G:C	1.15167e-05	-1.13299e-10	0.0755464	2.97715e-05	-1.13299e-10	-0.0725618
69106488	chr2:69106488:A:T	2.25218e-06	-1.55635	-3.69445e-10	6.72192e-06	-1.56074	-3.69445e-10
69106568	chr2:69106568:A:C	1.5331e-06	-1.56062	-0.38034	5.5145e-06	-1.52339	-0.235345
69106909	chr2:69106909:T:C	5.68263e-07	-1.56379	-1.36963	1.70202e-06	-1.55712	-1.37718
69107025	chr2:69107025:A:C	8.84839e-06	-1.13299e-10	-0.188015	2.91934e-05	-1.13299e-10	-0.0921709
69107088	chr2:69107088:C:T	4.82491e-06	-0.58906	-0.205398	1.38112e-05	-0.906492	0.0658564
69107287	chr2:69107287:T:C	2.74523e-06	-1.13299e-10	-1.35838	8.12112e-06	-1.13299e-10	-1.37165
69107338	chr2:69107338:C:T	2.75018e-06	-1.13299e-10	-1.35658	8.12987e-06	-1.13299e-10	-1.37057
69107589	chr2:69107589:A:T	1.64439e-06	-1.57542	-0.295454	6.11149e-06	-1.56373	-0.0922133
69107641	chr2:69107641:C:T	2.7425e-06	-1.13299e-10	-1.35938	8.24951e-06	-1.13299e-10	-1.35596
69107725	chr2:69107725:C:T	1.23641e-06	-1.57014	-0.585898	4.42783e-06	-1.53821	-0.439991
69108032	chr2:69108032:T:C	1.79921e-06	-1.55728	-0.223621	7.01353e-06	-1.51251	-0.00575765
69108158	chr2:69108158:A:T	5.22959e-06	-1.13299e-10	-0.713918	1.56238e-05	-1.13299e-10	-0.717315
69108496	chr2:69108496:A:C	6.63615e-06	-1.13299e-10	-0.475718	2.29692e-05	-1.13299e-10	-0.33196
69108572	chr2:69108572:T:G	4.65653e-06	-0.829979	-3.69445e-10	1.25823e-05	-0.933825	-3.69445e-10
69108585	chr2:69108585:C:A	4.36674e-06	-0.894233	-3.69445e-10	1.18713e-05	-0.991993	-3.69445e-10
69108977	chr2:69108977:A:C	3.09969e-06	-1.13299e-10	-1.23695	9.509e-06	-1.13299e-10	-1.21387
69109172	chr2:69109172:G:A	1.10314e-06	-1.52451	-0.745583	4.07616e-06	-1.45446	-0.606499
69109763	chr2:69109763:T:C	1.53933e-05	0.365681	-3.69445e-10	2.79062e-05	-0.137265	-3.69445e-10
69110331	chr2:69110331:T:G	3.4502e-06	-1.12982	-3.69445e-10	8.78889e-06	-1.29262	-3.69445e-10
69110429	chr2:69110429:T:C	4.92579e-06	-1.13299e-10	-0.773766	1.4243e-05	-1.13299e-10	-0.809849
69110653	chr2:69110653:G:T	2.77737e-06	-1.13299e-10	-1.34675	8.25967e-06	-1.13299e-10	-1.35473
69110712	chr2:69110712:T:A	6.34067e-07	-1.56728	-1.25657	1.78458e-06	-1.5614	-1.32553
69110718	chr2:69110718:C:T	3.55117e-06	-1.13299e-10	-1.10097	1.08774e-05	-1.13299e-10	-1.07942
69110816	chr2:69110816:T:A	8.96494e-07	-1.556	-0.921518	3.17207e-06	-1.50648	-0.805248
69110819	chr2:69110819:G:A	8.32972e-07	-1.55628	-0.994722	2.91848e-06	-1.50708	-0.887971
69111854	chr2:69111854:G:A	1.26165e-06	-1.55574	-0.580086	4.81662e-06	-1.50568	-0.388358
69111944	chr2:69111944:A:G	2.23319e-06	-1.56482	-3.69445e-10	6.62328e-06	-1.57552	-3.69445e-10
69112342	chr2:69112342:A:T	1.05156e-06	-1.55138	-0.766592	3.7863e-06	-1.49768	-0.637045
69113031	chr2:69113031:G:A	2.72369e-06	-1.13299e-10	-1.36626	8.21861e-06	-1.13299e-10	-1.35971
69113053	chr2:69113053:TC:T	2.86086e-06	-1.13299e-10	-1.31713	8.70919e-06	-1.13299e-10	-1.30173
69113145	chr2:69113145:T:G	5.64779e-07	-1.56131	-1.37827	1.7303e-06	-1.55294	-1.36488
69113416	chr2:69113416:C:T	3.68776e-06	-1.13299e-10	-1.06323	1.20288e-05	-1.13299e-10	-0.978806
69113516	chr2:69113516:G:T	3.82378e-06	-1.13299e-10	-1.02701	1.26302e-05	-1.13299e-10	-0.930025
69113562	chr2:69113562:G:A	4.01374e-06	-1.13299e-10	-0.978528	1.32703e-05	-1.13299e-10	-0.880588
69113771	chr2:69113771:A:G	7.68077e-06	-1.13299e-10	-0.32953	2.74418e-05	-1.13299e-10	-0.154047
69113887	chr2:69113887:G:A	7.6036e-06	-0.339629	-3.69445e-10	2.62312e-05	-0.199165	-3.69445e-10
69114298	chr2:69114298:G:C	3.68985e-06	-1.13299e-10	-1.06267	1.24643e-05	-1.13299e-10	-0.94324
69114672	chr2:69114672:C:T	2.78987e-06	-1.13299e-10	-1.34226	8.5412e-06	-1.13299e-10	-1.32121
69115197	chr2:69115197:G:A	6.49252e-06	-1.13299e-10	-0.497599	2.01602e-05	-1.13299e-10	-0.462401
69115401	chr2:69115401:T:C	5.77817e-07	-1.55403	-1.36272	1.85501e-06	-1.48244	-1.36578
69115439	chr2:69115439:T:C	8.73868e-07	-1.56289	-0.940187	3.10268e-06	-1.50244	-0.831408
69115466	chr2:69115466:A:T	6.90465e-06	-1.13299e-10	-0.436055	2.39071e-05	-1.13299e-10	-0.291939
69115510	chr2:69115510:A:G	6.90776e-06	-1.13299e-10	-0.435604	2.39749e-05	-1.13299e-10	-0.289107
69115611	chr2:69115611:T:G	1.13176e-06	-1.02996	-1.21452	2.68571e-06	-1.28531	-1.19286
69115652	chr2:69115652:G:A	2.6838e-06	-0.384961	-0.996057	7.11154e-06	-0.525837	-0.978557
69115742	chr2:69115742:C:G	9.54048e-07	-1.03772	-1.37757	2.3549e-06	-1.23141	-1.3782
69115743	chr2:69115743:C:A	9.5498e-07	-1.03656	-1.37775	2.35714e-06	-1.23057	-1.37809
69115820	chr2:69115820:A:G	2.82691e-06	-1.13299e-10	-1.32907	8.7334e-06	-1.13299e-10	-1.29896
69116017	chr2:69116017:C:T	9.75098e-07	-1.1021	-1.29136	3.06276e-06	-1.14019	-1.2066
69116041	chr2:69116041:G:C	2.92561e-06	-1.13299e-10	-1.29475	9.0921e-06	-1.13299e-10	-1.25871
69116241	chr2:69116241:C:T	3.00316e-06	-1.26859	-3.69445e-10	8.27542e-06	-1.35282	-3.69445e-10
69116316	chr2:69116316:C:T	2.83731e-06	-1.13299e-10	-1.32539	8.52728e-06	-1.13299e-10	-1.32284
69116652	chr2:69116652:C:G	6.86374e-07	-1.39062	-1.35396	1.83794e-06	-1.50234	-1.35513
69116735	chr2:69116735:G:A	2.80721e-06	-1.13299e-10	-1.33606	8.26901e-06	-1.13299e-10	-1.3536
69116832	chr2:69116832:G:A	8.16505e-07	-1.48973	-1.08124	2.38087e-06	-1.56181	-1.03683
69117120	chr2:69117120:G:C	6.04867e-06	-1.556	0.987584	9.49819e-06	-1.56922	0.354209
69117121	chr2:69117121:A:C	6.13923e-07	-1.57475	-1.28139	1.92418e-06	-1.56064	-1.25097
69117265	chr2:69117265:C:T	1.25673e-06	-0.838245	-1.30149	2.7782e-06	-1.17055	-1.27376
69117304	chr2:69117304:G:A	2.69937e-06	-1.13299e-10	-1.37523	8.0662e-06	-1.13299e-10	-1.37843
69117404	chr2:69117404:A:G	2.54978e-06	-0.857173	-0.57507	4.8826e-06	-1.23769	-0.642742
69117808	chr2:69117808:T:C	7.48161e-07	-1.5755	-1.08289	2.27912e-06	-1.57522	-1.06711
69117924	chr2:69117924:A:C	3.81248e-06	0.116195	-1.14617	7.74525e-06	-0.293301	-1.12573
69118111	chr2:69118111:C:T	1.26811e-05	-0.884771	1.05663	3.25082e-05	-0.912447	0.927827
69118334	chr2:69118334:G:A	9.07093e-07	-1.20228	-1.26348	2.97809e-06	-1.161	-1.21383
69118656	chr2:69118656:G:A	3.27767e-06	-1.13299e-10	-1.18112	9.86307e-06	-1.13299e-10	-1.17732
69118668	chr2:69118668:A:G	2.95932e-06	-1.13299e-10	-1.28329	9.12081e-06	-1.13299e-10	-1.25555
69118692	chr2:69118692:C:T	2.69737e-06	-1.13299e-10	-1.37597	8.0667e-06	-1.13299e-10	-1.37837
69119019	chr2:69119019:C:T	3.10775e-06	-1.13299e-10	-1.23435	9.03291e-06	-1.13299e-10	-1.26524
69119023	chr2:69119023:C:T	6.04104e-07	-1.51904	-1.35322	1.82871e-06	-1.49338	-1.36913
69119144	chr2:69119144:C:T	6.10408e-07	-1.50995	-1.35193	1.85029e-06	-1.48254	-1.36824
69119193	chr2:69119193:C:T	3.98895e-06	-1.13299e-10	-0.984722	1.27296e-05	-1.13299e-10	-0.922181
69119227	chr2:69119227:G:T	1.43852e-06	-1.3806	-0.624036	4.72269e-06	-1.43872	-0.47501
69119270	chr2:69119270:C:T	3.16078e-06	-1.13299e-10	-1.21743	9.59475e-06	-1.13299e-10	-1.2049
69119690	chr2:69119690:TG:T	7.65125e-07	-1.47064	-1.16533	2.28166e-06	-1.44007	-1.20114
69119694	chr2:69119694:A:G	3.93813e-06	-1.13299e-10	-0.997545	1.20869e-05	-1.13299e-10	-0.973989
69119707	chr2:69119707:G:A	5.84473e-07	-1.56867	-1.33663	1.69185e-06	-1.57541	-1.36488
69120026	chr2:69120026:C:T	2.75779e-06	-1.13299e-10	-1.35382	8.43018e-06	-1.13299e-10	-1.33429
69120067	chr2:69120067:A:G	1.4142e-06	-1.32859	-0.693094	4.57885e-06	-1.39382	-0.550845
69120112	chr2:69120112:A:G	1.11798e-06	-1.5704	-0.68632	3.00247e-06	-1.54848	-0.818195
69120408	chr2:69120408:G:A	3.11248e-06	-1.13299e-10	-1.23283	9.69926e-06	-1.13299e-10	-1.19406
69120509	chr2:69120509:T:A	1.13022e-06	-1.55813	-0.687707	3.04619e-06	-1.52344	-0.828778
69120699	chr2:69120699:A:C	5.99882e-07	-1.51258	-1.36669	1.90953e-06	-1.48601	-1.33324
69120711	chr2:69120711:A:G	1.01358e-06	-1.56678	-0.787983	2.74126e-06	-1.53956	-0.918132
69121084	chr2:69121084:T:C	2.28361e-06	-1.56881	0.0263212	5.98534e-06	-1.57403	-0.102771
69121139	chr2:69121139:T:C	2.84038e-06	-1.13299e-10	-1.32431	8.35647e-06	-1.13299e-10	-1.34308
69121359	chr2:69121359:C:T	2.74525e-06	-1.35838	-3.69445e-10	7.61327e-06	-1.43622	-3.69445e-10
69121392	chr2:69121392:A:G	7.51707e-07	-1.462	-1.19166	2.20732e-06	-1.43469	-1.23964
69121753	chr2:69121753:G:A	8.31497e-07	-1.57306	-0.979715	2.28095e-06	-1.55434	-1.08718
69122005	chr2:69122005:A:G	2.72074e-06	-1.13299e-10	-1.36734	8.21498e-06	-1.13299e-10	-1.36015
69122159	chr2:69122159:C:A	7.11173e-07	-1.48661	-1.22247	2.0927e-06	-1.46173	-1.26593
69122169	chr2:69122169:A:G	6.52949e-07	-1.46595	-1.32856	1.95989e-06	-1.43577	-1.35746
69122264	chr2:69122264:G:T	7.00417e-07	-1.42467	-1.29966	2.0941e-06	-1.38949	-1.33749
69122387	chr2:69122387:C:A	8.08961e-07	-1.32181	-1.25845	2.28635e-06	-1.38854	-1.25062
69123211	chr2:69123211:G:A	9.83259e-07	-1.01057	-1.37456	2.98222e-06	-1.00315	-1.37029
69123299	chr2:69123299:T:G	9.15155e-07	-1.55641	-0.9005	2.47191e-06	-1.5393	-1.02182
69123359	chr2:69123359:T:C	2.78506e-06	-1.13299e-10	-1.34398	8.26064e-06	-1.13299e-10	-1.35461
69123622	chr2:69123622:C:T	2.95466e-06	-1.13299e-10	-1.28487	8.92612e-06	-1.13299e-10	-1.27713
69123623	chr2:69123623:G:A	3.13825e-06	-1.13299e-10	-1.22458	9.78766e-06	-1.13299e-10	-1.18499
69123692	chr2:69123692:G:A	2.83158e-06	-1.13299e-10	-1.32742	8.443e-06	-1.13299e-10	-1.33278
69123918	chr2:69123918:C:A	2.83959e-06	-1.13299e-10	-1.32459	8.57077e-06	-1.13299e-10	-1.31775
69123938	chr2:69123938:G:A	6.40043e-07	-1.55593	-1.25854	1.79127e-06	-1.56646	-1.31673
69124409	chr2:69124409:A:G	7.53754e-07	-1.382	-1.26894	2.26476e-06	-1.38424	-1.26441
69124485	chr2:69124485:G:A	8.6658e-06	-1.36648	1.15761	1.56018e-05	-1.44436	0.725638
69124489	chr2:69124489:T:A	1.0528e-06	-1.5574	-0.7594	2.79698e-06	-1.52858	-0.908997
69124831	chr2:69124831:G:A	1.12908e-06	-1.01893	-1.22791	3.43129e-06	-1.0712	-1.16198
69125169	chr2:69125169:T:A	8.28477e-07	-1.30258	-1.25384	2.52271e-06	-1.26736	-1.27342
69125454	chr2:69125454:A:C	3.39409e-06	-1.13299e-10	-1.14622	1.06824e-05	-1.13299e-10	-1.09752
69125669	chr2:69125669:T:C	7.64691e-07	-1.51729	-1.11924	2.13691e-06	-1.46978	-1.23697
69125852	chr2:69125852:A:T	1.69528e-06	-0.957731	-0.882673	5.34663e-06	-1.01502	-0.774628
69125902	chr2:69125902:G:A	2.92811e-06	-1.13299e-10	-1.29389	8.75542e-06	-1.13299e-10	-1.29644
69125946	chr2:69125946:A:G	1.25765e-06	-1.4909	-0.648107	3.2262e-06	-1.43518	-0.859631
69125974	chr2:69125974:G:A	2.98308e-06	-1.13299e-10	-1.27529	9.08707e-06	-1.13299e-10	-1.25926
69126296	chr2:69126296:G:C	2.79556e-06	-1.13299e-10	-1.34022	8.46596e-06	-1.13299e-10	-1.33006
69126444	chr2:69126444:T:C	2.82394e-06	-1.13299e-10	-1.33012	8.4125e-06	-1.13299e-10	-1.33639
69126523	chr2:69126523:A:G	1.06314e-06	-1.36397	-0.943052	3.03553e-06	-1.32766	-1.02807
69126568	chr2:69126568:G:A	2.94471e-06	-1.13299e-10	-1.28824	8.96121e-06	-1.13299e-10	-1.27321
69126850	chr2:69126850:A:T	3.14568e-06	-1.22222	-3.69445e-10	7.6862e-06	-1.42669	-3.69445e-10
69127057	chr2:69127057:T:A	7.6497e-07	-1.57539	-1.06078	2.1063e-06	-1.57148	-1.14971
69127568	chr2:69127568:T:C	3.89911e-06	-1.57537	0.567869	8.91542e-06	-1.56996	0.291634
69127679	chr2:69127679:G:A	2.73678e-06	-1.13299e-10	-1.36147	8.12799e-06	-1.13299e-10	-1.3708
69127700	chr2:69127700:T:G	2.76069e-06	-1.13299e-10	-1.35277	8.35147e-06	-1.13299e-10	-1.34368
69127735	chr2:69127735:C:G	5.52327e-06	-1.13299e-10	-0.65928	1.60481e-05	-1.13299e-10	-0.690525
69127819	chr2:69127819:G:A	6.72207e-07	-1.53658	-1.22886	1.83529e-06	-1.55978	-1.29913
69128087	chr2:69128087:G:C	2.74791e-06	-1.13299e-10	-1.35741	8.28795e-06	-1.13299e-10	-1.35131
69128700	chr2:69128700:C:T	4.90421e-06	-1.13299e-10	-0.778156	1.5369e-05	-1.13299e-10	-0.733759
69128813	chr2:69128813:C:T	2.79383e-06	-1.13299e-10	-1.34084	8.37247e-06	-1.13299e-10	-1.34116
69128956	chr2:69128956:CA:C	6.04433e-07	-1.50596	-1.36575	1.83662e-06	-1.4826	-1.37558
69129228	chr2:69129228:T:A	3.53648e-06	-1.13299e-10	-1.10512	1.11729e-05	-1.13299e-10	-1.05262
69129466	chr2:69129466:A:G	6.15198e-07	-1.4916	-1.36246	1.8734e-06	-1.46357	-1.37478
69129675	chr2:69129675:T:C	2.77884e-06	-1.13299e-10	-1.34622	8.28919e-06	-1.13299e-10	-1.35116
69129699	chr2:69129699:C:T	2.80928e-06	-1.13299e-10	-1.33532	8.36863e-06	-1.13299e-10	-1.34162
69129817	chr2:69129817:A:G	8.65811e-07	-1.3361	-1.17623	2.53517e-06	-1.28454	-1.25131
69129904	chr2:69129904:G:A	6.00422e-07	-1.51413	-1.36424	1.73894e-06	-1.53825	-1.37458
69130152	chr2:69130152:G:C	1.19834e-06	-1.41444	-0.772872	3.44334e-06	-1.38832	-0.841354
69130558	chr2:69130558:T:C	7.91395e-06	-1.13299e-10	-0.299623	2.5186e-05	-1.13299e-10	-0.239825
69130707	chr2:69130707:T:G	1.08211e-06	-0.940417	-1.34892	3.0396e-06	-1.00065	-1.35374
69130762	chr2:69130762:C:T	2.83235e-06	-1.55986	0.232713	7.16819e-06	-1.53011	0.0336458
69130931	chr2:69130931:A:T	4.65931e-06	-1.13299e-10	-0.829382	1.47272e-05	-1.13299e-10	-0.776419
69131043	chr2:69131043:A:G	2.75254e-06	-1.13299e-10	-1.35573	8.31571e-06	-1.13299e-10	-1.34797
69131180	chr2:69131180:C:T	8.44882e-07	-1.49819	-1.03862	2.40729e-06	-1.52911	-1.0585
69131215	chr2:69131215:A:G	2.868e-06	-1.13299e-10	-1.31464	8.5374e-06	-1.13299e-10	-1.32166
69131263	chr2:69131263:T:C	7.82751e-07	-1.48293	-1.13026	2.26615e-06	-1.51019	-1.13784
69131502	chr2:69131502:A:G	1.70883e-06	-1.55049	-0.281953	4.10888e-06	-1.51791	-0.535057
69131639	chr2:69131639:C:T	2.04838e-06	-1.44166	-0.209542	5.74566e-06	-1.41613	-0.301537
69131725	chr2:69131725:T:C	7.86724e-07	-1.48949	-1.11864	2.2799e-06	-1.51566	-1.12632
69132035	chr2:69132035:C:T	2.70255e-06	-1.13299e-10	-1.37405	8.10903e-06	-1.13299e-10	-1.37313
69132261	chr2:69132261:A:G	1.98356e-06	-1.56041	-0.122944	5.00676e-06	-1.53548	-0.319842
69132523	chr2:69132523:G:A	2.9464e-06	-1.13299e-10	-1.28767	8.91781e-06	-1.13299e-10	-1.27806
69132679	chr2:69132679:G:A	3.14681e-06	-1.13299e-10	-1.22186	9.82021e-06	-1.13299e-10	-1.18167
69132680	chr2:69132680:T:A	1.20052e-06	-1.52313	-0.662367	3.41288e-06	-1.54752	-0.691031
69132908	chr2:69132908:A:G	1.45192e-06	-0.770799	-1.22456	4.19494e-06	-0.875401	-1.15683
69133014	chr2:69133014:T:A	1.40741e-06	-0.811667	-1.21483	4.2454e-06	-0.873037	-1.14724
69133099	chr2:69133099:AT:A	2.95329e-06	-1.13299e-10	-1.28533	9.11971e-06	-1.13299e-10	-1.25567
69133166	chr2:69133166:A:C	2.69201e-06	-1.13299e-10	-1.37796	8.07539e-06	-1.13299e-10	-1.37729
69133782	chr2:69133782:C:T	2.73713e-06	-1.13299e-10	-1.36134	8.28237e-06	-1.13299e-10	-1.35198
69134008	chr2:69134008:T:C	1.72894e-06	-1.40027	-0.420477	4.76028e-06	-1.36772	-0.538091
69134171	chr2:69134171:T:G	1.19481e-06	-1.5104	-0.679859	3.38955e-06	-1.53817	-0.707246
69134312	chr2:69134312:C:T	1.01249e-06	-1.40224	-0.953601	3.01129e-06	-1.35416	-1.00959
69134489	chr2:69134489:A:C	1.32148e-06	-0.903632	-1.18586	4.02802e-06	-0.960167	-1.11267
69134930	chr2:69134930:G:A	2.71114e-06	-1.13299e-10	-1.37088	8.23065e-06	-1.13299e-10	-1.35825
69135029	chr2:69135029:C:T	6.92655e-07	-1.49017	-1.24531	1.96167e-06	-1.51825	-1.27406
69135130	chr2:69135130:C:G	6.45311e-07	-1.458	-1.34828	1.8521e-06	-1.49123	-1.35857
69135144	chr2:69135144:T:C	2.99328e-06	-1.13299e-10	-1.27188	8.80277e-06	-1.13299e-10	-1.29105
69135275	chr2:69135275:C:A	8.44826e-07	-1.47206	-1.06481	2.4678e-06	-1.49883	-1.06396
69135299	chr2:69135299:T:G	1.24736e-06	-0.929345	-1.21788	3.78022e-06	-0.985434	-1.1509
69135440	chr2:69135440:T:C	1.2226e-06	-1.41504	-0.752233	3.45116e-06	-1.37436	-0.853038
69135679	chr2:69135679:G:A	2.12437e-06	-1.46802	-0.146752	4.72531e-06	-1.54565	-0.367534
69135746	chr2:69135746:A:G	4.30448e-06	-1.13299e-10	-0.908594	1.36087e-05	-1.13299e-10	-0.855401
69135901	chr2:69135901:G:A	6.21939e-07	-1.4953	-1.34786	1.89207e-06	-1.46797	-1.36047
69136395	chr2:69136395:A:G	9.26092e-07	-1.47748	-0.96755	2.64287e-06	-1.55831	-0.935937
69136438	chr2:69136438:G:A	8.05496e-07	-1.20724	-1.37731	2.01344e-06	-1.38798	-1.37829
69136836	chr2:69136836:A:G	3.67426e-06	-1.13299e-10	-1.0669	1.07189e-05	-1.13299e-10	-1.09411
69136962	chr2:69136962:G:A	9.8001e-07	-1.47507	-0.91337	2.79529e-06	-1.55714	-0.881039
69137118	chr2:69137118:C:T	2.77499e-06	-1.13299e-10	-1.3476	8.51363e-06	-1.13299e-10	-1.32444
69137201	chr2:69137201:T:C	9.12213e-07	-1.47445	-0.985685	2.5982e-06	-1.55693	-0.95437
69137566	chr2:69137566:T:C	4.51893e-06	-1.13299e-10	-0.859974	1.43651e-05	-1.13299e-10	-0.801308
69137598	chr2:69137598:G:T	2.00522e-06	-1.00692	-0.665572	4.73583e-06	-1.2564	-0.654553
69137735	chr2:69137735:G:A	1.08093e-05	-1.13299e-10	0.0121529	2.75039e-05	-1.13299e-10	-0.151783
69138128	chr2:69138128:A:T	2.92089e-06	-1.13299e-10	-1.29636	8.88807e-06	-1.13299e-10	-1.2814
69138319	chr2:69138319:A:G	8.66609e-07	-1.1623	-1.34912	2.65902e-06	-1.12814	-1.36001
69138666	chr2:69138666:A:G	8.38608e-07	-1.48375	-1.06052	2.36388e-06	-1.49044	-1.11536
69138784	chr2:69138784:A:G	6.90849e-07	-1.46293	-1.27515	1.92496e-06	-1.55188	-1.25932
69139484	chr2:69139484:G:C	4.29948e-06	-1.13299e-10	-0.909755	1.36245e-05	-1.13299e-10	-0.854246
69139786	chr2:69139786:G:A	1.02098e-06	-1.2565	-1.09099	2.63845e-06	-1.42392	-1.072
69139837	chr2:69139837:C:T	2.69148e-06	-1.13299e-10	-1.37816	8.08382e-06	-1.13299e-10	-1.37625
69140340	chr2:69140340:C:A	2.82269e-06	-1.13299e-10	-1.33056	8.58746e-06	-1.13299e-10	-1.31581
69140601	chr2:69140601:G:A	2.83059e-06	-1.13299e-10	-1.32776	8.58896e-06	-1.13299e-10	-1.31564
69140840	chr2:69140840:G:A	3.36946e-06	-1.13299e-10	-1.1535	1.04026e-05	-1.13299e-10	-1.12405
69141006	chr2:69141006:G:A	9.41172e-07	-1.34353	-1.08535	2.50638e-06	-1.48069	-1.06659
69141115	chr2:69141115:G:T	8.26624e-07	-1.42674	-1.13192	2.45092e-06	-1.40227	-1.16738
69141137	chr2:69141137:G:A	2.77548e-06	-1.13299e-10	-1.34743	8.5017e-06	-1.13299e-10	-1.32585
69141689	chr2:69141689:G:A	3.20979e-06	-1.20204	-3.69445e-10	8.02089e-06	-1.38406	-3.69445e-10
69141951	chr2:69141951:A:G	4.62848e-06	-1.13299e-10	-0.836021	1.46699e-05	-1.13299e-10	-0.780312
69142088	chr2:69142088:T:C	7.40964e-07	-1.3548	-1.31325	2.24645e-06	-1.32662	-1.33014
69143180	chr2:69143180:C:T	2.7538e-06	-1.13299e-10	-1.35527	8.41016e-06	-1.13299e-10	-1.33667
69143317	chr2:69143317:G:A	3.68032e-06	-1.13299e-10	-1.06525	1.0864e-05	-1.13299e-10	-1.08066
69143476	chr2:69143476:A:G	6.88062e-07	-1.50326	-1.23886	1.97759e-06	-1.51024	-1.274
69143528	chr2:69143528:A:C	1.24685e-06	-1.53382	-0.613807	3.1351e-06	-1.49312	-0.830328
69143575	chr2:69143575:C:A	1.24083e-06	-0.949323	-1.20315	3.78273e-06	-1.00246	-1.13321
69143578	chr2:69143578:G:A	6.03773e-05	-1.13299e-10	1.73236	0.000214122	-1.13299e-10	1.90043
69143639	chr2:69143639:T:C	1.36308e-06	-1.51089	-0.54762	3.92294e-06	-1.47067	-0.628603
69143668	chr2:69143668:C:T	2.7137e-06	-1.13299e-10	-1.36994	8.18271e-06	-1.13299e-10	-1.36409
69143841	chr2:69143841:G:A	2.96363e-06	-1.13299e-10	-1.28184	8.97489e-06	-1.13299e-10	-1.27168
69143844	chr2:69143844:A:G	1.55997e-06	-1.23992	-0.683663	4.55042e-06	-1.18253	-0.768365
69144412	chr2:69144412:G:A	8.11528e-07	-1.47489	-1.1022	2.41357e-06	-1.45061	-1.1344
69144502	chr2:69144502:A:G	9.65616e-07	-1.55163	-0.851606	2.64087e-06	-1.52082	-0.974183
69144685	chr2:69144685:CCTA:C	2.74417e-06	-1.13299e-10	-1.35877	8.29199e-06	-1.13299e-10	-1.35082
69144724	chr2:69144724:A:G	1.03193e-06	-1.37867	-0.95815	3.09137e-06	-1.35359	-0.983905
69144991	chr2:69144991:T:C	9.63011e-06	-1.13299e-10	-0.103355	2.4694e-05	-1.13299e-10	-0.259551
69145601	chr2:69145601:T:G	2.6941e-06	-1.13299e-10	-1.37719	8.06736e-06	-1.13299e-10	-1.37829
69146034	chr2:69146034:G:A	8.30527e-06	-1.13299e-10	-0.25136	2.20395e-05	-1.13299e-10	-0.373276
69146222	chr2:69146222:T:TC	2.70473e-06	-1.13299e-10	-1.37325	8.13675e-06	-1.13299e-10	-1.36972
69146380	chr2:69146380:T:G	4.33408e-06	-1.13299e-10	-0.90174	1.35763e-05	-1.13299e-10	-0.857787
69146520	chr2:69146520:G:A	9.15619e-07	-1.27094	-1.18546	2.82794e-06	-1.2273	-1.19927
69146588	chr2:69146588:G:A	2.70803e-06	-1.13299e-10	-1.37203	8.08972e-06	-1.13299e-10	-1.37552
69146683	chr2:69146683:T:C	4.49331e-06	-1.13299e-10	-0.86566	1.19677e-05	-1.13299e-10	-0.983905
69146788	chr2:69146788:G:A	4.30908e-06	-1.13299e-10	-0.907526	1.39878e-05	-1.13299e-10	-0.827925
69146859	chr2:69146859:C:T	2.86789e-06	-1.5571	0.242423	6.31749e-06	-1.5713	-0.0514933
69147006	chr2:69147006:C:T	3.81273e-06	-1.13299e-10	-1.02991	1.03696e-05	-1.13299e-10	-1.12724
69147318	chr2:69147318:C:T	3.09749e-06	-1.41946	0.181799	6.17148e-06	-1.51648	-0.129698
69147413	chr2:69147413:C:A	1.33681e-05	-1.13299e-10	0.224621	4.08445e-05	-1.13299e-10	0.243659
69147638	chr2:69147638:T:C	4.21419e-06	-1.13299e-10	-0.929793	1.33342e-05	-1.13299e-10	-0.875783
69147866	chr2:69147866:G:A	6.87885e-07	-1.36504	-1.37734	2.1465e-06	-1.33238	-1.36989
69148204	chr2:69148204:TTG:T	6.50532e-07	-1.42048	-1.37773	2.01138e-06	-1.39615	-1.37114
69148688	chr2:69148688:CAAT:C	2.45314e-06	-1.47088	-3.69445e-10	6.67532e-06	-1.5677	-3.69445e-10
69148777	chr2:69148777:A:C	2.70929e-06	-1.13299e-10	-1.37156	8.11489e-06	-1.13299e-10	-1.37241
69149083	chr2:69149083:G:T	5.80518e-07	-1.55737	-1.35471	1.72112e-06	-1.55675	-1.36639
69149348	chr2:69149348:T:C	7.8653e-06	-1.13299e-10	-0.305789	2.58516e-05	-1.13299e-10	-0.213741
69149354	chr2:69149354:GC:G	1.73535e-05	-1.13299e-10	0.485547	5.53428e-05	-1.13299e-10	0.547433
69149618	chr2:69149618:T:G	3.59582e-06	-1.13299e-10	-1.08848	1.02251e-05	-1.13299e-10	-1.14127
69149937	chr2:69149937:G:A	6.48065e-07	-1.54796	-1.25405	2.04142e-06	-1.54455	-1.20792
69149964	chr2:69149964:C:G	9.79981e-07	-1.51876	-0.869713	3.04667e-06	-1.53233	-0.819735
69149969	chr2:69149969:G:A	6.9778e-07	-1.45588	-1.27222	2.15358e-06	-1.53154	-1.16744
69150166	chr2:69150166:C:A	5.65049e-07	-1.57207	-1.36702	1.72653e-06	-1.57018	-1.34982
69150473	chr2:69150473:G:A	8.73697e-07	-1.57546	-0.927808	3.01985e-06	-1.54389	-0.817019
69150679	chr2:69150679:A:G	2.3356e-06	-1.51998	-3.69445e-10	6.78332e-06	-1.55165	-3.69445e-10
69150724	chr2:69150724:T:C	1.38881e-06	-1.3964	-0.643396	4.41646e-06	-1.40167	-0.5791
69150938	chr2:69150938:G:C	6.02188e-07	-1.55424	-1.3212	1.86416e-06	-1.575	-1.26831
69150999	chr2:69150999:A:G	3.95326e-06	-1.13299e-10	-0.993709	1.28566e-05	-1.13299e-10	-0.912256
69151076	chr2:69151076:C:T	2.72285e-06	-1.13299e-10	-1.36657	8.27428e-06	-1.13299e-10	-1.35296
69151258	chr2:69151258:T:C	2.6966e-06	-1.13299e-10	-1.37626	8.11729e-06	-1.13299e-10	-1.37212
69151572	chr2:69151572:C:T	6.09151e-06	-1.13299e-10	-0.561353	1.98492e-05	-1.13299e-10	-0.477949
69151854	chr2:69151854:A:G	2.91728e-06	-1.13299e-10	-1.2976	8.52952e-06	-1.13299e-10	-1.32258
69152292	chr2:69152292:A:G	3.5592e-06	-1.13299e-10	-1.09871	1.01139e-05	-1.13299e-10	-1.1522
69152400	chr2:69152400:A:C	3.27743e-06	-1.13299e-10	-1.18119	9.42789e-06	-1.13299e-10	-1.22244
69152424	chr2:69152424:A:G	2.88693e-06	-1.13299e-10	-1.30806	8.5913e-06	-1.13299e-10	-1.31536
69152482	chr2:69152482:G:A	1.43487e-06	-1.29975	-0.707421	4.29924e-06	-1.39068	-0.616996
69152948	chr2:69152948:T:C	2.56034e-06	-0.400044	-1.02807	7.32872e-06	-0.313423	-1.16089
69152985	chr2:69152985:A:G	2.73268e-06	-1.13299e-10	-1.36297	8.1437e-06	-1.13299e-10	-1.36887
69153298	chr2:69153298:A:T	2.90337e-06	-1.30238	-3.69445e-10	1.05277e-05	-1.1121	-3.69445e-10
69153718	chr2:69153718:T:C	3.43789e-06	-1.13299e-10	-1.13339	9.84154e-06	-1.13299e-10	-1.1795
69153747	chr2:69153747:G:A	5.86541e-07	-1.5755	-1.32626	1.84768e-06	-1.57203	-1.28015
69153813	chr2:69153813:G:A	1.10139e-05	-1.13299e-10	0.0309051	3.55444e-05	-1.13299e-10	0.10467
69154402	chr2:69154402:T:C	6.55197e-07	-1.56883	-1.22224	1.92131e-06	-1.56086	-1.25225
69154421	chr2:69154421:T:C	6.75434e-07	-1.42805	-1.3326	2.01556e-06	-1.39012	-1.3751
69154437	chr2:69154437:A:G	6.51622e-07	-1.45075	-1.34579	2.01579e-06	-1.50358	-1.26152
69154838	chr2:69154838:G:A	3.57166e-06	-1.13299e-10	-1.09522	1.0206e-05	-1.13299e-10	-1.14314
69154952	chr2:69154952:T:C	3.6857e-06	-1.13299e-10	-1.06379	1.06735e-05	-1.13299e-10	-1.09835
69155281	chr2:69155281:G:A	9.82793e-07	-1.01856	-1.36704	3.34059e-06	-0.896909	-1.36306
69155282	chr2:69155282:C:T	5.71373e-07	-1.56609	-1.36187	1.78911e-06	-1.5566	-1.3278
69156449	chr2:69156449:A:C	6.41087e-06	-1.13299e-10	-0.510256	2.09211e-05	-1.13299e-10	-0.425353
69156509	chr2:69156509:G:C	5.79453e-07	-1.54767	-1.36625	1.74097e-06	-1.5726	-1.33907
69156975	chr2:69156975:A:C	7.37878e-07	-1.57309	-1.09914	2.23347e-06	-1.57549	-1.08706
69157724	chr2:69157724:GGAAT:G	2.83797e-06	-1.13299e-10	-1.32516	8.62906e-06	-1.13299e-10	-1.31098
69158658	chr2:69158658:T:C	2.79132e-06	-1.13299e-10	-1.34173	8.50195e-06	-1.13299e-10	-1.32582
69158666	chr2:69158666:A:T	6.64147e-06	-1.13299e-10	-0.474917	2.1115e-05	-1.13299e-10	-0.416129
69158686	chr2:69158686:T:C	7.03841e-07	-1.46864	-1.25081	2.27652e-06	-1.44396	-1.1995
69158824	chr2:69158824:C:G	2.6932e-06	-1.13299e-10	-1.37752	8.06767e-06	-1.13299e-10	-1.37825
69158839	chr2:69158839:G:A	8.3087e-06	-1.13299e-10	-0.250947	2.65671e-05	-1.13299e-10	-0.186439
69158859	chr2:69158859:G:A	3.77037e-06	-1.13299e-10	-1.04108	1.07359e-05	-1.13299e-10	-1.09252
69159907	chr2:69159907:G:A	7.14321e-07	-1.5674	-1.13727	2.25213e-06	-1.57524	-1.079
69160124	chr2:69160124:A:C	5.69939e-07	-1.57448	-1.356	1.82513e-06	-1.57548	-1.28898
69160366	chr2:69160366:G:A	5.89825e-06	-1.13299e-10	-0.593595	1.58968e-05	-1.13299e-10	-0.699997
69160435	chr2:69160435:G:C	5.60318e-07	-1.56981	-1.37769	1.67626e-06	-1.57432	-1.37522
69160547	chr2:69160547:G:A	5.85886e-07	-1.56888	-1.334	1.81661e-06	-1.57552	-1.29363
69160970	chr2:69160970:C:G	3.04523e-06	-1.13299e-10	-1.25467	8.59034e-06	-1.13299e-10	-1.31547
69162023	chr2:69162023:A:G	8.09388e-07	-1.55146	-1.02827	2.49956e-06	-1.56147	-0.988525
69162200	chr2:69162200:T:G	1.29422e-06	-1.52431	-0.586034	3.83746e-06	-1.53996	-0.581338
69162359	chr2:69162359:G:T	2.73705e-06	-1.13299e-10	-1.36137	8.10341e-06	-1.13299e-10	-1.37383
69162434	chr2:69162434:A:T	1.04584e-06	-1.54902	-0.774409	3.14405e-06	-1.56015	-0.760446
69162625	chr2:69162625:T:A	8.19849e-07	-1.57353	-0.993355	2.43681e-06	-1.57555	-0.999878
69162721	chr2:69162721:T:A	5.84384e-06	-1.13299e-10	-0.602862	1.57946e-05	-1.13299e-10	-0.706445
69163027	chr2:69163027:GCCA:G	2.69792e-06	-1.13299e-10	-1.37577	8.06645e-06	-1.13299e-10	-1.3784
69163160	chr2:69163160:G:A	9.84246e-07	-1.54536	-0.838771	3.46952e-06	-1.52665	-0.695442
69163237	chr2:69163237:C:T	5.92233e-07	-1.57551	-1.31659	1.95547e-06	-1.57492	-1.22056
69163382	chr2:69163382:C:T	3.85963e-06	-1.01768	-3.69445e-10	7.76507e-06	-1.41648	-3.69445e-10
69164180	chr2:69164180:A:G	5.82433e-07	-1.55148	-1.35731	1.83698e-06	-1.5541	-1.30389
69164485	chr2:69164485:C:T	6.25291e-06	-1.13299e-10	-0.535203	1.71792e-05	-1.13299e-10	-0.622414
69164563	chr2:69164563:CAG:C	2.69567e-06	-1.3766	-3.69445e-10	9.51483e-06	-1.21326	-3.69445e-10
69164985	chr2:69164985:A:G	1.71492e-06	-1.57122	-0.257662	6.56683e-06	-1.56381	-0.0202667
69165137	chr2:69165137:C:T	1.09455e-06	-1.57404	-0.703861	3.89375e-06	-1.5676	-0.539142
69165138	chr2:69165138:A:G	2.21678e-06	-1.57493	0.00273182	8.61544e-06	-1.57086	0.258304
69165209	chr2:69165209:C:T	5.93642e-07	-1.57378	-1.31595	1.77991e-06	-1.57415	-1.3154
69165370	chr2:69165370:G:A	3.84116e-06	-1.13299e-10	-1.02248	1.08878e-05	-1.13299e-10	-1.07847
69165487	chr2:69165487:T:C	6.14774e-07	-1.57485	-1.2799	2.06769e-06	-1.57549	-1.16419
69165539	chr2:69165539:G:A	1.69508e-06	-1.57117	-0.269352	6.47999e-06	-1.5636	-0.0337919
69165635	chr2:69165635:T:C	1.77997e-06	-1.55251	-0.239142	6.72126e-06	-1.55893	-0.00190984
69165668	chr2:69165668:A:G	1.9776e-06	-1.57035	-0.116012	7.68036e-06	-1.5623	0.134858
69166312	chr2:69166312:C:T	3.90431e-06	-1.13299e-10	-1.00617	1.20925e-05	-1.13299e-10	-0.973531
69166581	chr2:69166581:G:A	1.19459e-06	-1.57464	-0.615815	4.31813e-06	-1.56926	-0.434035
69166674	chr2:69166674:C:T	4.48651e-06	-1.13299e-10	-0.867175	1.25652e-05	-1.13299e-10	-0.935182
69167654	chr2:69167654:T:C	1.24929e-05	-1.13299e-10	0.156912	3.75039e-05	-1.13299e-10	0.158331
69167716	chr2:69167716:C:T	6.69949e-07	-1.42774	-1.34106	1.99072e-06	-1.4889	-1.28871
69167804	chr2:69167804:C:T	6.62945e-07	-1.42965	-1.34967	1.95136e-06	-1.49611	-1.30148
69167963	chr2:69167963:C:T	4.37274e-06	-1.13299e-10	-0.892861	1.35648e-05	-1.13299e-10	-0.858634
69168057	chr2:69168057:A:C	2.02584e-06	-1.52643	-0.135834	7.10217e-06	-1.51517	0.00945618
69168247	chr2:69168247:T:C	7.30769e-07	-1.46001	-1.22189	3.09905e-06	-1.35887	-0.976149
69168248	chr2:69168248:T:C	4.80381e-06	-1.13299e-10	-0.798841	1.34e-05	-1.13299e-10	-0.870858
69168318	chr2:69168318:A:T	3.29402e-06	-1.56808	0.391935	1.14097e-05	-1.55648	0.52483
69169255	chr2:69169255:G:A	6.45649e-07	-1.57379	-1.23196	2.37629e-06	-1.54082	-1.05975
69169345	chr2:69169345:G:C	8.60103e-06	-1.13299e-10	-0.216368	2.29965e-05	-1.13299e-10	-0.33077
69169365	chr2:69169365:C:G	6.74046e-07	-1.57545	-1.18726	2.48083e-06	-1.55131	-1.00621
69169464	chr2:69169464:G:A	6.91011e-06	-1.13299e-10	-0.435264	1.77069e-05	-1.13299e-10	-0.59216
69169821	chr2:69169821:A:G	6.79927e-07	-1.39395	-1.36007	2.23919e-06	-1.37833	-1.28167
69169872	chr2:69169872:A:G	5.84474e-07	-1.56143	-1.34386	1.81197e-06	-1.50458	-1.36712
69170025	chr2:69170025:G:A	6.65416e-07	-1.50816	-1.26744	2.15562e-06	-1.40606	-1.29197
69170225	chr2:69170225:C:T	4.9267e-06	-1.13299e-10	-0.77358	1.58745e-05	-1.13299e-10	-0.701397
69170462	chr2:69170462:C:T	4.81536e-06	-1.13299e-10	-0.796438	1.49156e-05	-1.13299e-10	-0.763706
69170783	chr2:69170783:G:A	2.69092e-06	-1.13299e-10	-1.37837	8.07931e-06	-1.13299e-10	-1.37681
69170805	chr2:69170805:T:C	2.69158e-06	-1.13299e-10	-1.37812	8.08647e-06	-1.13299e-10	-1.37592
69171131	chr2:69171131:G:A	5.76977e-07	-1.55712	-1.36108	1.76771e-06	-1.57552	-1.32091
69171399	chr2:69171399:C:T	2.21444e-06	-1.57325	-3.69445e-10	6.76477e-06	-1.55438	-3.69445e-10
69171879	chr2:69171879:T:C	4.09617e-06	-0.958198	-3.69445e-10	1.22043e-05	-0.96432	-3.69445e-10
69173067	chr2:69173067:G:A	4.7999e-06	-1.13299e-10	-0.799654	1.25395e-05	-1.13299e-10	-0.937227
69173266	chr2:69173266:G:A	1.48317e-05	-1.13299e-10	0.328517	5.02323e-05	-1.13299e-10	0.450546
69173752	chr2:69173752:C:T	5.49354e-06	-1.13299e-10	-0.664677	1.40865e-05	-1.13299e-10	-0.820894
69173973	chr2:69173973:A:T	2.78643e-06	-1.13299e-10	-1.34349	8.20976e-06	-1.13299e-10	-1.36079
69174486	chr2:69174486:ATGG:A	2.73082e-06	-1.13299e-10	-1.36365	8.28023e-06	-1.13299e-10	-1.35224
69174893	chr2:69174893:C:T	6.55223e-07	-1.48035	-1.31068	2.77819e-06	-1.32893	-1.11538
69175026	chr2:69175026:C:G	2.40151e-06	-1.49215	-3.69445e-10	6.78764e-06	-1.55101	-3.69445e-10
69175065	chr2:69175065:T:C	6.34313e-06	-1.13299e-10	-0.520878	1.60057e-05	-1.13299e-10	-0.693168
69175120	chr2:69175120:A:G	5.65157e-06	-1.13299e-10	-0.636317	1.45913e-05	-1.13299e-10	-0.785684
69175135	chr2:69175135:G:A	5.7567e-06	-1.13299e-10	-0.617886	1.48263e-05	-1.13299e-10	-0.769711
69175177	chr2:69175177:T:C	2.85398e-06	-1.13299e-10	-1.31954	8.37214e-06	-1.13299e-10	-1.3412
69175185	chr2:69175185:G:C	6.4522e-06	-1.13299e-10	-0.503829	1.62549e-05	-1.13299e-10	-0.67772
69175453	chr2:69175453:G:A	6.57346e-06	-1.13299e-10	-0.48521	1.6537e-05	-1.13299e-10	-0.660513
69176213	chr2:69176213:C:A	7.02291e-07	-1.49546	-1.22619	2.19741e-06	-1.54294	-1.13589
69176504	chr2:69176504:A:G	3.66468e-06	-1.13299e-10	-1.06951	1.00375e-05	-1.13299e-10	-1.15978
69176706	chr2:69176706:A:G	2.69193e-06	-1.13299e-10	-1.37799	8.07036e-06	-1.13299e-10	-1.37791
69176750	chr2:69176750:G:T	5.6989e-07	-1.57485	-1.35572	1.86014e-06	-1.5564	-1.28907
69176852	chr2:69176852:G:A	4.47942e-06	-1.13299e-10	-0.868757	1.44145e-05	-1.13299e-10	-0.797876
69177319	chr2:69177319:T:A	3.17714e-06	-1.13299e-10	-1.21227	9.16671e-06	-1.13299e-10	-1.25053
69177436	chr2:69177436:TGTGCCTG:T	3.33209e-06	-1.13299e-10	-1.16465	1.03773e-05	-1.13299e-10	-1.1265
69177706	chr2:69177706:G:A	2.44824e-05	-1.13299e-10	0.829703	8.61016e-05	-1.13299e-10	0.989415
69177830	chr2:69177830:C:T	3.40496e-06	-1.13299e-10	-1.14302	9.70989e-06	-1.13299e-10	-1.19297
69177862	chr2:69177862:T:C	2.71742e-06	-1.13299e-10	-1.36857	8.06624e-06	-1.13299e-10	-1.37843
69177926	chr2:69177926:C:A	2.70649e-06	-1.13299e-10	-1.3726	8.06959e-06	-1.13299e-10	-1.37801
69178267	chr2:69178267:A:G	3.00107e-06	-1.13299e-10	-1.26928	9.39373e-06	-1.13299e-10	-1.22607
69178520	chr2:69178520:G:A	2.69079e-06	-1.13299e-10	-1.37842	8.13963e-06	-1.13299e-10	-1.36937
69178605	chr2:69178605:A:G	2.69075e-06	-1.13299e-10	-1.37843	8.14906e-06	-1.13299e-10	-1.36821
69178890	chr2:69178890:A:G	5.53718e-06	-1.13299e-10	-0.656766	1.54929e-05	-1.13299e-10	-0.725728
69179278	chr2:69179278:G:T	2.72277e-06	-1.13299e-10	-1.3666	8.06645e-06	-1.13299e-10	-1.3784
69179604	chr2:69179604:T:C	5.09964e-06	-1.13299e-10	-0.73908	1.64475e-05	-1.13299e-10	-0.665942
69179665	chr2:69179665:G:C	2.69517e-06	-1.13299e-10	-1.37679	8.18994e-06	-1.13299e-10	-1.36321
69179910	chr2:69179910:C:T	2.69076e-06	-1.13299e-10	-1.37843	8.12364e-06	-1.13299e-10	-1.37133
69180402	chr2:69180402:T:C	2.70194e-06	-1.13299e-10	-1.37428	8.24271e-06	-1.13299e-10	-1.35678
69180411	chr2:69180411:G:A	2.70148e-06	-1.13299e-10	-1.37445	8.06841e-06	-1.13299e-10	-1.37816
69180457	chr2:69180457:G:A	5.49953e-06	-1.13299e-10	-0.663588	1.5898e-05	-1.13299e-10	-0.699922
69180546	chr2:69180546:A:G	2.70867e-06	-1.13299e-10	-1.37179	8.28649e-06	-1.13299e-10	-1.35149
69180600	chr2:69180600:T:C	8.16226e-07	-1.56206	-1.00925	2.36927e-06	-1.5204	-1.08313
69180762	chr2:69180762:T:C	2.70546e-06	-1.13299e-10	-1.37298	8.17301e-06	-1.13299e-10	-1.36528
69180820	chr2:69180820:A:G	5.84332e-07	-1.56961	-1.33593	1.74218e-06	-1.57395	-1.33703
69180913	chr2:69180913:G:A	5.92065e-07	-1.57437	-1.31802	1.76959e-06	-1.57556	-1.3198
69180994	chr2:69180994:G:C	2.77272e-06	-1.13299e-10	-1.34842	8.13377e-06	-1.13299e-10	-1.37009
69181897	chr2:69181897:C:A	5.99094e-07	-1.5728	-1.30778	1.77991e-06	-1.57213	-1.31742
69182090	chr2:69182090:C:T	6.31101e-07	-1.56828	-1.26026	1.8587e-06	-1.57467	-1.27156
69182133	chr2:69182133:A:G	6.09744e-07	-1.57061	-1.29236	1.80424e-06	-1.57359	-1.30239
69183193	chr2:69183193:T:G	1.23651e-06	-1.50673	-0.649233	3.36201e-06	-1.4579	-0.795673
69183213	chr2:69183213:G:A	2.76557e-06	-1.13299e-10	-1.351	8.13796e-06	-1.13299e-10	-1.36957
69183251	chr2:69183251:C:G	9.79349e-07	-1.12189	-1.26723	2.41712e-06	-1.23678	-1.34676
69183301	chr2:69183301:G:C	5.78106e-07	-1.57532	-1.34093	1.67467e-06	-1.57537	-1.37513
69183324	chr2:69183324:C:T	5.65655e-07	-1.56851	-1.36951	1.68481e-06	-1.5746	-1.36986
69183548	chr2:69183548:C:T	2.69222e-06	-1.13299e-10	-1.37788	8.09298e-06	-1.13299e-10	-1.37512
69183611	chr2:69183611:T:C	7.06393e-07	-1.56328	-1.15256	2.0732e-06	-1.55119	-1.18583
69183616	chr2:69183616:T:C	2.70071e-06	-1.13299e-10	-1.37474	8.34846e-06	-1.13299e-10	-1.34404
69183646	chr2:69183646:A:AGC	6.53286e-07	-1.55708	-1.23691	1.94148e-06	-1.54371	-1.25895
69183700	chr2:69183700:C:T	3.5006e-06	-1.13299e-10	-1.11532	1.03411e-05	-1.13299e-10	-1.12999
69183747	chr2:69183747:A:G	5.65477e-06	-1.13299e-10	-0.63575	1.83075e-05	-1.13299e-10	-0.558801
69183968	chr2:69183968:T:C	7.67603e-07	-1.40975	-1.22298	2.61032e-06	-1.36831	-1.13833
69184385	chr2:69184385:A:C	8.82068e-07	-1.57169	-0.922047	2.31074e-06	-1.57556	-1.05298
69184641	chr2:69184641:G:T	1.31977e-06	-1.19929	-0.891508	4.78584e-06	-1.14258	-0.757875
69184847	chr2:69184847:A:C	9.42287e-07	-1.43491	-0.992787	3.34521e-06	-1.39586	-0.862726
69184994	chr2:69184994:A:C	3.20612e-06	-1.13299e-10	-1.20319	9.19383e-06	-1.13299e-10	-1.24758
69185360	chr2:69185360:T:C	2.72916e-06	-1.13299e-10	-1.36426	8.1019e-06	-1.13299e-10	-1.37401
69185680	chr2:69185680:C:T	2.94638e-06	-1.13299e-10	-1.28767	8.66287e-06	-1.13299e-10	-1.30707
69186077	chr2:69186077:G:GGGA	2.69693e-06	-1.13299e-10	-1.37614	8.09443e-06	-1.13299e-10	-1.37494
69186078	chr2:69186078:C:T	2.69737e-06	-1.13299e-10	-1.37597	8.09604e-06	-1.13299e-10	-1.37474
69186280	chr2:69186280:A:C	8.56799e-07	-1.54509	-0.977713	2.71802e-06	-1.56434	-0.901868
69186369	chr2:69186369:C:A	8.4423e-07	-1.56158	-0.976004	2.97141e-06	-1.57258	-0.8045
69186613	chr2:69186613:A:G	9.45963e-07	-1.53431	-0.889497	2.60347e-06	-1.566	-0.943263
69186760	chr2:69186760:A:T	1.52208e-06	-1.56546	-0.382711	4.83907e-06	-1.57514	-0.314247
69186981	chr2:69186981:T:C	9.64536e-07	-1.45975	-0.944611	3.22495e-06	-1.4277	-0.867501
69187154	chr2:69187154:G:A	2.57511e-06	-1.42236	-3.69445e-10	8.61136e-06	-1.31303	-3.69445e-10
69187201	chr2:69187201:G:A	1.9212e-06	-1.57509	-0.14021	5.27051e-06	-1.56285	-0.241137
69187206	chr2:69187206:A:G	6.52924e-06	-1.13299e-10	-0.49196	1.87079e-05	-1.13299e-10	-0.537165
69187321	chr2:69187321:G:A	2.75125e-06	-1.13299e-10	-1.35619	8.46575e-06	-1.13299e-10	-1.33008
69187364	chr2:69187364:A:G	3.32e-06	-1.57331	0.405027	1.09804e-05	-1.57542	0.50542
69187380	chr2:69187380:G:A	3.54838e-06	-1.13299e-10	-1.10176	1.19463e-05	-1.13299e-10	-0.985689
69187455	chr2:69187455:A:G	2.93156e-06	-1.13299e-10	-1.29272	9.11856e-06	-1.13299e-10	-1.2558
69187836	chr2:69187836:G:A	3.12239e-06	-1.13299e-10	-1.22965	1.0368e-05	-1.13299e-10	-1.12739
69188384	chr2:69188384:C:T	3.61842e-06	-1.13299e-10	-1.08221	9.9879e-06	-1.13299e-10	-1.16474
69188594	chr2:69188594:C:T	2.69933e-06	-1.13299e-10	-1.37525	8.18517e-06	-1.13299e-10	-1.36379
69188765	chr2:69188765:C:T	2.74171e-06	-1.13299e-10	-1.35967	8.16342e-06	-1.13299e-10	-1.36645
69188840	chr2:69188840:G:A	3.48859e-06	-1.13299e-10	-1.11875	1.191e-05	-1.13299e-10	-0.988733
69189022	chr2:69189022:C:T	2.8182e-06	-1.13299e-10	-1.33215	8.42686e-06	-1.13299e-10	-1.33469
69189253	chr2:69189253:A:G	2.7548e-06	-1.13299e-10	-1.3549	8.46108e-06	-1.13299e-10	-1.33064
69189358	chr2:69189358:T:C	3.65903e-06	-1.13299e-10	-1.07105	1.26314e-05	-1.13299e-10	-0.929927
69189427	chr2:69189427:G:A	8.55328e-06	-1.13299e-10	-0.221935	2.84782e-05	-1.13299e-10	-0.116975
69189470	chr2:69189470:G:A	2.82603e-06	-1.13299e-10	-1.32938	8.27933e-06	-1.13299e-10	-1.35235
69189510	chr2:69189510:G:A	5.99763e-07	-1.5568	-1.32267	1.66975e-06	-1.57532	-1.37812
69189697	chr2:69189697:G:A	7.43557e-06	-1.13299e-10	-0.361975	2.42551e-05	-1.13299e-10	-0.277486
69189812	chr2:69189812:G:T	2.10139e-06	-0.65447	-0.97118	6.19386e-06	-0.677569	-0.964985
69189880	chr2:69189880:G:C	1.47818e-06	-0.653234	-1.3242	4.5482e-06	-0.657408	-1.29397
69190620	chr2:69190620:G:C	3.42521e-06	-1.13299e-10	-1.13709	1.15634e-05	-1.13299e-10	-1.01827
69190813	chr2:69190813:CT:C	2.69076e-06	-1.13299e-10	-1.37843	8.06946e-06	-1.13299e-10	-1.37803
69191065	chr2:69191065:G:A	7.88301e-07	-1.56192	-1.0442	2.60947e-06	-1.56966	-0.937306
69191110	chr2:69191110:G:A	7.58246e-07	-1.56457	-1.08043	2.49901e-06	-1.57133	-0.97889
69191558	chr2:69191558:T:A	7.51628e-07	-1.45433	-1.19944	2.28282e-06	-1.48399	-1.15671
69192129	chr2:69192129:T:C	9.41515e-07	-1.09659	-1.33193	2.77199e-06	-1.14954	-1.297
69192176	chr2:69192176:G:A	2.69261e-06	-1.13299e-10	-1.37774	8.11364e-06	-1.13299e-10	-1.37257
69192180	chr2:69192180:T:A	7.55725e-06	-1.13299e-10	-0.345743	2.48916e-05	-1.13299e-10	-0.251584
69192452	chr2:69192452:T:C	4.00303e-06	-1.13299e-10	-0.981198	1.25495e-05	-1.13299e-10	-0.936435
69192560	chr2:69192560:T:C	3.01033e-06	-1.13299e-10	-1.2662	9.19742e-06	-1.13299e-10	-1.24719
69192675	chr2:69192675:G:A	1.67245e-05	-1.13299e-10	0.448623	5.61132e-05	-1.13299e-10	0.561259
69192839	chr2:69192839:A:G	8.62595e-07	-1.24537	-1.27069	2.60798e-06	-1.2867	-1.22084
69192920	chr2:69192920:TTCCA:T	5.36575e-06	-1.13299e-10	-0.688214	1.70642e-05	-1.13299e-10	-0.629128
69192925	chr2:69192925:GAATTTA:G	5.37923e-06	-1.13299e-10	-0.685705	1.71105e-05	-1.13299e-10	-0.626419
69192931	chr2:69192931:A:G	3.94224e-06	-0.996501	-3.69445e-10	1.11522e-05	-1.05448	-3.69445e-10
69193013	chr2:69193013:G:A	3.3446e-06	-1.13299e-10	-1.1609	1.05395e-05	-1.13299e-10	-1.11099
69193252	chr2:69193252:A:T	3.23496e-06	-1.13299e-10	-1.19423	1.01536e-05	-1.13299e-10	-1.14828
69194845	chr2:69194845:T:C	1.05879e-06	-1.02216	-1.28896	3.14753e-06	-1.07663	-1.24287
69194846	chr2:69194846:G:A	2.71342e-06	-1.13299e-10	-1.37004	8.35963e-06	-1.13299e-10	-1.3427
69194962	chr2:69194962:G:A	4.26724e-06	-1.13299e-10	-0.917283	1.18257e-05	-1.13299e-10	-0.995839
69194966	chr2:69194966:G:A	2.978e-06	-1.13299e-10	-1.277	9.32043e-06	-1.13299e-10	-1.2339
69195412	chr2:69195412:T:C	4.55996e-06	-1.13299e-10	-0.850937	1.25654e-05	-1.13299e-10	-0.935168
69195843	chr2:69195843:A:G	2.70242e-06	-1.13299e-10	-1.3741	8.24956e-06	-1.13299e-10	-1.35595
69196028	chr2:69196028:T:C	2.90717e-06	-1.13299e-10	-1.30107	9.25408e-06	-1.13299e-10	-1.24105
69196555	chr2:69196555:C:T	1.30227e-06	-1.51788	-0.586258	5.69675e-06	-1.55387	-0.172347
69196681	chr2:69196681:A:G	4.48735e-06	-1.13299e-10	-0.866988	1.42226e-05	-1.13299e-10	-0.811281
69197406	chr2:69197406:T:C	2.95594e-06	-1.13299e-10	-1.28443	8.6888e-06	-1.13299e-10	-1.30408
69197765	chr2:69197765:A:G	2.91693e-06	-1.13299e-10	-1.29772	9.24989e-06	-1.13299e-10	-1.2415
69197986	chr2:69197986:T:C	2.78612e-06	-1.13299e-10	-1.3436	8.51515e-06	-1.13299e-10	-1.32427
69198182	chr2:69198182:A:G	8.08453e-07	-1.47331	-1.10758	2.564e-06	-1.44194	-1.08261
69198484	chr2:69198484:A:G	8.83188e-07	-1.52978	-0.962688	2.94766e-06	-1.50266	-0.882439
69198747	chr2:69198747:C:T	8.37827e-07	-1.49154	-1.05365	2.64657e-06	-1.46269	-1.03016
69198752	chr2:69198752:C:A	8.3449e-07	-1.49153	-1.05765	2.63564e-06	-1.46267	-1.03431
69198755	chr2:69198755:C:T	8.44843e-07	-1.4741	-1.06275	2.67548e-06	-1.44253	-1.03945
69198868	chr2:69198868:A:G	2.76542e-06	-1.13299e-10	-1.35106	8.0733e-06	-1.13299e-10	-1.37755
69199060	chr2:69199060:T:G	8.58631e-07	-1.48383	-1.03683	2.71727e-06	-1.45384	-1.01264
69199062	chr2:69199062:C:T	8.51822e-07	-1.49179	-1.03683	2.69257e-06	-1.46298	-1.01264
69199383	chr2:69199383:G:A	1.73935e-06	-1.45534	-0.359399	4.70065e-06	-1.51971	-0.398707
69199463	chr2:69199463:A:G	1.72821e-06	-1.42478	-0.396383	4.21847e-06	-1.50098	-0.525663
69199579	chr2:69199579:A:T	7.79708e-07	-1.52553	-1.09155	2.66261e-06	-1.50338	-0.98343
69199721	chr2:69199721:G:GA	2.95441e-06	-1.13299e-10	-1.28495	8.359e-06	-1.13299e-10	-1.34277
69200095	chr2:69200095:G:A	2.69223e-06	-1.13299e-10	-1.37788	8.06627e-06	-1.13299e-10	-1.37842
69200442	chr2:69200442:G:T	2.69098e-06	-1.13299e-10	-1.37834	8.13731e-06	-1.13299e-10	-1.36965
69202162	chr2:69202162:G:A	1.10861e-06	-1.55103	-0.714114	3.12566e-06	-1.57497	-0.751495
69202293	chr2:69202293:A:G	6.1832e-06	-1.13299e-10	-0.546413	1.96919e-05	-1.13299e-10	-0.485904
69202503	chr2:69202503:T:G	2.31885e-06	-1.56431	0.0371341	8.68148e-06	-1.57479	0.269869
69202573	chr2:69202573:T:C	2.77196e-06	-1.13299e-10	-1.34869	8.07712e-06	-1.13299e-10	-1.37708
69203076	chr2:69203076:AAACAATT:A	5.49203e-06	-1.27309	0.60814	3.16444e-05	-1.48308	1.47153
69203240	chr2:69203240:G:T	2.69205e-06	-1.13299e-10	-1.37795	8.06716e-06	-1.13299e-10	-1.37831
69203555	chr2:69203555:A:G	3.00537e-06	-1.13299e-10	-1.26785	9.68678e-06	-1.13299e-10	-1.19535
69203564	chr2:69203564:T:C	1.10182e-06	-1.46924	-0.802044	2.98246e-06	-1.5334	-0.839962
69204042	chr2:69204042:G:A	1.50559e-06	-1.46377	-0.495301	4.00891e-06	-1.52996	-0.547629
69204137	chr2:69204137:A:G	1.58703e-06	-1.46306	-0.443331	4.23311e-06	-1.52742	-0.495754
69204487	chr2:69204487:C:T	2.78271e-06	-1.13299e-10	-1.34482	8.08438e-06	-1.13299e-10	-1.37618
69205140	chr2:69205140:T:C	2.95068e-06	-1.13299e-10	-1.28622	8.35209e-06	-1.13299e-10	-1.3436
69205702	chr2:69205702:G:A	2.98971e-06	-1.13299e-10	-1.27307	9.62546e-06	-1.13299e-10	-1.2017
69206263	chr2:69206263:CTGACT:C	3.53471e-06	-1.13299e-10	-1.10562	1.02061e-05	-1.13299e-10	-1.14313
69206345	chr2:69206345:T:C	9.2373e-06	-1.13299e-10	-0.145	2.58212e-05	-1.13299e-10	-0.214916
69206393	chr2:69206393:G:T	4.46858e-06	-1.13299e-10	-0.871179	1.3197e-05	-1.13299e-10	-0.88612
69206548	chr2:69206548:G:T	5.26331e-06	-1.4341	0.726613	1.91788e-05	-1.51613	1.00382
69206705	chr2:69206705:T:C	3.11688e-06	-1.13299e-10	-1.23142	1.01401e-05	-1.13299e-10	-1.14962
69206842	chr2:69206842:A:G	3.20484e-06	-1.13299e-10	-1.20359	9.95444e-06	-1.13299e-10	-1.16809
69207095	chr2:69207095:C:A	1.72716e-06	-1.50609	-0.315682	4.52063e-06	-1.55873	-0.398729
69207712	chr2:69207712:C:T	3.09594e-06	-1.13299e-10	-1.23816	8.5927e-06	-1.13299e-10	-1.3152
69207901	chr2:69207901:G:A	5.81702e-06	-1.13299e-10	-0.607461	1.63577e-05	-1.13299e-10	-0.671416
69207952	chr2:69207952:T:C	9.1717e-07	-1.34294	-1.11178	2.41772e-06	-1.54987	-1.03342
69208111	chr2:69208111:C:T	1.81641e-06	-1.53351	-0.237875	4.82274e-06	-1.57118	-0.321592
69209120	chr2:69209120:C:T	3.72e-06	-1.13299e-10	-1.05453	1.16423e-05	-1.13299e-10	-1.01147
69209253	chr2:69209253:T:A	6.99724e-06	-1.13299e-10	-0.422734	2.22333e-05	-1.13299e-10	-0.364523
69209428	chr2:69209428:A:G	1.90224e-06	-1.47636	-0.248862	5.61988e-06	-1.56618	-0.173618
69209659	chr2:69209659:A:G	5.69883e-06	-1.13299e-10	-0.62799	1.74688e-05	-1.13299e-10	-0.605697
69209789	chr2:69209789:A:G	1.08285e-06	-1.49983	-0.788823	3.95507e-06	-1.57427	-0.516848
69210159	chr2:69210159:C:T	1.15861e-06	-1.52243	-0.698602	4.52821e-06	-1.56875	-0.387034
69210260	chr2:69210260:A:G	9.95218e-06	-1.13299e-10	-0.0704583	2.87382e-05	-1.13299e-10	-0.107887
69210323	chr2:69210323:T:C	1.10209e-05	-1.13299e-10	0.0315425	3.17942e-05	-1.13299e-10	-0.00682747
69210343	chr2:69210343:C:T	2.37684e-06	-1.51021	0.00773592	1.04365e-05	-1.56899	0.448183
69210561	chr2:69210561:C:T	1.27051e-05	-1.13299e-10	0.173756	3.6582e-05	-1.13299e-10	0.133445
69210793	chr2:69210793:A:G	9.95726e-06	-1.13299e-10	-0.0699481	2.87537e-05	-1.13299e-10	-0.107347
69210873	chr2:69210873:T:G	3.19578e-06	-1.13299e-10	-1.20642	9.26892e-06	-1.13299e-10	-1.23945
69211117	chr2:69211117:G:A	2.90551e-06	-1.13299e-10	-1.30164	8.8785e-06	-1.13299e-10	-1.28248
69211154	chr2:69211154:A:G	9.97472e-06	-1.13299e-10	-0.0681966	2.88022e-05	-1.13299e-10	-0.105661
69211164	chr2:69211164:A:G	9.96195e-06	-1.13299e-10	-0.0694774	2.87662e-05	-1.13299e-10	-0.10691
69211376	chr2:69211376:C:G	1.05437e-05	-1.13299e-10	-0.0127198	3.04212e-05	-1.13299e-10	-0.0509745
69211411	chr2:69211411:A:G	9.99058e-06	-1.13299e-10	-0.066607	2.88482e-05	-1.13299e-10	-0.104066
69211565	chr2:69211565:G:A	3.17193e-06	-1.46062	0.246711	1.25317e-05	-1.56487	0.627016
69211576	chr2:69211576:C:T	2.90506e-06	-1.13299e-10	-1.3018	9.16057e-06	-1.13299e-10	-1.2512
69211856	chr2:69211856:A:G	8.67414e-07	-1.40132	-1.10917	2.42626e-06	-1.53906	-1.0407
69212127	chr2:69212127:A:G	2.8223e-06	-1.13299e-10	-1.3307	8.73222e-06	-1.13299e-10	-1.29909
69212236	chr2:69212236:G:A	1.75596e-06	-1.15261	-0.652621	3.94699e-06	-1.46715	-0.626011
69212714	chr2:69212714:T:C	4.57739e-06	-1.13299e-10	-0.847122	1.46087e-05	-1.13299e-10	-0.784494
69212931	chr2:69212931:T:TAAGTAGCTAAG	7.95425e-07	-1.49958	-1.09755	2.59451e-06	-1.48216	-1.03056
69213496	chr2:69213496:C:T	2.94731e-06	-1.13299e-10	-1.28736	8.74031e-06	-1.13299e-10	-1.29817
69213761	chr2:69213761:G:A	2.74316e-06	-1.13299e-10	-1.35914	8.39101e-06	-1.13299e-10	-1.33895
69213886	chr2:69213886:C:A	2.89348e-06	-1.13299e-10	-1.30579	8.23032e-06	-1.13299e-10	-1.35829
69214346	chr2:69214346:C:G	2.81255e-06	-1.13299e-10	-1.33416	8.11262e-06	-1.13299e-10	-1.37269
69214399	chr2:69214399:C:G	7.36447e-07	-1.37465	-1.29952	2.37226e-06	-1.33276	-1.26951
69214801	chr2:69214801:T:C	7.42258e-07	-1.33648	-1.32983	2.38436e-06	-1.29207	-1.30511
69214939	chr2:69214939:G:C	7.45992e-07	-1.33547	-1.32583	2.39861e-06	-1.29098	-1.30024
69215043	chr2:69215043:A:G	7.52458e-07	-1.46726	-1.1854	2.42985e-06	-1.44596	-1.13232
69215178	chr2:69215178:A:G	2.25635e-06	-1.55334	-0.00116057	1.31112e-05	-1.5445	0.651851
69215230	chr2:69215230:G:A	2.9323e-06	-1.13299e-10	-1.29246	8.99085e-06	-1.13299e-10	-1.26991
69215312	chr2:69215312:G:A	7.00578e-07	-1.37169	-1.35241	2.22898e-06	-1.33028	-1.33428
69215503	chr2:69215503:G:A	2.69111e-06	-1.13299e-10	-1.3783	8.0765e-06	-1.13299e-10	-1.37715
69215511	chr2:69215511:G:A	7.16886e-07	-1.3669	-1.33419	2.29207e-06	-1.32575	-1.31091
69215849	chr2:69215849:T:C	7.32968e-07	-1.34382	-1.33508	2.34774e-06	-1.30056	-1.3121
69216027	chr2:69216027:G:C	7.57386e-07	-1.36113	-1.285	2.44632e-06	-1.31861	-1.25292
69216071	chr2:69216071:G:A	3.61413e-06	-1.13299e-10	-1.0834	1.1574e-05	-1.13299e-10	-1.01735
69216099	chr2:69216099:A:C	1.59459e-06	-1.56154	-0.340092	6.42536e-06	-1.52448	-0.0813846
69216205	chr2:69216205:T:G	7.2156e-07	-1.49307	-1.20152	2.23993e-06	-1.57286	-1.0868
69216325	chr2:69216325:A:G	2.9091e-06	-1.30041	-3.69445e-10	7.78358e-06	-1.4141	-3.69445e-10
69216693	chr2:69216693:G:T	7.22356e-07	-1.34889	-1.3446	2.30652e-06	-1.30627	-1.3241
69216799	chr2:69216799:T:A	7.72984e-07	-1.28276	-1.34298	2.48436e-06	-1.23402	-1.32208
69216839	chr2:69216839:T:C	2.7706e-06	-1.13299e-10	-1.34919	8.24089e-06	-1.13299e-10	-1.357
69216862	chr2:69216862:A:G	1.53782e-06	-1.5242	-0.413681	6.04103e-06	-1.54978	-0.117759
69216927	chr2:69216927:C:T	3.34347e-06	-1.13299e-10	-1.16124	1.09739e-05	-1.13299e-10	-1.07059
69216942	chr2:69216942:C:G	2.81598e-06	-1.13299e-10	-1.33294	8.22494e-06	-1.13299e-10	-1.35894
69217015	chr2:69217015:T:G	2.83391e-06	-1.13299e-10	-1.32659	8.64715e-06	-1.13299e-10	-1.30888
69217347	chr2:69217347:C:T	3.65806e-06	-1.13299e-10	-1.07132	1.01113e-05	-1.13299e-10	-1.15246
69217389	chr2:69217389:C:T	6.60913e-07	-1.4469	-1.33549	2.09294e-06	-1.41485	-1.3127
69217449	chr2:69217449:T:C	1.69336e-06	-1.53968	-0.301854	6.90107e-06	-1.53753	0.00309086
69217483	chr2:69217483:G:A	6.80078e-07	-1.40571	-1.34809	2.15557e-06	-1.36951	-1.32854
69217802	chr2:69217802:A:AG	1.03862e-06	-1.41323	-0.917124	2.96615e-06	-1.575	-0.803845
69217805	chr2:69217805:G:A	2.79192e-06	-1.13299e-10	-1.34152	8.15177e-06	-1.13299e-10	-1.36788
69217872	chr2:69217872:T:C	1.81725e-06	-1.44168	-0.329249	6.50496e-06	-1.57491	-0.0186408
69218057	chr2:69218057:A:G	3.752e-06	-1.13299e-10	-1.04596	1.02489e-05	-1.13299e-10	-1.13894
69218570	chr2:69218570:A:T	1.7089e-06	-1.41127	-0.421124	5.9734e-06	-1.57545	-0.103346
69218722	chr2:69218722:A:G	1.09424e-06	-1.26909	-1.0091	3.53327e-06	-1.23416	-0.969728
69218835	chr2:69218835:C:T	2.22186e-06	-1.54953	-0.0203765	1.27856e-05	-1.54607	0.628282
69218906	chr2:69218906:C:T	2.44364e-06	-1.55652	0.0817615	1.34581e-05	-1.55219	0.685656
69219183	chr2:69219183:G:A	3.23784e-06	-1.13299e-10	-1.19334	9.44549e-06	-1.13299e-10	-1.22058
69219247	chr2:69219247:C:G	2.69075e-06	-1.13299e-10	-1.37843	8.12358e-06	-1.13299e-10	-1.37134
69219491	chr2:69219491:T:C	2.72285e-06	-1.13299e-10	-1.36657	8.12366e-06	-1.13299e-10	-1.37133
69219615	chr2:69219615:T:A	2.69414e-06	-1.13299e-10	-1.37717	8.06778e-06	-1.13299e-10	-1.37823
69219758	chr2:69219758:T:C	3.09204e-06	-1.13299e-10	-1.23942	9.56317e-06	-1.13299e-10	-1.20819
69219814	chr2:69219814:C:T	8.84842e-06	-1.13299e-10	-0.188011	2.39817e-05	-1.13299e-10	-0.28882
69220528	chr2:69220528:T:C	6.98419e-07	-1.38827	-1.33891	1.77584e-06	-1.57335	-1.31849
69220537	chr2:69220537:C:T	5.16581e-06	-1.13299e-10	-0.726188	1.67424e-05	-1.13299e-10	-0.648169
69221213	chr2:69221213:G:A	2.74269e-06	-1.13299e-10	-1.35931	8.37256e-06	-1.13299e-10	-1.34115
69221361	chr2:69221361:A:G	2.77545e-06	-1.13299e-10	-1.34744	8.51447e-06	-1.13299e-10	-1.32435
69221576	chr2:69221576:G:A	2.75032e-06	-1.13299e-10	-1.35653	8.40948e-06	-1.13299e-10	-1.33675
69221627	chr2:69221627:G:A	2.73155e-06	-1.13299e-10	-1.36338	8.33228e-06	-1.13299e-10	-1.34598
69221899	chr2:69221899:G:A	2.73089e-06	-1.13299e-10	-1.36362	8.32985e-06	-1.13299e-10	-1.34627
69222297	chr2:69222297:G:T	3.35507e-06	-1.13299e-10	-1.15778	1.10027e-05	-1.13299e-10	-1.06797
69222463	chr2:69222463:C:T	2.71913e-06	-1.13299e-10	-1.36794	8.35106e-06	-1.13299e-10	-1.34372
69223084	chr2:69223084:C:T	7.41665e-07	-1.57034	-1.09677	2.82674e-06	-1.53067	-0.896318
69223136	chr2:69223136:T:C	3.2187e-06	-1.13299e-10	-1.19927	8.71184e-06	-1.13299e-10	-1.30143
69223182	chr2:69223182:C:A	1.54703e-06	-1.56772	-0.36419	7.68484e-06	-1.53275	0.105892
69223440	chr2:69223440:G:A	3.56871e-06	-1.13299e-10	-1.09605	1.10369e-05	-1.13299e-10	-1.06487
69223613	chr2:69223613:G:A	3.45234e-06	-1.13299e-10	-1.1292	1.02774e-05	-1.13299e-10	-1.13616
69223782	chr2:69223782:A:G	3.40422e-06	-1.13299e-10	-1.14323	9.1094e-06	-1.13299e-10	-1.25681
69223985	chr2:69223985:C:T	2.69952e-06	-1.13299e-10	-1.37518	8.46074e-06	-1.13299e-10	-1.33068
69224435	chr2:69224435:C:T	4.33108e-06	-1.13299e-10	-0.902432	1.50274e-05	-1.13299e-10	-0.756239
69224545	chr2:69224545:A:G	2.75351e-06	-1.13299e-10	-1.35537	8.5382e-06	-1.13299e-10	-1.32156
69224625	chr2:69224625:A:G	7.66046e-07	-1.57541	-1.05935	2.4796e-06	-1.52962	-1.0284
69224830	chr2:69224830:C:T	4.58413e-06	-1.5228	0.677153	2.94382e-05	-1.57472	1.4909
69224876	chr2:69224876:T:A	8.53886e-06	-1.13299e-10	-0.223622	2.31984e-05	-1.13299e-10	-0.32203
69225000	chr2:69225000:GC:G	4.93173e-06	-1.51987	0.747314	3.20147e-05	-1.57414	1.57423
69225388	chr2:69225388:A:G	2.20979e-06	-1.57535	-3.69445e-10	6.73452e-06	-1.55887	-3.69445e-10
69225459	chr2:69225459:G:A	2.82155e-06	-1.13299e-10	-1.33096	8.75771e-06	-1.13299e-10	-1.29618
69225656	chr2:69225656:G:C	3.18377e-06	-1.13299e-10	-1.21018	1.00892e-05	-1.13299e-10	-1.15465
69225661	chr2:69225661:G:A	3.18489e-06	-1.13299e-10	-1.20983	1.0094e-05	-1.13299e-10	-1.15417
69225751	chr2:69225751:T:C	1.09001e-06	-1.45345	-0.828609	4.21905e-06	-1.57505	-0.451457
69226676	chr2:69226676:G:A	4.74661e-06	-1.13299e-10	-0.810818	1.39312e-05	-1.13299e-10	-0.831985
69227269	chr2:69227269:T:C	3.08906e-06	-1.24038	-3.69445e-10	7.29045e-06	-1.47955	-3.69445e-10
69227461	chr2:69227461:A:AG	2.57472e-06	-1.42251	-3.69445e-10	8.95748e-06	-1.27362	-3.69445e-10
69227995	chr2:69227995:C:T	3.22133e-06	-1.13299e-10	-1.19845	1.02291e-05	-1.13299e-10	-1.14088
69228055	chr2:69228055:T:C	3.01408e-06	-1.13299e-10	-1.26495	9.62145e-06	-1.13299e-10	-1.20212
69228179	chr2:69228179:A:G	2.74389e-06	-1.13299e-10	-1.35887	8.48452e-06	-1.13299e-10	-1.32787
69228549	chr2:69228549:CT:C	2.83226e-06	-1.13299e-10	-1.32717	8.38012e-06	-1.13299e-10	-1.34025
69228670	chr2:69228670:G:T	2.88328e-06	-1.13299e-10	-1.30932	8.97632e-06	-1.13299e-10	-1.27152
69228703	chr2:69228703:A:G	2.70424e-06	-1.13299e-10	-1.37343	8.13246e-06	-1.13299e-10	-1.37025
69229116	chr2:69229116:G:C	2.69077e-06	-1.13299e-10	-1.37842	8.11885e-06	-1.13299e-10	-1.37192
69229285	chr2:69229285:T:C	3.68535e-06	-0.463313	-0.600571	7.37851e-06	-0.808191	-0.659351
69229300	chr2:69229300:T:C	5.04981e-06	-1.13299e-10	-0.7489	1.59988e-05	-1.13299e-10	-0.693602
69229909	chr2:69229909:C:G	4.06146e-06	-1.13299e-10	-0.966708	1.25545e-05	-1.13299e-10	-0.93603
69229980	chr2:69229980:A:G	2.69081e-06	-1.13299e-10	-1.37841	8.06986e-06	-1.13299e-10	-1.37798
69230341	chr2:69230341:C:T	4.0353e-06	-1.13299e-10	-0.97317	1.24685e-05	-1.13299e-10	-0.942907
69230400	chr2:69230400:C:T	2.70011e-06	-1.13299e-10	-1.37496	8.23023e-06	-1.13299e-10	-1.3583
69231221	chr2:69231221:T:C	2.76203e-06	-1.13299e-10	-1.35228	8.4783e-06	-1.13299e-10	-1.3286
69231959	chr2:69231959:G:A	2.52132e-06	-1.44347	-3.69445e-10	8.12068e-06	-1.3717	-3.69445e-10
69233573	chr2:69233573:T:C	3.06199e-06	-1.13299e-10	-1.24919	1.00253e-05	-1.13299e-10	-1.161
69233606	chr2:69233606:A:G	6.06447e-05	-1.13299e-10	1.73678	0.000154801	-1.13299e-10	1.57603
69233619	chr2:69233619:G:A	5.99652e-07	-1.56237	-1.31729	1.97205e-06	-1.57505	-1.21199
69234687	chr2:69234687:T:C	2.7588e-06	-1.13299e-10	-1.35345	8.31886e-06	-1.13299e-10	-1.34759
69234721	chr2:69234721:C:T	3.81786e-06	-1.13299e-10	-1.02856	1.0476e-05	-1.13299e-10	-1.11702
69234897	chr2:69234897:G:A	4.83316e-06	-1.13299e-10	-0.79275	1.51939e-05	-1.13299e-10	-0.74522
69234938	chr2:69234938:CACATTCTATAA:C	3.07512e-06	-1.13299e-10	-1.24491	9.27303e-06	-1.13299e-10	-1.239
69235126	chr2:69235126:C:T	3.73986e-06	-1.13299e-10	-1.0492	1.18361e-05	-1.13299e-10	-0.994963
69235723	chr2:69235723:A:G	2.82647e-06	-1.13299e-10	-1.32922	8.37991e-06	-1.13299e-10	-1.34028
69236226	chr2:69236226:T:G	9.46168e-06	-1.13299e-10	-0.121	2.53825e-05	-1.13299e-10	-0.232052
69236242	chr2:69236242:A:C	3.08178e-06	-1.13299e-10	-1.24274	9.35695e-06	-1.13299e-10	-1.22999
69236328	chr2:69236328:G:T	2.88871e-06	-1.13299e-10	-1.30744	8.74241e-06	-1.13299e-10	-1.29793
69237273	chr2:69237273:G:A	2.2101e-06	-1.57521	-3.69445e-10	6.70298e-06	-1.56356	-3.69445e-10
69237608	chr2:69237608:T:C	5.9995e-07	-1.55395	-1.32521	1.88069e-06	-1.5679	-1.26657
69238056	chr2:69238056:T:A	6.71216e-05	1.83826	-3.69445e-10	0.000123861	1.35305	-3.69445e-10
69238231	chr2:69238231:A:C	3.41541e-06	-1.13299e-10	-1.13995	1.08662e-05	-1.13299e-10	-1.08046
69238776	chr2:69238776:T:C	2.73675e-06	-1.13299e-10	-1.36148	8.1348e-06	-1.13299e-10	-1.36996
69239466	chr2:69239466:G:A	6.89705e-06	-0.437156	-3.69445e-10	1.51535e-05	-0.747879	-3.69445e-10
69239609	chr2:69239609:C:A	5.60645e-06	-1.13299e-10	-0.644332	1.56693e-05	-1.13299e-10	-0.714411
69239628	chr2:69239628:A:T	7.79021e-07	-1.35792	-1.26004	2.45275e-06	-1.41833	-1.15057
69240118	chr2:69240118:T:G	6.20296e-06	-0.543223	-3.69445e-10	1.81975e-05	-0.56483	-3.69445e-10
69240472	chr2:69240472:T:A	4.17791e-06	-1.13299e-10	-0.938439	1.30568e-05	-1.13299e-10	-0.896801
69240609	chr2:69240609:C:T	3.06092e-06	-1.13299e-10	-1.24954	9.77238e-06	-1.13299e-10	-1.18655
69241034	chr2:69241034:G:T	3.26342e-06	-1.13299e-10	-1.18547	9.18353e-06	-1.13299e-10	-1.2487
69241155	chr2:69241155:G:A	4.66643e-06	-1.13299e-10	-0.827856	1.63259e-05	-1.13299e-10	-0.673361
69241651	chr2:69241651:A:G	2.69103e-06	-1.13299e-10	-1.37833	8.08579e-06	-1.13299e-10	-1.376
69241752	chr2:69241752:C:A	3.52043e-06	-1.13299e-10	-1.10967	1.04828e-05	-1.13299e-10	-1.11638
69242754	chr2:69242754:A:C	6.18724e-07	-1.50508	-1.34327	1.87029e-06	-1.54058	-1.29944
69242873	chr2:69242873:G:T	3.42666e-06	-1.13299e-10	-1.13666	9.92886e-06	-1.13299e-10	-1.17067
69243493	chr2:69243493:G:A	5.36893e-06	-1.13299e-10	-0.687621	1.50345e-05	-1.13299e-10	-0.755764
69243764	chr2:69243764:C:T	2.87711e-06	-1.13299e-10	-1.31146	8.86133e-06	-1.13299e-10	-1.28442
69245153	chr2:69245153:G:A	2.69174e-06	-1.13299e-10	-1.37806	8.10098e-06	-1.13299e-10	-1.37413
69245287	chr2:69245287:C:T	2.86401e-06	-1.13299e-10	-1.31603	8.66935e-06	-1.13299e-10	-1.30632
69245501	chr2:69245501:C:G	2.83909e-06	-1.13299e-10	-1.32477	8.58067e-06	-1.13299e-10	-1.3166
69246335	chr2:69246335:T:C	5.99959e-06	-1.13299e-10	-0.576559	1.51273e-05	-1.13299e-10	-0.74961
69246343	chr2:69246343:A:C	9.53451e-06	-1.13299e-10	-0.113332	2.55917e-05	-1.13299e-10	-0.223843
69246467	chr2:69246467:T:G	2.7039e-06	-1.13299e-10	-1.37355	8.24893e-06	-1.13299e-10	-1.35603
69246631	chr2:69246631:G:C	2.75402e-06	-1.13299e-10	-1.35519	8.20384e-06	-1.13299e-10	-1.36151
69247110	chr2:69247110:A:G	4.98656e-06	-1.13299e-10	-0.761503	1.40175e-05	-1.13299e-10	-0.825807
69247537	chr2:69247537:T:C	2.86457e-06	-1.13299e-10	-1.31583	9.10607e-06	-1.13299e-10	-1.25717
69247698	chr2:69247698:A:G	5.23977e-06	-1.13299e-10	-0.711973	1.68642e-05	-1.13299e-10	-0.64092
69248141	chr2:69248141:CAT:C	1.98277e-06	-1.10267	-0.581088	5.81966e-06	-1.29322	-0.411654
69248557	chr2:69248557:A:G	4.14763e-06	-1.13299e-10	-0.945712	1.32965e-05	-1.13299e-10	-0.878609
69248561	chr2:69248561:T:C	5.56502e-06	-1.13299e-10	-0.65175	1.63527e-05	-1.13299e-10	-0.671721
69248822	chr2:69248822:C:G	2.69906e-06	-1.13299e-10	-1.37535	8.26523e-06	-1.13299e-10	-1.35406
69248894	chr2:69248894:CCTTTT:C	2.69096e-06	-1.13299e-10	-1.37835	8.08377e-06	-1.13299e-10	-1.37625
69249042	chr2:69249042:A:G	2.71634e-06	-1.13299e-10	-1.36897	8.3791e-06	-1.13299e-10	-1.34037
69249485	chr2:69249485:G:A	5.9804e-06	-1.13299e-10	-0.579763	1.67977e-05	-1.13299e-10	-0.644872
69249689	chr2:69249689:G:T	3.13756e-06	-1.13299e-10	-1.2248	9.125e-06	-1.13299e-10	-1.2551
69249956	chr2:69249956:C:T	2.85068e-06	-1.13299e-10	-1.32069	8.33832e-06	-1.13299e-10	-1.34525
69250038	chr2:69250038:T:A	2.74625e-06	-1.13299e-10	-1.35801	8.86784e-06	-1.13299e-10	-1.28368
69250051	chr2:69250051:GTTATT:G	5.8873e-06	-1.13299e-10	-0.595452	1.66423e-05	-1.13299e-10	-0.654163
69250134	chr2:69250134:A:G	2.73642e-06	-1.13299e-10	-1.3616	8.80058e-06	-1.13299e-10	-1.29129
69250306	chr2:69250306:C:T	2.72996e-06	-1.13299e-10	-1.36396	8.27542e-06	-1.13299e-10	-1.35282
69250330	chr2:69250330:T:A	5.05154e-06	-1.13299e-10	-0.748556	1.60023e-05	-1.13299e-10	-0.693382
69250351	chr2:69250351:G:A	2.71829e-06	-1.13299e-10	-1.36825	8.25975e-06	-1.13299e-10	-1.35472
69250839	chr2:69250839:G:A	2.73074e-06	-1.13299e-10	-1.36368	8.11057e-06	-1.13299e-10	-1.37294
69251132	chr2:69251132:C:T	1.02378e-06	-0.968716	-1.37603	2.89181e-06	-1.05036	-1.35387
69251253	chr2:69251253:G:A	6.99034e-06	-1.13299e-10	-0.423722	1.83433e-05	-1.13299e-10	-0.556849
69252283	chr2:69252283:G:A	4.69129e-06	-1.13299e-10	-0.822542	1.38607e-05	-1.13299e-10	-0.837058
69252372	chr2:69252372:G:A	3.67494e-06	-1.13299e-10	-1.06671	1.17921e-05	-1.13299e-10	-0.998687
69252902	chr2:69252902:T:C	2.75659e-06	-1.13299e-10	-1.35425	8.61001e-06	-1.13299e-10	-1.31319
69253379	chr2:69253379:A:T	3.80342e-06	-1.13299e-10	-1.03235	1.13817e-05	-1.13299e-10	-1.03411
69253419	chr2:69253419:A:G	3.83228e-06	-1.13299e-10	-1.02479	1.23229e-05	-1.13299e-10	-0.954652
69253856	chr2:69253856:C:T	3.37457e-06	-1.13299e-10	-1.15198	1.05108e-05	-1.13299e-10	-1.1137
69254426	chr2:69254426:C:T	3.92549e-06	-1.13299e-10	-1.00076	1.34222e-05	-1.13299e-10	-0.869199
69254440	chr2:69254440:C:T	2.95173e-06	-1.13299e-10	-1.28586	9.01985e-06	-1.13299e-10	-1.26669
69254937	chr2:69254937:G:A	3.66643e-06	-1.13299e-10	-1.06903	1.17057e-05	-1.13299e-10	-1.00604
69254942	chr2:69254942:G:A	2.71077e-06	-1.13299e-10	-1.37102	8.22025e-06	-1.13299e-10	-1.35951
69255256	chr2:69255256:C:T	3.33857e-06	-1.13299e-10	-1.16271	9.83075e-06	-1.13299e-10	-1.1806
69255828	chr2:69255828:C:T	1.29693e-05	-1.13299e-10	0.194335	3.46981e-05	-1.13299e-10	0.0805734
69256563	chr2:69256563:G:T	6.57536e-06	-1.13299e-10	-0.48492	1.85265e-05	-1.13299e-10	-0.546913
69256715	chr2:69256715:G:A	2.70185e-06	-1.13299e-10	-1.37431	8.15598e-06	-1.13299e-10	-1.36736
69256718	chr2:69256718:A:G	2.87356e-06	-1.13299e-10	-1.3127	8.9301e-06	-1.13299e-10	-1.27669
69256858	chr2:69256858:G:A	8.3224e-06	-1.13299e-10	-0.249299	2.29895e-05	-1.13299e-10	-0.331073
69256867	chr2:69256867:G:T	2.69363e-06	-1.13299e-10	-1.37736	8.08526e-06	-1.13299e-10	-1.37607
69256947	chr2:69256947:T:C	4.04187e-06	-1.13299e-10	-0.971542	1.32105e-05	-1.13299e-10	-0.885103
69257151	chr2:69257151:C:A	4.90167e-06	-1.13299e-10	-0.778675	1.55121e-05	-1.13299e-10	-0.72449
69257590	chr2:69257590:A:T	1.29214e-05	-1.13299e-10	0.190637	3.45723e-05	-1.13299e-10	0.0769403
69258255	chr2:69258255:A:G	4.29125e-06	-1.13299e-10	-0.911671	1.2568e-05	-1.13299e-10	-0.934963
69258511	chr2:69258511:G:A	5.27715e-06	-1.13299e-10	-0.704863	1.49654e-05	-1.13299e-10	-0.760369
69258859	chr2:69258859:A:G	2.70163e-06	-1.13299e-10	-1.37439	8.15488e-06	-1.13299e-10	-1.3675
69259027	chr2:69259027:C:T	4.81826e-06	-1.13299e-10	-0.795837	1.42489e-05	-1.13299e-10	-0.809432
69259233	chr2:69259233:TG:T	2.81075e-06	-1.13299e-10	-1.3348	8.54705e-06	-1.13299e-10	-1.32053
69259597	chr2:69259597:G:A	3.92142e-06	-1.13299e-10	-1.0018	1.23765e-05	-1.13299e-10	-0.95031
69259684	chr2:69259684:A:C	3.48137e-06	-1.13299e-10	-1.12082	1.16636e-05	-1.13299e-10	-1.00964
69260159	chr2:69260159:A:T	2.6934e-06	-1.13299e-10	-1.37745	8.11333e-06	-1.13299e-10	-1.3726
69260680	chr2:69260680:G:T	3.4982e-06	-1.13299e-10	-1.116	1.17341e-05	-1.13299e-10	-1.00361
69260845	chr2:69260845:C:T	2.7947e-06	-1.13299e-10	-1.34052	9.20563e-06	-1.13299e-10	-1.2463
69260977	chr2:69260977:G:A	2.8276e-06	-1.13299e-10	-1.32882	8.61673e-06	-1.13299e-10	-1.31241
69261228	chr2:69261228:G:C	1.15866e-05	-1.13299e-10	0.0815951	3.1128e-05	-1.13299e-10	-0.0280045
69261434	chr2:69261434:G:A	7.69765e-06	-1.13299e-10	-0.327335	2.15235e-05	-1.13299e-10	-0.39697
69261723	chr2:69261723:CAAG:C	2.95641e-06	-1.13299e-10	-1.28427	9.09284e-06	-1.13299e-10	-1.25862
69261800	chr2:69261800:C:A	2.99962e-06	-1.26976	-3.69445e-10	8.20983e-06	-1.36078	-3.69445e-10
69262218	chr2:69262218:A:G	5.75205e-06	-1.13299e-10	-0.618694	1.62589e-05	-1.13299e-10	-0.677472
69262271	chr2:69262271:C:T	2.84333e-06	-1.13299e-10	-1.32327	8.6726e-06	-1.13299e-10	-1.30594
69262613	chr2:69262613:G:A	2.70158e-06	-1.13299e-10	-1.37441	8.15461e-06	-1.13299e-10	-1.36753
69262765	chr2:69262765:G:A	5.98669e-06	-0.578712	-3.69445e-10	1.41639e-05	-0.815416	-3.69445e-10
69263195	chr2:69263195:C:T	2.98597e-06	-1.13299e-10	-1.27433	8.75943e-06	-1.13299e-10	-1.29598
69263394	chr2:69263394:T:G	4.90333e-06	-1.13299e-10	-0.778335	1.55178e-05	-1.13299e-10	-0.724123
69263537	chr2:69263537:A:G	2.72332e-06	-1.13299e-10	-1.3664	8.28092e-06	-1.13299e-10	-1.35216
69263628	chr2:69263628:C:A	2.905e-06	-1.13299e-10	-1.30182	8.86674e-06	-1.13299e-10	-1.28381
69263655	chr2:69263655:G:C	2.70156e-06	-1.13299e-10	-1.37442	8.11364e-06	-1.13299e-10	-1.37257
69264308	chr2:69264308:T:G	2.70903e-06	-1.13299e-10	-1.37166	8.12507e-06	-1.13299e-10	-1.37116
69264336	chr2:69264336:C:T	3.37397e-06	-1.13299e-10	-1.15216	1.12318e-05	-1.13299e-10	-1.04737
69265011	chr2:69265011:T:G	2.75931e-06	-1.13299e-10	-1.35327	8.4766e-06	-1.13299e-10	-1.3288
69265667	chr2:69265667:C:G	2.70244e-06	-1.13299e-10	-1.37409	8.17795e-06	-1.13299e-10	-1.36467
69265792	chr2:69265792:C:T	2.70119e-06	-1.13299e-10	-1.37456	8.1532e-06	-1.13299e-10	-1.3677
69266368	chr2:69266368:T:C	2.69538e-06	-1.13299e-10	-1.37671	8.06717e-06	-1.13299e-10	-1.37831
69267069	chr2:69267069:C:T	3.29496e-06	-1.13299e-10	-1.17586	1.02592e-05	-1.13299e-10	-1.13793
69267461	chr2:69267461:A:G	3.98806e-06	-1.13299e-10	-0.984946	1.29091e-05	-1.13299e-10	-0.908177
69267644	chr2:69267644:A:G	3.61429e-06	-1.13299e-10	-1.08336	1.22191e-05	-1.13299e-10	-0.963109
69268126	chr2:69268126:T:C	3.08884e-06	-1.13299e-10	-1.24046	9.4938e-06	-1.13299e-10	-1.21547
69268138	chr2:69268138:T:C	2.69933e-06	-1.13299e-10	-1.37524	8.2326e-06	-1.13299e-10	-1.35801
69268168	chr2:69268168:C:A	2.41286e-05	0.815149	-3.69445e-10	6.47158e-05	0.703893	-3.69445e-10
69268581	chr2:69268581:T:C	3.78639e-06	-1.13299e-10	-1.03684	1.21026e-05	-1.13299e-10	-0.972695
69269087	chr2:69269087:C:T	2.70198e-06	-1.13299e-10	-1.37426	8.17719e-06	-1.13299e-10	-1.36476
69269279	chr2:69269279:A:G	3.0481e-06	-1.13299e-10	-1.25373	8.73139e-06	-1.13299e-10	-1.29919
69269318	chr2:69269318:C:T	2.6941e-06	-1.13299e-10	-1.37719	8.12926e-06	-1.13299e-10	-1.37064
69269399	chr2:69269399:A:T	2.2185e-06	-1.57142	-3.69445e-10	7.19275e-06	-1.49304	-3.69445e-10
69269837	chr2:69269837:G:A	5.33466e-06	-1.13299e-10	-0.694025	1.56963e-05	-1.13299e-10	-0.712685
69269900	chr2:69269900:A:G	2.69129e-06	-1.13299e-10	-1.37823	8.3447e-06	-1.13299e-10	-1.34449
69270041	chr2:69270041:A:G	2.71652e-06	-1.13299e-10	-1.3689	8.22156e-06	-1.13299e-10	-1.35935
69270118	chr2:69270118:ATC:A	2.70535e-06	-1.13299e-10	-1.37302	8.4022e-06	-1.13299e-10	-1.33762
69270132	chr2:69270132:G:A	4.05276e-06	-1.13299e-10	-0.968852	1.34692e-05	-1.13299e-10	-0.865707
69270205	chr2:69270205:C:T	2.21723e-06	-1.57199	-3.69445e-10	6.63145e-06	-1.57429	-3.69445e-10
69270768	chr2:69270768:AT:A	4.015e-06	-0.978213	-3.69445e-10	1.02475e-05	-1.13908	-3.69445e-10
69270872	chr2:69270872:C:T	2.70294e-06	-1.13299e-10	-1.37391	8.16147e-06	-1.13299e-10	-1.36669
69271060	chr2:69271060:C:T	2.69077e-06	-1.13299e-10	-1.37842	8.39631e-06	-1.13299e-10	-1.33832
69271324	chr2:69271324:A:G	2.71602e-06	-1.13299e-10	-1.36908	8.21935e-06	-1.13299e-10	-1.35962
69271597	chr2:69271597:A:G	3.29076e-06	-1.13299e-10	-1.17713	9.27953e-06	-1.13299e-10	-1.2383
69272070	chr2:69272070:T:C	3.99044e-06	-1.13299e-10	-0.98435	1.29176e-05	-1.13299e-10	-0.90752
69272196	chr2:69272196:T:C	2.69091e-06	-1.13299e-10	-1.37837	8.09295e-06	-1.13299e-10	-1.37512
69272300	chr2:69272300:G:A	2.69276e-06	-1.13299e-10	-1.37768	8.10346e-06	-1.13299e-10	-1.37382
69272432	chr2:69272432:G:A	5.41307e-06	-1.13299e-10	-0.679434	1.52149e-05	-1.13299e-10	-0.743834
69272584	chr2:69272584:G:A	2.69932e-06	-1.13299e-10	-1.37525	8.14291e-06	-1.13299e-10	-1.36897
69272833	chr2:69272833:G:A	2.70755e-06	-1.13299e-10	-1.37221	8.72865e-06	-1.13299e-10	-1.2995
69272958	chr2:69272958:C:G	4.12753e-06	-1.13299e-10	-0.950571	1.30904e-05	-1.13299e-10	-0.894233
69273059	chr2:69273059:C:T	2.72617e-06	-1.13299e-10	-1.36535	8.12562e-06	-1.13299e-10	-1.37109
69273203	chr2:69273203:C:T	3.36854e-06	-1.13299e-10	-1.15377	1.04652e-05	-1.13299e-10	-1.11806
69273204	chr2:69273204:T:G	2.92663e-06	-1.13299e-10	-1.2944	8.84467e-06	-1.13299e-10	-1.2863
69273533	chr2:69273533:A:C	5.75535e-07	-1.57554	-1.34517	1.80432e-06	-1.57226	-1.30367
69273804	chr2:69273804:G:A	2.54803e-06	-1.43293	-3.69445e-10	8.89145e-06	-1.28102	-3.69445e-10
69274193	chr2:69274193:A:G	3.17433e-06	-1.13299e-10	-1.21315	1.04681e-05	-1.13299e-10	-1.11778
69274449	chr2:69274449:AAAGAC:A	3.03432e-06	-1.13299e-10	-1.25826	9.63863e-06	-1.13299e-10	-1.20033
69274469	chr2:69274469:G:T	6.59636e-06	-1.13299e-10	-0.481732	1.73374e-05	-1.13299e-10	-0.613245
69274733	chr2:69274733:AATGG:A	4.8479e-06	-1.13299e-10	-0.789705	1.36906e-05	-1.13299e-10	-0.849406
69274755	chr2:69274755:TATTC:T	2.84902e-06	-1.13299e-10	-1.32127	8.15267e-06	-1.13299e-10	-1.36777
69275168	chr2:69275168:C:T	3.37631e-06	-1.13299e-10	-1.15147	1.04519e-05	-1.13299e-10	-1.11933
69275723	chr2:69275723:C:T	6.26051e-06	-0.533988	-3.69445e-10	1.39436e-05	-0.831094	-3.69445e-10
69275752	chr2:69275752:C:G	2.69783e-06	-1.13299e-10	-1.3758	8.60992e-06	-1.13299e-10	-1.3132
69276177	chr2:69276177:A:G	2.69817e-06	-1.13299e-10	-1.37568	8.61639e-06	-1.13299e-10	-1.31245
69276344	chr2:69276344:C:T	2.44648e-06	-1.4736	-3.69445e-10	1.02612e-05	-1.13774	-3.69445e-10
69276497	chr2:69276497:G:T	3.70242e-06	-1.05926	-3.69445e-10	8.34931e-06	-1.34393	-3.69445e-10
69276580	chr2:69276580:A:C	2.73957e-06	-1.13299e-10	-1.36045	8.12893e-06	-1.13299e-10	-1.37068
69276620	chr2:69276620:T:G	3.05421e-06	-1.13299e-10	-1.25173	9.96732e-06	-1.13299e-10	-1.1668
69276702	chr2:69276702:T:C	9.14939e-07	-1.47291	-0.98424	2.21512e-06	-1.51133	-1.15948
69276888	chr2:69276888:C:G	3.18796e-06	-1.13299e-10	-1.20887	1.01072e-05	-1.13299e-10	-1.15286
69276911	chr2:69276911:A:T	1.42879e-05	-1.13299e-10	0.291164	3.96844e-05	-1.13299e-10	0.214846
69277072	chr2:69277072:G:A	3.04099e-06	-1.13299e-10	-1.25607	8.64814e-06	-1.13299e-10	-1.30877
69277247	chr2:69277247:C:T	2.65577e-05	-0.949145	1.86022	4.73219e-05	-1.13986	1.53072
69277598	chr2:69277598:G:C	3.49901e-06	-1.13299e-10	-1.11577	1.00841e-05	-1.13299e-10	-1.15515
69277760	chr2:69277760:A:C	3.9707e-06	-1.13299e-10	-0.989307	1.26071e-05	-1.13299e-10	-0.931854
69278330	chr2:69278330:G:A	3.8373e-06	-1.13299e-10	-1.02348	1.10988e-05	-1.13299e-10	-1.05928
69278606	chr2:69278606:A:G	3.48038e-06	-1.13299e-10	-1.12111	1.02308e-05	-1.13299e-10	-1.14071
69279358	chr2:69279358:C:CAA	9.36704e-06	0.549593	-0.680647	1.20319e-05	-0.132325	-0.846229
69279427	chr2:69279427:C:T	2.34696e-06	-1.51513	-3.69445e-10	7.73935e-06	-1.4198	-3.69445e-10
69279881	chr2:69279881:T:C	4.1427e-06	-0.946902	-3.69445e-10	8.9584e-06	-1.27352	-3.69445e-10
69279916	chr2:69279916:A:T	3.35202e-06	-1.13299e-10	-1.15869	1.03664e-05	-1.13299e-10	-1.12754
69280108	chr2:69280108:C:T	9.46711e-06	0.678174	-0.798601	1.8871e-05	0.104955	-0.633442
69280248	chr2:69280248:G:A	3.08082e-06	-1.13299e-10	-1.24305	9.49721e-06	-1.13299e-10	-1.21512
69280410	chr2:69280410:C:T	2.7929e-06	-1.13299e-10	-1.34117	8.57084e-06	-1.13299e-10	-1.31775
69280776	chr2:69280776:T:A	2.17341e-06	-0.505605	-1.08635	4.62205e-06	-0.776828	-1.15845
69280964	chr2:69280964:G:T	3.11913e-06	-1.13299e-10	-1.2307	9.12317e-06	-1.13299e-10	-1.2553
69281395	chr2:69281395:C:T	3.1575e-06	-1.13299e-10	-1.21847	9.09385e-06	-1.13299e-10	-1.25851
69281694	chr2:69281694:CT:C	2.85467e-06	-1.13299e-10	-1.31929	8.77891e-06	-1.13299e-10	-1.29376
69281792	chr2:69281792:T:G	2.75811e-06	-1.13299e-10	-1.3537	8.3423e-06	-1.13299e-10	-1.34477
69282222	chr2:69282222:G:A	2.70543e-06	-1.13299e-10	-1.37299	8.2935e-06	-1.13299e-10	-1.35064
69282485	chr2:69282485:T:C	1.26502e-06	-1.26584	-0.867326	3.36437e-06	-1.40331	-0.849559
69284871	chr2:69284871:A:C	2.75867e-06	-1.13299e-10	-1.3535	8.40971e-06	-1.13299e-10	-1.33673
69285018	chr2:69285018:A:G	2.75957e-06	-1.13299e-10	-1.35317	8.19556e-06	-1.13299e-10	-1.36252
69285372	chr2:69285372:ATG:A	4.83881e-06	-1.13299e-10	-0.791581	1.60999e-05	-1.13299e-10	-0.687299
69285429	chr2:69285429:C:T	2.78829e-06	-1.13299e-10	-1.34282	8.52507e-06	-1.13299e-10	-1.3231
69285596	chr2:69285596:A:C	3.16385e-06	0.021388	-1.23785	5.45844e-06	-0.608381	-1.16057
69285898	chr2:69285898:A:G	6.93908e-06	-1.0135	0.582416	1.35433e-05	-1.18507	0.324852
69286263	chr2:69286263:G:A	2.77705e-06	-1.13299e-10	-1.34686	8.42785e-06	-1.13299e-10	-1.33457
69286687	chr2:69286687:T:C	4.67802e-06	-1.13299e-10	-0.825375	1.24064e-05	-1.13299e-10	-0.947898
69286953	chr2:69286953:T:A	1.02734e-06	-1.09384	-1.24743	2.49366e-06	-1.22356	-1.3288
69288325	chr2:69288325:A:ATACT	2.22338e-06	-0.747136	-0.822085	5.75159e-06	-0.991757	-0.72488
69288355	chr2:69288355:A:C	2.69869e-06	-1.13299e-10	-1.37548	8.0771e-06	-1.13299e-10	-1.37708
69288470	chr2:69288470:C:T	7.79367e-06	-1.06579	0.750856	2.02397e-05	-1.30773	0.849258
69288618	chr2:69288618:G:A	3.10567e-06	-1.13299e-10	-1.23502	9.65606e-06	-1.13299e-10	-1.19853
69289191	chr2:69289191:C:T	2.82351e-06	-1.13299e-10	-1.33027	8.91599e-06	-1.13299e-10	-1.27827
69289332	chr2:69289332:G:A	6.72536e-07	-1.57098	-1.19397	2.03054e-06	-1.51097	-1.24684
69290024	chr2:69290024:T:C	2.29708e-06	-1.53661	-3.69445e-10	7.16612e-06	-1.49675	-3.69445e-10
69290678	chr2:69290678:G:A	2.09423e-06	-0.251324	-1.37774	4.24397e-06	-0.652035	-1.36858
69291146	chr2:69291146:A:C	2.71094e-06	-1.13299e-10	-1.37096	8.08282e-06	-1.13299e-10	-1.37637
69291186	chr2:69291186:TC:T	4.49769e-06	-1.13299e-10	-0.864686	1.19401e-05	-1.13299e-10	-0.986214
69291594	chr2:69291594:C:T	2.319e-06	-0.215609	-1.3115	4.84266e-06	-0.589482	-1.29917
69292247	chr2:69292247:A:C	2.94786e-06	-1.28717	-3.69445e-10	6.97871e-06	-1.52325	-3.69445e-10
69292506	chr2:69292506:C:T	2.01901e-06	-0.38507	-1.28057	3.98151e-06	-0.747904	-1.33655
69292687	chr2:69292687:G:A	7.87676e-07	-1.54596	-1.06096	2.17349e-06	-1.57514	-1.11464
69292717	chr2:69292717:G:A	3.06954e-06	-1.13299e-10	-1.24672	9.50009e-06	-1.13299e-10	-1.21481
69292758	chr2:69292758:C:T	8.08311e-07	-1.53947	-1.04159	2.2116e-06	-1.57555	-1.09685
69293126	chr2:69293126:G:A	4.5173e-06	-0.0768323	-0.783503	1.01041e-05	-0.649506	-0.503662
69293132	chr2:69293132:G:A	4.39054e-06	-1.13299e-10	-0.888799	1.18598e-05	-1.13299e-10	-0.992958
69293382	chr2:69293382:G:A	2.97745e-06	0.0915879	-1.36877	5.07894e-06	-0.475747	-1.36526
69293449	chr2:69293449:G:A	2.13536e-06	-0.295497	-1.31412	4.14881e-06	-0.810826	-1.23247
69293483	chr2:69293483:A:C	2.86745e-06	-1.13299e-10	-1.31483	8.26296e-06	-1.13299e-10	-1.35433
69293611	chr2:69293611:G:A	2.21768e-06	-0.194898	-1.37689	3.92225e-06	-0.722806	-1.37664
69293663	chr2:69293663:A:G	4.00123e-06	0.25288	-1.23453	6.0233e-06	-0.431528	-1.23895
69293730	chr2:69293730:C:T	2.8704e-06	-1.13299e-10	-1.3138	8.7956e-06	-1.13299e-10	-1.29186
69294564	chr2:69294564:G:A	2.90527e-06	0.0577952	-1.35952	5.00174e-06	-0.501338	-1.35499
69294699	chr2:69294699:C:T	4.58326e-06	-1.44834	0.602501	8.55523e-06	-1.54888	0.229312
69295059	chr2:69295059:G:A	3.09419e-06	-1.13299e-10	-1.23872	9.72554e-06	-1.13299e-10	-1.19136
69295077	chr2:69295077:T:C	7.73017e-07	-1.55286	-1.07284	2.15307e-06	-1.57361	-1.12561
69296295	chr2:69296295:G:A	3.02085e-06	-1.13299e-10	-1.26271	8.64346e-06	-1.13299e-10	-1.30931
69296493	chr2:69296493:A:G	3.01542e-06	-1.13299e-10	-1.26451	8.62287e-06	-1.13299e-10	-1.31169
69296796	chr2:69296796:C:T	2.69866e-06	-1.13299e-10	-1.3755	8.17084e-06	-1.13299e-10	-1.36554
69297541	chr2:69297541:A:T	3.15463e-06	-1.13299e-10	-1.21938	8.9408e-06	-1.13299e-10	-1.27549
69297620	chr2:69297620:C:T	4.4702e-06	-1.13299e-10	-0.870817	1.44112e-05	-1.13299e-10	-0.79811
69297807	chr2:69297807:T:A	2.69607e-06	-1.13299e-10	-1.37645	8.28183e-06	-1.13299e-10	-1.35205
69297872	chr2:69297872:A:G	8.07702e-06	-1.13299e-10	-0.279227	2.06241e-05	-1.13299e-10	-0.43965
69297972	chr2:69297972:C:T	6.60614e-05	-1.13299e-10	1.82233	0.000184843	-1.13299e-10	1.7534
69298081	chr2:69298081:A:G	2.6908e-06	-1.13299e-10	-1.37841	8.1872e-06	-1.13299e-10	-1.36354
69298207	chr2:69298207:C:T	3.14315e-06	-1.13299e-10	-1.22302	1.03359e-05	-1.13299e-10	-1.13049
69298428	chr2:69298428:T:C	0.000257091	-1.13299e-10	3.18118	0.000736018	-1.13299e-10	3.13514
69298589	chr2:69298589:A:G	3.02294e-06	-0.251848	-1.01017	5.1126e-06	-1.41014	-0.424265
69298663	chr2:69298663:AG:A	3.882e-05	-1.13299e-10	1.29068	0.000116316	-1.13299e-10	1.29019
69298775	chr2:69298775:T:C	3.87384e-06	-1.014	-3.69445e-10	1.59143e-05	-0.698898	-3.69445e-10
69298807	chr2:69298807:A:C	6.68128e-05	-1.13299e-10	1.83364	0.000186813	-1.13299e-10	1.76399
69299151	chr2:69299151:G:A	1.89085e-06	-0.538966	-1.19226	2.72539e-06	-1.30778	-1.15573
69299224	chr2:69299224:A:C	1.85929e-06	-0.525949	-1.2221	2.6549e-06	-1.30104	-1.18867
69299346	chr2:69299346:C:A	6.9681e-05	-1.13299e-10	1.87568	0.000194589	-1.13299e-10	1.80478
69299641	chr2:69299641:G:A	6.96575e-05	-1.13299e-10	1.87534	0.000194515	-1.13299e-10	1.8044
69299655	chr2:69299655:G:T	3.20834e-06	-1.13299e-10	-1.2025	9.30583e-06	-1.13299e-10	-1.23547
69299718	chr2:69299718:T:G	1.77371e-06	-0.586908	-1.20827	2.61494e-06	-1.33163	-1.17324
69299884	chr2:69299884:G:C	3.48176e-06	-1.13299e-10	-1.12071	9.9161e-06	-1.13299e-10	-1.17195
69299928	chr2:69299928:C:T	1.86013e-06	-0.533154	-1.21445	2.66754e-06	-1.30503	-1.17992
69300034	chr2:69300034:G:A	1.91947e-06	-0.514761	-1.20144	2.73133e-06	-1.2957	-1.16563
69300120	chr2:69300120:G:A	8.46654e-06	-1.13299e-10	-0.232129	2.15614e-05	-1.13299e-10	-0.39521
69300144	chr2:69300144:A:G	8.20983e-06	-1.13299e-10	-0.262918	2.09521e-05	-1.13299e-10	-0.423876
69300188	chr2:69300188:G:GCA	7.00361e-06	-1.13299e-10	-0.421825	1.87565e-05	-1.13299e-10	-0.534571
69300189	chr2:69300189:G:GA	7.00775e-06	-1.13299e-10	-0.421233	1.87672e-05	-1.13299e-10	-0.534002
69300196	chr2:69300196:C:T	1.87832e-06	-0.511868	-1.226	2.66134e-06	-1.29416	-1.19312
69300278	chr2:69300278:T:C	1.90243e-06	-0.347225	-1.37789	3.4628e-06	-0.845656	-1.37838
69300380	chr2:69300380:C:T	6.3488e-06	0.495664	-1.01565	6.70718e-06	-1.15629	-0.406643
69300396	chr2:69300396:A:G	1.82933e-06	-0.569608	-1.19469	2.67653e-06	-1.32312	-1.15847
69300398	chr2:69300398:A:G	1.40821e-06	-0.73666	-1.28927	2.1875e-06	-1.40168	-1.28167
69300537	chr2:69300537:G:A	1.87448e-06	-0.531938	-1.20798	2.6877e-06	-1.30455	-1.17288
69300588	chr2:69300588:A:T	2.69131e-06	-1.13299e-10	-1.37822	8.08451e-06	-1.13299e-10	-1.37616
69300923	chr2:69300923:G:A	2.69322e-06	-1.13299e-10	-1.37751	8.07062e-06	-1.13299e-10	-1.37788
69301445	chr2:69301445:C:T	2.19945e-06	-0.455243	-1.1248	3.04079e-06	-1.26272	-1.09127
69301462	chr2:69301462:T:C	4.16063e-06	-1.13299e-10	-0.942583	1.14851e-05	-1.13299e-10	-1.02506
69301565	chr2:69301565:C:T	7.68244e-06	0.79418	-1.12349	5.48223e-06	-1.00684	-0.757757
69301726	chr2:69301726:C:T	6.10942e-07	-1.49634	-1.36466	2.01427e-06	-1.53022	-1.23563
69302102	chr2:69302102:G:T	3.28669e-06	-1.13299e-10	-1.17837	9.34481e-06	-1.13299e-10	-1.23129
69302235	chr2:69302235:A:C	5.07235e-05	-1.13299e-10	1.55814	0.000142433	-1.13299e-10	1.49276
69302367	chr2:69302367:T:G	2.79798e-06	-1.13299e-10	-1.33935	8.28987e-06	-1.13299e-10	-1.35108
69302399	chr2:69302399:C:T	6.59223e-07	-1.55927	-1.22568	2.31973e-06	-1.51681	-1.10786
69302762	chr2:69302762:G:A	2.39941e-05	0.809556	-3.69445e-10	1.27702e-05	-0.918996	-3.69445e-10
69303029	chr2:69303029:A:G	9.91545e-07	-1.00138	-1.37536	3.94182e-06	-0.716067	-1.3784
69303083	chr2:69303083:G:A	1.97791e-05	-1.13299e-10	0.616377	5.96442e-05	-1.13299e-10	0.622283
69303117	chr2:69303117:T:A	8.62344e-06	-1.13299e-10	-0.213766	2.16321e-05	-1.13299e-10	-0.391933
69303153	chr2:69303153:G:A	2.84274e-06	-1.13299e-10	-1.32348	8.76916e-06	-1.13299e-10	-1.29487
69303662	chr2:69303662:A:G	3.77634e-06	-1.13299e-10	-1.03949	1.06349e-05	-1.13299e-10	-1.10197
69303684	chr2:69303684:C:T	6.98802e-06	-0.424052	-3.69445e-10	3.02018e-05	-0.0582123	-3.69445e-10
69303832	chr2:69303832:T:C	3.92323e-06	-1.13299e-10	-1.00134	1.24993e-05	-1.13299e-10	-0.940436
69303968	chr2:69303968:G:C	2.02957e-06	-0.42825	-1.23218	2.74466e-06	-1.25059	-1.20586
69304656	chr2:69304656:C:T	5.42809e-06	-1.13299e-10	-0.676662	1.69799e-05	-1.13299e-10	-0.634085
69304755	chr2:69304755:G:A	3.97464e-06	-0.988315	-3.69445e-10	1.64118e-05	-0.668115	-3.69445e-10
69304791	chr2:69304791:T:C	3.65268e-06	0.0253869	-1.09818	4.23174e-06	-1.29667	-0.726833
69304953	chr2:69304953:G:A	2.75249e-06	-1.13299e-10	-1.35574	8.10783e-06	-1.13299e-10	-1.37328
69305158	chr2:69305158:A:AG	3.25274e-06	-0.396483	-0.792269	4.2249e-06	-1.46668	-0.558441
69305486	chr2:69305486:A:G	2.71228e-06	-1.13299e-10	-1.37046	8.07479e-06	-1.13299e-10	-1.37737
69306189	chr2:69306189:T:C	2.22244e-06	-1.56965	-3.69445e-10	6.93575e-06	-1.52942	-3.69445e-10
69306360	chr2:69306360:A:G	5.62661e-07	-1.56508	-1.37825	1.78591e-06	-1.51044	-1.37575
69306490	chr2:69306490:T:C	2.85037e-06	-1.13299e-10	-1.3208	9.01475e-06	-1.13299e-10	-1.26725
69306492	chr2:69306492:C:T	3.16454e-06	-1.13299e-10	-1.21624	9.06714e-06	-1.13299e-10	-1.26146
69306863	chr2:69306863:T:C	2.31074e-06	-1.53068	-3.69445e-10	6.64705e-06	-1.57194	-3.69445e-10
69307041	chr2:69307041:C:G	1.13636e-05	-1.13299e-10	0.0621655	2.76207e-05	-1.13299e-10	-0.147546
69307518	chr2:69307518:G:C	2.40793e-06	-0.122864	-1.36662	3.01737e-06	-1.04204	-1.31969
69307985	chr2:69307985:G:T	3.5461e-06	-1.13299e-10	-1.1024	1.19056e-05	-1.13299e-10	-0.989103
69308714	chr2:69308714:G:C	2.962e-06	-1.13299e-10	-1.28239	9.49004e-06	-1.13299e-10	-1.21587
69309033	chr2:69309033:G:C	2.45816e-05	-1.13299e-10	0.833749	6.95997e-05	-1.13299e-10	0.776648
69309063	chr2:69309063:G:A	2.76895e-06	-1.13299e-10	-1.34978	8.64107e-06	-1.13299e-10	-1.30959
69309251	chr2:69309251:GC:G	3.75015e-06	-1.13299e-10	-1.04645	1.17357e-05	-1.13299e-10	-1.00348
69309770	chr2:69309770:A:C	2.04454e-06	-0.28466	-1.36842	2.46267e-06	-1.18647	-1.3784
69310040	chr2:69310040:C:T	2.69283e-06	-1.13299e-10	-1.37766	8.08134e-06	-1.13299e-10	-1.37656
69310351	chr2:69310351:G:A	2.71161e-06	-1.13299e-10	-1.37071	8.15114e-06	-1.13299e-10	-1.36796
69310546	chr2:69310546:T:A	3.21475e-06	-1.13299e-10	-1.2005	9.16407e-06	-1.13299e-10	-1.25082
69310552	chr2:69310552:C:CT	4.72558e-06	-1.13299e-10	-0.81526	1.29085e-05	-1.13299e-10	-0.908229
69310578	chr2:69310578:C:T	3.98483e-06	-1.13299e-10	-0.985756	1.1386e-05	-1.13299e-10	-1.03373
69310702	chr2:69310702:A:C	5.68779e-06	-1.13299e-10	-0.629929	1.57486e-05	-1.13299e-10	-0.709358
69310729	chr2:69310729:G:A	2.84391e-06	-1.13299e-10	-1.32307	8.40024e-06	-1.13299e-10	-1.33785
69310770	chr2:69310770:C:A	4.72422e-06	-1.13299e-10	-0.815547	1.30549e-05	-1.13299e-10	-0.896948
69311086	chr2:69311086:A:G	9.0704e-06	0.759641	-0.922875	8.74512e-06	-1.05192	-0.245692
69311105	chr2:69311105:T:C	2.69213e-06	-1.13299e-10	-1.37792	8.07796e-06	-1.13299e-10	-1.37697
69311120	chr2:69311120:T:C	3.01072e-06	-1.13299e-10	-1.26607	9.25328e-06	-1.13299e-10	-1.24113
69311267	chr2:69311267:T:C	2.8795e-06	-1.13299e-10	-1.31063	8.49293e-06	-1.13299e-10	-1.32688
69311280	chr2:69311280:G:T	2.39342e-06	-1.49553	-3.69445e-10	6.64462e-06	-1.57231	-3.69445e-10
69311578	chr2:69311578:A:C	4.27068e-06	-1.13299e-10	-0.916477	1.17694e-05	-1.13299e-10	-1.00061
69311659	chr2:69311659:C:A	3.57443e-06	-1.13299e-10	-1.09445	1.16513e-05	-1.13299e-10	-1.0107
69312326	chr2:69312326:C:A	2.93172e-06	0.0558309	-1.34849	3.49868e-06	-0.964114	-1.24961
69313481	chr2:69313481:G:GA	2.91054e-06	-1.13299e-10	-1.29991	8.45541e-06	-1.13299e-10	-1.33131
69313582	chr2:69313582:C:T	2.3982e-05	-1.13299e-10	0.809054	6.79259e-05	-1.13299e-10	0.752304
69313707	chr2:69313707:T:G	2.73403e-06	-1.13299e-10	-1.36247	8.46841e-06	-1.13299e-10	-1.32977
69313711	chr2:69313711:T:C	3.44852e-06	-1.1303	-3.69445e-10	6.62614e-06	-1.57509	-3.69445e-10
69313828	chr2:69313828:T:C	3.40737e-06	-1.13299e-10	-1.14231	9.64287e-06	-1.13299e-10	-1.19989
69313904	chr2:69313904:T:C	3.01124e-06	-1.13299e-10	-1.2659	9.2522e-06	-1.13299e-10	-1.24125
69314087	chr2:69314087:G:A	2.31167e-05	-1.13299e-10	0.772306	6.55018e-05	-1.13299e-10	0.715965
69314330	chr2:69314330:T:C	4.24135e-06	-1.13299e-10	-0.923368	1.1692e-05	-1.13299e-10	-1.00721
69314636	chr2:69314636:G:A	3.02344e-06	-1.13299e-10	-1.26186	8.71655e-06	-1.13299e-10	-1.30089
69314677	chr2:69314677:C:T	2.74832e-06	-1.13299e-10	-1.35726	8.53851e-06	-1.13299e-10	-1.32153
69314721	chr2:69314721:G:A	9.86598e-06	-0.0791577	-3.69445e-10	1.24387e-05	-0.945299	-3.69445e-10
69315171	chr2:69315171:C:T	2.59092e-06	-0.255116	-1.16112	3.21551e-06	-1.15968	-1.13845
69315668	chr2:69315668:G:A	3.80095e-06	-1.13299e-10	-1.033	1.21261e-05	-1.13299e-10	-0.970751
69315722	chr2:69315722:A:C	3.2018e-06	-1.13299e-10	-1.20454	9.30037e-06	-1.13299e-10	-1.23606
69316202	chr2:69316202:T:C	3.96636e-06	-1.13299e-10	-0.990402	1.27118e-05	-1.13299e-10	-0.923586
69316229	chr2:69316229:GGATT:G	4.40754e-06	-1.13299e-10	-0.884933	1.21039e-05	-1.13299e-10	-0.972582
69317380	chr2:69317380:A:C	2.73663e-06	-1.13299e-10	-1.36152	8.48509e-06	-1.13299e-10	-1.3278
69317394	chr2:69317394:G:A	4.76786e-06	-1.13299e-10	-0.806353	1.52883e-05	-1.13299e-10	-0.739026
69317552	chr2:69317552:A:G	5.97457e-06	0.778977	-1.35971	3.67041e-06	-1.04231	-1.1235
69318382	chr2:69318382:C:T	3.27943e-06	-1.13299e-10	-1.18058	1.01697e-05	-1.13299e-10	-1.1467
69319348	chr2:69319348:G:A	5.61195e-07	-1.57215	-1.37379	1.8289e-06	-1.48397	-1.37843
69319823	chr2:69319823:A:G	3.62832e-06	-1.13299e-10	-1.07948	1.1539e-05	-1.13299e-10	-1.02038
69320095	chr2:69320095:G:A	3.26088e-06	-1.13299e-10	-1.18625	1.01135e-05	-1.13299e-10	-1.15224
69320186	chr2:69320186:C:A	1.99635e-05	-1.13299e-10	0.625653	5.66571e-05	-1.13299e-10	0.570904
69321188	chr2:69321188:C:T	2.88657e-06	0.0691129	-1.37729	2.55651e-06	-1.30659	-1.22088
69321363	chr2:69321363:T:G	5.6312e-07	-1.57454	-1.36797	1.86053e-06	-1.46771	-1.37754
69321459	chr2:69321459:C:T	2.62068e-06	-0.0264795	-1.37834	2.255e-06	-1.33768	-1.31528
69321786	chr2:69321786:C:A	4.71524e-06	-1.13299e-10	-0.81745	1.3032e-05	-1.13299e-10	-0.898704
69322130	chr2:69322130:T:C	2.98986e-06	-0.0369059	-1.23612	3.32001e-06	-1.34429	-0.921861
69322136	chr2:69322136:A:T	2.62422e-06	-1.40347	-3.69445e-10	8.79196e-06	-1.29227	-3.69445e-10
69322199	chr2:69322199:AAAT:A	3.47219e-06	-1.13299e-10	-1.12346	1.0023e-05	-1.13299e-10	-1.16123
69322904	chr2:69322904:T:C	2.90535e-06	0.076196	-1.37789	2.54212e-06	-1.30401	-1.22911
69323124	chr2:69323124:C:T	4.39214e-06	0.125263	-1.0137	5.86245e-06	-1.28413	-0.413417
69323273	chr2:69323273:T:C	2.69154e-06	-1.13299e-10	-1.37814	8.07579e-06	-1.13299e-10	-1.37724
69323520	chr2:69323520:G:A	2.84e-06	0.0482243	-1.37267	2.44309e-06	-1.30823	-1.26462
69323761	chr2:69323761:C:T	3.80974e-06	-1.13299e-10	-1.03069	1.08247e-05	-1.13299e-10	-1.08428
69323879	chr2:69323879:T:C	2.77935e-06	0.0283933	-1.37443	2.40275e-06	-1.3163	-1.2732
69323920	chr2:69323920:T:C	6.15585e-06	0.639637	-1.19048	4.33743e-06	-1.09358	-0.905253
69325104	chr2:69325104:T:C	7.46904e-06	-1.13299e-10	-0.357483	1.9896e-05	-1.13299e-10	-0.475596
69325322	chr2:69325322:C:T	3.03574e-06	-1.13299e-10	-1.2578	8.85889e-06	-1.13299e-10	-1.28469
69325389	chr2:69325389:C:A	3.12078e-06	0.140251	-1.37042	2.33333e-06	-1.27029	-1.34852
69325586	chr2:69325586:C:T	2.96322e-06	-1.13299e-10	-1.28197	8.55459e-06	-1.13299e-10	-1.31965
69326526	chr2:69326526:A:C	5.85529e-07	-1.55675	-1.34673	1.86708e-06	-1.53809	-1.30365
69326729	chr2:69326729:T:TC	4.71524e-06	-1.13299e-10	-0.81745	1.3032e-05	-1.13299e-10	-0.898704
69327182	chr2:69327182:C:T	3.49596e-06	-1.13299e-10	-1.11664	9.33463e-06	-1.13299e-10	-1.23238
69327420	chr2:69327420:A:G	4.89025e-06	-1.13299e-10	-0.781007	1.54317e-05	-1.13299e-10	-0.729687
69328726	chr2:69328726:A:G	4.14482e-06	-1.13299e-10	-0.94639	1.1405e-05	-1.13299e-10	-1.03206
69328915	chr2:69328915:C:A	4.61333e-06	-1.13299e-10	-0.8393	1.27722e-05	-1.13299e-10	-0.918841
69329012	chr2:69329012:A:C	5.90314e-07	-1.57526	-1.32009	1.93066e-06	-1.45677	-1.35148
69329169	chr2:69329169:C:A	2.84507e-06	-1.13299e-10	-1.32266	8.65124e-06	-1.13299e-10	-1.30841
69329559	chr2:69329559:C:T	1.08379e-05	-1.13299e-10	0.0148011	2.91228e-05	-1.13299e-10	-0.0945926
69330584	chr2:69330584:A:T	3.40474e-06	-1.13299e-10	-1.14308	1.05931e-05	-1.13299e-10	-1.10591
69330980	chr2:69330980:C:T	5.75839e-07	-1.57456	-1.34562	1.88116e-06	-1.46662	-1.3676
69331452	chr2:69331452:C:T	6.64227e-06	-1.13299e-10	-0.474797	1.7054e-05	-1.13299e-10	-0.629726
69331591	chr2:69331591:A:G	7.3827e-06	0.603299	-0.97241	7.68895e-06	-1.12221	-0.304122
69331641	chr2:69331641:T:C	3.32261e-06	-1.13299e-10	-1.1675	1.03306e-05	-1.13299e-10	-1.131
69331709	chr2:69331709:A:C	8.26959e-06	0.758166	-1.01383	7.49431e-06	-1.04983	-0.402143
69331746	chr2:69331746:TAGTA:T	2.52917e-06	-0.173008	-1.26735	2.79183e-06	-1.12058	-1.31884
69331810	chr2:69331810:T:C	5.1541e-06	-1.13299e-10	-0.728457	1.72413e-05	-1.13299e-10	-0.618806
69331947	chr2:69331947:C:T	4.34142e-06	-1.13299e-10	-0.90005	1.1956e-05	-1.13299e-10	-0.984883
69332088	chr2:69332088:A:G	4.67341e-06	-1.13299e-10	-0.826362	1.29253e-05	-1.13299e-10	-0.906929
69332318	chr2:69332318:T:C	3.76951e-06	-1.13299e-10	-1.0413	1.05185e-05	-1.13299e-10	-1.11298
69332767	chr2:69332767:G:C	2.90877e-06	-1.13299e-10	-1.30052	9.2664e-06	-1.13299e-10	-1.23972
69332797	chr2:69332797:C:T	2.69238e-06	-1.13299e-10	-1.37782	8.06683e-06	-1.13299e-10	-1.37835
69332877	chr2:69332877:G:GATA	3.00058e-06	-1.26944	-3.69445e-10	8.21573e-06	-1.36006	-3.69445e-10
69332892	chr2:69332892:A:G	6.40958e-07	-1.43992	-1.37312	1.67028e-06	-1.57472	-1.3784
69333742	chr2:69333742:T:C	1.19457e-06	-1.39548	-0.794979	3.68675e-06	-1.30712	-0.854248
69333817	chr2:69333817:A:G	4.38224e-06	-1.13299e-10	-0.89069	1.20512e-05	-1.13299e-10	-0.976948
69333941	chr2:69333941:T:A	3.91132e-06	0.0917618	-1.09614	5.06094e-06	-1.29573	-0.548833
69334067	chr2:69334067:A:T	4.37694e-06	-1.13299e-10	-0.8919	1.20422e-05	-1.13299e-10	-0.977692
69334081	chr2:69334081:G:A	2.20941e-06	-1.57553	-3.69445e-10	9.46983e-06	-1.218	-3.69445e-10
69334153	chr2:69334153:T:A	2.35935e-06	-1.50986	-3.69445e-10	6.69444e-06	-1.56483	-3.69445e-10
69334396	chr2:69334396:C:A	3.57892e-06	-1.13299e-10	-1.09319	1.20392e-05	-1.13299e-10	-0.977942
69334676	chr2:69334676:A:T	9.76336e-06	-1.13299e-10	-0.0896136	2.55887e-05	-1.13299e-10	-0.22396
69334730	chr2:69334730:A:T	2.77362e-06	-1.3481	-3.69445e-10	6.663e-06	-1.56954	-3.69445e-10
69334808	chr2:69334808:T:A	2.97804e-06	-1.13299e-10	-1.27698	8.59161e-06	-1.13299e-10	-1.31533
69334995	chr2:69334995:T:C	2.38495e-06	-0.414303	-1.08477	3.19131e-06	-1.24429	-1.06139
69335153	chr2:69335153:C:T	1.93487e-06	-0.343254	-1.36496	2.38573e-06	-1.21831	-1.3783
69335447	chr2:69335447:ATTTTATGAAAAGATT:A	2.75921e-06	-1.13299e-10	-1.3533	8.11713e-06	-1.13299e-10	-1.37214
69335705	chr2:69335705:T:C	4.57563e-06	-1.13299e-10	-0.847505	1.25021e-05	-1.13299e-10	-0.940216
69335791	chr2:69335791:C:G	3.05015e-06	-1.13299e-10	-1.25306	8.75217e-06	-1.13299e-10	-1.29681
69335813	chr2:69335813:G:A	3.38626e-06	-1.13299e-10	-1.14852	1.05311e-05	-1.13299e-10	-1.11178
69336387	chr2:69336387:A:G	3.82801e-06	-1.13299e-10	-1.02591	1.29129e-05	-1.13299e-10	-0.907889
69336422	chr2:69336422:T:C	3.41515e-06	-1.13299e-10	-1.14003	9.64852e-06	-1.13299e-10	-1.19931
69336602	chr2:69336602:T:G	3.40813e-06	-1.13299e-10	-1.14209	1.06217e-05	-1.13299e-10	-1.10321
69336955	chr2:69336955:A:C	4.0236e-06	-1.13299e-10	-0.976072	1.2912e-05	-1.13299e-10	-0.907958
69337161	chr2:69337161:T:A	2.81708e-06	-0.278145	-1.0544	3.63153e-06	-1.17512	-1.00134
69337163	chr2:69337163:C:T	3.0764e-06	-1.13299e-10	-1.24449	9.55752e-06	-1.13299e-10	-1.20878
69337183	chr2:69337183:G:A	4.87497e-06	-1.13299e-10	-0.784135	1.34145e-05	-1.13299e-10	-0.869777
69337191	chr2:69337191:G:C	3.3059e-06	-0.152548	-1.01999	4.04239e-06	-1.10438	-0.964898
69337448	chr2:69337448:A:G	2.0726e-06	-1.5725	-0.0669412	7.90893e-06	-1.4071	0.00898154
69338181	chr2:69338181:C:CA	2.69348e-06	-1.13299e-10	-1.37742	8.06801e-06	-1.13299e-10	-1.37821
69338431	chr2:69338431:TA:T	5.81134e-07	-1.57099	-1.34003	1.84536e-06	-1.4891	-1.36434
69338712	chr2:69338712:A:T	9.62433e-06	-0.103956	-3.69445e-10	8.15491e-06	-1.36749	-3.69445e-10
69339125	chr2:69339125:G:A	4.89003e-06	-1.13299e-10	-0.781051	1.34794e-05	-1.13299e-10	-0.864953
69339165	chr2:69339165:T:C	2.36649e-06	-1.50684	-3.69445e-10	7.72499e-06	-1.42165	-3.69445e-10
69339258	chr2:69339258:T:G	2.34789e-06	-1.51473	-3.69445e-10	7.97059e-06	-1.39035	-3.69445e-10
69339399	chr2:69339399:G:A	2.83152e-06	-1.13299e-10	-1.32744	8.65078e-06	-1.13299e-10	-1.30846
69339848	chr2:69339848:T:C	3.71471e-06	-1.13299e-10	-1.05595	1.18394e-05	-1.13299e-10	-0.994679
69340209	chr2:69340209:C:T	4.33819e-06	0.443227	-1.34402	3.27334e-06	-1.13591	-1.14439
69340287	chr2:69340287:G:A	4.28457e-06	-1.13299e-10	-0.913231	1.17792e-05	-1.13299e-10	-0.999775
69340329	chr2:69340329:G:A	2.77937e-06	-0.0280383	-1.31799	3.73734e-06	-0.76992	-1.37782
69340544	chr2:69340544:G:T	3.99147e-06	0.154725	-1.13882	4.81988e-06	-1.27302	-0.620345
69341018	chr2:69341018:G:A	3.34503e-06	-1.13299e-10	-1.16077	9.6836e-06	-1.13299e-10	-1.19568
69341550	chr2:69341550:A:G	2.98552e-06	0.0695168	-1.34399	2.77652e-06	-1.30278	-1.14214
69341628	chr2:69341628:C:T	3.23036e-05	-1.13299e-10	1.10693	9.14166e-05	-1.13299e-10	1.04931
69341642	chr2:69341642:T:C	5.91554e-07	-1.52764	-1.36561	1.92731e-06	-1.44852	-1.36146
69341648	chr2:69341648:TAC:T	5.76259e-07	-1.57386	-1.34559	2.03289e-06	-1.47174	-1.28492
69342710	chr2:69342710:T:C	3.02273e-06	-1.13299e-10	-1.26209	8.68867e-06	-1.13299e-10	-1.30409
69342798	chr2:69342798:C:T	2.65913e-06	-0.0149484	-1.3753	2.95744e-06	-1.00687	-1.37492
69342898	chr2:69342898:C:T	3.03971e-06	-1.25649	-3.69445e-10	7.98173e-06	-1.38896	-3.69445e-10
69343225	chr2:69343225:G:A	2.69362e-06	-1.13299e-10	-1.37736	8.0682e-06	-1.13299e-10	-1.37818
69343313	chr2:69343313:TGAG:T	4.29705e-06	-1.13299e-10	-0.91032	1.20079e-05	-1.13299e-10	-0.980544
69343654	chr2:69343654:C:T	2.53794e-06	-0.0621561	-1.37474	2.87308e-06	-1.03526	-1.37547
69343992	chr2:69343992:T:C	3.19779e-06	0.158138	-1.36393	2.40299e-06	-1.27103	-1.31837
69344293	chr2:69344293:C:T	4.26462e-06	-1.13299e-10	-0.917898	1.37436e-05	-1.13299e-10	-0.845541
69344685	chr2:69344685:C:T	2.27821e-06	-1.54486	-3.69445e-10	7.02734e-06	-1.51631	-3.69445e-10
69344700	chr2:69344700:G:A	2.69797e-06	-1.13299e-10	-1.37575	8.07601e-06	-1.13299e-10	-1.37721
69344728	chr2:69344728:C:T	2.00742e-06	-0.305006	-1.36639	2.43491e-06	-1.1978	-1.37841
69344804	chr2:69344804:C:T	2.61359e-05	-1.13299e-10	0.89506	7.41068e-05	-1.13299e-10	0.839395
69344816	chr2:69344816:T:A	2.89086e-06	-1.13299e-10	-1.3067	8.93371e-06	-1.13299e-10	-1.27628
69345897	chr2:69345897:T:C	2.70503e-06	-0.0398833	-1.33325	2.72989e-06	-1.34645	-1.1154
69346141	chr2:69346141:T:C	2.83407e-06	0.0081084	-1.33464	2.81591e-06	-1.32904	-1.10179
69346222	chr2:69346222:TACA:T	3.0018e-06	-1.13299e-10	-1.26904	8.7815e-06	-1.13299e-10	-1.29347
69346491	chr2:69346491:G:T	4.50824e-06	-1.13299e-10	-0.862344	1.2335e-05	-1.13299e-10	-0.953675
69347060	chr2:69347060:C:T	3.03088e-06	-1.13299e-10	-1.2594	8.70713e-06	-1.13299e-10	-1.30197
69347222	chr2:69347222:TTA:T	3.14036e-06	-1.13299e-10	-1.22391	8.99487e-06	-1.13299e-10	-1.26946
69347526	chr2:69347526:G:A	5.76668e-07	-1.57358	-1.34516	1.86602e-06	-1.47485	-1.36746
69347735	chr2:69347735:G:A	4.58752e-06	-1.13299e-10	-0.84491	1.25296e-05	-1.13299e-10	-0.938022
69347936	chr2:69347936:TTAA:T	3.4353e-06	-1.13299e-10	-1.13414	9.65761e-06	-1.13299e-10	-1.19837
69348691	chr2:69348691:G:C	3.942e-06	0.137993	-1.13455	4.8211e-06	-1.27997	-0.613145
69348900	chr2:69348900:G:A	5.63021e-06	-1.13299e-10	-0.640102	1.85775e-05	-1.13299e-10	-0.544162
69349012	chr2:69349012:C:T	3.23028e-06	-1.13299e-10	-1.19568	9.38206e-06	-1.13299e-10	-1.22731
69349015	chr2:69349015:G:C	2.79702e-06	-0.00622924	-1.33347	2.76461e-06	-1.3333	-1.11592
69350435	chr2:69350435:A:T	2.71549e-06	-1.13299e-10	-1.36928	8.35754e-06	-1.13299e-10	-1.34295
69350445	chr2:69350445:T:C	3.13042e-06	-1.13299e-10	-1.22708	8.65705e-06	-1.13299e-10	-1.30774
69350612	chr2:69350612:C:T	2.87835e-06	0.0203832	-1.33142	2.80728e-06	-1.3229	-1.11099
69350861	chr2:69350861:C:T	2.69342e-06	-1.13299e-10	-1.37744	8.06793e-06	-1.13299e-10	-1.37822
69351524	chr2:69351524:G:A	2.86916e-06	0.0190251	-1.33325	2.79245e-06	-1.32379	-1.1154
69351791	chr2:69351791:A:T	2.21704e-06	-1.57208	-3.69445e-10	8.80325e-06	-1.29099	-3.69445e-10
69352068	chr2:69352068:C:T	2.69373e-06	-1.13299e-10	-1.37732	8.06834e-06	-1.13299e-10	-1.37817
69352332	chr2:69352332:C:T	4.93484e-06	-1.13299e-10	-0.77193	1.33848e-05	-1.13299e-10	-0.871992
69352431	chr2:69352431:C:T	3.58971e-06	-1.13299e-10	-1.09018	1.12378e-05	-1.13299e-10	-1.04683
69352523	chr2:69352523:C:G	2.26191e-06	-0.185134	-1.36691	2.36272e-06	-1.3924	-1.2139
69353012	chr2:69353012:C:T	2.69391e-06	-1.13299e-10	-1.37726	8.06864e-06	-1.13299e-10	-1.37813
69353218	chr2:69353218:A:C	3.08631e-06	-1.13299e-10	-1.24127	8.83587e-06	-1.13299e-10	-1.28729
69353329	chr2:69353329:G:T	1.21417e-06	-1.41062	-0.763572	3.72135e-06	-1.32618	-0.825842
69353554	chr2:69353554:A:G	3.86948e-06	0.0971461	-1.11228	4.98107e-06	-1.29719	-0.563282
69353728	chr2:69353728:G:A	2.56546e-06	-1.42611	-3.69445e-10	1.13266e-05	-1.03896	-3.69445e-10
69353943	chr2:69353943:C:T	2.96974e-06	-1.13299e-10	-1.27978	8.69754e-06	-1.13299e-10	-1.30307
69354346	chr2:69354346:T:C	4.44279e-06	-1.13299e-10	-0.876967	1.24721e-05	-1.13299e-10	-0.942622
69354896	chr2:69354896:C:T	2.41548e-06	-0.130607	-1.35574	2.68178e-06	-1.10324	-1.37639
69355391	chr2:69355391:T:TG	3.37453e-06	0.109896	-1.26189	3.89772e-06	-0.990117	-1.1156
69355436	chr2:69355436:A:G	4.71148e-06	-1.13299e-10	-0.818248	1.30213e-05	-1.13299e-10	-0.899526
69355680	chr2:69355680:C:T	2.69357e-06	-1.13299e-10	-1.37738	8.06813e-06	-1.13299e-10	-1.37819
69355870	chr2:69355870:A:G	2.73687e-06	-1.13299e-10	-1.36144	8.4776e-06	-1.13299e-10	-1.32869
69355932	chr2:69355932:T:C	4.77356e-06	-1.13299e-10	-0.805158	1.31808e-05	-1.13299e-10	-0.88735
69356764	chr2:69356764:A:G	2.55041e-06	-0.0964354	-1.33556	2.82883e-06	-1.05617	-1.37008
69357263	chr2:69357263:AG:A	2.7409e-06	-0.13975	-1.22021	2.84738e-06	-1.11145	-1.30826
69357413	chr2:69357413:G:A	3.0478e-06	-1.13299e-10	-1.25383	8.7457e-06	-1.13299e-10	-1.29755
69357467	chr2:69357467:A:G	2.2521e-06	-1.55639	-3.69445e-10	6.62718e-06	-1.57493	-3.69445e-10
69357484	chr2:69357484:C:A	5.81514e-07	-1.57524	-1.33513	1.90968e-06	-1.45786	-1.36131
69357612	chr2:69357612:G:A	2.94165e-06	-1.13299e-10	-1.28928	8.40959e-06	-1.13299e-10	-1.33674
69357790	chr2:69357790:C:T	4.94815e-06	-1.13299e-10	-0.769237	1.36391e-05	-1.13299e-10	-0.853171
69358044	chr2:69358044:A:G	5.51677e-06	0.370458	-1.03092	6.50908e-06	-1.1403	-0.45261
69358909	chr2:69358909:C:T	3.39222e-06	-1.13299e-10	-1.14677	1.0567e-05	-1.13299e-10	-1.10838
69359161	chr2:69359161:A:C	2.71836e-06	-0.0379353	-1.33029	2.75115e-06	-1.34528	-1.10881
69359171	chr2:69359171:C:T	3.37595e-06	-1.13299e-10	-1.15157	1.05113e-05	-1.13299e-10	-1.11366
69359261	chr2:69359261:T:A	3.0347e-06	-1.13299e-10	-1.25814	8.71653e-06	-1.13299e-10	-1.30089
69360444	chr2:69360444:T:A	4.04546e-06	-1.13299e-10	-0.970654	1.13598e-05	-1.13299e-10	-1.03603
69360746	chr2:69360746:C:G	2.84126e-06	-1.13299e-10	-1.324	8.72317e-06	-1.13299e-10	-1.30013
69360923	chr2:69360923:C:T	2.32435e-06	-0.270842	-1.25397	2.88567e-06	-1.1705	-1.23585
69361519	chr2:69361519:C:T	3.58872e-06	-1.13299e-10	-1.09045	1.188e-05	-1.13299e-10	-0.991254
69362066	chr2:69362066:A:T	5.16739e-06	-1.13299e-10	-0.725883	1.4365e-05	-1.13299e-10	-0.801319
69362299	chr2:69362299:G:A	4.00325e-06	-1.13299e-10	-0.981143	1.10845e-05	-1.13299e-10	-1.06057
69362384	chr2:69362384:T:C	2.2496e-06	-1.5575	-3.69445e-10	8.1755e-06	-1.36497	-3.69445e-10
69362751	chr2:69362751:C:T	6.56205e-07	-1.57468	-1.21485	2.1596e-06	-1.42126	-1.27493
69363108	chr2:69363108:T:C	6.80346e-06	-1.13299e-10	-0.450818	1.83025e-05	-1.13299e-10	-0.559074
69363207	chr2:69363207:G:A	2.69766e-06	-1.13299e-10	-1.37587	8.06738e-06	-1.13299e-10	-1.37828
69363869	chr2:69363869:C:T	3.34558e-06	-1.13299e-10	-1.16061	9.47596e-06	-1.13299e-10	-1.21735
69363989	chr2:69363989:C:A	2.91274e-06	-1.13299e-10	-1.29916	8.8408e-06	-1.13299e-10	-1.28674
69364032	chr2:69364032:C:T	3.01631e-06	-1.26422	-3.69445e-10	8.25478e-06	-1.35532	-3.69445e-10
69364188	chr2:69364188:C:T	2.51455e-06	-0.289535	-1.15662	3.15698e-06	-1.1827	-1.1338
69364738	chr2:69364738:T:C	4.20831e-06	0.153422	-1.08461	5.2917e-06	-1.27445	-0.525526
69365201	chr2:69365201:A:G	4.66662e-06	0.416193	-1.24401	2.54687e-06	-1.15362	-1.37763
69365466	chr2:69365466:C:T	3.17582e-06	0.155264	-1.36795	2.36118e-06	-1.26679	-1.34016
69365529	chr2:69365529:A:T	3.0108e-06	0.104534	-1.37058	2.38727e-06	-1.29428	-1.30169
69365752	chr2:69365752:A:G	3.25822e-06	0.180391	-1.36746	2.3843e-06	-1.25613	-1.34108
69366182	chr2:69366182:C:T	3.2701e-06	0.185131	-1.36856	2.39437e-06	-1.25406	-1.33893
69366259	chr2:69366259:G:T	3.36887e-06	0.211345	-1.36502	3.39574e-06	-0.865168	-1.37842
69366672	chr2:69366672:C:T	4.72343e-06	-1.13299e-10	-0.815714	1.32436e-05	-1.13299e-10	-0.882599
69367152	chr2:69367152:G:A	4.47023e-06	-1.13299e-10	-0.870811	1.24542e-05	-1.13299e-10	-0.944054
69367208	chr2:69367208:T:C	3.16046e-05	-1.13299e-10	1.08505	8.93198e-05	-1.13299e-10	1.02611
69367347	chr2:69367347:G:T	6.16444e-07	-1.57379	-1.27825	2.21177e-06	-1.48343	-1.18889
69367521	chr2:69367521:C:T	2.73595e-06	-1.13299e-10	-1.36177	8.47296e-06	-1.13299e-10	-1.32923
69368256	chr2:69368256:G:A	2.74445e-06	-1.13299e-10	-1.35867	8.13281e-06	-1.13299e-10	-1.37021
69368598	chr2:69368598:C:A	2.54368e-06	-1.43464	-3.69445e-10	7.12439e-06	-1.50259	-3.69445e-10
69368784	chr2:69368784:T:C	2.69081e-06	-1.13299e-10	-1.37841	8.13281e-06	-1.13299e-10	-1.37021
69368983	chr2:69368983:A:G	3.34106e-06	-1.13299e-10	-1.16196	9.84844e-06	-1.13299e-10	-1.1788
69369060	chr2:69369060:T:C	4.2115e-06	0.259812	-1.19024	2.39024e-06	-1.22515	-1.36957
69369192	chr2:69369192:ATTGAT:A	2.93696e-06	-1.29087	-3.69445e-10	7.2567e-06	-1.48419	-3.69445e-10
69369247	chr2:69369247:A:G	4.29399e-06	-1.13299e-10	-0.911033	1.17914e-05	-1.13299e-10	-0.998741
69370077	chr2:69370077:A:G	2.39606e-06	-1.49442	-3.69445e-10	8.38422e-06	-1.33976	-3.69445e-10
69371111	chr2:69371111:C:T	2.75691e-06	-1.13299e-10	-1.35414	8.21278e-06	-1.13299e-10	-1.36042
69371130	chr2:69371130:G:A	4.53964e-06	-1.13299e-10	-0.855401	1.25815e-05	-1.13299e-10	-0.933884
69371424	chr2:69371424:T:A	3.12965e-06	0.138398	-1.36573	2.33392e-06	-1.2744	-1.34417
69371556	chr2:69371556:G:A	3.3328e-06	0.198047	-1.36248	2.38333e-06	-1.24858	-1.34903
69371794	chr2:69371794:G:A	4.69583e-06	-1.13299e-10	-0.821575	1.29797e-05	-1.13299e-10	-0.902726
69371892	chr2:69371892:A:C	5.78892e-07	-1.57336	-1.34152	1.86592e-06	-1.47708	-1.36528
69373039	chr2:69373039:G:A	4.31346e-06	-1.13299e-10	-0.906511	1.20507e-05	-1.13299e-10	-0.976994
69373051	chr2:69373051:A:G	2.79349e-06	-1.13299e-10	-1.34096	8.21556e-06	-1.13299e-10	-1.36008
69373252	chr2:69373252:C:T	4.71524e-06	-1.13299e-10	-0.81745	1.3032e-05	-1.13299e-10	-0.898704
69373303	chr2:69373303:T:C	5.48661e-06	-1.13299e-10	-0.665939	1.44956e-05	-1.13299e-10	-0.79227
69373334	chr2:69373334:T:A	3.51993e-06	0.169363	-1.27917	2.27701e-06	-1.26733	-1.37592
69373369	chr2:69373369:C:A	9.34361e-06	-1.13299e-10	-0.133557	2.50613e-05	-1.13299e-10	-0.244788
69373434	chr2:69373434:T:C	4.27567e-06	-1.13299e-10	-0.91531	1.20299e-05	-1.13299e-10	-0.978715
69373522	chr2:69373522:C:T	3.90276e-06	-1.13299e-10	-1.00657	1.08329e-05	-1.13299e-10	-1.08353
69373551	chr2:69373551:C:T	2.58999e-06	-0.169984	-1.24661	2.75546e-06	-1.12707	-1.32545
69373559	chr2:69373559:T:C	4.11848e-06	0.152593	-1.10536	5.10499e-06	-1.27475	-0.561144
69373655	chr2:69373655:G:A	2.69347e-06	-1.13299e-10	-1.37742	8.06799e-06	-1.13299e-10	-1.37821
69373772	chr2:69373772:T:C	3.02898e-06	-1.13299e-10	-1.26002	9.36304e-06	-1.13299e-10	-1.22934
69374370	chr2:69374370:G:A	3.64097e-06	-0.0322071	-1.04379	4.22037e-06	-1.03573	-0.990459
69374400	chr2:69374400:G:A	3.42409e-06	-1.13299e-10	-1.13741	9.66685e-06	-1.13299e-10	-1.19741
69374460	chr2:69374460:C:T	4.10506e-06	-1.13299e-10	-0.956029	1.13357e-05	-1.13299e-10	-1.03816
69374860	chr2:69374860:G:A	2.69363e-06	-1.13299e-10	-1.37736	8.06822e-06	-1.13299e-10	-1.37818
69375252	chr2:69375252:TA:T	3.83705e-06	-0.0449265	-0.978619	4.49347e-06	-1.04307	-0.920417
69375325	chr2:69375325:A:G	3.41249e-06	-1.13299e-10	-1.14081	1.06185e-05	-1.13299e-10	-1.10352
69375437	chr2:69375437:C:A	3.1094e-06	-1.13299e-10	-1.23382	9.08899e-06	-1.13299e-10	-1.25905
69375501	chr2:69375501:T:C	3.10867e-06	0.0964151	-1.33047	2.89945e-06	-1.29279	-1.1088
69375952	chr2:69375952:C:T	3.16815e-06	0.15404	-1.36914	2.4029e-06	-1.27229	-1.31714
69376017	chr2:69376017:C:T	2.88442e-06	0.0213094	-1.33024	2.81438e-06	-1.32328	-1.10809
69376043	chr2:69376043:T:C	4.71291e-06	-1.13299e-10	-0.817944	1.30257e-05	-1.13299e-10	-0.89919
69376603	chr2:69376603:G:A	3.23142e-06	-1.13299e-10	-1.19533	1.05244e-05	-1.13299e-10	-1.11242
69377086	chr2:69377086:C:T	3.01656e-06	0.103484	-1.36762	2.3673e-06	-1.29439	-1.30997
69377645	chr2:69377645:G:A	3.32494e-06	-1.13299e-10	-1.1668	1.03252e-05	-1.13299e-10	-1.13153
69377795	chr2:69377795:A:G	3.23515e-06	-1.13299e-10	-1.19418	1.05385e-05	-1.13299e-10	-1.11108
69378067	chr2:69378067:G:A	3.48316e-06	-1.13299e-10	-1.12031	1.16784e-05	-1.13299e-10	-1.00837
69378692	chr2:69378692:C:T	2.75851e-06	-1.13299e-10	-1.35356	8.11584e-06	-1.13299e-10	-1.37229
69379068	chr2:69379068:G:A	4.50662e-06	-1.13299e-10	-0.862702	1.23331e-05	-1.13299e-10	-0.953824
69379071	chr2:69379071:C:T	2.69327e-06	-1.13299e-10	-1.3775	8.06772e-06	-1.13299e-10	-1.37824
69379204	chr2:69379204:C:T	3.62896e-06	-0.0461955	-1.03311	4.23451e-06	-1.04391	-0.978932
69379515	chr2:69379515:T:A	2.93894e-06	-1.13299e-10	-1.2902	8.61695e-06	-1.13299e-10	-1.31238
69379715	chr2:69379715:T:C	5.09506e-06	-1.13299e-10	-0.739978	1.39963e-05	-1.13299e-10	-0.827323
69379992	chr2:69379992:T:A	2.89659e-06	-1.30472	-3.69445e-10	7.59568e-06	-1.43853	-3.69445e-10
69380260	chr2:69380260:C:T	2.78405e-06	-1.13299e-10	-1.34434	8.1732e-06	-1.13299e-10	-1.36525
69380313	chr2:69380313:G:A	3.02815e-06	-1.13299e-10	-1.2603	8.70139e-06	-1.13299e-10	-1.30263
69380514	chr2:69380514:T:C	3.47768e-06	-1.13299e-10	-1.12189	1.16579e-05	-1.13299e-10	-1.01013
69381539	chr2:69381539:C:T	3.1233e-05	-1.13299e-10	1.07323	8.82784e-05	-1.13299e-10	1.01438
69382501	chr2:69382501:T:C	1.0275e-05	-1.13299e-10	-0.0385406	2.67479e-05	-1.13299e-10	-0.179656
69382849	chr2:69382849:C:T	2.78918e-06	-1.13299e-10	-1.3425	8.26315e-06	-1.13299e-10	-1.35431
69383580	chr2:69383580:GGATCT:G	3.05695e-06	-1.13299e-10	-1.25083	9.38817e-06	-1.13299e-10	-1.22666
69383585	chr2:69383585:T:A	4.53339e-06	-1.13299e-10	-0.856779	1.23564e-05	-1.13299e-10	-0.951936
69384745	chr2:69384745:A:G	3.25315e-06	-1.13299e-10	-1.18862	1.00851e-05	-1.13299e-10	-1.15505
69385411	chr2:69385411:C:G	3.87678e-06	0.0986813	-1.11193	4.94122e-06	-1.29651	-0.571993
69385426	chr2:69385426:C:T	3.01881e-06	0.108585	-1.37197	2.37789e-06	-1.29104	-1.30886
69385523	chr2:69385523:C:T	2.87283e-06	-1.13299e-10	-1.31295	9.16312e-06	-1.13299e-10	-1.25093
69386286	chr2:69386286:C:T	2.81439e-06	0.0446329	-1.37814	2.42137e-06	-1.31585	-1.26593
69386794	chr2:69386794:T:C	2.79079e-06	0.0361188	-1.37805	2.41669e-06	-1.31933	-1.26438
69386826	chr2:69386826:A:G	3.77531e-06	0.0714607	-1.11123	4.93096e-06	-1.30114	-0.569441
69387506	chr2:69387506:A:C	2.25478e-06	-1.5552	-3.69445e-10	7.20009e-06	-1.49202	-3.69445e-10
69387541	chr2:69387541:T:C	2.22818e-06	-1.56706	-3.69445e-10	6.99951e-06	-1.52027	-3.69445e-10
69387888	chr2:69387888:A:G	2.69661e-06	-1.13299e-10	-1.37625	8.07334e-06	-1.13299e-10	-1.37755
69387903	chr2:69387903:A:G	9.36398e-06	-1.13299e-10	-0.131379	2.63584e-05	-1.13299e-10	-0.194327
69388163	chr2:69388163:C:T	3.73778e-06	0.147869	-1.19763	4.32224e-06	-1.2747	-0.727638
69388271	chr2:69388271:G:A	4.06837e-06	-1.13299e-10	-0.965007	1.27637e-05	-1.13299e-10	-0.91951
69388442	chr2:69388442:A:C	3.04387e-06	-1.13299e-10	-1.25512	8.88687e-06	-1.13299e-10	-1.28154
69388810	chr2:69388810:A:G	4.32752e-06	-1.13299e-10	-0.903256	1.39318e-05	-1.13299e-10	-0.831937
69389312	chr2:69389312:A:T	2.74693e-06	-1.13299e-10	-1.35777	8.49518e-06	-1.13299e-10	-1.32661
69389479	chr2:69389479:T:G	3.0182e-06	-1.13299e-10	-1.26359	8.68222e-06	-1.13299e-10	-1.30484
69389692	chr2:69389692:T:C	2.94832e-06	-1.13299e-10	-1.28701	8.6415e-06	-1.13299e-10	-1.30954
69390545	chr2:69390545:C:T	8.40345e-07	-1.22718	-1.31502	1.66991e-06	-1.57541	-1.37793
69390693	chr2:69390693:G:A	2.82475e-06	-1.13299e-10	-1.32983	8.33223e-06	-1.13299e-10	-1.34598
69390869	chr2:69390869:C:T	3.67579e-06	-1.06648	-3.69445e-10	8.58458e-06	-1.31614	-3.69445e-10
69390986	chr2:69390986:A:C	2.94462e-06	-1.13299e-10	-1.28827	8.63204e-06	-1.13299e-10	-1.31063
69391107	chr2:69391107:C:T	4.56451e-06	-1.13299e-10	-0.849938	1.24851e-05	-1.13299e-10	-0.941574
69391443	chr2:69391443:A:G	4.0142e-06	0.190237	-1.16865	4.65398e-06	-1.25481	-0.673579
69391444	chr2:69391444:G:C	2.80614e-06	-1.13299e-10	-1.33644	8.81267e-06	-1.13299e-10	-1.28992
69391898	chr2:69391898:G:A	2.91397e-06	-1.13299e-10	-1.29873	9.28667e-06	-1.13299e-10	-1.23753
69391958	chr2:69391958:C:T	3.25502e-06	-1.13299e-10	-1.18805	1.03255e-05	-1.13299e-10	-1.13149
69392043	chr2:69392043:T:C	2.19999e-06	-0.349144	-1.23066	2.84479e-06	-1.12546	-1.29516
69392769	chr2:69392769:G:GT	2.81235e-06	-1.13299e-10	-1.33423	8.31514e-06	-1.13299e-10	-1.34803
69393097	chr2:69393097:C:T	2.85487e-06	-1.13299e-10	-1.31923	8.40699e-06	-1.13299e-10	-1.33705
69393283	chr2:69393283:C:G	4.60144e-06	-1.13299e-10	-0.841881	1.25787e-05	-1.13299e-10	-0.93411
69393547	chr2:69393547:C:T	3.02369e-06	-1.13299e-10	-1.26177	8.69394e-06	-1.13299e-10	-1.30349
69393821	chr2:69393821:A:G	2.9741e-06	-1.13299e-10	-1.27831	8.5813e-06	-1.13299e-10	-1.31653
69393851	chr2:69393851:T:C	3.24966e-06	-1.13299e-10	-1.1897	9.24699e-06	-1.13299e-10	-1.24181
69393920	chr2:69393920:A:G	8.70124e-06	-1.13299e-10	-0.204784	2.3605e-05	-1.13299e-10	-0.304655
69394813	chr2:69394813:G:T	3.17436e-06	0.146434	-1.35958	2.79781e-06	-1.27003	-1.16724
69395167	chr2:69395167:G:A	2.39529e-06	-0.125178	-1.36957	2.08396e-06	-1.39639	-1.33546
69395638	chr2:69395638:G:A	2.33402e-06	-1.52066	-3.69445e-10	6.66991e-06	-1.56851	-3.69445e-10
69395705	chr2:69395705:C:T	1.00376e-05	-1.13299e-10	-0.0619076	2.4759e-05	-1.13299e-10	-0.256926
69395742	chr2:69395742:C:T	2.83329e-06	-1.13299e-10	-1.32681	8.35152e-06	-1.13299e-10	-1.34367
69396546	chr2:69396546:G:A	4.84122e-06	-1.13299e-10	-0.791082	1.31742e-05	-1.13299e-10	-0.887854
69396734	chr2:69396734:G:A	4.63226e-06	-1.13299e-10	-0.835204	1.26565e-05	-1.13299e-10	-0.927945
69396800	chr2:69396800:C:T	7.26725e-07	-1.56796	-1.1195	2.18143e-06	-1.48278	-1.20335
69396810	chr2:69396810:C:T	8.23143e-06	-0.260291	-3.69445e-10	1.17842e-05	-0.999356	-3.69445e-10
69396844	chr2:69396844:A:G	2.62752e-06	-0.0248065	-1.3774	2.45256e-06	-1.33503	-1.23395
69397242	chr2:69397242:G:A	3.15539e-06	0.147974	-1.36711	2.83958e-06	-1.27061	-1.15184
69397446	chr2:69397446:C:T	2.50168e-06	-0.0781505	-1.37314	2.84379e-06	-1.04353	-1.37744
69397582	chr2:69397582:AT:A	3.26929e-06	-1.13299e-10	-1.18368	9.29177e-06	-1.13299e-10	-1.23698
69397869	chr2:69397869:A:G	3.16535e-06	0.126091	-1.34208	2.90538e-06	-1.27841	-1.12114
69397980	chr2:69397980:C:A	2.87824e-06	-1.13299e-10	-1.31107	9.13561e-06	-1.13299e-10	-1.25393
69398025	chr2:69398025:C:T	4.03251e-06	0.178424	-1.15229	4.76292e-06	-1.25885	-0.646402
69398278	chr2:69398278:A:G	2.75258e-06	-1.13299e-10	-1.35571	8.10762e-06	-1.13299e-10	-1.37331
69398365	chr2:69398365:A:G	3.73756e-06	0.291063	-1.34088	2.45356e-06	-1.20583	-1.36274
69398403	chr2:69398403:C:A	4.61221e-06	-1.13299e-10	-0.839543	1.26062e-05	-1.13299e-10	-0.931924
69398623	chr2:69398623:T:C	2.94693e-06	-1.13299e-10	-1.28748	8.53762e-06	-1.13299e-10	-1.32163
69399200	chr2:69399200:A:T	5.71484e-07	-1.55611	-1.37166	1.82048e-06	-1.49835	-1.36866
69399933	chr2:69399933:C:T	1.24176e-06	-1.38042	-0.771302	3.83151e-06	-1.28998	-0.832874
69399996	chr2:69399996:C:T	1.12213e-06	-1.40457	-0.848447	3.46317e-06	-1.31806	-0.905869
69400590	chr2:69400590:T:C	6.05898e-06	-1.13299e-10	-0.566708	1.99137e-05	-1.13299e-10	-0.474707
69400768	chr2:69400768:A:G	2.96772e-06	-1.13299e-10	-1.28046	8.56665e-06	-1.13299e-10	-1.31824
69400787	chr2:69400787:G:A	2.96187e-06	0.0765462	-1.35898	2.72254e-06	-1.29932	-1.16523
69400966	chr2:69400966:A:T	2.9495e-06	-1.13299e-10	-1.28662	8.64797e-06	-1.13299e-10	-1.30879
69401468	chr2:69401468:T:C	2.28628e-06	-0.162976	-1.37835	2.73705e-06	-1.09382	-1.36541
69402013	chr2:69402013:A:C	3.15166e-06	-0.0979862	-1.12233	4.62707e-06	-1.37009	-0.564098
69402675	chr2:69402675:G:A	7.02213e-07	-1.57406	-1.14771	2.19935e-06	-1.45252	-1.22544
69402879	chr2:69402879:G:A	2.69102e-06	-1.13299e-10	-1.37833	8.06656e-06	-1.13299e-10	-1.37839
69402905	chr2:69402905:G:A	7.03845e-07	-1.34105	-1.3784	1.86825e-06	-1.54993	-1.29118
69403274	chr2:69403274:T:C	2.29109e-06	-1.53922	-3.69445e-10	6.74293e-06	-1.55762	-3.69445e-10
69403379	chr2:69403379:G:A	2.84299e-06	0.0526169	-1.37601	2.50583e-06	-1.30867	-1.23882
69403427	chr2:69403427:A:G	3.39304e-06	0.0223471	-1.16887	4.3414e-06	-1.32382	-0.674099
69403503	chr2:69403503:G:A	8.69777e-06	-1.13299e-10	-0.205184	2.85228e-05	-1.13299e-10	-0.11541
69403673	chr2:69403673:G:A	3.07669e-06	0.117953	-1.36235	2.73739e-06	-1.28207	-1.17704
69403988	chr2:69403988:G:A	3.37211e-06	-1.13299e-10	-1.15271	1.05041e-05	-1.13299e-10	-1.11434
69404000	chr2:69404000:G:A	2.83309e-06	-1.32688	-3.69445e-10	7.55248e-06	-1.44424	-3.69445e-10
69404447	chr2:69404447:G:A	8.86885e-07	-1.57542	-0.912873	2.58465e-06	-1.51583	-1.00069
69404511	chr2:69404511:C:T	2.76321e-06	-1.13299e-10	-1.35186	8.19429e-06	-1.13299e-10	-1.36268
69404776	chr2:69404776:C:T	3.10949e-06	-1.13299e-10	-1.23379	9.64039e-06	-1.13299e-10	-1.20015
69404777	chr2:69404777:G:A	2.39889e-06	-0.17175	-1.3215	2.92109e-06	-1.08377	-1.31039
69404797	chr2:69404797:C:T	3.05693e-06	-0.00457853	-1.24626	3.68496e-06	-1.33357	-0.828281
69405113	chr2:69405113:G:A	3.21301e-06	0.146616	-1.34766	2.90398e-06	-1.26935	-1.13068
69405488	chr2:69405488:T:C	7.10066e-07	-1.57299	-1.13766	2.19707e-06	-1.46083	-1.21815
69405692	chr2:69405692:T:C	2.78888e-06	-1.13299e-10	-1.34261	8.73313e-06	-1.13299e-10	-1.29899
69405804	chr2:69405804:T:C	2.80443e-06	-1.13299e-10	-1.33705	8.80494e-06	-1.13299e-10	-1.2908
69406287	chr2:69406287:C:G	2.88432e-06	-1.13299e-10	-1.30896	8.49057e-06	-1.13299e-10	-1.32716
69406378	chr2:69406378:A:G	8.92564e-06	-1.13299e-10	-0.179322	2.51832e-05	-1.13299e-10	-0.239934
69406528	chr2:69406528:A:G	2.74528e-06	-1.13299e-10	-1.35837	8.19592e-06	-1.13299e-10	-1.36248
69406619	chr2:69406619:G:A	3.31806e-06	0.159084	-1.32795	3.07591e-06	-1.26433	-1.07818
69406941	chr2:69406941:C:T	3.32268e-06	0.183837	-1.35131	2.91914e-06	-1.25385	-1.14097
69406962	chr2:69406962:C:T	3.43036e-06	-1.13299e-10	-1.13559	9.19577e-06	-1.13299e-10	-1.24737
69407030	chr2:69407030:A:G	2.73339e-06	-1.13299e-10	-1.36271	8.24334e-06	-1.13299e-10	-1.35671
69407328	chr2:69407328:TA:T	2.94354e-06	-1.13299e-10	-1.28864	8.6293e-06	-1.13299e-10	-1.31095
69407503	chr2:69407503:C:G	2.90081e-06	-1.13299e-10	-1.30326	8.53332e-06	-1.13299e-10	-1.32213
69407788	chr2:69407788:G:A	2.97151e-06	-1.13299e-10	-1.27918	8.69902e-06	-1.13299e-10	-1.3029
69407790	chr2:69407790:G:A	2.81557e-06	0.0451415	-1.37823	2.48977e-06	-1.31025	-1.24368
69407962	chr2:69407962:G:A	8.7702e-06	-1.13299e-10	-0.196891	2.47507e-05	-1.13299e-10	-0.257258
69408547	chr2:69408547:C:T	2.7316e-06	-1.13299e-10	-1.36336	8.15979e-06	-1.13299e-10	-1.36689
69408671	chr2:69408671:G:A	2.86208e-06	-1.13299e-10	-1.3167	8.33441e-06	-1.13299e-10	-1.34572
69409019	chr2:69409019:T:C	3.27155e-06	-1.13299e-10	-1.18299	1.01549e-05	-1.13299e-10	-1.14815
69409132	chr2:69409132:G:A	2.70792e-06	-1.13299e-10	-1.37207	8.0981e-06	-1.13299e-10	-1.37448
69409516	chr2:69409516:G:A	2.93569e-06	-1.13299e-10	-1.29131	8.4948e-06	-1.13299e-10	-1.32666
69409567	chr2:69409567:G:C	3.42007e-06	-1.13299e-10	-1.13859	1.06446e-05	-1.13299e-10	-1.10106
69410238	chr2:69410238:A:T	3.09814e-06	-1.23745	-3.69445e-10	6.74283e-06	-1.55763	-3.69445e-10
69411353	chr2:69411353:A:G	3.18634e-06	0.148085	-1.35746	2.81805e-06	-1.26977	-1.16029
69411803	chr2:69411803:A:G	3.44222e-06	-1.13299e-10	-1.13213	1.07326e-05	-1.13299e-10	-1.09283
69411915	chr2:69411915:T:C	3.87024e-06	0.161595	-1.17653	4.53144e-06	-1.26686	-0.688213
69412197	chr2:69412197:C:T	3.47152e-06	-1.13299e-10	-1.12366	1.0812e-05	-1.13299e-10	-1.08546
69412300	chr2:69412300:C:G	2.31773e-06	-1.52766	-3.69445e-10	6.62315e-06	-1.57554	-3.69445e-10
69412428	chr2:69412428:C:G	3.61119e-06	-1.13299e-10	-1.08421	1.21954e-05	-1.13299e-10	-0.965055
69412458	chr2:69412458:C:G	2.98883e-06	-1.13299e-10	-1.27337	8.60916e-06	-1.13299e-10	-1.31329
69412480	chr2:69412480:A:G	2.70864e-06	-1.13299e-10	-1.3718	9.40413e-06	-1.13299e-10	-1.22496
69412718	chr2:69412718:C:T	4.62136e-06	-1.13299e-10	-0.837562	1.26306e-05	-1.13299e-10	-0.929987
69412779	chr2:69412779:G:A	2.66564e-06	-0.0191594	-1.36865	2.94723e-06	-1.00684	-1.3784
69412879	chr2:69412879:CAT:C	2.96521e-06	-1.13299e-10	-1.2813	8.69864e-06	-1.13299e-10	-1.30295
69413013	chr2:69413013:G:A	5.75369e-07	-1.55598	-1.36502	1.851e-06	-1.52998	-1.32041
69413238	chr2:69413238:T:A	4.55126e-06	-1.13299e-10	-0.852845	1.24537e-05	-1.13299e-10	-0.944094
69413241	chr2:69413241:C:T	8.4711e-06	-1.13299e-10	-0.23159	2.39766e-05	-1.13299e-10	-0.289032
69413246	chr2:69413246:T:C	3.51717e-06	0.24572	-1.35631	2.95259e-06	-1.22618	-1.15725
69413304	chr2:69413304:A:G	2.93894e-06	-1.13299e-10	-1.2902	8.62062e-06	-1.13299e-10	-1.31196
69413404	chr2:69413404:G:T	3.79367e-06	0.137391	-1.17231	4.52241e-06	-1.27664	-0.680428
69413590	chr2:69413590:C:A	5.75533e-07	-1.55895	-1.36176	1.87295e-06	-1.52503	-1.31357
69413625	chr2:69413625:G:A	2.97705e-06	-1.13299e-10	-1.27732	8.58806e-06	-1.13299e-10	-1.31574
69413749	chr2:69413749:ACT:A	7.35779e-07	-1.5712	-1.10388	2.23627e-06	-1.47082	-1.19048
69413770	chr2:69413770:C:T	2.79812e-06	-1.13299e-10	-1.3393	8.27924e-06	-1.13299e-10	-1.35236
69413829	chr2:69413829:A:T	2.2974e-06	-1.53647	-3.69445e-10	6.627e-06	-1.57496	-3.69445e-10
69413919	chr2:69413919:C:T	3.23108e-06	-1.13299e-10	-1.19543	1.05194e-05	-1.13299e-10	-1.11289
69414223	chr2:69414223:C:T	2.70194e-06	-1.13299e-10	-1.37428	8.08455e-06	-1.13299e-10	-1.37616
69414994	chr2:69414994:G:A	3.37271e-06	-1.13299e-10	-1.15253	9.44144e-06	-1.13299e-10	-1.221
69415004	chr2:69415004:G:T	3.37016e-06	-1.13299e-10	-1.15329	9.43735e-06	-1.13299e-10	-1.22144
69415059	chr2:69415059:G:A	3.45253e-06	-1.13299e-10	-1.12914	1.07663e-05	-1.13299e-10	-1.08969
69415440	chr2:69415440:T:C	3.37696e-06	0.207031	-1.3583	2.88292e-06	-1.24348	-1.16383
69415483	chr2:69415483:G:A	5.72112e-07	-1.56158	-1.36508	1.86944e-06	-1.52021	-1.32026
69415991	chr2:69415991:A:AG	2.25756e-06	-0.175598	-1.37837	2.71427e-06	-1.10175	-1.36584
69416820	chr2:69416820:C:T	3.52213e-06	-0.0652106	-1.04397	4.26441e-06	-1.02233	-0.993476
69416853	chr2:69416853:G:A	2.8881e-06	-1.13299e-10	-1.30765	8.49272e-06	-1.13299e-10	-1.3269
69416911	chr2:69416911:A:C	2.32871e-06	-1.52293	-3.69445e-10	7.58653e-06	-1.43974	-3.69445e-10
69417369	chr2:69417369:G:A	2.93539e-06	-1.13299e-10	-1.29141	8.61938e-06	-1.13299e-10	-1.3121
69417409	chr2:69417409:G:A	2.82514e-06	-1.13299e-10	-1.32969	8.89986e-06	-1.13299e-10	-1.28008
69417490	chr2:69417490:AAT:A	6.05242e-07	-1.57328	-1.2971	2.05854e-06	-1.38926	-1.35485
69418236	chr2:69418236:C:CA	3.00602e-06	-1.13299e-10	-1.26763	9.04173e-06	-1.13299e-10	-1.26426
69418290	chr2:69418290:C:T	5.66276e-07	-1.56542	-1.3715	1.85784e-06	-1.51181	-1.33488
69418628	chr2:69418628:G:A	7.23809e-07	-1.5694	-1.12207	2.18573e-06	-1.47869	-1.20548
69418716	chr2:69418716:A:G	5.92652e-07	-1.54867	-1.34272	1.90887e-06	-1.53893	-1.28067
69419022	chr2:69419022:T:C	3.46894e-06	-1.13299e-10	-1.1244	1.14527e-05	-1.13299e-10	-1.02789
69419104	chr2:69419104:G:A	5.70509e-07	-1.56331	-1.36617	1.87207e-06	-1.51648	-1.32259
69419372	chr2:69419372:G:A	5.70827e-07	-1.56276	-1.36616	1.8695e-06	-1.51789	-1.32255
69419818	chr2:69419818:C:T	2.62269e-06	-0.150507	-1.25354	3.18184e-06	-1.0707	-1.23796
69419881	chr2:69419881:A:C	2.91792e-06	-1.13299e-10	-1.29738	8.56773e-06	-1.13299e-10	-1.31811
69420145	chr2:69420145:A:G	7.6556e-07	-1.44792	-1.18747	1.89029e-06	-1.57097	-1.25841
69420394	chr2:69420394:T:A	1.29028e-05	-1.13299e-10	0.189195	3.43623e-05	-1.13299e-10	0.070847
69420515	chr2:69420515:G:A	2.70194e-06	-1.13299e-10	-1.37428	8.08455e-06	-1.13299e-10	-1.37616
69421192	chr2:69421192:A:G	6.55411e-06	0.872988	-1.36114	3.69596e-06	-0.989447	-1.16942
69421388	chr2:69421388:C:T	8.49449e-06	0.869085	-1.09792	6.96895e-06	-0.996043	-0.528605
69421535	chr2:69421535:T:C	2.72302e-06	-1.13299e-10	-1.36651	8.10771e-06	-1.13299e-10	-1.3733
69421697	chr2:69421697:G:A	6.4953e-07	-1.44733	-1.35242	1.81554e-06	-1.57427	-1.29546
69422614	chr2:69422614:AT:A	6.40108e-06	0.812596	-1.32438	3.9743e-06	-1.01919	-1.06708
69422836	chr2:69422836:C:A	6.38219e-07	-1.47814	-1.33918	1.71261e-06	-1.56327	-1.36482
69423395	chr2:69423395:C:T	2.26127e-06	-0.174422	-1.3779	2.72704e-06	-1.10064	-1.36225
69423598	chr2:69423598:G:A	2.21473e-06	-1.57312	-3.69445e-10	7.33306e-06	-1.47372	-3.69445e-10
69423845	chr2:69423845:G:A	3.40437e-06	-1.13299e-10	-1.14319	1.05924e-05	-1.13299e-10	-1.10598
69425327	chr2:69425327:C:T	6.34679e-06	0.691811	-1.21211	4.5934e-06	-1.07321	-0.868279
69425569	chr2:69425569:G:A	3.01758e-06	-1.13299e-10	-1.26379	8.70303e-06	-1.13299e-10	-1.30244
69426173	chr2:69426173:T:C	2.74145e-06	-1.13299e-10	-1.35976	8.18579e-06	-1.13299e-10	-1.36371
69426344	chr2:69426344:G:A	2.70158e-06	-1.13299e-10	-1.37441	8.08373e-06	-1.13299e-10	-1.37626
69426532	chr2:69426532:T:A	4.56545e-06	-1.13299e-10	-0.849733	1.24844e-05	-1.13299e-10	-0.941636
69426720	chr2:69426720:G:A	2.98892e-06	-1.13299e-10	-1.27334	8.53467e-06	-1.13299e-10	-1.32198
69426984	chr2:69426984:G:A	2.76136e-06	-1.13299e-10	-1.35253	8.15791e-06	-1.13299e-10	-1.36713
69427180	chr2:69427180:G:A	2.16829e-06	-0.218343	-1.37597	2.6802e-06	-1.12532	-1.3549
69427242	chr2:69427242:G:A	3.11709e-06	-1.13299e-10	-1.23135	1.00312e-05	-1.13299e-10	-1.16041
69427249	chr2:69427249:G:C	2.33626e-06	-0.142621	-1.37708	2.78875e-06	-1.08194	-1.35858
69427254	chr2:69427254:A:G	5.91076e-06	0.589972	-1.18145	4.64097e-06	-1.11649	-0.814701
69427795	chr2:69427795:A:C	2.81146e-06	-1.13299e-10	-1.33455	8.83582e-06	-1.13299e-10	-1.2873
69427997	chr2:69427997:T:G	4.0233e-06	-1.13299e-10	-0.976147	1.12739e-05	-1.13299e-10	-1.04362
69428035	chr2:69428035:G:C	3.84629e-06	-1.13299e-10	-1.02114	1.08525e-05	-1.13299e-10	-1.08172
69428658	chr2:69428658:T:C	2.39345e-06	-0.117218	-1.3783	2.81252e-06	-1.067	-1.36503
69428946	chr2:69428946:A:G	3.249e-06	-1.13299e-10	-1.1899	9.24533e-06	-1.13299e-10	-1.24199
69429222	chr2:69429222:T:C	5.93108e-07	-1.52481	-1.36582	1.73847e-06	-1.53592	-1.37718
69429370	chr2:69429370:C:G	2.85537e-06	-1.13299e-10	-1.31905	9.02955e-06	-1.13299e-10	-1.26561
69429392	chr2:69429392:T:C	1.07305e-05	-1.13299e-10	0.00484226	3.29671e-05	-1.13299e-10	0.0293969
69429711	chr2:69429711:G:C	2.32347e-06	-1.52519	-3.69445e-10	7.55574e-06	-1.4438	-3.69445e-10
69430352	chr2:69430352:A:G	4.04465e-06	-1.13299e-10	-0.970854	1.11913e-05	-1.13299e-10	-1.05098
69430417	chr2:69430417:T:C	2.74162e-06	-1.13299e-10	-1.3597	8.18622e-06	-1.13299e-10	-1.36366
69430437	chr2:69430437:C:T	6.61991e-06	0.674793	-1.15296	5.03952e-06	-1.08234	-0.766465
69431392	chr2:69431392:A:G	2.82115e-06	-1.13299e-10	-1.3311	8.21687e-06	-1.13299e-10	-1.35992
69431454	chr2:69431454:C:T	2.85728e-06	-1.13299e-10	-1.31838	9.03844e-06	-1.13299e-10	-1.26463
69431684	chr2:69431684:CA:C	5.0178e-06	-0.755258	-3.69445e-10	2.06422e-05	-0.438777	-3.69445e-10
69431917	chr2:69431917:C:A	2.84247e-06	-1.13299e-10	-1.32358	8.97295e-06	-1.13299e-10	-1.2719
69431994	chr2:69431994:A:T	2.8599e-06	-0.126291	-1.19117	3.44924e-06	-1.0557	-1.17226
69432129	chr2:69432129:T:C	2.7019e-06	-1.13299e-10	-1.37429	8.08442e-06	-1.13299e-10	-1.37617
69432972	chr2:69432972:C:A	1.04576e-05	1.03445	-1.05537	8.14106e-06	-0.913442	-0.455751
69432999	chr2:69432999:A:C	2.81415e-06	-1.13299e-10	-1.33359	8.84639e-06	-1.13299e-10	-1.2861
69433082	chr2:69433082:G:A	4.75878e-06	0.307703	-1.11596	4.57849e-06	-1.2378	-0.706943
69433432	chr2:69433432:G:A	2.99954e-06	-1.13299e-10	-1.26979	8.52536e-06	-1.13299e-10	-1.32307
69433529	chr2:69433529:G:A	2.71096e-06	-1.13299e-10	-1.37095	8.2056e-06	-1.13299e-10	-1.3613
69433568	chr2:69433568:T:C	4.98065e-06	-1.13299e-10	-0.762691	1.6312e-05	-1.13299e-10	-0.674213
69433709	chr2:69433709:A:C	8.00486e-06	0.780031	-1.06823	6.93262e-06	-1.04143	-0.488442
69433772	chr2:69433772:C:T	4.51578e-06	-1.13299e-10	-0.860671	1.2561e-05	-1.13299e-10	-0.935513
69434063	chr2:69434063:G:A	3.0705e-06	-1.13299e-10	-1.24641	9.50082e-06	-1.13299e-10	-1.21473
69434668	chr2:69434668:A:G	9.31815e-06	0.927513	-1.0638	7.48838e-06	-0.971971	-0.480789
69434747	chr2:69434747:C:T	3.83562e-06	-1.13299e-10	-1.02392	1.08222e-05	-1.13299e-10	-1.08451
69434987	chr2:69434987:A:C	6.3524e-06	-1.13299e-10	-0.519418	1.69255e-05	-1.13299e-10	-0.63729
69435109	chr2:69435109:C:G	3.32951e-06	-1.13299e-10	-1.16542	1.03394e-05	-1.13299e-10	-1.13015
69435589	chr2:69435589:A:G	9.54932e-06	-1.13299e-10	-0.11178	2.36185e-05	-1.13299e-10	-0.304082
69436064	chr2:69436064:A:C	4.28256e-06	-1.13299e-10	-0.913698	1.37784e-05	-1.13299e-10	-0.843012
69436927	chr2:69436927:T:C	3.24891e-06	-1.13299e-10	-1.18993	1.00838e-05	-1.13299e-10	-1.15519
69436942	chr2:69436942:G:A	3.71532e-06	-1.13299e-10	-1.05578	1.05189e-05	-1.13299e-10	-1.11294
69437281	chr2:69437281:A:G	3.29626e-06	-1.13299e-10	-1.17546	1.04103e-05	-1.13299e-10	-1.12332
69437428	chr2:69437428:T:C	4.39711e-06	-1.13299e-10	-0.887303	1.37722e-05	-1.13299e-10	-0.843463
69437541	chr2:69437541:C:T	3.45601e-06	-1.13299e-10	-1.12813	1.00901e-05	-1.13299e-10	-1.15456
69437588	chr2:69437588:A:G	3.57061e-06	-1.13299e-10	-1.09551	1.19687e-05	-1.13299e-10	-0.983818
69437844	chr2:69437844:C:T	3.07117e-06	-0.695145	-0.551048	5.03203e-06	-1.38704	-0.463251
69437880	chr2:69437880:C:G	3.14049e-06	0.0292855	-1.25316	1.19771e-05	0.268253	-1.25137
69438029	chr2:69438029:G:A	3.49774e-06	-1.13299e-10	-1.11613	9.56007e-06	-1.13299e-10	-1.20852
69438084	chr2:69438084:G:A	3.6937e-06	-0.435431	-0.626191	5.12288e-06	-1.29326	-0.539135
69438160	chr2:69438160:G:A	3.59809e-06	-1.13299e-10	-1.08785	1.04797e-05	-1.13299e-10	-1.11667
69438218	chr2:69438218:T:C	3.33273e-06	-1.13299e-10	-1.16446	9.75376e-06	-1.13299e-10	-1.18846
69438576	chr2:69438576:C:G	4.30448e-06	-1.13299e-10	-0.908595	1.52082e-05	-1.13299e-10	-0.744275
69439169	chr2:69439169:C:T	2.94633e-06	-1.13299e-10	-1.28769	9.04345e-06	-1.13299e-10	-1.26407
69439351	chr2:69439351:A:G	5.0413e-06	-1.13299e-10	-0.750586	1.85036e-05	-1.13299e-10	-0.54815
69439474	chr2:69439474:G:A	2.24654e-06	-1.55886	-3.69445e-10	8.30943e-06	-1.34872	-3.69445e-10
69439906	chr2:69439906:G:A	2.87187e-06	-1.13299e-10	-1.31329	8.69278e-06	-1.13299e-10	-1.30362
69439964	chr2:69439964:G:A	2.40654e-06	-1.49006	-3.69445e-10	8.30685e-06	-1.34903	-3.69445e-10
69440288	chr2:69440288:A:G	4.11122e-06	-0.433552	-0.520979	5.63095e-06	-1.29076	-0.447073
69440645	chr2:69440645:A:G	6.83882e-07	-1.54495	-1.20327	2.27673e-06	-1.54557	-1.0978
69440753	chr2:69440753:T:C	6.74614e-07	-1.5546	-1.20726	2.24466e-06	-1.55489	-1.10266
69440855	chr2:69440855:T:C	1.46237e-05	-0.309987	0.624378	3.05668e-05	-1.2263	1.1801
69440872	chr2:69440872:C:A	8.59119e-07	-1.57198	-0.948122	2.61594e-06	-1.46911	-1.03538
69441824	chr2:69441824:T:C	4.30572e-06	-1.13299e-10	-0.908305	1.11368e-05	-1.13299e-10	-1.05586
69442370	chr2:69442370:C:T	6.58373e-06	-1.13299e-10	-0.483648	2.09294e-05	-1.13299e-10	-0.42496
69442690	chr2:69442690:T:C	6.59294e-06	-1.13299e-10	-0.482251	2.09594e-05	-1.13299e-10	-0.423528
69442884	chr2:69442884:G:C	3.25204e-06	-1.13299e-10	-1.18897	1.02248e-05	-1.13299e-10	-1.1413
69442964	chr2:69442964:A:G	6.31506e-07	-1.56332	-1.26458	2.06552e-06	-1.56367	-1.17706
69442987	chr2:69442987:G:A	3.30383e-06	-1.13299e-10	-1.17317	9.65196e-06	-1.13299e-10	-1.19895
69443017	chr2:69443017:G:A	4.06451e-06	-0.413395	-0.552561	5.49383e-06	-1.28057	-0.481915
69443138	chr2:69443138:A:G	6.15471e-07	-1.57497	-1.27865	2.00444e-06	-1.57504	-1.19571
69443458	chr2:69443458:T:G	3.45866e-06	-1.12737	-3.69445e-10	9.85177e-06	-1.17846	-3.69445e-10
69443557	chr2:69443557:G:A	3.37001e-06	-1.13299e-10	-1.15333	1.11674e-05	-1.13299e-10	-1.05311
69444551	chr2:69444551:A:C	8.27006e-07	-1.56965	-0.988543	2.49741e-06	-1.47891	-1.07195
69444684	chr2:69444684:G:C	2.53253e-06	-1.43903	-3.69445e-10	8.51474e-06	-1.32431	-3.69445e-10
69445165	chr2:69445165:C:T	6.6492e-06	-0.473754	-3.69445e-10	1.12805e-05	-1.04303	-3.69445e-10
69445282	chr2:69445282:T:G	2.32953e-06	-1.52258	-3.69445e-10	7.40866e-06	-1.46346	-3.69445e-10
69445739	chr2:69445739:A:G	6.22476e-07	-1.56423	-1.27808	1.81662e-06	-1.50971	-1.35943
69446278	chr2:69446278:T:G	6.30672e-06	-1.13299e-10	-0.526635	2.00269e-05	-1.13299e-10	-0.469038
69446555	chr2:69446555:A:G	3.54539e-06	-0.241221	-0.861382	5.89907e-06	-1.46424	-0.227074
69446598	chr2:69446598:G:A	2.63567e-06	-1.39911	-3.69445e-10	6.80986e-06	-1.54774	-3.69445e-10
69446766	chr2:69446766:T:C	7.38569e-07	-1.57534	-1.09595	2.24279e-06	-1.43121	-1.22719
69446891	chr2:69446891:A:G	4.36939e-06	-0.360098	-0.533529	5.61355e-06	-1.25536	-0.485573
69446895	chr2:69446895:T:C	4.76421e-06	-0.289385	-0.517733	5.91857e-06	-1.21868	-0.469338
69447241	chr2:69447241:A:G	3.26745e-06	-1.13299e-10	-1.18424	9.38148e-06	-1.13299e-10	-1.22737
69447246	chr2:69447246:T:C	4.9002e-06	-0.295477	-0.483497	6.10984e-06	-1.22198	-0.43423
69447462	chr2:69447462:C:G	3.88815e-06	-0.445311	-0.565006	5.40228e-06	-1.29661	-0.482682
69447871	chr2:69447871:A:G	3.26356e-06	-0.100816	-1.08461	4.5083e-06	-1.42305	-0.537147
69448336	chr2:69448336:G:A	4.18226e-06	-0.240264	-0.697136	6.08102e-06	-1.18383	-0.477107
69448452	chr2:69448452:A:G	3.44899e-06	-1.13017	-3.69445e-10	8.18268e-06	-1.36409	-3.69445e-10
69448470	chr2:69448470:G:A	2.71251e-06	-1.13299e-10	-1.37038	8.2311e-06	-1.13299e-10	-1.35819
69448697	chr2:69448697:T:C	6.12104e-06	-1.13299e-10	-0.556518	1.95022e-05	-1.13299e-10	-0.495587
69448926	chr2:69448926:G:A	9.76042e-06	0.967543	-1.05746	1.38201e-05	0.18638	-1.02637
69449027	chr2:69449027:TGAGTCTGAAAAGA:T	3.26975e-06	-1.13299e-10	-1.18354	9.57923e-06	-1.13299e-10	-1.20652
69449272	chr2:69449272:A:G	2.21988e-06	-1.57079	-3.69445e-10	8.72832e-06	-1.29954	-3.69445e-10
69449721	chr2:69449721:A:G	3.49919e-06	-1.13299e-10	-1.11572	1.0212e-05	-1.13299e-10	-1.14255
69450164	chr2:69450164:T:G	6.85528e-07	-1.50243	-1.24338	1.74943e-06	-1.56561	-1.34121
69450606	chr2:69450606:C:G	3.26358e-06	-0.327115	-0.858309	4.12202e-06	-1.23979	-0.809977
69451032	chr2:69451032:G:C	3.6568e-06	-1.13299e-10	-1.07166	9.97186e-06	-1.13299e-10	-1.16635
69451565	chr2:69451565:A:G	3.38225e-06	0.189483	-1.33919	1.26707e-05	0.423699	-1.35052
69452003	chr2:69452003:G:T	3.30704e-06	-1.13299e-10	-1.1722	9.68398e-06	-1.13299e-10	-1.19564
69452065	chr2:69452065:G:A	5.57612e-07	-1.57399	-1.37835	1.9164e-06	-1.44845	-1.36721
69452368	chr2:69452368:A:G	4.04814e-06	-0.0187081	-0.951283	6.32222e-06	-1.39964	-0.222398
69452486	chr2:69452486:C:G	6.07664e-06	0.138911	-0.70271	5.51576e-06	-1.32846	-0.430047
69452726	chr2:69452726:G:C	2.98269e-06	-1.13299e-10	-1.27542	9.39023e-06	-1.13299e-10	-1.22644
69453234	chr2:69453234:C:T	2.95691e-06	-1.13299e-10	-1.28411	8.61085e-06	-1.13299e-10	-1.31309
69453303	chr2:69453303:G:A	4.14784e-06	-0.1102	-0.835462	7.55263e-06	-1.42742	-0.016799
69453307	chr2:69453307:G:A	2.75632e-06	-1.13299e-10	-1.35435	8.09835e-06	-1.13299e-10	-1.37445
69453378	chr2:69453378:T:C	2.74633e-06	-1.13299e-10	-1.35798	8.32897e-06	-1.13299e-10	-1.34637
69453495	chr2:69453495:T:C	3.12813e-06	-1.13299e-10	-1.22781	9.81566e-06	-1.13299e-10	-1.18213
69454141	chr2:69454141:A:G	1.10762e-05	-1.13299e-10	0.0365461	2.88243e-05	-1.13299e-10	-0.104894
69454701	chr2:69454701:G:A	2.74395e-06	-1.13299e-10	-1.35885	8.08422e-06	-1.13299e-10	-1.3762
69455102	chr2:69455102:T:C	2.78944e-06	-1.13299e-10	-1.34241	8.13996e-06	-1.13299e-10	-1.36933
69455156	chr2:69455156:A:G	3.58944e-06	-1.13299e-10	-1.09026	1.11235e-05	-1.13299e-10	-1.05705
69455459	chr2:69455459:A:AT	2.99638e-06	-1.13299e-10	-1.27085	9.4488e-06	-1.13299e-10	-1.22023
69455523	chr2:69455523:C:T	2.79707e-06	-1.13299e-10	-1.33968	8.14208e-06	-1.13299e-10	-1.36907
69456325	chr2:69456325:G:C	2.80308e-06	-0.12237	-1.21516	3.56824e-06	-1.42023	-0.773808
69456760	chr2:69456760:A:G	2.79206e-06	-0.286426	-1.05504	1.0991e-05	-0.152537	-0.916499
69457013	chr2:69457013:C:A	2.69466e-06	-1.13299e-10	-1.37698	8.10876e-06	-1.13299e-10	-1.37317
69457132	chr2:69457132:G:A	2.97064e-06	-1.13299e-10	-1.27947	8.41915e-06	-1.13299e-10	-1.3356
69457198	chr2:69457198:G:T	3.01382e-06	-1.13299e-10	-1.26504	9.70501e-06	-1.13299e-10	-1.19347
69457319	chr2:69457319:C:T	2.69466e-06	-1.13299e-10	-1.37698	8.10876e-06	-1.13299e-10	-1.37317
69457564	chr2:69457564:A:C	2.98815e-06	-1.13299e-10	-1.2736	9.29936e-06	-1.13299e-10	-1.23617
69457623	chr2:69457623:T:C	2.94827e-06	-1.13299e-10	-1.28703	8.48936e-06	-1.13299e-10	-1.3273
69458196	chr2:69458196:G:A	2.7439e-06	-1.13299e-10	-1.35887	8.09633e-06	-1.13299e-10	-1.3747
69458941	chr2:69458941:A:G	3.01513e-06	-1.13299e-10	-1.26461	9.39661e-06	-1.13299e-10	-1.22576
69459138	chr2:69459138:C:A	3.01896e-06	-1.13299e-10	-1.26334	9.41056e-06	-1.13299e-10	-1.22428
69459154	chr2:69459154:A:G	3.62875e-06	-0.112933	-0.966429	5.5732e-06	-1.42244	-0.325702
69459375	chr2:69459375:C:T	3.22027e-06	-0.0546737	-1.14411	4.33417e-06	-1.2574	-0.742185
69459565	chr2:69459565:A:G	2.78859e-06	-1.13299e-10	-1.34271	8.2675e-06	-1.13299e-10	-1.35378
69460092	chr2:69460092:C:T	2.17585e-06	-0.428124	-1.16271	2.89971e-06	-1.28233	-1.11917
69460113	chr2:69460113:A:G	2.76194e-06	-1.13299e-10	-1.35232	8.12494e-06	-1.13299e-10	-1.37117
69460340	chr2:69460340:ATATAT:A	2.70798e-06	-1.13299e-10	-1.37205	8.07432e-06	-1.13299e-10	-1.37742
69460454	chr2:69460454:A:G	1.66103e-06	-1.13512	-0.725693	5.74468e-06	-1.06892	-0.648916
69460594	chr2:69460594:A:G	3.2343e-06	-0.201084	-0.993352	5.71635e-06	-1.44882	-0.273962
69461047	chr2:69461047:T:C	2.97896e-06	-1.13299e-10	-1.27668	8.69303e-06	-1.13299e-10	-1.30359
69461109	chr2:69461109:T:C	2.74689e-06	-1.13299e-10	-1.35778	8.10285e-06	-1.13299e-10	-1.3739
69462116	chr2:69462116:AAT:A	2.69784e-06	-1.13299e-10	-1.3758	8.09472e-06	-1.13299e-10	-1.3749
69462377	chr2:69462377:A:T	3.87953e-06	-0.14533	-0.867205	4.71559e-06	-1.04817	-0.867073
69462541	chr2:69462541:C:T	3.07117e-06	-1.13299e-10	-1.24619	9.34574e-06	-1.13299e-10	-1.23119
69462719	chr2:69462719:C:G	2.72327e-06	-1.13299e-10	-1.36642	8.06622e-06	-1.13299e-10	-1.37843
69463252	chr2:69463252:T:C	2.19973e-06	-0.519843	-1.06007	7.89347e-06	-0.39875	-1.00133
69463320	chr2:69463320:TAGC:T	4.37738e-06	-1.13299e-10	-0.8918	1.20041e-05	-1.13299e-10	-0.980868
69463805	chr2:69463805:C:G	2.73482e-06	-1.13299e-10	-1.36218	8.14337e-06	-1.13299e-10	-1.36891
69463856	chr2:69463856:C:A	2.90653e-06	-1.13299e-10	-1.30129	9.25674e-06	-1.13299e-10	-1.24076
69463897	chr2:69463897:T:C	6.44349e-07	-1.45572	-1.35204	2.048e-06	-1.41571	-1.33354
69464470	chr2:69464470:C:A	2.20021e-06	-0.469287	-1.11041	2.99358e-06	-1.30052	-1.06912
69464528	chr2:69464528:A:G	2.89008e-06	-1.13299e-10	-1.30697	8.48471e-06	-1.13299e-10	-1.32785
69464681	chr2:69464681:C:T	2.84292e-06	-1.13299e-10	-1.32342	8.93874e-06	-1.13299e-10	-1.27572
69465124	chr2:69465124:C:T	3.52129e-06	-1.13299e-10	-1.10942	1.16184e-05	-1.13299e-10	-1.01353
69465164	chr2:69465164:T:A	4.06921e-06	-1.13299e-10	-0.964801	1.39326e-05	-1.13299e-10	-0.831879
69465874	chr2:69465874:C:T	4.94747e-06	0.267526	-1.0369	5.23255e-06	-0.817651	-0.993564
69466032	chr2:69466032:A:G	3.19627e-06	-1.13299e-10	-1.20626	9.01726e-06	-1.13299e-10	-1.26697
69466571	chr2:69466571:A:G	3.17269e-06	-1.13299e-10	-1.21367	9.98218e-06	-1.13299e-10	-1.16531
69466714	chr2:69466714:C:T	2.75247e-06	-1.13299e-10	-1.35575	8.07823e-06	-1.13299e-10	-1.37694
69467067	chr2:69467067:A:G	3.56243e-06	-1.13299e-10	-1.09781	9.86285e-06	-1.13299e-10	-1.17734
69467601	chr2:69467601:A:C	2.80624e-06	-1.13299e-10	-1.33641	8.62858e-06	-1.13299e-10	-1.31103
69468276	chr2:69468276:T:C	2.8411e-06	-1.13299e-10	-1.32406	8.76064e-06	-1.13299e-10	-1.29584
69468504	chr2:69468504:T:A	2.6908e-06	-1.13299e-10	-1.37841	8.07781e-06	-1.13299e-10	-1.37699
69468582	chr2:69468582:C:A	4.83741e-06	-1.13299e-10	-0.79187	1.52838e-05	-1.13299e-10	-0.739318
69468761	chr2:69468761:C:T	3.49105e-06	-1.13299e-10	-1.11805	1.08814e-05	-1.13299e-10	-1.07906
69468869	chr2:69468869:G:A	9.52133e-06	1.17972	-1.29443	6.63014e-06	-0.30372	-1.27077
69469300	chr2:69469300:C:T	2.71005e-06	-1.13299e-10	-1.37128	8.33639e-06	-1.13299e-10	-1.34548
69470284	chr2:69470284:C:T	2.6956e-06	-1.13299e-10	-1.37663	8.09875e-06	-1.13299e-10	-1.3744
69470581	chr2:69470581:C:T	3.02011e-06	-1.13299e-10	-1.26296	9.72893e-06	-1.13299e-10	-1.19101
69470639	chr2:69470639:G:A	4.957e-06	-1.13299e-10	-0.76745	1.27823e-05	-1.13299e-10	-0.918055
69470960	chr2:69470960:T:C	2.77655e-06	-1.13299e-10	-1.34704	8.36005e-06	-1.13299e-10	-1.34265
69471026	chr2:69471026:G:A	9.93902e-06	1.22863	-1.30041	6.7207e-06	-0.285407	-1.27551
69471326	chr2:69471326:T:C	1.28579e-05	-1.13299e-10	0.185711	3.17966e-05	-1.13299e-10	-0.00675225
69471577	chr2:69471577:T:C	2.7805e-06	-1.13299e-10	-1.34562	8.10509e-06	-1.13299e-10	-1.37362
69471583	chr2:69471583:C:A	3.49365e-06	-1.13299e-10	-1.1173	1.12317e-05	-1.13299e-10	-1.04737
69471972	chr2:69471972:T:A	1.25673e-06	-1.5222	-0.617532	3.11346e-06	-1.52381	-0.80657
69472795	chr2:69472795:ATCT:A	7.05522e-07	-1.56747	-1.1496	2.27671e-06	-1.41067	-1.23271
69473141	chr2:69473141:G:A	1.32173e-05	-1.13299e-10	0.213273	3.26312e-05	-1.13299e-10	0.0191574
69473262	chr2:69473262:G:A	3.22281e-06	-1.13299e-10	-1.198	1.01487e-05	-1.13299e-10	-1.14876
69473357	chr2:69473357:T:C	3.67109e-06	-1.13299e-10	-1.06776	1.21875e-05	-1.13299e-10	-0.965702
69474253	chr2:69474253:T:G	1.48832e-05	-1.13299e-10	0.331986	3.64188e-05	-1.13299e-10	0.128972
69474320	chr2:69474320:C:T	3.85775e-06	-1.13299e-10	-1.01817	1.12172e-05	-1.13299e-10	-1.04867
69474622	chr2:69474622:G:A	3.20332e-06	-1.13299e-10	-1.20406	1.07926e-05	-1.13299e-10	-1.08725
69475496	chr2:69475496:C:T	1.11569e-05	1.29704	-1.25323	5.73773e-06	-1.00827	-0.710779
69475782	chr2:69475782:A:T	2.69129e-06	-1.13299e-10	-1.37823	8.06637e-06	-1.13299e-10	-1.37841
69476397	chr2:69476397:A:T	2.72892e-06	-1.13299e-10	-1.36434	8.27272e-06	-1.13299e-10	-1.35315
69476659	chr2:69476659:G:C	7.49541e-07	-1.56176	-1.09478	2.2961e-06	-1.46074	-1.17416
69476696	chr2:69476696:C:T	3.43199e-06	-1.13299e-10	-1.13511	9.53501e-06	-1.13299e-10	-1.21114
69477105	chr2:69477105:T:C	3.15034e-05	-1.13299e-10	1.08185	7.53265e-05	-1.13299e-10	0.855719
69477285	chr2:69477285:T:C	3.48879e-06	-1.13299e-10	-1.11869	1.00917e-05	-1.13299e-10	-1.1544
69477482	chr2:69477482:G:A	1.34422e-06	-1.51613	-0.556302	3.26923e-06	-1.52981	-0.751747
69477809	chr2:69477809:A:G	5.7594e-07	-1.57526	-1.34474	2.09986e-06	-1.34658	-1.37766
69478466	chr2:69478466:T:G	3.62583e-06	-1.13299e-10	-1.08017	1.0413e-05	-1.13299e-10	-1.12306
69478545	chr2:69478545:G:A	1.66884e-05	1.50797	-1.0615	8.71394e-06	-0.919995	-0.381194
69478583	chr2:69478583:G:A	5.00458e-06	-1.13299e-10	-0.757896	1.3409e-05	-1.13299e-10	-0.870188
69478754	chr2:69478754:G:A	6.78907e-07	-1.56391	-1.19161	2.14284e-06	-1.45415	-1.24983
69478757	chr2:69478757:C:T	4.84208e-06	-1.13299e-10	-0.790905	1.64977e-05	-1.13299e-10	-0.662894
69478860	chr2:69478860:T:A	2.84873e-06	-1.13299e-10	-1.32138	8.80013e-06	-1.13299e-10	-1.29135
69479434	chr2:69479434:T:A	4.86831e-06	-1.13299e-10	-0.785502	1.65949e-05	-1.13299e-10	-0.657019
69479442	chr2:69479442:T:C	2.87801e-06	-1.13299e-10	-1.31115	8.91212e-06	-1.13299e-10	-1.2787
69479578	chr2:69479578:C:A	1.73757e-05	-1.13299e-10	0.486824	4.56221e-05	-1.13299e-10	0.354281
69480250	chr2:69480250:G:A	4.44865e-06	-0.87565	-3.69445e-10	6.74249e-06	-1.55768	-3.69445e-10
69480539	chr2:69480539:C:T	2.70094e-06	-1.13299e-10	-1.37465	8.18797e-06	-1.13299e-10	-1.36345
69480545	chr2:69480545:A:G	5.19362e-06	-1.13299e-10	-0.72082	1.81419e-05	-1.13299e-10	-0.567891
69480620	chr2:69480620:A:G	2.87331e-06	-1.13299e-10	-1.31278	8.89226e-06	-1.13299e-10	-1.28093
69480629	chr2:69480629:C:G	2.26038e-06	-1.55272	-3.69445e-10	6.62321e-06	-1.57553	-3.69445e-10
69481235	chr2:69481235:T:C	1.05947e-06	-1.55598	-0.754499	2.85369e-06	-1.46777	-0.949733
69481973	chr2:69481973:C:T	1.17662e-05	0.0969777	-3.69445e-10	5.62236e-05	0.563224	-3.69445e-10
69482787	chr2:69482787:A:G	9.76509e-07	-1.54814	-0.843885	2.7373e-06	-1.48665	-0.972491
69483102	chr2:69483102:G:A	2.30327e-06	-1.53392	-3.69445e-10	7.31435e-06	-1.47627	-3.69445e-10
69483111	chr2:69483111:A:C	3.77164e-06	-1.13299e-10	-1.04074	1.24823e-05	-1.13299e-10	-0.941803
69483143	chr2:69483143:A:G	3.47345e-06	-1.13299e-10	-1.1231	1.13226e-05	-1.13299e-10	-1.03931
69483252	chr2:69483252:A:G	3.39388e-06	-1.13299e-10	-1.14628	9.53934e-06	-1.13299e-10	-1.21069
69483493	chr2:69483493:T:A	1.42433e-05	-1.13299e-10	0.288039	3.4397e-05	-1.13299e-10	0.0718564
69483693	chr2:69483693:T:C	3.26182e-06	-1.13299e-10	-1.18596	8.88469e-06	-1.13299e-10	-1.28178
69484504	chr2:69484504:G:C	3.32042e-06	-1.13299e-10	-1.16816	1.05827e-05	-1.13299e-10	-1.10689
69484717	chr2:69484717:A:G	3.01249e-06	-1.13299e-10	-1.26548	9.15188e-06	-1.13299e-10	-1.25215
69484736	chr2:69484736:G:A	2.84645e-06	-1.13299e-10	-1.32218	8.22353e-06	-1.13299e-10	-1.35911
69484743	chr2:69484743:C:T	5.81078e-06	-1.13299e-10	-0.608535	1.87571e-05	-1.13299e-10	-0.534538
69484869	chr2:69484869:A:C	2.69911e-06	-1.13299e-10	-1.37533	8.06974e-06	-1.13299e-10	-1.37799
69484880	chr2:69484880:T:A	3.07987e-06	-1.13299e-10	-1.24336	1.03027e-05	-1.13299e-10	-1.13371
69485105	chr2:69485105:G:A	3.37544e-06	-1.13299e-10	-1.15173	9.10124e-06	-1.13299e-10	-1.2577
69485911	chr2:69485911:G:A	2.8026e-06	-1.13299e-10	-1.3377	8.60779e-06	-1.13299e-10	-1.31344
69486113	chr2:69486113:C:T	1.10388e-05	-1.13299e-10	0.0331669	4.06306e-05	-1.13299e-10	0.238409
69486370	chr2:69486370:G:T	4.75956e-06	-1.13299e-10	-0.808094	1.41739e-05	-1.13299e-10	-0.814712
69486603	chr2:69486603:G:A	4.38569e-06	-1.13299e-10	-0.889902	1.53122e-05	-1.13299e-10	-0.737464
69486910	chr2:69486910:C:T	4.07806e-06	-1.13299e-10	-0.962629	1.33778e-05	-1.13299e-10	-0.872518
69487585	chr2:69487585:C:T	1.70747e-05	1.33289	-0.863539	1.17419e-05	-1.00565	0.00270533
69487908	chr2:69487908:G:A	2.90611e-06	-1.13299e-10	-1.30144	9.12989e-06	-1.13299e-10	-1.25456
69487915	chr2:69487915:G:A	3.33249e-06	-1.13299e-10	-1.16453	9.0183e-06	-1.13299e-10	-1.26686
69487930	chr2:69487930:T:C	2.92274e-06	-1.13299e-10	-1.29573	8.99409e-06	-1.13299e-10	-1.26954
69488124	chr2:69488124:C:T	3.26949e-06	-1.13299e-10	-1.18362	1.04139e-05	-1.13299e-10	-1.12297
69488327	chr2:69488327:T:C	7.32272e-06	-1.13299e-10	-0.377268	2.27594e-05	-1.13299e-10	-0.341133
69488397	chr2:69488397:C:T	3.80886e-06	-1.03092	-3.69445e-10	9.23885e-06	-1.2427	-3.69445e-10
69488713	chr2:69488713:T:C	1.44327e-05	1.43344	-1.1322	9.53447e-06	-0.140319	-1.07088
69489193	chr2:69489193:G:C	4.84381e-06	-1.13299e-10	-0.790547	1.287e-05	-1.13299e-10	-0.911213
69489324	chr2:69489324:G:T	4.81634e-06	-1.13299e-10	-0.796235	1.47297e-05	-1.13299e-10	-0.776246
69489395	chr2:69489395:A:G	3.28644e-06	-1.13299e-10	-1.17844	9.75027e-06	-1.13299e-10	-1.18882
69489573	chr2:69489573:C:G	4.23315e-06	-1.13299e-10	-0.925304	1.24083e-05	-1.13299e-10	-0.947745
69489904	chr2:69489904:T:C	2.85114e-06	-1.13299e-10	-1.32053	8.81915e-06	-1.13299e-10	-1.28919
69490253	chr2:69490253:T:C	1.75711e-06	-1.54023	-0.264344	4.20756e-06	-1.49949	-0.529736
69490390	chr2:69490390:C:T	4.1448e-06	-1.13299e-10	-0.946397	1.3705e-05	-1.13299e-10	-0.848352
69490738	chr2:69490738:T:C	4.17532e-06	-1.13299e-10	-0.93906	1.36313e-05	-1.13299e-10	-0.853746
69490986	chr2:69490986:A:G	6.75332e-06	-1.13299e-10	-0.458216	2.35271e-05	-1.13299e-10	-0.307962
69491191	chr2:69491191:C:T	2.69287e-06	-1.13299e-10	-1.37764	8.088e-06	-1.13299e-10	-1.37573
69491822	chr2:69491822:A:G	1.15792e-05	-1.13299e-10	0.0809585	3.60883e-05	-1.13299e-10	0.119856
69492045	chr2:69492045:A:C	1.54351e-05	1.47165	-1.10325	1.0056e-05	-0.118007	-1.03993
69492372	chr2:69492372:C:A	9.58336e-06	0.92253	-1.03075	6.58609e-06	-1.18024	-0.40091
69492724	chr2:69492724:G:A	1.09686e-05	1.27665	-1.24987	7.46135e-06	-0.25134	-1.20504
69492876	chr2:69492876:C:T	3.14273e-06	-1.13299e-10	-1.22316	9.81807e-06	-1.13299e-10	-1.18189
69492979	chr2:69492979:G:C	2.69335e-06	-1.13299e-10	-1.37747	8.09025e-06	-1.13299e-10	-1.37545
69493036	chr2:69493036:G:C	3.12338e-06	-1.13299e-10	-1.22933	9.80568e-06	-1.13299e-10	-1.18315
69493303	chr2:69493303:G:A	2.82211e-06	-1.13299e-10	-1.33077	8.15033e-06	-1.13299e-10	-1.36805
69493328	chr2:69493328:G:C	3.05648e-06	-1.13299e-10	-1.25099	9.70861e-06	-1.13299e-10	-1.1931
69493491	chr2:69493491:G:A	3.09271e-06	-1.13299e-10	-1.2392	9.69101e-06	-1.13299e-10	-1.19491
69493605	chr2:69493605:C:T	2.96444e-06	-1.13299e-10	-1.28156	9.34197e-06	-1.13299e-10	-1.2316
69493788	chr2:69493788:G:A	2.85353e-06	-1.13299e-10	-1.31969	8.19499e-06	-1.13299e-10	-1.36259
69494527	chr2:69494527:G:A	3.41409e-06	-1.13299e-10	-1.14034	1.10798e-05	-1.13299e-10	-1.06099
69494983	chr2:69494983:G:A	1.95558e-05	1.86009	-1.25507	1.09208e-05	0.111181	-1.18663
69495375	chr2:69495375:A:C	6.31082e-06	-1.13299e-10	-0.525985	1.79647e-05	-1.13299e-10	-0.577706
69495484	chr2:69495484:T:C	6.47142e-07	-1.52512	-1.27832	1.85302e-06	-1.52891	-1.32039
69496028	chr2:69496028:G:A	2.75564e-06	-1.13299e-10	-1.3546	8.44627e-06	-1.13299e-10	-1.33239
69496091	chr2:69496091:G:T	3.04337e-06	-1.13299e-10	-1.25529	9.02138e-06	-1.13299e-10	-1.26651
69496307	chr2:69496307:G:A	3.05586e-06	-1.13299e-10	-1.25119	8.47686e-06	-1.13299e-10	-1.32877
69496578	chr2:69496578:C:T	6.32932e-07	-1.573	-1.25265	2.19371e-06	-1.32591	-1.35461
69497239	chr2:69497239:G:C	6.05036e-07	-1.57405	-1.29667	2.13464e-06	-1.33667	-1.37114
69497517	chr2:69497517:C:G	6.26532e-07	-1.57274	-1.26306	2.18734e-06	-1.3243	-1.35913
69497574	chr2:69497574:A:G	3.25136e-06	-1.13299e-10	-1.18918	9.23456e-06	-1.13299e-10	-1.24316
69497986	chr2:69497986:C:T	2.73304e-06	-1.13299e-10	-1.36284	8.37582e-06	-1.13299e-10	-1.34076
69498277	chr2:69498277:A:G	3.31417e-06	-1.13299e-10	-1.17004	8.95568e-06	-1.13299e-10	-1.27382
69498481	chr2:69498481:G:A	4.64686e-06	-1.13299e-10	-0.832059	1.25902e-05	-1.13299e-10	-0.93319
69499022	chr2:69499022:T:C	3.34265e-06	0.215688	-1.37717	2.61707e-06	-1.30689	-1.19716
69499760	chr2:69499760:G:A	4.25228e-06	-1.13299e-10	-0.920794	1.14339e-05	-1.13299e-10	-1.02953
69499962	chr2:69499962:T:C	4.25414e-06	-1.13299e-10	-0.920358	1.14382e-05	-1.13299e-10	-1.02915
69500181	chr2:69500181:T:G	2.85428e-06	-1.13299e-10	-1.31943	8.89091e-06	-1.13299e-10	-1.28108
69501020	chr2:69501020:C:T	6.21359e-06	0.832712	-1.37422	3.10335e-06	-1.06886	-1.26477
69501023	chr2:69501023:A:G	8.27719e-06	0.971747	-1.22649	7.40044e-06	-0.280575	-1.184
69501100	chr2:69501100:A:T	4.02084e-06	-1.13299e-10	-0.97676	1.08902e-05	-1.13299e-10	-1.07825
69501720	chr2:69501720:C:T	2.50866e-06	-1.49894	0.0504381	5.09285e-06	-1.54167	-0.296601
69502045	chr2:69502045:T:A	4.02341e-06	-1.13299e-10	-0.976121	1.08966e-05	-1.13299e-10	-1.07766
69502065	chr2:69502065:C:T	1.48033e-05	-1.13299e-10	0.326599	4.21455e-05	-1.13299e-10	0.275015
69502390	chr2:69502390:G:A	4.01617e-06	-1.13299e-10	-0.977923	1.08795e-05	-1.13299e-10	-1.07923
69502480	chr2:69502480:G:C	4.02217e-06	-1.13299e-10	-0.976429	1.08934e-05	-1.13299e-10	-1.07795
69503535	chr2:69503535:T:C	6.95192e-06	-1.13299e-10	-0.429232	2.41869e-05	-1.13299e-10	-0.280302
69503935	chr2:69503935:G:A	4.02556e-06	-1.13299e-10	-0.975585	1.09013e-05	-1.13299e-10	-1.07723
69506354	chr2:69506354:G:C	6.75205e-06	-1.13299e-10	-0.458404	2.34685e-05	-1.13299e-10	-0.310453
69506928	chr2:69506928:C:T	2.69809e-06	-1.13299e-10	-1.37571	8.25282e-06	-1.13299e-10	-1.35556
69507663	chr2:69507663:A:G	2.816e-06	-1.13299e-10	-1.33293	8.26757e-06	-1.13299e-10	-1.35377
69507793	chr2:69507793:G:A	2.21272e-06	-1.57403	-3.69445e-10	6.7339e-06	-1.55896	-3.69445e-10
69507986	chr2:69507986:C:T	3.02993e-06	-1.13299e-10	-1.25971	9.60299e-06	-1.13299e-10	-1.20404
69508097	chr2:69508097:T:C	7.11499e-06	-1.13299e-10	-0.406046	2.48367e-05	-1.13299e-10	-0.253791
69508549	chr2:69508549:A:G	2.69387e-06	-1.13299e-10	-1.37727	8.09388e-06	-1.13299e-10	-1.375
69508611	chr2:69508611:C:A	4.08011e-06	0.377844	-1.33997	3.18065e-06	-1.2599	-1.04913
69508620	chr2:69508620:G:A	4.49798e-06	0.469957	-1.33458	3.35438e-06	-1.22227	-1.03358
69508804	chr2:69508804:A:G	2.78348e-06	-1.13299e-10	-1.34455	8.19913e-06	-1.13299e-10	-1.36208
69509429	chr2:69509429:A:G	2.57581e-06	-1.42209	-3.69445e-10	6.71667e-06	-1.56152	-3.69445e-10
69509841	chr2:69509841:T:C	3.17437e-06	-1.13299e-10	-1.21314	8.71742e-06	-1.13299e-10	-1.30079
69510086	chr2:69510086:T:TACAGGTAA	2.77126e-06	-1.13299e-10	-1.34895	8.54818e-06	-1.13299e-10	-1.32039
69510247	chr2:69510247:C:T	8.43373e-06	0.688332	-0.924344	6.49143e-06	-1.12877	-0.466856
69510816	chr2:69510816:G:A	4.32891e-06	0.428035	-1.33097	3.32836e-06	-1.23988	-1.02375
69510961	chr2:69510961:C:T	4.36706e-06	0.444273	-1.33843	3.2792e-06	-1.2335	-1.04501
69511641	chr2:69511641:T:C	2.81493e-06	-1.13299e-10	-1.33331	8.2654e-06	-1.13299e-10	-1.35403
69511857	chr2:69511857:A:G	2.74148e-06	-1.13299e-10	-1.35975	8.07219e-06	-1.13299e-10	-1.37769
69511900	chr2:69511900:A:G	3.17583e-06	-1.13299e-10	-1.21268	8.72007e-06	-1.13299e-10	-1.30049
69512033	chr2:69512033:A:G	6.07804e-06	-1.13299e-10	-0.563567	2.22666e-05	-1.13299e-10	-0.363024
69512287	chr2:69512287:A:G	6.94715e-06	-1.13299e-10	-0.429919	1.72328e-05	-1.13299e-10	-0.619298
69512543	chr2:69512543:C:T	7.64026e-06	0.748865	-1.08368	5.3842e-06	-1.09913	-0.683513
69512610	chr2:69512610:AG:A	5.2065e-06	0.625672	-1.34401	3.48908e-06	-1.15504	-1.06143
69512805	chr2:69512805:C:T	3.04201e-06	-1.25573	-3.69445e-10	1.26524e-05	-0.928265	-3.69445e-10
69512959	chr2:69512959:C:T	1.00573e-05	0.971367	-1.03132	8.92998e-06	-0.306481	-0.970217
69513008	chr2:69513008:T:C	3.63301e-06	-1.13299e-10	-1.07819	9.99059e-06	-1.13299e-10	-1.16447
69513191	chr2:69513191:A:G	2.8964e-06	-1.13299e-10	-1.30478	8.78395e-06	-1.13299e-10	-1.29319
69513234	chr2:69513234:C:T	7.14e-06	-1.13299e-10	-0.402537	1.76694e-05	-1.13299e-10	-0.594279
69513260	chr2:69513260:T:C	3.72212e-06	-1.05396	-3.69445e-10	6.6989e-06	-1.56417	-3.69445e-10
69513279	chr2:69513279:T:C	6.99368e-06	-1.13299e-10	-0.423243	1.73363e-05	-1.13299e-10	-0.613309
69513477	chr2:69513477:G:A	3.04043e-06	-1.13299e-10	-1.25625	8.7428e-06	-1.13299e-10	-1.29788
69513516	chr2:69513516:G:A	2.79214e-06	-1.13299e-10	-1.34144	8.40726e-06	-1.13299e-10	-1.33702
69513558	chr2:69513558:T:C	3.62627e-06	-1.13299e-10	-1.08005	9.9749e-06	-1.13299e-10	-1.16604
69513618	chr2:69513618:C:A	3.62979e-06	-1.13299e-10	-1.07908	9.98323e-06	-1.13299e-10	-1.16521
69513633	chr2:69513633:C:T	8.15409e-06	0.794712	-1.06444	5.66232e-06	-1.07818	-0.654101
69514297	chr2:69514297:T:C	3.62981e-06	-1.13299e-10	-1.07907	9.98328e-06	-1.13299e-10	-1.1652
69514334	chr2:69514334:G:A	2.96841e-06	-1.13299e-10	-1.28022	9.17938e-06	-1.13299e-10	-1.24915
69514477	chr2:69514477:C:T	4.95562e-06	0.58421	-1.35194	3.34355e-06	-1.17238	-1.0867
69514621	chr2:69514621:CTGT:C	9.17421e-06	0.805528	-0.957382	6.54283e-06	-1.07328	-0.514465
69514935	chr2:69514935:T:A	1.02276e-05	0.878119	-0.921279	7.12223e-06	-1.03962	-0.463277
69515309	chr2:69515309:C:T	3.78767e-06	-1.13299e-10	-1.0365	1.036e-05	-1.13299e-10	-1.12816
69515352	chr2:69515352:T:C	9.28877e-06	1.06799	-1.20743	8.13078e-06	-0.208405	-1.16205
69515436	chr2:69515436:C:T	2.73179e-06	-1.13299e-10	-1.36329	8.21225e-06	-1.13299e-10	-1.36049
69515729	chr2:69515729:C:T	2.30702e-06	-1.53229	-3.69445e-10	6.64657e-06	-1.57201	-3.69445e-10
69515739	chr2:69515739:T:C	4.64179e-06	-1.13299e-10	-0.83315	1.25102e-05	-1.13299e-10	-0.93957
69516134	chr2:69516134:T:A	7.68902e-06	0.903938	-1.23239	7.01838e-06	-0.327271	-1.19031
69516390	chr2:69516390:T:C	2.21233e-06	-1.5742	-3.69445e-10	1.00169e-05	-1.16184	-3.69445e-10
69516751	chr2:69516751:G:A	2.22266e-06	-1.56954	-3.69445e-10	6.98108e-06	-1.52291	-3.69445e-10
69517023	chr2:69517023:G:A	3.642e-06	-1.13299e-10	-1.07572	9.91796e-06	-1.13299e-10	-1.17177
69517096	chr2:69517096:T:C	6.98093e-06	-1.13299e-10	-0.425067	2.59883e-05	-1.13299e-10	-0.208467
69517495	chr2:69517495:C:T	9.95634e-06	-1.13299e-10	-0.0700405	3.55951e-05	-1.13299e-10	0.106096
69517668	chr2:69517668:C:T	1.75666e-05	1.83262	-1.33488	5.014e-06	-0.498695	-1.35518
69517882	chr2:69517882:T:G	9.50468e-06	-1.13299e-10	-0.116466	2.71639e-05	-1.13299e-10	-0.164223
69518031	chr2:69518031:A:G	3.28863e-06	-1.13299e-10	-1.17778	1.02764e-05	-1.13299e-10	-1.13626
69518177	chr2:69518177:T:C	4.38484e-06	-1.13299e-10	-0.890097	1.21532e-05	-1.13299e-10	-0.96852
69518213	chr2:69518213:T:C	1.03163e-06	-1.07285	-1.26427	4.44026e-06	-0.638656	-1.33674
69518427	chr2:69518427:T:G	4.51393e-06	-1.13299e-10	-0.861083	1.21716e-05	-1.13299e-10	-0.967005
69518449	chr2:69518449:T:C	1.23503e-06	-1.02248	-1.13467	4.9979e-06	-0.564174	-1.29292
69518659	chr2:69518659:C:A	4.54181e-06	-1.13299e-10	-0.854924	1.21069e-05	-1.13299e-10	-0.972341
69519010	chr2:69519010:C:G	3.01896e-06	-1.13299e-10	-1.26334	8.56732e-06	-1.13299e-10	-1.31816
69519620	chr2:69519620:C:T	3.23581e-06	-1.13299e-10	-1.19397	1.00949e-05	-1.13299e-10	-1.15408
69519710	chr2:69519710:C:T	3.22108e-06	-1.13299e-10	-1.19853	1.00444e-05	-1.13299e-10	-1.1591
69519783	chr2:69519783:G:A	3.19403e-06	-1.13299e-10	-1.20697	1.03214e-05	-1.13299e-10	-1.13189
69520001	chr2:69520001:C:T	4.39173e-06	-1.13299e-10	-0.888526	1.21712e-05	-1.13299e-10	-0.967043
69520478	chr2:69520478:C:G	3.04495e-06	-1.13299e-10	-1.25476	9.45862e-06	-1.13299e-10	-1.21919
69521007	chr2:69521007:A:G	2.7089e-06	-1.13299e-10	-1.37171	8.07399e-06	-1.13299e-10	-1.37746
69521280	chr2:69521280:A:G	3.16591e-06	-1.13299e-10	-1.21581	1.02123e-05	-1.13299e-10	-1.14252
69521497	chr2:69521497:C:A	4.50364e-06	-1.13299e-10	-0.863363	1.21465e-05	-1.13299e-10	-0.969074
69521799	chr2:69521799:T:C	2.99585e-06	-1.13299e-10	-1.27102	9.28228e-06	-1.13299e-10	-1.23801
69521843	chr2:69521843:C:A	2.22668e-06	-1.56774	-3.69445e-10	7.09495e-06	-1.50673	-3.69445e-10
69521996	chr2:69521996:C:T	6.754e-06	-1.13299e-10	-0.458115	1.87179e-05	-1.13299e-10	-0.53663
69522131	chr2:69522131:G:C	3.29639e-06	-1.13299e-10	-1.17542	1.03042e-05	-1.13299e-10	-1.13356
69522204	chr2:69522204:G:T	2.74372e-06	-1.13299e-10	-1.35893	8.37782e-06	-1.13299e-10	-1.34052
69522367	chr2:69522367:C:T	2.74651e-06	-1.13299e-10	-1.35792	8.13552e-06	-1.13299e-10	-1.36987
69522859	chr2:69522859:C:T	3.02073e-06	-1.13299e-10	-1.26275	9.37366e-06	-1.13299e-10	-1.22821
69522955	chr2:69522955:C:T	3.02304e-06	-1.13299e-10	-1.26199	8.57609e-06	-1.13299e-10	-1.31713
69523223	chr2:69523223:G:C	7.75201e-07	-1.28417	-1.33872	3.18643e-06	-0.93426	-1.37295
69523316	chr2:69523316:T:C	3.0581e-06	-1.13299e-10	-1.25046	9.50507e-06	-1.13299e-10	-1.21429
69523647	chr2:69523647:G:A	3.08195e-06	-1.13299e-10	-1.24269	9.57933e-06	-1.13299e-10	-1.20651
69523743	chr2:69523743:T:C	4.58874e-06	-1.13299e-10	-0.844645	1.23498e-05	-1.13299e-10	-0.952473
69524012	chr2:69524012:A:G	4.99605e-06	-1.13299e-10	-0.759602	1.6417e-05	-1.13299e-10	-0.667795
69524366	chr2:69524366:C:T	9.4938e-06	-1.13299e-10	-0.117612	2.71354e-05	-1.13299e-10	-0.165273
69524617	chr2:69524617:T:TAG	2.26589e-06	-1.55028	-3.69445e-10	7.37696e-06	-1.46775	-3.69445e-10
69524652	chr2:69524652:T:C	1.00429e-05	-1.13299e-10	-0.0613863	4.06961e-05	-1.13299e-10	0.24002
69524675	chr2:69524675:T:C	1.04453e-06	-1.52361	-0.801072	2.89857e-06	-1.38358	-1.01831
69524863	chr2:69524863:CTT:C	3.12595e-06	-1.13299e-10	-1.22851	9.73234e-06	-1.13299e-10	-1.19066
69525751	chr2:69525751:G:A	2.75503e-06	-1.13299e-10	-1.35482	8.16794e-06	-1.13299e-10	-1.3659
69526191	chr2:69526191:C:T	3.09502e-06	-1.13299e-10	-1.23846	9.62439e-06	-1.13299e-10	-1.20181
69527433	chr2:69527433:T:C	6.33414e-07	-1.45152	-1.37336	2.02732e-06	-1.47313	-1.28626
69527686	chr2:69527686:G:A	3.79991e-06	-1.13299e-10	-1.03327	1.29963e-05	-1.13299e-10	-0.901444
69528080	chr2:69528080:G:A	1.57155e-05	-1.13299e-10	0.386395	6.13227e-05	-1.13299e-10	0.650037
69528770	chr2:69528770:T:C	4.14269e-06	-1.13299e-10	-0.946906	1.21218e-05	-1.13299e-10	-0.971104
69528883	chr2:69528883:C:T	4.0194e-06	-1.13299e-10	-0.977117	1.10789e-05	-1.13299e-10	-1.06107
69528960	chr2:69528960:TA:T	7.85517e-06	1.05883	-1.36591	2.74381e-06	-1.22449	-1.23227
69528984	chr2:69528984:A:AATATTCCT	9.49499e-06	-1.13299e-10	-0.117486	2.71385e-05	-1.13299e-10	-0.16516
69529670	chr2:69529670:G:T	2.74651e-06	-1.13299e-10	-1.35792	8.13552e-06	-1.13299e-10	-1.36987
69530024	chr2:69530024:G:A	4.21439e-06	-1.13299e-10	-0.929746	1.27864e-05	-1.13299e-10	-0.917729
69530159	chr2:69530159:A:G	2.69987e-06	-1.13299e-10	-1.37505	8.06759e-06	-1.13299e-10	-1.37826
69530547	chr2:69530547:C:T	8.84029e-06	-1.13299e-10	-0.188931	2.32475e-05	-1.13299e-10	-0.319916
69531173	chr2:69531173:T:C	2.70416e-06	-1.13299e-10	-1.37346	8.06726e-06	-1.13299e-10	-1.3783
69531315	chr2:69531315:C:T	6.46369e-07	-1.55828	-1.24635	2.00207e-06	-1.45071	-1.32122
69531732	chr2:69531732:C:T	1.10989e-06	-1.5451	-0.718893	2.96741e-06	-1.42726	-0.951161
69531795	chr2:69531795:C:T	1.31774e-05	1.52343	-1.31317	3.17258e-06	-0.942601	-1.36897
69531802	chr2:69531802:C:A	3.34733e-06	-1.13299e-10	-1.16009	9.54874e-06	-1.13299e-10	-1.2097
69531857	chr2:69531857:C:T	1.06703e-06	-1.53991	-0.763462	2.89707e-06	-1.41553	-0.986882
69532283	chr2:69532283:G:A	3.22472e-05	2.32537	-1.22019	7.82314e-06	-0.146299	-1.26273
69532373	chr2:69532373:A:C	1.21235e-06	-1.25652	-0.919172	4.20299e-06	-0.905639	-1.12468
69532915	chr2:69532915:C:A	1.13113e-06	-1.56733	-0.677704	2.7715e-06	-1.56056	-0.886166
69533710	chr2:69533710:C:T	1.09724e-06	-1.53002	-0.745436	2.99903e-06	-1.39583	-0.971997
69533902	chr2:69533902:C:T	3.24317e-06	-1.13299e-10	-1.1917	9.38582e-06	-1.13299e-10	-1.22691
69534046	chr2:69534046:A:G	8.01734e-06	-1.13299e-10	-0.286643	2.2106e-05	-1.13299e-10	-0.370262
69534315	chr2:69534315:G:A	2.72482e-06	-1.13299e-10	-1.36585	8.06632e-06	-1.13299e-10	-1.37842
69534588	chr2:69534588:C:T	2.21399e-06	-1.57345	-3.69445e-10	6.64957e-06	-1.57156	-3.69445e-10
69534628	chr2:69534628:T:A	3.2687e-06	-1.13299e-10	-1.18386	8.97205e-06	-1.13299e-10	-1.272
69534697	chr2:69534697:C:A	1.52409e-05	1.70772	-1.35198	4.56756e-06	-0.577686	-1.36945
69535023	chr2:69535023:C:A	3.88498e-06	-1.13299e-10	-1.01113	1.05539e-05	-1.13299e-10	-1.10962
69535109	chr2:69535109:T:C	3.22461e-06	-1.13299e-10	-1.19744	8.98756e-06	-1.13299e-10	-1.27027
69535157	chr2:69535157:G:C	7.47228e-06	-1.13299e-10	-0.35705	2.03334e-05	-1.13299e-10	-0.453847
69535236	chr2:69535236:C:G	6.31428e-06	-1.13299e-10	-0.525437	1.7354e-05	-1.13299e-10	-0.612287
69535259	chr2:69535259:C:T	7.552e-07	-1.2735	-1.37552	2.38178e-06	-1.22211	-1.37615
69535376	chr2:69535376:A:G	8.17349e-06	-1.13299e-10	-0.267354	3.23545e-05	-1.13299e-10	0.0106415
69535406	chr2:69535406:CA:C	1.04357e-05	1.34482	-1.36784	3.04423e-06	-1.12818	-1.22469
69535426	chr2:69535426:A:C	5.57715e-06	-0.649571	-3.69445e-10	1.20024e-05	-0.981003	-3.69445e-10
69536255	chr2:69536255:A:G	2.82751e-06	-1.13299e-10	-1.32885	8.59894e-06	-1.13299e-10	-1.31447
69536408	chr2:69536408:CT:C	3.50341e-06	-1.13299e-10	-1.11451	1.0645e-05	-1.13299e-10	-1.10102
69536608	chr2:69536608:C:T	2.81326e-06	-1.13299e-10	-1.33391	8.54914e-06	-1.13299e-10	-1.32028
69536931	chr2:69536931:G:A	3.22372e-06	-1.13299e-10	-1.19771	1.0037e-05	-1.13299e-10	-1.15984
69536951	chr2:69536951:T:C	2.85107e-06	-1.13299e-10	-1.32056	8.37704e-06	-1.13299e-10	-1.34062
69536955	chr2:69536955:A:G	2.76808e-06	-1.13299e-10	-1.35009	8.50779e-06	-1.13299e-10	-1.32513
69537169	chr2:69537169:C:T	3.97166e-06	-1.13299e-10	-0.989065	1.18798e-05	-1.13299e-10	-0.991276
69537367	chr2:69537367:T:C	1.2859e-05	-1.13299e-10	0.185796	3.65896e-05	-1.13299e-10	0.133651
69537473	chr2:69537473:C:T	2.69279e-06	-1.13299e-10	-1.37767	8.07054e-06	-1.13299e-10	-1.37789
69537542	chr2:69537542:G:A	2.71765e-06	-1.13299e-10	-1.36848	8.08018e-06	-1.13299e-10	-1.3767
69537599	chr2:69537599:T:C	3.12046e-06	-1.13299e-10	-1.23027	9.12698e-06	-1.13299e-10	-1.25488
69537763	chr2:69537763:C:T	4.06123e-06	-1.13299e-10	-0.966763	1.11831e-05	-1.13299e-10	-1.05171
69538051	chr2:69538051:G:A	2.27451e-06	-1.23371	-0.312781	1.05283e-05	-1.11465	0.00260335
69538350	chr2:69538350:G:A	2.72764e-06	-1.13299e-10	-1.36482	8.10487e-06	-1.13299e-10	-1.37365
69538508	chr2:69538508:C:T	2.73109e-06	-1.13299e-10	-1.36355	8.28794e-06	-1.13299e-10	-1.35131
69538710	chr2:69538710:C:T	3.42392e-06	-1.13746	-3.69445e-10	1.14811e-05	-1.02541	-3.69445e-10
69538711	chr2:69538711:G:A	5.78031e-06	-1.13299e-10	-0.613793	1.90777e-05	-1.13299e-10	-0.517592
69538856	chr2:69538856:T:C	1.12622e-05	1.43089	-1.37769	2.85097e-06	-1.28685	-1.1316
69539003	chr2:69539003:C:G	8.49363e-07	-1.36092	-1.17059	3.07713e-06	-1.28984	-1.05227
69539158	chr2:69539158:A:C	2.23315e-06	-1.56484	-3.69445e-10	6.66051e-06	-1.56992	-3.69445e-10
69539175	chr2:69539175:G:T	2.73501e-05	2.23163	-1.29116	6.29002e-06	-0.520516	-1.10663
69539176	chr2:69539176:A:T	2.72259e-05	2.2278	-1.29188	6.26996e-06	-0.5226	-1.10774
69539273	chr2:69539273:T:C	2.13106e-06	-1.3021	-0.309528	9.77442e-06	-1.19309	0.00674337
69539313	chr2:69539313:TC:T	2.83139e-06	-1.13299e-10	-1.32748	9.00264e-06	-1.13299e-10	-1.26859
69539398	chr2:69539398:C:A	6.60215e-06	-1.13299e-10	-0.480855	2.49018e-05	-1.13299e-10	-0.251171
69540041	chr2:69540041:C:T	5.63813e-06	-1.13299e-10	-0.638697	1.85863e-05	-1.13299e-10	-0.543688
69540090	chr2:69540090:T:C	3.30536e-06	-1.13299e-10	-1.1727	9.21321e-06	-1.13299e-10	-1.24547
69540115	chr2:69540115:A:C	0.000164814	2.98177	-0.245199	2.00008e-05	-0.0276302	-0.442712
69540417	chr2:69540417:G:A	4.80008e-06	-1.13299e-10	-0.799617	1.1764e-05	-1.13299e-10	-1.00107
69540785	chr2:69540785:A:G	3.40653e-06	-1.13299e-10	-1.14256	9.59301e-06	-1.13299e-10	-1.20508
69540960	chr2:69540960:G:A	2.10711e-06	-1.28534	-0.337589	9.63263e-06	-1.17506	-0.0258985
69541104	chr2:69541104:C:G	0.000115714	2.72446	-0.341587	1.58176e-05	-0.17578	-0.52921
69541377	chr2:69541377:T:C	5.42978e-06	-1.13299e-10	-0.676352	2.00955e-05	-1.13299e-10	-0.465618
69541471	chr2:69541471:A:T	5.78397e-06	-1.13299e-10	-0.61316	1.51806e-05	-1.13299e-10	-0.746096
69541704	chr2:69541704:G:C	5.55002e-06	-1.13299e-10	-0.654448	1.82785e-05	-1.13299e-10	-0.560386
69541724	chr2:69541724:G:A	4.97476e-06	-1.13299e-10	-0.763874	1.61798e-05	-1.13299e-10	-0.682352
69542385	chr2:69542385:C:G	6.25401e-06	-1.13299e-10	-0.535028	2.32444e-05	-1.13299e-10	-0.32005
69542731	chr2:69542731:G:A	4.98023e-06	-1.13299e-10	-0.762774	1.81862e-05	-1.13299e-10	-0.565452
69542845	chr2:69542845:A:G	4.05489e-06	-1.13299e-10	-0.968327	1.09293e-05	-1.13299e-10	-1.07466
69543003	chr2:69543003:A:G	5.22822e-06	-1.13299e-10	-0.714178	1.6096e-05	-1.13299e-10	-0.687542
69543467	chr2:69543467:G:A	3.47789e-06	-1.13299e-10	-1.12182	1.02729e-05	-1.13299e-10	-1.1366
69543610	chr2:69543610:G:T	2.93607e-06	-1.13299e-10	-1.29118	8.58464e-06	-1.13299e-10	-1.31614
69543702	chr2:69543702:G:A	5.34476e-06	-1.13299e-10	-0.692134	1.97073e-05	-1.13299e-10	-0.485125
69544026	chr2:69544026:C:T	2.69512e-06	-1.13299e-10	-1.37681	8.0666e-06	-1.13299e-10	-1.37838
69544266	chr2:69544266:G:A	7.34985e-06	-1.47932	1.10575	3.03484e-05	-1.42994	1.37657
69544332	chr2:69544332:A:T	2.69279e-06	-1.13299e-10	-1.37767	8.06715e-06	-1.13299e-10	-1.37831
69544352	chr2:69544352:C:T	2.99287e-05	1.47599	-0.445425	6.66595e-06	-0.905988	-0.663112
69544479	chr2:69544479:G:A	3.46589e-06	-1.13299e-10	-1.12528	9.49052e-06	-1.13299e-10	-1.21582
69544893	chr2:69544893:G:A	3.22232e-06	-1.13299e-10	-1.19815	9.88213e-06	-1.13299e-10	-1.17538
69545097	chr2:69545097:C:T	3.29418e-06	-1.13299e-10	-1.17609	9.10967e-06	-1.13299e-10	-1.25678
69545794	chr2:69545794:G:A	3.44414e-06	-1.13299e-10	-1.13158	1.08813e-05	-1.13299e-10	-1.07906
69545953	chr2:69545953:G:A	8.35107e-07	-1.46374	-1.0847	3.01422e-06	-1.16892	-1.19385
69546110	chr2:69546110:C:T	1.79565e-06	-0.95594	-0.826946	1.39917e-05	-0.376654	-0.450998
69546148	chr2:69546148:A:C	3.51708e-06	-1.13299e-10	-1.11062	9.9251e-06	-1.13299e-10	-1.17105
69546641	chr2:69546641:C:G	0.000129983	3.80431	-1.30515	1.17237e-05	0.339023	-1.34352
69547177	chr2:69547177:G:A	5.43856e-06	-1.13299e-10	-0.674736	1.87302e-05	-1.13299e-10	-0.535974
69547220	chr2:69547220:T:C	2.72774e-06	-1.13299e-10	-1.36478	8.12555e-06	-1.13299e-10	-1.3711
69547221	chr2:69547221:A:G	2.69108e-06	-1.13299e-10	-1.37831	8.08546e-06	-1.13299e-10	-1.37605
69547338	chr2:69547338:A:G	4.83577e-06	-1.13299e-10	-0.79221	1.29158e-05	-1.13299e-10	-0.907663
69548328	chr2:69548328:G:GA	0.000279706	4.16285	-0.897364	2.12633e-05	0.580498	-0.989629
69548341	chr2:69548341:T:C	0.00014031	3.89262	-1.31701	1.22486e-05	0.391096	-1.3518
69548401	chr2:69548401:C:T	3.67696e-06	-1.13299e-10	-1.06616	1.13895e-05	-1.13299e-10	-1.03342
69548467	chr2:69548467:TTTC:T	2.87232e-06	-1.13299e-10	-1.31313	8.35285e-06	-1.13299e-10	-1.34351
69548552	chr2:69548552:CTT:C	5.00468e-06	-1.13299e-10	-0.757876	1.37489e-05	-1.13299e-10	-0.845151
69548690	chr2:69548690:T:C	0.00038884	4.10365	-0.508729	2.78244e-05	0.544206	-0.684405
69548824	chr2:69548824:C:T	7.13723e-06	-1.13299e-10	-0.402926	2.12364e-05	-1.13299e-10	-0.410398
69548972	chr2:69548972:G:A	4.21589e-06	-1.13299e-10	-0.929389	1.31553e-05	-1.13299e-10	-0.889287
69549508	chr2:69549508:T:C	3.33976e-06	-1.13299e-10	-1.16235	1.00847e-05	-1.13299e-10	-1.15509
69549598	chr2:69549598:C:T	3.39677e-05	2.39359	-1.23643	6.44256e-06	-0.581167	-1.02202
69549698	chr2:69549698:C:T	3.73757e-06	-1.13299e-10	-1.04982	1.15865e-05	-1.13299e-10	-1.01627
69549933	chr2:69549933:C:A	5.00586e-05	2.90411	-1.35917	6.19192e-06	-0.267219	-1.37565
69550034	chr2:69550034:G:A	4.93219e-06	-1.13299e-10	-0.772467	1.79811e-05	-1.13299e-10	-0.576794
69550140	chr2:69550140:T:A	2.2157e-06	-1.57268	-3.69445e-10	6.83714e-06	-1.54374	-3.69445e-10
69550245	chr2:69550245:T:C	2.69188e-06	-1.13299e-10	-1.37801	8.07877e-06	-1.13299e-10	-1.37687
69550356	chr2:69550356:G:T	3.25302e-06	-1.13299e-10	-1.18867	9.26026e-06	-1.13299e-10	-1.24038
69550373	chr2:69550373:C:T	3.25801e-06	-1.13299e-10	-1.18713	9.27237e-06	-1.13299e-10	-1.23907
69550419	chr2:69550419:C:G	2.69177e-06	-1.13299e-10	-1.37805	8.07941e-06	-1.13299e-10	-1.37679
69550535	chr2:69550535:C:T	4.70088e-06	-1.13299e-10	-0.820501	1.70141e-05	-1.13299e-10	-0.632071
69550751	chr2:69550751:G:C	3.84707e-06	-1.13299e-10	-1.02094	1.10443e-05	-1.13299e-10	-1.0642
69550934	chr2:69550934:G:A	2.23364e-06	-1.56462	-3.69445e-10	6.67021e-06	-1.56846	-3.69445e-10
69550936	chr2:69550936:G:A	4.82672e-06	-1.13299e-10	-0.794083	1.28944e-05	-1.13299e-10	-0.909322
69550972	chr2:69550972:A:G	2.81402e-06	-1.13299e-10	-1.33364	8.70919e-06	-1.13299e-10	-1.30173
69551426	chr2:69551426:C:T	1.87119e-05	1.88505	-1.32414	2.63091e-06	-1.19267	-1.30611
69551988	chr2:69551988:C:T	4.28657e-06	-0.912762	-3.69445e-10	1.47434e-05	-0.775317	-3.69445e-10
69552339	chr2:69552339:T:C	3.02771e-06	-1.13299e-10	-1.26044	9.49617e-06	-1.13299e-10	-1.21522
69552580	chr2:69552580:G:A	3.44298e-06	-1.13299e-10	-1.13191	1.06207e-05	-1.13299e-10	-1.10331
69553086	chr2:69553086:A:G	4.42709e-06	-1.13299e-10	-0.880507	1.19536e-05	-1.13299e-10	-0.985084
69553210	chr2:69553210:A:G	2.79383e-06	-1.13299e-10	-1.34084	8.50969e-06	-1.13299e-10	-1.32491
69553272	chr2:69553272:C:G	3.44578e-06	-1.13299e-10	-1.1311	1.08942e-05	-1.13299e-10	-1.07788
69553505	chr2:69553505:G:A	7.3344e-05	1.92691	-3.69445e-10	1.43396e-05	-0.803086	-3.69445e-10
69553741	chr2:69553741:C:T	3.54968e-06	-1.13299e-10	-1.10139	1.0006e-05	-1.13299e-10	-1.16293
69553872	chr2:69553872:G:A	2.69899e-06	-1.13299e-10	-1.37537	8.08068e-06	-1.13299e-10	-1.37664
69554655	chr2:69554655:GAAAA:G	2.53088e-06	-1.43968	-3.69445e-10	9.43494e-06	-1.22169	-3.69445e-10
69554986	chr2:69554986:C:T	2.76e-06	-1.13299e-10	-1.35302	8.36589e-06	-1.13299e-10	-1.34195
69555275	chr2:69555275:G:T	4.60883e-06	-1.13299e-10	-0.840276	1.24393e-05	-1.13299e-10	-0.94525
69555398	chr2:69555398:G:A	2.6983e-06	-1.13299e-10	-1.37563	8.06999e-06	-1.13299e-10	-1.37796
69555549	chr2:69555549:G:A	2.35236e-06	-1.51283	-3.69445e-10	8.00743e-06	-1.38574	-3.69445e-10
69555550	chr2:69555550:C:T	2.35202e-06	-1.51298	-3.69445e-10	8.00541e-06	-1.38599	-3.69445e-10
69556001	chr2:69556001:T:C	2.21069e-06	-1.57495	-3.69445e-10	6.83132e-06	-1.54459	-3.69445e-10
69556046	chr2:69556046:CTCTT:C	3.52285e-06	-1.13299e-10	-1.10898	1.08347e-05	-1.13299e-10	-1.08336
69556242	chr2:69556242:T:C	2.78472e-06	-1.13299e-10	-1.3441	8.1473e-06	-1.13299e-10	-1.36843
69556663	chr2:69556663:G:GCTC	0.000187227	3.39705	-0.532984	1.74064e-05	0.103125	-0.712399
69557123	chr2:69557123:C:T	3.04053e-05	2.39856	-1.35219	3.24089e-06	-1.05609	-1.23417
69557146	chr2:69557146:T:C	0.000841869	4.72835	-0.360972	4.253e-05	0.84688	-0.562783
69557386	chr2:69557386:T:C	3.09393e-06	-1.13299e-10	-1.23881	8.89298e-06	-1.13299e-10	-1.28085
69557444	chr2:69557444:G:A	3.07612e-06	-1.13299e-10	-1.24458	8.85074e-06	-1.13299e-10	-1.28561
69557514	chr2:69557514:G:A	3.33366e-06	-1.13299e-10	-1.16418	1.04697e-05	-1.13299e-10	-1.11763
69558049	chr2:69558049:C:T	3.07794e-06	-1.13299e-10	-1.24399	8.85488e-06	-1.13299e-10	-1.28514
69558212	chr2:69558212:C:T	2.72773e-06	-1.13299e-10	-1.36478	8.26623e-06	-1.13299e-10	-1.35393
69558281	chr2:69558281:T:C	3.05889e-06	-1.13299e-10	-1.2502	8.80568e-06	-1.13299e-10	-1.29072
69558531	chr2:69558531:G:C	6.3824e-06	-1.13299e-10	-0.514706	1.81069e-05	-1.13299e-10	-0.569817
69558555	chr2:69558555:C:T	0.000234838	4.32563	-1.23498	1.53528e-05	0.569264	-1.30408
69558713	chr2:69558713:T:A	3.07166e-06	-1.13299e-10	-1.24603	8.84015e-06	-1.13299e-10	-1.28681
69558739	chr2:69558739:T:C	0.000818684	4.73417	-0.394721	4.06888e-05	0.835301	-0.595461
69559056	chr2:69559056:G:A	3.18053e-05	2.32772	-1.23634	3.85201e-06	-0.745373	-1.37214
69559288	chr2:69559288:ACACACACACACT:A	2.70211e-06	-1.37422	-3.69445e-10	8.80314e-06	-1.291	-3.69445e-10
69559292	chr2:69559292:ACACACACT:A	2.28988e-06	-1.53975	-3.69445e-10	7.1641e-06	-1.49703	-3.69445e-10
69560269	chr2:69560269:C:G	3.08575e-06	-1.13299e-10	-1.24146	8.87222e-06	-1.13299e-10	-1.28319
69560553	chr2:69560553:AT:A	2.33581e-06	-1.51989	-3.69445e-10	7.89713e-06	-1.39961	-3.69445e-10
69560840	chr2:69560840:G:T	3.43121e-06	-1.13299e-10	-1.13534	1.13553e-05	-1.13299e-10	-1.03643
69560874	chr2:69560874:G:T	2.99536e-06	-1.13299e-10	-1.27119	8.65761e-06	-1.13299e-10	-1.30767
69560949	chr2:69560949:T:C	0.000588074	4.32171	-0.313103	3.35395e-05	0.573773	-0.527162
69561122	chr2:69561122:C:T	2.90442e-06	-1.13299e-10	-1.30202	8.44758e-06	-1.13299e-10	-1.33223
69561465	chr2:69561465:C:T	1.2547e-05	1.53946	-1.37823	3.01184e-06	-1.05856	-1.305
69561472	chr2:69561472:C:G	3.2723e-06	-1.13299e-10	-1.18276	9.69568e-06	-1.13299e-10	-1.19443
69561675	chr2:69561675:G:A	2.81451e-06	-1.13299e-10	-1.33346	8.19997e-06	-1.13299e-10	-1.36198
69562121	chr2:69562121:T:C	5.06504e-06	-1.13299e-10	-0.745887	1.2923e-05	-1.13299e-10	-0.907101
69562193	chr2:69562193:G:A	5.14871e-06	-1.13299e-10	-0.729503	1.31022e-05	-1.13299e-10	-0.893329
69562334	chr2:69562334:T:C	3.06438e-06	-1.13299e-10	-1.24841	9.01136e-06	-1.13299e-10	-1.26763
69562401	chr2:69562401:T:C	2.33667e-06	-1.51952	-3.69445e-10	7.47599e-06	-1.45442	-3.69445e-10
69562847	chr2:69562847:A:G	3.13185e-06	-1.13299e-10	-1.22663	8.89122e-06	-1.13299e-10	-1.28105
69562901	chr2:69562901:A:G	3.02198e-05	2.2855	-1.24525	3.6173e-06	-0.814926	-1.36546
69563003	chr2:69563003:A:G	5.89426e-07	-1.55669	-1.34017	1.72643e-06	-1.56964	-1.35042
69563284	chr2:69563284:A:G	5.95651e-07	-1.55719	-1.32916	2.02959e-06	-1.43561	-1.32267
69563348	chr2:69563348:A:G	4.81566e-06	-0.796377	-3.69445e-10	1.10023e-05	-1.06801	-3.69445e-10
69563640	chr2:69563640:C:T	4.90918e-05	2.41831	-0.89287	8.51204e-06	-0.0646282	-1.26
69564106	chr2:69564106:T:C	3.44359e-06	-1.13299e-10	-1.13174	1.01243e-05	-1.13299e-10	-1.15117
69564286	chr2:69564286:A:T	6.28857e-06	-1.13299e-10	-0.529517	1.45259e-05	-1.13299e-10	-0.79018
69564597	chr2:69564597:A:G	3.9119e-06	-1.13299e-10	-1.00423	1.14149e-05	-1.13299e-10	-1.03119
69564600	chr2:69564600:A:C	3.89308e-06	-1.13299e-10	-1.00905	1.13619e-05	-1.13299e-10	-1.03585
69564905	chr2:69564905:CAGA:C	3.20161e-06	-1.13299e-10	-1.2046	8.50871e-06	-1.13299e-10	-1.32502
69565717	chr2:69565717:T:C	5.27963e-06	-1.13299e-10	-0.704395	1.41496e-05	-1.13299e-10	-0.816426
69565718	chr2:69565718:G:A	2.8828e-06	-1.13299e-10	-1.30949	8.41235e-06	-1.13299e-10	-1.33641
69566052	chr2:69566052:G:A	2.7083e-06	-1.13299e-10	-1.37193	8.07222e-06	-1.13299e-10	-1.37768
69566828	chr2:69566828:T:C	4.17967e-06	-1.13299e-10	-0.938018	1.17522e-05	-1.13299e-10	-1.00208
69566860	chr2:69566860:G:A	6.54224e-06	-1.13299e-10	-0.489971	1.50129e-05	-1.13299e-10	-0.757205
69566919	chr2:69566919:A:G	2.82205e-06	-1.13299e-10	-1.33079	8.77813e-06	-1.13299e-10	-1.29385
69567218	chr2:69567218:A:G	3.04445e-05	2.42577	-1.37812	5.07862e-06	-0.500694	-1.34038
69567435	chr2:69567435:C:A	3.11194e-06	-1.13299e-10	-1.233	9.53848e-06	-1.13299e-10	-1.21078
69567550	chr2:69567550:G:A	6.67954e-06	-1.13299e-10	-0.469201	1.52759e-05	-1.13299e-10	-0.739836
69567590	chr2:69567590:A:G	2.89174e-06	-1.13299e-10	-1.30639	8.43455e-06	-1.13299e-10	-1.33378
69567596	chr2:69567596:GCAA:G	4.85621e-06	-0.787991	-3.69445e-10	1.90313e-05	-0.520028	-3.69445e-10
69567789	chr2:69567789:G:A	3.11194e-06	-1.13299e-10	-1.233	9.53848e-06	-1.13299e-10	-1.21078
69567851	chr2:69567851:C:T	2.71588e-06	-1.13299e-10	-1.36913	8.31062e-06	-1.13299e-10	-1.34858
69568006	chr2:69568006:C:T	6.55686e-06	-1.13299e-10	-0.487738	1.50566e-05	-1.13299e-10	-0.754295
69568007	chr2:69568007:G:A	2.69901e-06	-1.13299e-10	-1.37537	8.10572e-06	-1.13299e-10	-1.37354
69568069	chr2:69568069:A:G	2.89159e-06	-1.13299e-10	-1.30644	8.43176e-06	-1.13299e-10	-1.33411
69568164	chr2:69568164:T:C	3.4945e-06	-1.13299e-10	-1.11706	1.02649e-05	-1.13299e-10	-1.13739
69568360	chr2:69568360:G:T	2.74472e-06	-1.13299e-10	-1.35857	8.27932e-06	-1.13299e-10	-1.35235
69568696	chr2:69568696:T:C	2.90265e-06	-1.13299e-10	-1.30263	8.45672e-06	-1.13299e-10	-1.33115
69568894	chr2:69568894:G:A	3.36554e-06	-1.13299e-10	-1.15466	1.101e-05	-1.13299e-10	-1.06731
69569092	chr2:69569092:G:C	1.19017e-05	1.47903	-1.3706	3.50747e-06	-0.880651	-1.33057
69569127	chr2:69569127:G:A	1.87876e-05	1.9211	-1.35615	4.47864e-06	-0.657866	-1.30893
69569214	chr2:69569214:G:A	2.06346e-05	1.97706	-1.31835	4.9133e-06	-0.638777	-1.23539
69569740	chr2:69569740:T:C	1.57597e-05	1.76759	-1.37839	4.02183e-06	-0.713745	-1.36063
69570797	chr2:69570797:T:G	2.99839e-06	-1.13299e-10	-1.27017	8.54446e-06	-1.13299e-10	-1.32083
69570901	chr2:69570901:C:T	2.48826e-06	-1.45667	-3.69445e-10	8.16694e-06	-1.36602	-3.69445e-10
69570953	chr2:69570953:T:TC	3.91564e-06	-1.13299e-10	-1.00327	1.36093e-05	-1.13299e-10	-0.855361
69571114	chr2:69571114:T:G	2.69387e-06	-1.13299e-10	-1.37727	8.18765e-06	-1.13299e-10	-1.36349
69571516	chr2:69571516:T:C	2.80919e-06	-1.13299e-10	-1.33535	8.43922e-06	-1.13299e-10	-1.33322
69572238	chr2:69572238:G:A	3.07546e-06	-1.13299e-10	-1.2448	8.732e-06	-1.13299e-10	-1.29912
69572311	chr2:69572311:T:A	5.4302e-06	-1.13299e-10	-0.676274	1.45218e-05	-1.13299e-10	-0.790464
69572834	chr2:69572834:C:T	4.34674e-06	-1.13299e-10	-0.898823	1.47712e-05	-1.13299e-10	-0.773432
69572839	chr2:69572839:G:A	1.87075e-05	1.80311	-1.24243	4.69204e-06	-0.589868	-1.33038
69572982	chr2:69572982:A:G	4.56962e-06	-1.13299e-10	-0.848821	1.71829e-05	-1.13299e-10	-0.622196
69573250	chr2:69573250:C:T	3.10592e-06	-1.13299e-10	-1.23494	8.79891e-06	-1.13299e-10	-1.29148
69573447	chr2:69573447:T:C	2.74806e-06	-1.13299e-10	-1.35735	8.75394e-06	-1.13299e-10	-1.29661
69573492	chr2:69573492:G:A	2.75929e-06	-1.13299e-10	-1.35328	8.81291e-06	-1.13299e-10	-1.2899
69573508	chr2:69573508:C:G	5.04126e-06	-1.13299e-10	-0.750595	1.36273e-05	-1.13299e-10	-0.854037
69573640	chr2:69573640:T:C	3.82058e-05	1.76821	-0.493476	1.00737e-05	-0.651664	-0.504521
69573666	chr2:69573666:T:C	3.0285e-06	-1.13299e-10	-1.26018	9.40375e-06	-1.13299e-10	-1.225
69574073	chr2:69574073:A:G	2.72649e-06	-1.13299e-10	-1.36524	8.20388e-06	-1.13299e-10	-1.36151
69575381	chr2:69575381:T:A	8.5138e-05	1.70929	0.366728	2.01946e-05	-0.682607	0.221907
69575555	chr2:69575555:C:T	2.99876e-06	-1.13299e-10	-1.27005	8.56729e-06	-1.13299e-10	-1.31816
69576518	chr2:69576518:C:T	0.000218542	4.02925	-1.01052	6.36921e-06	-0.245646	-1.36899
69576582	chr2:69576582:G:C	1.31953e-05	0.211609	-3.69445e-10	1.25229e-05	-0.93855	-3.69445e-10
69576665	chr2:69576665:A:G	2.7068e-06	-1.13299e-10	-1.37248	8.13146e-06	-1.13299e-10	-1.37037
69576961	chr2:69576961:C:A	4.70783e-06	-1.13299e-10	-0.819022	1.29011e-05	-1.13299e-10	-0.908804
69577362	chr2:69577362:T:G	3.39146e-06	-1.13299e-10	-1.14699	9.56038e-06	-1.13299e-10	-1.20849
69577409	chr2:69577409:G:A	2.74972e-06	-1.13299e-10	-1.35675	8.06723e-06	-1.13299e-10	-1.3783
69577468	chr2:69577468:G:A	3.36313e-06	-1.13299e-10	-1.15538	9.54344e-06	-1.13299e-10	-1.21026
69577706	chr2:69577706:G:T	2.69606e-06	-1.13299e-10	-1.37646	8.09521e-06	-1.13299e-10	-1.37484
69577797	chr2:69577797:G:T	2.72083e-06	-1.13299e-10	-1.36731	8.07387e-06	-1.13299e-10	-1.37748
69578209	chr2:69578209:C:T	2.94465e-06	-1.13299e-10	-1.28826	8.58154e-06	-1.13299e-10	-1.3165
69578699	chr2:69578699:C:A	2.71748e-06	-1.13299e-10	-1.36855	8.06794e-06	-1.13299e-10	-1.37821
69579515	chr2:69579515:G:A	2.75293e-06	-1.13299e-10	-1.35558	8.39327e-06	-1.13299e-10	-1.33868
69579702	chr2:69579702:G:A	5.40702e-06	-1.13299e-10	-0.680553	1.62796e-05	-1.13299e-10	-0.6762
69580528	chr2:69580528:A:G	2.78239e-06	-1.13299e-10	-1.34494	8.40448e-06	-1.13299e-10	-1.33735
69580603	chr2:69580603:G:A	2.69952e-06	-1.13299e-10	-1.37518	8.11186e-06	-1.13299e-10	-1.37279
69581008	chr2:69581008:T:C	0.000213677	2.15851	0.837706	4.23303e-05	-0.425328	0.704718
69581666	chr2:69581666:T:C	3.34531e-06	-1.13299e-10	-1.16069	9.48578e-06	-1.13299e-10	-1.21632
69581736	chr2:69581736:G:A	4.42512e-06	-1.13299e-10	-0.880952	1.24104e-05	-1.13299e-10	-0.947574
69581781	chr2:69581781:G:A	6.25473e-05	2.12298	-0.355303	1.41078e-05	-0.451793	-0.367592
69582000	chr2:69582000:T:C	2.727e-06	-1.13299e-10	-1.36505	8.20939e-06	-1.13299e-10	-1.36083
69582373	chr2:69582373:GCGTGTGTGTGCA:G	2.73758e-06	-1.13299e-10	-1.36118	8.24512e-06	-1.13299e-10	-1.35649
69582625	chr2:69582625:T:A	3.30557e-06	-1.13299e-10	-1.17264	9.38822e-06	-1.13299e-10	-1.22666
69582648	chr2:69582648:G:A	5.16939e-06	-1.13299e-10	-0.725495	1.3982e-05	-1.13299e-10	-0.82834
69583089	chr2:69583089:C:A	2.81635e-06	-1.13299e-10	-1.33281	8.45526e-06	-1.13299e-10	-1.33132
69583454	chr2:69583454:T:C	3.06306e-06	-1.13299e-10	-1.24884	8.96934e-06	-1.13299e-10	-1.2723
69583729	chr2:69583729:A:T	4.90138e-06	-1.13299e-10	-0.778734	1.86592e-05	-1.13299e-10	-0.539772
69583837	chr2:69583837:AT:A	2.75839e-06	-1.13299e-10	-1.3536	8.07051e-06	-1.13299e-10	-1.3779
69584858	chr2:69584858:A:G	8.71247e-05	0.912555	1.18654	3.46692e-05	-0.971048	1.05079
69584937	chr2:69584937:C:T	1.05511e-05	1.31163	-1.32365	3.18148e-06	-0.942087	-1.36668
69585047	chr2:69585047:C:A	2.54545e-06	-1.43394	-3.69445e-10	6.81166e-06	-1.54748	-3.69445e-10
69585145	chr2:69585145:C:T	7.99861e-05	0.899748	1.11385	3.20806e-05	-0.977152	0.979292
69585615	chr2:69585615:C:T	3.68584e-06	-1.13299e-10	-1.06375	1.06042e-05	-1.13299e-10	-1.10486
69585617	chr2:69585617:T:C	2.95577e-06	-1.13299e-10	-1.28449	9.24627e-06	-1.13299e-10	-1.24189
69585933	chr2:69585933:T:G	3.11109e-06	-1.13299e-10	-1.23328	9.54513e-06	-1.13299e-10	-1.21008
69586213	chr2:69586213:A:C	4.91688e-05	2.50071	-0.9737	3.66514e-06	-0.808272	-1.35898
69586326	chr2:69586326:T:C	9.47928e-07	-1.0921	-1.32963	1.76511e-06	-1.52643	-1.37147
69586380	chr2:69586380:A:G	4.28744e-06	0.3254	-1.23796	2.53663e-06	-1.22219	-1.31308
69586436	chr2:69586436:G:A	2.72591e-06	-1.13299e-10	-1.36545	8.06994e-06	-1.13299e-10	-1.37797
69586581	chr2:69586581:G:T	1.76628e-05	0.219073	0.28414	1.33828e-05	-1.16094	0.2888
69587207	chr2:69587207:C:G	3.85388e-06	-1.13299e-10	-1.01917	1.10484e-05	-1.13299e-10	-1.06382
69587330	chr2:69587330:CAT:C	3.35152e-06	-1.13299e-10	-1.15883	9.65676e-06	-1.13299e-10	-1.19845
69587437	chr2:69587437:A:G	2.74644e-06	-1.13299e-10	-1.35795	8.27765e-06	-1.13299e-10	-1.35255
69587878	chr2:69587878:T:C	1.0489e-05	1.23456	-1.25249	3.5072e-06	-0.887055	-1.32424
69588101	chr2:69588101:T:C	4.91529e-06	-1.13299e-10	-0.7759	1.47323e-05	-1.13299e-10	-0.776073
69588136	chr2:69588136:T:C	3.32541e-06	-1.13299e-10	-1.16666	9.4373e-06	-1.13299e-10	-1.22144
69588411	chr2:69588411:G:A	2.73205e-06	-1.13299e-10	-1.3632	8.22691e-06	-1.13299e-10	-1.3587
69588517	chr2:69588517:A:G	3.23966e-06	-1.13299e-10	-1.19278	9.96678e-06	-1.13299e-10	-1.16686
69588647	chr2:69588647:T:C	2.77578e-06	-1.13299e-10	-1.34732	8.08113e-06	-1.13299e-10	-1.37658
69588820	chr2:69588820:A:G	5.07484e-06	-1.13299e-10	-0.743954	1.38873e-05	-1.13299e-10	-0.835137
69589095	chr2:69589095:G:T	2.7518e-06	-1.13299e-10	-1.35599	8.06802e-06	-1.13299e-10	-1.3782
69589341	chr2:69589341:A:G	2.81401e-06	-1.13299e-10	-1.33364	8.44814e-06	-1.13299e-10	-1.33217
69589390	chr2:69589390:G:A	4.85307e-06	-1.13299e-10	-0.788639	1.85066e-05	-1.13299e-10	-0.547987
69589475	chr2:69589475:G:A	4.68316e-06	-1.13299e-10	-0.824278	1.77411e-05	-1.13299e-10	-0.590228
69590056	chr2:69590056:G:A	3.11032e-06	-1.13299e-10	-1.23353	9.54351e-06	-1.13299e-10	-1.21025
69590120	chr2:69590120:G:T	4.00816e-06	-1.13299e-10	-0.979917	1.10854e-05	-1.13299e-10	-1.06048
69590201	chr2:69590201:C:T	2.73149e-06	-1.13299e-10	-1.3634	8.22499e-06	-1.13299e-10	-1.35894
69590860	chr2:69590860:C:G	2.81768e-06	-1.13299e-10	-1.33234	8.45926e-06	-1.13299e-10	-1.33085
69590901	chr2:69590901:T:C	9.57493e-06	1.15659	-1.2657	3.34503e-06	-0.925921	-1.33271
69591275	chr2:69591275:G:A	2.70542e-06	-1.13299e-10	-1.37299	8.06851e-06	-1.13299e-10	-1.37814
69591522	chr2:69591522:TC:T	3.30026e-06	-1.13299e-10	-1.17425	9.89591e-06	-1.13299e-10	-1.17399
69591753	chr2:69591753:C:T	6.65602e-06	-1.13299e-10	-0.472728	1.76611e-05	-1.13299e-10	-0.59475
69591894	chr2:69591894:C:A	3.0707e-06	-1.13299e-10	-1.24634	8.99879e-06	-1.13299e-10	-1.26902
69592034	chr2:69592034:A:G	5.69986e-06	-1.13299e-10	-0.627808	1.54346e-05	-1.13299e-10	-0.7295
69592154	chr2:69592154:T:C	9.76767e-06	-1.13299e-10	-0.0891725	2.9267e-05	-1.13299e-10	-0.0896531
69592238	chr2:69592238:C:T	2.76386e-06	-1.13299e-10	-1.35162	9.23951e-06	-1.13299e-10	-1.24262
69592360	chr2:69592360:G:A	2.80633e-06	-1.13299e-10	-1.33637	8.42603e-06	-1.13299e-10	-1.33479
69592442	chr2:69592442:T:C	8.59531e-05	0.792679	1.29287	3.96648e-05	-0.950059	1.16441
69592640	chr2:69592640:C:T	2.37179e-06	-1.50461	-3.69445e-10	6.62875e-06	-1.5747	-3.69445e-10
69592864	chr2:69592864:G:A	2.71489e-06	-1.13299e-10	-1.3695	8.25833e-06	-1.13299e-10	-1.35489
69593200	chr2:69593200:A:G	0.00010107	3.60592	-1.35836	5.16815e-06	-0.453761	-1.36984
69593876	chr2:69593876:A:C	1.0132e-06	-0.986952	-1.36819	1.91416e-06	-1.49269	-1.32414
69594251	chr2:69594251:A:G	2.8968e-06	-1.13299e-10	-1.30464	8.19322e-06	-1.13299e-10	-1.36281
69594436	chr2:69594436:G:A	2.78178e-06	-1.13299e-10	-1.34516	9.37271e-06	-1.13299e-10	-1.22831
69594896	chr2:69594896:A:G	4.66495e-06	-1.13299e-10	-0.828172	1.76707e-05	-1.13299e-10	-0.594207
69595706	chr2:69595706:A:AT	2.80388e-06	-1.13299e-10	-1.33725	8.41763e-06	-1.13299e-10	-1.33578
69595712	chr2:69595712:A:G	2.7311e-06	-1.13299e-10	-1.36354	8.09364e-06	-1.13299e-10	-1.37503
69595799	chr2:69595799:G:A	4.73961e-06	-1.13299e-10	-0.812296	1.80137e-05	-1.13299e-10	-0.574978
69595915	chr2:69595915:T:C	2.7869e-06	-1.13299e-10	-1.34332	9.40947e-06	-1.13299e-10	-1.2244
69596253	chr2:69596253:C:T	2.78882e-06	-1.13299e-10	-1.34263	8.08417e-06	-1.13299e-10	-1.37621
69596287	chr2:69596287:T:C	3.51036e-06	-1.13299e-10	-1.11253	1.28204e-05	-1.13299e-10	-0.915077
69596347	chr2:69596347:C:G	2.26967e-06	-1.54861	-3.69445e-10	6.7398e-06	-1.55808	-3.69445e-10
69596476	chr2:69596476:C:T	2.69851e-06	-1.13299e-10	-1.37555	8.10673e-06	-1.13299e-10	-1.37342
69597073	chr2:69597073:T:C	2.85669e-06	-1.13299e-10	-1.31859	9.03817e-06	-1.13299e-10	-1.26466
69597602	chr2:69597602:G:A	4.69122e-06	-1.13299e-10	-0.822558	1.77947e-05	-1.13299e-10	-0.587211
69597718	chr2:69597718:AAAT:A	2.92621e-06	-1.13299e-10	-1.29454	8.56649e-06	-1.13299e-10	-1.31825
69597944	chr2:69597944:C:A	3.38774e-06	-1.13299e-10	-1.14809	1.01216e-05	-1.13299e-10	-1.15144
69598165	chr2:69598165:C:CA	2.78906e-06	-1.13299e-10	-1.34255	9.42402e-06	-1.13299e-10	-1.22285
69598496	chr2:69598496:G:T	2.78933e-06	-1.13299e-10	-1.34245	9.42621e-06	-1.13299e-10	-1.22262
69598834	chr2:69598834:A:G	5.78401e-06	-1.13299e-10	-0.613153	1.56335e-05	-1.13299e-10	-0.716695
69599028	chr2:69599028:G:A	2.73706e-06	-1.13299e-10	-1.36136	8.24418e-06	-1.13299e-10	-1.35661
69599063	chr2:69599063:G:A	2.78583e-06	-1.13299e-10	-1.3437	9.40114e-06	-1.13299e-10	-1.22528
69599263	chr2:69599263:T:C	2.79058e-06	-1.13299e-10	-1.342	8.24951e-06	-1.13299e-10	-1.35596
69599305	chr2:69599305:C:T	4.79698e-06	-1.13299e-10	-0.800263	1.34006e-05	-1.13299e-10	-0.870817
69599618	chr2:69599618:T:C	2.75937e-06	-1.13299e-10	-1.35325	9.20514e-06	-1.13299e-10	-1.24635
69599667	chr2:69599667:T:C	2.78597e-06	-1.13299e-10	-1.34365	9.40275e-06	-1.13299e-10	-1.22511
69599776	chr2:69599776:GTGTT:G	2.69667e-06	-1.13299e-10	-1.37623	8.23916e-06	-1.13299e-10	-1.35721
69600271	chr2:69600271:G:A	6.24346e-06	-1.13299e-10	-0.536716	1.67995e-05	-1.13299e-10	-0.644764
69600311	chr2:69600311:TAACA:T	2.74178e-06	-1.13299e-10	-1.35964	8.06621e-06	-1.13299e-10	-1.37843
69600324	chr2:69600324:G:A	0.000123215	3.77754	-1.33186	5.49341e-06	-0.384711	-1.37785
69600608	chr2:69600608:G:C	5.80984e-06	-1.13299e-10	-0.608698	1.56795e-05	-1.13299e-10	-0.713759
69601430	chr2:69601430:T:C	1.57208e-05	-1.13299e-10	0.386735	3.07776e-05	-1.13299e-10	-0.0393271
69601835	chr2:69601835:A:G	5.80102e-06	-1.13299e-10	-0.610216	1.56765e-05	-1.13299e-10	-0.713951
69602119	chr2:69602119:A:C	3.47584e-06	-1.13299e-10	-1.12241	1.26469e-05	-1.13299e-10	-0.9287
69602324	chr2:69602324:A:G	4.76065e-06	-1.13299e-10	-0.807866	1.81373e-05	-1.13299e-10	-0.568143
69602589	chr2:69602589:T:A	2.96727e-06	-1.13299e-10	-1.28061	8.72328e-06	-1.13299e-10	-1.30012
69602784	chr2:69602784:T:C	7.67903e-06	-1.13299e-10	-0.329757	2.00791e-05	-1.13299e-10	-0.466434
69602848	chr2:69602848:A:C	2.69417e-06	-1.13299e-10	-1.37716	8.30714e-06	-1.13299e-10	-1.349
69602856	chr2:69602856:C:T	4.1056e-06	-1.13299e-10	-0.955899	1.51575e-05	-1.13299e-10	-0.747619
69603131	chr2:69603131:C:G	2.77119e-06	-1.13299e-10	-1.34897	8.1152e-06	-1.13299e-10	-1.37237
69603232	chr2:69603232:C:A	3.17913e-06	-1.13299e-10	-1.21164	9.28595e-06	-1.13299e-10	-1.23761
69603795	chr2:69603795:G:A	1.77853e-05	-1.13299e-10	0.510121	3.41446e-05	-1.13299e-10	0.0644928
69603851	chr2:69603851:G:A	4.05848e-06	-1.13299e-10	-0.967441	1.42756e-05	-1.13299e-10	-0.807558
69604317	chr2:69604317:G:A	3.277e-06	-1.13299e-10	-1.18132	9.73378e-06	-1.13299e-10	-1.19051
69604504	chr2:69604504:C:T	5.59569e-06	-1.13299e-10	-0.646254	1.52655e-05	-1.13299e-10	-0.740516
69604600	chr2:69604600:A:G	0.000128218	1.71719	0.768295	3.0332e-05	-0.682621	0.628712
69604690	chr2:69604690:G:C	3.71849e-06	-1.13299e-10	-1.05493	1.35183e-05	-1.13299e-10	-0.86207
69605060	chr2:69605060:G:A	2.70377e-06	-1.13299e-10	-1.3736	8.72749e-06	-1.13299e-10	-1.29963
69605124	chr2:69605124:C:T	2.70737e-06	-1.13299e-10	-1.37227	8.77294e-06	-1.13299e-10	-1.29444
69605202	chr2:69605202:C:T	3.54062e-06	-1.13299e-10	-1.10395	9.25597e-06	-1.13299e-10	-1.24084
69605397	chr2:69605397:TC:T	2.85075e-06	-1.13299e-10	-1.32067	8.28387e-06	-1.13299e-10	-1.3518
69605614	chr2:69605614:G:A	3.68594e-06	-1.13299e-10	-1.06372	9.52461e-06	-1.13299e-10	-1.21223
69606036	chr2:69606036:T:C	2.75915e-06	-1.13299e-10	-1.35333	9.21573e-06	-1.13299e-10	-1.2452
69606189	chr2:69606189:C:A	3.86434e-06	-1.13299e-10	-1.01646	1.08574e-05	-1.13299e-10	-1.08127
69606250	chr2:69606250:G:T	4.80462e-06	-1.13299e-10	-0.798671	1.32765e-05	-1.13299e-10	-0.880118
69606363	chr2:69606363:C:T	2.678e-06	-1.38318	-3.69445e-10	6.83281e-06	-1.54438	-3.69445e-10
69606530	chr2:69606530:T:C	5.94679e-06	-1.13299e-10	-0.585399	1.61803e-05	-1.13299e-10	-0.682321
69606654	chr2:69606654:C:A	3.49722e-06	-1.13299e-10	-1.11628	9.79566e-06	-1.13299e-10	-1.18417
69607004	chr2:69607004:T:C	4.28455e-06	-1.13299e-10	-0.913235	1.1932e-05	-1.13299e-10	-0.986886
69607015	chr2:69607015:G:A	2.98563e-06	-1.13299e-10	-1.27444	1.07122e-05	-1.13299e-10	-1.09473
69607131	chr2:69607131:G:A	3.05316e-06	-1.13299e-10	-1.25207	9.62741e-06	-1.13299e-10	-1.2015
69607151	chr2:69607151:G:A	2.7968e-06	-1.13299e-10	-1.33977	9.49838e-06	-1.13299e-10	-1.21499
69607194	chr2:69607194:G:T	3.49827e-06	-1.13299e-10	-1.11598	9.79807e-06	-1.13299e-10	-1.18393
69607395	chr2:69607395:T:C	2.69359e-06	-1.13299e-10	-1.37738	8.0713e-06	-1.13299e-10	-1.3778
69607497	chr2:69607497:C:A	2.78252e-06	-1.13299e-10	-1.34489	9.40098e-06	-1.13299e-10	-1.2253
69607551	chr2:69607551:C:T	3.8251e-06	-1.13299e-10	-1.02667	1.3906e-05	-1.13299e-10	-0.833794
69607598	chr2:69607598:C:T	4.34155e-06	-1.13299e-10	-0.90002	1.3028e-05	-1.13299e-10	-0.899011
69607623	chr2:69607623:A:G	2.82268e-06	-1.13299e-10	-1.33056	9.67919e-06	-1.13299e-10	-1.19613
69607818	chr2:69607818:A:G	2.78501e-06	-1.13299e-10	-1.344	9.41844e-06	-1.13299e-10	-1.22344
69608384	chr2:69608384:A:G	3.32013e-06	-1.13299e-10	-1.16825	9.39322e-06	-1.13299e-10	-1.22612
69609137	chr2:69609137:G:A	5.33681e-06	-1.13299e-10	-0.693623	1.46281e-05	-1.13299e-10	-0.783169
69609389	chr2:69609389:T:C	6.13689e-06	-1.13299e-10	-0.553931	1.66468e-05	-1.13299e-10	-0.653893
69609942	chr2:69609942:C:T	1.64246e-05	-1.13299e-10	0.43053	3.16652e-05	-1.13299e-10	-0.0108943
69609986	chr2:69609986:CT:C	2.80641e-06	-1.13299e-10	-1.33634	9.5876e-06	-1.13299e-10	-1.20564
69610014	chr2:69610014:G:A	4.67525e-06	-1.13299e-10	-0.825968	1.29516e-05	-1.13299e-10	-0.904894
69610443	chr2:69610443:G:A	3.29897e-06	-1.13299e-10	-1.17464	1.16529e-05	-1.13299e-10	-1.01056
69610945	chr2:69610945:T:C	3.93109e-06	-1.13299e-10	-0.999332	1.09353e-05	-1.13299e-10	-1.07411
69610976	chr2:69610976:G:A	2.77329e-06	-1.13299e-10	-1.34821	9.32985e-06	-1.13299e-10	-1.23289
69611360	chr2:69611360:G:T	2.74381e-06	-1.13299e-10	-1.3589	9.10097e-06	-1.13299e-10	-1.25773
69611410	chr2:69611410:T:C	3.74683e-06	-1.13299e-10	-1.04734	1.35657e-05	-1.13299e-10	-0.858566
69611682	chr2:69611682:G:A	4.29035e-06	-1.13299e-10	-0.911881	1.28465e-05	-1.13299e-10	-0.913043
69611762	chr2:69611762:T:C	2.65359e-06	-1.39234	-3.69445e-10	6.62321e-06	-1.57553	-3.69445e-10
69612169	chr2:69612169:T:C	3.74208e-06	-1.13299e-10	-1.04861	1.3633e-05	-1.13299e-10	-0.853617
69612386	chr2:69612386:C:T	3.70161e-06	-1.13299e-10	-1.05948	1.3447e-05	-1.13299e-10	-0.867358
69612552	chr2:69612552:T:C	9.87938e-07	-1.2421	-1.13828	3.68354e-06	-1.14415	-1.01808
69612553	chr2:69612553:G:A	3.71495e-06	-1.13299e-10	-1.05588	1.35074e-05	-1.13299e-10	-0.862874
69612693	chr2:69612693:T:A	4.61451e-05	2.83929	-1.37575	3.61897e-06	-0.841986	-1.33794
69613039	chr2:69613039:T:C	6.27531e-06	-1.13299e-10	-0.531627	2.17572e-05	-1.13299e-10	-0.386169
69613115	chr2:69613115:G:T	3.54497e-06	-1.13299e-10	-1.10272	9.91156e-06	-1.13299e-10	-1.17241
69613243	chr2:69613243:T:C	5.93369e-06	-1.13299e-10	-0.587603	2.04698e-05	-1.13299e-10	-0.447164
69613369	chr2:69613369:CCT:C	2.6926e-06	-1.13299e-10	-1.37774	8.09858e-06	-1.13299e-10	-1.37442
69613603	chr2:69613603:A:C	2.79225e-06	-1.13299e-10	-1.3414	8.08971e-06	-1.13299e-10	-1.37552
69614012	chr2:69614012:G:C	2.69269e-06	-1.13299e-10	-1.37771	8.07093e-06	-1.13299e-10	-1.37784
69614209	chr2:69614209:T:C	5.94679e-06	-1.13299e-10	-0.585399	1.61803e-05	-1.13299e-10	-0.682321
69614295	chr2:69614295:G:A	6.62283e-06	-1.13299e-10	-0.477728	2.29968e-05	-1.13299e-10	-0.330759
69614589	chr2:69614589:T:C	8.0497e-07	-1.50121	-1.08399	2.92507e-06	-1.43943	-0.953366
69614590	chr2:69614590:G:A	3.28056e-06	-1.13299e-10	-1.18024	1.15654e-05	-1.13299e-10	-1.0181
69614781	chr2:69614781:T:C	1.7326e-05	-1.13299e-10	0.483957	3.33453e-05	-1.13299e-10	0.0408028
69615081	chr2:69615081:G:A	2.84881e-06	-1.13299e-10	-1.32135	8.14936e-06	-1.13299e-10	-1.36817
69615246	chr2:69615246:C:T	9.16839e-06	-1.13299e-10	-0.152488	2.74013e-05	-1.13299e-10	-0.15552
69615365	chr2:69615365:T:C	3.13023e-06	-1.13299e-10	-1.22714	9.68282e-06	-1.13299e-10	-1.19576
69615615	chr2:69615615:C:G	3.45184e-06	-1.13299e-10	-1.12934	9.68727e-06	-1.13299e-10	-1.1953
69615688	chr2:69615688:G:A	1.00014e-06	-1.2334	-1.13471	3.73629e-06	-1.13433	-1.01369
69615917	chr2:69615917:C:T	2.69201e-06	-1.13299e-10	-1.37796	8.11836e-06	-1.13299e-10	-1.37198
69616106	chr2:69616106:C:T	1.03073e-06	-1.21369	-1.12429	3.86902e-06	-1.11202	-1.00109
69616631	chr2:69616631:C:T	2.89569e-06	-1.13299e-10	-1.30503	8.20964e-06	-1.13299e-10	-1.3608
69616639	chr2:69616639:G:A	2.94258e-06	-1.13299e-10	-1.28896	1.01749e-05	-1.13299e-10	-1.14619
69616930	chr2:69616930:C:T	3.53589e-06	-1.13299e-10	-1.10529	1.00919e-05	-1.13299e-10	-1.15438
69617067	chr2:69617067:T:C	2.29684e-06	-1.53672	-3.69445e-10	7.98256e-06	-1.38885	-3.69445e-10
69617389	chr2:69617389:T:C	1.05936e-06	-1.18598	-1.1246	3.99279e-06	-1.08036	-1.00126
69617392	chr2:69617392:C:T	2.97679e-06	-1.13299e-10	-1.2774	8.23233e-06	-1.13299e-10	-1.35804
69617597	chr2:69617597:A:G	6.1966e-06	-1.13299e-10	-0.54425	1.68058e-05	-1.13299e-10	-0.644391
69617736	chr2:69617736:C:T	3.08278e-06	-1.13299e-10	-1.24242	8.35597e-06	-1.13299e-10	-1.34314
69617858	chr2:69617858:C:G	3.24497e-06	-1.13299e-10	-1.19114	1.13992e-05	-1.13299e-10	-1.03257
69618158	chr2:69618158:C:G	3.46367e-06	-1.13299e-10	-1.12592	9.71594e-06	-1.13299e-10	-1.19235
69618697	chr2:69618697:C:G	6.8685e-05	3.18471	-1.32343	4.28661e-06	-0.715581	-1.29503
69618882	chr2:69618882:A:C	6.53239e-06	-1.13299e-10	-0.491478	1.76593e-05	-1.13299e-10	-0.594851
69619324	chr2:69619324:T:C	3.51797e-06	-1.13299e-10	-1.11037	9.19148e-06	-1.13299e-10	-1.24784
69619378	chr2:69619378:T:C	2.91244e-06	-1.13299e-10	-1.29926	1.00077e-05	-1.13299e-10	-1.16275
69619431	chr2:69619431:C:T	2.92352e-06	-1.13299e-10	-1.29546	1.00689e-05	-1.13299e-10	-1.15666
69619568	chr2:69619568:A:G	3.00168e-06	-1.13299e-10	-1.26908	8.38115e-06	-1.13299e-10	-1.34013
69619832	chr2:69619832:G:A	6.12996e-06	-1.13299e-10	-0.555062	1.66359e-05	-1.13299e-10	-0.654552
69620225	chr2:69620225:G:C	4.22509e-05	2.75181	-1.37644	3.50597e-06	-0.876686	-1.33496
69620818	chr2:69620818:A:T	2.25649e-06	-1.55444	-3.69445e-10	6.66973e-06	-1.56853	-3.69445e-10
69620861	chr2:69620861:T:C	2.9245e-06	-1.13299e-10	-1.29513	1.00743e-05	-1.13299e-10	-1.15613
69620879	chr2:69620879:A:G	6.2148e-06	-1.13299e-10	-0.541317	1.68518e-05	-1.13299e-10	-0.641656
69621034	chr2:69621034:G:A	2.92178e-06	-1.13299e-10	-1.29606	1.0059e-05	-1.13299e-10	-1.15765
69621114	chr2:69621114:G:A	6.25927e-06	-1.13299e-10	-0.534187	1.69652e-05	-1.13299e-10	-0.634946
69621266	chr2:69621266:G:A	2.94818e-06	-1.13299e-10	-1.28706	8.29481e-06	-1.13299e-10	-1.35048
69621271	chr2:69621271:T:A	2.82127e-06	-1.33106	-3.69445e-10	1.0926e-05	-1.07497	-3.69445e-10
69621283	chr2:69621283:T:C	6.89265e-05	1.5005	0.364292	1.84446e-05	-0.79528	0.24394
69621336	chr2:69621336:G:A	4.88771e-06	-1.13299e-10	-0.781525	1.33353e-05	-1.13299e-10	-0.875701
69621338	chr2:69621338:G:A	3.55572e-06	-1.13299e-10	-1.09969	1.01435e-05	-1.13299e-10	-1.14928
69621461	chr2:69621461:G:A	2.30343e-06	-1.53385	-3.69445e-10	6.62352e-06	-1.57549	-3.69445e-10
69621679	chr2:69621679:A:G	2.89407e-06	-1.13299e-10	-1.30559	8.19337e-06	-1.13299e-10	-1.36279
69621696	chr2:69621696:G:A	2.82517e-06	-1.13299e-10	-1.32968	8.23301e-06	-1.13299e-10	-1.35796
69621746	chr2:69621746:T:C	3.26614e-06	-1.13299e-10	-1.18464	1.14997e-05	-1.13299e-10	-1.02379
69621953	chr2:69621953:C:T	2.75968e-06	-1.13299e-10	-1.35313	8.07919e-06	-1.13299e-10	-1.37682
69622244	chr2:69622244:G:T	2.86851e-06	-1.13299e-10	-1.31446	9.74946e-06	-1.13299e-10	-1.1889
69622506	chr2:69622506:A:G	3.44869e-06	-1.13299e-10	-1.13026	9.67956e-06	-1.13299e-10	-1.1961
69622545	chr2:69622545:G:C	3.2742e-06	-1.13299e-10	-1.18218	1.15376e-05	-1.13299e-10	-1.0205
69622982	chr2:69622982:A:AAG	2.86864e-06	-1.13299e-10	-1.31441	9.74943e-06	-1.13299e-10	-1.1889
69623133	chr2:69623133:C:T	2.86669e-06	-1.13299e-10	-1.31509	9.73923e-06	-1.13299e-10	-1.18995
69623242	chr2:69623242:C:T	3.65889e-06	-1.13299e-10	-1.07109	1.01792e-05	-1.13299e-10	-1.14577
69623276	chr2:69623276:G:A	2.87299e-06	-1.13299e-10	-1.3129	9.77569e-06	-1.13299e-10	-1.18621
69623413	chr2:69623413:G:A	4.85398e-06	-1.13299e-10	-0.788451	1.20531e-05	-1.13299e-10	-0.976794
69623435	chr2:69623435:G:A	6.69103e-05	1.39492	0.440179	1.8738e-05	-0.848314	0.312754
69623437	chr2:69623437:T:C	2.88756e-06	-1.13299e-10	-1.30784	9.85964e-06	-1.13299e-10	-1.17766
69623541	chr2:69623541:G:A	6.19546e-06	-1.13299e-10	-0.544433	1.68025e-05	-1.13299e-10	-0.644586
69623629	chr2:69623629:T:C	2.86058e-06	-1.13299e-10	-1.31723	9.70287e-06	-1.13299e-10	-1.19369
69623772	chr2:69623772:CT:C	3.5062e-06	-1.13299e-10	-1.11372	1.00179e-05	-1.13299e-10	-1.16174
69624445	chr2:69624445:C:T	2.86248e-06	-1.13299e-10	-1.31656	9.71434e-06	-1.13299e-10	-1.19251
69624745	chr2:69624745:C:T	4.84864e-06	-1.13299e-10	-0.789552	1.25295e-05	-1.13299e-10	-0.938028
69624886	chr2:69624886:T:C	6.20242e-07	-1.47502	-1.37087	1.71647e-06	-1.57385	-1.35199
69624892	chr2:69624892:G:A	3.70953e-06	-1.13299e-10	-1.05734	1.34842e-05	-1.13299e-10	-0.864595
69625325	chr2:69625325:G:A	3.43231e-06	-1.13299e-10	-1.13502	9.64152e-06	-1.13299e-10	-1.20003
69625361	chr2:69625361:A:C	2.89848e-06	-1.13299e-10	-1.30406	9.92813e-06	-1.13299e-10	-1.17074
69625461	chr2:69625461:A:G	3.52573e-06	-1.13299e-10	-1.10816	1.00674e-05	-1.13299e-10	-1.15681
69626048	chr2:69626048:A:C	2.92138e-06	-1.13299e-10	-1.29619	1.00566e-05	-1.13299e-10	-1.15788
69626076	chr2:69626076:T:C	2.88463e-06	-1.13299e-10	-1.30885	9.84873e-06	-1.13299e-10	-1.17877
69626185	chr2:69626185:A:G	2.91254e-06	-1.13299e-10	-1.29922	1.00085e-05	-1.13299e-10	-1.16268
69626245	chr2:69626245:T:C	2.88662e-06	-1.13299e-10	-1.30816	8.5007e-06	-1.13299e-10	-1.32596
69626272	chr2:69626272:G:C	2.89239e-06	-1.13299e-10	-1.30617	9.89166e-06	-1.13299e-10	-1.17442
69626416	chr2:69626416:T:G	2.91229e-06	-1.13299e-10	-1.29931	1.00068e-05	-1.13299e-10	-1.16285
69626431	chr2:69626431:C:T	2.88935e-06	-1.13299e-10	-1.30722	9.87612e-06	-1.13299e-10	-1.17599
69626765	chr2:69626765:G:A	3.31241e-06	-1.13299e-10	-1.17057	9.88361e-06	-1.13299e-10	-1.17523
69626855	chr2:69626855:T:G	3.20861e-06	-1.13299e-10	-1.20241	8.52648e-06	-1.13299e-10	-1.32294
69627117	chr2:69627117:C:T	2.7645e-06	-1.13299e-10	-1.35139	8.42335e-06	-1.13299e-10	-1.33511
69627187	chr2:69627187:G:C	3.70876e-06	-1.13299e-10	-1.05755	1.34801e-05	-1.13299e-10	-0.864897
69627276	chr2:69627276:G:A	3.25525e-06	-1.13299e-10	-1.18798	1.15046e-05	-1.13299e-10	-1.02336
69627962	chr2:69627962:G:C	3.45766e-05	2.55297	-1.37805	3.27401e-06	-0.956612	-1.32349
69628070	chr2:69628070:G:A	3.21648e-06	-1.13299e-10	-1.19996	9.12696e-06	-1.13299e-10	-1.25488
69628472	chr2:69628472:G:A	6.22491e-06	-1.13299e-10	-0.539691	1.68239e-05	-1.13299e-10	-0.643311
69628757	chr2:69628757:T:C	2.69096e-06	-1.13299e-10	-1.37835	8.16006e-06	-1.13299e-10	-1.36686
69629129	chr2:69629129:T:A	2.84993e-06	-1.13299e-10	-1.32096	8.40841e-06	-1.13299e-10	-1.33688
69629147	chr2:69629147:G:A	4.53558e-06	-1.13299e-10	-0.856298	1.35673e-05	-1.13299e-10	-0.858451
69629391	chr2:69629391:G:C	2.75331e-06	-1.13299e-10	-1.35545	8.07647e-06	-1.13299e-10	-1.37716
69629503	chr2:69629503:T:C	6.19546e-06	-1.13299e-10	-0.544433	1.68025e-05	-1.13299e-10	-0.644586
69629601	chr2:69629601:C:T	2.85323e-06	-1.13299e-10	-1.3198	9.65841e-06	-1.13299e-10	-1.19828
69630579	chr2:69630579:T:C	4.28432e-05	2.70375	-1.31446	3.478e-06	-0.914878	-1.30478
69630708	chr2:69630708:A:G	3.55532e-06	-1.13299e-10	-1.0998	1.01517e-05	-1.13299e-10	-1.14847
69630815	chr2:69630815:T:C	2.69391e-06	-1.13299e-10	-1.37726	8.56539e-06	-1.13299e-10	-1.31838
69630953	chr2:69630953:A:G	2.69424e-06	-1.13299e-10	-1.37713	8.5742e-06	-1.13299e-10	-1.31735
69631153	chr2:69631153:C:T	3.14307e-06	-1.13299e-10	-1.22305	9.83983e-06	-1.13299e-10	-1.17967
69631373	chr2:69631373:C:A	3.11632e-06	-1.13299e-10	-1.2316	9.77321e-06	-1.13299e-10	-1.18647
69632664	chr2:69632664:C:T	2.69205e-06	-1.13299e-10	-1.37795	8.13274e-06	-1.13299e-10	-1.37021
69633042	chr2:69633042:A:T	4.02519e-06	-1.13299e-10	-0.975678	1.49542e-05	-1.13299e-10	-0.761118
69633044	chr2:69633044:T:A	2.73952e-06	-1.13299e-10	-1.36047	9.01755e-06	-1.13299e-10	-1.26694
69633064	chr2:69633064:A:T	2.69214e-06	-1.13299e-10	-1.37791	8.18147e-06	-1.13299e-10	-1.36424
69633099	chr2:69633099:T:C	3.08699e-06	-1.13299e-10	-1.24105	8.53983e-06	-1.13299e-10	-1.32137
69633175	chr2:69633175:C:T	2.13256e-05	0.69166	-3.69445e-10	1.41056e-05	-0.819544	-3.69445e-10
69633177	chr2:69633177:C:T	4.12504e-06	-1.13299e-10	-0.951174	1.56066e-05	-1.13299e-10	-0.718418
69633493	chr2:69633493:T:C	7.9866e-05	1.42378	0.588322	2.26873e-05	-0.830758	0.486452
69633545	chr2:69633545:G:T	2.69251e-06	-1.13299e-10	-1.37778	8.18128e-06	-1.13299e-10	-1.36426
69633768	chr2:69633768:A:G	2.91577e-06	-1.13299e-10	-1.29812	8.22277e-06	-1.13299e-10	-1.35921
69633917	chr2:69633917:C:T	2.17906e-05	-1.13299e-10	0.713231	4.07744e-05	-1.13299e-10	0.241943
69633987	chr2:69633987:T:C	2.73574e-06	-1.13299e-10	-1.36185	8.98587e-06	-1.13299e-10	-1.27046
69634149	chr2:69634149:G:A	2.27914e-06	-1.54445	-3.69445e-10	6.6409e-06	-1.57287	-3.69445e-10
69634235	chr2:69634235:T:G	4.00734e-06	-1.13299e-10	-0.980121	1.48516e-05	-1.13299e-10	-0.768008
69634270	chr2:69634270:C:T	2.74403e-06	-1.13299e-10	-1.35882	9.05348e-06	-1.13299e-10	-1.26296
69634544	chr2:69634544:G:C	3.05842e-06	-1.13299e-10	-1.25035	8.4905e-06	-1.13299e-10	-1.32717
69634611	chr2:69634611:A:C	2.75334e-06	-1.13299e-10	-1.35544	9.12694e-06	-1.13299e-10	-1.25488
69634825	chr2:69634825:GTA:G	4.05494e-06	-1.13299e-10	-0.968314	1.50704e-05	-1.13299e-10	-0.75338
69634829	chr2:69634829:A:C	4.04778e-06	-1.13299e-10	-0.97008	1.50377e-05	-1.13299e-10	-0.755551
69635057	chr2:69635057:A:G	2.67559e-06	-1.38408	-3.69445e-10	6.62311e-06	-1.57555	-3.69445e-10
69635069	chr2:69635069:A:T	2.7428e-06	-1.13299e-10	-1.35927	9.04384e-06	-1.13299e-10	-1.26403
69635762	chr2:69635762:C:T	9.01652e-05	1.48525	0.648146	2.4544e-05	-0.807628	0.541985
69635812	chr2:69635812:T:C	3.14272e-06	-1.13299e-10	-1.22316	9.83857e-06	-1.13299e-10	-1.1798
69636225	chr2:69636225:TA:T	3.04073e-06	-1.13299e-10	-1.25615	8.4591e-06	-1.13299e-10	-1.33087
69636845	chr2:69636845:A:G	2.74004e-06	-1.13299e-10	-1.36028	9.02117e-06	-1.13299e-10	-1.26654
69637127	chr2:69637127:G:A	2.73717e-06	-1.13299e-10	-1.36133	8.07092e-06	-1.13299e-10	-1.37785
69637186	chr2:69637186:T:C	3.13907e-06	-1.13299e-10	-1.22432	9.85426e-06	-1.13299e-10	-1.17821
69637326	chr2:69637326:C:T	3.34499e-06	-1.13299e-10	-1.16078	9.97806e-06	-1.13299e-10	-1.16572
69637955	chr2:69637955:A:G	2.69566e-06	-1.13299e-10	-1.37661	8.10566e-06	-1.13299e-10	-1.37355
69638159	chr2:69638159:T:C	2.88688e-06	-1.13299e-10	-1.30807	8.68556e-06	-1.13299e-10	-1.30445
69638687	chr2:69638687:A:G	2.72904e-06	-1.13299e-10	-1.3643	8.92954e-06	-1.13299e-10	-1.27675
69638801	chr2:69638801:T:C	2.74268e-06	-1.13299e-10	-1.35932	9.04371e-06	-1.13299e-10	-1.26404
69638910	chr2:69638910:T:C	2.73062e-06	-1.13299e-10	-1.36372	8.9429e-06	-1.13299e-10	-1.27525
69639652	chr2:69639652:C:A	3.87069e-06	-1.13299e-10	-1.01482	1.42257e-05	-1.13299e-10	-0.811061
69639807	chr2:69639807:A:G	2.75219e-06	-1.13299e-10	-1.35585	8.89122e-06	-1.13299e-10	-1.28105
69640302	chr2:69640302:TCCA:T	5.01053e-06	-1.13299e-10	-0.756708	1.86002e-05	-1.13299e-10	-0.542941
69640313	chr2:69640313:C:T	4.85341e-06	-1.13299e-10	-0.788568	1.30516e-05	-1.13299e-10	-0.897203
69640703	chr2:69640703:G:A	4.7587e-06	-1.13299e-10	-0.808275	1.75177e-05	-1.13299e-10	-0.602903
69640739	chr2:69640739:C:T	2.91786e-06	-1.13299e-10	-1.2974	8.96712e-06	-1.13299e-10	-1.27255
69641146	chr2:69641146:T:C	2.719e-06	-1.13299e-10	-1.36799	8.62533e-06	-1.13299e-10	-1.31141
69641340	chr2:69641340:T:A	2.69958e-06	-1.13299e-10	-1.37515	8.09046e-06	-1.13299e-10	-1.37543
69641583	chr2:69641583:A:G	2.70138e-06	-1.13299e-10	-1.37449	8.46509e-06	-1.13299e-10	-1.33016
69641700	chr2:69641700:T:C	8.03073e-06	-0.284974	-3.69445e-10	1.37352e-05	-0.84615	-3.69445e-10
69641881	chr2:69641881:C:T	2.71171e-06	-1.13299e-10	-1.37067	8.0685e-06	-1.13299e-10	-1.37814
69642515	chr2:69642515:A:C	5.68794e-06	-1.13299e-10	-0.629902	1.51092e-05	-1.13299e-10	-0.750808
69642658	chr2:69642658:C:T	3.48868e-06	-1.13299e-10	-1.11873	1.10702e-05	-1.13299e-10	-1.06186
69642688	chr2:69642688:C:T	2.36485e-06	-1.50753	-3.69445e-10	6.67848e-06	-1.56722	-3.69445e-10
69642769	chr2:69642769:A:G	2.7137e-06	-1.13299e-10	-1.36994	8.06962e-06	-1.13299e-10	-1.37801
69642987	chr2:69642987:G:T	3.95617e-06	-1.13299e-10	-0.992973	1.09817e-05	-1.13299e-10	-1.06989
69643169	chr2:69643169:C:A	3.14122e-06	-1.13299e-10	-1.22364	8.90812e-06	-1.13299e-10	-1.27915
69643498	chr2:69643498:G:A	5.24741e-06	-1.13299e-10	-0.710516	1.96253e-05	-1.13299e-10	-0.489295
69643831	chr2:69643831:C:T	3.00951e-06	-1.13299e-10	-1.26647	9.21286e-06	-1.13299e-10	-1.24551
69643998	chr2:69643998:C:T	4.35184e-06	-1.13299e-10	-0.897651	1.54956e-05	-1.13299e-10	-0.725554
69644422	chr2:69644422:G:A	2.7099e-06	-1.13299e-10	-1.37134	8.54447e-06	-1.13299e-10	-1.32083
69644509	chr2:69644509:G:T	4.39347e-06	-1.13299e-10	-0.88813	1.66411e-05	-1.13299e-10	-0.654234
69644674	chr2:69644674:G:A	2.69985e-06	-1.13299e-10	-1.37506	8.44352e-06	-1.13299e-10	-1.33271
69644814	chr2:69644814:A:G	6.07492e-06	-1.13299e-10	-0.564082	1.5417e-05	-1.13299e-10	-0.730642
69644968	chr2:69644968:G:C	2.70642e-06	-1.13299e-10	-1.37262	8.51192e-06	-1.13299e-10	-1.32465
69645042	chr2:69645042:G:A	2.69379e-06	-1.13299e-10	-1.3773	8.10646e-06	-1.13299e-10	-1.37345
69645430	chr2:69645430:G:A	2.70502e-06	-1.13299e-10	-1.37314	8.49835e-06	-1.13299e-10	-1.32624
69645515	chr2:69645515:C:G	2.73537e-06	-1.13299e-10	-1.36198	8.47324e-06	-1.13299e-10	-1.3292
69645525	chr2:69645525:C:G	2.70209e-06	-1.13299e-10	-1.37423	8.4683e-06	-1.13299e-10	-1.32978
69645665	chr2:69645665:G:A	4.35348e-05	2.60724	-1.20193	2.69228e-06	-1.1103	-1.36543
69645816	chr2:69645816:A:T	2.70287e-06	-1.13299e-10	-1.37393	8.47647e-06	-1.13299e-10	-1.32882
69646573	chr2:69646573:G:A	3.63278e-06	-1.13299e-10	-1.07825	1.04811e-05	-1.13299e-10	-1.11654
69647053	chr2:69647053:C:A	3.35183e-06	-1.13299e-10	-1.15874	1.11641e-05	-1.13299e-10	-1.05341
69647089	chr2:69647089:G:A	2.22319e-06	-1.56931	-3.69445e-10	6.70801e-06	-1.56281	-3.69445e-10
69647249	chr2:69647249:T:C	2.70143e-06	-1.13299e-10	-1.37447	8.26251e-06	-1.13299e-10	-1.35438
69647283	chr2:69647283:C:T	3.1717e-06	-1.13299e-10	-1.21398	9.63627e-06	-1.13299e-10	-1.20058
69647358	chr2:69647358:T:G	3.30763e-06	-1.13299e-10	-1.17202	1.04504e-05	-1.13299e-10	-1.11948
69647996	chr2:69647996:A:G	3.21102e-06	-1.13299e-10	-1.20166	9.76009e-06	-1.13299e-10	-1.18781
69648203	chr2:69648203:T:C	2.88524e-06	-1.13299e-10	-1.30864	9.28576e-06	-1.13299e-10	-1.23763
69648497	chr2:69648497:C:T	4.43924e-05	-1.13299e-10	1.42482	7.64613e-05	-1.13299e-10	0.870673
69648550	chr2:69648550:A:G	3.20405e-06	-1.13299e-10	-1.20384	9.7379e-06	-1.13299e-10	-1.19009
69648590	chr2:69648590:G:A	2.77528e-06	-1.13299e-10	-1.3475	8.17099e-06	-1.13299e-10	-1.36552
69649190	chr2:69649190:T:C	2.7287e-06	-1.13299e-10	-1.36443	8.22402e-06	-1.13299e-10	-1.35905
69649490	chr2:69649490:T:C	3.22237e-06	-1.13299e-10	-1.19813	9.79574e-06	-1.13299e-10	-1.18417
69649853	chr2:69649853:C:T	2.71222e-06	-1.13299e-10	-1.37048	8.16384e-06	-1.13299e-10	-1.3664
69649886	chr2:69649886:T:A	1.56587e-05	0.382777	-3.69445e-10	7.68278e-05	0.875453	-3.69445e-10
69650049	chr2:69650049:C:G	3.41721e-06	-1.13299e-10	-1.13943	1.04042e-05	-1.13299e-10	-1.1239
69650358	chr2:69650358:T:C	1.45608e-05	1.66074	-1.35066	3.85766e-06	-0.773318	-1.34273
69650651	chr2:69650651:T:G	1.35655e-05	1.58845	-1.34917	3.73008e-06	-0.808614	-1.34107
69651445	chr2:69651445:T:C	3.85045e-06	-1.13299e-10	-1.02006	1.28973e-05	-1.13299e-10	-0.909096
69651453	chr2:69651453:A:G	4.03968e-06	-1.13299e-10	-0.972084	1.11569e-05	-1.13299e-10	-1.05405
69652133	chr2:69652133:C:CT	3.85818e-06	-1.13299e-10	-1.01805	1.29294e-05	-1.13299e-10	-0.906606
69652234	chr2:69652234:C:G	3.21537e-06	-1.13299e-10	-1.20031	9.77712e-06	-1.13299e-10	-1.18607
69652423	chr2:69652423:T:C	2.78926e-06	-1.13299e-10	-1.34247	8.19243e-06	-1.13299e-10	-1.3629
69652587	chr2:69652587:G:A	2.81252e-06	-1.13299e-10	-1.33417	8.22984e-06	-1.13299e-10	-1.35835
69652800	chr2:69652800:G:A	3.27859e-06	-1.13299e-10	-1.18084	9.97506e-06	-1.13299e-10	-1.16602
69652815	chr2:69652815:T:C	1.26192e-05	1.52929	-1.36232	3.5684e-06	-0.837812	-1.35618
69653097	chr2:69653097:A:G	6.73518e-07	-1.39136	-1.37213	1.75813e-06	-1.57178	-1.33008
69653149	chr2:69653149:C:T	2.69847e-06	-1.13299e-10	-1.37557	8.23819e-06	-1.13299e-10	-1.35733
69653182	chr2:69653182:T:C	2.82366e-06	-1.13299e-10	-1.33022	8.54242e-06	-1.13299e-10	-1.32107
69653438	chr2:69653438:C:G	2.81151e-06	-1.13299e-10	-1.33453	8.50225e-06	-1.13299e-10	-1.32578
69653708	chr2:69653708:G:C	3.91794e-06	-1.13299e-10	-1.00269	1.3152e-05	-1.13299e-10	-0.889537
69653796	chr2:69653796:A:G	2.85549e-05	2.1065	-1.12292	3.4998e-06	-1.25234	-0.961063
69653854	chr2:69653854:G:A	2.7184e-06	-1.13299e-10	-1.36821	8.24511e-06	-1.13299e-10	-1.35649
69654554	chr2:69654554:T:A	2.72935e-06	-1.13299e-10	-1.36419	8.22655e-06	-1.13299e-10	-1.35875
69655152	chr2:69655152:G:A	4.19001e-06	-1.13299e-10	-0.935547	1.1584e-05	-1.13299e-10	-1.01649
69655291	chr2:69655291:T:C	2.31122e-06	-1.53047	-3.69445e-10	6.62968e-06	-1.57456	-3.69445e-10
69655349	chr2:69655349:A:C	3.23847e-06	-1.13299e-10	-1.19315	9.84857e-06	-1.13299e-10	-1.17879
69655441	chr2:69655441:T:C	3.19608e-06	-1.13299e-10	-1.20632	9.7147e-06	-1.13299e-10	-1.19247
69656013	chr2:69656013:T:C	2.69759e-06	-1.13299e-10	-1.37589	8.27787e-06	-1.13299e-10	-1.35253
69656245	chr2:69656245:ATATATG:A	2.69424e-06	-1.13299e-10	-1.37714	8.07585e-06	-1.13299e-10	-1.37723
69656410	chr2:69656410:T:C	2.74275e-06	-1.13299e-10	-1.35929	8.28902e-06	-1.13299e-10	-1.35118
69656460	chr2:69656460:G:A	2.85503e-06	-1.13299e-10	-1.31917	8.64867e-06	-1.13299e-10	-1.30871
69656583	chr2:69656583:T:C	2.73033e-06	-1.13299e-10	-1.36383	8.08804e-06	-1.13299e-10	-1.37573
69656712	chr2:69656712:A:G	4.11898e-05	2.65156	-1.30162	4.19793e-06	-0.696034	-1.33549
69656858	chr2:69656858:T:C	2.56146e-05	-1.13299e-10	0.874911	4.65964e-05	-1.13299e-10	0.37541
69656949	chr2:69656949:G:A	1.22246e-05	1.4871	-1.3519	3.53964e-06	-0.857724	-1.34436
69657064	chr2:69657064:A:G	3.28662e-06	-1.13299e-10	-1.17839	9.99748e-06	-1.13299e-10	-1.16378
69657172	chr2:69657172:T:G	4.27102e-06	-1.13299e-10	-0.916397	1.62597e-05	-1.13299e-10	-0.677425
69657276	chr2:69657276:G:A	2.20986e-06	-1.57532	-3.69445e-10	7.20592e-06	-1.49121	-3.69445e-10
69657283	chr2:69657283:C:T	3.12687e-06	-1.13299e-10	-1.22822	9.81278e-06	-1.13299e-10	-1.18243
69657380	chr2:69657380:C:G	2.69423e-06	-1.13299e-10	-1.37714	8.228e-06	-1.13299e-10	-1.35857
69658331	chr2:69658331:C:CA	2.76481e-06	-1.13299e-10	-1.35128	8.09629e-06	-1.13299e-10	-1.37471
69658518	chr2:69658518:G:T	2.51318e-05	-1.13299e-10	0.855884	4.5829e-05	-1.13299e-10	0.358804
69658967	chr2:69658967:A:T	2.23373e-06	-1.56458	-3.69445e-10	6.66842e-06	-1.56873	-3.69445e-10
69659039	chr2:69659039:G:C	4.13968e-06	-1.13299e-10	-0.947631	1.14584e-05	-1.13299e-10	-1.02739
69659211	chr2:69659211:G:T	3.53944e-06	-1.10428	-3.69445e-10	8.00099e-06	-1.38655	-3.69445e-10
69659240	chr2:69659240:A:G	3.26564e-06	-1.13299e-10	-1.18479	1.0813e-05	-1.13299e-10	-1.08536
69659497	chr2:69659497:A:G	2.80694e-06	-1.13299e-10	-1.33616	8.48697e-06	-1.13299e-10	-1.32758
69659625	chr2:69659625:A:G	1.74159e-05	1.84054	-1.35141	2.1408e-06	-1.36981	-1.33512
69659895	chr2:69659895:T:C	2.69434e-06	-1.13299e-10	-1.3771	8.13948e-06	-1.13299e-10	-1.36939
69659936	chr2:69659936:CT:C	3.72349e-06	-1.13299e-10	-1.05359	1.14175e-05	-1.13299e-10	-1.03097
69659985	chr2:69659985:T:C	2.86393e-06	-1.13299e-10	-1.31606	8.69471e-06	-1.13299e-10	-1.3034
69659988	chr2:69659988:CAA:C	3.90109e-06	-1.13299e-10	-1.00699	1.26227e-05	-1.13299e-10	-0.930617
69660024	chr2:69660024:A:C	2.7791e-06	-1.13299e-10	-1.34612	8.1782e-06	-1.13299e-10	-1.36464
69660106	chr2:69660106:T:C	1.19257e-05	0.110445	-3.69445e-10	2.34286e-05	-0.312154	-3.69445e-10
69660378	chr2:69660378:A:G	3.73771e-06	-1.13299e-10	-1.04978	1.14622e-05	-1.13299e-10	-1.02705
69660402	chr2:69660402:C:A	3.65724e-06	-1.13299e-10	-1.07154	1.12071e-05	-1.13299e-10	-1.04957
69660452	chr2:69660452:G:A	3.65513e-06	-1.13299e-10	-1.07212	1.12004e-05	-1.13299e-10	-1.05016
69660469	chr2:69660469:A:G	2.23542e-06	-1.56382	-3.69445e-10	7.45757e-06	-1.45688	-3.69445e-10
69660502	chr2:69660502:C:T	3.66807e-06	-1.13299e-10	-1.06858	1.12421e-05	-1.13299e-10	-1.04645
69660514	chr2:69660514:A:G	3.64887e-06	-1.13299e-10	-1.07383	1.11812e-05	-1.13299e-10	-1.05188
69660618	chr2:69660618:A:G	3.72431e-06	-1.13299e-10	-1.05337	1.14216e-05	-1.13299e-10	-1.03061
69660620	chr2:69660620:A:G	3.10316e-06	-1.23583	-3.69445e-10	7.55262e-06	-1.44422	-3.69445e-10
69660705	chr2:69660705:G:T	2.47525e-05	2.19419	-1.35351	2.49801e-06	-1.20734	-1.34328
69660751	chr2:69660751:G:A	3.66329e-06	-1.13299e-10	-1.06989	1.12292e-05	-1.13299e-10	-1.04759
69660887	chr2:69660887:G:A	3.58067e-06	-1.13299e-10	-1.0927	1.09614e-05	-1.13299e-10	-1.07174
69660891	chr2:69660891:A:G	3.6899e-06	-1.13299e-10	-1.06265	1.13144e-05	-1.13299e-10	-1.04004
69661072	chr2:69661072:TAGAC:T	3.57947e-06	-1.13299e-10	-1.09303	1.02892e-05	-1.13299e-10	-1.13502
69661184	chr2:69661184:T:C	2.86148e-06	-1.13299e-10	-1.31691	9.18862e-06	-1.13299e-10	-1.24815
69661624	chr2:69661624:G:T	3.70623e-06	-1.13299e-10	-1.05823	1.13641e-05	-1.13299e-10	-1.03566
69661645	chr2:69661645:C:T	3.83439e-06	-1.13299e-10	-1.02424	1.17682e-05	-1.13299e-10	-1.00071
69661770	chr2:69661770:T:TA	2.98884e-06	-1.13299e-10	-1.27336	8.74354e-06	-1.13299e-10	-1.2978
69662201	chr2:69662201:A:G	3.33718e-06	-1.13299e-10	-1.16312	1.02021e-05	-1.13299e-10	-1.14352
69662412	chr2:69662412:G:C	0.000211118	4.35787	-1.37371	1.24148e-05	0.413808	-1.36103
69662469	chr2:69662469:C:T	3.82305e-06	-1.13299e-10	-1.0272	1.17344e-05	-1.13299e-10	-1.00359
69662557	chr2:69662557:T:C	1.95703e-05	-1.13299e-10	0.605762	5.9482e-05	-1.13299e-10	0.619562
69662619	chr2:69662619:C:T	3.68087e-05	-1.13299e-10	1.23749	6.46279e-05	-1.13299e-10	0.702534
69662794	chr2:69662794:A:G	2.52116e-06	-1.44353	-3.69445e-10	9.59611e-06	-1.20476	-3.69445e-10
69662970	chr2:69662970:A:G	2.69118e-06	-1.13299e-10	-1.37827	8.11592e-06	-1.13299e-10	-1.37229
69662985	chr2:69662985:T:C	2.75542e-06	-1.13299e-10	-1.35468	8.2279e-06	-1.13299e-10	-1.35858
69662989	chr2:69662989:T:TTCC	2.87641e-06	-1.13299e-10	-1.31171	8.56541e-06	-1.13299e-10	-1.31838
69663079	chr2:69663079:G:A	4.3001e-06	-1.13299e-10	-0.909611	1.34212e-05	-1.13299e-10	-0.869278
69663437	chr2:69663437:T:C	3.77909e-06	-1.13299e-10	-1.03877	1.159e-05	-1.13299e-10	-1.01597
69664009	chr2:69664009:G:A	2.92407e-06	-1.13299e-10	-1.29527	8.83164e-06	-1.13299e-10	-1.28777
69664186	chr2:69664186:A:T	2.86169e-06	-1.13299e-10	-1.31684	8.68745e-06	-1.13299e-10	-1.30423
69664235	chr2:69664235:C:T	4.32557e-05	2.55102	-1.15215	2.57698e-06	-1.14559	-1.3739
69664264	chr2:69664264:G:A	1.19209e-05	-1.13299e-10	0.110041	2.902e-05	-1.13299e-10	-0.0981258
69664290	chr2:69664290:A:G	1.63845e-05	1.37087	-0.94278	4.86946e-06	-0.909437	-0.973693
69664388	chr2:69664388:A:G	5.4079e-06	-1.13299e-10	-0.68039	1.86101e-05	-1.13299e-10	-0.54241
69664724	chr2:69664724:C:T	2.87551e-06	-1.13299e-10	-1.31202	8.73337e-06	-1.13299e-10	-1.29896
69664778	chr2:69664778:C:T	4.97585e-05	2.68316	-1.14423	2.6754e-06	-1.10708	-1.37493
69665306	chr2:69665306:C:T	5.47089e-06	-1.13299e-10	-0.668808	2.08664e-05	-1.13299e-10	-0.427971
69665486	chr2:69665486:T:A	1.22882e-05	-1.13299e-10	0.140386	2.98475e-05	-1.13299e-10	-0.0700103
69665522	chr2:69665522:G:A	3.39862e-06	-1.13299e-10	-1.14488	1.10571e-05	-1.13299e-10	-1.06304
69665964	chr2:69665964:G:A	2.85303e-06	-1.13299e-10	-1.31987	8.65889e-06	-1.13299e-10	-1.30753
69665979	chr2:69665979:C:T	3.82419e-06	-1.13299e-10	-1.0269	1.06274e-05	-1.13299e-10	-1.10268
69666273	chr2:69666273:C:A	3.11214e-06	-1.13299e-10	-1.23294	1.01811e-05	-1.13299e-10	-1.14558
69666377	chr2:69666377:A:G	8.17466e-07	-1.48785	-1.08194	2.8166e-06	-1.27422	-1.15636
69667079	chr2:69667079:A:G	1.82005e-06	-0.876334	-0.893053	2.91267e-06	-1.48199	-0.915058
69668114	chr2:69668114:C:T	2.70369e-06	-1.13299e-10	-1.37363	8.08761e-06	-1.13299e-10	-1.37578
69668617	chr2:69668617:A:C	8.21541e-06	-1.13299e-10	-0.262238	2.45907e-05	-1.13299e-10	-0.263745
69668658	chr2:69668658:G:A	3.22741e-06	-1.13299e-10	-1.19657	1.07678e-05	-1.13299e-10	-1.08956
69668705	chr2:69668705:A:G	7.94231e-07	-1.2265	-1.37213	1.92523e-06	-1.47596	-1.33511
69668842	chr2:69668842:C:T	4.10349e-06	-1.13299e-10	-0.956412	1.3042e-05	-1.13299e-10	-0.897935
69669094	chr2:69669094:G:A	2.86061e-06	-1.13299e-10	-1.31722	8.68776e-06	-1.13299e-10	-1.3042
69669123	chr2:69669123:T:G	2.72778e-06	-1.13299e-10	-1.36476	8.14588e-06	-1.13299e-10	-1.3686
69669559	chr2:69669559:C:T	2.80377e-06	-1.33729	-3.69445e-10	7.45983e-06	-1.45658	-3.69445e-10
69669693	chr2:69669693:T:G	8.626e-07	-1.14099	-1.37506	2.00251e-06	-1.42816	-1.34355
69670199	chr2:69670199:G:A	7.10069e-06	-0.408058	-3.69445e-10	8.37411e-06	-1.34097	-3.69445e-10
69670634	chr2:69670634:T:C	7.80207e-07	-1.51127	-1.10517	2.64662e-06	-1.3196	-1.17323
69670809	chr2:69670809:G:A	3.07756e-06	-1.13299e-10	-1.24411	8.71046e-06	-1.13299e-10	-1.30159
69671757	chr2:69671757:G:C	3.48901e-06	-1.13299e-10	-1.11863	1.06667e-05	-1.13299e-10	-1.09899
69671831	chr2:69671831:G:A	2.71312e-06	-1.13299e-10	-1.37015	8.20941e-06	-1.13299e-10	-1.36083
69672022	chr2:69672022:T:G	2.29211e-06	-1.53878	-3.69445e-10	7.95399e-06	-1.39244	-3.69445e-10
69672385	chr2:69672385:C:T	2.77004e-06	-1.13299e-10	-1.34939	8.10585e-06	-1.13299e-10	-1.37353
69672406	chr2:69672406:A:G	3.21234e-06	-1.13299e-10	-1.20125	1.02259e-05	-1.13299e-10	-1.14119
69673210	chr2:69673210:G:A	2.75218e-06	-1.13299e-10	-1.35586	8.12918e-06	-1.13299e-10	-1.37065
69674053	chr2:69674053:C:CTG	3.57647e-06	-1.13299e-10	-1.09387	1.09492e-05	-1.13299e-10	-1.07285
69674105	chr2:69674105:C:T	2.82467e-06	-1.13299e-10	-1.32986	8.20558e-06	-1.13299e-10	-1.3613
69674500	chr2:69674500:G:A	1.7622e-05	-1.13299e-10	0.500897	3.60964e-05	-1.13299e-10	0.120081
69675014	chr2:69675014:C:T	2.69315e-06	-1.13299e-10	-1.37754	8.1008e-06	-1.13299e-10	-1.37415
69675245	chr2:69675245:T:A	2.69995e-06	-1.13299e-10	-1.37502	8.08341e-06	-1.13299e-10	-1.3763
69675452	chr2:69675452:T:C	4.37936e-06	-1.13299e-10	-0.891348	1.18299e-05	-1.13299e-10	-0.995479
69675598	chr2:69675598:G:A	2.70359e-06	-1.13299e-10	-1.37367	8.06621e-06	-1.13299e-10	-1.37843
69675806	chr2:69675806:G:A	3.24805e-06	-1.13299e-10	-1.1902	1.04446e-05	-1.13299e-10	-1.12003
69675817	chr2:69675817:A:G	5.11583e-06	-1.13299e-10	-0.735911	1.68591e-05	-1.13299e-10	-0.641223
69675986	chr2:69675986:G:A	2.78549e-06	-1.13299e-10	-1.34383	8.5339e-06	-1.13299e-10	-1.32207
69676444	chr2:69676444:A:G	0.00138082	5.63064	-0.768453	2.79007e-06	-1.06282	-1.37723
69677081	chr2:69677081:G:A	5.76693e-06	0.686795	-1.30291	2.00526e-06	-1.44459	-1.32575
69677237	chr2:69677237:A:G	4.15509e-06	-1.13299e-10	-0.943916	1.16763e-05	-1.13299e-10	-1.00855
69677774	chr2:69677774:G:A	5.3734e-06	-1.13299e-10	-0.686789	1.70809e-05	-1.13299e-10	-0.628154
69678268	chr2:69678268:C:G	1.1624e-05	1.29066	-1.20584	2.50621e-06	-1.47712	-1.07022
69678357	chr2:69678357:G:A	2.70659e-06	-1.13299e-10	-1.37256	8.073e-06	-1.13299e-10	-1.37759
69678625	chr2:69678625:G:A	2.71479e-05	-0.777411	1.71046	5.17379e-05	-1.3636	1.84368
69679356	chr2:69679356:G:A	9.72007e-06	1.12535	-1.21941	2.38613e-06	-1.50778	-1.08866
69679487	chr2:69679487:T:C	4.28981e-06	-1.13299e-10	-0.912008	1.22146e-05	-1.13299e-10	-0.963477
69679526	chr2:69679526:T:C	0.000285805	4.47965	-1.19259	4.58026e-06	-1.35942	-0.584939
69679963	chr2:69679963:A:G	3.99158e-05	-0.886437	2.20496	7.30485e-05	-1.41683	2.24185
69680100	chr2:69680100:T:C	3.71217e-06	-1.13299e-10	-1.05663	1.02686e-05	-1.13299e-10	-1.13702
69680196	chr2:69680196:A:T	6.24119e-06	-0.537079	-3.69445e-10	2.38257e-05	-0.295348	-3.69445e-10
69680427	chr2:69680427:A:G	5.49023e-06	-1.13299e-10	-0.66528	1.86342e-05	-1.13299e-10	-0.541117
69680487	chr2:69680487:CT:C	2.86635e-05	-0.785368	1.77274	5.48619e-05	-1.36782	1.90652
69680509	chr2:69680509:G:A	2.91394e-06	-1.13299e-10	-1.29874	8.52793e-06	-1.13299e-10	-1.32277
69680721	chr2:69680721:G:C	2.86067e-05	-0.786231	1.77162	5.50563e-05	-1.36878	1.91103
69681403	chr2:69681403:T:C	1.24821e-06	-0.989291	-1.15725	2.57049e-06	-1.46069	-1.06133
69681455	chr2:69681455:C:T	2.78831e-06	-1.13299e-10	-1.34282	8.22837e-06	-1.13299e-10	-1.35852
69681489	chr2:69681489:T:C	4.23705e-06	0.422964	-1.34735	1.82576e-06	-1.52408	-1.34004
69682152	chr2:69682152:C:T	5.09854e-06	-1.13299e-10	-0.739297	1.25902e-05	-1.13299e-10	-0.933193
69682461	chr2:69682461:C:T	3.58951e-06	-1.09023	-3.69445e-10	6.81313e-06	-1.54726	-3.69445e-10
69682845	chr2:69682845:A:C	0.00067485	5.2348	-1.08856	4.63517e-06	-1.17252	-0.759921
69683397	chr2:69683397:G:A	2.71424e-06	-1.13299e-10	-1.36974	8.16357e-06	-1.13299e-10	-1.36643
69683997	chr2:69683997:AGTTGT:A	9.21217e-06	-1.13299e-10	-0.147724	3.40061e-05	-1.13299e-10	0.060427
69684415	chr2:69684415:A:G	2.69534e-06	-1.13299e-10	-1.37672	8.06659e-06	-1.13299e-10	-1.37838
69684722	chr2:69684722:C:A	4.88913e-06	-1.13299e-10	-0.781236	1.2163e-05	-1.13299e-10	-0.967713
69684784	chr2:69684784:A:G	0.000668749	5.19368	-1.05652	4.73285e-06	-1.18163	-0.729955
69684870	chr2:69684870:A:G	3.13918e-06	-1.22429	-3.69445e-10	6.78318e-06	-1.55167	-3.69445e-10
69685349	chr2:69685349:A:G	2.75872e-06	-1.13299e-10	-1.35348	8.08847e-06	-1.13299e-10	-1.37567
69685763	chr2:69685763:G:A	2.79662e-06	-1.13299e-10	-1.33984	8.55431e-06	-1.13299e-10	-1.31968
69685796	chr2:69685796:A:G	8.14504e-06	-1.13299e-10	-0.27084	2.81173e-05	-1.13299e-10	-0.129729
69687383	chr2:69687383:C:G	2.87958e-06	-1.13299e-10	-1.31061	8.24187e-06	-1.13299e-10	-1.35689
69687452	chr2:69687452:GA:G	3.53233e-06	-1.13299e-10	-1.10629	1.33063e-05	-1.13299e-10	-0.877877
69688142	chr2:69688142:T:G	2.99213e-06	-1.13299e-10	-1.27226	8.44309e-06	-1.13299e-10	-1.33276
69688243	chr2:69688243:T:C	8.23399e-06	1.01151	-1.27149	2.18735e-06	-1.51369	-1.16973
69688344	chr2:69688344:A:G	1.15084e-05	0.960624	-0.885796	3.69231e-06	-1.52312	-0.636736
69688350	chr2:69688350:G:T	1.27006e-05	0.173403	-3.69445e-10	2.43744e-05	-0.272579	-3.69445e-10
69688478	chr2:69688478:C:T	5.13568e-06	-1.13299e-10	-0.732038	1.32348e-05	-1.13299e-10	-0.883263
69688967	chr2:69688967:T:C	2.57467e-05	-0.861013	1.74107	5.17807e-05	-1.40138	1.88229
69689269	chr2:69689269:A:G	3.2312e-05	-0.932923	2.04011	6.1071e-05	-1.43474	2.08067
69689492	chr2:69689492:A:G	6.91712e-05	-0.844416	2.71275	0.000121581	-1.39365	2.72812
69689683	chr2:69689683:G:A	4.29069e-06	-1.13299e-10	-0.911804	1.22167e-05	-1.13299e-10	-0.963305
69689984	chr2:69689984:G:A	2.70142e-06	-1.13299e-10	-1.37447	8.06973e-06	-1.13299e-10	-1.37799
69690341	chr2:69690341:T:C	9.71751e-06	1.20656	-1.30088	2.17094e-06	-1.48041	-1.21054
69690384	chr2:69690384:A:C	2.37684e-05	-1.13299e-10	0.800108	5.55848e-05	-1.13299e-10	0.551798
69690615	chr2:69690615:G:C	4.58276e-06	-1.13299e-10	-0.845948	1.15235e-05	-1.13299e-10	-1.02172
69690662	chr2:69690662:G:A	4.08148e-05	-1.13299e-10	1.34079	6.94635e-05	-1.13299e-10	0.774688
69690769	chr2:69690769:A:G	1.47747e-06	-0.8566	-1.12132	2.49767e-06	-1.40643	-1.14432
69690776	chr2:69690776:A:G	3.52384e-05	-1.13299e-10	1.19389	7.83822e-05	-1.13299e-10	0.895484
69691127	chr2:69691127:T:C	9.60234e-06	-1.13299e-10	-0.106243	3.55599e-05	-1.13299e-10	0.105106
69691128	chr2:69691128:T:C	1.40303e-06	-0.739599	-1.29002	2.27681e-06	-1.34884	-1.29449
69691338	chr2:69691338:C:T	3.08891e-05	-1.13299e-10	1.06215	5.41442e-05	-1.13299e-10	0.525539
69691361	chr2:69691361:C:T	2.78982e-05	-0.810255	1.77057	5.41438e-05	-1.38043	1.90596
69691442	chr2:69691442:G:A	2.29292e-06	-1.53842	-3.69445e-10	6.62845e-06	-1.57474	-3.69445e-10
69691525	chr2:69691525:G:A	1.14994e-06	-1.55117	-0.677367	4.95884e-06	-1.07323	-0.791707
69691711	chr2:69691711:G:C	3.59985e-06	-1.13299e-10	-1.08736	9.30656e-06	-1.13299e-10	-1.23539
69691810	chr2:69691810:A:G	1.76089e-06	-0.427071	-1.37536	1.67148e-06	-1.5755	-1.3769
69692142	chr2:69692142:C:T	4.08148e-05	-1.13299e-10	1.34079	6.94635e-05	-1.13299e-10	0.774688
69692154	chr2:69692154:G:A	2.71502e-06	-1.13299e-10	-1.36945	8.08855e-06	-1.13299e-10	-1.37566
69692357	chr2:69692357:A:G	2.7027e-05	-0.84261	1.7712	5.36054e-05	-1.39677	1.91231
69692555	chr2:69692555:C:T	4.66718e-06	-1.13299e-10	-0.827695	1.16751e-05	-1.13299e-10	-1.00866
69692987	chr2:69692987:G:C	4.34705e-06	-0.898752	-3.69445e-10	6.62913e-06	-1.57464	-3.69445e-10
69693232	chr2:69693232:C:T	2.87423e-06	-1.13299e-10	-1.31246	8.83205e-06	-1.13299e-10	-1.28773
69693659	chr2:69693659:A:G	4.78945e-06	-1.13299e-10	-0.801835	1.19255e-05	-1.13299e-10	-0.987437
69693739	chr2:69693739:T:C	3.07376e-06	-1.13299e-10	-1.24535	8.44328e-06	-1.13299e-10	-1.33274
69693877	chr2:69693877:G:A	2.97664e-06	-1.27746	-3.69445e-10	1.12269e-05	-1.0478	-3.69445e-10
69694006	chr2:69694006:G:A	3.07491e-06	-1.13299e-10	-1.24498	8.44496e-06	-1.13299e-10	-1.33254
69694362	chr2:69694362:TTTC:T	2.69934e-06	-1.13299e-10	-1.37524	8.07674e-06	-1.13299e-10	-1.37712
69694363	chr2:69694363:TTC:T	3.18212e-06	-1.13299e-10	-1.2107	8.7849e-06	-1.13299e-10	-1.29308
69694473	chr2:69694473:G:A	3.01711e-06	-1.13299e-10	-1.26395	8.34698e-06	-1.13299e-10	-1.34421
69694712	chr2:69694712:T:G	3.08067e-05	-0.750439	1.80992	5.84932e-05	-1.35003	1.95283
69695100	chr2:69695100:C:T	4.98778e-06	-1.13299e-10	-0.761259	1.40821e-05	-1.13299e-10	-0.821209
69696251	chr2:69696251:C:T	2.89274e-05	-0.825703	1.82224	5.6622e-05	-1.38826	1.95854
69696327	chr2:69696327:T:C	2.31046e-06	-1.5308	-3.69445e-10	8.01808e-06	-1.38441	-3.69445e-10
69696361	chr2:69696361:C:A	4.7861e-05	-0.879213	2.37926	9.17922e-05	-1.41561	2.46902
69696636	chr2:69696636:C:T	7.8466e-06	-1.04744	0.739271	1.07295e-05	-1.49502	0.401899
69696774	chr2:69696774:T:C	2.74792e-06	-1.13299e-10	-1.35741	8.07891e-06	-1.13299e-10	-1.37686
69697025	chr2:69697025:C:T	4.54542e-05	-0.920815	2.36927	8.91692e-05	-1.43522	2.45965
69697103	chr2:69697103:G:T	3.12201e-06	-1.13299e-10	-1.22977	8.52447e-06	-1.13299e-10	-1.32317
69697163	chr2:69697163:C:T	3.11348e-06	-1.13299e-10	-1.23251	8.51029e-06	-1.13299e-10	-1.32484
69698638	chr2:69698638:G:A	3.15762e-06	-1.13299e-10	-1.21843	8.58442e-06	-1.13299e-10	-1.31616
69698643	chr2:69698643:G:A	2.76193e-06	-1.13299e-10	-1.35232	8.09175e-06	-1.13299e-10	-1.37527
69699250	chr2:69699250:C:T	3.14987e-06	-1.13299e-10	-1.22089	8.57155e-06	-1.13299e-10	-1.31766
69700372	chr2:69700372:G:A	4.83655e-06	-1.13299e-10	-0.792049	1.19974e-05	-1.13299e-10	-0.981423
69700621	chr2:69700621:T:C	5.55678e-05	-0.855002	2.50436	0.000105449	-1.40443	2.59654
69701141	chr2:69701141:T:C	7.55622e-05	3.17944	-1.22274	1.94188e-06	-1.50064	-1.30181
69701276	chr2:69701276:G:T	2.70708e-06	-1.13299e-10	-1.37238	8.437e-06	-1.13299e-10	-1.33349
69701325	chr2:69701325:T:C	3.28033e-05	-1.13299e-10	1.12228	7.3056e-05	-1.13299e-10	0.825113
69701386	chr2:69701386:C:T	1.75359e-05	-0.453122	0.94912	3.54285e-05	-1.06447	1.16588
69701621	chr2:69701621:G:A	3.36888e-06	-1.13299e-10	-1.15367	1.0495e-05	-1.13299e-10	-1.11521
69701793	chr2:69701793:C:T	7.73467e-06	-0.475011	0.152473	8.07402e-06	-1.11764	-0.259818
69701868	chr2:69701868:G:A	8.75615e-06	-0.3041	0.105606	8.66315e-06	-1.00894	-0.298097
69702588	chr2:69702588:C:T	1.57131e-05	-0.143877	0.53012	1.43441e-05	-0.901465	0.0986938
69703021	chr2:69703021:G:A	3.49615e-06	-1.13299e-10	-1.11659	1.10287e-05	-1.13299e-10	-1.06561
69703095	chr2:69703095:C:T	1.81672e-05	-0.0414838	0.572852	1.59336e-05	-0.830449	0.132767
69703437	chr2:69703437:G:C	2.94605e-05	-0.479065	1.49387	5.98708e-05	-1.0885	1.71457
69704034	chr2:69704034:T:C	3.41274e-06	-1.13299e-10	-1.14073	1.07323e-05	-1.13299e-10	-1.09286
69704050	chr2:69704050:G:C	2.27207e-06	-1.54756	-3.69445e-10	8.27565e-06	-1.3528	-3.69445e-10
69704366	chr2:69704366:T:A	1.08364e-05	-1.13299e-10	0.0146586	2.54056e-05	-1.13299e-10	-0.231143
69704449	chr2:69704449:T:C	1.11622e-05	-0.292094	0.336382	1.06358e-05	-0.99754	-0.10435
69704605	chr2:69704605:G:A	2.92529e-06	-1.13299e-10	-1.29486	8.27166e-06	-1.13299e-10	-1.35328
69705091	chr2:69705091:G:C	4.15387e-06	-1.13299e-10	-0.944209	1.68034e-05	-1.13299e-10	-0.64453
69705171	chr2:69705171:C:G	2.77499e-06	-1.13299e-10	-1.3476	8.73433e-06	-1.13299e-10	-1.29885
69705287	chr2:69705287:T:C	2.71187e-06	-1.13299e-10	-1.37061	8.41737e-06	-1.13299e-10	-1.33582
69705644	chr2:69705644:AC:A	3.40642e-06	-1.13299e-10	-1.14259	1.07103e-05	-1.13299e-10	-1.0949
69705835	chr2:69705835:G:A	1.06852e-05	-1.13299e-10	0.000610392	2.4605e-05	-1.13299e-10	-0.263163
69705910	chr2:69705910:T:G	3.40213e-06	-1.13299e-10	-1.14385	1.06959e-05	-1.13299e-10	-1.09626
69705915	chr2:69705915:G:A	2.53018e-06	-1.43996	-3.69445e-10	6.76745e-06	-1.55399	-3.69445e-10
69705974	chr2:69705974:T:A	2.70719e-06	-1.13299e-10	-1.37234	8.07148e-06	-1.13299e-10	-1.37778
69706160	chr2:69706160:T:C	3.10287e-06	-1.13299e-10	-1.23592	9.66263e-06	-1.13299e-10	-1.19785
69706370	chr2:69706370:A:G	2.01452e-05	-0.205892	0.840608	1.36856e-05	-0.983139	0.133374
69706425	chr2:69706425:C:T	2.69573e-06	-1.13299e-10	-1.37658	8.09778e-06	-1.13299e-10	-1.37452
69706499	chr2:69706499:G:A	1.18028e-05	-0.455789	0.555878	9.79562e-06	-1.1153	-0.0688782
69706733	chr2:69706733:G:T	2.70037e-06	-1.13299e-10	-1.37486	8.0818e-06	-1.13299e-10	-1.3765
69707212	chr2:69707212:A:G	2.8559e-05	-0.479916	1.46364	5.7957e-05	-1.08961	1.6832
69707829	chr2:69707829:G:A	3.27668e-06	-1.13299e-10	-1.18142	1.21017e-05	-1.13299e-10	-0.972765
69708417	chr2:69708417:G:A	2.69147e-06	-1.13299e-10	-1.37816	8.09982e-06	-1.13299e-10	-1.37427
69708451	chr2:69708451:C:G	3.73632e-06	-1.13299e-10	-1.05015	1.17952e-05	-1.13299e-10	-0.998421
69708465	chr2:69708465:T:C	1.929e-06	-1.00453	-0.706712	6.73892e-06	-0.912555	-0.645659
69708480	chr2:69708480:G:A	3.14475e-06	-1.13299e-10	-1.22252	1.04318e-05	-1.13299e-10	-1.12125
69708488	chr2:69708488:G:A	2.77469e-06	-1.13299e-10	-1.34771	8.74896e-06	-1.13299e-10	-1.29718
69708860	chr2:69708860:T:C	4.22408e-05	-1.13299e-10	1.37514	7.10992e-05	-1.13299e-10	0.797963
69708946	chr2:69708946:TA:T	3.02489e-06	-1.13299e-10	-1.26138	9.39036e-06	-1.13299e-10	-1.22643
69708998	chr2:69708998:A:G	2.07097e-05	-1.13299e-10	0.66235	3.03852e-05	-1.13299e-10	-0.0521579
69709226	chr2:69709226:TA:T	3.29068e-06	0.0738046	-1.25096	2.7312e-06	-1.08618	-1.3752
69709503	chr2:69709503:C:T	0.000280631	0.0160852	3.25271	0.000144509	-0.788935	2.29616
69709600	chr2:69709600:C:T	2.78979e-06	-1.13299e-10	-1.34228	8.25369e-06	-1.13299e-10	-1.35545
69709615	chr2:69709615:A:G	4.52933e-06	-1.13299e-10	-0.857675	1.37789e-05	-1.13299e-10	-0.842975
69709950	chr2:69709950:A:T	2.78832e-06	-1.13299e-10	-1.34281	8.23671e-06	-1.13299e-10	-1.35751
69709997	chr2:69709997:T:C	2.84326e-06	-1.13299e-10	-1.3233	8.38288e-06	-1.13299e-10	-1.33992
69710206	chr2:69710206:T:G	4.41555e-06	-1.13299e-10	-0.883118	1.34408e-05	-1.13299e-10	-0.867815
69710237	chr2:69710237:G:A	4.4503e-06	-1.13299e-10	-0.875278	1.35094e-05	-1.13299e-10	-0.862726
69710264	chr2:69710264:T:C	4.58859e-06	-1.13299e-10	-0.844677	1.39319e-05	-1.13299e-10	-0.831931
69710265	chr2:69710265:G:A	2.8014e-06	-1.13299e-10	-1.33813	8.86563e-06	-1.13299e-10	-1.28393
69710515	chr2:69710515:CTCTG:C	1.47802e-05	-1.13299e-10	0.325035	2.30785e-05	-1.13299e-10	-0.32721
69710794	chr2:69710794:G:A	1.74506e-06	-1.01759	-0.793866	6.05352e-06	-0.92652	-0.738952
69710862	chr2:69710862:T:C	4.78635e-06	-1.13299e-10	-0.802481	1.454e-05	-1.13299e-10	-0.789211
69711056	chr2:69711056:G:A	5.74704e-06	-1.13299e-10	-0.619565	2.5026e-05	-1.13299e-10	-0.246198
69711097	chr2:69711097:G:A	2.95294e-05	-1.13299e-10	1.01714	4.07159e-05	-1.13299e-10	0.240506
69711100	chr2:69711100:T:C	4.78825e-06	-1.13299e-10	-0.802084	1.45876e-05	-1.13299e-10	-0.785942
69711639	chr2:69711639:G:A	1.0444e-06	-0.94639	-1.37841	2.02097e-06	-1.38411	-1.37843
69712457	chr2:69712457:T:C	4.08963e-06	-1.13299e-10	-0.959796	1.24197e-05	-1.13299e-10	-0.946831
69712507	chr2:69712507:C:T	2.79009e-05	-0.539308	1.49972	5.78932e-05	-1.12782	1.72031
69712520	chr2:69712520:A:G	4.0416e-06	-1.13299e-10	-0.971608	1.22722e-05	-1.13299e-10	-0.958779
69712641	chr2:69712641:C:T	3.0269e-06	-1.13299e-10	-1.26071	9.39716e-06	-1.13299e-10	-1.22571
69712708	chr2:69712708:C:T	2.75445e-06	-1.13299e-10	-1.35503	8.12911e-06	-1.13299e-10	-1.37066
69712823	chr2:69712823:T:G	4.04614e-06	-1.13299e-10	-0.970487	1.22872e-05	-1.13299e-10	-0.957557
69712834	chr2:69712834:G:C	1.36323e-05	-0.400385	0.644575	1.09035e-05	-1.07891	0.0018849
69713226	chr2:69713226:G:A	3.02638e-06	-1.13299e-10	-1.26088	9.39528e-06	-1.13299e-10	-1.22591
69713374	chr2:69713374:T:C	2.80453e-06	-1.13299e-10	-1.33701	8.28908e-06	-1.13299e-10	-1.35117
69713509	chr2:69713509:C:T	6.106e-06	-1.13299e-10	-0.558979	1.59651e-05	-1.13299e-10	-0.695709
69713648	chr2:69713648:G:A	7.77126e-07	-1.40418	-1.21622	2.23584e-06	-1.57556	-1.08593
69714092	chr2:69714092:C:G	3.19422e-05	-0.403693	1.49937	6.35097e-05	-1.03473	1.71981
69714155	chr2:69714155:C:T	8.00643e-07	-1.387	-1.20359	2.27593e-06	-1.57522	-1.0685
69714353	chr2:69714353:T:C	2.24167e-05	-0.452735	1.19429	1.67091e-05	-1.12287	0.472711
69714540	chr2:69714540:G:A	4.11389e-06	-1.13299e-10	-0.953882	1.24827e-05	-1.13299e-10	-0.941768
69714699	chr2:69714699:G:A	5.3631e-06	-0.688709	-3.69445e-10	6.85896e-06	-1.54056	-3.69445e-10
69714879	chr2:69714879:A:C	4.14428e-06	-1.13299e-10	-0.946522	1.25963e-05	-1.13299e-10	-0.932706
69715141	chr2:69715141:T:C	2.37566e-06	-1.50298	-3.69445e-10	8.53171e-06	-1.32232	-3.69445e-10
69715407	chr2:69715407:C:A	4.307e-06	-1.13299e-10	-0.908008	1.30747e-05	-1.13299e-10	-0.895434
69715731	chr2:69715731:G:C	1.34988e-06	-0.728412	-1.33982	2.39687e-06	-1.26018	-1.33177
69716163	chr2:69716163:GAGTA:G	1.00082e-05	-1.13299e-10	-0.064844	2.366e-05	-1.13299e-10	-0.302328
69716215	chr2:69716215:C:T	2.69087e-06	-1.13299e-10	-1.37839	8.08627e-06	-1.13299e-10	-1.37594
69716420	chr2:69716420:C:T	4.1305e-06	-1.13299e-10	-0.949852	1.25639e-05	-1.13299e-10	-0.935283
69716534	chr2:69716534:C:T	6.0638e-06	-1.13299e-10	-0.565914	1.50778e-05	-1.13299e-10	-0.752889
69716649	chr2:69716649:G:A	2.32154e-05	-1.13299e-10	0.776566	3.34345e-05	-1.13299e-10	0.0434752
69716668	chr2:69716668:G:A	4.09472e-06	-1.13299e-10	-0.958552	1.24548e-05	-1.13299e-10	-0.944004
69716674	chr2:69716674:C:T	2.70686e-05	-1.13299e-10	0.930123	3.7887e-05	-1.13299e-10	0.168496
69716722	chr2:69716722:T:C	4.17885e-06	-0.938213	-3.69445e-10	1.0141e-05	-1.14952	-3.69445e-10
69716734	chr2:69716734:C:T	2.5859e-05	-1.13299e-10	0.884409	3.97787e-05	-1.13299e-10	0.217219
69716931	chr2:69716931:T:C	2.71646e-06	-1.13299e-10	-1.36892	8.07451e-06	-1.13299e-10	-1.3774
69716960	chr2:69716960:G:A	2.7477e-06	-1.13299e-10	-1.35749	8.10153e-06	-1.13299e-10	-1.37406
69717028	chr2:69717028:A:G	4.81787e-06	-0.626978	-0.16894	4.41531e-06	-1.29684	-0.684196
69717276	chr2:69717276:T:C	3.57326e-06	-1.13299e-10	-1.09477	1.13206e-05	-1.13299e-10	-1.03949
69717369	chr2:69717369:C:T	2.79095e-06	-1.13299e-10	-1.34187	8.62247e-06	-1.13299e-10	-1.31174
69717593	chr2:69717593:C:T	4.66721e-06	-1.13299e-10	-0.827688	1.5518e-05	-1.13299e-10	-0.724111
69717599	chr2:69717599:T:C	5.80258e-06	-1.13299e-10	-0.609947	2.09706e-05	-1.13299e-10	-0.422992
69717616	chr2:69717616:G:A	2.78507e-06	-1.13299e-10	-1.34398	8.82641e-06	-1.13299e-10	-1.28836
69717859	chr2:69717859:C:T	4.15755e-06	-1.13299e-10	-0.943324	1.15746e-05	-1.13299e-10	-1.0173
69717886	chr2:69717886:C:T	3.34218e-06	-1.16163	-3.69445e-10	7.96255e-06	-1.39136	-3.69445e-10
69717958	chr2:69717958:G:C	2.81194e-06	-1.13299e-10	-1.33437	8.23782e-06	-1.13299e-10	-1.35738
69717983	chr2:69717983:T:C	3.18261e-06	-1.13299e-10	-1.21055	1.02045e-05	-1.13299e-10	-1.14328
69718641	chr2:69718641:T:G	3.46162e-06	-1.13299e-10	-1.12651	9.81767e-06	-1.13299e-10	-1.18193
69718679	chr2:69718679:A:G	4.57304e-06	-1.13299e-10	-0.848072	1.5261e-05	-1.13299e-10	-0.74081
69718816	chr2:69718816:GCACACATGCA:G	3.61891e-06	-1.13299e-10	-1.08208	1.02108e-05	-1.13299e-10	-1.14267
69718936	chr2:69718936:A:G	3.73719e-06	-1.13299e-10	-1.04992	1.46094e-05	-1.13299e-10	-0.784451
69718995	chr2:69718995:G:T	1.81802e-05	0.100469	0.431612	1.36413e-05	-1.0738	0.220796
69719461	chr2:69719461:A:G	3.48808e-06	-1.13299e-10	-1.1189	9.88504e-06	-1.13299e-10	-1.17509
69719462	chr2:69719462:C:T	3.97392e-06	-1.13299e-10	-0.988497	1.66735e-05	-1.13299e-10	-0.652291
69719517	chr2:69719517:G:A	8.44153e-07	-1.39662	-1.14105	3.42492e-06	-1.28991	-0.945127
69719538	chr2:69719538:T:C	6.11737e-05	2.82429	-1.07883	8.48958e-06	0.0510171	-1.37829
69720021	chr2:69720021:G:T	2.95883e-06	-1.13299e-10	-1.28345	9.34207e-06	-1.13299e-10	-1.23159
69720040	chr2:69720040:G:C	8.51933e-07	-1.41603	-1.11247	3.47051e-06	-1.31442	-0.907388
69720422	chr2:69720422:G:A	7.68318e-07	-1.45691	-1.17489	3.0224e-06	-1.36809	-0.991972
69721133	chr2:69721133:C:G	2.69889e-06	-1.13299e-10	-1.37541	8.6639e-06	-1.13299e-10	-1.30695
69721450	chr2:69721450:G:A	2.89003e-06	-1.13299e-10	-1.30698	9.07057e-06	-1.13299e-10	-1.26108
69721586	chr2:69721586:A:G	4.28935e-06	-1.13299e-10	-0.912114	1.39913e-05	-1.13299e-10	-0.82768
69721597	chr2:69721597:A:G	0.0455714	8.22987	0.128917	2.42695e-06	-1.24936	-1.33012
69721894	chr2:69721894:G:A	2.8746e-06	-1.13299e-10	-1.31234	8.2112e-06	-1.13299e-10	-1.36061
69722184	chr2:69722184:T:C	2.69831e-06	-1.13299e-10	-1.37562	8.28401e-06	-1.13299e-10	-1.35179
69722329	chr2:69722329:G:A	3.4335e-06	-1.13299e-10	-1.13467	9.74748e-06	-1.13299e-10	-1.1891
69722738	chr2:69722738:A:C	4.12502e-06	-1.13299e-10	-0.951179	1.37679e-05	-1.13299e-10	-0.843771
69723176	chr2:69723176:G:A	6.67995e-05	2.38027	-0.546824	1.94778e-05	0.295591	-0.792427
69723353	chr2:69723353:T:C	2.69455e-06	-1.13299e-10	-1.37702	8.09305e-06	-1.13299e-10	-1.37511
69723710	chr2:69723710:T:A	3.88129e-06	-1.13299e-10	-1.01208	1.28612e-05	-1.13299e-10	-0.911894
69723711	chr2:69723711:A:T	3.75823e-06	-1.13299e-10	-1.0443	1.24012e-05	-1.13299e-10	-0.948316
69723717	chr2:69723717:T:C	3.78386e-06	-1.13299e-10	-1.0375	1.24968e-05	-1.13299e-10	-0.940644
69723725	chr2:69723725:C:T	3.88067e-06	-1.13299e-10	-1.01224	1.28588e-05	-1.13299e-10	-0.912084
69724452	chr2:69724452:A:T	2.98238e-06	-1.13299e-10	-1.27553	9.64911e-06	-1.13299e-10	-1.19925
69724469	chr2:69724469:A:G	5.28906e-06	-1.13299e-10	-0.702609	2.28649e-05	-1.13299e-10	-0.33651
69724878	chr2:69724878:T:TGA	1.85738e-06	-0.38026	-1.36882	2.05969e-06	-1.36756	-1.376
69724974	chr2:69724974:A:G	2.70403e-06	-1.13299e-10	-1.37351	8.83264e-06	-1.13299e-10	-1.28766
69725150	chr2:69725150:G:T	3.69973e-06	-1.13299e-10	-1.05999	1.21816e-05	-1.13299e-10	-0.966183
69725277	chr2:69725277:C:T	2.88457e-06	-1.13299e-10	-1.30887	8.18921e-06	-1.13299e-10	-1.3633
69725571	chr2:69725571:C:T	0.000135311	2.30028	0.23904	2.92986e-05	0.113151	-0.201724
69725989	chr2:69725989:A:G	4.29963e-06	-1.13299e-10	-0.909722	1.40299e-05	-1.13299e-10	-0.824924
69726488	chr2:69726488:G:A	9.7538e-06	-0.0905926	-3.69445e-10	1.93033e-05	-0.505835	-3.69445e-10
69726808	chr2:69726808:T:A	3.61311e-06	-1.13299e-10	-1.08368	1.00767e-05	-1.13299e-10	-1.15589
69726863	chr2:69726863:G:T	3.09354e-06	-1.13299e-10	-1.23894	1.00051e-05	-1.13299e-10	-1.16302
69726942	chr2:69726942:G:C	3.69105e-06	-1.13299e-10	-1.06234	1.02658e-05	-1.13299e-10	-1.1373
69727149	chr2:69727149:T:C	6.39225e-07	-1.5348	-1.28094	2.20738e-06	-1.48383	-1.19048
69727181	chr2:69727181:A:G	2.56122e-05	1.84466	-0.969843	8.78114e-06	-0.170821	-1.12269
69727207	chr2:69727207:C:T	4.54227e-06	-0.854823	-3.69445e-10	1.04003e-05	-1.12428	-3.69445e-10
69727255	chr2:69727255:G:A	1.35724e-06	-0.742882	-1.31992	2.63392e-06	-1.12773	-1.3699
69727296	chr2:69727296:C:T	6.43372e-07	-1.56315	-1.24613	2.19945e-06	-1.53179	-1.14611
69728082	chr2:69728082:A:G	2.90785e-06	-1.13299e-10	-1.30084	1.0292e-05	-1.13299e-10	-1.13475
69728628	chr2:69728628:T:G	1.3774e-06	-0.901975	-1.14608	2.6015e-06	-1.17267	-1.33735
69729202	chr2:69729202:C:A	2.92279e-06	-1.13299e-10	-1.29571	1.03831e-05	-1.13299e-10	-1.12593
69729254	chr2:69729254:T:C	2.90557e-06	-1.13299e-10	-1.30162	1.02863e-05	-1.13299e-10	-1.1353
69729273	chr2:69729273:CA:C	2.6934e-06	-1.13299e-10	-1.37744	8.48762e-06	-1.13299e-10	-1.3275
69729286	chr2:69729286:A:G	2.84901e-06	-1.13299e-10	-1.32128	8.82063e-06	-1.13299e-10	-1.28902
69729296	chr2:69729296:T:G	8.35184e-06	-1.13299e-10	-0.245768	1.3122e-05	-1.13299e-10	-0.89182
69729312	chr2:69729312:G:C	8.81807e-06	-1.13299e-10	-0.191447	1.36014e-05	-1.13299e-10	-0.855941
69729589	chr2:69729589:C:T	0.212117	8.20055	1.69609	3.23462e-06	-1.32533	-0.966865
69729763	chr2:69729763:A:ATTAAAG	2.69516e-06	-1.13299e-10	-1.37679	8.45354e-06	-1.13299e-10	-1.33153
69729941	chr2:69729941:G:A	3.56309e-06	-1.13299e-10	-1.09762	1.0001e-05	-1.13299e-10	-1.16343
69730074	chr2:69730074:A:T	2.69614e-06	-1.13299e-10	-1.37643	8.43815e-06	-1.13299e-10	-1.33335
69730080	chr2:69730080:A:C	1.29117e-06	-0.83621	-1.27649	2.8932e-06	-1.02803	-1.37572
69730481	chr2:69730481:G:A	2.85072e-06	-1.13299e-10	-1.32068	9.91333e-06	-1.13299e-10	-1.17223
69730904	chr2:69730904:T:C	2.79495e-06	-1.13299e-10	-1.34044	8.61914e-06	-1.13299e-10	-1.31213
69730998	chr2:69730998:AAGTGCTGGCCCTGAGG:A	3.00663e-06	-1.13299e-10	-1.26743	8.59558e-06	-1.13299e-10	-1.31486
69731044	chr2:69731044:G:A	2.74025e-06	-1.13299e-10	-1.3602	8.06983e-06	-1.13299e-10	-1.37798
69731156	chr2:69731156:A:G	2.86501e-06	-1.13299e-10	-1.31568	9.14086e-06	-1.13299e-10	-1.25336
69731314	chr2:69731314:A:G	1.74032e-06	-0.490811	-1.32337	2.86083e-06	-1.0561	-1.3589
69731532	chr2:69731532:G:A	2.83432e-06	-1.13299e-10	-1.32645	9.80471e-06	-1.13299e-10	-1.18325
69731704	chr2:69731704:A:C	3.06452e-06	-1.13299e-10	-1.24836	9.89221e-06	-1.13299e-10	-1.17436
69731732	chr2:69731732:T:A	0.180256	8.09657	1.63732	3.14291e-06	-1.33995	-0.981013
69731812	chr2:69731812:G:C	1.40627e-06	-0.756942	-1.27037	2.71472e-06	-1.09249	-1.37494
69731901	chr2:69731901:G:A	3.64126e-06	-1.13299e-10	-1.07592	1.01932e-05	-1.13299e-10	-1.14439
69732046	chr2:69732046:T:A	3.34662e-06	-1.1603	-3.69445e-10	6.78544e-06	-1.55133	-3.69445e-10
69732343	chr2:69732343:C:T	2.93152e-06	-1.13299e-10	-1.29273	9.39572e-06	-1.13299e-10	-1.22586
69732367	chr2:69732367:C:T	3.59231e-06	-1.13299e-10	-1.08945	1.00666e-05	-1.13299e-10	-1.15689
69732409	chr2:69732409:A:G	3.53603e-06	-1.13299e-10	-1.10525	9.937e-06	-1.13299e-10	-1.16985
69732585	chr2:69732585:C:G	3.03199e-06	-1.13299e-10	-1.25903	9.75732e-06	-1.13299e-10	-1.18809
69732588	chr2:69732588:G:A	2.80772e-06	-1.13299e-10	-1.33588	8.64076e-06	-1.13299e-10	-1.30962
69732830	chr2:69732830:T:G	3.71998e-06	-1.13299e-10	-1.05453	1.03613e-05	-1.13299e-10	-1.12803
69732901	chr2:69732901:G:T	3.57246e-06	-1.13299e-10	-1.095	1.00239e-05	-1.13299e-10	-1.16114
69733266	chr2:69733266:A:G	3.56563e-06	-1.13299e-10	-1.09691	1.00072e-05	-1.13299e-10	-1.16281
69733560	chr2:69733560:A:G	3.78593e-06	-1.13299e-10	-1.03696	1.05231e-05	-1.13299e-10	-1.11254
69733580	chr2:69733580:C:A	3.64826e-06	-1.13299e-10	-1.074	1.0285e-05	-1.13299e-10	-1.13543
69733708	chr2:69733708:T:C	2.6963e-06	-1.13299e-10	-1.37637	8.28226e-06	-1.13299e-10	-1.352
69734044	chr2:69734044:C:T	5.78807e-07	-1.53712	-1.37792	2.01912e-06	-1.46139	-1.30206
69734067	chr2:69734067:G:T	2.69141e-06	-1.13299e-10	-1.37819	8.39308e-06	-1.13299e-10	-1.33871
69734343	chr2:69734343:G:A	3.27034e-06	-1.13299e-10	-1.18336	9.28483e-06	-1.13299e-10	-1.23773
69734380	chr2:69734380:G:C	1.30354e-06	-0.872328	-1.23084	3.24065e-06	-0.937287	-1.35305
69734715	chr2:69734715:T:C	1.534e-06	-0.644031	-1.29634	2.48708e-06	-1.19516	-1.35984
69734783	chr2:69734783:C:G	3.76292e-06	-1.13299e-10	-1.04305	1.04671e-05	-1.13299e-10	-1.11787
69734960	chr2:69734960:G:C	1.42997e-06	-0.843068	-1.16753	3.01411e-06	-0.985337	-1.37747
69735008	chr2:69735008:C:G	1.31829e-06	-0.844964	-1.24695	3.18455e-06	-0.962697	-1.3451
69735302	chr2:69735302:A:G	2.7859e-06	-1.13299e-10	-1.34368	8.57888e-06	-1.13299e-10	-1.31681
69735313	chr2:69735313:T:C	2.6973e-06	-1.13299e-10	-1.376	8.1209e-06	-1.13299e-10	-1.37167
69735367	chr2:69735367:C:T	1.2964e-06	-0.842225	-1.26643	3.03058e-06	-0.98751	-1.36985
69735448	chr2:69735448:A:G	2.80299e-06	-1.13299e-10	-1.33756	8.22652e-06	-1.13299e-10	-1.35875
69735595	chr2:69735595:T:C	2.81093e-06	-1.13299e-10	-1.33473	8.20293e-06	-1.13299e-10	-1.36162
69735661	chr2:69735661:G:A	1.55317e-06	-0.82836	-1.09959	3.05782e-06	-1.02797	-1.32044
69735722	chr2:69735722:C:T	3.77895e-06	-1.13299e-10	-1.0388	1.06191e-05	-1.13299e-10	-1.10345
69735769	chr2:69735769:A:G	1.52263e-06	-0.640573	-1.30724	2.61038e-06	-1.15786	-1.34876
69735814	chr2:69735814:A:T	2.69198e-06	-1.13299e-10	-1.37797	8.23526e-06	-1.13299e-10	-1.35769
69735840	chr2:69735840:G:C	3.80707e-06	-1.13299e-10	-1.03139	1.05749e-05	-1.13299e-10	-1.10763
69735914	chr2:69735914:A:G	1.61378e-06	-0.765581	-1.12409	2.86593e-06	-1.08195	-1.33127
69736315	chr2:69736315:A:G	1.25835e-06	-0.886443	-1.252	3.32048e-06	-0.923403	-1.3426
69736359	chr2:69736359:T:C	2.69263e-06	-1.13299e-10	-1.37773	8.18735e-06	-1.13299e-10	-1.36352
69736523	chr2:69736523:T:C	1.41818e-06	-0.749568	-1.26931	2.70378e-06	-1.09667	-1.37479
69736967	chr2:69736967:AATTTT:A	2.94497e-06	-1.13299e-10	-1.28815	1.05147e-05	-1.13299e-10	-1.11333
69737058	chr2:69737058:C:CA	1.4023e-06	-0.85136	-1.17878	3.13421e-06	-0.955957	-1.36778
69737059	chr2:69737059:T:A	1.39201e-06	-0.8405	-1.197	3.11786e-06	-0.965925	-1.36304
69737066	chr2:69737066:GTGC:G	1.39648e-06	-0.854365	-1.17993	3.14426e-06	-0.953024	-1.36751
69737101	chr2:69737101:C:T	5.34925e-06	-1.13299e-10	-0.691294	1.81052e-05	-1.13299e-10	-0.569915
69737217	chr2:69737217:T:G	2.91078e-06	-1.13299e-10	-1.29983	9.34051e-06	-1.13299e-10	-1.23175
69738174	chr2:69738174:G:C	2.82711e-06	-1.13299e-10	-1.32899	8.12036e-06	-1.13299e-10	-1.37174
69738325	chr2:69738325:C:G	1.4938e-05	-1.13299e-10	0.335655	3.57739e-05	-1.13299e-10	0.111107
69738656	chr2:69738656:G:A	3.41956e-06	-1.13874	-3.69445e-10	1.34739e-05	-0.865357	-3.69445e-10
69739157	chr2:69739157:C:T	1.13825e-06	-0.873337	-1.36542	3.49177e-06	-0.944006	-1.2717
69739249	chr2:69739249:C:T	2.84458e-06	-1.13299e-10	-1.32284	8.08342e-06	-1.13299e-10	-1.3763
69739386	chr2:69739386:T:A	1.17702e-06	-0.847339	-1.35793	3.34038e-06	-0.969003	-1.29103
69739599	chr2:69739599:G:A	0.0890922	8.4436	0.585573	2.57406e-06	-1.27327	-1.24736
69739752	chr2:69739752:T:A	3.31568e-06	-1.13299e-10	-1.16959	1.03559e-05	-1.13299e-10	-1.12856
69740123	chr2:69740123:A:G	1.06267e-06	-0.995272	-1.31219	2.14658e-06	-1.35118	-1.35106
69740333	chr2:69740333:T:C	2.83555e-06	-1.13299e-10	-1.32601	8.0786e-06	-1.13299e-10	-1.37689
69740594	chr2:69740594:A:G	0.10775	8.23047	0.988854	2.81108e-06	-1.3171	-1.11544
69741071	chr2:69741071:G:A	2.94092e-06	-1.13299e-10	-1.28953	9.20312e-06	-1.13299e-10	-1.24657
69741136	chr2:69741136:C:T	2.82774e-06	-1.13299e-10	-1.32877	8.12093e-06	-1.13299e-10	-1.37167
69741355	chr2:69741355:G:A	3.0709e-06	-1.13299e-10	-1.24628	9.91506e-06	-1.13299e-10	-1.17206
69741743	chr2:69741743:T:C	4.79955e-06	-1.13299e-10	-0.799727	1.28975e-05	-1.13299e-10	-0.909078
69742001	chr2:69742001:G:A	2.96219e-06	-1.13299e-10	-1.28232	8.25133e-06	-1.13299e-10	-1.35574
69742247	chr2:69742247:C:T	3.72496e-06	-1.13299e-10	-1.05319	1.04793e-05	-1.13299e-10	-1.11671
69742877	chr2:69742877:A:C	3.72129e-06	-1.13299e-10	-1.05418	1.04698e-05	-1.13299e-10	-1.11762
69743111	chr2:69743111:T:G	4.32702e-06	-1.13299e-10	-0.903372	9.483e-06	-1.13299e-10	-1.21661
69743178	chr2:69743178:G:C	2.79522e-05	1.99284	-1.03059	9.24646e-06	-0.0716743	-1.1702
69743270	chr2:69743270:C:T	2.85958e-06	-1.13299e-10	-1.31758	8.09174e-06	-1.13299e-10	-1.37527
69743432	chr2:69743432:G:T	2.74353e-06	-1.13299e-10	-1.359	8.07072e-06	-1.13299e-10	-1.37787
69743517	chr2:69743517:G:A	2.779e-06	-1.13299e-10	-1.34616	9.41541e-06	-1.13299e-10	-1.22376
69743687	chr2:69743687:T:A	3.07317e-06	-1.13299e-10	-1.24554	9.92392e-06	-1.13299e-10	-1.17116
69744282	chr2:69744282:G:A	2.89743e-06	-1.13299e-10	-1.30443	8.28669e-06	-1.13299e-10	-1.35146
69744297	chr2:69744297:G:A	1.23118e-06	-0.896477	-1.2638	3.05506e-06	-0.975692	-1.37362
69744332	chr2:69744332:A:T	2.92099e-06	-1.13299e-10	-1.29633	8.14147e-06	-1.13299e-10	-1.36914
69744852	chr2:69744852:C:T	1.7698e-06	-0.458203	-1.33918	2.91351e-06	-1.02909	-1.36767
69744971	chr2:69744971:T:C	2.848e-06	-1.13299e-10	-1.32163	8.08465e-06	-1.13299e-10	-1.37615
69745206	chr2:69745206:C:A	2.75772e-06	-1.13299e-10	-1.35385	9.25248e-06	-1.13299e-10	-1.24122
69745572	chr2:69745572:T:C	1.35053e-06	-0.813956	-1.2538	2.84541e-06	-1.04907	-1.37133
69746261	chr2:69746261:C:T	1.49017e-06	-0.620723	-1.34863	2.5874e-06	-1.14271	-1.37275
69746605	chr2:69746605:G:A	1.23192e-06	-1.05912	-1.10056	3.71475e-06	-0.796014	-1.35779
69746944	chr2:69746944:G:A	1.21234e-06	-1.52531	-0.650389	3.84861e-06	-1.34834	-0.770061
69746946	chr2:69746946:C:A	2.71006e-06	-1.13299e-10	-1.37128	8.82901e-06	-1.13299e-10	-1.28807
69747741	chr2:69747741:C:A	1.46062e-06	-1.04386	-0.945531	3.31506e-06	-1.05575	-1.21189
69747868	chr2:69747868:C:T	1.41756e-06	-1.05564	-0.963674	3.31598e-06	-1.04412	-1.22324
69748146	chr2:69748146:C:T	2.89037e-06	-1.13299e-10	-1.30687	8.26114e-06	-1.13299e-10	-1.35455
69748166	chr2:69748166:G:C	6.4472e-07	-1.43766	-1.36953	2.52439e-06	-1.16759	-1.37252
69748210	chr2:69748210:C:G	6.86381e-07	-1.46034	-1.28423	2.53095e-06	-1.22851	-1.30901
69748473	chr2:69748473:A:G	6.4089e-06	-0.510563	-3.69445e-10	1.33233e-05	-0.876601	-3.69445e-10
69748491	chr2:69748491:T:C	6.29087e-07	-1.46369	-1.36805	2.40918e-06	-1.21318	-1.37365
69748550	chr2:69748550:C:T	6.50198e-07	-1.42336	-1.37536	2.60594e-06	-1.14326	-1.36506
69748687	chr2:69748687:G:A	1.5044e-06	-1.08088	-0.878977	3.53375e-06	-0.867092	-1.33666
69748893	chr2:69748893:TG:T	2.73604e-06	-1.13299e-10	-1.36174	8.10226e-06	-1.13299e-10	-1.37397
69748905	chr2:69748905:G:A	1.83049e-06	-0.385467	-1.3782	3.0472e-06	-0.97472	-1.37717
69749020	chr2:69749020:T:A	2.2264e-06	-1.56786	-3.69445e-10	6.88946e-06	-1.53612	-3.69445e-10
69749044	chr2:69749044:A:G	1.5566e-06	-0.905143	-1.0206	2.96803e-06	-1.19697	-1.18125
69749074	chr2:69749074:A:G	3.08321e-06	-1.13299e-10	-1.24228	8.56061e-06	-1.13299e-10	-1.31894
69749192	chr2:69749192:G:A	3.01318e-06	-1.13299e-10	-1.26525	8.43906e-06	-1.13299e-10	-1.33324
69749252	chr2:69749252:G:T	1.07208e-06	-1.07583	-1.22282	3.34879e-06	-0.879087	-1.37843
69749292	chr2:69749292:C:T	0.0990959	8.54546	0.590137	2.84948e-06	-1.20172	-1.21725
69749415	chr2:69749415:G:T	3.06085e-06	-1.13299e-10	-1.24956	9.94718e-06	-1.13299e-10	-1.16882
69749460	chr2:69749460:T:C	2.63791e-05	1.99925	-1.09493	8.96036e-06	-0.0604457	-1.21286
69749487	chr2:69749487:A:G	2.80382e-06	-1.13299e-10	-1.33727	8.19947e-06	-1.13299e-10	-1.36204
69749529	chr2:69749529:T:C	2.21011e-06	-1.57521	-3.69445e-10	7.03378e-06	-1.51539	-3.69445e-10
69749717	chr2:69749717:A:T	2.82173e-06	-1.13299e-10	-1.3309	8.1535e-06	-1.13299e-10	-1.36767
69749789	chr2:69749789:G:A	8.87525e-07	-1.42286	-1.06471	3.0648e-06	-1.15372	-1.19241
69750119	chr2:69750119:A:T	0.140431	6.69059	2.79363	6.33394e-06	-1.45631	-0.163875
69750453	chr2:69750453:C:T	3.73565e-06	-1.05033	-3.69445e-10	1.50381e-05	-0.755526	-3.69445e-10
69750565	chr2:69750565:G:A	9.8071e-05	2.54679	-0.329346	1.8465e-05	0.273602	-0.823838
69751011	chr2:69751011:C:T	2.69141e-06	-1.13299e-10	-1.37819	8.28825e-06	-1.13299e-10	-1.35127
69751461	chr2:69751461:T:C	2.27659e-06	-1.54557	-3.69445e-10	7.79832e-06	-1.4122	-3.69445e-10
69751703	chr2:69751703:A:C	2.89871e-06	-1.13299e-10	-1.30398	8.27189e-06	-1.13299e-10	-1.35325
69751813	chr2:69751813:G:A	0.00018087	3.39615	-0.566619	1.79815e-06	-1.57517	-1.30419
69752158	chr2:69752158:C:A	7.8355e-05	2.33217	-0.33917	1.59429e-05	0.133404	-0.830503
69752263	chr2:69752263:A:T	0.0155692	6.52142	0.763379	2.55629e-06	-1.47097	-1.05658
69752682	chr2:69752682:T:C	2.88354e-06	-1.13299e-10	-1.30923	8.25517e-06	-1.13299e-10	-1.35527
69752735	chr2:69752735:A:G	4.27369e-06	-1.13299e-10	-0.915772	1.23695e-05	-1.13299e-10	-0.950878
69752808	chr2:69752808:A:G	2.20999e-06	-1.57526	-3.69445e-10	6.8396e-06	-1.54338	-3.69445e-10
69752852	chr2:69752852:C:T	4.66327e-06	-1.13299e-10	-0.828534	1.27437e-05	-1.13299e-10	-0.921077
69753031	chr2:69753031:A:G	2.69569e-06	-1.13299e-10	-1.37659	8.1037e-06	-1.13299e-10	-1.37379
69753042	chr2:69753042:T:G	7.95291e-07	-1.29008	-1.30722	5.89651e-06	-0.632588	-1.05916
69753061	chr2:69753061:C:T	7.99635e-07	-1.27804	-1.31381	5.69285e-06	-0.653698	-1.0732
69753072	chr2:69753072:A:G	3.10923e-06	-1.13299e-10	-1.23388	1.07448e-05	-1.13299e-10	-1.09169
69753164	chr2:69753164:C:G	4.91476e-06	-0.776008	-3.69445e-10	6.65324e-06	-1.57101	-3.69445e-10
69753295	chr2:69753295:A:G	7.23966e-07	-1.38354	-1.30772	4.92205e-06	-0.494704	-1.37768
69753412	chr2:69753412:C:T	4.22709e-06	-1.13299e-10	-0.926736	1.15498e-05	-1.13299e-10	-1.01944
69753474	chr2:69753474:T:C	7.96144e-05	2.00894	-3.69445e-10	0.00011317	1.26278	-3.69445e-10
69753894	chr2:69753894:A:G	0.000157613	3.36551	-0.673618	1.72253e-06	-1.57446	-1.34786
69753970	chr2:69753970:T:C	3.51544e-06	-1.13299e-10	-1.11109	9.91166e-06	-1.13299e-10	-1.1724
69753983	chr2:69753983:G:A	3.22414e-06	-1.19758	-3.69445e-10	7.91326e-06	-1.39757	-3.69445e-10
69754163	chr2:69754163:G:A	8.13226e-07	-1.27993	-1.29507	5.93899e-06	-0.650662	-1.03391
69754376	chr2:69754376:C:A	3.6663e-06	-1.13299e-10	-1.06907	1.06834e-05	-1.13299e-10	-1.09742
69754653	chr2:69754653:A:G	3.10023e-06	-1.13299e-10	-1.23677	1.01213e-05	-1.13299e-10	-1.15147
69754796	chr2:69754796:T:C	2.70989e-06	-1.13299e-10	-1.37134	8.14166e-06	-1.13299e-10	-1.36912
69754959	chr2:69754959:G:A	0.000205402	3.4604	-0.503686	1.81353e-06	-1.57556	-1.29528
69755001	chr2:69755001:T:G	3.06365e-06	-1.13299e-10	-1.24864	9.9957e-06	-1.13299e-10	-1.16396
69755216	chr2:69755216:C:T	1.93314e-05	-1.13299e-10	0.593478	3.5809e-05	-1.13299e-10	0.112087
69755223	chr2:69755223:G:A	2.7454e-06	-1.35832	-3.69445e-10	6.62787e-06	-1.57483	-3.69445e-10
69755801	chr2:69755801:C:T	1.12299e-06	-1.29167	-0.96059	5.38671e-06	-0.976934	-0.805245
69756274	chr2:69756274:G:A	1.12545e-06	-1.24268	-1.00739	5.47972e-06	-0.906251	-0.858807
69756709	chr2:69756709:C:G	2.69978e-06	-1.13299e-10	-1.37508	8.08354e-06	-1.13299e-10	-1.37628
69756978	chr2:69756978:C:T	7.25635e-06	-1.13299e-10	-0.386372	3.3411e-05	-1.13299e-10	0.0427712
69757508	chr2:69757508:C:T	2.70228e-06	-1.13299e-10	-1.37415	8.14296e-06	-1.13299e-10	-1.36896
69757681	chr2:69757681:G:A	3.52422e-06	-1.13299e-10	-1.10859	9.34881e-06	-1.13299e-10	-1.23086
69758303	chr2:69758303:G:A	1.52603e-06	-0.945177	-1.0004	2.78977e-06	-1.10867	-1.33148
69758512	chr2:69758512:C:T	2.3494e-06	-0.247856	-1.26623	2.65762e-06	-1.1631	-1.32558
69758710	chr2:69758710:A:G	3.56398e-06	-1.13299e-10	-1.09737	9.79422e-06	-1.13299e-10	-1.18432
69758737	chr2:69758737:C:T	3.56594e-06	-1.13299e-10	-1.09682	9.79846e-06	-1.13299e-10	-1.18389
69758814	chr2:69758814:G:T	1.05831e-05	-1.13299e-10	-0.00899453	3.48896e-05	-1.13299e-10	0.0860748
69758905	chr2:69758905:C:G	1.36664e-06	-0.841944	-1.21395	2.46417e-06	-1.20162	-1.36264
69759124	chr2:69759124:T:C	1.45917e-06	-0.661603	-1.32878	2.16751e-06	-1.31723	-1.3753
69759496	chr2:69759496:TC:T	5.23589e-06	-0.712712	-3.69445e-10	1.17968e-05	-0.998282	-3.69445e-10
69759679	chr2:69759679:G:C	2.69432e-06	-1.13299e-10	-1.3771	8.37244e-06	-1.13299e-10	-1.34117
69759869	chr2:69759869:A:G	1.486e-06	-0.898994	-1.07317	2.63579e-06	-1.1603	-1.33663
69759960	chr2:69759960:G:A	4.3539e-06	-1.13299e-10	-0.897178	1.21005e-05	-1.13299e-10	-0.972863
69760247	chr2:69760247:T:C	2.88653e-06	-1.13299e-10	-1.3082	8.38998e-06	-1.13299e-10	-1.33907
69760252	chr2:69760252:A:G	1.53103e-06	-0.864605	-1.0777	2.57741e-06	-1.18086	-1.33847
69760608	chr2:69760608:G:A	2.5018e-05	-1.13299e-10	0.851344	3.5582e-05	-1.13299e-10	0.105727
69760991	chr2:69760991:G:A	6.49063e-06	-1.13299e-10	-0.49789	3.01337e-05	-1.13299e-10	-0.0604674
69761541	chr2:69761541:A:G	3.27419e-06	-1.13299e-10	-1.18218	9.28404e-06	-1.13299e-10	-1.23782
69761585	chr2:69761585:T:C	9.15598e-07	-1.0783	-1.37813	3.02307e-06	-1.03675	-1.32309
69761738	chr2:69761738:T:C	2.69079e-06	-1.13299e-10	-1.37842	8.63408e-06	-1.13299e-10	-1.3104
69761746	chr2:69761746:C:T	3.04335e-06	-1.13299e-10	-1.25529	8.5035e-06	-1.13299e-10	-1.32563
69762325	chr2:69762325:G:A	2.62035e-06	-1.40494	-3.69445e-10	1.01189e-05	-1.15171	-3.69445e-10
69763158	chr2:69763158:T:G	4.23489e-05	2.68149	-1.3038	2.46707e-06	-1.19143	-1.37165
69763172	chr2:69763172:A:G	1.08603e-05	-1.13299e-10	0.016861	2.88879e-05	-1.13299e-10	-0.10269
69763277	chr2:69763277:C:T	2.94248e-06	-1.13299e-10	-1.289	8.58328e-06	-1.13299e-10	-1.3163
69763449	chr2:69763449:GT:G	2.74937e-06	-1.13299e-10	-1.35688	8.11999e-06	-1.13299e-10	-1.37178
69763736	chr2:69763736:C:G	7.15859e-06	-1.13299e-10	-0.399937	1.84084e-05	-1.13299e-10	-0.553308
69763820	chr2:69763820:G:A	2.37627e-06	-0.124961	-1.37776	5.61315e-06	-0.362647	-1.37835
69763999	chr2:69763999:A:G	5.26499e-06	-1.13299e-10	-0.707171	1.41231e-05	-1.13299e-10	-0.818303
69764825	chr2:69764825:T:C	2.78498e-06	-1.13299e-10	-1.34401	8.50385e-06	-1.13299e-10	-1.32559
69764953	chr2:69764953:T:A	1.16347e-05	-1.13299e-10	0.0857383	3.62796e-05	-1.13299e-10	0.125143
69764964	chr2:69764964:ACTTAG:A	1.74277e-05	1.24735	-0.757533	1.96677e-06	-1.48999	-1.29972
69765379	chr2:69765379:A:G	3.49018e-06	-1.13299e-10	-1.1183	9.6511e-06	-1.13299e-10	-1.19904
69765414	chr2:69765414:A:G	1.48825e-05	1.23598	-0.904049	2.22813e-06	-1.47483	-1.19013
69765620	chr2:69765620:T:C	1.62661e-05	1.22061	-0.799777	2.40406e-06	-1.46002	-1.12893
69765657	chr2:69765657:A:G	2.95181e-06	-1.13299e-10	-1.28583	8.53762e-06	-1.13299e-10	-1.32163
69765763	chr2:69765763:C:T	3.26729e-06	-0.0169533	-1.16733	8.65386e-06	-0.258178	-1.04993
69765858	chr2:69765858:C:G	2.88978e-06	-1.13299e-10	-1.30707	8.88079e-06	-1.13299e-10	-1.28222
69766140	chr2:69766140:A:G	3.29533e-06	-1.13299e-10	-1.17575	9.21005e-06	-1.13299e-10	-1.24582
69767411	chr2:69767411:T:G	2.24859e-06	-0.196729	-1.36122	5.63856e-06	-0.408697	-1.32779
69768328	chr2:69768328:C:T	3.28383e-06	-1.13299e-10	-1.17924	1.09471e-05	-1.13299e-10	-1.07304
69768380	chr2:69768380:C:T	3.05831e-06	-1.13299e-10	-1.25039	8.70151e-06	-1.13299e-10	-1.30262
69768447	chr2:69768447:C:T	3.80095e-05	-1.13299e-10	1.26958	0.000180476	-1.13299e-10	1.72949
69769022	chr2:69769022:A:G	2.02913e-05	1.03716	-0.395219	3.19079e-06	-1.48475	-0.821089
69769148	chr2:69769148:C:T	2.77023e-06	-1.13299e-10	-1.34932	8.22693e-06	-1.13299e-10	-1.3587
69769181	chr2:69769181:C:T	3.26412e-06	-1.13299e-10	-1.18526	1.03527e-05	-1.13299e-10	-1.12887
69769237	chr2:69769237:C:T	2.71432e-06	-1.13299e-10	-1.36971	8.09378e-06	-1.13299e-10	-1.37502
69769250	chr2:69769250:G:A	1.12121e-05	0.93387	-0.885125	2.14357e-06	-1.51774	-1.1859
69769266	chr2:69769266:ATCAT:A	1.93319e-05	1.17386	-0.580352	2.68258e-06	-1.48199	-0.997339
69769652	chr2:69769652:T:G	3.25858e-06	-1.13299e-10	-1.18696	9.3716e-06	-1.13299e-10	-1.22843
69769810	chr2:69769810:G:A	7.15099e-06	0.969914	-1.37091	2.25616e-06	-1.52699	-1.12546
69770363	chr2:69770363:C:CT	2.77283e-06	-1.13299e-10	-1.34838	8.49734e-06	-1.13299e-10	-1.32636
69770491	chr2:69770491:C:A	2.71061e-06	-1.13299e-10	-1.37108	8.32839e-06	-1.13299e-10	-1.34644
69770537	chr2:69770537:C:T	3.01015e-06	-1.26626	-3.69445e-10	1.15334e-05	-1.02086	-3.69445e-10
69770745	chr2:69770745:G:A	1.41076e-05	-1.13299e-10	0.278463	2.95571e-05	-1.13299e-10	-0.0797894
69770863	chr2:69770863:A:G	3.10102e-06	-0.225358	-1.01116	2.3454e-06	-1.55828	-1.05537
69770865	chr2:69770865:G:A	2.86921e-06	-1.13299e-10	-1.31421	8.80898e-06	-1.13299e-10	-1.29034
69771208	chr2:69771208:T:C	9.04847e-06	-1.13299e-10	-0.165654	2.85536e-05	-1.13299e-10	-0.114329
69771651	chr2:69771651:C:G	2.97732e-06	-1.13299e-10	-1.27723	9.19109e-06	-1.13299e-10	-1.24788
69771877	chr2:69771877:CA:C	4.12899e-06	-0.950218	-3.69445e-10	9.98117e-06	-1.16541	-3.69445e-10
69772304	chr2:69772304:A:G	2.69174e-06	-1.13299e-10	-1.37806	8.25577e-06	-1.13299e-10	-1.3552
69772366	chr2:69772366:T:A	2.8064e-06	-1.13299e-10	-1.33635	8.89266e-06	-1.13299e-10	-1.28089
69772490	chr2:69772490:G:A	1.93117e-05	-1.13299e-10	0.592461	6.30908e-05	-1.13299e-10	0.678462
69772505	chr2:69772505:AG:A	5.77346e-06	0.683423	-1.2984	2.12529e-06	-1.3771	-1.3351
69772507	chr2:69772507:CAATTGCTAAGAGAGGCTGT:C	5.36524e-06	0.608938	-1.29725	2.08121e-06	-1.39883	-1.33433
69772585	chr2:69772585:C:T	3.26412e-06	-1.13299e-10	-1.18526	1.03527e-05	-1.13299e-10	-1.12887
69772595	chr2:69772595:T:C	2.2617e-05	1.25477	-0.504321	3.28325e-06	-1.44986	-0.827421
69772596	chr2:69772596:T:A	1.99358e-05	1.41949	-0.79522	2.05137e-06	-1.44305	-1.30455
69773077	chr2:69773077:A:G	2.70759e-06	-1.13299e-10	-1.37219	8.29827e-06	-1.13299e-10	-1.35007
69773614	chr2:69773614:T:C	2.79012e-06	-1.13299e-10	-1.34217	8.54362e-06	-1.13299e-10	-1.32093
69773974	chr2:69773974:A:G	1.09857e-05	-1.13299e-10	0.028341	3.16242e-05	-1.13299e-10	-0.0121901
69774139	chr2:69774139:A:G	2.07163e-05	-1.13299e-10	0.662671	6.80298e-05	-1.13299e-10	0.753833
69775920	chr2:69775920:G:T	2.78926e-06	-1.13299e-10	-1.34247	8.72833e-06	-1.13299e-10	-1.29954
69776032	chr2:69776032:G:A	2.35121e-05	1.54792	-0.758652	4.40381e-06	-1.11192	-0.871724
69776066	chr2:69776066:G:A	2.71905e-06	-1.13299e-10	-1.36797	8.18826e-06	-1.13299e-10	-1.36341
69776212	chr2:69776212:G:A	4.08751e-05	-1.13299e-10	1.34227	0.000195355	-1.13299e-10	1.80871
69776433	chr2:69776433:A:T	1.43232e-05	-1.13299e-10	0.293634	3.02198e-05	-1.13299e-10	-0.0576167
69776530	chr2:69776530:T:C	4.11549e-05	-1.13299e-10	1.34909	0.00019712	-1.13299e-10	1.8177
69776560	chr2:69776560:GT:G	1.77052e-05	1.33093	-0.825325	2.03884e-06	-1.43911	-1.31462
69776892	chr2:69776892:A:G	2.35466e-05	1.96765	-1.17692	3.60816e-06	-0.92569	-1.25723
69777050	chr2:69777050:A:G	2.73715e-06	-1.13299e-10	-1.36133	8.14042e-06	-1.13299e-10	-1.36927
69777133	chr2:69777133:G:A	4.45767e-06	-1.13299e-10	-0.873625	1.21031e-05	-1.13299e-10	-0.97265
69777149	chr2:69777149:C:T	2.69353e-06	-1.13299e-10	-1.3774	8.18949e-06	-1.13299e-10	-1.36326
69777158	chr2:69777158:A:C	3.3401e-06	-1.13299e-10	-1.16225	1.02945e-05	-1.13299e-10	-1.13451
69777170	chr2:69777170:T:C	2.1601e-05	1.8845	-1.18001	3.47268e-06	-0.96231	-1.25887
69777196	chr2:69777196:C:A	6.09514e-06	0.693402	-1.25416	2.23614e-06	-1.35918	-1.30218
69777236	chr2:69777236:T:C	1.96227e-05	1.82357	-1.21513	3.28964e-06	-0.989004	-1.28633
69777269	chr2:69777269:A:G	2.74477e-06	-1.13299e-10	-1.35855	8.27921e-06	-1.13299e-10	-1.35236
69777756	chr2:69777756:G:A	2.69409e-06	-1.13299e-10	-1.37719	8.0721e-06	-1.13299e-10	-1.3777
69778041	chr2:69778041:T:G	8.26301e-06	1.11813	-1.37459	2.40547e-06	-1.4844	-1.10397
69778057	chr2:69778057:A:G	4.49202e-06	-1.13299e-10	-0.865949	1.47277e-05	-1.13299e-10	-0.776384
69778074	chr2:69778074:T:G	3.88667e-06	-1.13299e-10	-1.0107	1.33418e-05	-1.13299e-10	-0.875209
69778412	chr2:69778412:T:C	1.81066e-05	1.37701	-0.848983	2.04423e-06	-1.42882	-1.32227
69778584	chr2:69778584:T:C	4.88844e-06	-0.781376	-3.69445e-10	2.52952e-05	-0.235497	-3.69445e-10
69778698	chr2:69778698:C:T	1.84826e-05	1.44395	-0.895371	2.04965e-06	-1.4133	-1.33514
69778707	chr2:69778707:G:A	3.08518e-05	1.72678	-0.665836	5.19296e-06	-1.03478	-0.784027
69778917	chr2:69778917:G:A	1.79923e-05	1.35256	-0.830861	2.04491e-06	-1.43434	-1.31642
69779123	chr2:69779123:A:G	3.3308e-06	-1.13299e-10	-1.16504	1.02843e-05	-1.13299e-10	-1.1355
69779143	chr2:69779143:AGTC:A	2.31795e-06	-1.52757	-3.69445e-10	1.4273e-05	-0.807746	-3.69445e-10
69779231	chr2:69779231:A:T	2.76037e-05	1.64903	-0.699329	4.88363e-06	-1.06549	-0.814737
69779866	chr2:69779866:C:T	2.69985e-06	-1.13299e-10	-1.37505	8.33766e-06	-1.13299e-10	-1.34533
69779891	chr2:69779891:T:C	2.73329e-06	-1.13299e-10	-1.36274	8.44991e-06	-1.13299e-10	-1.33196
69779983	chr2:69779983:C:T	2.98827e-05	1.76882	-0.739791	4.94023e-06	-1.01713	-0.851568
69780128	chr2:69780128:TG:T	2.98795e-06	-1.13299e-10	-1.27366	8.44045e-06	-1.13299e-10	-1.33308
69780225	chr2:69780225:C:T	1.93092e-05	1.44501	-0.852683	2.07456e-06	-1.41297	-1.32339
69780263	chr2:69780263:T:C	2.69075e-06	-1.13299e-10	-1.37843	8.17289e-06	-1.13299e-10	-1.36529
69780338	chr2:69780338:G:A	2.31745e-06	-1.52778	-3.69445e-10	1.41554e-05	-0.81602	-3.69445e-10
69780364	chr2:69780364:T:G	4.48126e-06	-1.13299e-10	-0.868346	1.46888e-05	-1.13299e-10	-0.779029
69780455	chr2:69780455:T:C	2.98412e-05	1.76677	-0.739132	4.95644e-06	-1.01767	-0.847755
69780563	chr2:69780563:A:G	5.24926e-05	-1.13299e-10	1.59242	0.000254008	-1.13299e-10	2.07125
69780612	chr2:69780612:C:T	3.08082e-06	-1.13299e-10	-1.24306	8.62617e-06	-1.13299e-10	-1.31131
69780656	chr2:69780656:C:T	3.35785e-06	-1.15695	-3.69445e-10	8.43784e-06	-1.33339	-3.69445e-10
69780708	chr2:69780708:C:T	2.72954e-06	-1.13299e-10	-1.36412	8.12198e-06	-1.13299e-10	-1.37154
69781244	chr2:69781244:C:T	2.49455e-06	-1.45414	-3.69445e-10	6.70768e-06	-1.56286	-3.69445e-10
69781360	chr2:69781360:C:G	3.27245e-06	-1.13299e-10	-1.18271	9.49816e-06	-1.13299e-10	-1.21501
69781429	chr2:69781429:C:T	2.93929e-06	-1.13299e-10	-1.29008	8.35417e-06	-1.13299e-10	-1.34335
69781903	chr2:69781903:G:T	1.12553e-05	1.28533	-1.23274	2.01002e-06	-1.41543	-1.35254
69781926	chr2:69781926:C:A	4.49202e-06	-1.13299e-10	-0.865949	1.47277e-05	-1.13299e-10	-0.776384
69782050	chr2:69782050:T:C	2.87089e-06	-1.13299e-10	-1.31363	8.8069e-06	-1.13299e-10	-1.29058
69782508	chr2:69782508:A:T	6.53426e-06	0.81099	-1.30218	2.23149e-06	-1.32403	-1.33941
69782509	chr2:69782509:A:T	1.74138e-05	1.23147	-0.742454	2.06487e-06	-1.45704	-1.28401
69782819	chr2:69782819:C:T	1.39219e-05	1.35632	-1.09111	2.23328e-06	-1.39548	-1.26716
69782890	chr2:69782890:T:TA	5.3548e-06	0.61134	-1.3016	2.09004e-06	-1.38678	-1.34215
69783219	chr2:69783219:T:C	1.45889e-05	1.20051	-0.8885	1.94996e-06	-1.46386	-1.33444
69783321	chr2:69783321:T:C	3.19318e-06	-1.13299e-10	-1.20723	1.00885e-05	-1.13299e-10	-1.15471
69783494	chr2:69783494:C:T	2.89e-06	-1.13299e-10	-1.30699	8.22388e-06	-1.13299e-10	-1.35907
69783555	chr2:69783555:TA:T	5.21673e-06	-1.13299e-10	-0.716379	1.39665e-05	-1.13299e-10	-0.829452
69784184	chr2:69784184:T:C	6.45149e-06	0.802288	-1.30623	2.20993e-06	-1.32786	-1.34529
69784290	chr2:69784290:TA:T	1.89094e-06	-0.376031	-1.35515	4.95928e-06	-0.498707	-1.36615
69784377	chr2:69784377:G:A	4.23508e-06	-0.924848	-3.69445e-10	1.14953e-05	-1.02417	-3.69445e-10
69784707	chr2:69784707:G:A	2.83721e-06	-1.13299e-10	-1.32543	8.68568e-06	-1.13299e-10	-1.30444
69784820	chr2:69784820:G:C	1.22829e-05	1.11755	-0.977591	1.88077e-06	-1.47721	-1.35722
69784838	chr2:69784838:C:A	2.79811e-06	-1.13299e-10	-1.33931	8.57314e-06	-1.13299e-10	-1.31748
69784864	chr2:69784864:G:C	2.24033e-05	-1.13299e-10	0.740958	7.34696e-05	-1.13299e-10	0.830759
69784913	chr2:69784913:G:A	4.7022e-06	-1.13299e-10	-0.820219	1.5795e-05	-1.13299e-10	-0.706417
69785119	chr2:69785119:A:T	9.47184e-06	1.21444	-1.33437	2.39102e-06	-1.43736	-1.15703
69785801	chr2:69785801:C:A	1.49098e-05	1.2496	-0.915823	1.95286e-06	-1.45478	-1.34204
69786059	chr2:69786059:C:A	2.85033e-06	-1.13299e-10	-1.32082	9.37384e-06	-1.13299e-10	-1.22819
69786543	chr2:69786543:A:G	1.0347e-05	-1.13299e-10	-0.031555	3.34986e-05	-1.13299e-10	0.0453914
69786601	chr2:69786601:A:G	4.85274e-06	0.586136	-1.37484	2.48455e-05	1.12481	-1.37825
69786744	chr2:69786744:C:T	6.10994e-06	-1.13299e-10	-0.558334	1.59774e-05	-1.13299e-10	-0.694934
69786761	chr2:69786761:G:A	1.17752e-05	-1.13299e-10	0.0977423	3.82448e-05	-1.13299e-10	0.177895
69786861	chr2:69786861:A:G	2.92266e-06	-1.13299e-10	-1.29575	8.97364e-06	-1.13299e-10	-1.27182
69787120	chr2:69787120:A:G	3.13484e-06	-1.13299e-10	-1.22567	8.98264e-06	-1.13299e-10	-1.27082
69787356	chr2:69787356:ATC:A	5.82666e-07	-1.53135	-1.37704	4.6866e-06	-0.555552	-1.36585
69787429	chr2:69787429:G:C	5.3701e-06	0.690306	-1.37771	1.85987e-06	-1.51184	-1.33376
69787578	chr2:69787578:G:A	9.65365e-06	0.729032	-0.829947	1.88219e-06	-1.52058	-1.31309
69787597	chr2:69787597:C:G	7.68371e-06	-1.13299e-10	-0.329147	2.1032e-05	-1.13299e-10	-0.420067
69787854	chr2:69787854:T:C	4.17038e-06	0.425859	-1.3661	2.07949e-05	0.945777	-1.37718
69787894	chr2:69787894:C:T	2.73171e-06	-1.13299e-10	-1.36332	8.12732e-06	-1.13299e-10	-1.37088
69787976	chr2:69787976:A:G	6.20441e-06	0.553433	-1.09642	1.56599e-05	0.305417	-1.02043
69788049	chr2:69788049:C:T	4.78704e-06	0.536417	-1.33875	2.14528e-06	-1.53438	-1.16847
69788359	chr2:69788359:A:G	5.79004e-07	-1.54793	-1.36676	5.40768e-06	-0.463203	-1.31509
69788649	chr2:69788649:A:G	4.03414e-06	0.393031	-1.36649	2.00749e-05	0.910609	-1.37725
69788653	chr2:69788653:C:T	2.81035e-06	-1.13299e-10	-1.33494	8.14598e-06	-1.13299e-10	-1.36859
69788707	chr2:69788707:G:A	4.38868e-06	0.448825	-1.33805	2.12305e-06	-1.54582	-1.16744
69788921	chr2:69788921:C:T	4.64524e-06	0.480646	-1.31305	2.25002e-06	-1.54139	-1.11378
69789339	chr2:69789339:G:C	1.31997e-05	-1.13299e-10	0.211947	4.32023e-05	-1.13299e-10	0.299781
69789890	chr2:69789890:A:G	7.11964e-07	-1.56512	-1.14285	8.57943e-06	-0.3263	-0.990445
69789971	chr2:69789971:G:T	4.19826e-06	0.285673	-1.21925	2.50769e-06	-1.56173	-0.985024
69790260	chr2:69790260:A:G	4.02742e-06	0.387344	-1.36247	1.99913e-05	0.904087	-1.3749
69790303	chr2:69790303:A:G	1.02559e-05	0.648346	-0.688743	1.96116e-06	-1.53166	-1.26091
69790531	chr2:69790531:C:T	4.15934e-06	0.313647	-1.25654	2.37938e-06	-1.5594	-1.03988
69791140	chr2:69791140:A:C	3.83075e-06	0.335164	-1.36035	1.89385e-05	0.848993	-1.37391
69791262	chr2:69791262:G:A	3.53207e-05	-1.13299e-10	1.19622	8.37048e-05	-1.13299e-10	0.961184
69791275	chr2:69791275:G:A	5.84748e-06	-1.13299e-10	-0.60224	1.86887e-05	-1.13299e-10	-0.538191
69791330	chr2:69791330:T:C	6.54045e-07	-1.47896	-1.31387	3.33882e-06	-0.964838	-1.29566
69791505	chr2:69791505:G:A	3.37643e-06	-1.15143	-3.69445e-10	8.4839e-06	-1.32794	-3.69445e-10
69791711	chr2:69791711:T:C	1.96323e-05	-1.13299e-10	0.608927	7.31045e-05	-1.13299e-10	0.825777
69791995	chr2:69791995:G:A	6.52773e-07	-1.46784	-1.32693	3.22444e-06	-0.985138	-1.31022
69792736	chr2:69792736:C:G	6.9238e-06	0.930844	-1.36413	2.25425e-06	-1.27557	-1.37772
69792999	chr2:69792999:A:G	2.70507e-06	-1.13299e-10	-1.37312	8.19377e-06	-1.13299e-10	-1.36274
69793064	chr2:69793064:C:T	2.9673e-06	-1.13299e-10	-1.2806	8.46478e-06	-1.13299e-10	-1.3302
69793078	chr2:69793078:C:T	2.91181e-06	-1.13299e-10	-1.29947	8.27854e-06	-1.13299e-10	-1.35245
69793357	chr2:69793357:A:G	3.91781e-06	-1.13299e-10	-1.00272	1.18619e-05	-1.13299e-10	-0.992779
69793400	chr2:69793400:T:C	4.54883e-06	-1.13299e-10	-0.85338	1.23299e-05	-1.13299e-10	-0.954087
69793637	chr2:69793637:G:T	3.26015e-06	-1.13299e-10	-1.18648	1.07283e-05	-1.13299e-10	-1.09323
69793638	chr2:69793638:C:T	3.85179e-06	0.35719	-1.3769	1.93346e-06	-1.44202	-1.36478
69793645	chr2:69793645:G:C	2.96305e-06	-1.13299e-10	-1.28203	8.26128e-06	-1.13299e-10	-1.35453
69793708	chr2:69793708:A:G	2.91336e-06	-1.13299e-10	-1.29894	8.3358e-06	-1.13299e-10	-1.34555
69793893	chr2:69793893:A:G	2.69749e-06	-1.13299e-10	-1.37593	8.0663e-06	-1.13299e-10	-1.37842
69794601	chr2:69794601:C:T	3.40432e-06	-1.13299e-10	-1.14321	9.53544e-06	-1.13299e-10	-1.2111
69794705	chr2:69794705:G:A	3.37814e-06	-1.13299e-10	-1.15093	1.03448e-05	-1.13299e-10	-1.12963
69794831	chr2:69794831:A:G	3.29129e-06	-1.13299e-10	-1.17697	9.27771e-06	-1.13299e-10	-1.2385
69794945	chr2:69794945:C:T	2.91276e-06	-1.13299e-10	-1.29915	8.16133e-06	-1.13299e-10	-1.36671
69795314	chr2:69795314:T:C	1.85247e-06	-0.373379	-1.37835	6.85578e-06	-0.17539	-1.36563
69795525	chr2:69795525:A:G	3.67279e-06	-1.13299e-10	-1.0673	1.15291e-05	-1.13299e-10	-1.02124
69795654	chr2:69795654:G:A	3.72809e-06	-1.13299e-10	-1.05235	1.03293e-05	-1.13299e-10	-1.13113
69796081	chr2:69796081:G:C	4.43048e-06	-1.13299e-10	-0.879742	1.52785e-05	-1.13299e-10	-0.739669
69796337	chr2:69796337:T:C	5.6022e-07	-1.57495	-1.37273	5.09665e-06	-0.535989	-1.30154
69796364	chr2:69796364:T:A	3.56883e-06	-1.13299e-10	-1.09601	1.09832e-05	-1.13299e-10	-1.06974
69796411	chr2:69796411:A:G	1.9217e-05	-1.13299e-10	0.587546	4.70321e-05	-1.13299e-10	0.384717
69796770	chr2:69796770:T:C	3.3099e-06	-1.13299e-10	-1.17133	1.02262e-05	-1.13299e-10	-1.14116
69796923	chr2:69796923:G:A	5.5261e-06	-1.13299e-10	-0.658768	1.74957e-05	-1.13299e-10	-0.604159
69797015	chr2:69797015:A:G	2.38725e-06	-1.49811	-3.69445e-10	6.65328e-06	-1.571	-3.69445e-10
69797128	chr2:69797128:C:T	3.63584e-06	-1.13299e-10	-1.07741	1.1205e-05	-1.13299e-10	-1.04975
69797533	chr2:69797533:A:G	4.15961e-06	0.318934	-1.26176	2.02786e-06	-1.44686	-1.31227
69798033	chr2:69798033:C:A	5.31469e-06	0.357516	-1.05529	2.17285e-06	-1.46013	-1.22995
69798325	chr2:69798325:A:G	3.71908e-06	0.208629	-1.2634	1.97266e-06	-1.47337	-1.31336
69798457	chr2:69798457:G:T	4.16704e-06	0.26002	-1.20106	1.9416e-06	-1.48087	-1.32173
69798495	chr2:69798495:AG:A	2.83769e-06	-1.13299e-10	-1.32526	8.35699e-06	-1.13299e-10	-1.34301
69799184	chr2:69799184:CTG:C	2.9414e-06	-1.13299e-10	-1.28937	9.41089e-06	-1.13299e-10	-1.22424
69799555	chr2:69799555:G:A	5.87349e-06	-1.13299e-10	-0.597802	1.61181e-05	-1.13299e-10	-0.686172
69799676	chr2:69799676:G:A	2.92327e-06	-1.13299e-10	-1.29555	9.33411e-06	-1.13299e-10	-1.23244
69800064	chr2:69800064:T:C	3.0492e-06	-1.13299e-10	-1.25337	9.92468e-06	-1.13299e-10	-1.17109
69800065	chr2:69800065:TAAG:T	3.05468e-06	-1.13299e-10	-1.25158	9.94765e-06	-1.13299e-10	-1.16878
69800664	chr2:69800664:A:G	2.75617e-06	-1.13299e-10	-1.35441	8.54737e-06	-1.13299e-10	-1.32049
69800670	chr2:69800670:T:C	3.86046e-06	0.21065	-1.22811	1.89412e-06	-1.49102	-1.33634
69800787	chr2:69800787:C:T	8.52345e-06	0.718534	-0.943963	2.20175e-05	0.476248	-0.850525
69801119	chr2:69801119:C:T	2.79768e-06	-1.13299e-10	-1.33946	8.72186e-06	-1.13299e-10	-1.30028
69801321	chr2:69801321:A:G	3.71701e-06	-1.13299e-10	-1.05533	1.0424e-05	-1.13299e-10	-1.122
69801450	chr2:69801450:T:A	3.62697e-06	-1.13299e-10	-1.07985	1.01913e-05	-1.13299e-10	-1.14458
69801498	chr2:69801498:G:A	6.70627e-06	-1.13299e-10	-0.465207	2.29678e-05	-1.13299e-10	-0.332019
69801726	chr2:69801726:A:C	3.58755e-06	-1.13299e-10	-1.09078	1.05299e-05	-1.13299e-10	-1.11189
69801772	chr2:69801772:A:G	4.17504e-06	0.180351	-1.11948	2.19365e-06	-1.48086	-1.19969
69801844	chr2:69801844:A:G	1.88411e-06	-0.442245	-1.29255	1.74015e-06	-1.54375	-1.3684
69802178	chr2:69802178:A:G	3.77776e-06	0.190406	-1.22952	1.88387e-06	-1.49561	-1.33717
69802495	chr2:69802495:A:G	2.77824e-06	-1.13299e-10	-1.34643	8.38253e-06	-1.13299e-10	-1.33996
69802830	chr2:69802830:T:C	2.7002e-06	-1.13299e-10	-1.37492	8.10919e-06	-1.13299e-10	-1.37311
69803070	chr2:69803070:A:G	4.09491e-06	0.373718	-1.33222	1.84767e-06	-1.52774	-1.32445
69803137	chr2:69803137:G:A	2.73049e-06	-1.13299e-10	-1.36377	8.41325e-06	-1.13299e-10	-1.3363
69803337	chr2:69803337:C:G	4.13879e-06	0.29054	-1.23839	1.91819e-06	-1.47302	-1.34171
69803695	chr2:69803695:C:T	2.789e-06	-1.13299e-10	-1.34257	8.41705e-06	-1.13299e-10	-1.33585
69803773	chr2:69803773:A:G	4.11605e-06	0.307953	-1.26131	1.90438e-06	-1.46893	-1.35302
69803878	chr2:69803878:A:G	5.64149e-07	-1.57542	-1.36527	3.57507e-06	-0.821278	-1.37085
69804809	chr2:69804809:A:G	5.58588e-07	-1.57542	-1.37518	5.36815e-06	-0.413471	-1.37216
69805132	chr2:69805132:ACCCATTCCAGGAGG:A	2.86788e-06	-1.13299e-10	-1.31468	8.39272e-06	-1.13299e-10	-1.33875
69805184	chr2:69805184:C:T	1.1882e-06	-0.835226	-1.36058	1.93605e-06	-1.48592	-1.31954
69805353	chr2:69805353:T:C	6.0532e-06	-0.567663	-3.69445e-10	1.0906e-05	-1.0768	-3.69445e-10
69805420	chr2:69805420:A:G	3.78142e-06	-1.13299e-10	-1.03815	1.0575e-05	-1.13299e-10	-1.10762
69805478	chr2:69805478:C:T	4.17776e-06	-1.13299e-10	-0.938474	1.14439e-05	-1.13299e-10	-1.02865
69805484	chr2:69805484:TA:T	4.20512e-06	-1.13299e-10	-0.931947	1.15103e-05	-1.13299e-10	-1.02287
69805486	chr2:69805486:A:T	4.4015e-06	-1.13299e-10	-0.886305	1.19926e-05	-1.13299e-10	-0.98182
69805503	chr2:69805503:G:A	2.81906e-06	-1.13299e-10	-1.33185	8.83867e-06	-1.13299e-10	-1.28698
69805521	chr2:69805521:G:A	2.78124e-06	-1.13299e-10	-1.34535	8.66642e-06	-1.13299e-10	-1.30666
69805528	chr2:69805528:T:C	2.02462e-05	-1.13299e-10	0.639715	6.30919e-05	-1.13299e-10	0.67848
69805570	chr2:69805570:C:T	1.16159e-06	-0.869896	-1.34857	1.92011e-06	-1.47629	-1.33745
69805909	chr2:69805909:C:T	1.67203e-05	-1.13299e-10	0.448376	4.14398e-05	-1.13299e-10	0.25813
69806452	chr2:69806452:C:T	5.15577e-06	0.262549	-0.990682	2.70368e-05	0.905914	-1.07483
69806517	chr2:69806517:G:A	4.64119e-06	0.290002	-1.12328	2.15986e-05	0.858268	-1.25175
69806579	chr2:69806579:G:C	2.51129e-06	-0.254697	-1.19276	1.83861e-06	-1.54485	-1.31225
69806663	chr2:69806663:A:T	4.78169e-06	0.352185	-1.15564	2.2669e-05	0.929773	-1.27489
69807333	chr2:69807333:G:C	4.36381e-06	0.33824	-1.23314	2.14646e-05	0.921116	-1.32082
69807358	chr2:69807358:C:T	4.60302e-05	-1.13299e-10	1.46105	0.000215987	-1.13299e-10	1.90911
69807661	chr2:69807661:A:G	6.13957e-07	-1.56968	-1.2864	6.33511e-06	-0.337664	-1.28234
69808042	chr2:69808042:A:G	9.29875e-06	-1.13299e-10	-0.13837	2.90992e-05	-1.13299e-10	-0.0954023
69808406	chr2:69808406:G:A	8.95217e-06	-0.176355	-3.69445e-10	1.93565e-05	-0.503083	-3.69445e-10
69809156	chr2:69809156:T:C	2.69088e-06	-1.13299e-10	-1.37838	8.13549e-06	-1.13299e-10	-1.36988
69809311	chr2:69809311:A:G	2.36721e-05	-1.13299e-10	0.796048	4.87409e-05	-1.13299e-10	0.420405
69809579	chr2:69809579:A:G	9.90334e-07	-1.43914	-0.938824	1.8216e-05	0.363479	-0.927294
69809906	chr2:69809906:C:T	2.69253e-06	-1.13299e-10	-1.37777	8.09548e-06	-1.13299e-10	-1.37481
69811066	chr2:69811066:A:G	2.79641e-06	-1.13299e-10	-1.33991	8.11553e-06	-1.13299e-10	-1.37233
69811179	chr2:69811179:A:C	2.69151e-06	-1.13299e-10	-1.37815	8.10479e-06	-1.13299e-10	-1.37366
69811660	chr2:69811660:A:C	7.45039e-07	-1.48398	-1.17859	1.32954e-05	0.22272	-1.10141
69811733	chr2:69811733:A:T	6.12822e-07	-1.51248	-1.34546	2.44781e-06	-1.27995	-1.29097
69811794	chr2:69811794:C:T	3.51017e-06	-1.13299e-10	-1.11259	1.07517e-05	-1.13299e-10	-1.09105
69812092	chr2:69812092:C:T	7.429e-07	-1.46855	-1.1969	1.20695e-05	0.22799	-1.20342
69812223	chr2:69812223:G:C	3.22434e-06	-1.13299e-10	-1.19752	9.221e-06	-1.13299e-10	-1.24463
69812272	chr2:69812272:G:A	2.74685e-06	-1.13299e-10	-1.35779	8.1534e-06	-1.13299e-10	-1.36768
69812902	chr2:69812902:T:A	2.27591e-06	-1.54587	-3.69445e-10	1.26429e-05	-0.929017	-3.69445e-10
69813012	chr2:69813012:C:T	2.696e-06	-1.13299e-10	-1.37648	8.1896e-06	-1.13299e-10	-1.36325
69813015	chr2:69813015:T:C	1.24329e-06	-1.01038	-1.14011	1.95606e-06	-1.4499	-1.34528
69813162	chr2:69813162:A:G	3.80876e-06	-1.13299e-10	-1.03095	1.27655e-05	-1.13299e-10	-0.919363
69813191	chr2:69813191:C:T	2.69812e-06	-1.13299e-10	-1.3757	8.17108e-06	-1.13299e-10	-1.36551
69813410	chr2:69813410:G:A	7.75825e-07	-1.27934	-1.34274	3.23064e-05	1.26851	-1.25936
69813872	chr2:69813872:C:T	1.19333e-05	1.03422	-0.92314	6.87638e-05	1.77713	-1.01256
69813901	chr2:69813901:G:A	6.36031e-07	-1.44235	-1.37841	1.62146e-05	0.670482	-1.35068
69814049	chr2:69814049:C:T	1.05143e-05	0.815656	-0.831172	5.82563e-05	1.52796	-0.929226
69814308	chr2:69814308:G:A	6.03321e-06	0.198215	-0.769185	1.75325e-05	0.485031	-1.08709
69814597	chr2:69814597:C:T	2.71135e-06	-1.13299e-10	-1.3708	8.11601e-06	-1.13299e-10	-1.37227
69814637	chr2:69814637:C:T	2.69271e-06	-1.13299e-10	-1.3777	8.14245e-06	-1.13299e-10	-1.36902
69814697	chr2:69814697:A:G	2.77194e-06	-1.13299e-10	-1.3487	8.11619e-06	-1.13299e-10	-1.37225
69815086	chr2:69815086:C:G	2.70514e-06	-1.13299e-10	-1.37309	8.1357e-06	-1.13299e-10	-1.36985
69815193	chr2:69815193:C:T	2.71575e-06	-1.13299e-10	-1.36918	8.10549e-06	-1.13299e-10	-1.37357
69815200	chr2:69815200:A:G	1.01852e-05	0.885761	-0.933075	5.76254e-05	1.60859	-1.02074
69815461	chr2:69815461:A:G	2.69922e-06	-1.13299e-10	-1.37529	8.09624e-06	-1.13299e-10	-1.37471
69815481	chr2:69815481:A:G	1.20533e-05	0.121089	-3.69445e-10	1.31844e-05	-0.88708	-3.69445e-10
69815688	chr2:69815688:C:T	2.8087e-06	-1.13299e-10	-1.33553	8.06729e-06	-1.13299e-10	-1.37829
69815702	chr2:69815702:C:T	6.84851e-06	-1.13299e-10	-0.444219	2.12748e-05	-1.13299e-10	-0.408589
69815783	chr2:69815783:C:A	1.02593e-05	0.919205	-0.959273	5.84612e-05	1.64644	-1.04419
69815865	chr2:69815865:T:A	0.000123393	-1.13299e-10	2.44712	0.000571383	-1.13299e-10	2.88195
69816013	chr2:69816013:G:A	2.70805e-06	-1.13299e-10	-1.37202	8.12572e-06	-1.13299e-10	-1.37108
69816083	chr2:69816083:T:C	2.69228e-06	-1.13299e-10	-1.37786	8.16079e-06	-1.13299e-10	-1.36677
69816255	chr2:69816255:C:T	2.71282e-06	-1.13299e-10	-1.37026	8.11223e-06	-1.13299e-10	-1.37274
69816685	chr2:69816685:A:G	2.77247e-06	-1.34851	-3.69445e-10	9.87418e-06	-1.17619	-3.69445e-10
69816715	chr2:69816715:CTT:C	4.77064e-06	-1.13299e-10	-0.80577	1.31152e-05	-1.13299e-10	-0.892344
69816795	chr2:69816795:A:T	2.71249e-06	-1.13299e-10	-1.37038	8.11321e-06	-1.13299e-10	-1.37262
69817027	chr2:69817027:C:G	1.64022e-06	-1.10364	-0.769785	2.39834e-06	-1.40407	-1.18727
69817234	chr2:69817234:G:A	2.69132e-06	-1.13299e-10	-1.37822	8.27481e-06	-1.13299e-10	-1.3529
69817258	chr2:69817258:C:T	8.49093e-06	-1.13299e-10	-0.229251	2.35829e-05	-1.13299e-10	-0.305589
69817576	chr2:69817576:A:C	3.33917e-06	-1.13299e-10	-1.16253	1.02276e-05	-1.13299e-10	-1.14103
69817881	chr2:69817881:T:A	2.77494e-06	-1.13299e-10	-1.34762	8.09195e-06	-1.13299e-10	-1.37524
69817931	chr2:69817931:G:A	6.00573e-06	0.518176	-1.09371	3.2413e-05	1.17972	-1.16727
69818013	chr2:69818013:A:G	2.69964e-06	-1.13299e-10	-1.37513	8.09683e-06	-1.13299e-10	-1.37464
69818014	chr2:69818014:A:C	2.70172e-06	-1.13299e-10	-1.37436	8.10351e-06	-1.13299e-10	-1.37382
69818353	chr2:69818353:G:T	3.91427e-06	-1.00362	-3.69445e-10	1.04179e-05	-1.12259	-3.69445e-10
69818371	chr2:69818371:G:C	2.70785e-06	-1.13299e-10	-1.37209	8.1199e-06	-1.13299e-10	-1.37179
69818633	chr2:69818633:T:C	2.69196e-06	-1.13299e-10	-1.37798	8.08563e-06	-1.13299e-10	-1.37602
69818933	chr2:69818933:A:G	2.97014e-06	-1.27964	-3.69445e-10	8.9342e-06	-1.27623	-3.69445e-10
69818938	chr2:69818938:G:A	3.33639e-06	-1.16336	-3.69445e-10	8.07486e-06	-1.37736	-3.69445e-10
69819130	chr2:69819130:G:A	1.21411e-06	-0.800139	-1.3741	2.53236e-06	-1.4821	-1.05487
69819711	chr2:69819711:G:A	2.72922e-06	-1.13299e-10	-1.36424	8.24027e-06	-1.13299e-10	-1.35708
69819728	chr2:69819728:T:A	2.69291e-06	-1.13299e-10	-1.37763	8.20925e-06	-1.13299e-10	-1.36085
69819801	chr2:69819801:C:T	8.57819e-06	-1.13299e-10	-0.219027	2.66417e-05	-1.13299e-10	-0.183634
69819832	chr2:69819832:C:A	6.98938e-06	0.684743	-1.1086	3.81698e-05	1.36185	-1.18592
69819898	chr2:69819898:G:A	7.05923e-07	-1.52081	-1.19569	2.12478e-06	-1.56158	-1.15086
69820365	chr2:69820365:G:A	5.5225e-06	-0.659419	-3.69445e-10	3.21354e-05	0.00384432	-3.69445e-10
69820512	chr2:69820512:G:A	6.6927e-06	0.655166	-1.1224	3.68342e-05	1.33388	-1.19356
69821402	chr2:69821402:C:T	1.43096e-06	-1.03445	-0.975453	2.09365e-06	-1.44224	-1.28496
69821636	chr2:69821636:G:T	3.57945e-06	-1.13299e-10	-1.09304	1.1352e-05	-1.13299e-10	-1.03672
69822045	chr2:69822045:T:A	7.79469e-06	-1.13299e-10	-0.314807	2.93192e-05	-1.13299e-10	-0.0878693
69822090	chr2:69822090:G:A	6.41334e-06	0.58411	-1.09398	3.45799e-05	1.25022	-1.17306
69822110	chr2:69822110:C:G	2.71598e-06	-1.13299e-10	-1.3691	8.32988e-06	-1.13299e-10	-1.34626
69822225	chr2:69822225:G:A	4.46043e-06	-1.13299e-10	-0.873006	1.23265e-05	-1.13299e-10	-0.954363
69822384	chr2:69822384:T:C	3.29545e-06	-1.13299e-10	-1.17571	1.00896e-05	-1.13299e-10	-1.15461
69822583	chr2:69822583:C:T	1.7405e-06	-1.0351	-0.778977	2.29287e-06	-1.44118	-1.19513
69822844	chr2:69822844:A:C	3.57109e-06	-1.13299e-10	-1.09538	9.90086e-06	-1.13299e-10	-1.17349
69823509	chr2:69823509:T:C	1.59087e-06	-1.0381	-0.865865	2.19216e-06	-1.44016	-1.24107
69823593	chr2:69823593:G:A	6.26113e-07	-1.47213	-1.36435	1.00034e-05	0.200696	-1.36389
69824054	chr2:69824054:G:T	3.39782e-06	-1.13299e-10	-1.14511	1.04186e-05	-1.13299e-10	-1.12252
69824251	chr2:69824251:C:G	3.24841e-06	-1.13299e-10	-1.19009	9.94172e-06	-1.13299e-10	-1.16937
69824490	chr2:69824490:G:A	2.69504e-06	-1.13299e-10	-1.37684	8.08398e-06	-1.13299e-10	-1.37623
69826001	chr2:69826001:A:G	3.01308e-06	-1.13299e-10	-1.26529	8.63956e-06	-1.13299e-10	-1.30976
69826487	chr2:69826487:A:T	1.34659e-06	-0.692786	-1.37789	2.32591e-06	-1.51822	-1.10378
69826536	chr2:69826536:A:G	6.3763e-07	-1.44626	-1.37198	1.08984e-05	0.295434	-1.37293
69826684	chr2:69826684:T:C	9.2812e-06	0.899341	-1.0396	5.30114e-05	1.62135	-1.11696
69827473	chr2:69827473:T:C	2.71965e-06	-1.13299e-10	-1.36775	8.35005e-06	-1.13299e-10	-1.34384
69828039	chr2:69828039:G:C	1.08723e-05	1.0294	-1.01143	6.3013e-05	1.76854	-1.09131
69828104	chr2:69828104:T:C	1.492e-06	-1.04512	-0.923013	2.13605e-06	-1.43774	-1.26942
69828373	chr2:69828373:C:A	6.41501e-07	-1.45858	-1.35362	1.06582e-05	0.253262	-1.35304
69828552	chr2:69828552:GGTCA:G	4.2634e-06	-1.13299e-10	-0.918182	1.45303e-05	-1.13299e-10	-0.789874
69828808	chr2:69828808:C:T	3.21794e-06	-1.13299e-10	-1.19951	1.07218e-05	-1.13299e-10	-1.09383
69828945	chr2:69828945:C:T	5.63562e-07	-1.56641	-1.37532	2.03652e-06	-1.40873	-1.34614
69829233	chr2:69829233:A:C	1.71846e-05	1.42774	-0.951976	0.000102625	2.19963	-1.03466
69829360	chr2:69829360:T:A	3.55556e-06	-1.13299e-10	-1.09974	1.03808e-05	-1.13299e-10	-1.12616
69829734	chr2:69829734:A:G	1.30842e-06	-0.89274	-1.20669	1.79781e-06	-1.50839	-1.37115
69829814	chr2:69829814:G:A	2.71576e-06	-1.13299e-10	-1.36918	8.33063e-06	-1.13299e-10	-1.34617
69830368	chr2:69830368:T:C	3.47159e-06	-1.13299e-10	-1.12364	1.06566e-05	-1.13299e-10	-1.09993
69830468	chr2:69830468:A:G	2.21941e-06	-1.57101	-3.69445e-10	7.01334e-06	-1.5183	-3.69445e-10
69830770	chr2:69830770:T:C	2.77086e-06	-1.13299e-10	-1.34909	8.08719e-06	-1.13299e-10	-1.37583
69830893	chr2:69830893:G:A	2.75562e-06	-1.13299e-10	-1.35461	8.53071e-06	-1.13299e-10	-1.32244
69831365	chr2:69831365:TA:T	7.03626e-07	-1.36628	-1.35348	1.4237e-05	0.540581	-1.35085
69831477	chr2:69831477:C:G	4.97671e-06	-1.13299e-10	-0.76348	1.3509e-05	-1.13299e-10	-0.862755
69832155	chr2:69832155:G:A	3.45494e-06	-1.13299e-10	-1.12844	1.06071e-05	-1.13299e-10	-1.10459
69832402	chr2:69832402:C:T	3.34919e-06	-1.13299e-10	-1.15953	1.02672e-05	-1.13299e-10	-1.13716
69832692	chr2:69832692:G:A	1.39848e-06	-0.728702	-1.30416	1.73916e-06	-1.57488	-1.33783
69833146	chr2:69833146:T:G	1.07215e-06	-1.03442	-1.26416	1.8843e-06	-1.45463	-1.37792
69833167	chr2:69833167:A:G	6.06393e-06	-1.13299e-10	-0.565893	2.05371e-05	-1.13299e-10	-0.44388
69833274	chr2:69833274:G:A	9.90644e-07	-1.11661	-1.26104	1.10719e-05	0.313586	-1.37529
69833890	chr2:69833890:G:A	2.75074e-06	-1.13299e-10	-1.35638	8.13128e-06	-1.13299e-10	-1.37039
69834770	chr2:69834770:T:C	2.91932e-06	-1.13299e-10	-1.2969	8.43493e-06	-1.13299e-10	-1.33373
69835144	chr2:69835144:C:T	1.71108e-05	1.35406	-0.882598	0.00010013	2.11746	-0.977101
69835228	chr2:69835228:T:C	6.31039e-07	-1.45727	-1.37136	9.63288e-06	0.171912	-1.37284
69835316	chr2:69835316:A:G	2.96726e-06	-1.13299e-10	-1.28061	8.76211e-06	-1.13299e-10	-1.29568
69835322	chr2:69835322:G:T	6.78475e-07	-1.42148	-1.33468	1.21375e-05	0.361894	-1.3317
69835365	chr2:69835365:G:A	3.55121e-06	-1.13299e-10	-1.10096	1.07719e-05	-1.13299e-10	-1.08917
69835498	chr2:69835498:T:G	2.7773e-06	-1.13299e-10	-1.34677	8.09255e-06	-1.13299e-10	-1.37517
69835807	chr2:69835807:T:C	1.95021e-06	-0.581598	-1.11871	2.05397e-06	-1.56391	-1.18243
69836183	chr2:69836183:C:T	4.42449e-05	1.79094	-0.369448	0.000290597	2.63148	-0.425653
69836395	chr2:69836395:C:T	1.25547e-05	1.53251	-1.37066	7.93104e-05	2.28567	-1.37842
69836443	chr2:69836443:G:A	2.80564e-06	-1.13299e-10	-1.33662	8.10923e-06	-1.13299e-10	-1.37311
69836454	chr2:69836454:A:G	2.88453e-06	-1.13299e-10	-1.30889	8.25059e-06	-1.13299e-10	-1.35583
69836528	chr2:69836528:A:G	6.71742e-07	-1.39965	-1.36648	1.26086e-05	0.432865	-1.3646
69836586	chr2:69836586:C:T	2.91588e-06	-1.13299e-10	-1.29808	9.52391e-06	-1.13299e-10	-1.21231
69836641	chr2:69836641:G:A	2.91824e-06	-1.13299e-10	-1.29727	1.03055e-05	-1.13299e-10	-1.13344
69836828	chr2:69836828:T:C	2.71739e-06	-1.13299e-10	-1.36858	8.07477e-06	-1.13299e-10	-1.37737
69836936	chr2:69836936:AAAAT:A	2.90881e-06	-1.13299e-10	-1.3005	8.8948e-06	-1.13299e-10	-1.28065
69837287	chr2:69837287:G:A	3.17319e-06	-1.13299e-10	-1.21351	1.053e-05	-1.13299e-10	-1.11188
69837708	chr2:69837708:T:G	2.22892e-06	-1.56673	-3.69445e-10	6.7549e-06	-1.55584	-3.69445e-10
69838003	chr2:69838003:C:T	3.54142e-06	-1.13299e-10	-1.10372	1.00124e-05	-1.13299e-10	-1.16229
69838138	chr2:69838138:G:T	3.45171e-06	-1.13299e-10	-1.12938	1.05926e-05	-1.13299e-10	-1.10596
69838399	chr2:69838399:A:G	2.7098e-06	-1.13299e-10	-1.37137	8.44306e-06	-1.13299e-10	-1.33277
69838734	chr2:69838734:C:T	2.64107e-06	-1.39707	-3.69445e-10	9.25326e-06	-1.24114	-3.69445e-10
69838865	chr2:69838865:G:A	2.86127e-05	1.51783	-0.53223	0.000182535	2.3253	-0.584471
69839127	chr2:69839127:TCAGGTGTA:T	3.23415e-06	-1.13299e-10	-1.19448	1.08884e-05	-1.13299e-10	-1.07842
69839367	chr2:69839367:A:T	2.59534e-06	-1.41453	-3.69445e-10	9.03392e-06	-1.26513	-3.69445e-10
69839434	chr2:69839434:G:A	3.25724e-06	-1.13299e-10	-1.18737	9.96469e-06	-1.13299e-10	-1.16706
69839759	chr2:69839759:A:C	3.37645e-05	1.49658	-0.34542	0.000214317	2.3027	-0.401361
69839790	chr2:69839790:A:G	2.98735e-05	1.59642	-0.567695	0.000192648	2.41336	-0.61861
69840175	chr2:69840175:A:G	2.84134e-06	-1.13299e-10	-1.32397	9.8641e-06	-1.13299e-10	-1.17721
69840732	chr2:69840732:A:C	2.83449e-06	-1.13299e-10	-1.32639	9.16224e-06	-1.13299e-10	-1.25102
69840752	chr2:69840752:TATTAA:T	3.3901e-06	-1.13299e-10	-1.14739	1.03957e-05	-1.13299e-10	-1.12472
69840925	chr2:69840925:G:A	2.65914e-05	1.48801	-0.575671	0.000169559	2.29305	-0.625958
69841126	chr2:69841126:CT:C	7.22269e-07	-1.42697	-1.26663	1.25393e-05	0.330589	-1.26783
69841150	chr2:69841150:A:G	3.70136e-06	-1.13299e-10	-1.05955	1.04568e-05	-1.13299e-10	-1.11886
69841206	chr2:69841206:C:T	3.4543e-06	-1.13299e-10	-1.12863	1.0601e-05	-1.13299e-10	-1.10517
69841336	chr2:69841336:ATGACT:A	3.5409e-06	-1.13299e-10	-1.10387	1.00112e-05	-1.13299e-10	-1.16241
69841371	chr2:69841371:CAATT:C	3.04905e-06	-1.13299e-10	-1.25342	9.42845e-06	-1.13299e-10	-1.22238
69841503	chr2:69841503:G:T	7.4193e-07	-1.38364	-1.28311	1.40744e-05	0.46691	-1.28867
69841510	chr2:69841510:A:G	1.22891e-06	-1.02658	-1.13554	1.9179e-06	-1.45925	-1.35563
69841594	chr2:69841594:A:G	3.4543e-06	-1.13299e-10	-1.12863	1.0601e-05	-1.13299e-10	-1.10517
69841976	chr2:69841976:A:G	4.19394e-06	-1.13299e-10	-0.93461	1.52615e-05	-1.13299e-10	-0.740781
69842013	chr2:69842013:T:C	3.11541e-06	-1.13299e-10	-1.23189	1.04753e-05	-1.13299e-10	-1.11709
69842077	chr2:69842077:A:G	3.24379e-06	-1.13299e-10	-1.19151	9.9356e-06	-1.13299e-10	-1.16999
69842619	chr2:69842619:C:T	4.46518e-06	-1.13299e-10	-0.871941	1.53312e-05	-1.13299e-10	-0.736224
69842827	chr2:69842827:C:T	3.53862e-06	-1.13299e-10	-1.10451	1.00056e-05	-1.13299e-10	-1.16296
69843259	chr2:69843259:A:G	3.30207e-06	-1.13299e-10	-1.1737	9.41819e-06	-1.13299e-10	-1.22347
69843327	chr2:69843327:A:G	2.75878e-06	-1.13299e-10	-1.35346	8.07838e-06	-1.13299e-10	-1.37692
69844018	chr2:69844018:AGT:A	3.44567e-06	-1.13299e-10	-1.13113	1.05733e-05	-1.13299e-10	-1.10778
69844206	chr2:69844206:T:C	3.04901e-06	-1.25343	-3.69445e-10	7.88282e-06	-1.40143	-3.69445e-10
69844397	chr2:69844397:A:G	6.27527e-06	0.517884	-1.04952	4.16369e-05	1.14139	-0.878519
69845084	chr2:69845084:T:C	2.88022e-06	-1.31038	-3.69445e-10	7.21464e-06	-1.49	-3.69445e-10
69845098	chr2:69845098:C:T	2.93924e-06	-1.2901	-3.69445e-10	7.30827e-06	-1.47711	-3.69445e-10
69845332	chr2:69845332:A:G	3.21371e-06	-1.13299e-10	-1.20082	1.07931e-05	-1.13299e-10	-1.08721
69845394	chr2:69845394:G:A	8.17639e-05	-1.13299e-10	2.03559	0.000349063	-1.13299e-10	2.38914
69845847	chr2:69845847:C:G	2.87475e-06	-1.13299e-10	-1.31228	8.44435e-06	-1.13299e-10	-1.33262
69845881	chr2:69845881:A:G	2.71491e-06	-1.13299e-10	-1.36949	8.07152e-06	-1.13299e-10	-1.37777
69846113	chr2:69846113:G:T	2.74654e-06	-1.13299e-10	-1.35791	8.06659e-06	-1.13299e-10	-1.37838
69846119	chr2:69846119:T:G	3.24994e-06	-1.13299e-10	-1.18961	9.94386e-06	-1.13299e-10	-1.16916
69846987	chr2:69846987:C:T	2.63185e-06	-1.40056	-3.69445e-10	1.90921e-05	-0.516841	-3.69445e-10
69847281	chr2:69847281:A:G	2.8968e-06	-1.13299e-10	-1.30464	8.41098e-06	-1.13299e-10	-1.33657
69847939	chr2:69847939:G:A	2.76202e-06	-1.13299e-10	-1.35229	8.39997e-06	-1.13299e-10	-1.33789
69848354	chr2:69848354:A:G	3.36613e-06	-1.13299e-10	-1.15449	9.66871e-06	-1.13299e-10	-1.19722
69848451	chr2:69848451:A:C	2.74594e-06	-1.13299e-10	-1.35813	8.06938e-06	-1.13299e-10	-1.37804
69848852	chr2:69848852:A:C	3.64094e-06	-1.13299e-10	-1.07601	1.07325e-05	-1.13299e-10	-1.09284
69849518	chr2:69849518:T:C	2.72716e-05	1.13185	-0.194258	0.00016406	1.89011	-0.255984
69849822	chr2:69849822:A:T	7.39885e-07	-1.41181	-1.2577	1.32838e-05	0.375165	-1.25473
69850032	chr2:69850032:C:T	4.14811e-06	-1.13299e-10	-0.945598	1.40223e-05	-1.13299e-10	-0.825461
69850104	chr2:69850104:C:T	7.41328e-06	-1.13299e-10	-0.364978	2.30985e-05	-1.13299e-10	-0.326343
69850107	chr2:69850107:G:A	2.69114e-06	-1.13299e-10	-1.37829	8.16086e-06	-1.13299e-10	-1.36676
69850356	chr2:69850356:AATGT:A	1.07512e-06	-1.17767	-1.11815	2.08909e-06	-1.37965	-1.34974
69851007	chr2:69851007:A:G	3.85866e-06	-1.01793	-3.69445e-10	1.67558e-05	-0.64737	-3.69445e-10
69851126	chr2:69851126:T:C	1.29224e-06	-1.12036	-0.991512	2.09523e-06	-1.4152	-1.31125
69851375	chr2:69851375:G:T	2.73604e-06	-1.13299e-10	-1.36174	8.37768e-06	-1.13299e-10	-1.34054
69851564	chr2:69851564:T:C	3.35835e-06	-1.13299e-10	-1.1568	1.03066e-05	-1.13299e-10	-1.13333
69852063	chr2:69852063:A:G	4.49454e-06	-1.13299e-10	-0.865386	1.54702e-05	-1.13299e-10	-0.727197
69852268	chr2:69852268:C:G	9.83801e-07	-1.21122	-1.17337	2.10726e-06	-1.35489	-1.36583
69852461	chr2:69852461:A:G	3.15896e-06	-1.13299e-10	-1.21801	8.96972e-06	-1.13299e-10	-1.27226
69852477	chr2:69852477:T:TATTTATATA	2.72099e-06	-1.13299e-10	-1.36725	8.07322e-06	-1.13299e-10	-1.37756
69852501	chr2:69852501:C:T	7.29405e-07	-1.41232	-1.27146	1.28184e-05	0.360305	-1.27553
69852516	chr2:69852516:C:T	5.12419e-06	-1.13299e-10	-0.734278	1.41988e-05	-1.13299e-10	-0.812959
69852568	chr2:69852568:T:C	2.72023e-06	-1.13299e-10	-1.36753	8.07402e-06	-1.13299e-10	-1.37746
69852649	chr2:69852649:C:T	4.52374e-06	-1.13299e-10	-0.85891	1.49587e-05	-1.13299e-10	-0.760817
69852985	chr2:69852985:A:G	3.70592e-06	-1.13299e-10	-1.05832	1.04682e-05	-1.13299e-10	-1.11777
69852994	chr2:69852994:C:T	6.22045e-07	-1.48863	-1.35436	1.78983e-06	-1.53812	-1.34588
69854266	chr2:69854266:CAGCCTCCTGA:C	3.70782e-06	-1.13299e-10	-1.05781	1.14205e-05	-1.13299e-10	-1.0307
69854348	chr2:69854348:A:G	2.72567e-06	-1.13299e-10	-1.36553	8.06997e-06	-1.13299e-10	-1.37796
69854369	chr2:69854369:G:A	1.13033e-06	-1.18257	-1.06317	2.14169e-06	-1.37429	-1.33023
69855159	chr2:69855159:A:G	2.71231e-06	-1.13299e-10	-1.37045	8.08324e-06	-1.13299e-10	-1.37632
69855764	chr2:69855764:G:A	3.21534e-06	-1.13299e-10	-1.20032	1.08012e-05	-1.13299e-10	-1.08646
69856625	chr2:69856625:T:TC	4.74572e-05	0.590079	0.901499	0.000295948	0.958694	1.26538
69856653	chr2:69856653:T:G	2.91049e-06	-1.13299e-10	-1.29993	8.93219e-06	-1.13299e-10	-1.27645
69857174	chr2:69857174:A:G	5.80929e-05	-1.13299e-10	1.69379	0.000232104	-1.13299e-10	1.98107
69857467	chr2:69857467:C:T	1.04221e-06	-1.19525	-1.13166	2.10486e-06	-1.36775	-1.35411
69857764	chr2:69857764:A:G	3.59124e-06	-1.13299e-10	-1.08975	1.10514e-05	-1.13299e-10	-1.06356
69857845	chr2:69857845:T:G	4.08019e-06	-0.141082	-0.821023	1.31125e-05	0.100979	-0.993525
69858073	chr2:69858073:T:C	3.71155e-06	-1.13299e-10	-1.0568	1.14324e-05	-1.13299e-10	-1.02966
69858394	chr2:69858394:A:G	2.74472e-06	-1.13299e-10	-1.35857	8.0669e-06	-1.13299e-10	-1.37834
69858696	chr2:69858696:T:G	3.91291e-06	-1.13299e-10	-1.00397	1.28944e-05	-1.13299e-10	-0.909319
69858829	chr2:69858829:G:A	2.73718e-06	-0.254716	-1.10661	9.23839e-06	-0.0224946	-1.22025
69858870	chr2:69858870:G:A	2.79934e-06	-1.13299e-10	-1.33887	8.10572e-06	-1.13299e-10	-1.37354
69858877	chr2:69858877:G:A	3.46748e-06	-1.12482	-3.69445e-10	1.14704e-05	-1.02635	-3.69445e-10
69859231	chr2:69859231:A:G	1.22016e-05	1.03719	-0.903873	7.58361e-05	1.78143	-0.918968
69859236	chr2:69859236:A:G	3.74596e-06	-1.13299e-10	-1.04757	1.22787e-05	-1.13299e-10	-0.958244
69859348	chr2:69859348:T:A	2.81508e-06	-1.13299e-10	-1.33326	8.10823e-06	-1.13299e-10	-1.37323
69859405	chr2:69859405:A:G	2.70429e-06	-1.13299e-10	-1.37341	8.16635e-06	-1.13299e-10	-1.36609
69859596	chr2:69859596:C:T	1.00927e-05	0.981873	-1.03831	6.25101e-05	1.72009	-1.05087
69859896	chr2:69859896:A:C	4.71576e-06	-1.13299e-10	-0.81734	1.56554e-05	-1.13299e-10	-0.715297
69860206	chr2:69860206:G:T	3.14253e-06	-1.13299e-10	-1.22322	9.02732e-06	-1.13299e-10	-1.26586
69860632	chr2:69860632:A:G	2.97859e-06	-1.2768	-3.69445e-10	1.08377e-05	-1.08309	-3.69445e-10
69860673	chr2:69860673:A:G	2.90637e-06	-1.13299e-10	-1.30135	8.8783e-06	-1.13299e-10	-1.2825
69860884	chr2:69860884:A:C	2.86767e-06	-0.409408	-0.905343	8.92122e-06	-0.210343	-1.06734
69860911	chr2:69860911:T:C	3.02314e-06	-1.13299e-10	-1.26195	8.81617e-06	-1.13299e-10	-1.28953
69861398	chr2:69861398:T:A	2.72691e-06	-1.13299e-10	-1.36508	8.09181e-06	-1.13299e-10	-1.37526
69861587	chr2:69861587:A:G	3.08265e-06	-1.13299e-10	-1.24246	1.01099e-05	-1.13299e-10	-1.1526
69861636	chr2:69861636:C:G	3.70317e-06	-1.13299e-10	-1.05906	1.14059e-05	-1.13299e-10	-1.03198
69861880	chr2:69861880:C:T	5.40841e-06	-1.13299e-10	-0.680295	1.90597e-05	-1.13299e-10	-0.518534
69862192	chr2:69862192:T:C	2.79052e-06	-1.13299e-10	-1.34202	8.08933e-06	-1.13299e-10	-1.37557
69862694	chr2:69862694:A:G	2.80784e-06	-1.13299e-10	-1.33583	8.09131e-06	-1.13299e-10	-1.37532
69863542	chr2:69863542:G:A	2.72326e-06	-1.13299e-10	-1.36642	8.07148e-06	-1.13299e-10	-1.37778
69863781	chr2:69863781:C:T	1.0902e-05	1.04711	-1.02641	6.81803e-05	1.7953	-1.03925
69863825	chr2:69863825:T:C	3.98964e-06	-1.13299e-10	-0.984548	1.31742e-05	-1.13299e-10	-0.887854
69864071	chr2:69864071:C:T	3.48015e-06	-1.13299e-10	-1.12117	1.07047e-05	-1.13299e-10	-1.09543
69864114	chr2:69864114:T:C	6.6963e-07	-1.39762	-1.37166	1.28223e-05	0.463242	-1.37817
69864167	chr2:69864167:A:G	8.79519e-07	-1.18949	-1.30714	2.07255e-06	-1.36659	-1.37074
69864860	chr2:69864860:A:G	2.81636e-06	-1.13299e-10	-1.3328	8.12383e-06	-1.13299e-10	-1.37131
69865584	chr2:69865584:G:A	2.27741e-06	-1.54521	-3.69445e-10	1.25969e-05	-0.932658	-3.69445e-10
69865612	chr2:69865612:C:T	2.70442e-06	-1.13299e-10	-1.37336	8.1669e-06	-1.13299e-10	-1.36602
69866020	chr2:69866020:G:A	4.6733e-06	-1.13299e-10	-0.826385	1.79538e-05	-1.13299e-10	-0.578312
69866515	chr2:69866515:T:C	7.12785e-07	-1.3435	-1.36333	1.59525e-05	0.645017	-1.34151
69866524	chr2:69866524:A:G	2.89294e-06	-1.30598	-3.69445e-10	6.79482e-06	-1.54995	-3.69445e-10
69866708	chr2:69866708:TC:T	2.77485e-06	-1.13299e-10	-1.34765	8.07788e-06	-1.13299e-10	-1.37698
69866766	chr2:69866766:A:G	1.14053e-05	1.14578	-1.07995	7.35904e-05	1.92569	-1.09329
69866778	chr2:69866778:G:A	7.03153e-07	-1.43674	-1.28369	1.36092e-05	0.345827	-1.20119
69867005	chr2:69867005:C:T	8.46521e-07	-1.20516	-1.32971	2.09828e-06	-1.35929	-1.36571
69867358	chr2:69867358:C:T	2.70442e-06	-1.13299e-10	-1.37336	8.08077e-06	-1.13299e-10	-1.37663
69867591	chr2:69867591:T:C	2.70542e-06	-1.13299e-10	-1.37299	8.1716e-06	-1.13299e-10	-1.36545
69867772	chr2:69867772:T:C	2.807e-06	-1.13299e-10	-1.33613	8.59618e-06	-1.13299e-10	-1.3148
69868659	chr2:69868659:C:T	2.7612e-06	-1.13299e-10	-1.35258	8.07086e-06	-1.13299e-10	-1.37785
69868664	chr2:69868664:C:T	2.33064e-05	-1.13299e-10	0.780477	4.80214e-05	-1.13299e-10	0.405534
69869046	chr2:69869046:A:C	3.54122e-06	-1.13299e-10	-1.10378	1.09056e-05	-1.13299e-10	-1.07684
69869113	chr2:69869113:T:TTGG	2.79647e-06	-1.13299e-10	-1.33989	8.08305e-06	-1.13299e-10	-1.37634
69869730	chr2:69869730:T:C	1.9481e-05	0.60119	-3.69445e-10	1.6419e-05	-0.667671	-3.69445e-10
69869846	chr2:69869846:G:A	4.50782e-06	-1.13299e-10	-0.862436	1.49007e-05	-1.13299e-10	-0.764704
69870500	chr2:69870500:G:C	6.38395e-06	-0.514463	-3.69445e-10	3.8812e-05	0.192616	-3.69445e-10
69871154	chr2:69871154:ATG:A	2.73456e-06	-1.13299e-10	-1.36228	8.06667e-06	-1.13299e-10	-1.37837
69871158	chr2:69871158:G:GACC	2.73213e-06	-1.13299e-10	-1.36317	8.0672e-06	-1.13299e-10	-1.37831
69871676	chr2:69871676:A:G	6.81045e-07	-1.37708	-1.3753	1.32276e-05	0.492928	-1.37674
69872168	chr2:69872168:A:G	5.97283e-05	-1.13299e-10	1.72156	0.000116524	-1.13299e-10	1.29198
69872283	chr2:69872283:A:G	4.51816e-06	-1.13299e-10	-0.860145	1.55479e-05	-1.13299e-10	-0.722186
69872292	chr2:69872292:A:G	1.16683e-05	1.21058	-1.12195	7.82407e-05	2.0291	-1.13543
69873566	chr2:69873566:A:G	3.59123e-06	-1.13299e-10	-1.08975	1.10582e-05	-1.13299e-10	-1.06294
69874391	chr2:69874391:T:G	3.4522e-06	-1.13299e-10	-1.12924	1.06148e-05	-1.13299e-10	-1.10387
69874716	chr2:69874716:T:C	2.81943e-06	-1.13299e-10	-1.33172	8.12833e-06	-1.13299e-10	-1.37076
69874892	chr2:69874892:C:T	2.72701e-06	-1.13299e-10	-1.36504	8.06905e-06	-1.13299e-10	-1.37808
69875746	chr2:69875746:A:G	2.70276e-06	-1.13299e-10	-1.37398	8.15893e-06	-1.13299e-10	-1.367
69875858	chr2:69875858:C:CT	1.20994e-06	-0.826613	-1.35107	2.79224e-06	-1.4956	-0.943673
69876372	chr2:69876372:T:C	1.3657e-05	1.31394	-1.06793	9.03892e-05	2.11937	-1.08136
69876670	chr2:69876670:T:C	1.40848e-05	1.22521	-0.948365	9.22161e-05	2.02051	-0.962485
69876722	chr2:69876722:C:T	3.48126e-06	-1.13299e-10	-1.12085	1.07085e-05	-1.13299e-10	-1.09507
69877181	chr2:69877181:A:C	3.03866e-06	-1.13299e-10	-1.25683	9.42398e-06	-1.13299e-10	-1.22285
69877963	chr2:69877963:G:A	3.49785e-06	-1.13299e-10	-1.1161	1.07578e-05	-1.13299e-10	-1.09048
69878252	chr2:69878252:G:A	5.91926e-06	-1.13299e-10	-0.590039	2.00059e-05	-1.13299e-10	-0.470083
69878680	chr2:69878680:G:A	2.73644e-06	-1.13299e-10	-1.36159	8.06646e-06	-1.13299e-10	-1.3784
69879700	chr2:69879700:T:C	7.07648e-07	-1.43803	-1.27603	1.36166e-05	0.335538	-1.19036
69880277	chr2:69880277:A:G	1.34811e-05	1.25375	-1.02071	8.81473e-05	2.04888	-1.03599
69880496	chr2:69880496:A:C	2.58761e-05	-1.13299e-10	0.885068	5.3932e-05	-1.13299e-10	0.521612
69880735	chr2:69880735:C:G	3.01191e-06	-1.13299e-10	-1.26567	8.31901e-06	-1.13299e-10	-1.34757
69880739	chr2:69880739:T:A	3.00208e-06	-1.13299e-10	-1.26894	8.30461e-06	-1.13299e-10	-1.3493
69880803	chr2:69880803:G:C	7.97191e-06	-1.13299e-10	-0.292326	2.48704e-05	-1.13299e-10	-0.252436
69880939	chr2:69880939:C:T	2.69339e-06	-1.13299e-10	-1.37745	8.14417e-06	-1.13299e-10	-1.36881
69881124	chr2:69881124:T:A	7.78796e-07	-1.42415	-1.1941	1.58612e-05	0.383069	-1.08531
69882607	chr2:69882607:T:C	4.06761e-06	-1.13299e-10	-0.965195	1.25297e-05	-1.13299e-10	-0.938008
69882936	chr2:69882936:G:A	2.96952e-06	-1.13299e-10	-1.27985	9.622e-06	-1.13299e-10	-1.20206
69883224	chr2:69883224:C:A	2.70073e-06	-1.13299e-10	-1.37473	8.14027e-06	-1.13299e-10	-1.36929
69883339	chr2:69883339:C:T	2.89968e-06	-1.13299e-10	-1.30365	8.21524e-06	-1.13299e-10	-1.36012
69883465	chr2:69883465:C:T	3.73682e-06	-1.13299e-10	-1.05002	1.14717e-05	-1.13299e-10	-1.02623
69883655	chr2:69883655:T:C	2.58957e-05	-1.13299e-10	0.885825	7.85941e-05	-1.13299e-10	0.898183
69883806	chr2:69883806:C:T	2.69535e-06	-1.13299e-10	-1.37672	8.11298e-06	-1.13299e-10	-1.37265
69883903	chr2:69883903:G:A	1.1073e-05	-1.13299e-10	0.0362603	3.3559e-05	-1.13299e-10	0.0471909
69883912	chr2:69883912:G:A	7.12e-06	-1.13299e-10	-0.405343	2.20606e-05	-1.13299e-10	-0.372322
69884393	chr2:69884393:C:T	3.71591e-06	-1.13299e-10	-1.05563	1.04952e-05	-1.13299e-10	-1.11519
69884579	chr2:69884579:C:A	1.98711e-06	-0.437926	-1.24365	0.000113614	2.56851	-1.30182
69885448	chr2:69885448:G:A	8.25232e-07	-1.30742	-1.25292	2.10814e-06	-1.34898	-1.37133
69885901	chr2:69885901:A:G	3.43826e-06	-1.13299e-10	-1.13328	1.15242e-05	-1.13299e-10	-1.02166
69888147	chr2:69888147:C:T	1.36047e-05	-1.13299e-10	0.242162	3.86117e-05	-1.13299e-10	0.187442
69889316	chr2:69889316:G:T	6.86066e-06	0.910254	-1.3527	4.09525e-05	1.61259	-1.36629
69889883	chr2:69889883:C:T	8.36474e-07	-1.18599	-1.36082	1.46589e-05	0.568217	-1.34928
69890044	chr2:69890044:C:T	4.59292e-06	-0.687221	-0.156514	0.000192777	1.96363	-0.168209
69890150	chr2:69890150:C:T	2.69321e-06	-1.13299e-10	-1.37752	8.09144e-06	-1.13299e-10	-1.37531
69890240	chr2:69890240:A:G	4.70524e-06	-0.733728	-0.0858465	0.000187972	1.86789	-0.0977097
69890470	chr2:69890470:T:C	2.99756e-06	-1.52464	0.25419	1.37131e-05	-1.15744	0.309681
69890675	chr2:69890675:A:C	2.28948e-06	-1.53993	-3.69445e-10	6.62663e-06	-1.57502	-3.69445e-10
69891253	chr2:69891253:C:T	6.5685e-07	-1.56303	-1.22552	2.48905e-06	-1.17735	-1.37686
69891256	chr2:69891256:C:T	5.5826e-06	-0.607621	-0.0409737	0.000253194	2.11417	-0.0461258
69891295	chr2:69891295:T:A	4.02746e-06	-0.401978	-0.573137	0.000217961	2.51279	-0.594586
69891614	chr2:69891614:T:A	3.17729e-06	-1.13299e-10	-1.21222	9.21734e-06	-1.13299e-10	-1.24503
69891958	chr2:69891958:C:A	3.89599e-06	-1.13299e-10	-1.0083	1.19641e-05	-1.13299e-10	-0.984201
69892123	chr2:69892123:C:A	2.48003e-06	-1.57495	0.114967	1.44237e-05	-0.849466	0.0522278
69892337	chr2:69892337:T:C	5.55374e-06	-0.614696	-0.0390819	0.000247861	2.09143	-0.0446776
69892636	chr2:69892636:C:T	3.96035e-06	-1.13299e-10	-0.991918	1.21677e-05	-1.13299e-10	-0.967328
69892946	chr2:69892946:G:C	7.64376e-06	0.7313	-1.06566	5.3536e-05	1.3705	-0.856259
69893078	chr2:69893078:C:T	3.96178e-06	-1.13299e-10	-0.991557	1.2172e-05	-1.13299e-10	-0.966977
69893476	chr2:69893476:A:G	5.86936e-07	-1.5495	-1.35159	2.95518e-06	-1.02	-1.36255
69893777	chr2:69893777:GA:G	2.27758e-06	-1.57421	0.0290778	1.27042e-05	-0.897117	-0.0270619
69894777	chr2:69894777:G:A	2.05301e-06	-1.56869	-0.0802551	1.43757e-05	-0.662587	-0.137989
69894920	chr2:69894920:TC:T	4.86604e-06	-1.13299e-10	-0.785969	1.32266e-05	-1.13299e-10	-0.883881
69894967	chr2:69894967:C:T	0.000163928	-1.13299e-10	2.73118	0.000655923	-1.13299e-10	3.01993
69895342	chr2:69895342:C:G	1.07282e-05	-1.13299e-10	0.00462177	3.75593e-05	-1.13299e-10	0.159809
69895358	chr2:69895358:G:A	3.75549e-06	-1.13299e-10	-1.04503	1.38286e-05	-1.13299e-10	-0.839371
69895573	chr2:69895573:C:T	8.92869e-07	-1.11881	-1.36276	3.0213e-06	-1.03743	-1.323
69895776	chr2:69895776:G:T	1.99348e-06	-1.57137	-0.106999	1.35395e-05	-0.697004	-0.1635
69895874	chr2:69895874:T:C	2.92167e-06	-1.13299e-10	-1.2961	8.90299e-06	-1.13299e-10	-1.27973
69896005	chr2:69896005:C:T	2.75339e-06	-1.13299e-10	-1.35542	8.09592e-06	-1.13299e-10	-1.37475
69896159	chr2:69896159:T:A	2.75737e-06	-1.13299e-10	-1.35397	8.40672e-06	-1.13299e-10	-1.33708
69896276	chr2:69896276:T:A	3.06167e-06	-1.13299e-10	-1.24929	9.37211e-06	-1.13299e-10	-1.22837
69896432	chr2:69896432:T:C	1.51319e-05	-1.13299e-10	0.348555	7.74846e-05	-1.13299e-10	0.883967
69896864	chr2:69896864:G:C	3.69695e-06	-1.13299e-10	-1.06074	1.13269e-05	-1.13299e-10	-1.03894
69896925	chr2:69896925:C:T	2.7114e-06	-1.13299e-10	-1.37079	8.29982e-06	-1.13299e-10	-1.34988
69897673	chr2:69897673:T:C	1.65639e-06	-0.591389	-1.27222	5.26322e-05	1.7377	-1.24049
69898631	chr2:69898631:G:T	4.95489e-06	-0.204256	-0.563619	0.000327399	2.8393	-0.514232
69898713	chr2:69898713:G:A	3.67177e-06	-1.13299e-10	-1.06758	1.12472e-05	-1.13299e-10	-1.04599
69899534	chr2:69899534:A:G	1.22463e-05	1.5141	-1.37713	8.52799e-05	2.35812	-1.37829
69900097	chr2:69900097:G:A	6.14979e-06	-0.164115	-0.387717	0.000401139	2.87173	-0.343533
69900275	chr2:69900275:GTAAA:G	3.67177e-06	-1.13299e-10	-1.06758	1.12472e-05	-1.13299e-10	-1.04599
69901178	chr2:69901178:AAAAAAAG:A	5.74206e-06	-1.13299e-10	-0.620433	1.47601e-05	-1.13299e-10	-0.774186
69901185	chr2:69901185:G:A	5.84804e-06	0.522739	-1.12488	0.000451048	3.71308	-1.06762
69901214	chr2:69901214:G:T	2.73402e-06	-1.13299e-10	-1.36248	8.0789e-06	-1.13299e-10	-1.37686
69901585	chr2:69901585:A:G	4.89493e-06	-0.0238576	-0.756192	0.000363116	3.16921	-0.740598
69901676	chr2:69901676:C:A	3.67718e-06	-1.13299e-10	-1.0661	1.12647e-05	-1.13299e-10	-1.04444
69902567	chr2:69902567:C:T	4.18922e-06	-1.13299e-10	-0.935735	1.4729e-05	-1.13299e-10	-0.776291
69903623	chr2:69903623:T:C	1.73008e-05	-1.13299e-10	0.482502	5.86623e-05	-1.13299e-10	0.605684
69904011	chr2:69904011:CAA:C	3.79326e-06	-1.13299e-10	-1.03502	1.16322e-05	-1.13299e-10	-1.01234
69904413	chr2:69904413:C:T	5.54077e-06	-1.13299e-10	-0.656116	1.8954e-05	-1.13299e-10	-0.524099
69904452	chr2:69904452:G:A	9.58758e-06	1.17439	-1.28217	6.42987e-05	1.96167	-1.26424
69904659	chr2:69904659:T:A	7.09108e-07	-1.57549	-1.13651	6.52315e-06	-0.776789	-0.813966
69904929	chr2:69904929:C:A	3.80175e-06	-1.13299e-10	-1.03279	1.16585e-05	-1.13299e-10	-1.01008
69904965	chr2:69904965:C:T	5.13465e-06	-1.13299e-10	-0.732239	1.4149e-05	-1.13299e-10	-0.816471
69905544	chr2:69905544:A:G	5.94161e-06	-0.19294	-0.393331	0.000394117	2.85865	-0.348113
69906975	chr2:69906975:A:G	5.88897e-06	-0.168571	-0.426597	0.000397358	2.90119	-0.382468
69906987	chr2:69906987:C:T	2.73474e-06	-1.13299e-10	-1.36222	8.94537e-06	-1.13299e-10	-1.27498
69907052	chr2:69907052:A:G	2.74778e-06	-1.13299e-10	-1.35746	9.04943e-06	-1.13299e-10	-1.26341
69908286	chr2:69908286:C:CT	7.03819e-06	-1.13299e-10	-0.4169	1.92264e-05	-1.13299e-10	-0.509829
69908436	chr2:69908436:A:C	0.000193411	-1.13299e-10	2.89657	0.000775961	-1.13299e-10	3.18799
69908563	chr2:69908563:C:T	1.397e-06	-1.57544	-0.458487	8.48482e-06	-0.849924	-0.47791
69908574	chr2:69908574:G:A	5.19055e-06	-0.224169	-0.497241	0.000332576	2.79862	-0.457869
69908584	chr2:69908584:AG:A	4.41467e-06	-1.13299e-10	-0.883317	1.21991e-05	-1.13299e-10	-0.964754
69908628	chr2:69908628:A:G	5.15902e-06	0.00295666	-0.73046	0.000393503	3.2132	-0.704228
69908689	chr2:69908689:C:T	2.73557e-06	-1.13299e-10	-1.36191	8.0802e-06	-1.13299e-10	-1.3767
69908906	chr2:69908906:C:T	4.80305e-05	-1.13299e-10	1.50359	0.000116416	-1.13299e-10	1.29106
69909485	chr2:69909485:T:G	1.06548e-05	1.27585	-1.27809	7.36933e-05	2.09506	-1.26126
69909620	chr2:69909620:G:A	3.80473e-06	-1.13299e-10	-1.03201	1.40902e-05	-1.13299e-10	-0.820633
69909757	chr2:69909757:G:A	2.37102e-06	-1.50493	-3.69445e-10	8.22316e-06	-1.35916	-3.69445e-10
69909791	chr2:69909791:A:G	9.25194e-05	-1.13299e-10	2.15917	0.000284443	-1.13299e-10	2.18442
69909902	chr2:69909902:G:A	2.73709e-06	-1.13299e-10	-1.36135	8.68177e-06	-1.13299e-10	-1.30489
69910366	chr2:69910366:G:C	5.60723e-06	0.0602462	-0.70444	0.000442702	3.31556	-0.688775
69910642	chr2:69910642:C:T	6.33829e-06	-0.158726	-0.362914	0.000427538	2.90881	-0.316878
69910886	chr2:69910886:G:C	1.58568e-06	-1.55068	-0.356558	7.9455e-06	-1.30693	-0.0865788
69910979	chr2:69910979:G:A	6.03599e-06	-0.107675	-0.462835	0.000420626	3.00008	-0.424447
69911038	chr2:69911038:T:C	6.25846e-06	-0.15958	-0.374737	0.000421564	2.90686	-0.329004
69911184	chr2:69911184:G:A	3.37422e-06	-1.13299e-10	-1.15209	8.85075e-06	-1.13299e-10	-1.28561
69911514	chr2:69911514:A:G	1.6894e-05	-1.13299e-10	0.458709	8.86637e-05	-1.13299e-10	1.01874
69911736	chr2:69911736:A:G	3.67066e-06	-1.13299e-10	-1.06788	1.04864e-05	-1.13299e-10	-1.11603
69911869	chr2:69911869:A:G	6.41112e-06	-0.0896002	-0.420616	0.00045736	3.02744	-0.368082
69911972	chr2:69911972:C:T	2.8248e-06	-1.13299e-10	-1.32981	8.28356e-06	-1.13299e-10	-1.35184
69912002	chr2:69912002:C:T	5.32045e-06	0.131591	-0.828282	0.000436342	3.42583	-0.813513
69912166	chr2:69912166:A:G	5.83723e-06	-1.13299e-10	-0.603994	1.96964e-05	-1.13299e-10	-0.485678
69913627	chr2:69913627:C:A	2.35687e-06	-1.51092	-3.69445e-10	6.62828e-06	-1.57477	-3.69445e-10
69914321	chr2:69914321:A:G	5.33097e-06	-1.13299e-10	-0.694717	1.81805e-05	-1.13299e-10	-0.565763
69914387	chr2:69914387:C:T	7.20957e-07	-1.57462	-1.12081	7.1124e-06	-0.713689	-0.790585
69914460	chr2:69914460:C:T	2.75666e-06	-1.13299e-10	-1.35423	9.10959e-06	-1.13299e-10	-1.25678
69915129	chr2:69915129:A:C	4.9791e-06	-1.13299e-10	-0.763	1.50385e-05	-1.13299e-10	-0.7555
69915933	chr2:69915933:T:G	9.66151e-06	-1.13299e-10	-0.1001	3.49679e-05	-1.13299e-10	0.0883179
69915957	chr2:69915957:C:T	0.000139536	-1.13299e-10	2.57007	0.000551676	-1.13299e-10	2.84685
69917080	chr2:69917080:C:T	1.67053e-05	-1.13299e-10	0.447475	4.9944e-05	-1.13299e-10	0.444791
69917113	chr2:69917113:C:T	2.82744e-06	-1.13299e-10	-1.32888	8.28779e-06	-1.13299e-10	-1.35133
69917216	chr2:69917216:C:T	1.17552e-05	-1.13299e-10	0.0960471	4.31149e-05	-1.13299e-10	0.297757
69917464	chr2:69917464:C:A	7.25728e-06	0.0464971	-0.432742	0.000571576	3.26888	-0.386593
69917502	chr2:69917502:T:A	5.82099e-06	-1.13299e-10	-0.60678	1.49021e-05	-1.13299e-10	-0.764613
69917676	chr2:69917676:G:A	3.19048e-06	-1.13299e-10	-1.20808	9.25214e-06	-1.13299e-10	-1.24126
69917839	chr2:69917839:AAT:A	0.000138779	2.51467	0.0499673	0.00199168	3.75694	0.373684
69917946	chr2:69917946:A:G	2.96026e-06	-1.13299e-10	-1.28297	9.69235e-06	-1.13299e-10	-1.19478
69918113	chr2:69918113:G:T	0.000137784	-1.13299e-10	2.55744	0.000548305	-1.13299e-10	2.84072
69918427	chr2:69918427:A:G	2.709e-06	-1.13299e-10	-1.37167	8.26169e-06	-1.13299e-10	-1.35448
69918454	chr2:69918454:G:A	3.24591e-06	-1.13299e-10	-1.19085	9.91293e-06	-1.13299e-10	-1.17227
69918701	chr2:69918701:G:A	7.06449e-06	0.316457	-0.729626	0.000659665	3.73444	-0.708823
69918989	chr2:69918989:A:G	6.95001e-06	-0.000107542	-0.429399	0.000529144	3.18768	-0.382534
69918993	chr2:69918993:C:T	6.54482e-06	0.00215756	-0.491734	0.00049824	3.19156	-0.446586
69919231	chr2:69919231:C:T	2.79321e-06	-1.57503	0.23397	1.62819e-05	-0.874571	0.19851
69919493	chr2:69919493:T:C	5.53081e-06	-0.184888	-0.473028	0.000361915	2.85337	-0.428073
69919573	chr2:69919573:G:A	1.10429e-05	-1.13299e-10	0.03354	3.33478e-05	-1.13299e-10	0.0408785
69919965	chr2:69919965:C:A	2.8936e-06	-1.13299e-10	-1.30575	8.91627e-06	-1.13299e-10	-1.27823
69920132	chr2:69920132:G:A	1.03255e-05	-1.13299e-10	-0.0336296	2.52375e-05	-1.13299e-10	-0.237783
69920499	chr2:69920499:C:T	3.15669e-06	-1.13299e-10	-1.21873	9.09197e-06	-1.13299e-10	-1.25872
69920532	chr2:69920532:C:T	5.68593e-07	-1.55464	-1.3782	3.1616e-06	-1.01191	-1.30313
69920566	chr2:69920566:CT:C	5.47695e-05	1.43143	0.20345	0.000523925	2.18715	0.608086
69920961	chr2:69920961:C:T	5.71553e-07	-1.54924	-1.3784	3.04475e-06	-1.03876	-1.31394
69921283	chr2:69921283:A:G	5.89625e-06	-1.13299e-10	-0.593934	1.98775e-05	-1.13299e-10	-0.476522
69921579	chr2:69921579:G:T	1.14171e-05	-1.13299e-10	0.0668614	3.06361e-05	-1.13299e-10	-0.0439321
69921791	chr2:69921791:A:T	3.15456e-06	-1.13299e-10	-1.2194	8.80135e-06	-1.13299e-10	-1.29121
69921792	chr2:69921792:TGC:T	3.16226e-06	-1.13299e-10	-1.21696	8.81734e-06	-1.13299e-10	-1.28939
69922340	chr2:69922340:G:A	5.14269e-06	-1.19315	0.462472	2.17953e-05	-1.29479	0.910371
69922741	chr2:69922741:G:A	1.24608e-05	1.50432	-1.34998	8.33764e-05	2.30429	-1.34704
69923025	chr2:69923025:A:G	2.79774e-06	-1.13299e-10	-1.33944	8.67694e-06	-1.13299e-10	-1.30544
69923348	chr2:69923348:T:C	0.000185968	-1.13299e-10	2.85732	0.00074949	-1.13299e-10	3.15328
69923490	chr2:69923490:T:C	3.65125e-06	-1.13299e-10	-1.07318	1.04094e-05	-1.13299e-10	-1.12341
69923542	chr2:69923542:T:C	6.28566e-06	-0.0249833	-0.504996	0.000457615	3.11278	-0.452865
69923555	chr2:69923555:G:GT	2.85884e-06	-1.13299e-10	-1.31783	8.35e-06	-1.13299e-10	-1.34385
69924339	chr2:69924339:A:G	6.65616e-06	0.249707	-0.722414	0.000576298	3.59403	-0.703519
69924524	chr2:69924524:A:G	2.9625e-06	-1.13299e-10	-1.28222	8.58202e-06	-1.13299e-10	-1.31644
69924745	chr2:69924745:GCT:G	6.08446e-06	0.240281	-0.802793	0.000520536	3.57424	-0.785489
69924895	chr2:69924895:G:C	6.14658e-06	-0.0736786	-0.478676	0.000429618	3.03012	-0.433338
69925275	chr2:69925275:C:G	2.52486e-06	-1.57545	0.133383	1.56098e-05	-0.817823	0.0996108
69925467	chr2:69925467:A:G	2.7436e-06	-1.13299e-10	-1.35898	8.11697e-06	-1.13299e-10	-1.37216
69925605	chr2:69925605:C:T	2.70201e-06	-1.13299e-10	-1.37425	8.06953e-06	-1.13299e-10	-1.37802
69925825	chr2:69925825:T:C	8.25613e-05	-1.13299e-10	2.04529	0.00025429	-1.13299e-10	2.07236
69925926	chr2:69925926:GT:G	4.00926e-05	2.1351	-0.812162	9.44034e-05	1.80467	-0.723208
69925966	chr2:69925966:T:C	2.80382e-06	-1.13299e-10	-1.33727	8.16855e-06	-1.13299e-10	-1.36582
69926716	chr2:69926716:T:C	5.58893e-07	-1.57179	-1.37826	3.60164e-06	-0.87937	-1.30535
69926905	chr2:69926905:G:A	6.54914e-06	0.218091	-0.707007	0.000551853	3.53963	-0.692466
69927002	chr2:69927002:G:A	6.58357e-06	0.208109	-0.691782	0.000550881	3.52281	-0.677405
69927055	chr2:69927055:T:C	7.25276e-06	0.307108	-0.693975	0.000647962	3.68742	-0.679703
69927396	chr2:69927396:A:G	3.29878e-05	1.12789	-3.69445e-10	0.000104525	1.18331	-3.69445e-10
69927403	chr2:69927403:G:A	0.000137784	-1.13299e-10	2.55744	0.000548305	-1.13299e-10	2.84072
69927407	chr2:69927407:A:G	7.48681e-05	-1.13299e-10	1.94748	0.000230517	-1.13299e-10	1.97421
69927814	chr2:69927814:T:G	2.98796e-06	-1.13299e-10	-1.27366	9.15682e-06	-1.13299e-10	-1.25161
69928350	chr2:69928350:G:A	5.93755e-06	-0.0969534	-0.489999	0.000407311	2.98806	-0.444596
69928688	chr2:69928688:G:A	3.27356e-05	1.12021	-3.69445e-10	2.34283e-05	-0.31217	-3.69445e-10
69928709	chr2:69928709:A:C	2.70389e-06	-1.37356	-3.69445e-10	7.30763e-06	-1.47719	-3.69445e-10
69929066	chr2:69929066:G:T	2.21002e-06	-1.57525	-3.69445e-10	7.0386e-06	-1.5147	-3.69445e-10
69929089	chr2:69929089:C:T	3.44831e-06	-1.13299e-10	-1.13037	1.07595e-05	-1.13299e-10	-1.09033
69929134	chr2:69929134:C:G	7.12897e-06	-1.13299e-10	-0.404084	1.94973e-05	-1.13299e-10	-0.495838
69929189	chr2:69929189:G:A	1.25912e-06	-1.57394	-0.563897	7.23711e-06	-0.916795	-0.570095
69929448	chr2:69929448:A:T	3.10795e-06	-1.13299e-10	-1.23429	8.70568e-06	-1.13299e-10	-1.30214
69929457	chr2:69929457:A:G	5.60815e-06	-0.109458	-0.534571	0.000380477	2.96559	-0.490278
69929847	chr2:69929847:A:G	3.54272e-06	-1.13299e-10	-1.10336	1.10797e-05	-1.13299e-10	-1.061
69930026	chr2:69930026:T:C	2.19151e-06	-1.55915	-0.0245035	2.02259e-05	-0.603946	0.144798
69930154	chr2:69930154:T:C	2.82853e-06	-1.13299e-10	-1.32849	8.29013e-06	-1.13299e-10	-1.35105
69930347	chr2:69930347:G:A	2.84351e-06	-1.32321	-3.69445e-10	8.44685e-06	-1.33232	-3.69445e-10
69930979	chr2:69930979:A:G	2.84635e-06	-1.13299e-10	-1.32221	8.32276e-06	-1.13299e-10	-1.34712
69932972	chr2:69932972:G:T	3.14957e-06	-1.13299e-10	-1.22099	9.73005e-06	-1.13299e-10	-1.19089
69933097	chr2:69933097:G:A	1.18755e-05	-1.13299e-10	0.106225	2.8683e-05	-1.13299e-10	-0.10981
69933503	chr2:69933503:AC:A	6.61872e-06	-0.107666	-0.370682	0.000407233	2.98392	-0.440648
69933526	chr2:69933526:T:C	5.03138e-06	-0.175587	-0.576969	0.000319039	2.84705	-0.547846
69933741	chr2:69933741:A:G	5.32595e-05	-1.13299e-10	1.60693	0.000191967	-1.13299e-10	1.79121
69933850	chr2:69933850:A:G	3.58228e-06	-0.204133	-0.888117	0.000224703	2.78879	-0.840127
69933900	chr2:69933900:C:T	1.22161e-06	-0.795546	-1.37253	3.15731e-05	1.35484	-1.36864
69934210	chr2:69934210:A:G	6.51927e-06	-0.103255	-0.390232	0.000445221	2.97452	-0.34206
69934561	chr2:69934561:T:G	2.91655e-06	-1.13299e-10	-1.29785	9.09565e-06	-1.13299e-10	-1.25832
69934959	chr2:69934959:T:C	1.34368e-05	-1.13299e-10	0.22975	4.0785e-05	-1.13299e-10	0.242203
69935293	chr2:69935293:G:A	4.8725e-06	-1.13299e-10	-0.784643	1.34698e-05	-1.13299e-10	-0.86566
69935402	chr2:69935402:T:G	5.83347e-06	-0.0577024	-0.546935	0.00041004	3.05327	-0.50313
69935768	chr2:69935768:A:G	0.000355884	-1.13299e-10	3.50635	0.00118342	-1.13299e-10	3.61005
69935999	chr2:69935999:C:T	5.97943e-05	-1.13299e-10	1.72266	0.000144383	-1.13299e-10	1.50636
69936302	chr2:69936302:T:G	1.28719e-06	-0.745416	-1.37037	3.45949e-05	1.44352	-1.36592
69936496	chr2:69936496:G:A	1.1427e-05	-1.13299e-10	0.0677283	4.00884e-05	-1.13299e-10	0.224975
69936557	chr2:69936557:G:A	2.82918e-06	-1.13299e-10	-1.32826	8.29153e-06	-1.13299e-10	-1.35088
69936751	chr2:69936751:A:G	2.69838e-06	-1.13299e-10	-1.3756	8.14203e-06	-1.13299e-10	-1.36907
69936807	chr2:69936807:A:G	1.9001e-05	-1.13299e-10	0.576243	5.88283e-05	-1.13299e-10	0.60851
69936860	chr2:69936860:C:G	2.83501e-06	-1.13299e-10	-1.3262	8.32616e-06	-1.13299e-10	-1.34671
69936902	chr2:69936902:T:C	6.94308e-06	0.140811	-0.571315	0.000553626	3.37296	-0.522586
69936965	chr2:69936965:A:AG	9.65954e-07	-1.50987	-0.893023	3.75755e-06	-1.28019	-0.862151
69937215	chr2:69937215:A:G	5.95722e-06	-1.13299e-10	-0.583646	1.86376e-05	-1.13299e-10	-0.54093
69937577	chr2:69937577:C:T	8.76489e-06	-0.197496	-3.69445e-10	5.81521e-05	0.59695	-3.69445e-10
69937878	chr2:69937878:T:C	2.69609e-06	-1.13299e-10	-1.37645	8.06667e-06	-1.13299e-10	-1.37837
69938327	chr2:69938327:T:C	3.80919e-06	-1.13299e-10	-1.03083	1.08848e-05	-1.13299e-10	-1.07875
69938798	chr2:69938798:G:A	3.15468e-06	-1.13299e-10	-1.21936	9.84067e-06	-1.13299e-10	-1.17959
69938871	chr2:69938871:G:A	3.17411e-06	-1.13299e-10	-1.21322	9.09919e-06	-1.13299e-10	-1.25793
69939115	chr2:69939115:T:C	3.48563e-06	-1.1196	-3.69445e-10	9.3664e-06	-1.22898	-3.69445e-10
69939347	chr2:69939347:A:T	2.70798e-06	-1.13299e-10	-1.37205	8.07314e-06	-1.13299e-10	-1.37757
69939844	chr2:69939844:C:T	3.20583e-06	-1.13299e-10	-1.20328	8.57956e-06	-1.13299e-10	-1.31673
69940890	chr2:69940890:G:A	9.84033e-05	-1.13299e-10	2.22082	0.000398917	-1.13299e-10	2.52264
69941729	chr2:69941729:AG:A	3.65469e-06	-1.13299e-10	-1.07224	1.28364e-05	-1.13299e-10	-0.91383
69941905	chr2:69941905:TATACC:T	3.25192e-06	-1.189	-3.69445e-10	8.0826e-06	-1.3764	-3.69445e-10
69942479	chr2:69942479:T:C	7.94529e-06	-1.13299e-10	-0.295671	2.45804e-05	-1.13299e-10	-0.264164
69942559	chr2:69942559:C:G	2.69122e-06	-1.13299e-10	-1.37826	8.09422e-06	-1.13299e-10	-1.37496
69942626	chr2:69942626:T:C	2.91498e-06	-1.13299e-10	-1.29839	8.34958e-06	-1.13299e-10	-1.3439
69943647	chr2:69943647:C:A	3.06515e-06	-1.13299e-10	-1.24815	8.83636e-06	-1.13299e-10	-1.28724
69943744	chr2:69943744:T:C	1.29171e-05	-1.13299e-10	0.190299	3.92371e-05	-1.13299e-10	0.20351
69943795	chr2:69943795:A:G	4.24859e-06	-1.13299e-10	-0.921663	1.21569e-05	-1.13299e-10	-0.968213
69943863	chr2:69943863:G:A	3.02725e-06	-1.13299e-10	-1.2606	8.60672e-06	-1.13299e-10	-1.31357
69944438	chr2:69944438:C:T	6.71507e-07	-1.48704	-1.27944	5.38035e-06	-0.456055	-1.32731
69944578	chr2:69944578:A:G	1.40385e-06	-0.745143	-1.28389	1.70579e-06	-1.55445	-1.37764
69944694	chr2:69944694:C:CTTA	8.23872e-07	-1.23799	-1.324	1.69037e-05	0.658194	-1.29677
69944923	chr2:69944923:T:C	3.01185e-06	-1.13299e-10	-1.26569	8.751e-06	-1.13299e-10	-1.29694
69944932	chr2:69944932:C:A	3.01368e-06	-1.13299e-10	-1.26509	8.75562e-06	-1.13299e-10	-1.29642
69944944	chr2:69944944:G:A	3.32121e-06	-1.13299e-10	-1.16792	1.00447e-05	-1.13299e-10	-1.15907
69944984	chr2:69944984:A:G	1.55932e-06	-1.12878	-0.795219	4.17226e-05	0.817642	-0.552713
69945007	chr2:69945007:C:T	6.00671e-06	-1.13299e-10	-0.575373	1.57367e-05	-1.13299e-10	-0.710118
69945226	chr2:69945226:G:C	4.97481e-06	-1.13299e-10	-0.763862	1.37623e-05	-1.13299e-10	-0.844178
69945334	chr2:69945334:A:G	9.50446e-07	-1.38663	-1.03245	1.04832e-05	-0.148758	-0.967586
69945403	chr2:69945403:G:A	1.66926e-05	-1.13299e-10	0.446717	5.74453e-05	-1.13299e-10	0.584721
69945455	chr2:69945455:G:A	6.54493e-06	0.427511	-0.917071	5.79792e-05	1.54698	-0.953012
69945482	chr2:69945482:G:A	5.97584e-06	-1.13299e-10	-0.580526	1.50612e-05	-1.13299e-10	-0.753989
69945754	chr2:69945754:G:A	2.8819e-06	-1.13299e-10	-1.3098	8.36935e-06	-1.13299e-10	-1.34154
69945980	chr2:69945980:GAGGGCCTTAGGGAT:G	2.85339e-06	-1.31974	-3.69445e-10	8.05622e-06	-1.37967	-3.69445e-10
69946050	chr2:69946050:G:A	4.71084e-05	-1.13299e-10	1.4842	0.000169136	-1.13299e-10	1.66459
69946379	chr2:69946379:TA:T	3.11282e-06	-1.13299e-10	-1.23272	8.77047e-06	-1.13299e-10	-1.29472
69946468	chr2:69946468:C:T	3.17252e-06	-1.13299e-10	-1.21372	8.84283e-06	-1.13299e-10	-1.28651
69946558	chr2:69946558:A:G	1.01009e-06	-1.13543	-1.22278	1.08906e-05	0.20958	-1.2878
69946691	chr2:69946691:T:C	4.6626e-06	-1.13299e-10	-0.828676	1.41792e-05	-1.13299e-10	-0.814334
69946875	chr2:69946875:AC:A	3.14261e-06	-1.13299e-10	-1.2232	9.08866e-06	-1.13299e-10	-1.25908
69947085	chr2:69947085:G:A	3.49287e-06	-1.13299e-10	-1.11753	1.07889e-05	-1.13299e-10	-1.0876
69947256	chr2:69947256:A:G	4.63612e-06	-1.13299e-10	-0.834372	1.49832e-05	-1.13299e-10	-0.759182
69947289	chr2:69947289:T:C	2.75014e-06	-1.13299e-10	-1.3566	8.34746e-06	-1.13299e-10	-1.34416
69947559	chr2:69947559:C:T	9.64215e-07	-1.12399	-1.2807	1.11227e-05	0.273075	-1.3302
69947743	chr2:69947743:T:C	9.01415e-06	-1.13299e-10	-0.169455	2.46385e-05	-1.13299e-10	-0.261801
69947813	chr2:69947813:T:C	1.05346e-05	1.02594	-1.03952	2.7481e-05	0.787791	-0.940411
69947918	chr2:69947918:T:G	2.94982e-06	-1.13299e-10	-1.28651	8.90116e-06	-1.13299e-10	-1.27993
69948195	chr2:69948195:T:C	8.98862e-07	-1.22893	-1.24594	8.99927e-06	0.0120438	-1.28101
69948513	chr2:69948513:T:C	3.5064e-06	-1.13299e-10	-1.11366	9.462e-06	-1.13299e-10	-1.21883
69948519	chr2:69948519:G:A	4.48684e-06	-1.13299e-10	-0.867102	1.37367e-05	-1.13299e-10	-0.846042
69948825	chr2:69948825:G:C	5.66201e-07	-1.57436	-1.36269	1.67099e-06	-1.57449	-1.37821
69948922	chr2:69948922:G:A	2.85974e-06	-1.50389	0.186367	1.31933e-05	-1.40271	0.516302
69949311	chr2:69949311:A:G	5.94571e-06	-1.13299e-10	-0.585581	1.27495e-05	-1.13299e-10	-0.920625
69949357	chr2:69949357:A:G	2.30653e-06	-1.5325	-3.69445e-10	7.1847e-06	-1.49416	-3.69445e-10
69949411	chr2:69949411:C:T	2.69156e-06	-1.13299e-10	-1.37813	8.07684e-06	-1.13299e-10	-1.37711
69949484	chr2:69949484:A:G	9.39995e-06	-1.13299e-10	-0.127546	1.68227e-05	-1.13299e-10	-0.643382
69949553	chr2:69949553:T:C	5.61591e-07	-1.56774	-1.3775	1.89847e-06	-1.44726	-1.3778
69949640	chr2:69949640:T:G	4.32308e-06	-1.13299e-10	-0.904282	1.1188e-05	-1.13299e-10	-1.05127
69949705	chr2:69949705:G:A	2.69514e-06	-1.13299e-10	-1.3768	8.08931e-06	-1.13299e-10	-1.37557
69949750	chr2:69949750:T:C	9.35857e-07	-1.34936	-1.08519	2.0881e-06	-1.53448	-1.19538
69949774	chr2:69949774:A:G	2.72205e-06	-1.13299e-10	-1.36687	8.07561e-06	-1.13299e-10	-1.37726
69950013	chr2:69950013:A:G	2.9247e-06	-1.13299e-10	-1.29506	8.11322e-06	-1.13299e-10	-1.37262
69950129	chr2:69950129:G:A	2.69107e-06	-1.13299e-10	-1.37831	8.10243e-06	-1.13299e-10	-1.37395
69950266	chr2:69950266:T:G	3.30098e-06	-1.13299e-10	-1.17403	8.7831e-06	-1.13299e-10	-1.29328
69950296	chr2:69950296:G:C	2.71449e-06	-1.13299e-10	-1.36964	8.4768e-06	-1.13299e-10	-1.32878
69950320	chr2:69950320:C:A	2.48557e-06	-1.45775	-3.69445e-10	8.24449e-06	-1.35657	-3.69445e-10
69950517	chr2:69950517:C:CATCTAAACAA	2.99189e-06	-1.13299e-10	-1.27234	9.20912e-06	-1.13299e-10	-1.24592
69950746	chr2:69950746:G:A	3.85656e-06	-1.13299e-10	-1.01847	1.20887e-05	-1.13299e-10	-0.973843
69951207	chr2:69951207:C:T	1.05428e-06	-1.53956	-0.775826	2.72513e-06	-1.5664	-0.897194
69951265	chr2:69951265:A:T	3.39623e-06	-1.13299e-10	-1.14559	9.70317e-06	-1.13299e-10	-1.19366
69951306	chr2:69951306:C:T	4.26791e-06	-1.13299e-10	-0.917127	1.34573e-05	-1.13299e-10	-0.86659
69951469	chr2:69951469:GTGTGTGTGTGTGTGTA:G	2.21276e-06	-1.57401	-3.69445e-10	6.84398e-06	-1.54274	-3.69445e-10
69951471	chr2:69951471:GTGTGTGTGTGTGTA:G	2.73656e-06	-1.36155	-3.69445e-10	6.94352e-06	-1.5283	-3.69445e-10
69951980	chr2:69951980:AT:A	3.05968e-06	-1.13299e-10	-1.24994	9.95141e-06	-1.13299e-10	-1.1684
69952012	chr2:69952012:T:C	2.8954e-06	-1.13299e-10	-1.30513	8.90327e-06	-1.13299e-10	-1.27969
69952101	chr2:69952101:C:T	2.7051e-06	-1.13299e-10	-1.37311	8.24096e-06	-1.13299e-10	-1.357
69952482	chr2:69952482:C:G	2.84415e-06	-1.13299e-10	-1.32299	8.07429e-06	-1.13299e-10	-1.37743
69952717	chr2:69952717:C:T	4.68616e-06	-1.13299e-10	-0.823637	1.28584e-05	-1.13299e-10	-0.912115
69952949	chr2:69952949:C:T	2.71349e-06	-1.13299e-10	-1.37001	8.29079e-06	-1.13299e-10	-1.35097
69953139	chr2:69953139:C:G	3.57635e-06	-1.13299e-10	-1.09391	1.02301e-05	-1.13299e-10	-1.14078
69953175	chr2:69953175:A:G	3.36531e-06	-1.13299e-10	-1.15473	9.09828e-06	-1.13299e-10	-1.25803
69953494	chr2:69953494:G:C	3.41469e-06	-1.13299e-10	-1.14016	1.22115e-05	-1.13299e-10	-0.963733
69953539	chr2:69953539:T:C	2.70773e-06	-1.13299e-10	-1.37214	8.26346e-06	-1.13299e-10	-1.35427
69953600	chr2:69953600:TC:T	3.30488e-06	-1.13299e-10	-1.17285	9.49494e-06	-1.13299e-10	-1.21535
69953721	chr2:69953721:T:G	1.07602e-06	-1.55628	-0.738706	2.82355e-06	-1.56868	-0.85944
69953845	chr2:69953845:T:A	6.97546e-07	-1.53612	-1.19232	1.86992e-06	-1.57514	-1.26508
69953856	chr2:69953856:C:T	2.9145e-06	-1.13299e-10	-1.29855	1.002e-05	-1.13299e-10	-1.16152
69954022	chr2:69954022:C:T	6.68315e-07	-1.57546	-1.19579	1.91525e-06	-1.53798	-1.27829
69954088	chr2:69954088:G:A	3.20881e-06	-1.13299e-10	-1.20235	1.08673e-05	-1.13299e-10	-1.08036
69954186	chr2:69954186:T:G	8.4128e-07	-1.57525	-0.965831	2.32999e-06	-1.5341	-1.08615
69954280	chr2:69954280:A:C	4.68945e-06	-1.13299e-10	-0.822935	1.49267e-05	-1.13299e-10	-0.762962
69954405	chr2:69954405:C:T	3.02635e-06	-1.13299e-10	-1.26089	1.06586e-05	-1.13299e-10	-1.09974
69954427	chr2:69954427:C:A	3.9602e-06	-1.13299e-10	-0.991956	1.39392e-05	-1.13299e-10	-0.831405
69954843	chr2:69954843:G:A	6.13153e-07	-1.4951	-1.36229	2.04218e-06	-1.39021	-1.36188
69955122	chr2:69955122:C:T	6.26249e-06	-1.13299e-10	-0.533672	2.07999e-05	-1.13299e-10	-0.431166
69955359	chr2:69955359:C:T	5.74545e-07	-1.54702	-1.37541	1.9194e-06	-1.47678	-1.33732
69955451	chr2:69955451:A:G	2.69237e-06	-1.13299e-10	-1.37783	8.08132e-06	-1.13299e-10	-1.37656
69955644	chr2:69955644:G:A	6.68526e-07	-1.57337	-1.19756	1.87657e-06	-1.55676	-1.27991
69955817	chr2:69955817:G:C	4.26015e-06	-1.13299e-10	-0.918947	1.34778e-05	-1.13299e-10	-0.865068
69955853	chr2:69955853:T:C	3.37604e-06	-1.13299e-10	-1.15155	9.65459e-06	-1.13299e-10	-1.19868
69955855	chr2:69955855:T:C	5.8277e-06	-1.13299e-10	-0.605628	1.59649e-05	-1.13299e-10	-0.695717
69956340	chr2:69956340:T:C	1.15235e-05	-1.13299e-10	0.0761377	3.05707e-05	-1.13299e-10	-0.0460713
69956373	chr2:69956373:A:G	3.69806e-06	-1.13299e-10	-1.06044	1.03488e-05	-1.13299e-10	-1.12924
69956374	chr2:69956374:G:A	3.99786e-06	-1.13299e-10	-0.982492	1.26197e-05	-1.13299e-10	-0.930856
69956715	chr2:69956715:C:T	5.36165e-06	-1.13299e-10	-0.688979	1.69557e-05	-1.13299e-10	-0.635511
69956908	chr2:69956908:C:T	4.37309e-06	-1.13299e-10	-0.892781	1.38513e-05	-1.13299e-10	-0.837734
69957097	chr2:69957097:T:C	2.70422e-06	-1.13299e-10	-1.37344	8.23454e-06	-1.13299e-10	-1.35777
69957256	chr2:69957256:T:A	2.97239e-06	-1.13299e-10	-1.27888	9.20137e-06	-1.13299e-10	-1.24676
69957402	chr2:69957402:C:A	2.73414e-06	-1.13299e-10	-1.36243	8.09534e-06	-1.13299e-10	-1.37482
69957438	chr2:69957438:G:C	3.00989e-06	-1.13299e-10	-1.26635	9.33481e-06	-1.13299e-10	-1.23236
69957458	chr2:69957458:T:C	1.10757e-06	-1.57263	-0.693452	2.84078e-06	-1.57065	-0.851382
69957557	chr2:69957557:T:C	1.08565e-06	-1.57129	-0.714777	2.78373e-06	-1.57208	-0.870242
69957643	chr2:69957643:G:A	4.33558e-06	-1.13299e-10	-0.901394	1.37313e-05	-1.13299e-10	-0.846433
69957863	chr2:69957863:C:T	2.76775e-06	-1.13299e-10	-1.35022	8.09195e-06	-1.13299e-10	-1.37524
69957976	chr2:69957976:G:C	5.73561e-07	-1.54936	-1.37478	1.84922e-06	-1.51408	-1.33727
69958104	chr2:69958104:C:T	4.15832e-06	-1.13299e-10	-0.94314	1.31384e-05	-1.13299e-10	-0.890576
69958182	chr2:69958182:T:C	2.92781e-06	-1.13299e-10	-1.29399	9.04213e-06	-1.13299e-10	-1.26422
69959057	chr2:69959057:A:C	2.69749e-06	-1.13299e-10	-1.37593	8.18878e-06	-1.13299e-10	-1.36335
69959178	chr2:69959178:A:G	9.59961e-06	-1.13299e-10	-0.106527	2.59848e-05	-1.13299e-10	-0.208602
69959238	chr2:69959238:T:C	5.57354e-07	-1.5745	-1.3783	1.82573e-06	-1.56212	-1.30201
69959515	chr2:69959515:G:T	5.96689e-06	-1.13299e-10	-0.582024	1.97621e-05	-1.13299e-10	-0.482345
69959655	chr2:69959655:C:T	3.02877e-06	-1.13299e-10	-1.26009	8.6442e-06	-1.13299e-10	-1.30922
69959973	chr2:69959973:C:T	2.69227e-06	-1.13299e-10	-1.37787	8.14097e-06	-1.13299e-10	-1.3692
69960041	chr2:69960041:C:T	2.73858e-06	-1.13299e-10	-1.36081	8.1205e-06	-1.13299e-10	-1.37172
69960120	chr2:69960120:G:A	1.19273e-05	-1.13299e-10	0.110582	4.12624e-05	-1.13299e-10	0.253839
69960349	chr2:69960349:G:C	4.06053e-06	-1.13299e-10	-0.966936	1.3185e-05	-1.13299e-10	-0.887036
69960406	chr2:69960406:C:T	2.72562e-06	-1.13299e-10	-1.36555	8.14302e-06	-1.13299e-10	-1.36895
69960716	chr2:69960716:G:A	2.74409e-06	-1.13299e-10	-1.3588	8.4368e-06	-1.13299e-10	-1.33351
69961488	chr2:69961488:C:T	2.73656e-06	-1.13299e-10	-1.36155	8.31361e-06	-1.13299e-10	-1.34822
69961544	chr2:69961544:T:C	2.36009e-06	-1.12637	-0.383187	9.14352e-06	-0.559906	-0.693161
69962397	chr2:69962397:T:C	3.85349e-05	-1.13299e-10	1.28331	0.000111926	-1.13299e-10	1.25172
69962749	chr2:69962749:A:G	3.12274e-06	-1.13299e-10	-1.22954	9.96914e-06	-1.13299e-10	-1.16662
69963022	chr2:69963022:C:T	5.27841e-06	-1.13299e-10	-0.704625	1.4252e-05	-1.13299e-10	-0.809218
69963116	chr2:69963116:C:T	2.69737e-06	-1.13299e-10	-1.37597	8.15618e-06	-1.13299e-10	-1.36734
69963156	chr2:69963156:C:T	4.65373e-05	2.60574	-1.13374	4.1501e-05	1.39208	-1.13248
69963403	chr2:69963403:T:C	2.76092e-06	-1.13299e-10	-1.35269	8.12628e-06	-1.13299e-10	-1.37101
69963672	chr2:69963672:T:C	3.7906e-06	-1.13299e-10	-1.03573	1.09641e-05	-1.13299e-10	-1.07148
69963740	chr2:69963740:A:G	2.83397e-06	-1.13299e-10	-1.32657	8.06804e-06	-1.13299e-10	-1.3782
69963759	chr2:69963759:G:A	2.69082e-06	-1.13299e-10	-1.3784	8.10179e-06	-1.13299e-10	-1.37403
69964228	chr2:69964228:C:T	7.8266e-07	-1.57486	-1.03844	2.52883e-06	-1.57156	-0.966793
69964388	chr2:69964388:T:C	2.69737e-06	-1.13299e-10	-1.37597	8.15618e-06	-1.13299e-10	-1.36734
69964770	chr2:69964770:G:A	1.71617e-05	-1.13299e-10	0.474431	4.1448e-05	-1.13299e-10	0.258327
69965018	chr2:69965018:G:T	2.70472e-06	-1.13299e-10	-1.37325	8.19867e-06	-1.13299e-10	-1.36214
69965188	chr2:69965188:C:T	3.07986e-06	-1.13299e-10	-1.24337	9.68821e-06	-1.13299e-10	-1.1952
69965203	chr2:69965203:C:G	9.06776e-06	-1.13299e-10	-0.163525	2.26359e-05	-1.13299e-10	-0.346577
69965766	chr2:69965766:C:T	7.41408e-06	-1.13299e-10	-0.364869	1.87596e-05	-1.13299e-10	-0.534405
69966315	chr2:69966315:C:T	4.29838e-06	-0.910012	-3.69445e-10	1.49164e-05	-0.763653	-3.69445e-10
69966491	chr2:69966491:C:T	2.97468e-06	-1.13299e-10	-1.27811	9.31954e-06	-1.13299e-10	-1.234
69967068	chr2:69967068:A:G	3.42523e-06	-1.13299e-10	-1.13708	1.09271e-05	-1.13299e-10	-1.07487
69967338	chr2:69967338:C:T	3.14459e-06	-1.13299e-10	-1.22257	9.03616e-06	-1.13299e-10	-1.26488
69967694	chr2:69967694:T:A	5.65813e-07	-1.57366	-1.36408	1.67682e-06	-1.57305	-1.37616
69968102	chr2:69968102:T:C	7.89505e-06	-1.13299e-10	-0.302014	2.09285e-05	-1.13299e-10	-0.425
69968424	chr2:69968424:T:C	5.86069e-07	-1.57103	-1.33154	1.81928e-06	-1.57499	-1.29268
69968652	chr2:69968652:A:C	2.71404e-06	-1.13299e-10	-1.36981	8.30329e-06	-1.13299e-10	-1.34946
69968887	chr2:69968887:G:A	1.35076e-06	-0.932084	-1.1355	5.75818e-06	-0.641903	-1.07359
69968992	chr2:69968992:T:A	3.0823e-06	-1.13299e-10	-1.24257	8.3566e-06	-1.13299e-10	-1.34306
69969161	chr2:69969161:A:G	2.76656e-06	-1.13299e-10	-1.35064	8.08362e-06	-1.13299e-10	-1.37627
69969186	chr2:69969186:C:T	6.91688e-07	-1.569	-1.16787	2.25168e-06	-1.54606	-1.10838
69969325	chr2:69969325:C:T	3.33479e-06	-1.13299e-10	-1.16384	8.96088e-06	-1.13299e-10	-1.27324
69969925	chr2:69969925:T:C	2.71111e-06	-1.13299e-10	-1.37089	8.07885e-06	-1.13299e-10	-1.37686
69970488	chr2:69970488:A:T	2.89127e-06	-1.13299e-10	-1.30656	8.38256e-06	-1.13299e-10	-1.33996
69970824	chr2:69970824:A:G	5.76924e-06	-1.13299e-10	-0.615709	1.62983e-05	-1.13299e-10	-0.675053
69970869	chr2:69970869:A:G	2.70312e-06	-1.37384	-3.69445e-10	7.26109e-06	-1.48358	-3.69445e-10
69971375	chr2:69971375:T:C	2.70911e-06	-1.13299e-10	-1.37163	8.07623e-06	-1.13299e-10	-1.37719
69972435	chr2:69972435:G:A	5.70476e-07	-1.57549	-1.35405	1.69356e-06	-1.56806	-1.37122
69972624	chr2:69972624:C:T	3.9809e-06	-0.153653	-0.833088	5.77665e-06	-0.829374	-0.882915
69972677	chr2:69972677:T:C	2.9223e-06	-1.13299e-10	-1.29588	8.1654e-06	-1.13299e-10	-1.36621
69972885	chr2:69972885:T:G	5.8321e-06	-1.13299e-10	-0.604873	1.64648e-05	-1.13299e-10	-0.664886
69973980	chr2:69973980:A:G	2.69106e-06	-1.13299e-10	-1.37831	8.12419e-06	-1.13299e-10	-1.37127
69974164	chr2:69974164:T:C	3.75502e-06	-1.13299e-10	-1.04516	1.09095e-05	-1.13299e-10	-1.07648
69974365	chr2:69974365:T:C	2.70071e-06	-1.13299e-10	-1.37474	8.24825e-06	-1.13299e-10	-1.35611
69974875	chr2:69974875:G:A	2.69238e-06	-1.13299e-10	-1.37782	8.10716e-06	-1.13299e-10	-1.37336
69975088	chr2:69975088:C:A	3.89397e-06	-1.13299e-10	-1.00882	1.12663e-05	-1.13299e-10	-1.0443
69975481	chr2:69975481:C:T	1.21803e-06	-0.990365	-1.18065	5.12186e-06	-0.709084	-1.12351
69975984	chr2:69975984:C:A	2.73973e-06	-1.13299e-10	-1.36039	8.09729e-06	-1.13299e-10	-1.37458
69976112	chr2:69976112:C:T	1.04995e-06	-1.4543	-0.865199	3.89431e-06	-1.36796	-0.738639
69976443	chr2:69976443:C:T	2.69612e-06	-1.13299e-10	-1.37644	8.06629e-06	-1.13299e-10	-1.37842
69976883	chr2:69976883:C:T	2.74189e-06	-1.13299e-10	-1.3596	8.07901e-06	-1.13299e-10	-1.37684
69976897	chr2:69976897:C:T	5.73824e-07	-1.54637	-1.37732	1.82045e-06	-1.53504	-1.33199
69977061	chr2:69977061:G:A	6.08916e-06	-1.13299e-10	-0.56174	1.81925e-05	-1.13299e-10	-0.565101
69977685	chr2:69977685:C:T	2.70909e-06	-1.13299e-10	-1.37164	8.07573e-06	-1.13299e-10	-1.37725
69977943	chr2:69977943:G:A	5.05216e-05	1.55415	-3.69445e-10	8.02928e-05	0.919568	-3.69445e-10
69978272	chr2:69978272:A:C	8.37229e-06	-1.13299e-10	-0.243323	2.39069e-05	-1.13299e-10	-0.291946
69978315	chr2:69978315:C:T	6.7276e-07	-1.46711	-1.2975	2.06245e-06	-1.49367	-1.24855
69978350	chr2:69978350:T:C	2.74189e-06	-1.13299e-10	-1.3596	8.07874e-06	-1.13299e-10	-1.37688
69978553	chr2:69978553:C:T	3.15e-06	-1.13299e-10	-1.22085	9.59169e-06	-1.13299e-10	-1.20522
69978558	chr2:69978558:G:A	2.75219e-06	-1.13299e-10	-1.35585	8.07177e-06	-1.13299e-10	-1.37774
69978959	chr2:69978959:TTCC:T	2.80305e-06	-1.13299e-10	-1.33754	8.19956e-06	-1.13299e-10	-1.36203
69979111	chr2:69979111:C:T	4.3697e-06	-1.13299e-10	-0.893557	1.20017e-05	-1.13299e-10	-0.981068
69979306	chr2:69979306:T:C	2.69374e-06	-1.13299e-10	-1.37732	8.11673e-06	-1.13299e-10	-1.37219
69979360	chr2:69979360:A:T	4.57481e-06	-1.13299e-10	-0.847686	1.1991e-05	-1.13299e-10	-0.981955
69980064	chr2:69980064:A:G	2.73346e-06	-1.13299e-10	-1.36268	8.08857e-06	-1.13299e-10	-1.37566
69980090	chr2:69980090:C:T	3.31344e-06	-1.13299e-10	-1.17026	9.5618e-06	-1.13299e-10	-1.20834
69980371	chr2:69980371:A:G	1.11551e-06	-1.35886	-0.900081	2.98968e-06	-1.2004	-1.17054
69980465	chr2:69980465:CACAT:C	2.70625e-06	-1.13299e-10	-1.37269	8.07254e-06	-1.13299e-10	-1.37764
69980555	chr2:69980555:G:A	5.17339e-06	-1.13299e-10	-0.724722	1.7024e-05	-1.13299e-10	-0.631486
69981001	chr2:69981001:C:T	2.72599e-06	-1.13299e-10	-1.36542	8.27738e-06	-1.13299e-10	-1.35259
69982465	chr2:69982465:GT:G	3.161e-06	-1.13299e-10	-1.21736	9.62511e-06	-1.13299e-10	-1.20174
69982492	chr2:69982492:T:C	2.88091e-06	-1.13299e-10	-1.31014	8.12116e-06	-1.13299e-10	-1.37164
69982533	chr2:69982533:G:A	2.69076e-06	-1.13299e-10	-1.37843	8.10243e-06	-1.13299e-10	-1.37395
69982830	chr2:69982830:C:T	2.69138e-06	-1.13299e-10	-1.37819	8.07431e-06	-1.13299e-10	-1.37743
69982831	chr2:69982831:G:A	2.69467e-06	-1.13299e-10	-1.37697	8.15315e-06	-1.13299e-10	-1.36771
69982836	chr2:69982836:G:A	2.90395e-06	-1.13299e-10	-1.30218	8.40077e-06	-1.13299e-10	-1.33779
69983080	chr2:69983080:G:A	3.77005e-06	-1.13299e-10	-1.04116	1.03205e-05	-1.13299e-10	-1.13198
69983259	chr2:69983259:T:G	3.46803e-06	-1.13299e-10	-1.12466	9.9461e-06	-1.13299e-10	-1.16893
69983682	chr2:69983682:G:A	2.69075e-06	-1.13299e-10	-1.37843	8.10146e-06	-1.13299e-10	-1.37407
69983733	chr2:69983733:C:T	2.79017e-06	-1.13299e-10	-1.34215	8.17578e-06	-1.13299e-10	-1.36494
69983908	chr2:69983908:C:T	5.33444e-06	-1.13299e-10	-0.694066	1.75909e-05	-1.13299e-10	-0.598732
69983987	chr2:69983987:T:C	8.84709e-06	-1.13299e-10	-0.188161	2.52457e-05	-1.13299e-10	-0.237457
69984273	chr2:69984273:A:C	3.74031e-06	-1.13299e-10	-1.04908	1.0247e-05	-1.13299e-10	-1.13912
69985656	chr2:69985656:C:T	2.6962e-06	-1.13299e-10	-1.37641	8.06625e-06	-1.13299e-10	-1.37842
69986381	chr2:69986381:C:T	2.78405e-06	-1.13299e-10	-1.34434	8.62533e-06	-1.13299e-10	-1.31141
69987004	chr2:69987004:C:A	2.6963e-06	-1.13299e-10	-1.37637	8.0663e-06	-1.13299e-10	-1.37842
69987469	chr2:69987469:G:A	2.79647e-06	-1.13299e-10	-1.33989	8.53093e-06	-1.13299e-10	-1.32241
69987604	chr2:69987604:AT:A	6.38706e-07	-1.54124	-1.27532	1.96974e-06	-1.56684	-1.22137
69988113	chr2:69988113:A:T	2.86704e-06	-1.13299e-10	-1.31497	8.32465e-06	-1.13299e-10	-1.34689
69989135	chr2:69989135:G:A	5.16392e-05	1.57603	-3.69445e-10	8.19228e-05	0.939664	-3.69445e-10
69989207	chr2:69989207:T:C	2.69077e-06	-1.13299e-10	-1.37842	8.10168e-06	-1.13299e-10	-1.37404
69989545	chr2:69989545:C:T	7.92486e-06	-1.13299e-10	-0.298246	2.01455e-05	-1.13299e-10	-0.463132
69990162	chr2:69990162:TTTTG:T	2.73849e-06	-1.13299e-10	-1.36084	8.09393e-06	-1.13299e-10	-1.375
69990230	chr2:69990230:T:C	2.6909e-06	-1.13299e-10	-1.37837	8.08825e-06	-1.13299e-10	-1.3757
69990330	chr2:69990330:C:T	2.86243e-06	-1.13299e-10	-1.31658	8.44533e-06	-1.13299e-10	-1.3325
69990442	chr2:69990442:C:G	4.84058e-06	-1.13299e-10	-0.791216	1.28955e-05	-1.13299e-10	-0.909234
69990545	chr2:69990545:A:G	5.37242e-06	-0.0835935	-0.603378	7.84344e-06	-0.74919	-0.657245
69991404	chr2:69991404:T:C	3.08867e-06	-1.13299e-10	-1.24051	9.6681e-06	-1.13299e-10	-1.19728
69991432	chr2:69991432:CT:C	4.48206e-06	-1.13299e-10	-0.868167	1.26251e-05	-1.13299e-10	-0.930423
69991546	chr2:69991546:CTTTA:C	4.68166e-06	-0.824597	-3.69445e-10	1.84548e-05	-0.550787	-3.69445e-10
69991696	chr2:69991696:C:T	2.69858e-06	-1.13299e-10	-1.37552	8.06824e-06	-1.13299e-10	-1.37818
69992239	chr2:69992239:T:C	3.26024e-06	-1.13299e-10	-1.18645	9.40156e-06	-1.13299e-10	-1.22524
69992743	chr2:69992743:A:G	2.90824e-06	-1.13299e-10	-1.3007	8.74135e-06	-1.13299e-10	-1.29805
69993149	chr2:69993149:G:A	2.77468e-06	-1.13299e-10	-1.34771	8.36915e-06	-1.13299e-10	-1.34156
69993183	chr2:69993183:G:A	3.72847e-06	-1.13299e-10	-1.05225	1.02138e-05	-1.13299e-10	-1.14237
69993984	chr2:69993984:C:G	3.15563e-06	-1.13299e-10	-1.21906	9.97133e-06	-1.13299e-10	-1.1664
69994258	chr2:69994258:G:A	4.85834e-06	-1.13299e-10	-0.787554	1.49403e-05	-1.13299e-10	-0.76205
69994280	chr2:69994280:C:A	3.70898e-06	-1.13299e-10	-1.05749	1.01638e-05	-1.13299e-10	-1.14728
69994320	chr2:69994320:C:A	2.77904e-06	-1.13299e-10	-1.34615	8.15635e-06	-1.13299e-10	-1.36732
69994807	chr2:69994807:C:T	2.77203e-06	-1.13299e-10	-1.34867	8.58227e-06	-1.13299e-10	-1.31641
69995025	chr2:69995025:T:A	1.86123e-06	-1.42252	-0.324493	5.0329e-06	-1.35678	-0.493337
69995308	chr2:69995308:G:A	4.56691e-06	-1.13299e-10	-0.849413	1.28528e-05	-1.13299e-10	-0.91255
69995395	chr2:69995395:A:G	7.22108e-07	-1.57153	-1.1223	2.37521e-06	-1.55995	-1.04107
69995413	chr2:69995413:C:T	4.12678e-06	-1.13299e-10	-0.950754	1.13955e-05	-1.13299e-10	-1.0329
69995431	chr2:69995431:A:G	2.81542e-06	-1.13299e-10	-1.33314	8.755e-06	-1.13299e-10	-1.29649
69995498	chr2:69995498:T:A	3.41998e-06	-1.13299e-10	-1.13861	9.83525e-06	-1.13299e-10	-1.18014
69995524	chr2:69995524:T:C	2.82427e-06	-1.13299e-10	-1.33	8.6775e-06	-1.13299e-10	-1.30538
69995928	chr2:69995928:T:C	2.78263e-06	-1.13299e-10	-1.34485	8.16245e-06	-1.13299e-10	-1.36657
69995969	chr2:69995969:T:C	1.12333e-06	-1.51881	-0.733146	2.62257e-06	-1.428	-1.07396
69997460	chr2:69997460:C:T	3.01445e-06	-1.13299e-10	-1.26483	9.31768e-06	-1.13299e-10	-1.2342
69998020	chr2:69998020:G:A	3.40055e-06	-1.13299e-10	-1.14431	9.45491e-06	-1.13299e-10	-1.21958
69998265	chr2:69998265:G:A	7.80385e-07	-1.52555	-1.09067	2.47884e-06	-1.55687	-1.00145
69998660	chr2:69998660:C:T	4.35555e-06	-1.13299e-10	-0.896798	1.2287e-05	-1.13299e-10	-0.957574
69998773	chr2:69998773:G:C	2.71237e-06	-1.13299e-10	-1.37043	8.06934e-06	-1.13299e-10	-1.37804
69998913	chr2:69998913:A:G	3.18302e-06	-1.13299e-10	-1.21042	8.52005e-06	-1.13299e-10	-1.32369
69999350	chr2:69999350:C:T	3.15455e-06	-1.13299e-10	-1.2194	8.48635e-06	-1.13299e-10	-1.32765
69999384	chr2:69999384:G:T	2.85233e-06	-1.13299e-10	-1.32011	8.835e-06	-1.13299e-10	-1.28739
69999560	chr2:69999560:GCAGGATAATCACTTGAACA:G	2.77931e-06	-1.13299e-10	-1.34605	8.15707e-06	-1.13299e-10	-1.36723
70000036	chr2:70000036:G:A	3.20452e-06	-1.13299e-10	-1.20369	8.83689e-06	-1.13299e-10	-1.28718
70000069	chr2:70000069:T:C	3.10496e-06	-1.13299e-10	-1.23525	9.6238e-06	-1.13299e-10	-1.20187
70000527	chr2:70000527:C:T	4.12443e-06	-1.13299e-10	-0.951323	1.16817e-05	-1.13299e-10	-1.00809
70000649	chr2:70000649:C:T	3.42661e-06	-1.13299e-10	-1.13668	9.85164e-06	-1.13299e-10	-1.17847
70001014	chr2:70001014:T:C	2.3703e-06	-1.50523	-3.69445e-10	6.7358e-06	-1.55868	-3.69445e-10
70001307	chr2:70001307:T:C	2.79609e-06	-1.13299e-10	-1.34003	8.18682e-06	-1.13299e-10	-1.36359
70001774	chr2:70001774:T:C	3.56428e-06	-1.13299e-10	-1.09729	1.02098e-05	-1.13299e-10	-1.14277
70001961	chr2:70001961:G:A	3.73452e-06	-1.13299e-10	-1.05063	1.02619e-05	-1.13299e-10	-1.13768
70002225	chr2:70002225:A:G	3.06764e-06	-1.13299e-10	-1.24734	8.32888e-06	-1.13299e-10	-1.34638
70002269	chr2:70002269:T:C	2.69146e-06	-1.13299e-10	-1.37817	8.11714e-06	-1.13299e-10	-1.37214
70002524	chr2:70002524:T:C	2.8812e-06	-1.13299e-10	-1.31004	8.74607e-06	-1.13299e-10	-1.29751
70003705	chr2:70003705:C:T	2.73676e-06	-1.13299e-10	-1.36148	8.09656e-06	-1.13299e-10	-1.37467
70003955	chr2:70003955:C:T	2.73636e-06	-1.13299e-10	-1.36162	8.09602e-06	-1.13299e-10	-1.37474
70004052	chr2:70004052:G:A	5.00059e-06	-1.13299e-10	-0.758694	1.41864e-05	-1.13299e-10	-0.813831
70004215	chr2:70004215:T:C	2.9466e-06	-1.13299e-10	-1.2876	9.30612e-06	-1.13299e-10	-1.23544
70004259	chr2:70004259:C:T	2.91778e-06	-1.13299e-10	-1.29743	9.15569e-06	-1.13299e-10	-1.25174
70004347	chr2:70004347:T:C	6.35837e-06	-1.13299e-10	-0.518478	1.75201e-05	-1.13299e-10	-0.602764
70006193	chr2:70006193:T:C	3.63349e-06	-1.13299e-10	-1.07806	1.05548e-05	-1.13299e-10	-1.10953
70006260	chr2:70006260:C:T	1.14903e-06	-1.48519	-0.744136	2.75996e-06	-1.37492	-1.07598
70006290	chr2:70006290:C:T	2.80509e-06	-1.13299e-10	-1.33682	8.72542e-06	-1.13299e-10	-1.29987
70006413	chr2:70006413:G:A	3.55202e-06	-1.13299e-10	-1.10073	1.02008e-05	-1.13299e-10	-1.14364
70007256	chr2:70007256:G:A	2.6925e-06	-1.13299e-10	-1.37778	8.15248e-06	-1.13299e-10	-1.36779
70007491	chr2:70007491:A:G	3.10184e-06	-1.13299e-10	-1.23626	8.38412e-06	-1.13299e-10	-1.33977
70007732	chr2:70007732:T:A	3.31045e-06	-1.13299e-10	-1.17117	8.73257e-06	-1.13299e-10	-1.29905
70007875	chr2:70007875:A:G	3.23431e-06	-1.13299e-10	-1.19443	8.61167e-06	-1.13299e-10	-1.31299
70008445	chr2:70008445:T:C	3.5132e-06	-1.13299e-10	-1.11172	1.00761e-05	-1.13299e-10	-1.15595
70008476	chr2:70008476:A:G	3.3832e-06	-1.13299e-10	-1.14943	8.85184e-06	-1.13299e-10	-1.28549
70008575	chr2:70008575:T:C	2.7613e-06	-1.13299e-10	-1.35255	8.44323e-06	-1.13299e-10	-1.33275
70008743	chr2:70008743:AC:A	3.50155e-06	-1.13299e-10	-1.11504	1.00457e-05	-1.13299e-10	-1.15897
70009037	chr2:70009037:T:G	2.74849e-06	-1.13299e-10	-1.3572	8.11385e-06	-1.13299e-10	-1.37254
70009427	chr2:70009427:T:C	2.73281e-06	-1.13299e-10	-1.36292	8.09119e-06	-1.13299e-10	-1.37534
70009519	chr2:70009519:C:T	4.18012e-06	-1.13299e-10	-0.937909	1.18271e-05	-1.13299e-10	-0.995719
70009625	chr2:70009625:T:C	3.228e-06	-1.13299e-10	-1.19639	8.59724e-06	-1.13299e-10	-1.31467
70009642	chr2:70009642:C:T	3.24555e-06	-1.13299e-10	-1.19097	8.62501e-06	-1.13299e-10	-1.31145
70009964	chr2:70009964:C:T	2.93382e-06	-1.13299e-10	-1.29195	8.91811e-06	-1.13299e-10	-1.27803
70010228	chr2:70010228:A:G	3.34086e-06	-1.13299e-10	-1.16202	8.78327e-06	-1.13299e-10	-1.29326
70010731	chr2:70010731:G:A	3.28104e-06	-1.13299e-10	-1.18009	8.98926e-06	-1.13299e-10	-1.27008
70010762	chr2:70010762:C:T	3.63319e-06	-1.13299e-10	-1.07814	1.17274e-05	-1.13299e-10	-1.00418
70010767	chr2:70010767:G:A	4.50729e-06	-0.862555	-3.69445e-10	9.96662e-06	-1.16687	-3.69445e-10
70010966	chr2:70010966:C:T	3.35355e-06	-1.13299e-10	-1.15823	8.8036e-06	-1.13299e-10	-1.29095
70011107	chr2:70011107:G:A	9.06415e-06	-1.13299e-10	-0.163923	2.57992e-05	-1.13299e-10	-0.215771
70011303	chr2:70011303:T:C	2.82956e-06	-1.13299e-10	-1.32813	8.81461e-06	-1.13299e-10	-1.2897
70011664	chr2:70011664:A:G	2.69216e-06	-1.13299e-10	-1.37791	8.14732e-06	-1.13299e-10	-1.36842
70011835	chr2:70011835:C:T	2.70853e-06	-1.13299e-10	-1.37184	8.20063e-06	-1.13299e-10	-1.3619
70012078	chr2:70012078:T:C	3.35832e-06	-1.13299e-10	-1.15681	9.67751e-06	-1.13299e-10	-1.19631
70012207	chr2:70012207:T:C	5.78291e-06	-1.13299e-10	-0.613342	1.60312e-05	-1.13299e-10	-0.691577
70012284	chr2:70012284:A:G	3.53937e-06	-1.13299e-10	-1.1043	1.01554e-05	-1.13299e-10	-1.14811
70013204	chr2:70013204:C:T	2.84615e-06	-1.13299e-10	-1.32228	8.88171e-06	-1.13299e-10	-1.28212
70013524	chr2:70013524:T:C	2.32417e-06	-1.52489	-3.69445e-10	6.62677e-06	-1.575	-3.69445e-10
70013788	chr2:70013788:T:C	3.91683e-06	-1.13299e-10	-1.00297	1.1134e-05	-1.13299e-10	-1.05611
70013798	chr2:70013798:T:C	2.83072e-06	-1.13299e-10	-1.32772	8.58319e-06	-1.13299e-10	-1.31631
70013835	chr2:70013835:C:T	2.84929e-06	-1.13299e-10	-1.32118	8.82545e-06	-1.13299e-10	-1.28847
70013992	chr2:70013992:T:C	4.19605e-06	-1.13299e-10	-0.934107	1.18672e-05	-1.13299e-10	-0.992335
70014082	chr2:70014082:G:A	3.28642e-06	-1.13299e-10	-1.17845	8.69546e-06	-1.13299e-10	-1.30331
70014160	chr2:70014160:A:G	3.66605e-06	-1.13299e-10	-1.06914	1.00586e-05	-1.13299e-10	-1.15769
70015152	chr2:70015152:A:G	3.01054e-06	-1.13299e-10	-1.26613	8.8193e-06	-1.13299e-10	-1.28917
70015429	chr2:70015429:T:C	3.49913e-06	-1.13299e-10	-1.11573	1.00392e-05	-1.13299e-10	-1.15961
70015911	chr2:70015911:C:T	4.28406e-06	-1.13299e-10	-0.91335	1.17879e-05	-1.13299e-10	-0.999038
70015932	chr2:70015932:C:T	4.31201e-06	-1.13299e-10	-0.906845	1.1392e-05	-1.13299e-10	-1.0332
70015946	chr2:70015946:A:G	3.20598e-06	-1.13299e-10	-1.20323	8.56723e-06	-1.13299e-10	-1.31817
70016907	chr2:70016907:C:A	4.3001e-06	-1.13299e-10	-0.909613	1.18276e-05	-1.13299e-10	-0.995677
70017735	chr2:70017735:A:T	3.23291e-06	-1.13299e-10	-1.19487	9.44669e-06	-1.13299e-10	-1.22045
70017852	chr2:70017852:G:A	7.66171e-07	-1.55817	-1.07643	2.47316e-06	-1.57388	-0.986733
70017873	chr2:70017873:C:T	3.53002e-06	-1.13299e-10	-1.10695	1.01312e-05	-1.13299e-10	-1.15049
70017878	chr2:70017878:A:G	6.13381e-06	-1.13299e-10	-0.554434	1.69745e-05	-1.13299e-10	-0.634399
70018025	chr2:70018025:G:A	3.37117e-06	-1.13299e-10	-1.15299	8.83456e-06	-1.13299e-10	-1.28744
70018177	chr2:70018177:T:C	4.20337e-06	-1.13299e-10	-0.932363	1.0695e-05	-1.13299e-10	-1.09634
70018260	chr2:70018260:G:A	3.84421e-06	-1.13299e-10	-1.02168	1.0932e-05	-1.13299e-10	-1.07442
70018276	chr2:70018276:G:T	3.35897e-06	-1.13299e-10	-1.15662	9.14756e-06	-1.13299e-10	-1.25263
70018291	chr2:70018291:T:C	4.19118e-06	-1.13299e-10	-0.935267	1.18559e-05	-1.13299e-10	-0.993289
70018329	chr2:70018329:T:C	3.19231e-06	-1.13299e-10	-1.20751	1.01341e-05	-1.13299e-10	-1.15021
70018453	chr2:70018453:C:T	4.00565e-06	-1.13299e-10	-0.980544	1.08589e-05	-1.13299e-10	-1.08113
70018460	chr2:70018460:T:C	3.64455e-06	-1.13299e-10	-1.07502	1.1766e-05	-1.13299e-10	-1.0009
70018703	chr2:70018703:G:A	2.79059e-06	-1.13299e-10	-1.342	8.17433e-06	-1.13299e-10	-1.36511
70018741	chr2:70018741:A:G	3.51003e-06	-1.13299e-10	-1.11263	1.00678e-05	-1.13299e-10	-1.15677
70019205	chr2:70019205:A:C	2.85098e-06	-1.13299e-10	-1.32059	8.9019e-06	-1.13299e-10	-1.27985
70019669	chr2:70019669:A:G	3.63765e-06	-1.13299e-10	-1.07691	1.05661e-05	-1.13299e-10	-1.10846
70020335	chr2:70020335:C:T	2.74364e-06	-1.13299e-10	-1.35896	8.10652e-06	-1.13299e-10	-1.37344
70020522	chr2:70020522:C:G	5.84008e-05	2.00035	-0.301268	0.000125034	1.21648	0.145992
70020888	chr2:70020888:G:A	2.97546e-06	-1.13299e-10	-1.27785	8.21971e-06	-1.13299e-10	-1.35958
70021027	chr2:70021027:A:G	3.10086e-06	-1.13299e-10	-1.23657	8.61769e-06	-1.13299e-10	-1.3123
70021259	chr2:70021259:T:C	2.72352e-06	-1.13299e-10	-1.36633	8.26734e-06	-1.13299e-10	-1.3538
70021519	chr2:70021519:T:C	2.96861e-06	-1.13299e-10	-1.28016	8.21193e-06	-1.13299e-10	-1.36052
70021947	chr2:70021947:G:A	4.15968e-06	-1.13299e-10	-0.942813	1.17652e-05	-1.13299e-10	-1.00096
70022539	chr2:70022539:G:C	5.0824e-06	-1.13299e-10	-0.742467	1.66303e-05	-1.13299e-10	-0.654885
70023173	chr2:70023173:C:T	3.76903e-06	-1.04143	-3.69445e-10	9.1929e-06	-1.24768	-3.69445e-10
70023434	chr2:70023434:T:C	4.37801e-06	-1.13299e-10	-0.891656	1.23501e-05	-1.13299e-10	-0.952448
70024079	chr2:70024079:C:T	2.71625e-06	-1.369	-3.69445e-10	7.61734e-06	-1.43569	-3.69445e-10
70024358	chr2:70024358:T:C	1.05815e-06	-1.52165	-0.790081	2.51272e-06	-1.43886	-1.10588
70024455	chr2:70024455:G:C	2.91983e-06	-1.13299e-10	-1.29672	8.87297e-06	-1.13299e-10	-1.2831
70024496	chr2:70024496:C:G	3.17223e-06	-1.13299e-10	-1.21381	8.8751e-06	-1.13299e-10	-1.28286
70024862	chr2:70024862:T:G	2.90427e-06	-1.13299e-10	-1.30207	8.48892e-06	-1.13299e-10	-1.32735
70025012	chr2:70025012:A:G	2.97064e-06	-1.13299e-10	-1.27947	8.37679e-06	-1.13299e-10	-1.34065
70025166	chr2:70025166:T:C	2.9608e-06	-1.13299e-10	-1.28279	8.20286e-06	-1.13299e-10	-1.36163
70025179	chr2:70025179:C:A	4.2122e-06	-1.13299e-10	-0.930266	1.13492e-05	-1.13299e-10	-1.03696
70025532	chr2:70025532:G:C	3.71007e-06	-1.13299e-10	-1.0572	1.06188e-05	-1.13299e-10	-1.10349
70026188	chr2:70026188:G:A	4.19397e-06	-1.13299e-10	-0.934602	1.18621e-05	-1.13299e-10	-0.992762
70026229	chr2:70026229:G:A	3.1263e-06	-1.13299e-10	-1.2284	9.70029e-06	-1.13299e-10	-1.19396
70026499	chr2:70026499:A:G	3.022e-06	-1.13299e-10	-1.26233	8.46874e-06	-1.13299e-10	-1.32973
70026687	chr2:70026687:G:A	2.78291e-06	-1.13299e-10	-1.34475	8.16318e-06	-1.13299e-10	-1.36648
70026832	chr2:70026832:C:T	2.93743e-06	-1.13299e-10	-1.29071	8.93012e-06	-1.13299e-10	-1.27668
70027148	chr2:70027148:C:T	3.52358e-06	-1.13299e-10	-1.10877	1.0105e-05	-1.13299e-10	-1.15308
70027180	chr2:70027180:C:A	2.78538e-06	-1.13299e-10	-1.34387	8.17376e-06	-1.13299e-10	-1.36518
70027409	chr2:70027409:C:T	7.54601e-07	-1.54522	-1.1046	2.40142e-06	-1.56843	-1.02162
70027744	chr2:70027744:T:C	9.99527e-06	-1.13299e-10	-0.0661376	2.83635e-05	-1.13299e-10	-0.121008
70027774	chr2:70027774:T:C	4.2898e-06	-1.13299e-10	-0.912009	1.18015e-05	-1.13299e-10	-0.997889
70027872	chr2:70027872:GTGA:G	3.5132e-06	-1.13299e-10	-1.11172	1.00761e-05	-1.13299e-10	-1.15595
70028881	chr2:70028881:G:A	3.24824e-06	-1.13299e-10	-1.19014	8.92426e-06	-1.13299e-10	-1.27734
70028920	chr2:70028920:C:T	2.87947e-06	-1.13299e-10	-1.31064	9.01898e-06	-1.13299e-10	-1.26678
70028987	chr2:70028987:C:T	3.49288e-06	-1.13299e-10	-1.11752	1.0033e-05	-1.13299e-10	-1.16024
70029123	chr2:70029123:G:C	3.37931e-06	-1.13299e-10	-1.15058	8.84661e-06	-1.13299e-10	-1.28608
70029144	chr2:70029144:G:A	3.34183e-06	-1.13299e-10	-1.16173	1.06287e-05	-1.13299e-10	-1.10255
70029442	chr2:70029442:C:T	2.83813e-06	-1.13299e-10	-1.3251	8.84867e-06	-1.13299e-10	-1.28585
70029568	chr2:70029568:A:G	1.01958e-06	-1.51628	-0.832579	2.47484e-06	-1.42349	-1.13645
70029680	chr2:70029680:G:C	4.24882e-06	-1.13299e-10	-0.92161	1.12489e-05	-1.13299e-10	-1.04584
70029844	chr2:70029844:G:C	3.35584e-06	-1.13299e-10	-1.15755	1.07392e-05	-1.13299e-10	-1.09221
70029938	chr2:70029938:T:G	2.74885e-06	-1.13299e-10	-1.35707	8.11337e-06	-1.13299e-10	-1.3726
70029961	chr2:70029961:C:T	4.12743e-06	-1.13299e-10	-0.950596	1.11421e-05	-1.13299e-10	-1.05538
70030088	chr2:70030088:CAG:C	2.92801e-06	-1.13299e-10	-1.29393	9.17986e-06	-1.13299e-10	-1.2491
70030717	chr2:70030717:T:C	4.41734e-06	-1.13299e-10	-0.882713	1.21194e-05	-1.13299e-10	-0.971307
70031284	chr2:70031284:G:A	3.56693e-06	-1.13299e-10	-1.09655	1.03003e-05	-1.13299e-10	-1.13394
70031498	chr2:70031498:C:T	2.73553e-06	-1.13299e-10	-1.36192	8.09452e-06	-1.13299e-10	-1.37493
70031513	chr2:70031513:T:C	2.74953e-06	-1.13299e-10	-1.35682	8.10329e-06	-1.13299e-10	-1.37384
70031650	chr2:70031650:T:C	1.2262e-05	-1.13299e-10	0.138257	4.34599e-05	-1.13299e-10	0.305726
70031903	chr2:70031903:G:A	4.18059e-06	-1.13299e-10	-0.937797	1.18283e-05	-1.13299e-10	-0.995615
70032021	chr2:70032021:T:C	3.07225e-06	-1.13299e-10	-1.24584	8.34286e-06	-1.13299e-10	-1.34471
70032363	chr2:70032363:T:C	2.80697e-06	-1.13299e-10	-1.33614	8.71923e-06	-1.13299e-10	-1.30058
70032553	chr2:70032553:G:A	4.22867e-06	-1.13299e-10	-0.926362	1.3557e-05	-1.13299e-10	-0.859209
70032797	chr2:70032797:C:T	8.26037e-06	-1.13299e-10	-0.25678	2.39588e-05	-1.13299e-10	-0.289778
70034206	chr2:70034206:C:T	3.60101e-06	-1.08704	-3.69445e-10	8.93456e-06	-1.27619	-3.69445e-10
70034440	chr2:70034440:G:A	7.25459e-06	-1.13299e-10	-0.386616	1.9721e-05	-1.13299e-10	-0.484427
70034525	chr2:70034525:T:C	9.40601e-07	-1.54735	-0.882131	2.26094e-06	-1.47708	-1.17325
70034779	chr2:70034779:T:C	2.53387e-06	-1.56097	0.122465	8.43091e-06	-1.57551	0.241303
70034897	chr2:70034897:A:C	9.75075e-06	-1.13299e-10	-0.0909054	2.77431e-05	-1.13299e-10	-0.143126
70035425	chr2:70035425:T:C	2.82056e-06	-1.13299e-10	-1.33131	8.77535e-06	-1.13299e-10	-1.29417
70035853	chr2:70035853:C:T	2.8184e-06	-1.13299e-10	-1.33208	8.76554e-06	-1.13299e-10	-1.29529
70036128	chr2:70036128:G:A	9.65427e-07	-1.15213	-1.2513	3.83727e-06	-0.90692	-1.21443
70036336	chr2:70036336:A:G	4.50925e-06	-1.13299e-10	-0.862119	1.45355e-05	-1.13299e-10	-0.789522
70036388	chr2:70036388:G:A	2.82723e-06	-1.13299e-10	-1.32895	8.80332e-06	-1.13299e-10	-1.29098
70037449	chr2:70037449:G:A	3.02834e-06	-1.13299e-10	-1.26023	9.36519e-06	-1.13299e-10	-1.22911
70037651	chr2:70037651:C:T	5.87628e-05	1.96542	-0.260165	0.000127051	1.18616	0.192315
70037657	chr2:70037657:A:G	2.98522e-06	-1.13299e-10	-1.27458	8.40395e-06	-1.13299e-10	-1.33741
70038283	chr2:70038283:ATGCT:A	3.70726e-06	-1.13299e-10	-1.05796	1.06113e-05	-1.13299e-10	-1.1042
70038533	chr2:70038533:C:T	3.004e-06	-1.13299e-10	-1.26831	8.43535e-06	-1.13299e-10	-1.33368
70038664	chr2:70038664:T:C	6.29127e-07	-1.56602	-1.26565	1.93506e-06	-1.57518	-1.2308
70038817	chr2:70038817:G:A	7.0424e-06	-1.13299e-10	-0.416301	2.01719e-05	-1.13299e-10	-0.461822
70039041	chr2:70039041:G:T	3.09768e-06	-1.13299e-10	-1.2376	8.38094e-06	-1.13299e-10	-1.34015
70039296	chr2:70039296:G:T	4.01105e-06	-1.13299e-10	-0.979197	1.08685e-05	-1.13299e-10	-1.08024
70039573	chr2:70039573:C:G	3.10473e-06	-1.13299e-10	-1.23532	8.39517e-06	-1.13299e-10	-1.33846
70039930	chr2:70039930:C:T	2.77205e-06	-1.13299e-10	-1.34866	8.0785e-06	-1.13299e-10	-1.37691
70040129	chr2:70040129:G:A	7.61342e-07	-1.54758	-1.09334	2.43526e-06	-1.5695	-1.00656
70040800	chr2:70040800:T:TG	1.57418e-05	-1.13299e-10	0.388073	5.34177e-05	-1.13299e-10	0.512029
70040956	chr2:70040956:C:T	2.84944e-06	-1.13299e-10	-1.32113	8.36507e-06	-1.13299e-10	-1.34205
70041812	chr2:70041812:G:A	2.78613e-06	-1.13299e-10	-1.3436	8.17026e-06	-1.13299e-10	-1.36561
70041941	chr2:70041941:C:A	2.74591e-06	-1.13299e-10	-1.35814	8.10468e-06	-1.13299e-10	-1.37367
70042425	chr2:70042425:AG:A	3.20404e-06	-1.13299e-10	-1.20384	1.00551e-05	-1.13299e-10	-1.15803
70042759	chr2:70042759:G:A	3.66521e-06	-1.13299e-10	-1.06936	1.00554e-05	-1.13299e-10	-1.158
70044011	chr2:70044011:A:C	2.22968e-06	-1.56639	-3.69445e-10	6.63161e-06	-1.57426	-3.69445e-10
70044316	chr2:70044316:T:C	4.24552e-06	-1.13299e-10	-0.922386	1.20184e-05	-1.13299e-10	-0.979671
70044701	chr2:70044701:C:T	2.21353e-06	-1.57366	-3.69445e-10	6.73333e-06	-1.55904	-3.69445e-10
70044741	chr2:70044741:G:A	4.44993e-06	-1.13299e-10	-0.875363	1.25409e-05	-1.13299e-10	-0.93712
70044805	chr2:70044805:C:T	3.70912e-06	-1.13299e-10	-1.05746	1.06162e-05	-1.13299e-10	-1.10373
70044838	chr2:70044838:A:G	3.64396e-06	-1.13299e-10	-1.07518	9.93997e-06	-1.13299e-10	-1.16955
70045099	chr2:70045099:G:A	6.07231e-06	-1.13299e-10	-0.564511	1.67967e-05	-1.13299e-10	-0.64493
70045140	chr2:70045140:A:G	2.75636e-06	-1.13299e-10	-1.35434	8.09084e-06	-1.13299e-10	-1.37538
70046104	chr2:70046104:C:CA	2.92935e-06	-1.13299e-10	-1.29347	8.90198e-06	-1.13299e-10	-1.27984
70046575	chr2:70046575:G:A	2.83153e-05	2.35279	-1.37764	0.000101609	2.53299	-1.37797
70047647	chr2:70047647:T:C	3.07345e-06	-1.13299e-10	-1.24545	8.33588e-06	-1.13299e-10	-1.34554
70047748	chr2:70047748:G:A	7.79246e-07	-1.54668	-1.07099	2.50187e-06	-1.56901	-0.980062
70047879	chr2:70047879:G:A	2.85226e-06	-1.13299e-10	-1.32014	8.90831e-06	-1.13299e-10	-1.27913
70048345	chr2:70048345:G:A	2.83326e-06	-1.13299e-10	-1.32682	8.32246e-06	-1.13299e-10	-1.34715
70049296	chr2:70049296:C:T	9.28873e-06	-1.13299e-10	-0.139448	2.64054e-05	-1.13299e-10	-0.192544
70049304	chr2:70049304:G:A	2.72423e-06	-1.13299e-10	-1.36607	8.0774e-06	-1.13299e-10	-1.37704
70049471	chr2:70049471:C:T	4.17666e-06	-1.13299e-10	-0.938737	1.18183e-05	-1.13299e-10	-0.996464
70049789	chr2:70049789:AC:A	4.30014e-06	-1.13299e-10	-0.909602	1.18274e-05	-1.13299e-10	-0.995692
70051502	chr2:70051502:A:G	3.46474e-06	-1.13299e-10	-1.12561	9.93338e-06	-1.13299e-10	-1.17021
70051506	chr2:70051506:A:C	2.74495e-06	-1.13299e-10	-1.35849	8.14123e-06	-1.13299e-10	-1.36917
70051911	chr2:70051911:T:G	3.04138e-06	-1.13299e-10	-1.25594	8.30203e-06	-1.13299e-10	-1.34961
70051923	chr2:70051923:C:T	3.69839e-06	-1.13299e-10	-1.06035	1.05876e-05	-1.13299e-10	-1.10643
70052122	chr2:70052122:A:G	3.62124e-06	-1.13299e-10	-1.08143	1.10073e-05	-1.13299e-10	-1.06756
70053040	chr2:70053040:T:C	2.71667e-06	-1.13299e-10	-1.36884	8.07275e-06	-1.13299e-10	-1.37762
70053242	chr2:70053242:C:G	9.05145e-06	-1.13299e-10	-0.165325	2.5763e-05	-1.13299e-10	-0.217172
70053705	chr2:70053705:C:A	2.81632e-06	-1.13299e-10	-1.33282	8.75935e-06	-1.13299e-10	-1.29599
70053890	chr2:70053890:C:G	2.52835e-06	-1.44068	-3.69445e-10	7.27751e-06	-1.48132	-3.69445e-10
70053959	chr2:70053959:G:T	2.72459e-06	-1.13299e-10	-1.36593	8.08051e-06	-1.13299e-10	-1.37666
70054224	chr2:70054224:G:A	4.19407e-06	-1.13299e-10	-0.934578	1.18634e-05	-1.13299e-10	-0.992653
70054330	chr2:70054330:G:A	2.72312e-06	-1.13299e-10	-1.36647	8.26588e-06	-1.13299e-10	-1.35398
70054478	chr2:70054478:G:A	2.69602e-06	-1.13299e-10	-1.37648	8.17148e-06	-1.13299e-10	-1.36546
70054701	chr2:70054701:C:T	1.59406e-05	-1.13299e-10	0.400621	4.16028e-05	-1.13299e-10	0.262055
70054949	chr2:70054949:G:A	3.09694e-06	-1.13299e-10	-1.23784	8.37834e-06	-1.13299e-10	-1.34046
70054991	chr2:70054991:G:A	3.72344e-06	-1.13299e-10	-1.0536	1.06537e-05	-1.13299e-10	-1.10021
70055694	chr2:70055694:C:T	4.34492e-06	-1.13299e-10	-0.899244	1.22582e-05	-1.13299e-10	-0.959917
70055976	chr2:70055976:A:G	2.98181e-06	-1.13299e-10	-1.27572	8.39689e-06	-1.13299e-10	-1.33825
70056078	chr2:70056078:A:G	2.8201e-06	-1.13299e-10	-1.33148	8.77525e-06	-1.13299e-10	-1.29418
70056105	chr2:70056105:C:T	6.69518e-06	-1.13299e-10	-0.466861	1.84882e-05	-1.13299e-10	-0.548978
70056261	chr2:70056261:T:A	3.88607e-06	-1.13299e-10	-1.01085	1.05776e-05	-1.13299e-10	-1.10738
70056381	chr2:70056381:G:A	2.88671e-06	-1.13299e-10	-1.30813	8.44613e-06	-1.13299e-10	-1.3324
70056798	chr2:70056798:G:A	3.12891e-06	-1.13299e-10	-1.22756	9.70828e-06	-1.13299e-10	-1.19313
70056839	chr2:70056839:T:A	1.12749e-06	-1.4714	-0.776853	2.75837e-06	-1.354	-1.09747
70056846	chr2:70056846:C:T	2.95434e-06	-1.13299e-10	-1.28497	8.34917e-06	-1.13299e-10	-1.34395
70057103	chr2:70057103:A:G	2.87982e-06	-1.13299e-10	-1.31052	8.43121e-06	-1.13299e-10	-1.33417
70057436	chr2:70057436:A:G	8.19434e-06	-1.13299e-10	-0.264806	2.60137e-05	-1.13299e-10	-0.207491
70057642	chr2:70057642:C:G	3.6322e-06	-1.13299e-10	-1.07841	1.04116e-05	-1.13299e-10	-1.12319
70058018	chr2:70058018:C:T	3.03522e-06	-1.13299e-10	-1.25797	9.38201e-06	-1.13299e-10	-1.22732
70058453	chr2:70058453:G:A	2.73038e-06	-1.13299e-10	-1.36381	8.08756e-06	-1.13299e-10	-1.37579
70058800	chr2:70058800:A:G	3.32129e-06	-1.13299e-10	-1.1679	8.71111e-06	-1.13299e-10	-1.30151
70058826	chr2:70058826:T:G	4.08422e-06	-0.961119	-3.69445e-10	1.94053e-05	-0.500565	-3.69445e-10
70059120	chr2:70059120:T:C	2.83211e-06	-1.13299e-10	-1.32723	8.32018e-06	-1.13299e-10	-1.34743
70059186	chr2:70059186:T:C	9.2483e-07	-1.55057	-0.895824	2.23877e-06	-1.48364	-1.17654
70059445	chr2:70059445:T:C	3.89538e-06	-1.13299e-10	-1.00846	1.05989e-05	-1.13299e-10	-1.10537
70059796	chr2:70059796:G:A	5.09298e-06	-0.740388	-3.69445e-10	1.73155e-05	-0.614509	-3.69445e-10
70059800	chr2:70059800:A:C	2.72633e-06	-1.13299e-10	-1.36529	8.0829e-06	-1.13299e-10	-1.37636
70059999	chr2:70059999:C:T	2.69863e-06	-1.13299e-10	-1.3755	8.20111e-06	-1.13299e-10	-1.36184
70060015	chr2:70060015:C:T	3.02524e-06	-1.13299e-10	-1.26126	9.34865e-06	-1.13299e-10	-1.23088
70060198	chr2:70060198:G:A	9.11991e-06	-1.13299e-10	-0.15779	2.59526e-05	-1.13299e-10	-0.209841
70061007	chr2:70061007:T:C	2.76093e-06	-1.13299e-10	-1.35268	8.12637e-06	-1.13299e-10	-1.371
70061021	chr2:70061021:C:CA	9.06415e-06	-1.13299e-10	-0.163923	2.57992e-05	-1.13299e-10	-0.215771
70061278	chr2:70061278:C:A	2.85141e-06	-1.13299e-10	-1.32044	8.36425e-06	-1.13299e-10	-1.34215
70061399	chr2:70061399:A:G	2.74852e-06	-1.13299e-10	-1.35719	8.10733e-06	-1.13299e-10	-1.37334
70061420	chr2:70061420:C:A	2.85768e-06	-1.13299e-10	-1.31824	8.66844e-06	-1.13299e-10	-1.30642
70062056	chr2:70062056:G:A	2.70921e-06	-1.13299e-10	-1.37159	8.20346e-06	-1.13299e-10	-1.36156
70062142	chr2:70062142:A:T	4.30154e-06	-1.13299e-10	-0.909277	1.21339e-05	-1.13299e-10	-0.970106
70062630	chr2:70062630:T:C	3.01351e-06	-1.13299e-10	-1.26514	8.85345e-06	-1.13299e-10	-1.28531
70062695	chr2:70062695:A:G	3.15053e-06	-1.13299e-10	-1.22068	8.45372e-06	-1.13299e-10	-1.33151
70062968	chr2:70062968:T:C	1.56572e-05	1.73974	-1.35706	6.33993e-05	1.94576	-1.26242
70063060	chr2:70063060:C:T	2.75201e-06	-1.35592	-3.69445e-10	1.2712e-05	-0.923564	-3.69445e-10
70063234	chr2:70063234:G:A	4.62725e-06	-1.13299e-10	-0.836287	1.52924e-05	-1.13299e-10	-0.738755
70063485	chr2:70063485:T:TG	2.3094e-06	-1.53126	-3.69445e-10	6.8244e-06	-1.54561	-3.69445e-10
70063591	chr2:70063591:A:G	4.21556e-06	-1.13299e-10	-0.929468	1.13611e-05	-1.13299e-10	-1.03591
70063675	chr2:70063675:A:G	3.45172e-06	-1.13299e-10	-1.12938	1.10674e-05	-1.13299e-10	-1.06211
70064089	chr2:70064089:C:G	3.27409e-06	-1.13299e-10	-1.18221	1.04716e-05	-1.13299e-10	-1.11744
70064514	chr2:70064514:T:C	2.73615e-06	-1.13299e-10	-1.3617	8.09503e-06	-1.13299e-10	-1.37486
70064955	chr2:70064955:C:G	4.23838e-06	-1.13299e-10	-0.924068	1.16681e-05	-1.13299e-10	-1.00925
70065520	chr2:70065520:G:C	2.82851e-06	-1.13299e-10	-1.3285	8.81134e-06	-1.13299e-10	-1.29007
70066044	chr2:70066044:C:T	1.72299e-05	1.54254	-1.06414	7.27569e-05	1.70392	-0.882905
70066363	chr2:70066363:C:T	8.44869e-07	-1.48644	-1.05038	2.66481e-06	-1.53089	-0.95509
70066450	chr2:70066450:G:A	3.68291e-06	-1.13299e-10	-1.06455	1.0547e-05	-1.13299e-10	-1.11028
70066916	chr2:70066916:C:T	2.87912e-06	-1.13299e-10	-1.31077	8.43207e-06	-1.13299e-10	-1.33407
70067128	chr2:70067128:C:T	8.3583e-07	-1.57525	-0.972334	2.84971e-06	-1.55588	-0.863017
70068000	chr2:70068000:A:G	4.18669e-06	-1.13299e-10	-0.93634	1.18441e-05	-1.13299e-10	-0.99428
70068477	chr2:70068477:G:A	2.96318e-06	-1.13299e-10	-1.28199	8.36571e-06	-1.13299e-10	-1.34197
70068877	chr2:70068877:G:A	2.87408e-06	-1.13299e-10	-1.31252	8.99968e-06	-1.13299e-10	-1.26892
70069149	chr2:70069149:T:G	2.83705e-06	-1.13299e-10	-1.32548	8.84732e-06	-1.13299e-10	-1.286
70070042	chr2:70070042:G:T	7.72664e-07	-1.54036	-1.0858	2.46194e-06	-1.56581	-0.999359
70070173	chr2:70070173:C:A	3.83313e-06	-1.02457	-3.69445e-10	1.52853e-05	-0.739224	-3.69445e-10
70070512	chr2:70070512:A:C	1.01728e-05	-1.13299e-10	-0.0485357	2.53718e-05	-1.13299e-10	-0.232474
70071162	chr2:70071162:A:G	4.196e-06	-1.13299e-10	-0.934117	1.1569e-05	-1.13299e-10	-1.01778
70071264	chr2:70071264:A:G	3.03405e-06	-1.13299e-10	-1.25835	8.29286e-06	-1.13299e-10	-1.35072
70071441	chr2:70071441:G:A	1.28221e-05	-1.13299e-10	0.182917	4.55779e-05	-1.13299e-10	0.353311
70071479	chr2:70071479:C:T	4.1889e-06	-1.13299e-10	-0.935812	1.15443e-05	-1.13299e-10	-1.01992
70071578	chr2:70071578:C:G	3.77635e-06	-1.13299e-10	-1.03949	1.0788e-05	-1.13299e-10	-1.08768
70071947	chr2:70071947:TTTTC:T	9.84627e-06	-1.13299e-10	-0.0811577	2.93679e-05	-1.13299e-10	-0.0862103
70072022	chr2:70072022:G:A	2.92314e-06	-1.13299e-10	-1.29559	9.1878e-06	-1.13299e-10	-1.24824
70072294	chr2:70072294:A:G	2.76201e-06	-1.13299e-10	-1.35229	8.12774e-06	-1.13299e-10	-1.37083
70072489	chr2:70072489:G:A	4.15552e-06	-1.13299e-10	-0.943812	1.17546e-05	-1.13299e-10	-1.00186
70072594	chr2:70072594:T:C	3.02081e-06	-1.13299e-10	-1.26272	8.27555e-06	-1.13299e-10	-1.35281
70072869	chr2:70072869:T:C	3.01445e-06	-1.13299e-10	-1.26483	8.44946e-06	-1.13299e-10	-1.33201
70073066	chr2:70073066:A:G	2.97944e-06	-1.13299e-10	-1.27652	8.2236e-06	-1.13299e-10	-1.3591
70073315	chr2:70073315:A:C	8.97957e-06	-1.13299e-10	-0.173298	2.55585e-05	-1.13299e-10	-0.225143
70073359	chr2:70073359:T:G	3.02363e-06	-1.13299e-10	-1.26179	8.27878e-06	-1.13299e-10	-1.35242
70073398	chr2:70073398:G:A	2.9334e-06	-1.13299e-10	-1.29209	9.22861e-06	-1.13299e-10	-1.2438
70073440	chr2:70073440:TTAACTCTAC:T	2.99816e-06	-1.13299e-10	-1.27025	9.12826e-06	-1.13299e-10	-1.25474
70073523	chr2:70073523:T:C	3.38277e-06	-1.13299e-10	-1.14955	1.0825e-05	-1.13299e-10	-1.08426
70073537	chr2:70073537:C:T	2.76888e-06	-1.13299e-10	-1.34981	8.13971e-06	-1.13299e-10	-1.36936
70073787	chr2:70073787:C:T	3.59083e-06	-1.13299e-10	-1.08987	1.03039e-05	-1.13299e-10	-1.13359
70074438	chr2:70074438:A:G	2.9158e-06	-1.13299e-10	-1.29811	8.1573e-06	-1.13299e-10	-1.3672
70074566	chr2:70074566:G:A	3.32255e-06	-1.13299e-10	-1.16752	9.58623e-06	-1.13299e-10	-1.20579
70074833	chr2:70074833:G:A	3.2707e-06	-1.13299e-10	-1.18325	1.04319e-05	-1.13299e-10	-1.12124
70074930	chr2:70074930:T:C	2.90111e-06	-1.13299e-10	-1.30316	8.26072e-06	-1.13299e-10	-1.3546
70075225	chr2:70075225:C:T	4.17008e-06	-1.13299e-10	-0.940314	1.18007e-05	-1.13299e-10	-0.997954
70075475	chr2:70075475:C:T	2.93017e-06	-1.13299e-10	-1.29319	8.30858e-06	-1.13299e-10	-1.34882
70075534	chr2:70075534:G:A	2.76521e-06	-1.13299e-10	-1.35113	8.13413e-06	-1.13299e-10	-1.37004
70075665	chr2:70075665:C:T	3.00253e-06	-1.13299e-10	-1.26879	8.25316e-06	-1.13299e-10	-1.35552
70075951	chr2:70075951:G:A	3.60955e-06	-1.13299e-10	-1.08467	9.96386e-06	-1.13299e-10	-1.16715
70076309	chr2:70076309:A:G	2.98693e-06	-1.13299e-10	-1.274	8.23398e-06	-1.13299e-10	-1.35784
70076313	chr2:70076313:C:T	2.70976e-06	-1.13299e-10	-1.37139	8.06659e-06	-1.13299e-10	-1.37838
70076646	chr2:70076646:C:T	2.96573e-06	-1.13299e-10	-1.28113	8.20866e-06	-1.13299e-10	-1.36092
70077780	chr2:70077780:G:A	3.0026e-06	-1.13299e-10	-1.26877	9.47782e-06	-1.13299e-10	-1.21716
70077890	chr2:70077890:G:A	2.88747e-06	-1.13299e-10	-1.30787	8.30468e-06	-1.13299e-10	-1.34929
70079082	chr2:70079082:C:T	4.14336e-06	-1.13299e-10	-0.946742	1.1432e-05	-1.13299e-10	-1.0297
70079195	chr2:70079195:G:A	3.71007e-06	-1.13299e-10	-1.0572	1.06188e-05	-1.13299e-10	-1.10349
70079228	chr2:70079228:A:C	2.74178e-06	-1.35964	-3.69445e-10	1.05638e-05	-1.10868	-3.69445e-10
70079916	chr2:70079916:AAAT:A	2.95765e-06	-1.13299e-10	-1.28385	8.35566e-06	-1.13299e-10	-1.34317
70080030	chr2:70080030:T:C	3.00149e-06	-1.13299e-10	-1.26914	8.25122e-06	-1.13299e-10	-1.35575
70080474	chr2:70080474:G:A	2.87976e-06	-1.13299e-10	-1.31054	9.01712e-06	-1.13299e-10	-1.26699
70080746	chr2:70080746:A:T	6.38408e-06	-1.13299e-10	-0.514442	1.75879e-05	-1.13299e-10	-0.598901
70081453	chr2:70081453:C:T	2.77295e-06	-1.13299e-10	-1.34834	8.14614e-06	-1.13299e-10	-1.36857
70081618	chr2:70081618:C:T	2.69334e-06	-1.13299e-10	-1.37747	8.13392e-06	-1.13299e-10	-1.37007
70081697	chr2:70081697:T:C	2.77108e-06	-1.13299e-10	-1.34901	8.14298e-06	-1.13299e-10	-1.36896
70081818	chr2:70081818:C:G	3.4708e-06	-1.13299e-10	-1.12386	9.99291e-06	-1.13299e-10	-1.16424
70081925	chr2:70081925:T:A	4.30827e-06	-1.13299e-10	-0.907713	1.18481e-05	-1.13299e-10	-0.993942
70082005	chr2:70082005:T:C	4.00983e-06	-1.13299e-10	-0.979501	1.13884e-05	-1.13299e-10	-1.03352
70082433	chr2:70082433:G:A	2.76702e-06	-1.13299e-10	-1.35048	8.13713e-06	-1.13299e-10	-1.36968
70082502	chr2:70082502:G:T	4.67639e-06	-1.13299e-10	-0.825723	1.49627e-05	-1.13299e-10	-0.760555
70082631	chr2:70082631:A:C	3.72303e-06	-1.13299e-10	-1.05371	1.06529e-05	-1.13299e-10	-1.10028
70082646	chr2:70082646:G:A	7.57776e-07	-1.56932	-1.07629	2.46414e-06	-1.5752	-0.989069
70082675	chr2:70082675:A:C	1.45869e-05	0.311876	-3.69445e-10	4.07679e-05	0.241781	-3.69445e-10
70082737	chr2:70082737:C:T	2.99183e-06	-1.13299e-10	-1.27237	8.23895e-06	-1.13299e-10	-1.35724
70082845	chr2:70082845:G:A	7.73858e-07	-1.56974	-1.05488	2.53185e-06	-1.57512	-0.962039
70083453	chr2:70083453:C:T	4.18059e-06	-1.13299e-10	-0.937797	1.18283e-05	-1.13299e-10	-0.995615
70084205	chr2:70084205:T:C	1.91645e-05	1.74635	-1.16154	3.75867e-05	1.23988	-1.07934
70084521	chr2:70084521:A:G	3.03473e-06	-1.25813	-3.69445e-10	8.43162e-06	-1.33412	-3.69445e-10
70084710	chr2:70084710:A:G	2.9961e-06	-1.13299e-10	-1.27094	9.12233e-06	-1.13299e-10	-1.25539
70084754	chr2:70084754:C:T	2.76933e-06	-1.13299e-10	-1.34965	8.13998e-06	-1.13299e-10	-1.36932
70084812	chr2:70084812:T:C	2.88615e-06	-1.13299e-10	-1.30833	8.50592e-06	-1.13299e-10	-1.32535
70084929	chr2:70084929:T:C	5.69185e-06	-1.13299e-10	-0.629215	1.88212e-05	-1.13299e-10	-0.53113
70085174	chr2:70085174:T:C	1.83511e-05	1.73835	-1.19691	3.59451e-05	1.2374	-1.12152
70085202	chr2:70085202:A:C	2.78103e-06	-1.13299e-10	-1.34543	8.15976e-06	-1.13299e-10	-1.3669
70085313	chr2:70085313:C:T	2.94724e-06	-1.13299e-10	-1.28738	8.33948e-06	-1.13299e-10	-1.34511
70085363	chr2:70085363:C:T	3.64276e-06	-1.13299e-10	-1.07551	1.00033e-05	-1.13299e-10	-1.16319
70085585	chr2:70085585:G:A	2.77115e-06	-1.13299e-10	-1.34899	8.14302e-06	-1.13299e-10	-1.36895
70086416	chr2:70086416:G:A	3.62925e-06	-1.07922	-3.69445e-10	8.89731e-06	-1.28036	-3.69445e-10
70086436	chr2:70086436:G:A	9.72908e-07	-1.57556	-0.820158	3.33317e-06	-1.56836	-0.69383
70086835	chr2:70086835:C:A	1.15994e-06	-1.57461	-0.645272	4.01058e-06	-1.56175	-0.51543
70086902	chr2:70086902:G:A	3.54202e-06	-1.13299e-10	-1.10355	1.0301e-05	-1.13299e-10	-1.13387
70086941	chr2:70086941:G:A	2.94277e-06	-1.13299e-10	-1.2889	8.88349e-06	-1.13299e-10	-1.28192
70087295	chr2:70087295:G:A	5.48522e-06	-1.13299e-10	-0.666193	1.66264e-05	-1.13299e-10	-0.655118
70087383	chr2:70087383:A:T	3.77474e-06	-1.13299e-10	-1.03992	1.03192e-05	-1.13299e-10	-1.1321
70087636	chr2:70087636:C:T	3.07935e-06	-1.13299e-10	-1.24353	9.39147e-06	-1.13299e-10	-1.22631
70088316	chr2:70088316:A:T	5.51558e-06	-0.660673	-3.69445e-10	2.01264e-05	-0.46408	-3.69445e-10
70088855	chr2:70088855:C:T	2.21382e-06	-1.57353	-3.69445e-10	6.67231e-06	-1.56815	-3.69445e-10
70090238	chr2:70090238:G:A	3.74339e-06	-1.13299e-10	-1.04826	1.06706e-05	-1.13299e-10	-1.09862
70090988	chr2:70090988:G:A	3.61717e-06	-1.13299e-10	-1.08256	1.03459e-05	-1.13299e-10	-1.12952
70090990	chr2:70090990:C:T	2.35383e-06	-1.51221	-3.69445e-10	9.90865e-06	-1.1727	-3.69445e-10
70092146	chr2:70092146:T:C	2.70223e-06	-1.13299e-10	-1.37417	8.07086e-06	-1.13299e-10	-1.37785
70092357	chr2:70092357:A:G	2.75881e-06	-1.13299e-10	-1.35345	8.12417e-06	-1.13299e-10	-1.37127
70092816	chr2:70092816:G:C	2.73008e-06	-1.13299e-10	-1.36392	8.0841e-06	-1.13299e-10	-1.37621
70093454	chr2:70093454:G:A	7.4832e-07	-1.54646	-1.11171	2.40889e-06	-1.56705	-1.01989
70093676	chr2:70093676:G:A	2.6913e-06	-1.13299e-10	-1.37822	8.11381e-06	-1.13299e-10	-1.37255
70094053	chr2:70094053:C:T	3.9126e-06	-1.13299e-10	-1.00405	1.2689e-05	-1.13299e-10	-0.925377
70094056	chr2:70094056:C:T	2.70802e-06	-1.13299e-10	-1.37203	8.14552e-06	-1.13299e-10	-1.36864
70094527	chr2:70094527:C:T	5.76971e-07	-1.55046	-1.36775	1.68265e-06	-1.56733	-1.37841
70095807	chr2:70095807:G:A	2.71916e-06	-1.36793	-3.69445e-10	7.13033e-06	-1.50176	-3.69445e-10
70096233	chr2:70096233:G:A	3.78622e-06	-1.13299e-10	-1.03688	1.07822e-05	-1.13299e-10	-1.08821
70096480	chr2:70096480:G:A	5.08936e-06	-1.13299e-10	-0.741098	1.67479e-05	-1.13299e-10	-0.647842
70096862	chr2:70096862:C:T	3.77427e-06	-1.04004	-3.69445e-10	9.15778e-06	-1.25151	-3.69445e-10
70097060	chr2:70097060:C:T	2.74586e-06	-1.13299e-10	-1.35816	8.10968e-06	-1.13299e-10	-1.37305
70097265	chr2:70097265:AATAAATAAATAC:A	3.38593e-06	-1.13299e-10	-1.14862	9.68353e-06	-1.13299e-10	-1.19569
70097533	chr2:70097533:C:A	3.82584e-06	-1.13299e-10	-1.02647	9.20704e-06	-1.13299e-10	-1.24614
70097643	chr2:70097643:A:G	3.90436e-06	-1.13299e-10	-1.00616	1.10779e-05	-1.13299e-10	-1.06116
70098541	chr2:70098541:T:C	3.74392e-06	-1.13299e-10	-1.04812	9.74251e-06	-1.13299e-10	-1.18961
70098894	chr2:70098894:A:T	2.64353e-05	1.74666	-0.840212	4.90933e-05	0.94632	-0.51871
70098933	chr2:70098933:A:C	8.85314e-06	-1.13299e-10	-0.187478	2.89646e-05	-1.13299e-10	-0.100037
70099682	chr2:70099682:A:C	2.70819e-06	-1.13299e-10	-1.37197	8.14613e-06	-1.13299e-10	-1.36857
70100515	chr2:70100515:C:T	2.74705e-06	-1.13299e-10	-1.35772	8.43625e-06	-1.13299e-10	-1.33358
70100612	chr2:70100612:C:A	5.82756e-07	-1.53132	-1.37691	1.72953e-06	-1.55623	-1.36203
70100628	chr2:70100628:G:T	1.10214e-06	-1.09256	-1.17844	3.54719e-06	-1.11325	-1.08671
70100704	chr2:70100704:G:A	1.50964e-06	-1.57534	-0.381041	4.78521e-06	-1.56333	-0.337252
70101141	chr2:70101141:AAAATTACTCAG:A	2.75698e-06	-1.13299e-10	-1.35411	8.10043e-06	-1.13299e-10	-1.37419
70101277	chr2:70101277:T:G	2.80929e-06	-1.13299e-10	-1.33532	8.71646e-06	-1.13299e-10	-1.3009
70101379	chr2:70101379:G:A	2.93592e-06	-1.13299e-10	-1.29123	8.39116e-06	-1.13299e-10	-1.33893
70101612	chr2:70101612:C:T	2.75007e-06	-1.13299e-10	-1.35662	8.10932e-06	-1.13299e-10	-1.3731
70102160	chr2:70102160:C:T	3.1286e-06	-1.22766	-3.69445e-10	7.7812e-06	-1.4144	-3.69445e-10
70102167	chr2:70102167:G:A	6.36353e-07	-1.44832	-1.37193	1.86385e-06	-1.49369	-1.34978
70103227	chr2:70103227:C:T	2.96249e-06	-1.13299e-10	-1.28222	8.55542e-06	-1.13299e-10	-1.31955
70103267	chr2:70103267:C:G	3.00633e-06	-1.13299e-10	-1.26753	8.65411e-06	-1.13299e-10	-1.30808
70103271	chr2:70103271:T:G	2.98141e-06	-1.13299e-10	-1.27585	8.59722e-06	-1.13299e-10	-1.31467
70103329	chr2:70103329:G:A	2.76648e-06	-1.13299e-10	-1.35067	8.1472e-06	-1.13299e-10	-1.36844
70104872	chr2:70104872:AGATTTGTCATCAAG:A	2.95542e-06	-1.13299e-10	-1.28461	8.51183e-06	-1.13299e-10	-1.32466
70105264	chr2:70105264:A:G	3.28504e-06	-1.13299e-10	-1.17887	9.1718e-06	-1.13299e-10	-1.24998
70105467	chr2:70105467:G:A	5.89309e-06	-1.13299e-10	-0.59447	1.81747e-05	-1.13299e-10	-0.56608
70105681	chr2:70105681:A:T	3.32095e-06	-1.13299e-10	-1.168	9.60341e-06	-1.13299e-10	-1.20399
70105892	chr2:70105892:A:C	3.32796e-06	-1.13299e-10	-1.16589	9.26982e-06	-1.13299e-10	-1.23935
70105986	chr2:70105986:C:T	2.941e-06	-1.13299e-10	-1.2895	8.4721e-06	-1.13299e-10	-1.32933
70106011	chr2:70106011:G:A	3.90718e-06	-1.13299e-10	-1.00543	9.3247e-06	-1.13299e-10	-1.23345
70106683	chr2:70106683:G:T	3.06898e-06	-1.13299e-10	-1.2469	8.79701e-06	-1.13299e-10	-1.2917
70106767	chr2:70106767:C:T	2.94982e-06	-1.13299e-10	-1.28651	8.5241e-06	-1.13299e-10	-1.32321
70106910	chr2:70106910:T:C	3.60935e-06	-1.13299e-10	-1.08472	8.88755e-06	-1.13299e-10	-1.28146
70107315	chr2:70107315:CA:C	8.3419e-07	-1.47296	-1.07658	2.25072e-06	-1.36351	-1.29136
70107732	chr2:70107732:TAAAAATAC:T	3.3159e-06	-1.13299e-10	-1.16952	9.24275e-06	-1.13299e-10	-1.24227
70108428	chr2:70108428:G:A	3.0906e-06	-1.13299e-10	-1.23988	9.30317e-06	-1.13299e-10	-1.23576
70108569	chr2:70108569:T:C	5.07922e-06	-1.13299e-10	-0.743092	1.40442e-05	-1.13299e-10	-0.8239
70108841	chr2:70108841:G:C	6.47695e-07	-1.43104	-1.37155	1.88774e-06	-1.48132	-1.34941
70109134	chr2:70109134:T:C	2.69234e-06	-1.13299e-10	-1.37784	8.07824e-06	-1.13299e-10	-1.37694
70109306	chr2:70109306:C:T	2.69208e-06	-1.13299e-10	-1.37794	8.12415e-06	-1.13299e-10	-1.37127
70109529	chr2:70109529:A:G	3.12776e-06	-1.13299e-10	-1.22793	8.91963e-06	-1.13299e-10	-1.27786
70110038	chr2:70110038:G:A	2.69079e-06	-1.13299e-10	-1.37842	8.09254e-06	-1.13299e-10	-1.37517
70110113	chr2:70110113:A:T	8.51846e-06	-0.226015	-3.69445e-10	3.75666e-05	0.160004	-3.69445e-10
70110333	chr2:70110333:G:A	2.94395e-06	-1.13299e-10	-1.2885	8.84682e-06	-1.13299e-10	-1.28605
70110392	chr2:70110392:C:T	3.93889e-06	-1.13299e-10	-0.997351	9.36847e-06	-1.13299e-10	-1.22876
70110780	chr2:70110780:G:A	3.72375e-06	-1.13299e-10	-1.05352	9.05088e-06	-1.13299e-10	-1.26325
70111291	chr2:70111291:G:A	3.05078e-06	-1.13299e-10	-1.25285	8.72739e-06	-1.13299e-10	-1.29965
70111329	chr2:70111329:A:G	2.82462e-06	-1.13299e-10	-1.32988	8.61824e-06	-1.13299e-10	-1.31223
70111365	chr2:70111365:T:G	2.29189e-06	-1.53887	-3.69445e-10	6.71822e-06	-1.56129	-3.69445e-10
70111920	chr2:70111920:C:T	3.71118e-06	-1.13299e-10	-1.0569	1.06072e-05	-1.13299e-10	-1.10458
70112114	chr2:70112114:G:A	2.78449e-06	-1.13299e-10	-1.34418	8.44717e-06	-1.13299e-10	-1.33228
70112446	chr2:70112446:G:A	3.03065e-06	-1.13299e-10	-1.25947	9.11669e-06	-1.13299e-10	-1.25601
70112638	chr2:70112638:G:A	2.86948e-06	-1.13299e-10	-1.31412	8.26728e-06	-1.13299e-10	-1.35381
70112818	chr2:70112818:T:C	2.99466e-06	-1.13299e-10	-1.27142	9.37052e-06	-1.13299e-10	-1.22854
70114105	chr2:70114105:C:T	7.01485e-06	0.897702	-1.31792	1.29707e-05	0.460272	-1.36369
70114235	chr2:70114235:C:G	5.30974e-06	-1.13299e-10	-0.698707	1.50061e-05	-1.13299e-10	-0.757657
70114266	chr2:70114266:T:A	5.09077e-06	-1.13299e-10	-0.740821	1.54004e-05	-1.13299e-10	-0.731718
70114443	chr2:70114443:A:G	9.16354e-05	2.63539	-0.485824	0.000294718	2.79229	-0.572389
70114876	chr2:70114876:G:A	2.71827e-06	-1.13299e-10	-1.36826	8.24221e-06	-1.13299e-10	-1.35684
70115578	chr2:70115578:T:A	6.41548e-06	0.131651	-0.641186	1.55029e-05	0.215508	-0.940593
70115683	chr2:70115683:A:G	6.17104e-06	0.124237	-0.67262	1.50232e-05	0.207932	-0.964446
70116619	chr2:70116619:C:T	3.08563e-06	-1.13299e-10	-1.2415	9.12533e-06	-1.13299e-10	-1.25506
70116958	chr2:70116958:T:C	4.18745e-06	-0.0322504	-0.903907	1.0897e-05	0.0443749	-1.122
70117512	chr2:70117512:A:G	2.85034e-06	-1.13299e-10	-1.32081	8.38481e-06	-1.13299e-10	-1.33969
70118416	chr2:70118416:TAAATA:T	5.27599e-06	-0.705085	-3.69445e-10	1.19754e-05	-0.983257	-3.69445e-10
70118492	chr2:70118492:A:G	3.00808e-06	-1.13299e-10	-1.26695	9.26399e-06	-1.13299e-10	-1.23998
70118865	chr2:70118865:A:C	6.02524e-06	-0.0528628	-0.519431	1.40413e-05	0.0188113	-0.842922
70119395	chr2:70119395:C:T	2.2633e-06	-1.54268	-0.00875259	4.37898e-06	-1.56141	-0.427886
70119470	chr2:70119470:G:C	5.25741e-06	-1.13299e-10	-0.708611	1.48314e-05	-1.13299e-10	-0.769367
70119491	chr2:70119491:C:T	5.97558e-06	-1.13299e-10	-0.580569	1.66376e-05	-1.13299e-10	-0.654448
70120118	chr2:70120118:C:T	7.41906e-06	-0.364198	-3.69445e-10	2.66623e-05	-0.182863	-3.69445e-10
70120119	chr2:70120119:G:A	5.23515e-05	2.96764	-1.37791	0.000184446	3.12965	-1.37841
70120635	chr2:70120635:A:G	4.84981e-05	2.79104	-1.27777	0.000167795	2.93797	-1.28134
70121038	chr2:70121038:T:C	1.91623e-06	-1.51745	-0.20044	3.93591e-06	-1.54419	-0.551782
70121560	chr2:70121560:C:T	2.73804e-06	-1.13299e-10	-1.36101	8.37485e-06	-1.13299e-10	-1.34088
70122066	chr2:70122066:C:T	3.37511e-06	-1.13299e-10	-1.15182	1.00918e-05	-1.13299e-10	-1.15439
70122507	chr2:70122507:G:T	2.737e-06	-1.13299e-10	-1.36139	8.37579e-06	-1.13299e-10	-1.34077
70122521	chr2:70122521:CCA:C	2.86897e-06	-1.13299e-10	-1.3143	8.3335e-06	-1.13299e-10	-1.34583
70122901	chr2:70122901:G:C	1.18119e-05	0.0178102	0.083046	2.57054e-05	0.0942237	-0.313634
70123085	chr2:70123085:T:C	6.94881e-06	-1.13299e-10	-0.42968	1.90107e-05	-1.13299e-10	-0.521111
70123207	chr2:70123207:G:A	2.72952e-06	-1.13299e-10	-1.36412	8.3346e-06	-1.13299e-10	-1.3457
70123589	chr2:70123589:T:C	2.74331e-06	-1.13299e-10	-1.35909	8.39676e-06	-1.13299e-10	-1.33827
70123749	chr2:70123749:C:T	2.32219e-06	-1.52574	-3.69445e-10	7.4159e-06	-1.46249	-3.69445e-10
70123829	chr2:70123829:G:A	1.25697e-05	1.37684	-1.2138	2.01643e-05	0.664942	-1.12714
70124032	chr2:70124032:A:G	2.82981e-06	-1.13299e-10	-1.32804	8.37136e-06	-1.13299e-10	-1.3413
70124184	chr2:70124184:C:T	3.88107e-06	-1.13299e-10	-1.01214	1.25493e-05	-1.13299e-10	-0.936449
70125119	chr2:70125119:G:A	3.34584e-06	-1.13299e-10	-1.16053	1.06639e-05	-1.13299e-10	-1.09925
70125389	chr2:70125389:A:G	3.47032e-05	-1.13299e-10	1.17858	0.000119373	-1.13299e-10	1.31614
70125420	chr2:70125420:C:G	2.73807e-06	-1.13299e-10	-1.361	8.3739e-06	-1.13299e-10	-1.34099
70125508	chr2:70125508:G:T	1.67338e-05	1.08917	-0.63999	4.74629e-05	1.30843	-0.91459
70125826	chr2:70125826:C:G	3.34717e-06	-1.13299e-10	-1.16013	1.06662e-05	-1.13299e-10	-1.09903
70126052	chr2:70126052:CTAAA:C	2.69964e-06	-1.13299e-10	-1.37513	8.17518e-06	-1.13299e-10	-1.36501
70126322	chr2:70126322:T:C	3.34308e-06	-1.13299e-10	-1.16136	1.06506e-05	-1.13299e-10	-1.10049
70126438	chr2:70126438:T:C	2.73715e-06	-1.13299e-10	-1.36133	8.36874e-06	-1.13299e-10	-1.34161
70127099	chr2:70127099:A:G	3.17591e-05	2.43639	-1.34646	0.000113878	2.60666	-1.33765
70127228	chr2:70127228:G:C	3.40615e-06	-1.13299e-10	-1.14267	1.08713e-05	-1.13299e-10	-1.07998
70127505	chr2:70127505:C:T	8.60741e-06	0.18058	-0.396206	1.95857e-05	0.257858	-0.749169
70127616	chr2:70127616:T:C	3.26405e-06	-1.13299e-10	-1.18528	1.04038e-05	-1.13299e-10	-1.12394
70127756	chr2:70127756:C:T	3.40359e-06	-1.13299e-10	-1.14342	1.05479e-05	-1.13299e-10	-1.11018
70127922	chr2:70127922:A:C	4.62788e-06	-0.836152	-3.69445e-10	8.98181e-06	-1.27091	-3.69445e-10
70128534	chr2:70128534:T:C	7.83219e-07	-1.49442	-1.11817	2.0128e-06	-1.52546	-1.24112
70128819	chr2:70128819:C:T	1.14766e-06	-1.533	-0.697525	2.73129e-06	-1.5552	-0.906135
70128881	chr2:70128881:G:A	4.18553e-06	-1.13299e-10	-0.936616	1.18343e-05	-1.13299e-10	-0.995107
70129092	chr2:70129092:T:A	8.35075e-07	-1.54854	-0.999941	2.15192e-06	-1.56528	-1.13448
70129342	chr2:70129342:A:G	7.89139e-07	-1.55421	-1.05085	2.05045e-06	-1.56866	-1.17939
70129589	chr2:70129589:C:T	3.29438e-06	-1.13299e-10	-1.17603	1.04543e-05	-1.13299e-10	-1.1191
70129914	chr2:70129914:C:G	2.6734e-06	-1.3849	-3.69445e-10	9.39808e-06	-1.22561	-3.69445e-10
70130125	chr2:70130125:T:A	3.30007e-06	-1.13299e-10	-1.17431	9.5429e-06	-1.13299e-10	-1.21032
70130207	chr2:70130207:C:T	3.73334e-05	2.59047	-1.33883	0.00012557	2.71099	-1.34424
70130332	chr2:70130332:C:T	7.87108e-07	-1.48852	-1.11912	2.02109e-06	-1.52082	-1.24166
70130618	chr2:70130618:A:G	1.64034e-05	-1.13299e-10	0.429237	4.46848e-05	-1.13299e-10	0.333521
70130861	chr2:70130861:G:A	1.21925e-06	-1.53715	-0.632862	2.87611e-06	-1.55802	-0.851655
70131423	chr2:70131423:G:A	9.1469e-07	-1.53172	-0.925704	2.31092e-06	-1.55389	-1.07458
70131487	chr2:70131487:G:A	2.69088e-06	-1.13299e-10	-1.37838	8.08356e-06	-1.13299e-10	-1.37628
70131844	chr2:70131844:T:C	3.61256e-05	2.56213	-1.34337	0.000121588	2.68293	-1.34841
70131865	chr2:70131865:C:T	3.73284e-05	2.60098	-1.34948	0.000125736	2.7221	-1.35403
70132034	chr2:70132034:T:C	3.59207e-06	-1.13299e-10	-1.08952	1.03702e-05	-1.13299e-10	-1.12718
70132874	chr2:70132874:C:T	1.30524e-05	1.05657	-0.85585	3.93909e-05	1.26895	-1.06153
70132922	chr2:70132922:G:T	4.65973e-06	-1.13299e-10	-0.829293	1.30735e-05	-1.13299e-10	-0.895528
70133063	chr2:70133063:G:T	2.69196e-06	-1.13299e-10	-1.37798	8.06894e-06	-1.13299e-10	-1.37809
70133130	chr2:70133130:A:G	1.29046e-05	1.04489	-0.85555	3.8955e-05	1.25771	-1.06142
70133325	chr2:70133325:T:A	1.36361e-05	1.11709	-0.872615	4.18515e-05	1.34241	-1.0744
70133373	chr2:70133373:T:C	3.59e-06	-1.13299e-10	-1.0901	1.03644e-05	-1.13299e-10	-1.12773
70134013	chr2:70134013:A:G	2.69284e-06	-1.13299e-10	-1.37765	8.10338e-06	-1.13299e-10	-1.37383
70134177	chr2:70134177:C:T	8.9067e-07	-1.54866	-0.935371	2.26689e-06	-1.56536	-1.08234
70134585	chr2:70134585:G:A	2.33414e-06	-1.52061	-3.69445e-10	6.79679e-06	-1.54966	-3.69445e-10
70134781	chr2:70134781:A:G	8.19663e-06	0.0515797	-0.316107	1.82139e-05	0.121321	-0.68525
70135639	chr2:70135639:C:T	8.05448e-07	-1.51179	-1.07281	2.0542e-06	-1.53868	-1.20754
70135995	chr2:70135995:C:T	2.81931e-06	-1.13299e-10	-1.33176	8.33076e-06	-1.13299e-10	-1.34616
70136013	chr2:70136013:C:G	2.37352e-06	-1.50387	-3.69445e-10	6.69835e-06	-1.56425	-3.69445e-10
70137032	chr2:70137032:A:G	6.7262e-06	0.49624	-0.95848	2.04291e-05	0.688352	-1.13751
70137404	chr2:70137404:G:A	0.000112848	3.70347	-1.34568	0.000389074	3.84887	-1.35121
70137594	chr2:70137594:C:T	3.24795e-06	-1.13299e-10	-1.19023	9.40659e-06	-1.13299e-10	-1.2247
70138258	chr2:70138258:CT:C	9.61298e-07	-1.46461	-0.94311	2.33078e-06	-1.50024	-1.11967
70138710	chr2:70138710:G:A	9.94231e-07	-1.53644	-0.837598	2.47893e-06	-1.55745	-1.00084
70138755	chr2:70138755:A:AGT	2.75485e-06	-1.13299e-10	-1.35489	8.20776e-06	-1.13299e-10	-1.36103
70138825	chr2:70138825:G:A	9.03411e-07	-1.54254	-0.927291	2.29081e-06	-1.56145	-1.07575
70138872	chr2:70138872:G:A	1.19009e-05	1.00552	-0.897153	3.65162e-05	1.22499	-1.09335
70138888	chr2:70138888:C:T	4.77e-06	-1.13299e-10	-0.805903	1.30933e-05	-1.13299e-10	-0.894009
70139136	chr2:70139136:G:C	2.73597e-06	-1.13299e-10	-1.36177	8.36316e-06	-1.13299e-10	-1.34228
70139319	chr2:70139319:C:T	1.04987e-06	-1.55404	-0.765543	2.52209e-06	-1.56868	-0.972346
70139337	chr2:70139337:T:TACAA	2.7436e-05	2.30097	-1.35737	9.20442e-05	2.41743	-1.36128
70139835	chr2:70139835:AACAAAAAAC:A	2.71981e-06	-1.13299e-10	-1.36769	8.11835e-06	-1.13299e-10	-1.37199
70140078	chr2:70140078:C:T	2.44792e-05	2.20757	-1.37799	8.20935e-05	2.31722	-1.37547
70140260	chr2:70140260:G:A	2.81713e-06	-1.13299e-10	-1.33253	8.32549e-06	-1.13299e-10	-1.34679
70140265	chr2:70140265:A:T	1.93823e-05	1.96139	-1.36528	6.67954e-05	2.09928	-1.36376
70140601	chr2:70140601:T:C	3.18176e-05	2.44834	-1.35657	0.000107013	2.5673	-1.36046
70140659	chr2:70140659:C:T	2.72998e-06	-1.13299e-10	-1.36396	8.14245e-06	-1.13299e-10	-1.36902
70140719	chr2:70140719:A:C	3.34952e-05	-1.13299e-10	1.14315	0.000115155	-1.13299e-10	1.28016
70140729	chr2:70140729:A:G	7.91301e-06	0.0225276	-0.32227	1.75226e-05	0.0876608	-0.690283
70140967	chr2:70140967:A:G	7.52597e-06	0.0283081	-0.378198	1.68539e-05	0.0939694	-0.735501
70141258	chr2:70141258:C:T	2.79981e-06	-1.13299e-10	-1.3387	8.57009e-06	-1.13299e-10	-1.31783
70141359	chr2:70141359:T:G	9.12501e-07	-1.5412	-0.918617	2.26953e-06	-1.55855	-1.08799
70141466	chr2:70141466:T:C	2.43106e-05	2.19904	-1.37638	8.1909e-05	2.31394	-1.37444
70141634	chr2:70141634:G:A	2.72998e-06	-1.13299e-10	-1.36396	8.14245e-06	-1.13299e-10	-1.36902
70141791	chr2:70141791:G:A	4.5911e-05	2.81718	-1.35873	0.000157928	2.95912	-1.3631
70141954	chr2:70141954:A:G	6.92165e-06	-1.13299e-10	-0.433596	1.89471e-05	-1.13299e-10	-0.524464
70141993	chr2:70141993:C:T	3.71035e-05	-1.13299e-10	1.24546	0.000126939	-1.13299e-10	1.3776
70142022	chr2:70142022:A:C	1.48359e-05	1.14857	-0.81977	4.24286e-05	1.35592	-1.07421
70142722	chr2:70142722:C:T	2.81466e-06	-1.13299e-10	-1.33341	8.29277e-06	-1.13299e-10	-1.35073
70142870	chr2:70142870:C:T	2.8792e-06	-1.13299e-10	-1.31074	8.48456e-06	-1.13299e-10	-1.32787
70143146	chr2:70143146:T:C	3.59644e-05	-1.13299e-10	1.21428	9.07408e-05	-1.13299e-10	1.04189
70143280	chr2:70143280:T:C	8.58323e-07	-1.54861	-0.972412	2.17087e-06	-1.56481	-1.12617
70144583	chr2:70144583:G:A	6.64887e-06	-1.13299e-10	-0.473803	1.76018e-05	-1.13299e-10	-0.598111
70144735	chr2:70144735:C:T	2.69692e-06	-1.13299e-10	-1.37614	8.16232e-06	-1.13299e-10	-1.36658
70144774	chr2:70144774:A:G	4.67872e-06	-1.13299e-10	-0.825226	1.11131e-05	-1.13299e-10	-1.05798
70144807	chr2:70144807:T:C	9.33211e-06	0.139831	-0.274619	2.02323e-05	0.194416	-0.653249
70144897	chr2:70144897:G:A	1.42701e-05	1.64072	-1.3508	4.76525e-05	1.74883	-1.351
70144914	chr2:70144914:G:A	3.74166e-06	-1.13299e-10	-1.04872	1.03266e-05	-1.13299e-10	-1.13139
70145237	chr2:70145237:G:A	6.3252e-07	-1.56686	-1.25943	1.78035e-06	-1.55436	-1.33494
70145314	chr2:70145314:G:T	3.25218e-06	-1.13299e-10	-1.18893	1.00525e-05	-1.13299e-10	-1.15829
70145609	chr2:70145609:A:G	3.40231e-06	-1.13299e-10	-1.14379	9.86149e-06	-1.13299e-10	-1.17747
70145696	chr2:70145696:G:A	2.77764e-06	-1.13299e-10	-1.34665	8.21419e-06	-1.13299e-10	-1.36025
70145875	chr2:70145875:G:A	3.65594e-06	-1.13299e-10	-1.0719	1.01257e-05	-1.13299e-10	-1.15104
70146427	chr2:70146427:G:A	8.39447e-07	-1.54268	-1.00058	2.13205e-06	-1.56042	-1.14861
70146561	chr2:70146561:G:C	3.9563e-06	-1.13299e-10	-0.992942	1.08473e-05	-1.13299e-10	-1.0822
70146649	chr2:70146649:G:A	5.48714e-06	-1.13299e-10	-0.665842	1.27355e-05	-1.13299e-10	-0.921723
70147743	chr2:70147743:AAT:A	5.20722e-06	-1.13299e-10	-0.718205	1.50303e-05	-1.13299e-10	-0.756044
70147835	chr2:70147835:G:A	3.27784e-06	-1.13299e-10	-1.18106	9.47108e-06	-1.13299e-10	-1.21787
70148183	chr2:70148183:C:T	6.41805e-07	-1.57206	-1.23966	1.78589e-06	-1.56353	-1.32266
70148231	chr2:70148231:T:C	2.76636e-06	-1.13299e-10	-1.35072	8.43242e-06	-1.13299e-10	-1.33403
70148333	chr2:70148333:T:C	3.70464e-06	-1.13299e-10	-1.05866	1.0242e-05	-1.13299e-10	-1.13961
70148624	chr2:70148624:T:C	1.08912e-05	0.0573042	-0.0376011	2.32439e-05	0.116463	-0.436535
70149111	chr2:70149111:C:T	2.83634e-06	-1.13299e-10	-1.32574	8.65007e-06	-1.13299e-10	-1.30855
70149232	chr2:70149232:G:A	3.65594e-06	-1.13299e-10	-1.0719	1.05361e-05	-1.13299e-10	-1.11131
70149430	chr2:70149430:C:T	3.66209e-06	-1.13299e-10	-1.07022	1.01333e-05	-1.13299e-10	-1.15029
70149496	chr2:70149496:G:A	2.95021e-06	-1.13299e-10	-1.28637	8.85486e-06	-1.13299e-10	-1.28515
70149533	chr2:70149533:C:T	2.00908e-05	1.94162	-1.30961	6.7741e-05	2.05685	-1.30727
70149566	chr2:70149566:G:A	3.72093e-06	-1.13299e-10	-1.05428	1.02715e-05	-1.13299e-10	-1.13674
70149712	chr2:70149712:C:G	3.67649e-06	-1.13299e-10	-1.06629	1.01785e-05	-1.13299e-10	-1.14584
70149764	chr2:70149764:G:T	2.70334e-06	-1.13299e-10	-1.37376	8.20302e-06	-1.13299e-10	-1.36161
70150521	chr2:70150521:G:A	2.06285e-05	1.81567	-1.15725	2.24525e-05	0.795791	-1.1505
70150769	chr2:70150769:G:A	2.97572e-06	-1.13299e-10	-1.27776	8.59281e-06	-1.13299e-10	-1.31519
70150777	chr2:70150777:G:A	4.30001e-06	-1.13299e-10	-0.909633	1.16375e-05	-1.13299e-10	-1.01188
70151695	chr2:70151695:T:G	2.83932e-06	-1.13299e-10	-1.32469	8.79504e-06	-1.13299e-10	-1.29192
70151716	chr2:70151716:T:C	6.48247e-07	-1.57398	-1.22776	1.79275e-06	-1.56757	-1.31479
70151915	chr2:70151915:T:C	2.38281e-06	-1.49997	-3.69445e-10	6.74086e-06	-1.55793	-3.69445e-10
70152068	chr2:70152068:C:T	3.24254e-06	-1.13299e-10	-1.19189	9.3778e-06	-1.13299e-10	-1.22777
70152273	chr2:70152273:T:C	2.69893e-06	-1.13299e-10	-1.37539	8.06844e-06	-1.13299e-10	-1.37815
70152363	chr2:70152363:G:A	2.30976e-05	-1.13299e-10	0.771477	8.59182e-05	-1.13299e-10	0.987283
70152736	chr2:70152736:T:C	2.77406e-05	2.2905	-1.33585	9.5153e-05	2.42315	-1.33377
70152925	chr2:70152925:C:G	3.69197e-06	-1.13299e-10	-1.06209	1.02068e-05	-1.13299e-10	-1.14306
70153118	chr2:70153118:G:A	3.6956e-06	-1.13299e-10	-1.06111	1.02144e-05	-1.13299e-10	-1.14231
70153431	chr2:70153431:T:C	2.26944e-06	-1.54872	-3.69445e-10	7.24488e-06	-1.48582	-3.69445e-10
70153503	chr2:70153503:C:T	6.79277e-06	-1.13299e-10	-0.452391	1.79613e-05	-1.13299e-10	-0.577893
70153782	chr2:70153782:G:A	6.4818e-06	-1.13299e-10	-0.499251	1.78124e-05	-1.13299e-10	-0.586219
70153887	chr2:70153887:G:A	7.47724e-07	-1.55962	-1.09935	1.95322e-06	-1.57125	-1.22538
70154075	chr2:70154075:A:AC	2.75604e-06	-1.13299e-10	-1.35446	8.46965e-06	-1.13299e-10	-1.32962
70154260	chr2:70154260:A:G	3.17413e-05	-1.13299e-10	1.08937	8.03053e-05	-1.13299e-10	0.919723
70154687	chr2:70154687:A:G	9.27243e-06	0.152058	-0.293263	2.02577e-05	0.209317	-0.666894
70154696	chr2:70154696:C:T	1.01956e-05	0.24666	-0.292951	2.22573e-05	0.303355	-0.666798
70154797	chr2:70154797:C:CTAG	4.05442e-06	-1.13299e-10	-0.968443	1.1076e-05	-1.13299e-10	-1.06134
70155337	chr2:70155337:C:A	2.69983e-06	-1.13299e-10	-1.37506	8.06928e-06	-1.13299e-10	-1.37805
70155987	chr2:70155987:C:T	2.699e-06	-1.13299e-10	-1.37537	8.17682e-06	-1.13299e-10	-1.36481
70155996	chr2:70155996:A:G	2.99409e-06	-1.13299e-10	-1.27161	9.07045e-06	-1.13299e-10	-1.26109
70156029	chr2:70156029:C:G	2.70308e-06	-1.13299e-10	-1.37386	8.20153e-06	-1.13299e-10	-1.36179
70156118	chr2:70156118:G:A	4.21967e-06	-1.13299e-10	-0.928493	1.14731e-05	-1.13299e-10	-1.02611
70157012	chr2:70157012:ACT:A	2.70378e-06	-1.13299e-10	-1.3736	8.20549e-06	-1.13299e-10	-1.36131
70158001	chr2:70158001:C:G	9.04706e-06	-0.110114	-0.0556965	2.13333e-05	-0.0328153	-0.373026
70158113	chr2:70158113:T:C	9.67646e-07	-1.51024	-0.890899	2.35376e-06	-1.53509	-1.07501
70158271	chr2:70158271:C:G	2.71227e-06	-1.13299e-10	-1.37047	8.08654e-06	-1.13299e-10	-1.37591
70158317	chr2:70158317:T:C	9.3083e-07	-1.50754	-0.932384	2.30811e-06	-1.53508	-1.0946
70158493	chr2:70158493:A:G	6.87946e-06	-1.13299e-10	-0.43971	1.81906e-05	-1.13299e-10	-0.56521
70158980	chr2:70158980:C:T	1.57083e-05	-1.56761	1.95356	4.3541e-05	-1.57552	1.88311
70159326	chr2:70159326:A:G	8.84404e-07	-1.44135	-1.04974	2.45344e-06	-1.37244	-1.19619
70159578	chr2:70159578:G:A	2.73675e-06	-1.13299e-10	-1.36148	8.11263e-06	-1.13299e-10	-1.37269
70159620	chr2:70159620:A:G	2.70517e-06	-1.13299e-10	-1.37309	8.21327e-06	-1.13299e-10	-1.36036
70159691	chr2:70159691:G:A	3.28447e-06	-1.13299e-10	-1.17904	8.8478e-06	-1.13299e-10	-1.28594
70159703	chr2:70159703:A:G	6.80907e-07	-1.53089	-1.22169	1.96923e-06	-1.48956	-1.29891
70160289	chr2:70160289:G:A	1.69753e-05	0.463509	-3.69445e-10	3.10781e-05	-0.0296094	-3.69445e-10
70161701	chr2:70161701:G:A	2.71361e-06	-1.13299e-10	-1.36997	8.089e-06	-1.13299e-10	-1.37561
70161872	chr2:70161872:C:T	2.77723e-06	-1.13299e-10	-1.3468	8.42887e-06	-1.13299e-10	-1.33445
70162081	chr2:70162081:A:G	9.09788e-07	-1.42868	-1.03412	2.51114e-06	-1.35801	-1.18737
70162768	chr2:70162768:A:G	9.89555e-07	-1.45839	-0.92036	2.65171e-06	-1.39417	-1.09674
70162929	chr2:70162929:G:A	5.16158e-06	-0.727007	-3.69445e-10	1.2571e-05	-0.934721	-3.69445e-10
70163029	chr2:70163029:G:A	1.15968e-06	-1.40761	-0.812491	3.0746e-06	-1.3322	-1.01074
70163338	chr2:70163338:G:A	8.01524e-06	-1.13299e-10	-0.286905	2.44362e-05	-1.13299e-10	-0.270049
70163512	chr2:70163512:T:G	2.90337e-06	-1.13299e-10	-1.30238	8.54499e-06	-1.13299e-10	-1.32077
70164209	chr2:70164209:G:A	2.30275e-06	-1.56648	0.0323375	7.47761e-06	-1.57556	0.121361
70164394	chr2:70164394:C:A	5.065e-06	-0.745896	-3.69445e-10	1.12679e-05	-1.04415	-3.69445e-10
70164403	chr2:70164403:T:A	2.70118e-06	-1.13299e-10	-1.37456	8.19038e-06	-1.13299e-10	-1.36315
70165688	chr2:70165688:G:C	1.39637e-06	-1.46314	-0.571235	3.1325e-06	-1.49673	-0.827552
70165976	chr2:70165976:T:C	2.74038e-05	2.30778	-1.36535	9.40341e-05	2.43876	-1.36122
70165977	chr2:70165977:G:A	2.1094e-05	2.05416	-1.37342	7.15103e-05	2.17907	-1.37534
70165995	chr2:70165995:A:G	1.62444e-05	1.77787	-1.35837	5.47336e-05	1.89879	-1.36242
70165997	chr2:70165997:C:T	2.14146e-05	2.07232	-1.3765	7.2483e-05	2.19482	-1.37758
70166333	chr2:70166333:A:G	1.20781e-05	-1.13299e-10	0.123143	3.87157e-05	-1.13299e-10	0.190132
70166392	chr2:70166392:G:A	2.71735e-06	-1.13299e-10	-1.36859	8.07734e-06	-1.13299e-10	-1.37705
70166854	chr2:70166854:C:T	8.00886e-07	-1.51832	-1.07197	2.0863e-06	-1.54427	-1.18645
70166951	chr2:70166951:T:G	2.69484e-06	-1.13299e-10	-1.37691	8.06887e-06	-1.13299e-10	-1.3781
70167003	chr2:70167003:CTT:C	3.18047e-06	-1.13299e-10	-1.21122	9.19757e-06	-1.13299e-10	-1.24717
70167087	chr2:70167087:A:G	7.29097e-06	-1.13299e-10	-0.381613	1.63947e-05	-1.13299e-10	-0.669152
70167336	chr2:70167336:C:T	3.09246e-06	-1.13299e-10	-1.23928	9.00783e-06	-1.13299e-10	-1.26802
70167465	chr2:70167465:G:A	2.70605e-06	-1.13299e-10	-1.37276	8.21824e-06	-1.13299e-10	-1.35976
70167468	chr2:70167468:T:C	1.09709e-06	-1.4268	-0.848788	2.91214e-06	-1.35677	-1.04046
70167884	chr2:70167884:G:A	2.3809e-05	2.17784	-1.37602	8.09458e-05	2.30496	-1.37729
70168053	chr2:70168053:T:C	7.16811e-06	-1.13299e-10	-0.398608	1.61473e-05	-1.13299e-10	-0.684358
70168157	chr2:70168157:C:G	9.83887e-07	-1.39766	-0.986831	2.71325e-06	-1.32116	-1.14681
70168213	chr2:70168213:G:A	2.69762e-06	-1.13299e-10	-1.37588	8.16778e-06	-1.13299e-10	-1.36592
70168401	chr2:70168401:C:A	3.0704e-06	-1.13299e-10	-1.24644	9.2247e-06	-1.13299e-10	-1.24423
70168436	chr2:70168436:C:T	3.24724e-06	-1.13299e-10	-1.19044	9.3896e-06	-1.13299e-10	-1.22651
70168840	chr2:70168840:G:A	3.12523e-06	-1.13299e-10	-1.22874	9.04567e-06	-1.13299e-10	-1.26383
70169172	chr2:70169172:T:C	4.75012e-06	-0.81008	-3.69445e-10	2.34696e-05	-0.310407	-3.69445e-10
70169458	chr2:70169458:T:C	2.70423e-06	-1.13299e-10	-1.37343	8.2081e-06	-1.13299e-10	-1.36099
70169672	chr2:70169672:A:G	5.04236e-06	-1.13299e-10	-0.750376	1.43917e-05	-1.13299e-10	-0.799459
70170024	chr2:70170024:G:A	3.62331e-06	-1.13299e-10	-1.08086	1.04487e-05	-1.13299e-10	-1.11964
70170286	chr2:70170286:G:A	9.74085e-07	-1.54699	-0.847513	2.40257e-06	-1.56443	-1.02515
70170912	chr2:70170912:G:A	1.41939e-06	-1.4034	-0.614616	3.62785e-06	-1.32771	-0.849759
70170986	chr2:70170986:G:A	4.03732e-06	-0.97267	-3.69445e-10	9.49175e-06	-1.21569	-3.69445e-10
70171046	chr2:70171046:C:T	2.7431e-06	-1.13299e-10	-1.35916	8.18152e-06	-1.13299e-10	-1.36424
70171305	chr2:70171305:A:G	2.69078e-06	-1.13299e-10	-1.37842	8.08573e-06	-1.13299e-10	-1.37601
70171455	chr2:70171455:A:G	1.20746e-06	-1.41326	-0.766474	3.16562e-06	-1.33955	-0.974212
70171535	chr2:70171535:G:A	3.60551e-06	-1.13299e-10	-1.08579	9.7984e-06	-1.13299e-10	-1.18389
70172117	chr2:70172117:G:A	1.20768e-06	-1.43374	-0.745816	3.13649e-06	-1.3649	-0.958104
70172931	chr2:70172931:G:C	1.27246e-06	-1.48869	-0.638606	2.98381e-06	-1.52097	-0.851941
70172938	chr2:70172938:G:A	3.82958e-06	-1.0255	-3.69445e-10	9.13025e-06	-1.25452	-3.69445e-10
70173364	chr2:70173364:T:A	1.0364e-06	-1.44346	-0.88904	2.51193e-06	-1.4851	-1.05996
70173509	chr2:70173509:T:C	2.72439e-06	-1.13299e-10	-1.36601	8.11027e-06	-1.13299e-10	-1.37298
70173869	chr2:70173869:C:T	1.45341e-06	-1.45879	-0.535548	3.27622e-06	-1.49452	-0.784907
70173983	chr2:70173983:C:T	3.24513e-06	-1.13299e-10	-1.19109	9.38447e-06	-1.13299e-10	-1.22706
70174356	chr2:70174356:G:A	1.28667e-05	0.248001	-0.0616072	2.70335e-05	0.308972	-0.478008
70174578	chr2:70174578:G:A	1.16436e-05	-1.13299e-10	0.0865108	3.72383e-05	-1.13299e-10	0.151226
70174628	chr2:70174628:T:C	3.57741e-06	-1.13299e-10	-1.09361	1.03305e-05	-1.13299e-10	-1.13101
70174733	chr2:70174733:C:T	8.67384e-07	-1.55141	-0.959111	2.23541e-06	-1.56648	-1.09521
70175471	chr2:70175471:T:G	2.28796e-06	-1.54059	-3.69445e-10	6.76953e-06	-1.55368	-3.69445e-10
70176275	chr2:70176275:T:C	1.53905e-05	1.73485	-1.36934	5.14287e-05	1.84203	-1.36794
70176333	chr2:70176333:A:T	7.30364e-06	-0.331844	-0.048033	1.70364e-05	-0.266667	-0.364095
70177097	chr2:70177097:C:A	1.38951e-05	-1.13299e-10	0.263286	5.00956e-05	-1.13299e-10	0.447821
70177260	chr2:70177260:C:T	2.71986e-06	-1.13299e-10	-1.36767	8.28796e-06	-1.13299e-10	-1.35131
70177668	chr2:70177668:T:G	2.6995e-06	-1.13299e-10	-1.37518	8.14963e-06	-1.13299e-10	-1.36814
70177823	chr2:70177823:G:A	1.01604e-05	-1.13299e-10	-0.0497485	2.2599e-05	-1.13299e-10	-0.348208
70177943	chr2:70177943:G:A	6.24668e-06	-1.13299e-10	-0.536199	1.77111e-05	-1.13299e-10	-0.591923
70177990	chr2:70177990:T:A	1.76071e-05	1.87269	-1.37264	5.90259e-05	1.98349	-1.37162
70179092	chr2:70179092:T:TCC	2.99844e-06	-1.13299e-10	-1.27016	8.69249e-06	-1.13299e-10	-1.30365
70179784	chr2:70179784:A:T	1.10404e-05	0.146791	-0.113478	2.32505e-05	0.201007	-0.520793
70179991	chr2:70179991:T:C	3.19117e-05	2.40264	-1.30791	0.000105251	2.48716	-1.29693
70180014	chr2:70180014:G:A	2.72996e-06	-1.13299e-10	-1.36396	8.11888e-06	-1.13299e-10	-1.37192
70180073	chr2:70180073:C:G	2.70729e-06	-1.54939	0.17709	8.83695e-06	-1.57156	0.284388
70181806	chr2:70181806:A:G	1.04316e-05	-1.13299e-10	-0.0234141	3.21594e-05	-1.13299e-10	0.00459204
70182122	chr2:70182122:C:T	3.8131e-06	-1.13299e-10	-1.02981	1.05106e-05	-1.13299e-10	-1.11373
70182157	chr2:70182157:C:T	2.86781e-06	-1.13299e-10	-1.3147	8.65307e-06	-1.13299e-10	-1.3082
70182918	chr2:70182918:A:C	3.88692e-06	-1.13299e-10	-1.01063	1.09959e-05	-1.13299e-10	-1.06859
70182965	chr2:70182965:G:A	5.45691e-06	-1.13299e-10	-0.671367	1.93203e-05	-1.13299e-10	-0.504957
70183152	chr2:70183152:T:C	9.63926e-06	0.892342	-0.994748	1.55484e-05	0.252276	-0.974433
70183395	chr2:70183395:C:G	8.19977e-06	0.590884	-0.855027	1.5421e-05	-0.0126374	-0.717745
70183712	chr2:70183712:G:A	4.05712e-06	-1.13299e-10	-0.967776	1.10637e-05	-1.13299e-10	-1.06244
70184213	chr2:70184213:G:GACT	3.00289e-06	-1.46791	0.199237	5.7774e-06	-1.36252	-0.349641
70184309	chr2:70184309:C:T	5.25474e-06	-1.13299e-10	-0.70912	1.46361e-05	-1.13299e-10	-0.782623
70184320	chr2:70184320:G:A	4.00393e-05	-1.13299e-10	1.32161	0.000137251	-1.13299e-10	1.4557
70185171	chr2:70185171:C:T	2.56513e-06	-1.42624	-3.69445e-10	8.42459e-06	-1.33496	-3.69445e-10
70185202	chr2:70185202:A:C	6.24228e-06	0.677277	-1.21418	1.17187e-05	0.0561801	-1.06111
70185381	chr2:70185381:A:G	2.09512e-06	-1.44526	-0.183382	4.49694e-06	-1.40331	-0.559408
70185425	chr2:70185425:A:G	9.68543e-06	0.873778	-0.971405	1.72194e-05	0.228749	-0.848825
70185701	chr2:70185701:A:C	2.69209e-06	-1.13299e-10	-1.37793	8.10928e-06	-1.13299e-10	-1.3731
70185722	chr2:70185722:T:A	2.8035e-06	-1.13299e-10	-1.33738	8.24069e-06	-1.13299e-10	-1.35703
70185734	chr2:70185734:C:T	5.42034e-06	0.227226	-0.905318	9.69024e-06	-0.244375	-0.950619
70186220	chr2:70186220:C:T	4.02655e-06	0.0644254	-1.03977	7.42428e-06	-0.38355	-1.07781
70186515	chr2:70186515:A:G	7.37831e-06	-1.43473	1.06503	1.78419e-05	-1.31124	0.726675
70186727	chr2:70186727:G:T	5.18671e-06	-1.13299e-10	-0.72215	1.43461e-05	-1.13299e-10	-0.802635
70187337	chr2:70187337:G:A	2.88842e-06	-1.13299e-10	-1.30754	8.88101e-06	-1.13299e-10	-1.2822
70187504	chr2:70187504:C:T	5.81241e-06	-1.13299e-10	-0.608255	1.5993e-05	-1.13299e-10	-0.693959
70187609	chr2:70187609:T:C	4.99092e-06	0.455602	-1.21623	9.74458e-06	-0.125347	-1.06405
70187777	chr2:70187777:G:A	2.97174e-06	-1.13299e-10	-1.2791	8.46995e-06	-1.13299e-10	-1.32959
70187805	chr2:70187805:C:T	2.73262e-06	-1.13299e-10	-1.36299	8.28344e-06	-1.13299e-10	-1.35185
70188210	chr2:70188210:C:T	3.41349e-06	-1.13299e-10	-1.14052	1.04608e-05	-1.13299e-10	-1.11848
70188325	chr2:70188325:T:C	3.51334e-06	-1.11168	-3.69445e-10	9.02822e-06	-1.26576	-3.69445e-10
70188333	chr2:70188333:G:A	2.76976e-06	-1.13299e-10	-1.34949	8.46341e-06	-1.13299e-10	-1.33036
70188806	chr2:70188806:G:C	3.95074e-06	-1.13299e-10	-0.994347	1.12593e-05	-1.13299e-10	-1.04492
70188809	chr2:70188809:G:A	2.8838e-06	-1.13299e-10	-1.30914	8.47876e-06	-1.13299e-10	-1.32855
70189065	chr2:70189065:C:T	4.00654e-06	-0.138595	-0.841728	7.77559e-06	-0.553053	-0.86207
70189296	chr2:70189296:C:T	3.25549e-06	-1.13299e-10	-1.18791	9.42416e-06	-1.13299e-10	-1.22284
70189474	chr2:70189474:T:C	3.95443e-05	-1.13299e-10	1.30917	0.000137089	-1.13299e-10	1.45452
70189696	chr2:70189696:C:T	2.73295e-06	-1.13299e-10	-1.36287	8.14843e-06	-1.13299e-10	-1.36829
70189889	chr2:70189889:T:C	3.03222e-06	-1.13299e-10	-1.25896	9.22648e-06	-1.13299e-10	-1.24403
70190006	chr2:70190006:A:G	6.84217e-06	0.615552	-1.0607	1.21615e-05	0.0154739	-0.983308
70190013	chr2:70190013:C:G	0.00032176	1.13506	2.27049	0.00140244	1.17835	2.60151
70190274	chr2:70190274:T:TA	4.94069e-06	-1.13299e-10	-0.770746	1.38545e-05	-1.13299e-10	-0.837501
70190405	chr2:70190405:G:A	0.000100754	-0.0621611	2.30659	0.000517655	-0.0148529	2.79805
70190598	chr2:70190598:A:G	2.95961e-06	-0.360779	-0.922414	6.00416e-06	-0.733901	-0.93976
70190640	chr2:70190640:C:G	4.68342e-06	-1.13299e-10	-0.82422	1.54569e-05	-1.13299e-10	-0.728056
70190829	chr2:70190829:G:A	4.98973e-06	-1.13299e-10	-0.760868	1.40251e-05	-1.13299e-10	-0.825263
70190907	chr2:70190907:T:G	3.80826e-06	-0.145181	-0.885897	7.53911e-06	-0.542096	-0.903914
70191128	chr2:70191128:A:G	3.49654e-06	-1.13299e-10	-1.11648	9.99583e-06	-1.13299e-10	-1.16394
70191207	chr2:70191207:T:C	5.33028e-06	-1.3748	0.679952	1.10295e-05	-1.31944	0.253902
70191337	chr2:70191337:T:G	2.99156e-06	-1.13299e-10	-1.27246	9.09528e-06	-1.13299e-10	-1.25836
70191413	chr2:70191413:G:C	4.38294e-06	-1.13299e-10	-0.890531	1.22536e-05	-1.13299e-10	-0.960296
70191428	chr2:70191428:G:C	2.72175e-06	-1.13299e-10	-1.36697	8.12627e-06	-1.13299e-10	-1.37101
70191586	chr2:70191586:A:G	5.28821e-06	0.542734	-1.2455	9.3829e-06	-0.0275163	-1.19971
70191786	chr2:70191786:GA:G	3.0329e-06	-1.13299e-10	-1.25873	9.22877e-06	-1.13299e-10	-1.24379
70192241	chr2:70192241:T:G	0.000108843	0.220378	2.10128	0.000548803	0.274195	2.56743
70192637	chr2:70192637:C:T	3.62408e-06	-1.13299e-10	-1.08065	1.07945e-05	-1.13299e-10	-1.08707
70193095	chr2:70193095:C:T	2.6937e-06	-1.13299e-10	-1.37733	8.06663e-06	-1.13299e-10	-1.37838
70193358	chr2:70193358:C:T	2.71197e-06	-1.13299e-10	-1.37057	8.09724e-06	-1.13299e-10	-1.37459
70193633	chr2:70193633:T:C	3.23593e-06	-1.13299e-10	-1.19393	9.36602e-06	-1.13299e-10	-1.22902
70193906	chr2:70193906:G:A	6.43506e-06	-1.13299e-10	-0.506489	1.78948e-05	-1.13299e-10	-0.581603
70194116	chr2:70194116:G:T	2.70371e-06	-1.13299e-10	-1.37363	8.15974e-06	-1.13299e-10	-1.3669
70194445	chr2:70194445:A:G	6.30777e-06	-1.13299e-10	-0.526468	1.75657e-05	-1.13299e-10	-0.600166
70194847	chr2:70194847:T:C	7.27883e-06	-1.13299e-10	-0.38328	2.00146e-05	-1.13299e-10	-0.469651
70195313	chr2:70195313:C:A	2.69125e-06	-1.13299e-10	-1.37825	8.07614e-06	-1.13299e-10	-1.3772
70195551	chr2:70195551:G:A	3.00828e-06	-1.13299e-10	-1.26688	9.15209e-06	-1.13299e-10	-1.25213
70195823	chr2:70195823:C:T	3.03237e-06	-1.13299e-10	-1.25891	9.22689e-06	-1.13299e-10	-1.24399
70195945	chr2:70195945:A:C	2.76958e-06	-1.13299e-10	-1.34956	8.70494e-06	-1.13299e-10	-1.30222
70196556	chr2:70196556:C:T	4.50897e-06	-1.13299e-10	-0.862181	1.3028e-05	-1.13299e-10	-0.899014
70196703	chr2:70196703:T:C	1.90947e-06	-1.54811	-0.17332	4.33156e-06	-1.46947	-0.530712
70196731	chr2:70196731:G:A	8.02814e-06	-1.13299e-10	-0.285298	2.17767e-05	-1.13299e-10	-0.385272
70196966	chr2:70196966:T:G	5.45156e-06	-1.13299e-10	-0.672348	1.87317e-05	-1.13299e-10	-0.535896
70197055	chr2:70197055:T:C	5.56569e-06	-1.13299e-10	-0.65163	1.91617e-05	-1.13299e-10	-0.513201
70197289	chr2:70197289:C:A	2.83159e-06	-1.13299e-10	-1.32741	8.27382e-06	-1.13299e-10	-1.35302
70197337	chr2:70197337:G:A	2.73087e-06	-1.13299e-10	-1.36363	8.27648e-06	-1.13299e-10	-1.3527
70197391	chr2:70197391:C:T	3.15181e-06	-1.22027	-3.69445e-10	1.08122e-05	-1.08544	-3.69445e-10
70197554	chr2:70197554:A:G	2.82622e-06	-1.13299e-10	-1.32931	8.26687e-06	-1.13299e-10	-1.35386
70197865	chr2:70197865:T:C	2.72963e-06	-1.13299e-10	-1.36408	8.13296e-06	-1.13299e-10	-1.37019
70197964	chr2:70197964:C:T	2.53664e-06	-0.474652	-0.962759	6.06805e-06	-0.917715	-0.74536
70198142	chr2:70198142:C:T	3.10573e-06	-1.13299e-10	-1.235	9.04763e-06	-1.13299e-10	-1.26361
70198642	chr2:70198642:TCA:T	2.81104e-06	-1.13299e-10	-1.33469	8.23212e-06	-1.13299e-10	-1.35807
70198647	chr2:70198647:TGGC:T	2.8141e-06	-1.13299e-10	-1.33361	8.23825e-06	-1.13299e-10	-1.35732
70198653	chr2:70198653:AAAG:A	2.82353e-06	-1.13299e-10	-1.33026	8.25735e-06	-1.13299e-10	-1.35501
70199193	chr2:70199193:C:T	2.6386e-05	-0.786304	1.69089	0.000143846	-0.63203	2.13466
70199248	chr2:70199248:T:C	2.71793e-06	-1.13299e-10	-1.36838	8.07688e-06	-1.13299e-10	-1.37711
70199908	chr2:70199908:G:T	2.8295e-06	-1.13299e-10	-1.32815	8.35162e-06	-1.13299e-10	-1.34366
70200101	chr2:70200101:A:G	2.8033e-06	-1.13299e-10	-1.33745	8.21582e-06	-1.13299e-10	-1.36005
70200127	chr2:70200127:G:A	2.70605e-06	-1.13299e-10	-1.37276	8.17012e-06	-1.13299e-10	-1.36563
70200208	chr2:70200208:G:A	3.54499e-05	-0.493563	1.69343	0.000181623	-0.440157	2.17598
70200365	chr2:70200365:T:C	2.73579e-06	-1.13299e-10	-1.36183	8.14772e-06	-1.13299e-10	-1.36837
70200444	chr2:70200444:C:T	1.05326e-06	-1.15572	-1.16064	2.3622e-06	-1.37973	-1.22678
70200456	chr2:70200456:T:C	1.19267e-06	-1.05721	-1.13485	2.54344e-06	-1.30232	-1.23027
70200493	chr2:70200493:C:T	2.81197e-06	-1.13299e-10	-1.33436	8.23252e-06	-1.13299e-10	-1.35802
70200564	chr2:70200564:G:A	1.29392e-06	-0.985684	-1.12489	2.70013e-06	-1.25069	-1.22212
70200910	chr2:70200910:T:C	3.07796e-06	-1.13299e-10	-1.24398	8.52149e-06	-1.13299e-10	-1.32352
70201136	chr2:70201136:G:A	2.89191e-06	-1.13299e-10	-1.30633	8.22192e-06	-1.13299e-10	-1.35931
70201170	chr2:70201170:A:G	8.5468e-06	-1.13299e-10	-0.222693	2.32359e-05	-1.13299e-10	-0.320414
70201450	chr2:70201450:A:G	3.02505e-06	-1.13299e-10	-1.26132	8.8424e-06	-1.13299e-10	-1.28655
70201672	chr2:70201672:G:A	2.9347e-06	-1.13299e-10	-1.29164	8.3451e-06	-1.13299e-10	-1.34444
70201702	chr2:70201702:C:T	2.72056e-06	-1.13299e-10	-1.36741	8.07967e-06	-1.13299e-10	-1.37676
70201828	chr2:70201828:G:A	2.74659e-06	-1.13299e-10	-1.35789	8.11348e-06	-1.13299e-10	-1.37259
70201835	chr2:70201835:C:T	3.01482e-06	-1.13299e-10	-1.26471	8.80575e-06	-1.13299e-10	-1.29071
70201920	chr2:70201920:A:G	1.08329e-06	-1.06526	-1.22298	2.37464e-06	-1.32105	-1.28021
70202102	chr2:70202102:T:C	1.12878e-06	-1.01964	-1.22748	2.44542e-06	-1.2882	-1.28369
70202427	chr2:70202427:G:A	2.90273e-06	-1.13299e-10	-1.3026	8.82457e-06	-1.13299e-10	-1.28857
70202551	chr2:70202551:C:T	2.75351e-06	-1.13299e-10	-1.35537	8.19184e-06	-1.13299e-10	-1.36297
70202673	chr2:70202673:C:T	1.08026e-06	-1.08363	-1.20741	2.37823e-06	-1.33213	-1.26762
70203081	chr2:70203081:G:A	2.80359e-06	-1.13299e-10	-1.33735	8.21683e-06	-1.13299e-10	-1.35993
70204689	chr2:70204689:A:G	4.94569e-05	-0.270878	1.80373	0.00023566	-0.201523	2.1978
70204785	chr2:70204785:G:T	2.75472e-06	-1.13299e-10	-1.35493	8.14391e-06	-1.13299e-10	-1.36884
70204972	chr2:70204972:C:T	2.78809e-06	-1.13299e-10	-1.34289	8.09303e-06	-1.13299e-10	-1.37511
70205026	chr2:70205026:G:C	3.38232e-06	-1.13299e-10	-1.14969	1.06092e-05	-1.13299e-10	-1.10439
70205105	chr2:70205105:G:T	1.65867e-05	-0.0109556	0.451304	4.1548e-05	0.00592612	0.254809
70205307	chr2:70205307:T:C	3.47677e-06	-1.13299e-10	-1.12215	1.00945e-05	-1.13299e-10	-1.15413
70205324	chr2:70205324:C:T	3.56989e-06	-1.13299e-10	-1.09571	1.03626e-05	-1.13299e-10	-1.12791
70205557	chr2:70205557:C:G	1.95055e-06	-0.340914	-1.35922	3.76311e-06	-0.792288	-1.34858
70205888	chr2:70205888:T:C	2.74888e-06	-1.13299e-10	-1.35706	8.18399e-06	-1.13299e-10	-1.36393
70205901	chr2:70205901:A:C	2.69111e-06	-1.13299e-10	-1.37829	8.06788e-06	-1.13299e-10	-1.37822
70205934	chr2:70205934:C:T	2.77876e-06	-1.13299e-10	-1.34625	8.16896e-06	-1.13299e-10	-1.36577
70206227	chr2:70206227:C:T	1.24445e-06	-0.802729	-1.34683	2.7299e-06	-1.15868	-1.30317
70207487	chr2:70207487:C:A	2.19757e-06	-0.60869	-0.972209	5.40647e-06	-1.01879	-0.759726
70207505	chr2:70207505:T:C	3.47041e-06	-1.13299e-10	-1.12398	1.03389e-05	-1.13299e-10	-1.1302
70207614	chr2:70207614:C:T	2.76174e-06	-1.13299e-10	-1.35239	8.21098e-06	-1.13299e-10	-1.36064
70207782	chr2:70207782:C:T	2.90843e-06	-1.13299e-10	-1.30064	8.58907e-06	-1.13299e-10	-1.31562
70207853	chr2:70207853:G:A	1.64693e-06	-0.767053	-1.10228	4.59654e-06	-1.111	-0.829808
70208685	chr2:70208685:G:A	1.24679e-05	-1.13299e-10	0.154907	4.84313e-05	-1.13299e-10	0.414034
70208700	chr2:70208700:G:A	3.65628e-06	-1.0718	-3.69445e-10	1.24744e-05	-0.94243	-3.69445e-10
70208953	chr2:70208953:C:T	2.7753e-06	-1.13299e-10	-1.34749	8.24474e-06	-1.13299e-10	-1.35654
70209122	chr2:70209122:T:C	2.99447e-06	-1.13299e-10	-1.27148	8.75284e-06	-1.13299e-10	-1.29673
70209419	chr2:70209419:C:T	1.35338e-06	-0.713474	-1.35217	2.88675e-06	-1.09295	-1.31303
70209672	chr2:70209672:A:G	4.13808e-06	-1.13299e-10	-0.948017	1.19646e-05	-1.13299e-10	-0.984164
70209686	chr2:70209686:C:T	1.69057e-06	-0.511131	-1.33205	3.38846e-06	-0.928282	-1.31746
70210910	chr2:70210910:A:G	4.35826e-06	-1.13299e-10	-0.896177	1.15885e-05	-1.13299e-10	-1.0161
70211892	chr2:70211892:C:T	2.74573e-06	-1.13299e-10	-1.3582	8.12748e-06	-1.13299e-10	-1.37086
70212272	chr2:70212272:C:T	2.70425e-06	-0.551744	-0.82168	6.62611e-06	-0.974976	-0.600119
70212327	chr2:70212327:T:A	3.78775e-06	-1.13299e-10	-1.03648	1.04726e-05	-1.13299e-10	-1.11735
70213316	chr2:70213316:C:A	2.29696e-06	-0.574796	-0.961867	5.61576e-06	-0.993556	-0.74698
70213350	chr2:70213350:T:C	2.74037e-06	-1.13299e-10	-1.36016	8.10639e-06	-1.13299e-10	-1.37346
70213374	chr2:70213374:C:A	2.85911e-05	-0.435747	1.42059	0.000135484	-0.364258	1.807
70213485	chr2:70213485:T:C	2.69729e-06	-1.13299e-10	-1.376	8.06975e-06	-1.13299e-10	-1.37799
70214042	chr2:70214042:G:A	2.75465e-06	-1.13299e-10	-1.35496	8.19462e-06	-1.13299e-10	-1.36263
70214199	chr2:70214199:T:TA	2.25361e-06	-0.583434	-0.972284	5.51296e-06	-0.999952	-0.759058
70214459	chr2:70214459:C:T	2.76696e-06	-1.13299e-10	-1.3505	8.34281e-06	-1.13299e-10	-1.34471
70214668	chr2:70214668:A:G	2.69077e-06	-1.13299e-10	-1.37842	8.07358e-06	-1.13299e-10	-1.37752
70215047	chr2:70215047:A:G	3.00069e-06	-1.13299e-10	-1.26941	8.76929e-06	-1.13299e-10	-1.29486
70215590	chr2:70215590:ACAGTTTG:A	2.76198e-06	-1.13299e-10	-1.3523	8.07408e-06	-1.13299e-10	-1.37745
70215660	chr2:70215660:T:C	1.65447e-06	-0.552589	-1.31218	3.35101e-06	-0.96172	-1.29513
70216033	chr2:70216033:T:C	2.72996e-06	-1.13299e-10	-1.36396	8.06707e-06	-1.13299e-10	-1.37832
70217651	chr2:70217651:C:A	3.00707e-06	-1.13299e-10	-1.26728	8.79229e-06	-1.13299e-10	-1.29224
70217716	chr2:70217716:C:A	5.20574e-06	-0.718489	-3.69445e-10	2.07508e-05	-0.43353	-3.69445e-10
70217866	chr2:70217866:G:A	1.59841e-06	-0.551561	-1.34768	3.22323e-06	-0.95959	-1.33614
70217920	chr2:70217920:A:G	4.01087e-06	-1.13299e-10	-0.979241	1.16123e-05	-1.13299e-10	-1.01405
70218104	chr2:70218104:G:GT	3.00785e-06	-1.13299e-10	-1.26702	8.79429e-06	-1.13299e-10	-1.29201
70218119	chr2:70218119:G:C	1.23312e-06	-0.783033	-1.37567	2.62806e-06	-1.14463	-1.35524
70218267	chr2:70218267:A:G	2.29515e-06	-1.32579	-0.211668	5.04269e-06	-1.24548	-0.602695
70218973	chr2:70218973:G:C	4.10437e-06	-1.13299e-10	-0.956197	1.18775e-05	-1.13299e-10	-0.991463
70219193	chr2:70219193:A:G	2.07395e-06	-0.66838	-0.970414	5.18418e-06	-1.06365	-0.756856
70219239	chr2:70219239:GGGA:G	2.03701e-06	-0.685358	-0.971408	5.10988e-06	-1.07618	-0.758759
70219653	chr2:70219653:A:C	1.13533e-05	-0.28706	0.348319	5.50848e-05	-0.213404	0.756165
70220342	chr2:70220342:A:G	3.0135e-06	-1.13299e-10	-1.26515	8.80905e-06	-1.13299e-10	-1.29033
70221030	chr2:70221030:G:A	2.84183e-06	-1.13299e-10	-1.3238	8.29657e-06	-1.13299e-10	-1.35027
70221061	chr2:70221061:C:T	2.81526e-06	-1.13299e-10	-1.3332	8.24015e-06	-1.13299e-10	-1.35709
70221198	chr2:70221198:G:C	2.76305e-06	-1.13299e-10	-1.35192	8.16036e-06	-1.13299e-10	-1.36682
70221202	chr2:70221202:T:G	3.01104e-06	-1.13299e-10	-1.26596	8.80611e-06	-1.13299e-10	-1.29067
70221474	chr2:70221474:A:T	2.91524e-06	-1.13299e-10	-1.2983	8.55244e-06	-1.13299e-10	-1.3199
70221673	chr2:70221673:G:A	2.23219e-06	-1.56527	-3.69445e-10	6.62436e-06	-1.57536	-3.69445e-10
70221827	chr2:70221827:G:A	2.71038e-06	-1.13299e-10	-1.37116	8.22044e-06	-1.13299e-10	-1.35949
70222056	chr2:70222056:A:C	5.68629e-06	-1.13299e-10	-0.630191	1.95336e-05	-1.13299e-10	-0.493978
70222152	chr2:70222152:A:C	2.70446e-06	-1.13299e-10	-1.37335	8.22912e-06	-1.13299e-10	-1.35843
70222398	chr2:70222398:C:T	4.99231e-06	-1.13299e-10	-0.76035	1.38826e-05	-1.13299e-10	-0.835473
70222644	chr2:70222644:A:G	3.1111e-06	-1.37739	0.144116	6.52358e-06	-1.29965	-0.291034
70222648	chr2:70222648:G:A	2.00546e-06	-0.706808	-0.965566	5.06483e-06	-1.09251	-0.751282
70223064	chr2:70223064:T:C	6.94451e-06	-1.13299e-10	-0.430299	2.05523e-05	-1.13299e-10	-0.443141
70223154	chr2:70223154:A:C	5.58842e-07	-1.57478	-1.37536	1.67645e-06	-1.57275	-1.37669
70223253	chr2:70223253:T:C	4.1073e-06	-1.13299e-10	-0.955485	1.18858e-05	-1.13299e-10	-0.990765
70223577	chr2:70223577:A:T	8.30083e-06	-1.13299e-10	-0.251894	2.4446e-05	-1.13299e-10	-0.269644
70224042	chr2:70224042:C:T	2.7498e-06	-1.13299e-10	-1.35672	8.11911e-06	-1.13299e-10	-1.37189
70224370	chr2:70224370:G:A	6.69089e-05	-1.13299e-10	1.83508	0.000167257	-1.13299e-10	1.65342
70226290	chr2:70226290:C:T	5.22262e-06	-1.13299e-10	-0.715252	1.44953e-05	-1.13299e-10	-0.792286
70226631	chr2:70226631:G:A	2.69136e-06	-1.13299e-10	-1.3782	8.08608e-06	-1.13299e-10	-1.37597
70226820	chr2:70226820:T:C	2.69895e-06	-1.13299e-10	-1.37539	8.18794e-06	-1.13299e-10	-1.36345
70227113	chr2:70227113:T:G	1.11115e-05	-1.13299e-10	0.0397314	4.03564e-05	-1.13299e-10	0.231637
70227147	chr2:70227147:A:G	2.8171e-06	-1.33254	-3.69445e-10	9.96143e-06	-1.16739	-3.69445e-10
70228775	chr2:70228775:A:G	2.63041e-06	-1.35437	-0.0467384	5.58134e-06	-1.27758	-0.469104
70229206	chr2:70229206:C:T	9.17916e-06	-1.13299e-10	-0.151314	3.50593e-05	-1.13299e-10	0.0909277
70229237	chr2:70229237:T:C	2.79479e-06	-1.13299e-10	-1.34049	8.19919e-06	-1.13299e-10	-1.36208
70229454	chr2:70229454:C:T	3.21198e-06	-1.34277	0.141403	5.77123e-06	-1.26585	-0.447381
70229565	chr2:70229565:T:C	2.91652e-06	-1.13299e-10	-1.29786	8.46992e-06	-1.13299e-10	-1.32959
70229647	chr2:70229647:G:A	2.94539e-06	-1.13299e-10	-1.28801	8.53565e-06	-1.13299e-10	-1.32186
70229945	chr2:70229945:A:G	3.05605e-06	-1.13299e-10	-1.25113	8.9254e-06	-1.13299e-10	-1.27721
70230170	chr2:70230170:A:G	1.71637e-06	-0.582785	-1.24525	3.50956e-06	-0.98886	-1.22176
70230198	chr2:70230198:G:A	2.98073e-06	-1.13299e-10	-1.27608	8.45756e-06	-1.13299e-10	-1.33105
70231234	chr2:70231234:G:A	2.83883e-06	-1.13299e-10	-1.32486	8.28755e-06	-1.13299e-10	-1.35136
70231632	chr2:70231632:A:T	2.69422e-06	-1.13299e-10	-1.37714	8.15117e-06	-1.13299e-10	-1.36795
70231933	chr2:70231933:T:C	2.64782e-06	-1.39452	-3.69445e-10	6.62859e-06	-1.57472	-3.69445e-10
70232095	chr2:70232095:A:G	2.92467e-06	-1.35518	0.0601095	6.11195e-06	-1.27781	-0.378059
70232265	chr2:70232265:G:A	4.07028e-06	-1.13299e-10	-0.964539	1.17836e-05	-1.13299e-10	-0.999405
70232854	chr2:70232854:C:T	2.75614e-06	-1.13299e-10	-1.35442	8.14687e-06	-1.13299e-10	-1.36848
70233010	chr2:70233010:T:C	4.51101e-06	-0.861729	-3.69445e-10	1.05596e-05	-1.10908	-3.69445e-10
70233174	chr2:70233174:T:C	3.77037e-06	0.255338	-1.29641	1.01245e-05	0.216095	-1.36725
70233179	chr2:70233179:C:G	2.15664e-06	-0.636761	-0.962938	5.35526e-06	-1.03919	-0.748847
70233264	chr2:70233264:C:T	1.76202e-06	-0.505073	-1.29672	3.54031e-06	-0.923743	-1.27816
70233279	chr2:70233279:T:C	2.82238e-06	-1.13299e-10	-1.33067	8.25418e-06	-1.13299e-10	-1.35539
70233590	chr2:70233590:A:C	2.38835e-06	-0.620524	-0.877122	5.99507e-06	-1.03257	-0.642604
70233634	chr2:70233634:C:T	2.30713e-06	-1.53225	-3.69445e-10	6.77229e-06	-1.55327	-3.69445e-10
70233896	chr2:70233896:C:A	2.74091e-06	-1.13299e-10	-1.35996	8.1617e-06	-1.13299e-10	-1.36666
70233911	chr2:70233911:T:C	2.75569e-06	-1.13299e-10	-1.35458	8.14587e-06	-1.13299e-10	-1.3686
70234223	chr2:70234223:T:G	4.00905e-06	-1.13299e-10	-0.979695	1.16076e-05	-1.13299e-10	-1.01446
70234446	chr2:70234446:G:T	2.30742e-06	-0.600087	-0.932031	5.71772e-06	-1.01162	-0.710919
70234513	chr2:70234513:A:G	2.69217e-06	-1.13299e-10	-1.3779	8.09466e-06	-1.13299e-10	-1.37491
70234562	chr2:70234562:T:C	8.26995e-06	-1.13299e-10	-0.255622	2.59202e-05	-1.13299e-10	-0.211089
70234597	chr2:70234597:T:C	2.7137e-06	-1.13299e-10	-1.36994	8.07339e-06	-1.13299e-10	-1.37754
70234723	chr2:70234723:G:A	2.69228e-06	-1.13299e-10	-1.37786	8.06633e-06	-1.13299e-10	-1.37841
70235107	chr2:70235107:A:T	2.77173e-06	-1.13299e-10	-1.34878	8.42545e-06	-1.13299e-10	-1.33486
70235111	chr2:70235111:A:T	1.42563e-06	-0.705687	-1.30795	2.98672e-06	-1.08093	-1.291
70235206	chr2:70235206:G:A	4.87126e-05	-1.13299e-10	1.51769	0.000122872	-1.13299e-10	1.34503
70235303	chr2:70235303:T:C	2.95137e-06	-1.13299e-10	-1.28598	8.53978e-06	-1.13299e-10	-1.32138
70235333	chr2:70235333:T:C	3.84448e-05	-1.13299e-10	1.28097	0.00011123	-1.13299e-10	1.24549
70235346	chr2:70235346:C:T	3.01232e-06	-1.13299e-10	-1.26554	8.80944e-06	-1.13299e-10	-1.29029
70235485	chr2:70235485:C:T	2.75286e-06	-1.13299e-10	-1.35561	8.12292e-06	-1.13299e-10	-1.37142
70235603	chr2:70235603:A:G	2.96432e-06	-1.13299e-10	-1.2816	8.67616e-06	-1.13299e-10	-1.30553
70236219	chr2:70236219:A:G	2.99972e-06	-1.13299e-10	-1.26973	8.76674e-06	-1.13299e-10	-1.29515
70236460	chr2:70236460:A:T	3.9757e-06	-1.13299e-10	-0.988049	1.15208e-05	-1.13299e-10	-1.02196
70237126	chr2:70237126:G:A	2.74423e-06	-1.13299e-10	-1.35875	8.06696e-06	-1.13299e-10	-1.37834
70237379	chr2:70237379:C:T	6.27969e-06	-1.13299e-10	-0.53093	1.85605e-05	-1.13299e-10	-0.545079
70238245	chr2:70238245:T:C	1.38337e-06	-0.718944	-1.32478	2.75128e-06	-1.09074	-1.36331
70238428	chr2:70238428:G:A	2.87088e-06	-1.13299e-10	-1.31363	8.77921e-06	-1.13299e-10	-1.29373
70238472	chr2:70238472:C:T	5.72825e-05	-1.13299e-10	1.67975	0.000143768	-1.13299e-10	1.50209
70238574	chr2:70238574:A:C	2.98017e-06	-1.13299e-10	-1.27627	8.61748e-06	-1.13299e-10	-1.31232
70238842	chr2:70238842:G:T	2.95443e-06	-1.13299e-10	-1.28494	8.65987e-06	-1.13299e-10	-1.30741
70238921	chr2:70238921:A:G	2.82378e-06	-1.13299e-10	-1.33017	8.65479e-06	-1.13299e-10	-1.308
70239206	chr2:70239206:C:A	3.253e-06	-1.13299e-10	-1.18867	9.47194e-06	-1.13299e-10	-1.21778
70239360	chr2:70239360:T:C	1.58952e-06	-0.604439	-1.30038	3.26413e-06	-1.00107	-1.28205
70239388	chr2:70239388:G:A	2.8925e-06	-1.13299e-10	-1.30613	8.41391e-06	-1.13299e-10	-1.33623
70240039	chr2:70240039:T:G	1.57552e-06	-0.616951	-1.29671	3.24702e-06	-1.01039	-1.27799
70240136	chr2:70240136:A:C	2.93896e-06	-1.13299e-10	-1.2902	9.19728e-06	-1.13299e-10	-1.2472
70240753	chr2:70240753:T:C	3.50971e-06	-1.11272	-3.69445e-10	8.40007e-06	-1.33787	-3.69445e-10
70241281	chr2:70241281:A:G	2.82918e-06	-1.13299e-10	-1.32826	8.26961e-06	-1.13299e-10	-1.35353
70241390	chr2:70241390:C:T	2.81564e-06	-1.13299e-10	-1.33306	8.24101e-06	-1.13299e-10	-1.35699
70241561	chr2:70241561:G:A	5.19352e-06	-1.13299e-10	-0.720839	1.45954e-05	-1.13299e-10	-0.785405
70241566	chr2:70241566:G:A	2.7145e-06	-1.13299e-10	-1.36964	8.07299e-06	-1.13299e-10	-1.37759
70241697	chr2:70241697:T:G	7.09685e-06	-1.13299e-10	-0.408599	2.09403e-05	-1.13299e-10	-0.424436
70241850	chr2:70241850:G:C	2.48759e-05	-1.13299e-10	0.84565	7.33968e-05	-1.13299e-10	0.829768
70242087	chr2:70242087:C:T	2.69985e-06	-1.13299e-10	-1.37505	8.06635e-06	-1.13299e-10	-1.37841
70242256	chr2:70242256:G:A	2.81188e-06	-1.13299e-10	-1.3344	8.23296e-06	-1.13299e-10	-1.35797
70242310	chr2:70242310:T:A	2.48147e-06	-1.4594	-3.69445e-10	7.92922e-06	-1.39556	-3.69445e-10
70242681	chr2:70242681:C:T	2.6952e-06	-1.13299e-10	-1.37678	8.06753e-06	-1.13299e-10	-1.37826
70242818	chr2:70242818:T:C	2.71731e-06	-1.13299e-10	-1.36861	8.07684e-06	-1.13299e-10	-1.37711
70242968	chr2:70242968:T:C	7.7153e-06	-1.13299e-10	-0.325045	2.87199e-05	-1.13299e-10	-0.108521
70243187	chr2:70243187:AGG:A	2.70816e-06	-1.13299e-10	-1.37198	8.142e-06	-1.13299e-10	-1.36908
70243226	chr2:70243226:G:A	1.52726e-06	-0.650759	-1.29402	3.17305e-06	-1.03642	-1.275
70243305	chr2:70243305:T:C	1.24976e-06	-0.788996	-1.3563	2.71142e-06	-1.14869	-1.31996
70243542	chr2:70243542:A:C	3.02568e-06	-1.13299e-10	-1.26112	8.82772e-06	-1.13299e-10	-1.28822
70243897	chr2:70243897:T:C	2.97124e-06	-1.13299e-10	-1.27927	9.36922e-06	-1.13299e-10	-1.22868
70244608	chr2:70244608:G:A	2.75288e-06	-1.13299e-10	-1.3556	8.19019e-06	-1.13299e-10	-1.36318
70244625	chr2:70244625:GGAGATC:G	4.47365e-05	-1.13299e-10	1.43254	0.000112467	-1.13299e-10	1.25655
70244701	chr2:70244701:G:C	4.85158e-05	-1.13299e-10	1.51364	0.000122011	-1.13299e-10	1.338
70244704	chr2:70244704:G:A	2.81446e-06	-1.13299e-10	-1.33348	8.23808e-06	-1.13299e-10	-1.35735
70244767	chr2:70244767:A:G	2.75011e-06	-1.22841	-0.128198	5.40397e-06	-1.14071	-0.638264
70244782	chr2:70244782:C:G	1.99089e-06	-0.704978	-0.974689	5.03725e-06	-1.09184	-0.757415
70245350	chr2:70245350:G:A	6.08775e-05	-0.251867	1.99248	0.00029377	-0.181144	2.39783
70245353	chr2:70245353:C:T	3.17995e-06	-1.13299e-10	-1.21138	9.27644e-06	-1.13299e-10	-1.23863
70245391	chr2:70245391:C:G	1.19308e-05	-1.13299e-10	0.11087	4.62897e-05	-1.13299e-10	0.368807
70245898	chr2:70245898:C:T	3.73939e-06	-1.13299e-10	-1.04933	1.11075e-05	-1.13299e-10	-1.05849
70246321	chr2:70246321:C:G	4.05392e-06	-1.37098	0.402418	8.05262e-06	-1.29677	-0.0833496
70246641	chr2:70246641:T:C	2.38619e-06	-0.669135	-0.829416	6.01146e-06	-1.06328	-0.609168
70246926	chr2:70246926:G:A	2.69185e-06	-1.13299e-10	-1.37802	8.12707e-06	-1.13299e-10	-1.37091
70246950	chr2:70246950:C:G	3.51335e-06	-1.13299e-10	-1.11168	1.04558e-05	-1.13299e-10	-1.11896
70247127	chr2:70247127:T:C	2.07692e-06	-0.788638	-0.848724	5.03288e-06	-1.14911	-0.701011
70247245	chr2:70247245:C:G	1.9707e-06	-0.799588	-0.890276	4.76298e-06	-1.15708	-0.748162
70247365	chr2:70247365:T:C	2.1061e-06	-0.651957	-0.971454	5.24174e-06	-1.05063	-0.758829
70247650	chr2:70247650:AAT:A	2.86279e-06	-1.13299e-10	-1.31645	8.34233e-06	-1.13299e-10	-1.34477
70247877	chr2:70247877:T:C	1.21904e-06	-0.793567	-1.37662	2.59728e-06	-1.1512	-1.36045
70247953	chr2:70247953:G:A	6.36621e-06	-1.13299e-10	-0.517246	1.76598e-05	-1.13299e-10	-0.59482
70248283	chr2:70248283:G:A	2.85916e-06	-1.13299e-10	-1.31772	8.67964e-06	-1.13299e-10	-1.30513
70248830	chr2:70248830:T:C	5.70074e-06	-0.627655	-3.69445e-10	2.31576e-05	-0.323789	-3.69445e-10
70248944	chr2:70248944:A:T	2.69501e-06	-1.13299e-10	-1.37685	8.13322e-06	-1.13299e-10	-1.37016
70249110	chr2:70249110:A:G	2.80407e-06	-1.13299e-10	-1.33718	8.29151e-06	-1.13299e-10	-1.35088
70249236	chr2:70249236:A:G	1.40086e-06	-0.679472	-1.35169	2.90693e-06	-1.05842	-1.3406
70249416	chr2:70249416:T:A	2.40935e-06	-1.48889	-3.69445e-10	8.09026e-06	-1.37545	-3.69445e-10
70249701	chr2:70249701:A:T	1.95324e-06	-0.716004	-0.982755	4.92519e-06	-1.0985	-0.773246
70250187	chr2:70250187:A:G	4.5858e-06	-1.33871	0.493428	8.99776e-06	-1.26143	-0.00770774
70250467	chr2:70250467:A:C	2.84526e-06	-1.13299e-10	-1.3226	8.82693e-06	-1.13299e-10	-1.28831
70250780	chr2:70250780:G:A	7.79415e-06	-1.13299e-10	-0.314876	2.7571e-05	-1.13299e-10	-0.149347
70250820	chr2:70250820:C:T	2.78738e-06	-1.13299e-10	-1.34315	8.19786e-06	-1.13299e-10	-1.36224
70251655	chr2:70251655:T:G	2.73887e-06	-1.13299e-10	-1.3607	8.10256e-06	-1.13299e-10	-1.37393
70251665	chr2:70251665:T:TG	1.95041e-06	-0.717121	-0.983092	4.91784e-06	-1.09986	-0.773387
70252128	chr2:70252128:A:G	5.58673e-06	-1.34264	0.694787	1.06528e-05	-1.26502	0.164723
70252548	chr2:70252548:A:G	2.27105e-06	-0.625618	-0.922389	5.22763e-06	-1.02909	-0.783063
70252818	chr2:70252818:A:T	1.35612e-06	-0.701552	-1.36207	2.82321e-06	-1.07505	-1.35319
70252863	chr2:70252863:T:C	5.03013e-06	-1.13299e-10	-0.752805	1.44856e-05	-1.13299e-10	-0.792955
70252930	chr2:70252930:C:T	3.0571e-06	-1.13299e-10	-1.25078	8.92763e-06	-1.13299e-10	-1.27696
70254278	chr2:70254278:A:G	3.0578e-06	-1.13299e-10	-1.25055	9.42198e-06	-1.13299e-10	-1.22307
70254286	chr2:70254286:G:A	1.97266e-06	-0.705848	-0.983021	4.9634e-06	-1.09041	-0.77361
70254392	chr2:70254392:A:G	4.35698e-06	-1.34976	0.453288	8.58342e-06	-1.27417	-0.0421136
70254457	chr2:70254457:TA:T	1.39441e-06	-0.679808	-1.35597	2.89122e-06	-1.0584	-1.34603
70254543	chr2:70254543:C:G	6.55262e-05	-0.230212	2.04441	0.000314596	-0.165072	2.45025
70255087	chr2:70255087:T:G	8.11893e-06	-1.13299e-10	-0.274051	2.14504e-05	-1.13299e-10	-0.400371
70255319	chr2:70255319:C:T	3.37833e-06	-0.807052	-0.343816	6.64387e-06	-0.884112	-0.688306
70255372	chr2:70255372:C:T	1.74506e-06	-0.587742	-1.22372	3.92669e-06	-1.00112	-1.09719
70256029	chr2:70256029:TTC:T	9.69964e-06	-1.13299e-10	-0.0961614	2.69211e-05	-1.13299e-10	-0.173202
70257153	chr2:70257153:T:TG	1.62303e-06	-0.588854	-1.2951	3.3289e-06	-0.989102	-1.27437
70257201	chr2:70257201:T:G	5.01571e-06	-1.13299e-10	-0.755675	1.44454e-05	-1.13299e-10	-0.795734
70257733	chr2:70257733:G:C	1.29176e-06	-0.733953	-1.37829	2.69649e-06	-1.11238	-1.36178
70257900	chr2:70257900:C:T	2.82294e-06	-1.13299e-10	-1.33047	8.24136e-06	-1.13299e-10	-1.35695
70258449	chr2:70258449:G:C	1.18602e-06	-0.82477	-1.37288	2.5066e-06	-1.16993	-1.37726
70259275	chr2:70259275:T:C	1.15139e-06	-0.855461	-1.37182	2.45346e-06	-1.19186	-1.37675
70259347	chr2:70259347:T:TC	2.72297e-06	-1.13299e-10	-1.36653	8.09002e-06	-1.13299e-10	-1.37548
70260180	chr2:70260180:T:C	1.18306e-06	-0.8222	-1.37795	2.49624e-06	-1.17319	-1.37814
70260324	chr2:70260324:A:G	1.13812e-06	-0.866298	-1.37257	2.43219e-06	-1.2002	-1.37712
70261105	chr2:70261105:T:C	3.09792e-05	-1.13299e-10	1.06507	7.89872e-05	-1.13299e-10	0.903173
70261338	chr2:70261338:C:T	3.928e-06	-0.00607223	-0.994049	5.72607e-06	-0.684277	-1.03681
70261745	chr2:70261745:C:T	2.13683e-06	-0.767744	-0.841181	5.50191e-06	-1.1374	-0.62362
70261840	chr2:70261840:AT:A	1.18285e-06	-0.82316	-1.37717	2.52162e-06	-1.16898	-1.37223
70262163	chr2:70262163:G:C	3.20942e-06	-1.13299e-10	-1.20216	9.91217e-06	-1.13299e-10	-1.17235
70262170	chr2:70262170:T:A	3.87846e-06	-1.13299e-10	-1.01281	1.24579e-05	-1.13299e-10	-0.943759
70262661	chr2:70262661:A:G	5.39305e-06	-1.13299e-10	-0.68314	1.49391e-05	-1.13299e-10	-0.762133
70262774	chr2:70262774:C:T	2.79197e-06	-1.13299e-10	-1.3415	8.1953e-06	-1.13299e-10	-1.36255
70263615	chr2:70263615:A:G	7.12485e-06	-1.13299e-10	-0.404661	2.107e-05	-1.13299e-10	-0.418264
70263733	chr2:70263733:T:C	1.20822e-06	-0.800674	-1.37842	2.54292e-06	-1.1565	-1.3763
70263744	chr2:70263744:C:T	7.63561e-06	-1.13299e-10	-0.335427	2.41769e-05	-1.13299e-10	-0.280717
70264190	chr2:70264190:C:T	7.66715e-06	-1.13299e-10	-0.331305	2.26229e-05	-1.13299e-10	-0.347148
70264487	chr2:70264487:C:T	4.58442e-06	-1.13299e-10	-0.845587	1.31195e-05	-1.13299e-10	-0.89201
70264515	chr2:70264515:T:C	1.1571e-06	-0.844122	-1.37821	2.47559e-06	-1.18456	-1.37507
70265758	chr2:70265758:T:C	7.64675e-06	-1.13299e-10	-0.33397	2.25632e-05	-1.13299e-10	-0.349792
70266150	chr2:70266150:G:T	9.95953e-06	-0.218634	0.148913	4.70642e-05	-0.142032	0.527433
70266438	chr2:70266438:T:C	1.24769e-06	-0.769483	-1.37748	2.62218e-06	-1.12917	-1.37294
70266676	chr2:70266676:T:C	3.20904e-06	-1.13299e-10	-1.20228	9.91337e-06	-1.13299e-10	-1.17223
70266772	chr2:70266772:G:A	1.99514e-06	-0.839879	-0.837658	5.24291e-06	-1.1898	-0.619436
70266901	chr2:70266901:C:T	2.02594e-06	-0.824559	-0.837658	5.30163e-06	-1.17866	-0.619436
70266939	chr2:70266939:T:C	1.27443e-06	-0.74807	-1.37768	2.66412e-06	-1.1128	-1.37344
70266940	chr2:70266940:G:A	4.42996e-06	-1.13299e-10	-0.87986	1.26982e-05	-1.13299e-10	-0.924653
70266942	chr2:70266942:C:T	3.17707e-06	-1.13299e-10	-1.21229	9.23937e-06	-1.13299e-10	-1.24264
70267081	chr2:70267081:T:C	3.03823e-05	-0.325957	1.37157	0.000138267	-0.257809	1.72088
70267297	chr2:70267297:T:A	1.16219e-06	-0.847488	-1.37046	2.50042e-06	-1.18872	-1.36093
70267415	chr2:70267415:C:T	7.57e-06	-1.13299e-10	-0.344056	2.077e-05	-1.13299e-10	-0.432604
70267430	chr2:70267430:A:G	3.93733e-06	-1.13299e-10	-0.997746	1.13523e-05	-1.13299e-10	-1.03669
70267502	chr2:70267502:T:G	1.72946e-06	-0.837177	-0.983262	4.50206e-06	-1.18778	-0.773801
70267915	chr2:70267915:A:G	3.18307e-06	-1.13299e-10	-1.2104	9.26e-06	-1.13299e-10	-1.24041
70268056	chr2:70268056:G:A	2.03888e-06	-0.821882	-0.833967	5.33499e-06	-1.17677	-0.615059
70268098	chr2:70268098:T:G	3.17956e-06	-1.13299e-10	-1.21151	9.25081e-06	-1.13299e-10	-1.2414
70268749	chr2:70268749:A:G	4.72339e-06	-0.815724	-3.69445e-10	1.23866e-05	-0.949496	-3.69445e-10
70269053	chr2:70269053:G:A	8.25086e-06	-1.13299e-10	-0.257932	2.43333e-05	-1.13299e-10	-0.274266
70269088	chr2:70269088:C:T	1.2814e-06	-0.742605	-1.3777	2.67474e-06	-1.10877	-1.37348
70269145	chr2:70269145:G:A	1.26003e-06	-0.758688	-1.37843	2.63538e-06	-1.12071	-1.37638
70269233	chr2:70269233:G:A	2.85936e-06	-1.13299e-10	-1.31765	8.42688e-06	-1.13299e-10	-1.33469
70269411	chr2:70269411:C:T	3.41543e-06	-1.13299e-10	-1.13995	1.0609e-05	-1.13299e-10	-1.10441
70269663	chr2:70269663:C:T	7.00643e-06	-1.13299e-10	-0.421421	2.07531e-05	-1.13299e-10	-0.433417
70269981	chr2:70269981:C:T	7.44281e-06	-1.13299e-10	-0.361001	2.19525e-05	-1.13299e-10	-0.377234
70270287	chr2:70270287:T:C	1.26225e-06	-0.757653	-1.3777	2.64474e-06	-1.12005	-1.37349
70270483	chr2:70270483:C:T	2.77965e-06	-1.13299e-10	-1.34592	8.2398e-06	-1.13299e-10	-1.35714
70270692	chr2:70270692:C:T	8.29886e-06	-1.32628	1.07415	1.46862e-05	-1.24452	0.465311
70270832	chr2:70270832:C:T	7.07168e-05	-1.13299e-10	1.89043	0.000176474	-1.13299e-10	1.70706
70270884	chr2:70270884:C:T	2.72087e-06	-1.13299e-10	-1.3673	8.10448e-06	-1.13299e-10	-1.3737
70271109	chr2:70271109:G:A	2.71207e-06	-1.13299e-10	-1.37054	8.07216e-06	-1.13299e-10	-1.37769
70271791	chr2:70271791:G:A	8.56146e-06	-1.34957	1.12859	1.50817e-05	-1.27184	0.519216
70272349	chr2:70272349:A:T	4.03273e-06	-1.13299e-10	-0.973806	1.06746e-05	-1.13299e-10	-1.09825
70272451	chr2:70272451:A:G	1.72258e-06	-0.852174	-0.972252	4.5133e-06	-1.19895	-0.760133
70272461	chr2:70272461:T:C	1.26291e-06	-0.757831	-1.377	2.64707e-06	-1.12079	-1.37187
70272687	chr2:70272687:T:C	3.22478e-06	-1.13299e-10	-1.19739	9.95994e-06	-1.13299e-10	-1.16754
70272792	chr2:70272792:G:A	2.75023e-06	-1.13299e-10	-1.35657	8.30853e-06	-1.13299e-10	-1.34883
70272992	chr2:70272992:C:G	2.70411e-06	-1.13299e-10	-1.37348	8.2858e-06	-1.13299e-10	-1.35157
70273162	chr2:70273162:T:C	4.66364e-06	-1.13299e-10	-0.828453	1.2986e-05	-1.13299e-10	-0.902241
70274151	chr2:70274151:C:T	7.108e-06	-0.40703	-3.69445e-10	2.58714e-05	-0.212974	-3.69445e-10
70274342	chr2:70274342:C:T	3.25758e-06	-1.13299e-10	-1.18727	9.45453e-06	-1.13299e-10	-1.21962
70274347	chr2:70274347:G:A	9.115e-06	-1.27562	1.11729	1.62632e-05	-1.18619	0.508979
70274403	chr2:70274403:G:A	2.75974e-06	-1.13299e-10	-1.35311	8.1547e-06	-1.13299e-10	-1.36752
70274883	chr2:70274883:C:T	3.29832e-06	-1.13299e-10	-1.17484	9.31557e-06	-1.13299e-10	-1.23443
70275798	chr2:70275798:A:G	8.22557e-06	-0.486808	0.225806	1.40447e-05	-0.580161	-0.243704
70276014	chr2:70276014:C:T	1.70162e-05	1.25959	-0.793674	6.40477e-05	1.26118	-0.567669
70276270	chr2:70276270:C:T	2.768e-06	-1.13299e-10	-1.35013	8.21178e-06	-1.13299e-10	-1.36054
70276457	chr2:70276457:C:T	3.77177e-06	-1.13299e-10	-1.04071	1.0905e-05	-1.13299e-10	-1.07689
70277794	chr2:70277794:A:G	8.08597e-06	-1.32631	1.04819	1.44357e-05	-1.24506	0.448655
70278030	chr2:70278030:C:G	2.79309e-06	-1.13299e-10	-1.3411	8.1974e-06	-1.13299e-10	-1.3623
70278449	chr2:70278449:T:G	3.0203e-06	-1.13299e-10	-1.26289	9.38849e-06	-1.13299e-10	-1.22663
70278776	chr2:70278776:G:A	2.05262e-06	-0.796981	-0.852153	5.27854e-06	-1.16017	-0.642293
70279498	chr2:70279498:G:A	2.69698e-06	-1.13299e-10	-1.37612	8.15226e-06	-1.13299e-10	-1.36782
70279613	chr2:70279613:C:T	1.15992e-06	-0.84332	-1.37658	2.51289e-06	-1.19291	-1.35177
70279677	chr2:70279677:T:C	8.01137e-05	-0.151546	2.16674	0.000379286	-0.0828296	2.55501
70279937	chr2:70279937:A:G	1.20841e-05	-1.13299e-10	0.123643	4.68467e-05	-1.13299e-10	0.380769
70280162	chr2:70280162:T:A	2.24145e-06	-1.56113	-3.69445e-10	7.37573e-06	-1.46792	-3.69445e-10
70281247	chr2:70281247:G:A	7.17846e-05	0.0445015	1.86092	0.000339457	0.106858	2.25438
70282026	chr2:70282026:C:T	7.00242e-06	-0.680529	0.258534	1.1638e-05	-0.767648	-0.24419
70282037	chr2:70282037:C:T	3.86946e-06	-1.13299e-10	-1.01513	1.11903e-05	-1.13299e-10	-1.05107
70282557	chr2:70282557:T:C	1.87623e-06	-0.818954	-0.920032	4.91656e-06	-1.17521	-0.698295
70282950	chr2:70282950:C:T	2.85515e-06	-1.31913	-3.69445e-10	1.01233e-05	-1.15127	-3.69445e-10
70283020	chr2:70283020:G:A	4.71839e-06	-0.816782	-3.69445e-10	9.88331e-06	-1.17526	-3.69445e-10
70283355	chr2:70283355:G:A	2.30242e-06	-1.53429	-3.69445e-10	6.71522e-06	-1.56174	-3.69445e-10
70283785	chr2:70283785:A:G	1.19624e-05	-1.13299e-10	0.11352	4.63245e-05	-1.13299e-10	0.369559
70283865	chr2:70283865:C:T	2.02435e-06	-0.825344	-0.837658	5.2949e-06	-1.17993	-0.619436
70283929	chr2:70283929:A:G	1.75747e-06	-0.818065	-0.986312	4.54322e-06	-1.17485	-0.777624
70285181	chr2:70285181:A:G	2.05982e-06	-0.807976	-0.837658	5.36516e-06	-1.16675	-0.619436
70285391	chr2:70285391:G:T	2.7481e-06	-1.13299e-10	-1.35734	8.30109e-06	-1.13299e-10	-1.34973
70285399	chr2:70285399:CTG:C	2.91301e-06	-1.13299e-10	-1.29906	8.54649e-06	-1.13299e-10	-1.32059
70285432	chr2:70285432:C:T	5.10074e-06	-1.13299e-10	-0.738864	1.49486e-05	-1.13299e-10	-0.761496
70285992	chr2:70285992:T:C	2.97645e-06	-1.13299e-10	-1.27752	8.70421e-06	-1.13299e-10	-1.30231
70286548	chr2:70286548:C:T	1.23357e-06	-0.781295	-1.37704	2.60117e-06	-1.13827	-1.37188
70286677	chr2:70286677:T:C	2.75236e-06	-1.13299e-10	-1.35579	8.17124e-06	-1.13299e-10	-1.36549
70286891	chr2:70286891:G:A	3.98421e-06	-1.13299e-10	-0.985912	1.29814e-05	-1.13299e-10	-0.902597
70287352	chr2:70287352:G:A	2.7498e-06	-1.13299e-10	-1.35672	8.307e-06	-1.13299e-10	-1.34901
70288042	chr2:70288042:A:C	4.41863e-06	-1.13299e-10	-0.882421	1.26687e-05	-1.13299e-10	-0.926976
70288832	chr2:70288832:C:T	2.72247e-06	-1.13299e-10	-1.36671	8.10764e-06	-1.13299e-10	-1.37331
70288850	chr2:70288850:G:C	6.18616e-06	-1.13299e-10	-0.545936	1.73224e-05	-1.13299e-10	-0.614111
70289326	chr2:70289326:A:C	1.24137e-06	-1.01468	-1.13735	5.74105e-06	-0.579912	-1.13856
70289529	chr2:70289529:G:A	1.69221e-06	-0.857787	-0.984429	4.42697e-06	-1.20311	-0.77529
70289764	chr2:70289764:T:C	2.69244e-06	-1.13299e-10	-1.3778	8.18459e-06	-1.13299e-10	-1.36386
70289767	chr2:70289767:C:T	7.43735e-06	-1.13299e-10	-0.361736	2.04252e-05	-1.13299e-10	-0.449342
70290379	chr2:70290379:A:G	5.08122e-05	2.33268	-0.772789	5.58168e-05	1.29749	-0.741529
70290998	chr2:70290998:T:C	1.31859e-06	-0.819029	-1.27266	2.6807e-06	-1.17911	-1.30092
70291140	chr2:70291140:C:T	3.18881e-06	-1.13299e-10	-1.2086	9.26891e-06	-1.13299e-10	-1.23945
70291653	chr2:70291653:G:A	8.59355e-05	0.0140503	2.0713	0.000411007	0.0755913	2.47691
70291710	chr2:70291710:C:G	1.79492e-06	-0.799917	-0.983373	4.6212e-06	-1.16148	-0.77398
70291735	chr2:70291735:G:T	6.54013e-06	-1.13299e-10	-0.490293	1.80388e-05	-1.13299e-10	-0.573587
70291758	chr2:70291758:T:C	3.46825e-06	-1.13299e-10	-1.1246	9.92608e-06	-1.13299e-10	-1.17095
70292159	chr2:70292159:G:A	2.02595e-06	-0.824556	-0.837658	5.2975e-06	-1.17944	-0.619436
70292892	chr2:70292892:G:A	2.88115e-06	-1.13299e-10	-1.31006	8.38028e-06	-1.13299e-10	-1.34023
70293122	chr2:70293122:GAGGTTTCTA:G	3.17248e-06	-1.13299e-10	-1.21374	9.22798e-06	-1.13299e-10	-1.24387
70293366	chr2:70293366:A:G	1.65355e-06	-0.934023	-0.931304	3.57726e-06	-1.21684	-0.974671
70293714	chr2:70293714:C:T	4.21208e-06	-0.718708	-0.211585	1.1319e-05	-1.09701	0.0573839
70293743	chr2:70293743:C:T	1.28114e-06	-1.01008	-1.11041	2.85835e-06	-1.27024	-1.14563
70293850	chr2:70293850:C:A	1.05533e-05	-1.13299e-10	-0.0118132	4.06408e-05	-1.13299e-10	0.238661
70293983	chr2:70293983:G:A	0.000166155	-0.92595	3.67062	0.000822314	-0.922978	4.16899
70294137	chr2:70294137:CG:C	2.24796e-06	-0.468247	-1.08998	5.76857e-06	-0.528555	-1.18513
70294146	chr2:70294146:G:A	9.8829e-06	-1.28474	1.20729	1.73344e-05	-1.19555	0.582135
70294383	chr2:70294383:G:A	4.157e-06	-0.735818	-0.207639	1.12239e-05	-1.10986	0.061787
70294434	chr2:70294434:T:C	7.1477e-06	-1.13299e-10	-0.40146	2.22257e-05	-1.13299e-10	-0.364863
70294698	chr2:70294698:C:G	3.92485e-06	-0.786411	-0.214513	1.07253e-05	-1.14763	0.0541253
70294911	chr2:70294911:G:C	9.59356e-07	-1.39801	-1.01173	3.75887e-06	-1.1569	-0.985091
70295203	chr2:70295203:T:C	2.50824e-06	-0.225068	-1.2236	4.81938e-06	-0.687891	-1.20558
70295465	chr2:70295465:T:C	3.83537e-06	-1.13299e-10	-1.02399	1.03716e-05	-1.13299e-10	-1.12704
70295795	chr2:70295795:A:T	5.46868e-06	-1.13299e-10	-0.669214	1.79997e-05	-1.13299e-10	-0.575757
70296009	chr2:70296009:G:A	4.11038e-06	-0.769871	-0.184863	1.12208e-05	-1.13538	0.087036
70296840	chr2:70296840:T:A	4.01348e-06	-0.750175	-0.228417	1.08512e-05	-1.12057	0.0387318
70297010	chr2:70297010:A:G	5.6518e-06	-1.24015	0.603872	9.51575e-06	-1.14605	-0.067119
70297200	chr2:70297200:C:T	3.86629e-06	-1.13299e-10	-1.01595	1.25593e-05	-1.13299e-10	-0.935654
70298185	chr2:70298185:C:T	2.75087e-06	-1.13299e-10	-1.35633	8.29345e-06	-1.13299e-10	-1.35065
70298253	chr2:70298253:T:C	2.10461e-06	-0.316627	-1.30749	4.10548e-06	-0.762095	-1.2917
70298257	chr2:70298257:T:C	3.73711e-06	-0.7883	-0.261637	1.01594e-05	-1.14882	0.00111087
70298358	chr2:70298358:A:C	1.78138e-06	-0.824332	-0.966528	4.64106e-06	-1.17599	-0.755178
70298991	chr2:70298991:A:G	5.19795e-06	-1.13299e-10	-0.719987	1.62227e-05	-1.13299e-10	-0.679699
70299148	chr2:70299148:G:A	5.93033e-06	-1.13299e-10	-0.588169	2.1374e-05	-1.13299e-10	-0.40394
70299890	chr2:70299890:G:A	4.45052e-06	-0.627929	-0.2473	1.16089e-05	-1.0358	0.0214542
70299975	chr2:70299975:C:T	2.83174e-06	-1.13299e-10	-1.32736	8.78863e-06	-1.13299e-10	-1.29265
70300136	chr2:70300136:G:A	3.65768e-06	-0.819364	-0.252057	1.00517e-05	-1.17037	0.0119971
70300359	chr2:70300359:C:T	2.94963e-06	-1.28657	-3.69445e-10	9.93283e-06	-1.17027	-3.69445e-10
70300447	chr2:70300447:C:T	2.70464e-06	-1.13299e-10	-1.37328	8.13108e-06	-1.13299e-10	-1.37042
70300614	chr2:70300614:C:T	2.7794e-06	-1.13299e-10	-1.34601	8.19439e-06	-1.13299e-10	-1.36266
70300645	chr2:70300645:T:A	3.38262e-06	-1.13299e-10	-1.1496	9.78829e-06	-1.13299e-10	-1.18493
70300960	chr2:70300960:G:A	1.06586e-05	-1.13299e-10	-0.00187857	4.11349e-05	-1.13299e-10	0.250743
70301383	chr2:70301383:G:A	2.79115e-06	-1.13299e-10	-1.3418	8.62387e-06	-1.13299e-10	-1.31158
70301469	chr2:70301469:T:C	4.15335e-06	-0.768192	-0.176143	1.20965e-05	-1.04145	0.0682586
70301587	chr2:70301587:G:A	4.88976e-06	-1.13299e-10	-0.781108	1.32832e-05	-1.13299e-10	-0.879614
70301695	chr2:70301695:G:A	0.000131162	-0.357612	2.86579	0.000319956	-0.388086	2.69016
70301737	chr2:70301737:A:T	3.36163e-06	-1.13299e-10	-1.15583	9.47445e-06	-1.13299e-10	-1.21751
70301741	chr2:70301741:G:A	4.36048e-06	-1.13299e-10	-0.895668	1.35056e-05	-1.13299e-10	-0.863007
70301905	chr2:70301905:T:G	5.49668e-06	-1.13299e-10	-0.664105	1.58705e-05	-1.13299e-10	-0.701653
70302470	chr2:70302470:C:T	2.18074e-05	0.713998	-3.69445e-10	4.61455e-05	0.365686	-3.69445e-10
70302482	chr2:70302482:T:C	4.63871e-05	-0.246551	1.71532	0.000110521	-0.296972	1.53607
70302852	chr2:70302852:C:T	4.67813e-06	-1.13299e-10	-0.825351	1.45693e-05	-1.13299e-10	-0.787199
70303047	chr2:70303047:C:T	4.40184e-05	-0.251645	1.668	0.000105113	-0.302118	1.49104
70304450	chr2:70304450:AT:A	2.83214e-06	-1.13299e-10	-1.32722	8.11103e-06	-1.13299e-10	-1.37289
70304703	chr2:70304703:C:T	2.70972e-06	-1.13299e-10	-1.37141	8.14981e-06	-1.13299e-10	-1.36812
70305292	chr2:70305292:A:G	0.000467971	-0.143891	3.92405	0.0023492	-0.124408	4.42013
70305367	chr2:70305367:C:A	7.68894e-06	-0.680181	0.351714	1.97607e-05	-0.507663	0.0252474
70305393	chr2:70305393:G:T	2.73283e-06	-1.13299e-10	-1.36291	8.2466e-06	-1.13299e-10	-1.35631
70305981	chr2:70305981:C:G	1.00398e-05	-1.13299e-10	-0.0616914	3.02158e-05	-1.13299e-10	-0.0577487
70306085	chr2:70306085:A:C	2.75019e-06	-1.13299e-10	-1.35658	8.06648e-06	-1.13299e-10	-1.3784
70306359	chr2:70306359:C:T	2.7404e-06	-1.13299e-10	-1.36015	8.26892e-06	-1.13299e-10	-1.35361
70306361	chr2:70306361:C:T	2.76834e-06	-1.13299e-10	-1.35	8.36476e-06	-1.13299e-10	-1.34208
70306547	chr2:70306547:AT:A	1.80096e-05	-1.13299e-10	0.522653	4.83401e-05	-1.13299e-10	0.412149
70307441	chr2:70307441:T:G	2.9716e-06	-1.13299e-10	-1.27915	8.67617e-06	-1.13299e-10	-1.30553
70308305	chr2:70308305:G:A	2.36744e-06	-0.687179	-0.819262	6.20309e-06	-1.06881	-0.572258
70308790	chr2:70308790:T:A	2.89969e-06	-1.13299e-10	-1.30365	8.24299e-06	-1.13299e-10	-1.35675
70309453	chr2:70309453:C:A	2.77111e-06	-1.13299e-10	-1.349	8.07259e-06	-1.13299e-10	-1.37764
70309624	chr2:70309624:C:T	3.71726e-06	-1.13299e-10	-1.05526	1.09174e-05	-1.13299e-10	-1.07576
70309671	chr2:70309671:T:C	2.77828e-06	-1.13299e-10	-1.34642	8.0714e-06	-1.13299e-10	-1.37779
70309865	chr2:70309865:G:T	5.99733e-06	-1.13299e-10	-0.576935	1.70242e-05	-1.13299e-10	-0.63148
70310041	chr2:70310041:C:T	7.8061e-07	-1.41912	-1.19681	2.55062e-06	-1.518	-1.01178
70310526	chr2:70310526:G:A	9.48959e-06	-0.669025	0.55097	2.39904e-05	-0.498829	0.210368
70310650	chr2:70310650:T:C	2.73351e-06	-1.13299e-10	-1.36266	8.07255e-06	-1.13299e-10	-1.37764
70310729	chr2:70310729:C:T	1.12943e-05	-1.13299e-10	0.0560486	3.45363e-05	-1.13299e-10	0.075897
70310880	chr2:70310880:G:T	2.27319e-06	-0.744501	-0.802567	6.06345e-06	-1.11251	-0.55132
70311321	chr2:70311321:C:G	2.75024e-06	-1.13299e-10	-1.35656	8.06628e-06	-1.13299e-10	-1.37842
70311397	chr2:70311397:T:C	2.32765e-06	-1.01678	-0.506609	5.98893e-06	-1.2673	-0.408904
70312193	chr2:70312193:T:G	2.24554e-06	-1.5593	-3.69445e-10	6.62483e-06	-1.57529	-3.69445e-10
70312225	chr2:70312225:T:C	2.81869e-06	-1.13299e-10	-1.33198	8.10015e-06	-1.13299e-10	-1.37423
70312350	chr2:70312350:T:C	9.33721e-07	-1.11814	-1.31869	2.37637e-06	-1.23025	-1.37029
70312456	chr2:70312456:T:C	2.79076e-06	-1.13299e-10	-1.34194	8.07906e-06	-1.13299e-10	-1.37684
70312520	chr2:70312520:T:C	2.78616e-06	-1.13299e-10	-1.34359	8.07633e-06	-1.13299e-10	-1.37717
70312864	chr2:70312864:T:C	8.44114e-07	-1.21893	-1.31879	2.18045e-06	-1.31628	-1.3703
70312963	chr2:70312963:T:C	2.71907e-06	-1.36796	-3.69445e-10	7.41331e-06	-1.46284	-3.69445e-10
70313008	chr2:70313008:T:C	2.38129e-06	-0.666781	-0.833825	6.19379e-06	-1.05465	-0.587914
70313376	chr2:70313376:T:C	3.13754e-06	-1.13299e-10	-1.22481	1.06834e-05	-1.13299e-10	-1.09742
70313594	chr2:70313594:T:C	3.53353e-06	-0.0557501	-1.0502	6.94263e-06	-0.518618	-1.00981
70314287	chr2:70314287:A:G	5.64154e-06	-1.06816	0.430071	1.00523e-05	-0.948981	-0.209332
70314531	chr2:70314531:T:G	3.06438e-06	-1.13299e-10	-1.2484	8.92929e-06	-1.13299e-10	-1.27678
70314806	chr2:70314806:T:C	0.000315081	0.432858	2.95172	0.00130465	0.487314	3.22026
70314891	chr2:70314891:G:A	1.24692e-05	-1.11121	1.26622	1.92752e-05	-0.997077	0.489783
70314928	chr2:70314928:A:G	3.33633e-05	-1.15151	2.29072	4.61419e-05	-1.0413	1.4069
70315419	chr2:70315419:G:GAC	3.17521e-06	-1.21288	-3.69445e-10	8.58712e-06	-1.31585	-3.69445e-10
70315787	chr2:70315787:T:C	4.63257e-06	-1.13299e-10	-0.835137	1.41965e-05	-1.13299e-10	-0.813118
70315808	chr2:70315808:A:G	3.08524e-05	-1.14425	2.20521	4.31567e-05	-1.0329	1.33163
70316592	chr2:70316592:G:A	4.56007e-06	-1.13299e-10	-0.850911	1.39815e-05	-1.13299e-10	-0.828381
70316899	chr2:70316899:G:C	4.62613e-06	-1.13299e-10	-0.836529	1.41898e-05	-1.13299e-10	-0.813591
70317061	chr2:70317061:TA:T	8.78191e-05	2.68444	-0.577409	0.000170307	2.08769	-0.416198
70317453	chr2:70317453:AGAGT:A	0.000232711	0.373408	2.70814	0.000977271	0.436565	2.98209
70318032	chr2:70318032:C:T	0.000260447	0.413646	2.7805	0.00109775	0.478092	3.05682
70318419	chr2:70318419:TAGC:T	2.72125e-05	0.809286	0.126142	7.45178e-05	0.813779	0.0311468
70318559	chr2:70318559:G:A	3.03906e-06	-1.13299e-10	-1.2567	8.86564e-06	-1.13299e-10	-1.28393
70318662	chr2:70318662:C:T	3.40196e-06	-1.13299e-10	-1.1439	1.02837e-05	-1.13299e-10	-1.13555
70319237	chr2:70319237:A:G	3.14723e-06	-1.22173	-3.69445e-10	8.15162e-06	-1.3679	-3.69445e-10
70319247	chr2:70319247:G:T	2.21676e-06	-1.5722	-3.69445e-10	6.69507e-06	-1.56474	-3.69445e-10
70319491	chr2:70319491:C:T	2.51058e-05	0.7655	0.0893484	6.88705e-05	0.770009	-0.00389423
70319805	chr2:70319805:C:T	1.38828e-05	0.262401	-3.69445e-10	6.19675e-05	0.660497	-3.69445e-10
70320425	chr2:70320425:A:T	2.63378e-05	0.872717	0.0300362	7.23622e-05	0.877422	-0.0618503
70320465	chr2:70320465:T:C	2.24201e-06	-1.0388	-0.522077	6.2625e-06	-0.911824	-0.71971
70320606	chr2:70320606:A:G	5.53911e-06	-1.13299e-10	-0.656417	1.67451e-05	-1.13299e-10	-0.648007
70320682	chr2:70320682:T:C	3.06627e-05	0.987621	0.0671749	8.43216e-05	0.993911	-0.0253846
70321012	chr2:70321012:C:T	7.142e-06	-1.13299e-10	-0.402257	2.16954e-05	-1.13299e-10	-0.389011
70321059	chr2:70321059:T:C	3.63223e-06	-1.13299e-10	-1.0784	1.27608e-05	-1.13299e-10	-0.919735
70321080	chr2:70321080:G:A	2.72695e-06	-1.13299e-10	-1.36507	8.55727e-06	-1.13299e-10	-1.31933
70321081	chr2:70321081:T:C	2.80145e-06	-1.13299e-10	-1.33811	8.27344e-06	-1.13299e-10	-1.35306
70321109	chr2:70321109:T:C	2.19787e-06	-1.04299	-0.537773	6.212e-06	-0.906759	-0.732871
70321374	chr2:70321374:C:T	2.89258e-06	-1.13299e-10	-1.3061	8.49327e-06	-1.13299e-10	-1.32684
70321434	chr2:70321434:G:A	1.73282e-05	0.45123	0.0328529	4.79642e-05	0.463449	-0.0591054
70321522	chr2:70321522:T:C	2.23265e-06	-1.56506	-3.69445e-10	6.82338e-06	-1.54576	-3.69445e-10
70321982	chr2:70321982:G:A	4.17416e-06	-1.13299e-10	-0.939337	1.31092e-05	-1.13299e-10	-0.892798
70321990	chr2:70321990:T:A	3.29154e-06	-1.11946	-0.0574318	7.5922e-06	-1.00202	-0.436969
70321991	chr2:70321991:C:T	2.20461e-05	0.686826	0.0380586	6.0756e-05	0.694799	-0.0540458
70322017	chr2:70322017:T:C	6.23911e-06	-0.537413	-3.69445e-10	1.45872e-05	-0.785969	-3.69445e-10
70322091	chr2:70322091:C:T	3.01292e-06	-1.13299e-10	-1.26534	8.8165e-06	-1.13299e-10	-1.28949
70322646	chr2:70322646:C:A	2.57863e-05	0.858332	0.0232603	7.15958e-05	0.873619	-0.0686962
70322829	chr2:70322829:T:C	3.579e-06	-1.07459	-0.0185747	8.25572e-06	-0.949842	-0.405364
70323149	chr2:70323149:T:G	2.76972e-06	-1.13299e-10	-1.3495	8.23614e-06	-1.13299e-10	-1.35758
70323160	chr2:70323160:A:G	2.96911e-06	-1.13299e-10	-1.27999	8.7304e-06	-1.13299e-10	-1.2993
70323213	chr2:70323213:C:G	3.07899e-06	-1.13299e-10	-1.24365	9.58027e-06	-1.13299e-10	-1.20641
70323339	chr2:70323339:AG:A	3.69087e-06	-1.13299e-10	-1.06239	1.30084e-05	-1.13299e-10	-0.900516
70323621	chr2:70323621:A:G	4.60325e-06	-1.13299e-10	-0.841487	1.40975e-05	-1.13299e-10	-0.820119
70323786	chr2:70323786:CAG:C	2.27894e-06	-1.54454	-3.69445e-10	7.05039e-06	-1.51303	-3.69445e-10
70323792	chr2:70323792:T:A	9.41743e-05	2.67416	-0.49726	0.000184266	2.07954	-0.329274
70324077	chr2:70324077:C:A	2.21505e-05	0.752141	-0.0225329	6.1379e-05	0.763934	-0.112979
70324116	chr2:70324116:AAAAAG:A	5.75849e-06	-1.13299e-10	-0.617574	1.74916e-05	-1.13299e-10	-0.604391
70324340	chr2:70324340:A:C	2.21807e-05	0.774346	-0.0433721	6.14785e-05	0.786163	-0.133588
70324368	chr2:70324368:T:C	2.27795e-05	0.798122	-0.0405122	6.31174e-05	0.809904	-0.131021
70324564	chr2:70324564:C:T	5.30944e-06	-1.13299e-10	-0.698763	1.5154e-05	-1.13299e-10	-0.747845
70324712	chr2:70324712:CA:C	2.43303e-05	0.72298	0.100492	6.79079e-05	0.734066	0.017974
70324775	chr2:70324775:C:T	2.3385e-05	0.757474	0.0263691	6.46864e-05	0.768665	-0.0652257
70324784	chr2:70324784:A:G	2.11941e-05	0.68893	-0.00345546	5.86529e-05	0.700279	-0.0947543
70324805	chr2:70324805:T:C	2.7146e-05	-1.18462	2.11761	3.81688e-05	-1.07873	1.25463
70324884	chr2:70324884:T:C	4.99032e-06	-0.760749	-3.69445e-10	1.92235e-05	-0.509978	-3.69445e-10
70325281	chr2:70325281:T:G	2.58854e-05	0.825309	0.0601202	7.14529e-05	0.836159	-0.0332332
70325339	chr2:70325339:C:T	2.89337e-06	-1.13299e-10	-1.30583	8.49521e-06	-1.13299e-10	-1.32661
70325577	chr2:70325577:A:C	3.27797e-05	-1.13299e-10	1.12156	0.00010046	-1.13299e-10	1.14364
70325581	chr2:70325581:C:T	2.87068e-06	-1.13299e-10	-1.3137	9.12917e-06	-1.13299e-10	-1.25464
70325582	chr2:70325582:T:C	3.56468e-06	-1.13299e-10	-1.09718	1.20965e-05	-1.13299e-10	-0.973199
70325604	chr2:70325604:C:T	1.02085e-05	-0.113939	0.0689066	2.96446e-05	-0.453965	0.377134
70325623	chr2:70325623:A:G	0.000178357	0.89069	1.92485	0.00054639	0.430348	2.40687
70325836	chr2:70325836:G:A	2.18796e-05	0.751936	-0.0346311	6.06951e-05	0.763983	-0.124233
70325870	chr2:70325870:T:C	2.32875e-05	-0.084354	0.864019	7.59694e-05	-0.453537	1.31776
70325918	chr2:70325918:G:T	2.14961e-05	0.679555	0.0200669	5.95323e-05	0.690775	-0.070369
70325967	chr2:70325967:G:A	3.12017e-05	-1.13299e-10	1.07222	8.85141e-05	-1.13299e-10	1.01705
70326234	chr2:70326234:G:C	2.45583e-05	0.836615	-0.00381562	6.81671e-05	0.849995	-0.0941462
70326239	chr2:70326239:A:C	2.36226e-05	0.808297	-0.0143421	6.55535e-05	0.821558	-0.104804
70326736	chr2:70326736:T:C	2.16574e-05	0.829251	-0.122152	6.02016e-05	0.839806	-0.208219
70327099	chr2:70327099:T:G	2.72254e-06	-1.13299e-10	-1.36668	8.53217e-06	-1.13299e-10	-1.32227
70327505	chr2:70327505:G:C	2.70172e-06	-1.13299e-10	-1.37436	8.40449e-06	-1.13299e-10	-1.33735
70327911	chr2:70327911:T:C	1.97731e-05	-1.13299e-10	0.616075	7.23013e-05	-1.13299e-10	0.81473
70328454	chr2:70328454:C:A	5.28695e-06	-1.13299e-10	-0.703009	1.59928e-05	-1.13299e-10	-0.693972
70328521	chr2:70328521:G:A	5.3136e-06	-1.13299e-10	-0.69798	1.60752e-05	-1.13299e-10	-0.688837
70328694	chr2:70328694:A:G	1.44418e-05	-1.13299e-10	0.301874	4.99887e-05	-1.13299e-10	0.445684
70328866	chr2:70328866:G:T	1.8034e-05	1.88308	-1.35907	6.30336e-05	2.03896	-1.36141
70329205	chr2:70329205:T:C	1.48656e-06	-0.676757	-1.29503	5.52985e-06	-0.424445	-1.33151
70329298	chr2:70329298:GCTGCC:G	1.53151e-06	-0.634177	-1.30782	5.74498e-06	-0.376868	-1.34092
70330185	chr2:70330185:C:T	1.66505e-05	1.7671	-1.32291	5.84523e-05	1.92864	-1.32654
70330245	chr2:70330245:C:T	3.61945e-06	-1.13299e-10	-1.08193	9.98591e-06	-1.13299e-10	-1.16494
70330261	chr2:70330261:G:A	5.34797e-06	-1.13299e-10	-0.691533	1.96133e-05	-1.13299e-10	-0.489902
70330495	chr2:70330495:A:G	2.69885e-06	-1.13299e-10	-1.37542	8.11647e-06	-1.13299e-10	-1.37222
70330558	chr2:70330558:G:GT	1.86055e-05	1.882	-1.3268	6.64222e-05	2.05958	-1.32966
70330953	chr2:70330953:C:T	9.45149e-06	-1.13299e-10	-0.122078	2.55794e-05	-1.13299e-10	-0.224327
70331223	chr2:70331223:G:A	2.7126e-06	-1.13299e-10	-1.37034	8.08725e-06	-1.13299e-10	-1.37582
70331308	chr2:70331308:T:A	2.23437e-06	-1.56429	-3.69445e-10	6.62396e-06	-1.57542	-3.69445e-10
70331862	chr2:70331862:C:T	8.7883e-06	-0.849549	0.65472	2.30087e-05	-0.678722	0.348479
70331904	chr2:70331904:A:G	4.50527e-06	-1.13299e-10	-0.863001	1.38161e-05	-1.13299e-10	-0.840279
70332053	chr2:70332053:T:C	0.000461921	-0.0138355	3.78098	0.00186314	-0.382772	4.44668
70332150	chr2:70332150:C:G	2.86096e-06	-1.13299e-10	-1.31709	8.17688e-06	-1.13299e-10	-1.3648
70332262	chr2:70332262:C:A	2.93448e-06	-1.13299e-10	-1.29172	8.60578e-06	-1.13299e-10	-1.31368
70332466	chr2:70332466:C:A	3.58978e-06	-1.13299e-10	-1.09016	1.16237e-05	-1.13299e-10	-1.01306
70332471	chr2:70332471:C:G	3.74926e-06	-1.13299e-10	-1.04669	1.25173e-05	-1.13299e-10	-0.938997
70332537	chr2:70332537:G:A	2.75795e-06	-1.13299e-10	-1.35376	8.10364e-06	-1.13299e-10	-1.3738
70332651	chr2:70332651:G:C	1.6814e-06	-0.47882	-1.3698	3.81794e-06	-0.74883	-1.37757
70333269	chr2:70333269:T:C	3.45915e-06	-1.13299e-10	-1.12723	1.04613e-05	-1.13299e-10	-1.11843
70333422	chr2:70333422:A:C	3.04181e-06	-1.13299e-10	-1.2558	8.82524e-06	-1.13299e-10	-1.2885
70333807	chr2:70333807:C:T	7.05009e-06	-1.40451	0.989303	3.48012e-05	-1.36514	1.44867
70333845	chr2:70333845:AG:A	2.69788e-06	-1.13299e-10	-1.37579	8.07669e-06	-1.13299e-10	-1.37713
70333982	chr2:70333982:C:T	5.98717e-05	0.0737766	1.65018	0.000163244	-0.291807	1.92094
70334121	chr2:70334121:G:A	2.71139e-06	-1.13299e-10	-1.37079	8.0856e-06	-1.13299e-10	-1.37603
70334631	chr2:70334631:T:C	7.23742e-05	-1.13299e-10	1.9136	0.00022675	-1.13299e-10	1.95773
70334956	chr2:70334956:C:T	2.83611e-06	-1.13299e-10	-1.32582	9.07467e-06	-1.13299e-10	-1.26063
70335126	chr2:70335126:TCTC:T	2.8449e-06	-1.13299e-10	-1.32272	8.42053e-06	-1.13299e-10	-1.33544
70335391	chr2:70335391:C:T	5.43836e-06	-1.13299e-10	-0.674772	1.35669e-05	-1.13299e-10	-0.858477
70335518	chr2:70335518:T:C	2.2951e-06	-0.909887	-0.627584	8.64695e-06	-1.05556	-0.25335
70335546	chr2:70335546:A:G	0.000244235	0.0230298	3.10685	0.000925006	-0.341385	3.70507
70335741	chr2:70335741:C:T	7.07439e-06	-1.13299e-10	-0.411769	2.05413e-05	-1.13299e-10	-0.443674
70335912	chr2:70335912:C:T	4.73905e-05	-1.4234	2.91357	0.000246368	-1.38133	3.42205
70335970	chr2:70335970:G:A	2.93259e-06	-1.13299e-10	-1.29236	9.53771e-06	-1.13299e-10	-1.21086
70336142	chr2:70336142:A:G	2.82276e-06	-1.13299e-10	-1.33053	8.41124e-06	-1.13299e-10	-1.33654
70336352	chr2:70336352:A:T	5.06522e-06	-1.13299e-10	-0.745852	1.53607e-05	-1.13299e-10	-0.734298
70336622	chr2:70336622:A:G	3.01087e-06	-1.26602	-3.69445e-10	8.32515e-06	-1.34683	-3.69445e-10
70336870	chr2:70336870:C:A	7.16399e-06	-1.13299e-10	-0.399182	2.58815e-05	-1.13299e-10	-0.212585
70337220	chr2:70337220:G:A	2.21086e-05	-0.257061	0.984777	0.000109838	-0.277108	1.51
70337399	chr2:70337399:T:C	1.687e-05	1.20174	-0.744455	9.01861e-05	1.61591	-0.580147
70337612	chr2:70337612:AACAG:A	2.77567e-06	-1.13299e-10	-1.34736	8.5695e-06	-1.13299e-10	-1.3179
70337715	chr2:70337715:A:G	9.83134e-06	0.674203	-0.756878	3.76067e-05	0.705276	-0.544206
70338233	chr2:70338233:C:T	8.33952e-06	0.386428	-0.633673	3.27522e-05	0.413584	-0.390726
70338405	chr2:70338405:T:C	4.0033e-06	0.384279	-1.36541	1.21973e-05	0.413522	-1.37842
70338602	chr2:70338602:T:A	2.69114e-06	-1.13299e-10	-1.37828	8.07177e-06	-1.13299e-10	-1.37774
70338722	chr2:70338722:C:T	9.51235e-06	-1.13299e-10	-0.115659	2.66388e-05	-1.13299e-10	-0.183742
70339070	chr2:70339070:G:A	3.32087e-06	-1.13299e-10	-1.16802	9.68195e-06	-1.13299e-10	-1.19585
70339257	chr2:70339257:G:A	4.32043e-06	-1.13299e-10	-0.904895	1.30736e-05	-1.13299e-10	-0.895518
70339258	chr2:70339258:T:A	4.05925e-06	-1.13299e-10	-0.967252	1.22754e-05	-1.13299e-10	-0.958518
70339470	chr2:70339470:TG:T	4.29424e-06	-1.13299e-10	-0.910975	1.29952e-05	-1.13299e-10	-0.901531
70339477	chr2:70339477:GAA:G	4.55411e-06	-1.13299e-10	-0.85222	1.27945e-05	-1.13299e-10	-0.917093
70339543	chr2:70339543:G:GT	4.31843e-06	-1.13299e-10	-0.905359	1.30673e-05	-1.13299e-10	-0.895997
70339587	chr2:70339587:C:T	6.5164e-06	-1.13299e-10	-0.493928	1.66043e-05	-1.13299e-10	-0.656451
70339729	chr2:70339729:A:G	4.05807e-06	-1.13299e-10	-0.967542	1.46442e-05	-1.13299e-10	-0.782069
70339899	chr2:70339899:C:T	4.58969e-06	-1.13299e-10	-0.844439	1.271e-05	-1.13299e-10	-0.923727
70339946	chr2:70339946:G:A	4.45347e-06	-1.13299e-10	-0.874567	1.32532e-05	-1.13299e-10	-0.881871
70340308	chr2:70340308:T:C	8.14435e-06	0.522858	-0.793784	2.36542e-05	0.560173	-0.862743
70340363	chr2:70340363:C:T	3.32355e-06	-1.13299e-10	-1.16722	9.68918e-06	-1.13299e-10	-1.1951
70340602	chr2:70340602:C:T	7.88053e-06	0.453883	-0.757738	2.27976e-05	0.489604	-0.829062
70341118	chr2:70341118:G:T	6.64781e-06	0.565877	-1.03984	1.91258e-05	0.60606	-1.12114
70341860	chr2:70341860:T:C	7.92996e-06	0.584272	-0.881874	2.30958e-05	0.618568	-0.945029
70342019	chr2:70342019:G:A	7.07598e-07	-1.39477	-1.31936	2.08834e-06	-1.39972	-1.33002
70342065	chr2:70342065:C:T	9.16863e-05	-1.13299e-10	2.15012	0.000207732	-1.13299e-10	1.87014
70342597	chr2:70342597:C:T	1.36155e-05	0.242962	-3.69445e-10	4.21055e-05	0.274065	-3.69445e-10
70342637	chr2:70342637:A:C	3.48654e-06	-1.13299e-10	-1.11934	9.97024e-06	-1.13299e-10	-1.16651
70342706	chr2:70342706:A:G	6.73285e-06	0.842447	-1.3037	2.44702e-05	1.02461	-1.29327
70342827	chr2:70342827:TAGATGGCTTGAGAAGAGTTTGTTAG:T	3.91738e-06	0.366016	-1.36884	1.19592e-05	0.393424	-1.37804
70342864	chr2:70342864:A:ATG	4.27592e-06	-1.13299e-10	-0.915252	1.20374e-05	-1.13299e-10	-0.978098
70342865	chr2:70342865:AGCC:A	4.09099e-06	-1.13299e-10	-0.959464	1.15535e-05	-1.13299e-10	-1.01912
70342908	chr2:70342908:T:C	3.09039e-06	-1.13299e-10	-1.23995	8.87495e-06	-1.13299e-10	-1.28288
70342913	chr2:70342913:CAT:C	4.21257e-06	-1.13299e-10	-0.930176	1.27338e-05	-1.13299e-10	-0.921852
70342951	chr2:70342951:T:C	3.00175e-06	-1.13299e-10	-1.26905	9.32216e-06	-1.13299e-10	-1.23372
70343139	chr2:70343139:G:C	3.74074e-06	-1.13299e-10	-1.04897	1.1103e-05	-1.13299e-10	-1.0589
70343212	chr2:70343212:A:T	1.44043e-05	0.299277	-3.69445e-10	3.07396e-05	-0.0405615	-3.69445e-10
70343401	chr2:70343401:T:C	4.04118e-05	-1.13299e-10	1.33087	0.00010892	-1.13299e-10	1.22451
70343615	chr2:70343615:A:G	3.91902e-06	-1.13299e-10	-1.00241	1.40905e-05	-1.13299e-10	-0.820611
70343686	chr2:70343686:C:T	1.00682e-05	-1.13299e-10	-0.0588673	2.81807e-05	-1.13299e-10	-0.127475
70343756	chr2:70343756:C:G	6.09712e-06	0.506345	-1.06678	1.75482e-05	0.544816	-1.14598
70343794	chr2:70343794:C:G	8.4461e-06	-1.13299e-10	-0.234545	2.81142e-05	-1.13299e-10	-0.129838
70343914	chr2:70343914:T:C	6.71559e-06	-1.13299e-10	-0.463818	1.70745e-05	-1.13299e-10	-0.628525
70343971	chr2:70343971:A:G	5.67929e-06	0.426494	-1.05792	1.63065e-05	0.46362	-1.13817
70344224	chr2:70344224:C:T	2.97732e-06	-1.13299e-10	-1.27723	8.60826e-06	-1.13299e-10	-1.31339
70344807	chr2:70344807:A:T	8.28381e-06	0.596723	-0.85067	3.11539e-05	0.622429	-0.649601
70344930	chr2:70344930:A:G	4.38111e-06	-1.13299e-10	-0.890949	1.29684e-05	-1.13299e-10	-0.903598
70344976	chr2:70344976:T:C	4.04348e-06	0.365955	-1.3371	1.20547e-05	0.394575	-1.37123
70345534	chr2:70345534:G:A	3.28995e-06	-1.13299e-10	-1.17738	9.48983e-06	-1.13299e-10	-1.21589
70345550	chr2:70345550:G:A	3.92669e-06	0.354492	-1.35495	1.18756e-05	0.385662	-1.37729
70345769	chr2:70345769:C:A	2.97219e-06	-1.13299e-10	-1.27895	8.59002e-06	-1.13299e-10	-1.31551
70345777	chr2:70345777:G:T	3.00674e-06	-1.13299e-10	-1.26739	8.6699e-06	-1.13299e-10	-1.30626
70345864	chr2:70345864:T:C	1.00027e-05	-1.13299e-10	-0.0653969	3.36123e-05	-1.13299e-10	0.0487799
70346444	chr2:70346444:C:T	3.01991e-06	-1.13299e-10	-1.26302	8.70079e-06	-1.13299e-10	-1.3027
70346621	chr2:70346621:C:A	7.55109e-06	-1.13299e-10	-0.346559	2.49835e-05	-1.13299e-10	-0.247897
70347006	chr2:70347006:G:C	6.38124e-07	-1.49896	-1.31852	2.11678e-06	-1.36669	-1.34953
70347105	chr2:70347105:C:A	5.86601e-07	-1.52324	-1.37842	1.78661e-06	-1.52383	-1.36196
70347170	chr2:70347170:T:C	3.26095e-06	-1.13299e-10	-1.18623	9.49487e-06	-1.13299e-10	-1.21536
70347186	chr2:70347186:G:T	1.21309e-05	-1.43148	1.55899	6.80709e-05	-1.37952	2.13396
70347392	chr2:70347392:G:A	3.01231e-06	-1.13299e-10	-1.26554	8.77769e-06	-1.13299e-10	-1.2939
70347675	chr2:70347675:T:A	2.70019e-06	-1.37493	-3.69445e-10	7.50229e-06	-1.4509	-3.69445e-10
70347698	chr2:70347698:C:T	2.69939e-06	-1.13299e-10	-1.37522	8.08611e-06	-1.13299e-10	-1.37596
70347761	chr2:70347761:A:G	3.47059e-05	0.561243	0.617415	0.000173274	0.725172	0.963588
70347865	chr2:70347865:C:T	5.7937e-07	-1.57331	-1.34075	1.76743e-06	-1.57483	-1.32176
70347893	chr2:70347893:G:T	2.93077e-06	-1.13299e-10	-1.29298	8.91449e-06	-1.13299e-10	-1.27843
70348072	chr2:70348072:A:C	5.98945e-06	-1.54014	0.961892	2.30385e-05	-1.49767	1.16872
70348180	chr2:70348180:A:G	3.12594e-06	-1.13299e-10	-1.22852	8.94462e-06	-1.13299e-10	-1.27506
70348220	chr2:70348220:A:G	3.27762e-06	0.177248	-1.35838	1.03149e-05	0.230148	-1.36267
70348617	chr2:70348617:T:C	5.71937e-06	0.370493	-0.994885	2.11421e-05	0.402416	-0.817261
70348657	chr2:70348657:T:C	2.7924e-06	-1.13299e-10	-1.34135	8.83837e-06	-1.13299e-10	-1.28701
70348848	chr2:70348848:C:A	3.1195e-06	-1.13299e-10	-1.23058	9.13881e-06	-1.13299e-10	-1.25358
70349123	chr2:70349123:A:G	3.38694e-06	-1.13299e-10	-1.14832	9.74553e-06	-1.13299e-10	-1.1893
70349699	chr2:70349699:A:G	3.50364e-06	-1.13299e-10	-1.11445	9.91986e-06	-1.13299e-10	-1.17157
70349865	chr2:70349865:A:G	3.68408e-06	-1.49828	0.434049	1.47352e-05	-1.4447	0.668832
70350283	chr2:70350283:C:T	8.8574e-06	0.536259	-0.723256	3.37899e-05	0.574723	-0.520674
70350365	chr2:70350365:T:G	3.71423e-06	-1.13299e-10	-1.05608	1.1504e-05	-1.13299e-10	-1.02342
70350456	chr2:70350456:T:C	2.85829e-06	-1.13299e-10	-1.31803	8.37668e-06	-1.13299e-10	-1.34066
70350917	chr2:70350917:C:T	3.82512e-06	-1.13299e-10	-1.02666	1.11461e-05	-1.13299e-10	-1.05502
70351111	chr2:70351111:T:G	2.69812e-06	-1.13299e-10	-1.37569	8.08305e-06	-1.13299e-10	-1.37634
70351418	chr2:70351418:A:C	3.08332e-06	-1.13299e-10	-1.24224	8.84353e-06	-1.13299e-10	-1.28643
70351690	chr2:70351690:T:G	3.46909e-06	-1.13299e-10	-1.12436	9.9602e-06	-1.13299e-10	-1.16752
70351829	chr2:70351829:T:C	2.87557e-06	-1.13299e-10	-1.312	8.59171e-06	-1.13299e-10	-1.31531
70351969	chr2:70351969:A:G	3.40877e-06	-1.13299e-10	-1.1419	1.05101e-05	-1.13299e-10	-1.11377
70352037	chr2:70352037:C:T	2.76783e-06	-1.13299e-10	-1.35019	8.17905e-06	-1.13299e-10	-1.36454
70352201	chr2:70352201:T:C	2.93225e-05	-1.13299e-10	1.0101	8.67173e-05	-1.13299e-10	0.996541
70352234	chr2:70352234:A:G	3.85986e-06	-1.13299e-10	-1.01762	1.12522e-05	-1.13299e-10	-1.04555
70352309	chr2:70352309:A:G	2.15486e-06	-0.279312	-1.32121	6.79762e-06	-0.224305	-1.32523
70352508	chr2:70352508:G:C	2.4609e-06	-1.53035	0.0626298	8.22333e-06	-1.56887	0.209735
70352790	chr2:70352790:C:T	6.70557e-07	-1.48197	-1.28593	1.9392e-06	-1.45822	-1.34561
70352863	chr2:70352863:G:T	2.72214e-06	-1.13299e-10	-1.36683	8.17101e-06	-1.13299e-10	-1.36552
70353029	chr2:70353029:A:G	8.2438e-07	-1.29083	-1.27054	2.57586e-06	-1.2069	-1.31303
70353623	chr2:70353623:C:T	5.04294e-06	-0.750261	-3.69445e-10	1.28597e-05	-0.912017	-3.69445e-10
70353785	chr2:70353785:C:T	7.67329e-07	-1.5739	-1.05919	2.1935e-06	-1.5755	-1.10511
70353812	chr2:70353812:T:C	1.9693e-05	-1.13299e-10	0.612014	5.31428e-05	-1.13299e-10	0.506869
70354182	chr2:70354182:C:T	7.68559e-07	-1.57543	-1.05606	2.20632e-06	-1.5719	-1.10288
70354204	chr2:70354204:C:G	7.18897e-06	-1.13299e-10	-0.395702	2.82468e-05	-1.13299e-10	-0.125132
70354326	chr2:70354326:T:C	3.52692e-06	-1.13299e-10	-1.10783	1.08673e-05	-1.13299e-10	-1.08036
70354636	chr2:70354636:T:C	3.57535e-06	-1.13299e-10	-1.09419	1.10239e-05	-1.13299e-10	-1.06605
70354704	chr2:70354704:CAG:C	1.34674e-06	-0.699844	-1.37072	3.62681e-06	-0.871183	-1.30658
70354837	chr2:70354837:C:T	1.38585e-06	-0.670458	-1.37147	3.71525e-06	-0.844765	-1.3089
70355290	chr2:70355290:T:C	1.38794e-06	-0.671167	-1.36926	3.73531e-06	-0.84558	-1.3027
70356045	chr2:70356045:C:T	3.56349e-06	-1.13299e-10	-1.09751	1.04748e-05	-1.13299e-10	-1.11714
70356121	chr2:70356121:T:C	2.24423e-06	-1.55989	-3.69445e-10	7.06448e-06	-1.51103	-3.69445e-10
70356825	chr2:70356825:C:T	1.13292e-06	-0.87961	-1.36384	3.15676e-06	-1.02823	-1.28833
70357036	chr2:70357036:T:C	3.59685e-06	-1.13299e-10	-1.08819	1.05681e-05	-1.13299e-10	-1.10827
70357504	chr2:70357504:C:T	1.75154e-06	-0.533074	-1.27468	5.05416e-06	-0.712797	-1.1331
70357901	chr2:70357901:G:C	1.44536e-06	-1.09111	-0.908782	5.3132e-06	-1.13731	-0.658613
70357937	chr2:70357937:C:T	7.48077e-06	-1.13299e-10	-0.355914	1.89189e-05	-1.13299e-10	-0.525954
70358219	chr2:70358219:G:A	7.58922e-06	-1.13299e-10	-0.341521	2.99471e-05	-1.13299e-10	-0.066679
70358280	chr2:70358280:T:C	2.69126e-06	-1.13299e-10	-1.37824	8.0667e-06	-1.13299e-10	-1.37837
70359174	chr2:70359174:T:G	1.33953e-06	-1.13393	-0.942003	3.29463e-06	-1.23301	-1.04081
70359564	chr2:70359564:T:C	8.55613e-07	-1.29134	-1.23284	2.26125e-06	-1.36989	-1.2803
70359807	chr2:70359807:C:T	3.06736e-06	-1.13299e-10	-1.24743	9.42546e-06	-1.13299e-10	-1.2227
70360042	chr2:70360042:C:G	2.69316e-06	-1.13299e-10	-1.37753	8.09305e-06	-1.13299e-10	-1.37511
70360372	chr2:70360372:G:A	1.12497e-06	-0.882675	-1.36782	3.11479e-06	-1.03129	-1.29866
70360652	chr2:70360652:C:T	2.70342e-06	-1.13299e-10	-1.37373	8.1157e-06	-1.13299e-10	-1.37231
70361028	chr2:70361028:T:C	2.69547e-06	-1.13299e-10	-1.37668	8.13609e-06	-1.13299e-10	-1.3698
70361454	chr2:70361454:C:T	7.78443e-06	-1.13299e-10	-0.316125	3.0819e-05	-1.13299e-10	-0.0379821
70361504	chr2:70361504:G:C	6.10386e-06	-1.13299e-10	-0.559328	1.93974e-05	-1.13299e-10	-0.500976
70361564	chr2:70361564:G:T	2.70266e-06	-1.13299e-10	-1.37401	8.1131e-06	-1.13299e-10	-1.37263
70362076	chr2:70362076:G:A	8.13769e-07	-1.57156	-1.00277	2.71071e-06	-1.56942	-0.899484
70362226	chr2:70362226:G:A	1.45431e-06	-1.28428	-0.709435	3.51869e-06	-1.36526	-0.84277
70362266	chr2:70362266:C:T	3.06236e-06	-1.13299e-10	-1.24906	9.40856e-06	-1.13299e-10	-1.22449
70362300	chr2:70362300:A:T	6.17327e-06	-1.13299e-10	-0.548022	1.84158e-05	-1.13299e-10	-0.552905
70362997	chr2:70362997:C:A	1.38523e-06	-1.10131	-0.941068	3.39329e-06	-1.20364	-1.04067
70363358	chr2:70363358:G:A	2.93696e-06	-1.13299e-10	-1.29088	8.52465e-06	-1.13299e-10	-1.32315
70363553	chr2:70363553:G:A	3.73682e-06	-1.13299e-10	-1.05002	1.09642e-05	-1.13299e-10	-1.07148
70364162	chr2:70364162:C:T	3.20502e-06	-1.13299e-10	-1.20353	9.33266e-06	-1.13299e-10	-1.23259
70364317	chr2:70364317:G:T	7.50269e-07	-1.48609	-1.16948	2.60243e-06	-1.48821	-1.02145
70364376	chr2:70364376:T:C	1.76976e-06	-0.495975	-1.30143	5.01741e-06	-0.67784	-1.17536
70364675	chr2:70364675:C:T	5.60835e-07	-1.57556	-1.37102	1.6738e-06	-1.57265	-1.37837
70365444	chr2:70365444:A:G	1.39301e-06	-1.07101	-0.96578	4.76726e-06	-1.17307	-0.731271
70365603	chr2:70365603:G:C	2.71023e-06	-1.13299e-10	-1.37122	8.14489e-06	-1.13299e-10	-1.36872
70365975	chr2:70365975:G:A	2.73496e-06	-1.13299e-10	-1.36213	8.22485e-06	-1.13299e-10	-1.35895
70366626	chr2:70366626:G:A	2.77752e-06	-1.13299e-10	-1.34669	8.38594e-06	-1.13299e-10	-1.33956
70366706	chr2:70366706:G:T	1.20687e-06	-1.24909	-0.931131	4.32207e-06	-1.28398	-0.7184
70367127	chr2:70367127:T:C	9.13023e-07	-1.27018	-1.18906	2.92405e-06	-1.30331	-1.08984
70367333	chr2:70367333:C:T	3.9712e-06	-1.13299e-10	-0.989181	1.24127e-05	-1.13299e-10	-0.947391
70367431	chr2:70367431:C:A	1.69879e-06	-0.708639	-1.1297	5.43035e-06	-0.761533	-1.01258
70367609	chr2:70367609:C:T	4.14054e-06	-1.13299e-10	-0.947423	1.28266e-05	-1.13299e-10	-0.914594
70367648	chr2:70367648:C:G	2.22207e-06	-1.56981	-3.69445e-10	6.62424e-06	-1.57538	-3.69445e-10
70368137	chr2:70368137:C:T	3.41507e-06	-1.13299e-10	-1.14005	9.86388e-06	-1.13299e-10	-1.17723
70368266	chr2:70368266:G:C	7.40682e-07	-1.52174	-1.1467	2.09315e-06	-1.5483	-1.17914
70368446	chr2:70368446:C:T	9.76479e-06	-0.0894668	-3.69445e-10	3.81668e-05	0.175854	-3.69445e-10
70368477	chr2:70368477:T:C	3.39357e-06	-1.13299e-10	-1.14637	9.98883e-06	-1.13299e-10	-1.16464
70368560	chr2:70368560:G:C	3.00213e-06	-1.26893	-3.69445e-10	8.30739e-06	-1.34897	-3.69445e-10
70368611	chr2:70368611:G:A	8.92045e-07	-1.27878	-1.20371	2.84705e-06	-1.312	-1.10783
70368669	chr2:70368669:C:T	7.14837e-07	-1.50983	-1.19412	2.45655e-06	-1.51043	-1.05693
70368777	chr2:70368777:T:C	8.4294e-07	-1.55143	-0.987682	2.86023e-06	-1.55196	-0.86325
70369057	chr2:70369057:A:G	1.66961e-05	-1.13299e-10	0.446923	5.66811e-05	-1.13299e-10	0.571328
70369083	chr2:70369083:A:G	6.74504e-07	-1.5235	-1.23853	2.26124e-06	-1.52373	-1.12647
70369562	chr2:70369562:A:G	2.72852e-06	-1.13299e-10	-1.36449	8.1438e-06	-1.13299e-10	-1.36886
70369578	chr2:70369578:C:A	2.69136e-06	-1.13299e-10	-1.3782	8.07097e-06	-1.13299e-10	-1.37784
70369861	chr2:70369861:C:T	3.6139e-06	-1.13299e-10	-1.08346	1.05662e-05	-1.13299e-10	-1.10845
70369947	chr2:70369947:C:A	3.07987e-06	-1.13299e-10	-1.24336	8.94496e-06	-1.13299e-10	-1.27502
70370185	chr2:70370185:AAC:A	7.66231e-06	-1.13299e-10	-0.331936	2.03342e-05	-1.13299e-10	-0.453809
70370253	chr2:70370253:G:C	6.54198e-07	-1.55188	-1.24072	2.1843e-06	-1.54864	-1.13618
70370264	chr2:70370264:T:C	9.37301e-07	-1.27416	-1.15884	2.86718e-06	-1.35143	-1.06136
70370304	chr2:70370304:TAACTAATGAGGAAAGGAGTAAGATAC:T	1.47062e-06	-0.625697	-1.35687	4.0414e-06	-0.792337	-1.27718
70370676	chr2:70370676:C:T	7.83891e-07	-1.23331	-1.37843	2.17885e-06	-1.32084	-1.36648
70371078	chr2:70371078:C:T	2.69541e-06	-1.13299e-10	-1.3767	8.0871e-06	-1.13299e-10	-1.37584
70371256	chr2:70371256:T:C	6.50374e-07	-1.56635	-1.23211	1.88599e-06	-1.57382	-1.25784
70371706	chr2:70371706:C:T	6.98675e-06	-1.13299e-10	-0.424235	2.60726e-05	-1.13299e-10	-0.205228
70372024	chr2:70372024:T:C	2.20936e-06	-1.57555	-3.69445e-10	6.68573e-06	-1.56614	-3.69445e-10
70372033	chr2:70372033:C:G	2.73314e-06	-1.13299e-10	-1.3628	8.1563e-06	-1.13299e-10	-1.36732
70372673	chr2:70372673:C:T	7.00219e-07	-1.49162	-1.23299	2.36747e-06	-1.49341	-1.11089
70372852	chr2:70372852:A:C	7.5659e-07	-1.27034	-1.37684	2.11512e-06	-1.34289	-1.37411
70373095	chr2:70373095:AT:A	7.30243e-07	-1.49146	-1.19117	2.50424e-06	-1.49311	-1.05502
70373182	chr2:70373182:A:G	3.93494e-06	-1.13299e-10	-0.998354	1.22898e-05	-1.13299e-10	-0.957344
70373730	chr2:70373730:G:A	8.84305e-07	-1.29133	-1.19988	2.32145e-06	-1.37199	-1.25193
70374021	chr2:70374021:C:T	3.42723e-06	-1.13299e-10	-1.1365	1.06014e-05	-1.13299e-10	-1.10513
70374349	chr2:70374349:T:C	6.30427e-07	-1.57395	-1.25566	1.82362e-06	-1.57403	-1.29126
70374466	chr2:70374466:C:T	2.14415e-06	-1.40659	-0.198912	6.05612e-06	-1.45576	-0.209284
70374491	chr2:70374491:C:T	8.10422e-07	-1.55089	-1.02756	2.72625e-06	-1.55186	-0.911322
70375172	chr2:70375172:TGA:T	2.21393e-06	-1.57348	-3.69445e-10	6.62374e-06	-1.57545	-3.69445e-10
70375353	chr2:70375353:C:G	7.9235e-07	-1.56028	-1.04072	2.66876e-06	-1.56101	-0.92349
70375713	chr2:70375713:C:A	6.50051e-07	-1.5232	-1.27575	2.14758e-06	-1.52459	-1.17718
70376005	chr2:70376005:G:A	3.4187e-06	-1.13299e-10	-1.13899	1.0059e-05	-1.13299e-10	-1.15765
70376099	chr2:70376099:A:G	3.39438e-06	-1.13299e-10	-1.14613	9.99056e-06	-1.13299e-10	-1.16447
70376417	chr2:70376417:G:A	3.48429e-06	-1.13299e-10	-1.11998	1.0245e-05	-1.13299e-10	-1.13932
70376497	chr2:70376497:G:A	3.50736e-06	-1.13299e-10	-1.11339	1.01028e-05	-1.13299e-10	-1.1533
70376602	chr2:70376602:T:C	9.75478e-07	-1.2903	-1.10278	2.98958e-06	-1.36507	-1.00591
70376965	chr2:70376965:A:C	1.03234e-06	-1.27819	-1.05823	3.20452e-06	-1.35541	-0.946135
70377253	chr2:70377253:G:A	9.77073e-07	-1.30213	-1.08931	3.00859e-06	-1.37534	-0.989296
70377740	chr2:70377740:A:G	9.39835e-07	-1.32845	-1.10185	3.0252e-06	-1.35714	-1.00199
70378383	chr2:70378383:A:G	7.03087e-07	-1.35751	-1.36302	1.88981e-06	-1.4518	-1.37784
70378412	chr2:70378412:G:T	7.33104e-06	-1.13299e-10	-0.376132	2.33049e-05	-1.13299e-10	-0.317451
70378434	chr2:70378434:T:G	1.26071e-06	-0.969367	-1.16721	3.60761e-06	-0.993817	-1.18925
70378622	chr2:70378622:G:A	1.04497e-06	-1.23887	-1.08539	3.21385e-06	-1.32055	-0.97809
70379279	chr2:70379279:C:T	1.42789e-06	-0.896537	-1.11552	4.59933e-06	-0.944608	-0.995593
70379489	chr2:70379489:T:C	2.25286e-06	-1.20686	-0.349192	6.98242e-06	-1.29958	-0.223133
70379600	chr2:70379600:T:G	7.20279e-06	-1.13299e-10	-0.393781	2.04254e-05	-1.13299e-10	-0.449335
70379669	chr2:70379669:C:T	5.25724e-06	-1.13299e-10	-0.708643	1.6651e-05	-1.13299e-10	-0.653643
70379742	chr2:70379742:T:A	6.33386e-07	-1.50417	-1.32075	1.85506e-06	-1.53292	-1.31528
70379900	chr2:70379900:C:T	3.54422e-06	-1.13299e-10	-1.10293	1.09805e-05	-1.13299e-10	-1.06999
70379916	chr2:70379916:C:T	7.10694e-06	-1.13299e-10	-0.407178	2.01677e-05	-1.13299e-10	-0.462033
70380506	chr2:70380506:A:T	2.25864e-06	-1.55349	-3.69445e-10	7.18945e-06	-1.4935	-3.69445e-10
70380558	chr2:70380558:A:G	1.11794e-06	-1.19625	-1.06052	3.23066e-06	-1.2876	-1.00583
70380769	chr2:70380769:G:A	5.87618e-07	-1.57513	-1.3248	1.73114e-06	-1.57484	-1.34249
70381429	chr2:70381429:C:T	2.88199e-06	-1.13299e-10	-1.30977	8.55393e-06	-1.13299e-10	-1.31972
70381436	chr2:70381436:C:T	2.69771e-06	-1.13299e-10	-1.37585	8.15906e-06	-1.13299e-10	-1.36698
70382017	chr2:70382017:G:A	6.7629e-06	-1.13299e-10	-0.456799	1.9219e-05	-1.13299e-10	-0.510214
70382418	chr2:70382418:A:G	2.21115e-06	-1.57474	-3.69445e-10	6.70635e-06	-1.56306	-3.69445e-10
70382624	chr2:70382624:T:A	2.21118e-06	-1.57472	-3.69445e-10	6.70597e-06	-1.56311	-3.69445e-10
70382832	chr2:70382832:T:C	7.14884e-06	-1.13299e-10	-0.401299	1.81783e-05	-1.13299e-10	-0.565885
70383307	chr2:70383307:A:G	2.20959e-06	-1.57545	-3.69445e-10	6.73546e-06	-1.55873	-3.69445e-10
70383499	chr2:70383499:G:A	9.75167e-07	-1.13651	-1.25689	2.54892e-06	-1.2303	-1.30014
70383562	chr2:70383562:T:G	2.76597e-06	-1.13299e-10	-1.35086	8.17572e-06	-1.13299e-10	-1.36494
70383652	chr2:70383652:G:A	6.26065e-06	-1.13299e-10	-0.533967	1.7877e-05	-1.13299e-10	-0.582598
70384267	chr2:70384267:A:G	6.46318e-07	-1.50157	-1.30314	1.89806e-06	-1.53036	-1.29492
70385075	chr2:70385075:T:C	2.69088e-06	-1.13299e-10	-1.37838	8.06625e-06	-1.13299e-10	-1.37842
70385146	chr2:70385146:C:T	2.70165e-06	-1.13299e-10	-1.37439	8.08179e-06	-1.13299e-10	-1.3765
70385292	chr2:70385292:C:T	2.64537e-06	-1.39544	-3.69445e-10	7.9458e-06	-1.39347	-3.69445e-10
70385767	chr2:70385767:C:T	5.68571e-07	-1.57371	-1.35917	1.69723e-06	-1.56776	-1.36936
70386086	chr2:70386086:A:G	2.87722e-06	-1.13299e-10	-1.31142	8.45663e-06	-1.13299e-10	-1.33116
70386462	chr2:70386462:G:T	3.06128e-06	-1.24942	-3.69445e-10	1.05642e-05	-1.10864	-3.69445e-10
70386488	chr2:70386488:C:T	6.13984e-07	-1.57109	-1.28494	1.69034e-06	-1.57556	-1.36562
70386816	chr2:70386816:G:A	2.82315e-06	-1.3304	-3.69445e-10	7.81396e-06	-1.4102	-3.69445e-10
70386938	chr2:70386938:C:T	1.18231e-06	-1.06161	-1.13917	3.00762e-06	-1.16415	-1.20081
70387207	chr2:70387207:A:G	2.69448e-06	-1.13299e-10	-1.37704	8.113e-06	-1.13299e-10	-1.37265
70387497	chr2:70387497:G:C	1.17399e-06	-1.03622	-1.17162	2.99038e-06	-1.14207	-1.22864
70387601	chr2:70387601:C:T	2.78081e-06	-1.13299e-10	-1.34551	8.28856e-06	-1.13299e-10	-1.35124
70387962	chr2:70387962:T:G	2.73247e-06	-1.13299e-10	-1.36304	8.28703e-06	-1.13299e-10	-1.35142
70388052	chr2:70388052:C:T	1.23661e-06	-1.0097	-1.14617	3.13009e-06	-1.1181	-1.20695
70388333	chr2:70388333:C:T	2.69311e-06	-1.13299e-10	-1.37755	8.0703e-06	-1.13299e-10	-1.37792
70388402	chr2:70388402:G:A	3.09167e-06	-1.23954	-3.69445e-10	1.06299e-05	-1.10244	-3.69445e-10
70388679	chr2:70388679:C:A	8.44131e-07	-1.53073	-1.00697	2.80476e-06	-1.51271	-0.922083
70388782	chr2:70388782:C:T	2.70268e-06	-1.13299e-10	-1.37401	8.07807e-06	-1.13299e-10	-1.37696
70388998	chr2:70388998:G:A	1.67077e-06	-1.16892	-0.686047	5.48397e-06	-1.24304	-0.521247
70389011	chr2:70389011:G:A	5.56839e-07	-1.57549	-1.37824	1.67718e-06	-1.5709	-1.3781
70389753	chr2:70389753:G:A	3.22854e-06	-1.19622	-3.69445e-10	1.01685e-05	-1.14682	-3.69445e-10
70390240	chr2:70390240:TGATAA:T	1.49825e-06	-1.02799	-0.935966	3.61006e-06	-1.20176	-0.980628
70390346	chr2:70390346:G:C	3.36828e-06	-1.13299e-10	-1.15385	9.76292e-06	-1.13299e-10	-1.18752
70391134	chr2:70391134:C:T	1.6225e-06	-0.507065	-1.37722	4.01173e-06	-0.703024	-1.37387
70391400	chr2:70391400:A:G	3.29077e-06	-1.13299e-10	-1.17713	1.03927e-05	-1.13299e-10	-1.12501
70391444	chr2:70391444:G:C	1.18095e-05	-1.13299e-10	0.100651	4.55206e-05	-1.13299e-10	0.352052
70391771	chr2:70391771:T:G	1.33748e-06	-0.699265	-1.3782	3.31772e-06	-0.895796	-1.37104
70392244	chr2:70392244:A:T	2.72931e-06	-1.13299e-10	-1.3642	8.1207e-06	-1.13299e-10	-1.3717
70392450	chr2:70392450:T:C	2.77993e-06	-1.13299e-10	-1.34583	8.23398e-06	-1.13299e-10	-1.35784
70392715	chr2:70392715:C:T	6.45861e-07	-1.47248	-1.33294	1.86244e-06	-1.50544	-1.33878
70392975	chr2:70392975:T:C	2.70096e-06	-1.13299e-10	-1.37464	8.07047e-06	-1.13299e-10	-1.3779
70393177	chr2:70393177:A:G	9.09628e-06	0.0598475	-0.220232	2.2046e-05	-0.118123	-0.254859
70394047	chr2:70394047:C:T	1.6837e-06	-0.499971	-1.34728	3.87516e-06	-0.741015	-1.37051
70394572	chr2:70394572:G:A	2.69661e-06	-1.13299e-10	-1.37625	8.06665e-06	-1.13299e-10	-1.37837
70394586	chr2:70394586:T:G	3.15197e-06	-1.13299e-10	-1.22022	9.31772e-06	-1.13299e-10	-1.23419
70394785	chr2:70394785:C:T	2.98854e-06	-1.13299e-10	-1.27346	8.9936e-06	-1.13299e-10	-1.2696
70395046	chr2:70395046:T:C	1.69407e-06	-0.503241	-1.33788	3.87236e-06	-0.746816	-1.36543
70395263	chr2:70395263:T:C	3.04326e-06	-1.13299e-10	-1.25532	8.86228e-06	-1.13299e-10	-1.28431
70395327	chr2:70395327:C:A	2.94395e-06	-1.13299e-10	-1.2885	9.05336e-06	-1.13299e-10	-1.26298
70395370	chr2:70395370:T:C	3.43936e-06	-1.13299e-10	-1.13297	1.02523e-05	-1.13299e-10	-1.13861
70395699	chr2:70395699:G:T	1.69034e-06	-0.490794	-1.35252	3.90399e-06	-0.73075	-1.37336
70395719	chr2:70395719:C:T	2.99712e-06	-1.13299e-10	-1.2706	9.02003e-06	-1.13299e-10	-1.26667
70396049	chr2:70396049:A:G	4.4089e-06	-1.13299e-10	-0.884625	1.3873e-05	-1.13299e-10	-0.836169
70396243	chr2:70396243:T:A	6.78673e-06	-1.13299e-10	-0.45328	2.22076e-05	-1.13299e-10	-0.365678
70396330	chr2:70396330:C:T	2.89128e-06	-1.13299e-10	-1.30655	8.56115e-06	-1.13299e-10	-1.31888
70397192	chr2:70397192:A:G	2.99712e-06	-1.13299e-10	-1.2706	9.02003e-06	-1.13299e-10	-1.26667
70397300	chr2:70397300:A:G	2.81554e-06	-1.13299e-10	-1.3331	8.29218e-06	-1.13299e-10	-1.3508
70397534	chr2:70397534:T:C	5.212e-06	-0.717286	-3.69445e-10	1.69582e-05	-0.635359	-3.69445e-10
70397585	chr2:70397585:T:C	6.04829e-06	-1.13299e-10	-0.568475	1.78951e-05	-1.13299e-10	-0.581587
70397666	chr2:70397666:G:C	6.52752e-06	-1.56899	1.07677	2.22512e-05	-1.57428	1.21056
70398065	chr2:70398065:T:C	1.60473e-05	-0.748843	1.15613	5.37134e-05	-0.818642	1.33619
70398196	chr2:70398196:T:C	6.71543e-07	-1.40333	-1.3631	1.91797e-06	-1.44887	-1.36597
70398301	chr2:70398301:C:T	1.60084e-05	-0.676322	1.08119	5.32712e-05	-0.748627	1.25791
70398486	chr2:70398486:A:G	6.507e-07	-1.4206	-1.37736	1.86876e-06	-1.46455	-1.37629
70398505	chr2:70398505:T:C	1.73571e-06	-0.499143	-1.31769	3.93294e-06	-0.743668	-1.35306
70398533	chr2:70398533:G:T	2.42051e-06	-0.164949	-1.31932	5.40635e-06	-0.424031	-1.35451
70398659	chr2:70398659:C:T	2.99712e-06	-1.13299e-10	-1.2706	9.02003e-06	-1.13299e-10	-1.26667
70399184	chr2:70399184:A:G	1.64466e-06	-0.514988	-1.35573	3.81254e-06	-0.753166	-1.37465
70399696	chr2:70399696:T:C	4.15285e-06	-0.952641	0.00818602	1.36509e-05	-1.00773	0.155417
70399869	chr2:70399869:C:T	1.67128e-05	-1.13299e-10	0.447923	5.67617e-05	-1.13299e-10	0.572749
70400007	chr2:70400007:A:G	6.39606e-06	-1.13299e-10	-0.512567	1.9048e-05	-1.13299e-10	-0.519151
70400229	chr2:70400229:G:A	1.8442e-06	-0.39984	-1.35637	4.22166e-06	-0.650886	-1.375
70400240	chr2:70400240:G:T	2.58144e-06	-0.0743493	-1.34555	5.81149e-06	-0.33597	-1.37031
70400529	chr2:70400529:G:A	6.22341e-06	-1.57084	1.03091	2.12153e-05	-1.575	1.16361
70401263	chr2:70401263:T:C	3.86229e-06	-1.20111	0.184125	1.2688e-05	-1.24111	0.315655
70401523	chr2:70401523:G:A	3.67467e-06	-0.674203	-0.392584	1.19406e-05	-0.803359	-0.182813
70401589	chr2:70401589:T:C	3.14399e-06	-1.13299e-10	-1.22276	9.16474e-06	-1.13299e-10	-1.25075
70401909	chr2:70401909:C:T	4.76824e-06	-1.13299e-10	-0.806273	1.50494e-05	-1.13299e-10	-0.754778
70402015	chr2:70402015:T:C	2.99712e-06	-1.13299e-10	-1.2706	9.02003e-06	-1.13299e-10	-1.26667
70402803	chr2:70402803:A:G	2.89517e-06	-1.13299e-10	-1.30521	8.51723e-06	-1.13299e-10	-1.32402
70402901	chr2:70402901:T:C	2.73179e-06	-1.13299e-10	-1.36329	8.12584e-06	-1.13299e-10	-1.37106
70402907	chr2:70402907:G:C	1.74624e-05	-1.13299e-10	0.491803	5.94715e-05	-1.13299e-10	0.619384
70403312	chr2:70403312:T:G	2.59801e-06	-1.4135	-3.69445e-10	7.66638e-06	-1.42927	-3.69445e-10
70403951	chr2:70403951:T:C	7.21402e-07	-1.36304	-1.33176	2.1816e-06	-1.40778	-1.27828
70404106	chr2:70404106:T:C	3.83e-06	-1.1628	0.137409	1.25263e-05	-1.20437	0.266083
70404258	chr2:70404258:G:C	3.11973e-06	-1.13299e-10	-1.2305	9.10067e-06	-1.13299e-10	-1.25776
70405160	chr2:70405160:T:C	3.63559e-06	-1.13299e-10	-1.07748	1.00921e-05	-1.13299e-10	-1.15436
70405627	chr2:70405627:T:C	2.49104e-06	-0.121202	-1.33435	5.57055e-06	-0.384581	-1.36404
70405775	chr2:70405775:T:C	1.28146e-06	-0.948681	-1.17157	3.71761e-06	-0.958935	-1.1941
70405851	chr2:70405851:A:ATAGAATG	6.21671e-06	-1.13299e-10	-0.541009	1.852e-05	-1.13299e-10	-0.54726
70405852	chr2:70405852:C:CTGGATT	6.39398e-06	-1.13299e-10	-0.512893	1.90481e-05	-1.13299e-10	-0.519145
70406400	chr2:70406400:G:A	2.30295e-06	-0.198377	-1.33568	5.22036e-06	-0.4483	-1.36525
70406421	chr2:70406421:G:A	3.00662e-06	-1.13299e-10	-1.26743	9.04948e-06	-1.13299e-10	-1.26341
70406824	chr2:70406824:C:T	4.76824e-06	-1.13299e-10	-0.806273	1.50494e-05	-1.13299e-10	-0.754778
70407029	chr2:70407029:A:AT	2.44852e-06	-0.13798	-1.33479	5.48648e-06	-0.399556	-1.36427
70407245	chr2:70407245:A:AG	6.24411e-06	-1.13299e-10	-0.536612	1.86039e-05	-1.13299e-10	-0.542741
70407465	chr2:70407465:A:G	1.72214e-05	0.742697	-0.264794	4.94159e-05	0.386017	0.0481422
70407768	chr2:70407768:G:A	3.08132e-06	-1.24179	-0.00110628	1.00335e-05	-1.2812	0.121019
70408263	chr2:70408263:A:G	6.98857e-07	-1.42972	-1.29684	2.34119e-06	-1.46945	-1.146
70408319	chr2:70408319:A:T	1.17908e-06	-0.976557	-1.22696	3.44672e-06	-0.98504	-1.24365
70408396	chr2:70408396:A:G	7.36371e-07	-1.36682	-1.30745	2.21973e-06	-1.40817	-1.26056
70408397	chr2:70408397:C:T	1.7228e-06	-1.56662	-0.257679	5.02505e-06	-1.57148	-0.280196
70408663	chr2:70408663:A:C	1.02303e-05	-1.13299e-10	-0.0428957	3.56449e-05	-1.13299e-10	0.107494
70408885	chr2:70408885:T:G	2.69076e-06	-1.13299e-10	-1.37843	8.08277e-06	-1.13299e-10	-1.37638
70408922	chr2:70408922:T:C	1.33812e-06	-1.50522	-0.571764	3.97862e-06	-1.51011	-0.575072
70409331	chr2:70409331:C:T	6.89368e-06	0.024673	-0.462318	1.66379e-05	-0.158483	-0.495945
70409445	chr2:70409445:A:C	6.80218e-06	0.0130829	-0.464089	1.64337e-05	-0.169765	-0.497013
70409881	chr2:70409881:C:T	6.6387e-07	-1.39958	-1.37834	1.90536e-06	-1.44302	-1.37842
70409957	chr2:70409957:G:C	1.69126e-06	-0.506536	-1.33624	4.29567e-06	-0.7036	-1.30491
70409999	chr2:70409999:C:T	1.61443e-06	-0.544579	-1.34469	4.10649e-06	-0.73736	-1.31618
70410198	chr2:70410198:T:C	4.02463e-06	0.336876	-1.31269	9.66277e-06	0.127378	-1.32521
70410335	chr2:70410335:A:G	2.87168e-06	-1.13299e-10	-1.31335	8.46116e-06	-1.13299e-10	-1.33063
70410379	chr2:70410379:T:C	2.82844e-06	-1.13299e-10	-1.32852	8.32186e-06	-1.13299e-10	-1.34723
70410438	chr2:70410438:A:C	1.14603e-05	-1.13299e-10	0.0706407	3.6013e-05	-1.13299e-10	0.117767
70410523	chr2:70410523:T:TA	3.9123e-06	0.308585	-1.31271	9.41006e-06	0.100916	-1.32525
70410644	chr2:70410644:C:A	6.60912e-07	-1.41095	-1.37143	1.89248e-06	-1.45519	-1.37303
70410742	chr2:70410742:G:A	3.62031e-06	-1.13299e-10	-1.08169	1.03477e-05	-1.13299e-10	-1.12935
70410743	chr2:70410743:G:T	2.33849e-06	-1.51874	-3.69445e-10	7.37966e-06	-1.46738	-3.69445e-10
70411217	chr2:70411217:G:A	4.82397e-06	-0.417292	-0.377361	1.22023e-05	-0.554173	-0.410314
70411462	chr2:70411462:G:A	2.71842e-06	-1.13299e-10	-1.3682	8.08625e-06	-1.13299e-10	-1.37595
70411822	chr2:70411822:T:G	2.8688e-06	-0.0814707	-1.23289	7.11167e-06	-0.246867	-1.25751
70411853	chr2:70411853:C:T	6.92406e-07	-1.36484	-1.37099	1.9752e-06	-1.41592	-1.36953
70411891	chr2:70411891:A:G	3.1008e-06	-1.13299e-10	-1.23659	9.05438e-06	-1.13299e-10	-1.26286
70412029	chr2:70412029:C:A	1.64192e-06	-0.495039	-1.37734	4.24837e-06	-0.651119	-1.36846
70412104	chr2:70412104:A:G	1.92413e-06	-0.336595	-1.37718	4.6532e-06	-0.561058	-1.3675
70412649	chr2:70412649:T:A	6.53794e-06	-0.490627	-3.69445e-10	1.68746e-05	-0.640305	-3.69445e-10
70412745	chr2:70412745:T:G	1.59878e-06	-0.540891	-1.35812	4.00982e-06	-0.701081	-1.37628
70412848	chr2:70412848:A:G	1.57541e-06	-0.55193	-1.3618	3.96506e-06	-0.711228	-1.37736
70412934	chr2:70412934:T:TC	1.03835e-06	-1.055	-1.27562	3.03691e-06	-1.06554	-1.28973
70413024	chr2:70413024:C:T	2.33462e-06	-0.151523	-1.36888	5.63288e-06	-0.359078	-1.37841
70413036	chr2:70413036:A:G	4.94751e-06	-0.394332	-0.375034	1.25331e-05	-0.531525	-0.406215
70413054	chr2:70413054:A:T	1.56774e-06	-0.554911	-1.36371	3.95183e-06	-0.714135	-1.3778
70413266	chr2:70413266:A:T	1.58147e-06	-0.547947	-1.36195	3.97937e-06	-0.707593	-1.3774
70413526	chr2:70413526:G:A	1.7076e-06	-0.474764	-1.3584	4.25917e-06	-0.640675	-1.37636
70413875	chr2:70413875:A:G	1.74067e-06	-0.445059	-1.36892	4.36572e-06	-0.613903	-1.37843
70413896	chr2:70413896:C:T	5.04138e-06	-0.362692	-0.387878	1.27301e-05	-0.502731	-0.419409
70414111	chr2:70414111:T:C	1.82642e-06	-0.394675	-1.37122	4.57292e-06	-0.567649	-1.37831
70414291	chr2:70414291:T:C	1.90244e-06	-0.475227	-1.24989	4.54087e-06	-0.640819	-1.31217
70414382	chr2:70414382:T:C	1.88752e-06	-0.482434	-1.25055	4.51019e-06	-0.647135	-1.31264
70414393	chr2:70414393:G:A	8.75175e-07	-1.38798	-1.11361	2.38831e-06	-1.43168	-1.16385
70414446	chr2:70414446:C:T	7.87959e-06	-1.13299e-10	-0.303974	2.63445e-05	-1.13299e-10	-0.194853
70414532	chr2:70414532:G:A	2.84523e-06	-1.13299e-10	-1.32261	8.99657e-06	-1.13299e-10	-1.26927
70414552	chr2:70414552:A:G	1.92944e-06	-0.503094	-1.20793	4.56877e-06	-0.665885	-1.28098
70414740	chr2:70414740:T:C	1.83174e-06	-0.509182	-1.2538	4.38988e-06	-0.67194	-1.31487
70414881	chr2:70414881:C:A	1.8771e-06	-0.541361	-1.19716	4.44701e-06	-0.701223	-1.27266
70414892	chr2:70414892:A:G	5.62698e-06	-0.355803	-0.284873	1.41905e-05	-0.496183	-0.31736
70415090	chr2:70415090:C:T	1.91939e-06	-0.520006	-1.19624	4.53841e-06	-0.681533	-1.272
70415092	chr2:70415092:A:G	2.27804e-06	-1.54494	-3.69445e-10	7.13584e-06	-1.50098	-3.69445e-10
70415256	chr2:70415256:G:A	1.7506e-06	-0.5566	-1.25169	4.21436e-06	-0.713728	-1.31389
70415643	chr2:70415643:A:T	3.82866e-06	-1.13299e-10	-1.02574	1.07288e-05	-1.13299e-10	-1.09318
70415652	chr2:70415652:G:A	1.8474e-06	-0.588805	-1.16566	4.36081e-06	-0.745169	-1.24829
70415675	chr2:70415675:G:A	5.31086e-06	0.328253	-1.02675	1.40149e-05	0.017494	-0.843482
70415845	chr2:70415845:C:T	4.99962e-06	-1.13299e-10	-0.758887	1.51416e-05	-1.13299e-10	-0.748663
70415999	chr2:70415999:C:G	1.93449e-06	-0.510172	-1.19823	4.57173e-06	-0.672691	-1.27353
70416147	chr2:70416147:A:C	1.19612e-06	-1.00374	-1.18543	3.48082e-06	-1.01385	-1.20499
70416219	chr2:70416219:C:T	2.76282e-06	-1.13299e-10	-1.352	8.19814e-06	-1.13299e-10	-1.36221
70416256	chr2:70416256:G:C	2.7032e-06	-1.13299e-10	-1.37381	8.07425e-06	-1.13299e-10	-1.37743
70416270	chr2:70416270:T:C	1.8476e-06	-0.556981	-1.19738	4.38167e-06	-0.715827	-1.27286
70416377	chr2:70416377:C:T	2.82567e-06	-1.13299e-10	-1.3295	8.9109e-06	-1.13299e-10	-1.27884
70416787	chr2:70416787:G:C	1.95049e-06	-0.51587	-1.1843	4.59599e-06	-0.678244	-1.26268
70416831	chr2:70416831:A:G	1.94019e-06	-0.519244	-1.18622	4.57467e-06	-0.681383	-1.2642
70416948	chr2:70416948:T:C	1.84087e-06	-0.554201	-1.20381	4.36972e-06	-0.713711	-1.2777
70417099	chr2:70417099:C:T	1.88979e-06	-0.555148	-1.17664	4.45909e-06	-0.714347	-1.25682
70417295	chr2:70417295:G:A	9.06657e-06	-1.13299e-10	-0.163656	2.43385e-05	-1.13299e-10	-0.274051
70417331	chr2:70417331:G:T	3.8304e-06	-1.13299e-10	-1.02528	1.20336e-05	-1.13299e-10	-0.978412
70417411	chr2:70417411:C:T	1.91214e-06	-0.518031	-1.202	4.52561e-06	-0.680025	-1.27633
70417573	chr2:70417573:C:G	1.78974e-06	-0.823357	-0.962824	5.53632e-06	-0.934097	-0.820686
70417620	chr2:70417620:T:C	3.8304e-06	-1.13299e-10	-1.02528	1.20336e-05	-1.13299e-10	-0.978412
70417940	chr2:70417940:C:T	4.79233e-06	-1.13299e-10	-0.801232	1.3346e-05	-1.13299e-10	-0.874897
70417993	chr2:70417993:T:C	1.89848e-06	-0.565223	-1.16197	4.50432e-06	-0.722491	-1.23858
70418308	chr2:70418308:C:T	3.8304e-06	-1.13299e-10	-1.02528	1.20336e-05	-1.13299e-10	-0.978412
70420028	chr2:70420028:T:C	3.75206e-06	-1.13299e-10	-1.04595	1.14902e-05	-1.13299e-10	-1.02462
70420116	chr2:70420116:G:A	3.01864e-06	-1.13299e-10	-1.26344	9.12018e-06	-1.13299e-10	-1.25562
70420283	chr2:70420283:T:C	4.50537e-06	-1.13299e-10	-0.862981	1.40802e-05	-1.13299e-10	-0.821341
70420389	chr2:70420389:G:T	9.11917e-06	-1.13299e-10	-0.157871	3.07577e-05	-1.13299e-10	-0.0399714
70420668	chr2:70420668:A:G	2.34218e-06	-0.529475	-0.987693	6.44318e-06	-0.74416	-0.85893
70420770	chr2:70420770:G:A	3.3023e-06	0.0144099	-1.18804	9.05664e-06	-0.209715	-1.0529
70420855	chr2:70420855:C:T	3.18241e-06	-0.0271772	-1.18343	8.76917e-06	-0.247347	-1.04752
70421094	chr2:70421094:GC:G	3.9941e-06	-1.13299e-10	-0.983431	1.08349e-05	-1.13299e-10	-1.08334
70421099	chr2:70421099:G:A	1.29829e-05	-1.13299e-10	0.195384	3.15557e-05	-1.13299e-10	-0.0143592
70421219	chr2:70421219:C:G	2.35797e-06	-1.22623	-0.284214	7.69047e-06	-1.27356	-0.152576
70421321	chr2:70421321:G:C	3.40387e-06	0.0495367	-1.19287	9.28658e-06	-0.178236	-1.05931
70421576	chr2:70421576:G:C	2.70297e-06	-1.13299e-10	-1.3739	8.07038e-06	-1.13299e-10	-1.37791
70421583	chr2:70421583:C:T	3.34277e-06	-1.13299e-10	-1.16145	9.62349e-06	-1.13299e-10	-1.20191
70422095	chr2:70422095:G:C	2.63121e-05	-1.13299e-10	0.901778	8.81954e-05	-1.13299e-10	1.01344
70422306	chr2:70422306:C:T	3.05481e-06	-1.35044	0.0989039	9.96642e-06	-1.3847	0.217809
70422545	chr2:70422545:AG:A	2.6437e-06	-0.0956258	-1.30044	6.16555e-06	-0.299475	-1.34766
70422594	chr2:70422594:G:A	5.85162e-07	-1.5359	-1.36822	1.87459e-06	-1.5399	-1.29782
70422643	chr2:70422643:A:G	2.51773e-06	-0.146813	-1.29808	5.88683e-06	-0.347276	-1.34612
70423316	chr2:70423316:C:A	2.23196e-06	-0.55235	-1.01302	6.15866e-06	-0.761793	-0.886461
70423423	chr2:70423423:C:T	4.14123e-06	-0.5216	-0.425658	1.07621e-05	-0.655426	-0.434658
70423959	chr2:70423959:C:T	1.28685e-06	-1.57469	-0.54136	3.89164e-06	-1.57342	-0.533859
70423962	chr2:70423962:A:G	1.44957e-05	-1.13299e-10	0.305605	4.90027e-05	-1.13299e-10	0.425764
70424068	chr2:70424068:G:A	5.58969e-07	-1.57412	-1.3758	1.67079e-06	-1.57453	-1.37829
70424274	chr2:70424274:G:A	8.16672e-07	-1.57349	-0.997274	2.52528e-06	-1.57069	-0.969069
70424991	chr2:70424991:C:T	1.87382e-06	-0.43172	-1.30855	5.19003e-06	-0.501712	-1.31766
70425096	chr2:70425096:T:C	7.49207e-07	-1.29144	-1.36555	2.3316e-06	-1.25183	-1.36773
70425422	chr2:70425422:T:C	4.64172e-06	-1.13299e-10	-0.833165	1.26724e-05	-1.13299e-10	-0.92669
70425700	chr2:70425700:C:T	1.59463e-05	-1.13299e-10	0.400977	5.31683e-05	-1.13299e-10	0.507349
70425886	chr2:70425886:C:G	2.72967e-06	-1.13299e-10	-1.36407	8.12121e-06	-1.13299e-10	-1.37163
70425894	chr2:70425894:C:T	8.90041e-07	-1.57555	-0.909185	2.88638e-06	-1.56379	-0.842324
70426209	chr2:70426209:C:A	2.70654e-06	-1.13299e-10	-1.37258	8.08508e-06	-1.13299e-10	-1.37609
70426485	chr2:70426485:G:A	2.37104e-06	-1.50492	-3.69445e-10	7.85554e-06	-1.40489	-3.69445e-10
70426740	chr2:70426740:T:A	3.89439e-06	-1.13299e-10	-1.00871	1.12095e-05	-1.13299e-10	-1.04935
70426775	chr2:70426775:T:C	7.06453e-07	-1.43022	-1.28553	2.08118e-06	-1.5572	-1.17598
70427151	chr2:70427151:C:T	2.73053e-06	-1.13299e-10	-1.36375	8.21916e-06	-1.13299e-10	-1.35964
70427753	chr2:70427753:A:G	4.18542e-06	-1.13299e-10	-0.936643	1.25594e-05	-1.13299e-10	-0.935647
70428136	chr2:70428136:C:T	1.94108e-06	-0.471461	-1.23354	5.72339e-06	-0.441834	-1.27972
70428459	chr2:70428459:T:C	2.11757e-06	-0.50818	-1.1098	6.10175e-06	-0.479645	-1.17789
70428611	chr2:70428611:T:C	2.69269e-06	-1.13299e-10	-1.37771	8.06621e-06	-1.13299e-10	-1.37843
70428772	chr2:70428772:G:A	1.37689e-06	-1.22371	-0.824715	3.70684e-06	-1.23454	-0.921391
70428881	chr2:70428881:C:T	3.65121e-06	-1.13299e-10	-1.07319	1.05813e-05	-1.13299e-10	-1.10702
70429118	chr2:70429118:T:C	8.94403e-07	-1.56919	-0.910664	2.85142e-06	-1.57458	-0.843718
70429462	chr2:70429462:TCA:T	6.67678e-06	0.488472	-0.958085	2.08822e-05	0.56317	-0.990386
70429494	chr2:70429494:C:T	1.7395e-06	-0.525576	-1.28908	5.18422e-06	-0.496342	-1.32415
70429534	chr2:70429534:C:G	1.77454e-06	-0.88703	-0.907676	4.99904e-06	-0.833816	-1.02305
70429540	chr2:70429540:T:C	1.24013e-06	-0.776301	-1.37673	3.83592e-06	-0.755878	-1.36582
70431083	chr2:70431083:C:T	1.68824e-06	-0.530822	-1.31374	5.05794e-06	-0.502201	-1.34295
70431148	chr2:70431148:A:G	4.2955e-06	-1.13299e-10	-0.910682	1.28901e-05	-1.13299e-10	-0.909651
70431605	chr2:70431605:C:T	2.78038e-06	-1.13299e-10	-1.34566	8.25712e-06	-1.13299e-10	-1.35504
70431727	chr2:70431727:A:G	1.89587e-06	-0.481977	-1.2466	5.60115e-06	-0.452379	-1.29076
70431979	chr2:70431979:G:A	1.29461e-06	-1.29481	-0.815224	3.4834e-06	-1.30633	-0.911771
70431984	chr2:70431984:G:A	1.80936e-06	-0.499013	-1.27627	5.37753e-06	-0.469745	-1.31414
70432130	chr2:70432130:T:C	1.3394e-06	-1.28474	-0.791291	3.59154e-06	-1.29659	-0.890943
70432198	chr2:70432198:G:A	3.30014e-06	-1.13299e-10	-1.17429	9.49255e-06	-1.13299e-10	-1.21561
70432238	chr2:70432238:A:G	1.78975e-06	-0.502019	-1.28415	5.32887e-06	-0.472622	-1.32035
70432342	chr2:70432342:G:A	1.23713e-06	-0.786494	-1.36896	3.85557e-06	-0.766474	-1.35012
70432536	chr2:70432536:A:G	1.7864e-06	-0.506057	-1.28199	5.31416e-06	-0.477083	-1.31865
70432931	chr2:70432931:A:G	2.7322e-05	-1.13299e-10	0.939443	9.03739e-05	-1.13299e-10	1.03784
70433079	chr2:70433079:T:C	3.71892e-06	-1.05482	-3.69445e-10	1.10575e-05	-1.06301	-3.69445e-10
70433134	chr2:70433134:G:A	1.26511e-06	-0.766876	-1.36622	3.95152e-06	-0.746589	-1.34542
70433192	chr2:70433192:C:T	1.85114e-06	-0.466084	-1.28636	5.51693e-06	-0.436291	-1.322
70433908	chr2:70433908:A:G	2.73002e-06	-1.13299e-10	-1.36394	8.12193e-06	-1.13299e-10	-1.37154
70435531	chr2:70435531:G:A	4.20449e-06	-1.13299e-10	-0.932096	1.26152e-05	-1.13299e-10	-0.931214
70435568	chr2:70435568:A:G	4.37001e-06	-1.13299e-10	-0.893485	1.31118e-05	-1.13299e-10	-0.892599
70435586	chr2:70435586:G:A	6.3596e-07	-1.54048	-1.28039	1.78265e-06	-1.56937	-1.31864
70435636	chr2:70435636:G:A	1.83417e-06	-0.457107	-1.30455	5.49102e-06	-0.427022	-1.33598
70435774	chr2:70435774:A:G	2.69716e-06	-1.13299e-10	-1.37605	8.06973e-06	-1.13299e-10	-1.37799
70435946	chr2:70435946:C:T	1.71738e-06	-0.520897	-1.30655	5.13976e-06	-0.491593	-1.33751
70436050	chr2:70436050:A:T	4.37321e-06	-1.13299e-10	-0.892753	1.27725e-05	-1.13299e-10	-0.918817
70436276	chr2:70436276:A:G	6.85212e-06	-1.13299e-10	-0.443692	2.00422e-05	-1.13299e-10	-0.468273
70436344	chr2:70436344:A:G	4.36984e-06	-1.13299e-10	-0.893525	1.31126e-05	-1.13299e-10	-0.892542
70436407	chr2:70436407:G:T	1.57045e-05	-1.13299e-10	0.385695	5.23706e-05	-1.13299e-10	0.492232
70436505	chr2:70436505:A:G	1.19614e-06	-0.814258	-1.37489	3.70645e-06	-0.794731	-1.36131
70436604	chr2:70436604:C:T	4.23922e-06	-1.13299e-10	-0.923872	1.27223e-05	-1.13299e-10	-0.92276
70436629	chr2:70436629:G:A	9.20401e-07	-1.57411	-0.87709	2.96813e-06	-1.57025	-0.807925
70436638	chr2:70436638:C:G	4.37378e-06	-1.13299e-10	-0.892622	1.31247e-05	-1.13299e-10	-0.891619
70436803	chr2:70436803:T:C	1.84834e-06	-0.472098	-1.28186	5.49777e-06	-0.443209	-1.31856
70436918	chr2:70436918:T:G	2.71819e-06	-1.13299e-10	-1.36828	8.10911e-06	-1.13299e-10	-1.37313
70436975	chr2:70436975:G:C	2.18369e-06	-0.222879	-1.36436	6.97287e-06	-0.202976	-1.32111
70437057	chr2:70437057:G:C	4.42736e-06	-1.13299e-10	-0.880446	1.32854e-05	-1.13299e-10	-0.87945
70437253	chr2:70437253:G:A	1.65018e-06	-0.590513	-1.27685	4.90593e-06	-0.561001	-1.31467
70437364	chr2:70437364:A:G	1.1225e-06	-1.27904	-0.973649	3.06319e-06	-1.29033	-1.05633
70437599	chr2:70437599:A:G	3.26954e-06	-1.13299e-10	-1.1836	9.43731e-06	-1.13299e-10	-1.22144
70438078	chr2:70438078:CCT:C	6.6268e-06	0.583727	-1.06086	2.07392e-05	0.655898	-1.08999
70438108	chr2:70438108:T:C	3.29119e-06	-1.13299e-10	-1.177	9.89027e-06	-1.13299e-10	-1.17456
70438144	chr2:70438144:C:T	4.6512e-06	-1.13299e-10	-0.831126	1.39567e-05	-1.13299e-10	-0.830153
70438315	chr2:70438315:T:C	4.36686e-06	-1.13299e-10	-0.894206	1.31044e-05	-1.13299e-10	-0.893162
70438543	chr2:70438543:A:G	1.74047e-06	-0.504628	-1.30947	5.21204e-06	-0.475408	-1.33973
70438819	chr2:70438819:G:A	1.32114e-06	-1.50183	-0.587929	4.29039e-06	-1.51007	-0.499668
70439549	chr2:70439549:G:A	4.1307e-06	-1.13299e-10	-0.949803	1.33476e-05	-1.13299e-10	-0.874777
70439928	chr2:70439928:G:A	1.08752e-06	-1.53839	-0.74596	4.36718e-06	-1.54635	-0.445644
70439993	chr2:70439993:T:C	1.33244e-06	-0.794631	-1.2866	3.86085e-06	-0.781414	-1.33381
70440105	chr2:70440105:G:A	7.16349e-07	-1.48565	-1.21619	2.14162e-06	-1.44814	-1.25641
70440292	chr2:70440292:AAGTCAGT:A	1.03525e-06	-0.95527	-1.37833	3.1745e-06	-0.941782	-1.36918
70441200	chr2:70441200:C:T	1.97092e-05	-1.13299e-10	0.612836	6.54713e-05	-1.13299e-10	0.7155
70441346	chr2:70441346:C:T	8.35134e-06	-0.245828	-3.69445e-10	2.35027e-05	-0.308998	-3.69445e-10
70441350	chr2:70441350:G:C	7.3082e-07	-1.56781	-1.11403	2.38663e-06	-1.56624	-1.02999
70441453	chr2:70441453:G:A	8.07156e-07	-1.5308	-1.05168	2.15996e-06	-1.56469	-1.13133
70441477	chr2:70441477:C:T	2.72978e-06	-1.13299e-10	-1.36403	8.12244e-06	-1.13299e-10	-1.37148
70441632	chr2:70441632:T:C	2.76118e-06	-1.13299e-10	-1.35259	8.19122e-06	-1.13299e-10	-1.36305
70441997	chr2:70441997:T:C	2.26292e-06	-1.55159	-3.69445e-10	6.78904e-06	-1.5508	-3.69445e-10
70442285	chr2:70442285:GAT:G	1.74261e-06	-1.53776	-0.275111	5.96522e-06	-1.54433	-0.135839
70442778	chr2:70442778:C:T	1.24242e-05	-1.13299e-10	0.151392	3.03384e-05	-1.13299e-10	-0.0537
70442932	chr2:70442932:G:A	4.59652e-06	-1.13299e-10	-0.84295	1.37963e-05	-1.13299e-10	-0.84171
70444052	chr2:70444052:C:T	1.43016e-06	-1.51786	-0.492607	4.67461e-06	-1.52549	-0.398479
70444068	chr2:70444068:A:G	1.01396e-06	-1.49023	-0.864158	3.08601e-06	-1.54535	-0.793887
70444294	chr2:70444294:T:C	3.21956e-06	0.15354	-1.35255	8.30864e-06	0.0231278	-1.37194
70444340	chr2:70444340:T:G	1.01808e-06	-0.97285	-1.37748	3.11318e-06	-0.955388	-1.37508
70444366	chr2:70444366:C:T	1.89452e-05	-1.13299e-10	0.573303	6.21471e-05	-1.13299e-10	0.663391
70444817	chr2:70444817:C:T	1.06296e-06	-0.929737	-1.37745	3.2875e-06	-0.911886	-1.3641
70444865	chr2:70444865:C:T	1.02742e-06	-0.962857	-1.37834	3.15305e-06	-0.945551	-1.37219
70444999	chr2:70444999:G:A	1.72873e-06	-0.672719	-1.14815	4.97291e-06	-0.644954	-1.21715
70445042	chr2:70445042:T:C	1.88606e-06	-1.5573	-0.176461	6.6755e-06	-1.56243	-0.00523592
70445147	chr2:70445147:A:G	3.01196e-06	-1.13299e-10	-1.26566	9.33482e-06	-1.13299e-10	-1.23236
70445176	chr2:70445176:T:G	5.0046e-06	-1.13299e-10	-0.757892	1.50864e-05	-1.13299e-10	-0.752317
70445451	chr2:70445451:C:G	4.31967e-06	-1.13299e-10	-0.905071	1.30736e-05	-1.13299e-10	-0.89552
70445480	chr2:70445480:C:A	1.38744e-05	-1.13299e-10	0.261793	4.244e-05	-1.13299e-10	0.281979
70445650	chr2:70445650:C:T	4.30365e-06	-1.13299e-10	-0.908786	1.30244e-05	-1.13299e-10	-0.899287
70445687	chr2:70445687:C:T	1.67131e-06	-0.628064	-1.22658	4.89034e-06	-0.599938	-1.27891
70445787	chr2:70445787:C:T	1.71578e-06	-1.55096	-0.277422	6.01267e-06	-1.55703	-0.115213
70445901	chr2:70445901:A:G	3.9112e-06	-1.13299e-10	-1.00441	1.18617e-05	-1.13299e-10	-0.9928
70445923	chr2:70445923:C:T	3.97282e-06	-0.326913	-0.661862	1.26603e-05	-0.263905	-0.663738
70446053	chr2:70446053:C:T	3.94885e-06	-0.382894	-0.611931	1.25634e-05	-0.321451	-0.613877
70446096	chr2:70446096:C:T	4.36391e-06	-1.13299e-10	-0.894881	1.31982e-05	-1.13299e-10	-0.886029
70446552	chr2:70446552:A:G	2.20933e-06	-1.57556	-3.69445e-10	6.67973e-06	-1.56704	-3.69445e-10
70446838	chr2:70446838:A:T	4.56627e-06	-1.13299e-10	-0.849554	1.38179e-05	-1.13299e-10	-0.840147
70446858	chr2:70446858:C:T	8.70063e-06	-1.13299e-10	-0.204855	2.97638e-05	-1.13299e-10	-0.0728189
70447020	chr2:70447020:C:T	1.83028e-06	-1.55046	-0.213321	6.34127e-06	-1.55642	-0.0626133
70447101	chr2:70447101:C:A	8.65416e-06	-1.13299e-10	-0.21021	2.51749e-05	-1.13299e-10	-0.240267
70447450	chr2:70447450:A:T	3.73635e-06	-0.384101	-0.666039	1.19188e-05	-0.321087	-0.666908
70447855	chr2:70447855:C:T	4.05118e-06	-1.13299e-10	-0.969241	1.18766e-05	-1.13299e-10	-0.991546
70447931	chr2:70447931:C:T	3.5391e-06	-1.13299e-10	-1.10438	1.13761e-05	-1.13299e-10	-1.0346
70448266	chr2:70448266:G:C	9.03342e-06	-1.13299e-10	-0.167319	2.68359e-05	-1.13299e-10	-0.176371
70448449	chr2:70448449:C:G	1.10705e-06	-0.9644	-1.30215	3.23507e-06	-0.947546	-1.34452
70448575	chr2:70448575:T:G	5.69987e-07	-1.57024	-1.36016	1.77742e-06	-1.56242	-1.32853
70448644	chr2:70448644:G:A	2.79674e-06	-1.13299e-10	-1.3398	8.34449e-06	-1.13299e-10	-1.34451
70448722	chr2:70448722:G:A	2.23469e-06	-1.56415	-3.69445e-10	6.64587e-06	-1.57212	-3.69445e-10
70448782	chr2:70448782:T:C	1.23014e-05	-1.13299e-10	0.141462	4.04957e-05	-1.13299e-10	0.235084
70449087	chr2:70449087:T:A	2.74101e-06	-1.13299e-10	-1.35992	8.18415e-06	-1.13299e-10	-1.36391
70449507	chr2:70449507:A:G	9.72793e-07	-1.01874	-1.37709	2.96403e-06	-1.00366	-1.37591
70449672	chr2:70449672:C:T	2.7497e-06	-1.13299e-10	-1.35676	8.20846e-06	-1.13299e-10	-1.36095
70450196	chr2:70450196:CT:C	6.66489e-06	-1.13299e-10	-0.471396	1.84225e-05	-1.13299e-10	-0.552541
70450250	chr2:70450250:A:G	5.32029e-06	-1.13299e-10	-0.696722	1.70278e-05	-1.13299e-10	-0.631264
70450262	chr2:70450262:C:G	3.13654e-06	-1.13299e-10	-1.22513	9.67034e-06	-1.13299e-10	-1.19705
70450279	chr2:70450279:T:C	2.36681e-06	-1.50671	-3.69445e-10	7.07001e-06	-1.51025	-3.69445e-10
70450307	chr2:70450307:A:G	8.85743e-07	-1.40071	-1.08887	2.49739e-06	-1.40947	-1.1414
70450331	chr2:70450331:G:A	1.1159e-06	-1.54856	-0.710028	3.54308e-06	-1.5529	-0.648212
70450336	chr2:70450336:C:T	2.86062e-06	-0.212833	-1.10438	9.72027e-06	-0.144172	-1.04773
70450680	chr2:70450680:C:T	2.71007e-06	-1.13299e-10	-1.37128	8.15401e-06	-1.13299e-10	-1.3676
70450862	chr2:70450862:G:A	9.78763e-07	-1.55396	-0.835757	3.08831e-06	-1.55781	-0.780684
70450968	chr2:70450968:A:T	2.78128e-06	-1.34534	-3.69445e-10	8.91043e-06	-1.27889	-3.69445e-10
70451040	chr2:70451040:C:T	8.26193e-07	-1.56665	-0.992523	2.60251e-06	-1.57524	-0.934396
70451041	chr2:70451041:C:A	1.0999e-06	-1.55903	-0.714	3.14678e-06	-1.55982	-0.759915
70451044	chr2:70451044:G:A	9.71462e-07	-1.56055	-0.836657	3.06733e-06	-1.56379	-0.781518
70451873	chr2:70451873:C:T	2.80339e-06	-1.13299e-10	-1.33742	8.36029e-06	-1.13299e-10	-1.34262
70451935	chr2:70451935:G:A	9.41315e-07	-1.55843	-0.870297	2.96701e-06	-1.56177	-0.816792
70451996	chr2:70451996:C:T	2.78115e-06	-1.13299e-10	-1.34538	8.49548e-06	-1.13299e-10	-1.32658
70452105	chr2:70452105:A:C	1.24892e-06	-1.55313	-0.59284	3.56097e-06	-1.55416	-0.641921
70452235	chr2:70452235:T:C	5.70594e-06	-1.13299e-10	-0.626742	1.82887e-05	-1.13299e-10	-0.559829
70452627	chr2:70452627:C:T	3.103e-06	0.123188	-1.35907	1.01213e-05	0.196048	-1.34752
70452763	chr2:70452763:G:A	2.9173e-06	-1.13299e-10	-1.29759	8.42181e-06	-1.13299e-10	-1.33529
70453079	chr2:70453079:CT:C	1.27427e-06	-1.50976	-0.61612	4.0339e-06	-1.51616	-0.555219
70453479	chr2:70453479:T:C	6.09558e-06	-1.13299e-10	-0.560686	1.82619e-05	-1.13299e-10	-0.561296
70453798	chr2:70453798:A:T	2.70624e-06	-1.13299e-10	-1.37269	8.14013e-06	-1.13299e-10	-1.36931
70453818	chr2:70453818:A:G	1.07387e-06	-1.56175	-0.735233	3.4122e-06	-1.56489	-0.673866
70454013	chr2:70454013:A:T	4.00877e-06	-1.13299e-10	-0.979766	1.18068e-05	-1.13299e-10	-0.997441
70454164	chr2:70454164:G:A	2.21016e-06	-1.57518	-3.69445e-10	6.70983e-06	-1.56254	-3.69445e-10
70454274	chr2:70454274:C:T	2.2094e-06	-1.57553	-3.69445e-10	6.75277e-06	-1.55616	-3.69445e-10
70454278	chr2:70454278:G:A	2.69131e-06	-1.13299e-10	-1.37822	8.09506e-06	-1.13299e-10	-1.37486
70454364	chr2:70454364:G:T	3.02604e-06	0.0331874	-1.29418	1.01171e-05	0.109842	-1.26173
70454517	chr2:70454517:A:G	9.21968e-07	-1.56119	-0.888304	2.9149e-06	-1.56441	-0.831865
70454838	chr2:70454838:C:T	5.95495e-06	-1.13299e-10	-0.584027	1.8001e-05	-1.13299e-10	-0.575687
70455035	chr2:70455035:C:T	2.69076e-06	-1.13299e-10	-1.37843	8.11229e-06	-1.13299e-10	-1.37273
70455224	chr2:70455224:GA:G	8.82548e-07	-1.56375	-0.92944	2.78065e-06	-1.57556	-0.867868
70455511	chr2:70455511:G:C	3.67354e-06	-1.13299e-10	-1.06709	1.18938e-05	-1.13299e-10	-0.9901
70456175	chr2:70456175:C:T	2.69182e-06	-1.13299e-10	-1.37803	8.16612e-06	-1.13299e-10	-1.36612
70456218	chr2:70456218:A:G	2.71153e-06	-1.13299e-10	-1.37074	8.06685e-06	-1.13299e-10	-1.37835
70456621	chr2:70456621:T:C	5.81112e-07	-1.5349	-1.37616	1.72802e-06	-1.54135	-1.37778
70456932	chr2:70456932:T:C	9.07839e-07	-1.56315	-0.901786	2.87175e-06	-1.56615	-0.845037
70457280	chr2:70457280:T:C	2.80795e-06	-1.13299e-10	-1.33579	8.28865e-06	-1.13299e-10	-1.35123
70457662	chr2:70457662:C:T	3.63315e-06	-1.13299e-10	-1.07815	1.03112e-05	-1.13299e-10	-1.13288
70457730	chr2:70457730:C:T	3.08513e-06	-1.13299e-10	-1.24166	9.7438e-06	-1.13299e-10	-1.18948
70457731	chr2:70457731:G:A	2.22232e-06	-1.5697	-3.69445e-10	6.91112e-06	-1.53298	-3.69445e-10
70458594	chr2:70458594:A:G	2.97925e-06	-1.13299e-10	-1.27658	9.03485e-06	-1.13299e-10	-1.26502
70458638	chr2:70458638:T:C	2.9643e-06	-1.13299e-10	-1.28161	9.18727e-06	-1.13299e-10	-1.24829
70458872	chr2:70458872:C:G	3.5532e-06	-1.13299e-10	-1.1004	1.01944e-05	-1.13299e-10	-1.14427
70459562	chr2:70459562:G:A	3.10079e-06	0.0386845	-1.27528	1.0032e-05	0.0838449	-1.24418
70459920	chr2:70459920:A:G	4.39469e-06	-0.0238387	-0.864015	1.33615e-05	0.0071392	-0.880875
70461249	chr2:70461249:C:G	4.09031e-06	0.261184	-1.22081	1.33446e-05	0.307759	-1.18276
70461611	chr2:70461611:C:T	3.71787e-06	-1.13299e-10	-1.0551	1.19012e-05	-1.13299e-10	-0.989478
70462160	chr2:70462160:C:T	3.71932e-06	-0.699931	-0.354779	1.26712e-05	-0.574077	-0.352703
70462319	chr2:70462319:A:T	7.63363e-07	-1.45549	-1.18278	2.41702e-06	-1.41677	-1.16681
70462657	chr2:70462657:C:G	2.28724e-06	-1.54091	-3.69445e-10	7.27133e-06	-1.48217	-3.69445e-10
70462781	chr2:70462781:A:G	3.02828e-06	0.0113849	-1.27164	9.06963e-06	0.0305722	-1.29175
70463623	chr2:70463623:G:C	1.30436e-05	-1.13299e-10	0.200051	4.14509e-05	-1.13299e-10	0.258398
70463870	chr2:70463870:G:A	5.00127e-05	-1.13299e-10	1.54403	0.000157223	-1.13299e-10	1.59155
70463912	chr2:70463912:A:G	1.35894e-05	-1.13299e-10	0.241042	4.32176e-05	-1.13299e-10	0.300135
70463994	chr2:70463994:T:C	5.97222e-06	-1.13299e-10	-0.581131	1.89823e-05	-1.13299e-10	-0.522604
70464384	chr2:70464384:G:A	4.87831e-06	0.549494	-1.33295	1.46932e-05	0.599698	-1.37843
70464634	chr2:70464634:T:C	6.91691e-07	-1.49881	-1.23806	1.94728e-06	-1.51414	-1.28554
70464790	chr2:70464790:G:C	2.7699e-06	-1.13299e-10	-1.34944	8.27102e-06	-1.13299e-10	-1.35335
70464963	chr2:70464963:C:T	6.75885e-06	-1.13299e-10	-0.457398	2.08429e-05	-1.13299e-10	-0.429098
70464996	chr2:70464996:C:T	3.72889e-06	0.209747	-1.26189	1.21382e-05	0.259074	-1.22883
70465103	chr2:70465103:T:C	3.26132e-06	-1.13299e-10	-1.18612	1.02496e-05	-1.13299e-10	-1.13887
70465167	chr2:70465167:A:G	2.23625e-06	-1.56345	-3.69445e-10	6.99278e-06	-1.52124	-3.69445e-10
70465210	chr2:70465210:C:T	9.32507e-06	-1.13299e-10	-0.135543	2.88247e-05	-1.13299e-10	-0.10488
70465222	chr2:70465222:G:A	6.50134e-06	-1.13299e-10	-0.496242	2.01611e-05	-1.13299e-10	-0.462356
70465392	chr2:70465392:C:T	1.88141e-06	-0.629105	-1.10712	4.1714e-06	-0.830562	-1.2073
70465393	chr2:70465393:G:A	3.48147e-06	-1.13299e-10	-1.1208	1.06879e-05	-1.13299e-10	-1.097
70465397	chr2:70465397:T:C	2.69229e-06	-1.13299e-10	-1.37786	8.07773e-06	-1.13299e-10	-1.377
70465417	chr2:70465417:G:A	2.69082e-06	-1.13299e-10	-1.3784	8.06642e-06	-1.13299e-10	-1.3784
70465425	chr2:70465425:C:T	1.05979e-06	-1.55735	-0.752824	3.72615e-06	-1.54767	-0.603065
70465797	chr2:70465797:C:T	2.80064e-06	-1.13299e-10	-1.3384	8.41216e-06	-1.13299e-10	-1.33643
70465834	chr2:70465834:G:A	6.50134e-06	-1.13299e-10	-0.496242	2.01611e-05	-1.13299e-10	-0.462356
70466630	chr2:70466630:G:A	2.15125e-05	-1.13299e-10	0.700382	7.3863e-05	-1.13299e-10	0.836099
70466864	chr2:70466864:G:A	2.80193e-06	-1.33794	-3.69445e-10	8.77964e-06	-1.29368	-3.69445e-10
70467029	chr2:70467029:C:A	2.70257e-06	-1.13299e-10	-1.37405	8.0663e-06	-1.13299e-10	-1.37842
70467032	chr2:70467032:T:C	4.1656e-06	0.397817	-1.33921	1.62226e-05	0.643399	-1.32311
70467077	chr2:70467077:A:T	2.69237e-06	-1.13299e-10	-1.37783	8.07792e-06	-1.13299e-10	-1.37698
70467087	chr2:70467087:G:A	7.64706e-07	-1.44348	-1.19304	2.29792e-06	-1.40531	-1.22879
70467133	chr2:70467133:C:T	7.18286e-07	-1.42816	-1.27098	2.2897e-06	-1.37945	-1.25825
70467213	chr2:70467213:A:T	2.20932e-06	-1.57556	-3.69445e-10	6.76212e-06	-1.55478	-3.69445e-10
70467367	chr2:70467367:C:T	2.69189e-06	-1.13299e-10	-1.37801	8.12314e-06	-1.13299e-10	-1.3714
70467402	chr2:70467402:T:C	8.5238e-06	-1.13299e-10	-0.225388	2.63341e-05	-1.13299e-10	-0.195249
70467951	chr2:70467951:C:A	6.45914e-06	-1.13299e-10	-0.502753	2.06131e-05	-1.13299e-10	-0.440185
70468221	chr2:70468221:G:T	2.79946e-06	-1.13299e-10	-1.33882	8.41485e-06	-1.13299e-10	-1.33612
70468430	chr2:70468430:C:T	3.05145e-06	0.0477451	-1.30038	9.87635e-06	0.0969203	-1.27289
70468548	chr2:70468548:G:A	4.04723e-06	-1.13299e-10	-0.970217	1.29163e-05	-1.13299e-10	-0.907624
70468620	chr2:70468620:C:T	1.62964e-05	-1.13299e-10	0.422697	5.49449e-05	-1.13299e-10	0.540219
70468854	chr2:70468854:C:T	4.55876e-06	-1.13299e-10	-0.851199	1.41088e-05	-1.13299e-10	-0.819315
70469011	chr2:70469011:T:G	4.83534e-06	-1.13299e-10	-0.7923	1.42648e-05	-1.13299e-10	-0.808314
70469013	chr2:70469013:G:A	4.01947e-06	-1.13299e-10	-0.9771	1.28247e-05	-1.13299e-10	-0.914741
70469371	chr2:70469371:A:G	9.25339e-07	-1.38138	-1.06446	2.76564e-06	-1.33729	-1.11155
70469642	chr2:70469642:C:T	3.17893e-06	-1.13299e-10	-1.21171	9.92882e-06	-1.13299e-10	-1.17067
70469697	chr2:70469697:C:T	1.13692e-06	-1.30481	-0.935119	4.15746e-06	-1.24628	-0.794924
70469727	chr2:70469727:A:G	2.22623e-06	-1.56794	-3.69445e-10	6.63315e-06	-1.57403	-3.69445e-10
70469821	chr2:70469821:A:G	8.82518e-07	-1.41034	-1.08288	2.63163e-06	-1.37013	-1.12838
70470051	chr2:70470051:AGG:A	1.76735e-05	0.503815	-3.69445e-10	3.16526e-05	-0.0112924	-3.69445e-10
70470535	chr2:70470535:G:A	5.38929e-06	-0.820878	0.137042	1.58474e-05	-0.821579	0.11847
70471175	chr2:70471175:G:A	3.96427e-06	-1.13299e-10	-0.990928	1.14287e-05	-1.13299e-10	-1.02998
70471322	chr2:70471322:G:A	4.71571e-06	-1.13299e-10	-0.81735	1.31826e-05	-1.13299e-10	-0.887212
70471399	chr2:70471399:T:G	9.44362e-07	-1.19242	-1.23308	2.6643e-06	-1.2326	-1.25357
70471441	chr2:70471441:C:T	9.21252e-06	-0.147687	-3.69445e-10	1.88968e-05	-0.527121	-3.69445e-10
70471443	chr2:70471443:C:T	1.25586e-06	-0.947603	-1.19282	3.56489e-06	-0.986159	-1.20882
70471458	chr2:70471458:A:G	8.8367e-07	-1.2009	-1.29102	2.72454e-06	-1.16991	-1.2939
70471634	chr2:70471634:G:A	8.70886e-07	-1.13675	-1.36974	2.72853e-06	-1.10721	-1.35513
70471645	chr2:70471645:G:T	6.87891e-05	-1.13299e-10	1.86279	0.000250388	-1.13299e-10	2.0569
70471724	chr2:70471724:C:T	1.35745e-06	-0.978799	-1.08384	4.40898e-06	-0.927506	-1.05496
70472027	chr2:70472027:T:C	1.13454e-06	-1.21688	-1.02515	3.51898e-06	-1.18057	-1.02737
70472191	chr2:70472191:A:G	7.22666e-07	-1.50516	-1.18789	2.02811e-06	-1.55183	-1.20718
70473055	chr2:70473055:G:A	2.81579e-06	-1.13299e-10	-1.33301	8.25547e-06	-1.13299e-10	-1.35524
70473104	chr2:70473104:T:C	9.21959e-07	-1.07376	-1.37574	2.87667e-06	-1.03556	-1.37392
70473149	chr2:70473149:A:C	1.19962e-06	-0.930786	-1.25546	4.13372e-06	-0.876584	-1.17035
70473292	chr2:70473292:G:A	4.3897e-06	-1.13299e-10	-0.88899	1.37955e-05	-1.13299e-10	-0.841767
70473617	chr2:70473617:T:G	3.11919e-06	-1.13299e-10	-1.23068	9.2829e-06	-1.13299e-10	-1.23794
70473680	chr2:70473680:G:GA	2.48499e-06	-1.45798	-3.69445e-10	7.34098e-06	-1.47264	-3.69445e-10
70473804	chr2:70473804:G:T	1.43119e-05	-1.13299e-10	0.29284	3.68788e-05	-1.13299e-10	0.141525
70473880	chr2:70473880:A:G	3.40318e-06	-1.13299e-10	-1.14354	1.0707e-05	-1.13299e-10	-1.09521
70473944	chr2:70473944:T:C	8.45215e-07	-1.18308	-1.35333	2.63869e-06	-1.14754	-1.34829
70473989	chr2:70473989:G:A	2.97729e-06	-1.13299e-10	-1.27724	8.67689e-06	-1.13299e-10	-1.30545
70474149	chr2:70474149:G:A	2.79167e-06	-1.13299e-10	-1.34161	8.14194e-06	-1.13299e-10	-1.36908
70474338	chr2:70474338:G:A	2.80987e-06	-1.13299e-10	-1.33511	8.16973e-06	-1.13299e-10	-1.36568
70474791	chr2:70474791:G:A	8.23479e-07	-1.4505	-1.11197	2.28012e-06	-1.47023	-1.17166
70475101	chr2:70475101:C:T	1.02294e-06	-0.96846	-1.37711	3.25999e-06	-0.911579	-1.37281
70475670	chr2:70475670:T:A	5.51429e-06	-1.13299e-10	-0.660907	1.38508e-05	-1.13299e-10	-0.837767
70476349	chr2:70476349:C:G	1.06565e-06	-1.19093	-1.11373	2.9421e-06	-1.20467	-1.18232
70476715	chr2:70476715:C:A	1.82808e-06	-0.386615	-1.37837	6.19366e-06	-0.265468	-1.37712
70476738	chr2:70476738:C:T	6.45455e-07	-1.53052	-1.27553	1.84247e-06	-1.56485	-1.29016
70476898	chr2:70476898:C:G	1.64269e-06	-0.494105	-1.37781	4.90426e-06	-0.497588	-1.37842
70477379	chr2:70477379:A:G	1.37942e-06	-0.72789	-1.3187	4.52029e-06	-0.646852	-1.31069
70477568	chr2:70477568:C:T	4.0426e-06	-1.13299e-10	-0.971362	1.24369e-05	-1.13299e-10	-0.945448
70478084	chr2:70478084:TCCCCAG:T	8.2583e-07	-1.20718	-1.35243	2.54012e-06	-1.21555	-1.31835
70478270	chr2:70478270:C:T	7.28478e-07	-1.46972	-1.21533	2.04134e-06	-1.52813	-1.22438
70478307	chr2:70478307:A:T	2.69075e-06	-1.13299e-10	-1.37843	8.11936e-06	-1.13299e-10	-1.37186
70478425	chr2:70478425:T:C	7.00581e-07	-1.50401	-1.22008	1.98726e-06	-1.55003	-1.22933
70478855	chr2:70478855:G:A	3.94562e-06	-0.995644	-3.69445e-10	1.13179e-05	-1.03973	-3.69445e-10
70478899	chr2:70478899:A:T	1.79184e-06	-0.406664	-1.37834	6.06117e-06	-0.286966	-1.37724
70478976	chr2:70478976:G:A	1.72315e-06	-0.448414	-1.37568	5.80334e-06	-0.329329	-1.37835
70479413	chr2:70479413:T:C	2.70271e-06	-1.13299e-10	-1.37399	8.24584e-06	-1.13299e-10	-1.3564
70479605	chr2:70479605:A:C	1.48865e-05	-1.13299e-10	0.332204	3.82378e-05	-1.13299e-10	0.177712
70480634	chr2:70480634:A:C	3.73933e-06	-1.13299e-10	-1.04934	1.10074e-05	-1.13299e-10	-1.06754
70481029	chr2:70481029:C:T	1.40024e-05	-1.13299e-10	0.270979	4.68586e-05	-1.13299e-10	0.381021
70481064	chr2:70481064:C:G	6.58538e-07	-1.52108	-1.2649	1.87015e-06	-1.56009	-1.28
70481129	chr2:70481129:G:A	1.6458e-06	-0.504722	-1.3653	5.50153e-06	-0.38766	-1.37343
70481225	chr2:70481225:T:C	2.2021e-06	-0.203279	-1.37556	6.65535e-06	-0.192757	-1.37794
70481707	chr2:70481707:C:T	2.69078e-06	-1.13299e-10	-1.37842	8.11664e-06	-1.13299e-10	-1.3722
70482420	chr2:70482420:A:G	7.26469e-07	-1.50299	-1.18482	2.05774e-06	-1.54938	-1.19513
70482598	chr2:70482598:C:T	6.36508e-06	-1.13299e-10	-0.517422	2.01022e-05	-1.13299e-10	-0.465286
70482638	chr2:70482638:A:T	7.19409e-07	-1.50388	-1.1937	2.03886e-06	-1.54999	-1.20373
70482888	chr2:70482888:C:G	1.5865e-05	-1.13299e-10	0.395866	4.35344e-05	-1.13299e-10	0.307439
70482966	chr2:70482966:A:G	7.12607e-07	-1.51731	-1.18977	2.03084e-06	-1.55772	-1.19994
70483135	chr2:70483135:C:T	1.49245e-05	-1.13299e-10	0.334753	5.02548e-05	-1.13299e-10	0.450993
70483274	chr2:70483274:G:C	6.64129e-07	-1.41317	-1.36435	1.94626e-06	-1.44019	-1.36001
70483564	chr2:70483564:G:C	7.30746e-07	-1.50064	-1.1813	2.06757e-06	-1.54809	-1.19164
70483574	chr2:70483574:A:G	1.92744e-05	-1.13299e-10	0.590529	6.5521e-05	-1.13299e-10	0.716258
70483632	chr2:70483632:C:T	2.69189e-06	-1.13299e-10	-1.37801	8.09668e-06	-1.13299e-10	-1.37466
70483704	chr2:70483704:T:C	3.15256e-06	-1.13299e-10	-1.22003	9.20933e-06	-1.13299e-10	-1.2459
70484016	chr2:70484016:T:A	7.16973e-07	-1.49852	-1.20245	2.02826e-06	-1.54675	-1.21218
70484051	chr2:70484051:T:C	7.31242e-07	-1.50464	-1.17662	2.07238e-06	-1.55037	-1.18705
70484312	chr2:70484312:T:C	7.28706e-07	-1.49377	-1.19096	2.05711e-06	-1.54371	-1.2011
70484405	chr2:70484405:C:A	3.5502e-06	-1.13299e-10	-1.10124	1.02906e-05	-1.13299e-10	-1.13488
70484475	chr2:70484475:T:C	7.13286e-07	-1.50424	-1.20188	2.02292e-06	-1.55011	-1.21147
70484589	chr2:70484589:T:A	1.69875e-06	-0.472766	-1.36559	5.64419e-06	-0.362654	-1.37283
70484598	chr2:70484598:G:A	1.13625e-06	-1.16283	-1.07769	3.14397e-06	-1.17028	-1.15035
70484784	chr2:70484784:G:A	2.10398e-05	-1.13299e-10	0.678167	7.14906e-05	-1.13299e-10	0.803453
70484873	chr2:70484873:T:C	4.84681e-06	0.472351	-1.26228	1.83682e-05	0.496644	-1.05213
70485109	chr2:70485109:A:G	2.2718e-06	-0.184234	-1.36344	6.92419e-06	-0.17663	-1.35446
70485221	chr2:70485221:C:T	4.16424e-06	-1.13299e-10	-0.941717	1.45409e-05	-1.13299e-10	-0.789147
70485381	chr2:70485381:G:A	2.20937e-06	-1.57554	-3.69445e-10	6.73137e-06	-1.55933	-3.69445e-10
70485387	chr2:70485387:G:A	2.69125e-06	-1.13299e-10	-1.37824	8.10455e-06	-1.13299e-10	-1.37369
70485458	chr2:70485458:G:A	3.48345e-06	-1.13299e-10	-1.12023	9.68673e-06	-1.13299e-10	-1.19536
70485670	chr2:70485670:T:C	2.94819e-06	-0.597195	-0.689862	1.00126e-05	-0.520716	-0.641552
70485728	chr2:70485728:C:T	6.72421e-07	-1.48814	-1.27698	1.8845e-06	-1.54114	-1.29131
70485883	chr2:70485883:A:G	2.73244e-05	-1.13299e-10	0.939531	7.41616e-05	-1.13299e-10	0.840134
70486527	chr2:70486527:G:C	1.29658e-06	-1.01661	-1.09191	3.55616e-06	-1.02893	-1.1685
70486683	chr2:70486683:A:G	3.19318e-06	-1.20723	-3.69445e-10	8.81369e-06	-1.28981	-3.69445e-10
70486869	chr2:70486869:T:A	1.67034e-05	0.447362	-3.69445e-10	6.42783e-05	0.69711	-3.69445e-10
70487168	chr2:70487168:G:A	7.13497e-07	-1.49346	-1.21237	2.01438e-06	-1.5438	-1.222
70487366	chr2:70487366:T:C	2.54722e-06	-0.0669163	-1.36633	7.75185e-06	-0.0602754	-1.35791
70487496	chr2:70487496:T:C	2.32896e-06	-0.147009	-1.37582	7.4284e-06	-0.099615	-1.36119
70487661	chr2:70487661:T:C	1.48926e-06	-0.604558	-1.36541	4.88573e-06	-0.517527	-1.36227
70487681	chr2:70487681:T:C	8.94609e-06	-1.13299e-10	-0.177034	2.636e-05	-1.13299e-10	-0.194267
70488204	chr2:70488204:G:A	6.00024e-06	-1.13299e-10	-0.57645	1.91097e-05	-1.13299e-10	-0.515914
70488595	chr2:70488595:TTTACA:T	7.2702e-07	-1.50538	-1.18168	2.06112e-06	-1.55092	-1.19195
70488625	chr2:70488625:A:G	7.22856e-07	-1.5089	-1.1839	2.05199e-06	-1.553	-1.19431
70488656	chr2:70488656:C:T	1.39959e-06	-0.698424	-1.33365	4.65088e-06	-0.622732	-1.30632
70488692	chr2:70488692:A:C	6.73864e-07	-1.38968	-1.3733	1.96877e-06	-1.41801	-1.3707
70489041	chr2:70489041:C:T	2.81461e-06	-1.13299e-10	-1.33343	8.63767e-06	-1.13299e-10	-1.30998
70489182	chr2:70489182:G:A	3.46275e-06	-1.13299e-10	-1.12619	9.63848e-06	-1.13299e-10	-1.20035
70489220	chr2:70489220:C:T	3.10509e-06	-1.13299e-10	-1.23521	9.3075e-06	-1.13299e-10	-1.23529
70489414	chr2:70489414:T:C	6.77186e-07	-1.51894	-1.23911	1.91784e-06	-1.5591	-1.25581
70489467	chr2:70489467:T:C	1.81269e-06	-0.43956	-1.33388	5.98104e-06	-0.348559	-1.32896
70489574	chr2:70489574:C:T	1.16974e-05	-1.13299e-10	0.0911193	3.04077e-05	-1.13299e-10	-0.0514169
70489863	chr2:70489863:T:G	6.89619e-07	-1.51515	-1.22471	1.94572e-06	-1.55738	-1.2431
70489895	chr2:70489895:A:G	7.0703e-07	-1.50804	-1.20689	1.98681e-06	-1.55331	-1.22628
70489934	chr2:70489934:CA:C	6.81129e-06	-0.449669	-3.69445e-10	1.77659e-05	-0.588832	-3.69445e-10
70489946	chr2:70489946:C:T	1.07874e-06	-1.05669	-1.23577	3.04102e-06	-1.06924	-1.28468
70489955	chr2:70489955:G:A	1.47047e-06	-0.63265	-1.35002	4.87348e-06	-0.555026	-1.32728
70489983	chr2:70489983:G:A	2.66197e-06	-0.060287	-1.3289	8.18226e-06	-0.0506406	-1.3135
70490100	chr2:70490100:T:C	2.69294e-06	-1.13299e-10	-1.37762	8.16672e-06	-1.13299e-10	-1.36605
70490363	chr2:70490363:C:T	7.48096e-07	-1.48358	-1.1749	2.10084e-06	-1.5382	-1.18558
70490572	chr2:70490572:A:G	2.53605e-06	-1.43764	-3.69445e-10	7.34695e-06	-1.47183	-3.69445e-10
70491563	chr2:70491563:T:C	2.0348e-06	-0.293138	-1.36471	6.78747e-06	-0.178154	-1.37288
70491888	chr2:70491888:C:G	2.90482e-06	-0.475485	-0.826394	1.02601e-05	-0.38951	-0.748336
70491954	chr2:70491954:T:A	3.21797e-06	-1.13299e-10	-1.1995	9.44569e-06	-1.13299e-10	-1.22055
70492075	chr2:70492075:T:A	6.51919e-06	-1.13299e-10	-0.4935	2.0773e-05	-1.13299e-10	-0.432458
70492332	chr2:70492332:C:G	6.87535e-07	-1.51982	-1.22307	1.94277e-06	-1.56018	-1.24182
70492383	chr2:70492383:A:G	7.39877e-07	-1.50113	-1.16839	2.08995e-06	-1.54936	-1.17961
70492787	chr2:70492787:G:A	3.48159e-06	-1.13299e-10	-1.12076	1.02128e-05	-1.13299e-10	-1.14247
70492886	chr2:70492886:A:G	5.91624e-06	-1.13299e-10	-0.59055	1.95771e-05	-1.13299e-10	-0.491751
70492938	chr2:70492938:C:T	1.51101e-06	-0.606288	-1.34918	4.97864e-06	-0.50007	-1.36089
70493113	chr2:70493113:A:C	9.86925e-07	-1.2132	-1.16821	2.74222e-06	-1.22831	-1.22903
70493318	chr2:70493318:G:A	6.91252e-07	-1.50683	-1.23067	1.94285e-06	-1.55311	-1.24884
70493342	chr2:70493342:C:T	2.15976e-05	-1.13299e-10	0.704334	7.34387e-05	-1.13299e-10	0.830338
70493469	chr2:70493469:G:C	7.47517e-07	-1.50379	-1.15546	2.11334e-06	-1.55092	-1.16692
70493471	chr2:70493471:C:T	9.35686e-07	-1.11992	-1.31481	2.91521e-06	-1.13364	-1.26253
70493874	chr2:70493874:A:G	2.92693e-06	0.036553	-1.33085	8.94137e-06	0.0385698	-1.31399
70494853	chr2:70494853:T:G	2.64654e-06	-0.0167077	-1.37829	8.34438e-06	0.0292886	-1.37381
70494923	chr2:70494923:G:T	4.04909e-06	-1.13299e-10	-0.969757	1.18409e-05	-1.13299e-10	-0.994557
70495631	chr2:70495631:G:A	6.91921e-06	-1.13299e-10	-0.433948	2.10854e-05	-1.13299e-10	-0.417532
70495882	chr2:70495882:T:C	3.19476e-06	-1.13299e-10	-1.20674	9.33234e-06	-1.13299e-10	-1.23263
70496032	chr2:70496032:A:G	1.17334e-06	-1.08624	-1.12216	3.25366e-06	-1.0982	-1.18813
70496063	chr2:70496063:G:A	6.55482e-06	-1.13299e-10	-0.488049	1.81971e-05	-1.13299e-10	-0.564848
70496754	chr2:70496754:G:A	6.3249e-07	-1.46657	-1.35978	1.77138e-06	-1.52907	-1.36528
70496764	chr2:70496764:C:T	9.02086e-07	-1.22293	-1.24837	2.81457e-06	-1.21399	-1.21731
70497017	chr2:70497017:G:A	7.28776e-06	-1.13299e-10	-0.382054	2.01693e-05	-1.13299e-10	-0.46195
70497699	chr2:70497699:C:T	1.43818e-06	-0.871679	-1.13319	3.28255e-06	-1.14377	-1.13372
70497767	chr2:70497767:A:G	2.99358e-06	-1.13299e-10	-1.27178	8.97109e-06	-1.13299e-10	-1.27211
70498124	chr2:70498124:AAC:A	1.25784e-06	-0.932409	-1.20645	2.88031e-06	-1.19257	-1.21565
70498220	chr2:70498220:A:G	5.70799e-07	-1.57463	-1.35434	1.75041e-06	-1.57483	-1.33143
70498460	chr2:70498460:C:T	5.96085e-06	-0.583037	-3.69445e-10	1.83363e-05	-0.557231	-3.69445e-10
70498463	chr2:70498463:C:T	8.28891e-07	-1.39874	-1.15718	2.75097e-06	-1.38874	-1.06542
70498552	chr2:70498552:A:G	1.4671e-06	-0.862502	-1.12246	3.34174e-06	-1.13679	-1.12283
70498750	chr2:70498750:C:T	1.10688e-06	-0.899585	-1.36712	2.51618e-06	-1.17092	-1.37245
70499062	chr2:70499062:T:A	1.49818e-06	-0.838228	-1.12577	3.39575e-06	-1.11787	-1.12572
70499072	chr2:70499072:C:G	4.72901e-06	-1.13299e-10	-0.814534	1.49599e-05	-1.13299e-10	-0.760738
70499153	chr2:70499153:T:A	3.13317e-06	-1.13299e-10	-1.2262	9.42127e-06	-1.13299e-10	-1.22314
70499720	chr2:70499720:C:T	1.4798e-06	-1.16152	-0.814818	4.36034e-06	-1.16125	-0.832314
70499946	chr2:70499946:C:G	4.64264e-06	-1.13299e-10	-0.832967	1.46779e-05	-1.13299e-10	-0.779772
70500418	chr2:70500418:G:A	2.22516e-06	-1.56842	-3.69445e-10	6.68595e-06	-1.5661	-3.69445e-10
70500578	chr2:70500578:T:A	5.55544e-06	-1.13299e-10	-0.653472	1.83695e-05	-1.13299e-10	-0.555419
70500896	chr2:70500896:T:C	5.7394e-07	-1.57377	-1.34971	1.80085e-06	-1.5604	-1.31746
70501169	chr2:70501169:A:G	5.33083e-06	-1.13299e-10	-0.694743	1.7577e-05	-1.13299e-10	-0.599521
70501227	chr2:70501227:A:C	4.50079e-06	-1.13299e-10	-0.863997	1.33066e-05	-1.13299e-10	-0.877856
70501745	chr2:70501745:G:A	6.41886e-07	-1.44186	-1.36974	2.13368e-06	-1.36802	-1.34024
70501963	chr2:70501963:A:G	3.41618e-06	-1.13299e-10	-1.13973	1.05261e-05	-1.13299e-10	-1.11226
70502121	chr2:70502121:A:C	1.41918e-06	-0.767161	-1.25101	4.32474e-06	-0.871127	-1.13063
70502182	chr2:70502182:G:A	7.72208e-07	-1.53169	-1.09506	2.57151e-06	-1.52704	-0.994573
70502245	chr2:70502245:G:T	1.83752e-06	-0.58724	-1.17259	3.94713e-06	-0.918271	-1.17485
70502376	chr2:70502376:A:G	2.93575e-06	-0.70569	-0.585596	9.83886e-06	-0.826557	-0.353216
70502433	chr2:70502433:G:A	1.22872e-06	-0.784016	-1.37826	2.73162e-06	-1.08314	-1.37808
70503138	chr2:70503138:A:G	3.60449e-06	-0.869439	-0.216631	8.87969e-06	-1.13094	-0.151409
70503228	chr2:70503228:G:A	6.51798e-06	-1.13299e-10	-0.493685	2.17421e-05	-1.13299e-10	-0.38686
70503318	chr2:70503318:A:G	3.27337e-06	-0.867486	-0.314944	8.0318e-06	-1.13013	-0.252577
70503319	chr2:70503319:C:T	8.43316e-07	-1.53193	-1.00673	2.45489e-06	-1.49605	-1.07198
70503523	chr2:70503523:T:C	8.28524e-07	-1.52316	-1.0332	2.42508e-06	-1.48415	-1.0961
70503538	chr2:70503538:C:T	1.31344e-06	-0.734232	-1.36137	2.91614e-06	-1.04415	-1.3517
70503581	chr2:70503581:AT:A	2.79997e-06	-1.13299e-10	-1.33864	8.59314e-06	-1.13299e-10	-1.31515
70503585	chr2:70503585:A:T	3.59117e-06	-1.13299e-10	-1.08977	1.0478e-05	-1.13299e-10	-1.11683
70503944	chr2:70503944:C:T	2.71191e-06	-1.13299e-10	-1.3706	8.09628e-06	-1.13299e-10	-1.37471
70504224	chr2:70504224:C:A	3.24784e-05	-1.13299e-10	1.11232	0.000110596	-1.13299e-10	1.23977
70504572	chr2:70504572:A:G	6.21629e-06	-1.13299e-10	-0.541076	2.06779e-05	-1.13299e-10	-0.437048
70504727	chr2:70504727:G:A	3.38372e-06	-0.840232	-0.309042	8.27651e-06	-1.10575	-0.246941
70505063	chr2:70505063:T:C	1.47824e-06	-0.956833	-1.02056	5.37702e-06	-0.901397	-0.882581
70505130	chr2:70505130:T:G	8.80037e-07	-1.56454	-0.931505	2.48902e-06	-1.54227	-1.01195
70505217	chr2:70505217:A:C	6.12216e-06	-1.13299e-10	-0.556336	2.03231e-05	-1.13299e-10	-0.454354
70505525	chr2:70505525:C:T	2.69082e-06	-1.13299e-10	-1.3784	8.09736e-06	-1.13299e-10	-1.37457
70506281	chr2:70506281:C:T	3.94381e-06	-1.13299e-10	-0.996102	1.13254e-05	-1.13299e-10	-1.03906
70506348	chr2:70506348:C:G	5.08817e-06	-1.13299e-10	-0.741331	1.49348e-05	-1.13299e-10	-0.762422
70506394	chr2:70506394:T:C	1.36357e-06	-1.57444	-0.483704	4.67659e-06	-1.5692	-0.354343
70506656	chr2:70506656:A:C	4.42662e-06	-1.13299e-10	-0.880615	1.43986e-05	-1.13299e-10	-0.798981
70507105	chr2:70507105:G:A	1.24718e-05	-1.13299e-10	0.155219	3.57806e-05	-1.13299e-10	0.111292
70507555	chr2:70507555:T:C	5.84605e-07	-1.57312	-1.33195	1.74536e-06	-1.5735	-1.33565
70507843	chr2:70507843:C:T	3.85481e-06	-1.13299e-10	-1.01893	1.04352e-05	-1.13299e-10	-1.12093
70507919	chr2:70507919:T:C	3.54324e-06	-1.10321	-3.69445e-10	1.15156e-05	-1.02241	-3.69445e-10
70507960	chr2:70507960:G:A	5.62505e-07	-1.57426	-1.36934	1.73664e-06	-1.56207	-1.35209
70508303	chr2:70508303:G:A	6.6379e-06	-0.475454	-3.69445e-10	1.83508e-05	-0.556441	-3.69445e-10
70508405	chr2:70508405:A:G	4.3419e-06	-1.13299e-10	-0.899938	1.23834e-05	-1.13299e-10	-0.949759
70508642	chr2:70508642:A:G	3.81507e-06	-1.13299e-10	-1.02929	1.09662e-05	-1.13299e-10	-1.0713
70509087	chr2:70509087:A:G	8.06293e-07	-1.20539	-1.37817	2.696e-06	-1.13628	-1.33807
70509396	chr2:70509396:T:C	3.97794e-06	-1.13299e-10	-0.987486	1.25921e-05	-1.13299e-10	-0.933043
70509494	chr2:70509494:G:A	3.13089e-06	-1.13299e-10	-1.22693	9.29988e-06	-1.13299e-10	-1.23611
70509761	chr2:70509761:G:C	3.90367e-06	-1.00633	-3.69445e-10	1.10504e-05	-1.06365	-3.69445e-10
70510147	chr2:70510147:T:G	1.33613e-05	-1.13299e-10	0.224112	5.02049e-05	-1.13299e-10	0.450001
70510155	chr2:70510155:C:T	3.30989e-06	-1.13299e-10	-1.17133	9.77393e-06	-1.13299e-10	-1.18639
70510203	chr2:70510203:A:G	1.17706e-05	-1.13299e-10	0.0973557	4.385e-05	-1.13299e-10	0.314661
70510299	chr2:70510299:C:T	2.87582e-06	-1.13299e-10	-1.31191	8.74598e-06	-1.13299e-10	-1.29752
70510667	chr2:70510667:A:T	7.35656e-06	-1.13299e-10	-0.372657	2.252e-05	-1.13299e-10	-0.351711
70510713	chr2:70510713:C:T	9.16801e-06	-1.13299e-10	-0.15253	3.35565e-05	-1.13299e-10	0.0471187
70510756	chr2:70510756:T:G	1.66462e-06	-0.692306	-1.16635	7.5975e-06	-0.430818	-1.00748
70510825	chr2:70510825:C:T	1.47321e-05	-1.13299e-10	0.321779	5.56912e-05	-1.13299e-10	0.553709
70510950	chr2:70510950:G:A	3.25241e-06	-1.13299e-10	-1.18885	1.06717e-05	-1.13299e-10	-1.09852
70510972	chr2:70510972:T:C	5.85719e-06	-1.13299e-10	-0.600579	1.83401e-05	-1.13299e-10	-0.557023
70511020	chr2:70511020:G:A	2.81343e-06	-1.13299e-10	-1.33385	8.82059e-06	-1.13299e-10	-1.28902
70511240	chr2:70511240:C:T	3.42235e-06	-1.13299e-10	-1.13792	1.03954e-05	-1.13299e-10	-1.12475
70511418	chr2:70511418:G:C	1.05861e-06	-1.48517	-0.826122	3.96512e-06	-1.47749	-0.611084
70511602	chr2:70511602:A:G	5.3108e-06	-1.13299e-10	-0.698508	1.82934e-05	-1.13299e-10	-0.559572
70511610	chr2:70511610:T:TG	1.36752e-05	-1.13299e-10	0.247331	5.17477e-05	-1.13299e-10	0.480267
70512017	chr2:70512017:G:A	2.8062e-06	-1.33642	-3.69445e-10	7.84317e-06	-1.40647	-3.69445e-10
70512081	chr2:70512081:G:T	3.31235e-06	-1.13299e-10	-1.17059	1.00746e-05	-1.13299e-10	-1.1561
70512359	chr2:70512359:C:T	3.77437e-06	-1.13299e-10	-1.04002	1.18062e-05	-1.13299e-10	-0.997492
70512465	chr2:70512465:C:T	3.79479e-06	-1.13299e-10	-1.03462	1.20149e-05	-1.13299e-10	-0.979964
70512502	chr2:70512502:G:A	1.53791e-05	-1.13299e-10	0.364759	5.85645e-05	-1.13299e-10	0.604016
70513317	chr2:70513317:G:A	2.70701e-06	-1.13299e-10	-1.37241	8.15377e-06	-1.13299e-10	-1.36763
70513596	chr2:70513596:G:A	1.41536e-05	-1.13299e-10	0.281717	5.33769e-05	-1.13299e-10	0.511266
70513690	chr2:70513690:A:T	3.67237e-06	-1.13299e-10	-1.06741	1.16184e-05	-1.13299e-10	-1.01352
70513738	chr2:70513738:G:A	1.3179e-05	-1.13299e-10	0.210378	4.94412e-05	-1.13299e-10	0.434671
70513890	chr2:70513890:T:C	3.11195e-06	-1.13299e-10	-1.233	9.18823e-06	-1.13299e-10	-1.24819
70513924	chr2:70513924:C:T	9.83843e-06	-1.13299e-10	-0.0819542	3.55952e-05	-1.13299e-10	0.106099
70513946	chr2:70513946:G:A	1.07181e-05	-1.13299e-10	0.00368823	3.45992e-05	-1.13299e-10	0.0777172
70514002	chr2:70514002:G:T	1.01538e-05	-1.13299e-10	-0.0503981	3.68548e-05	-1.13299e-10	0.140873
70514051	chr2:70514051:T:G	1.01568e-05	-1.13299e-10	-0.0501079	3.68654e-05	-1.13299e-10	0.141161
70514233	chr2:70514233:T:C	7.3901e-06	-1.13299e-10	-0.368109	2.6487e-05	-1.13299e-10	-0.189458
70514253	chr2:70514253:C:A	1.01523e-05	-1.13299e-10	-0.0505464	3.68481e-05	-1.13299e-10	0.140692
70514374	chr2:70514374:C:T	3.10867e-06	-1.13299e-10	-1.23405	1.00222e-05	-1.13299e-10	-1.16131
70514613	chr2:70514613:T:C	3.65924e-06	-1.13299e-10	-1.07099	1.15941e-05	-1.13299e-10	-1.01562
70514890	chr2:70514890:C:T	4.46667e-06	-1.13299e-10	-0.871607	1.43059e-05	-1.13299e-10	-0.805441
70514916	chr2:70514916:T:C	7.97859e-06	-1.13299e-10	-0.291488	2.52301e-05	-1.13299e-10	-0.238074
70515423	chr2:70515423:A:G	5.04755e-06	-1.13299e-10	-0.749346	1.43927e-05	-1.13299e-10	-0.799392
70515828	chr2:70515828:G:A	5.01654e-06	-1.13299e-10	-0.75551	1.84892e-05	-1.13299e-10	-0.548924
70515830	chr2:70515830:G:A	4.97621e-06	-1.13299e-10	-0.763581	1.83173e-05	-1.13299e-10	-0.558267
70515932	chr2:70515932:A:G	7.91997e-07	-1.32581	-1.27564	2.51482e-06	-1.23913	-1.30478
70516180	chr2:70516180:C:G	1.14355e-06	-1.0314	-1.20272	4.21121e-06	-0.793338	-1.23502
70516193	chr2:70516193:G:A	2.69321e-06	-1.13299e-10	-1.37752	8.07379e-06	-1.13299e-10	-1.37749
70516409	chr2:70516409:T:C	5.59227e-06	-1.13299e-10	-0.646866	2.06978e-05	-1.13299e-10	-0.436085
70516410	chr2:70516410:G:A	5.67194e-06	-1.13299e-10	-0.632719	2.10353e-05	-1.13299e-10	-0.419908
70516462	chr2:70516462:T:C	5.58324e-06	-1.13299e-10	-0.648481	2.06637e-05	-1.13299e-10	-0.437733
70516534	chr2:70516534:C:CA	5.65911e-06	-1.13299e-10	-0.634983	2.09867e-05	-1.13299e-10	-0.422223
70516754	chr2:70516754:G:A	5.63723e-06	-1.13299e-10	-0.638858	1.9585e-05	-1.13299e-10	-0.491351
70516769	chr2:70516769:A:G	5.49065e-06	-1.13299e-10	-0.665204	2.02878e-05	-1.13299e-10	-0.456091
70516779	chr2:70516779:A:G	5.61989e-06	-1.13299e-10	-0.641937	2.08363e-05	-1.13299e-10	-0.429418
70516807	chr2:70516807:T:C	5.54224e-06	-1.13299e-10	-0.655852	2.05041e-05	-1.13299e-10	-0.445488
70516975	chr2:70516975:T:C	9.57598e-07	-1.40954	-1.00204	3.69627e-06	-1.36113	-0.797659
70516990	chr2:70516990:G:T	2.94967e-06	-1.13299e-10	-1.28656	9.20507e-06	-1.13299e-10	-1.24636
70517191	chr2:70517191:C:T	5.73209e-06	-1.13299e-10	-0.622169	2.13093e-05	-1.13299e-10	-0.406971
70517327	chr2:70517327:T:C	7.5297e-07	-1.39119	-1.26079	2.69571e-06	-1.28032	-1.19413
70517354	chr2:70517354:C:T	5.72322e-06	-1.13299e-10	-0.623719	2.12753e-05	-1.13299e-10	-0.408567
70517494	chr2:70517494:T:G	5.71795e-06	-1.13299e-10	-0.62464	2.12477e-05	-1.13299e-10	-0.409864
70517517	chr2:70517517:T:A	5.58768e-06	-1.13299e-10	-0.647685	1.80927e-05	-1.13299e-10	-0.570605
70517654	chr2:70517654:A:T	2.52983e-06	-1.4401	-3.69445e-10	7.04009e-06	-1.51449	-3.69445e-10
70517775	chr2:70517775:T:G	5.84585e-06	-1.13299e-10	-0.602517	2.17899e-05	-1.13299e-10	-0.384665
70518327	chr2:70518327:A:G	3.19984e-06	-1.13299e-10	-1.20515	9.95093e-06	-1.13299e-10	-1.16845
70518413	chr2:70518413:A:T	9.50469e-07	-1.07778	-1.34127	3.11115e-06	-0.97824	-1.35288
70518763	chr2:70518763:C:T	5.36967e-06	-1.13299e-10	-0.687484	1.73426e-05	-1.13299e-10	-0.612945
70518852	chr2:70518852:G:T	3.09428e-06	-1.13299e-10	-1.2387	9.95352e-06	-1.13299e-10	-1.16819
70518866	chr2:70518866:A:G	6.73922e-07	-1.4805	-1.28239	2.2652e-06	-1.36462	-1.28383
70518896	chr2:70518896:C:T	4.07988e-06	-1.13299e-10	-0.962184	1.39655e-05	-1.13299e-10	-0.829524
70519194	chr2:70519194:G:C	3.86501e-06	-1.13299e-10	-1.01628	1.31237e-05	-1.13299e-10	-0.891689
70519594	chr2:70519594:T:C	1.28794e-06	-0.952892	-1.16231	5.50601e-06	-0.715529	-1.04474
70519879	chr2:70519879:A:G	4.02996e-06	-1.13299e-10	-0.974495	1.37738e-05	-1.13299e-10	-0.843342
70519911	chr2:70519911:T:C	5.7338e-06	-0.621871	-3.69445e-10	1.59078e-05	-0.699302	-3.69445e-10
70520330	chr2:70520330:A:C	2.84803e-06	-1.13299e-10	-1.32162	8.88818e-06	-1.13299e-10	-1.28139
70520577	chr2:70520577:C:T	6.28395e-06	-1.13299e-10	-0.530251	2.04484e-05	-1.13299e-10	-0.448207
70521009	chr2:70521009:T:A	2.98848e-06	-1.13299e-10	-1.27348	9.43705e-06	-1.13299e-10	-1.22147
70521192	chr2:70521192:A:G	4.06868e-06	-1.13299e-10	-0.964931	1.39206e-05	-1.13299e-10	-0.832741
70521220	chr2:70521220:C:G	2.72319e-06	-1.36645	-3.69445e-10	7.78232e-06	-1.41426	-3.69445e-10
70521267	chr2:70521267:T:C	2.69128e-06	-1.13299e-10	-1.37823	8.0932e-06	-1.13299e-10	-1.37509
70521449	chr2:70521449:G:A	2.76161e-06	-1.13299e-10	-1.35244	8.18228e-06	-1.13299e-10	-1.36414
70521518	chr2:70521518:A:G	1.12888e-06	-0.968968	-1.27806	4.6818e-06	-0.728497	-1.19393
70521764	chr2:70521764:G:A	6.0808e-06	-1.13299e-10	-0.563114	1.9749e-05	-1.13299e-10	-0.483009
70521903	chr2:70521903:G:A	3.13336e-06	-1.13299e-10	-1.22614	9.72405e-06	-1.13299e-10	-1.19151
70521905	chr2:70521905:A:G	6.01454e-06	-1.13299e-10	-0.57407	1.95338e-05	-1.13299e-10	-0.493966
70522109	chr2:70522109:C:T	6.04707e-06	-1.13299e-10	-0.568677	1.9642e-05	-1.13299e-10	-0.488441
70522544	chr2:70522544:C:T	3.99471e-06	-1.13299e-10	-0.983279	1.36121e-05	-1.13299e-10	-0.855156
70522575	chr2:70522575:A:G	2.69512e-06	-1.13299e-10	-1.37681	8.06685e-06	-1.13299e-10	-1.37835
70522594	chr2:70522594:C:T	3.40463e-06	-1.14311	-3.69445e-10	1.12721e-05	-1.04378	-3.69445e-10
70522696	chr2:70522696:A:G	3.18277e-06	-1.13299e-10	-1.2105	1.03027e-05	-1.13299e-10	-1.13371
70522837	chr2:70522837:G:A	3.05955e-06	-1.13299e-10	-1.24998	9.36659e-06	-1.13299e-10	-1.22896
70522860	chr2:70522860:C:A	5.79304e-06	-1.13299e-10	-0.611592	1.87775e-05	-1.13299e-10	-0.533456
70523025	chr2:70523025:A:G	3.41427e-06	-1.13299e-10	-1.14029	1.02768e-05	-1.13299e-10	-1.13623
70523153	chr2:70523153:A:G	4.78155e-06	-1.13299e-10	-0.803485	1.57346e-05	-1.13299e-10	-0.71025
70523486	chr2:70523486:G:A	6.07202e-06	-1.13299e-10	-0.564558	1.97269e-05	-1.13299e-10	-0.484131
70523517	chr2:70523517:C:T	3.26832e-06	-1.18397	-3.69445e-10	9.35058e-06	-1.23067	-3.69445e-10
70524299	chr2:70524299:T:C	3.39021e-06	-1.13299e-10	-1.14736	1.02047e-05	-1.13299e-10	-1.14326
70524386	chr2:70524386:G:A	2.95797e-06	-1.13299e-10	-1.28375	8.6193e-06	-1.13299e-10	-1.31211
70524445	chr2:70524445:T:A	3.4643e-06	-1.13299e-10	-1.12574	1.04293e-05	-1.13299e-10	-1.12149
70524466	chr2:70524466:AT:A	2.96178e-06	-1.13299e-10	-1.28246	8.62861e-06	-1.13299e-10	-1.31103
70524512	chr2:70524512:C:T	3.19455e-06	-1.13299e-10	-1.2068	9.93291e-06	-1.13299e-10	-1.17026
70524528	chr2:70524528:C:T	3.1687e-06	-1.13299e-10	-1.21493	9.99004e-06	-1.13299e-10	-1.16452
70524876	chr2:70524876:G:T	3.44064e-06	-1.13299e-10	-1.13259	1.03585e-05	-1.13299e-10	-1.12831
70524910	chr2:70524910:T:TGGCCCCATC	3.37088e-06	-1.13299e-10	-1.15308	1.06608e-05	-1.13299e-10	-1.09954
70524955	chr2:70524955:A:T	2.2153e-06	-1.57286	-3.69445e-10	6.71806e-06	-1.56131	-3.69445e-10
70525063	chr2:70525063:A:C	6.84716e-07	-1.56897	-1.17803	2.31052e-06	-1.53133	-1.09731
70525573	chr2:70525573:G:A	2.72176e-06	-1.13299e-10	-1.36697	8.15837e-06	-1.13299e-10	-1.36707
70525742	chr2:70525742:G:C	7.25287e-07	-1.36509	-1.32435	2.43604e-06	-1.2331	-1.34264
70526064	chr2:70526064:G:A	2.85604e-06	-1.13299e-10	-1.31881	8.80752e-06	-1.13299e-10	-1.29051
70526463	chr2:70526463:C:T	4.08147e-06	-1.13299e-10	-0.961794	1.20186e-05	-1.13299e-10	-0.979656
70526528	chr2:70526528:T:C	3.27574e-06	-1.13299e-10	-1.18171	9.86472e-06	-1.13299e-10	-1.17715
70526621	chr2:70526621:G:A	1.08112e-06	-1.351	-0.939259	4.72553e-06	-1.19225	-0.720887
70526750	chr2:70526750:T:C	1.08108e-06	-1.37202	-0.918265	4.7114e-06	-1.21738	-0.698749
70526832	chr2:70526832:C:T	4.78516e-06	-1.13299e-10	-0.802731	1.53104e-05	-1.13299e-10	-0.737582
70526973	chr2:70526973:C:T	2.69242e-06	-1.13299e-10	-1.37781	8.071e-06	-1.13299e-10	-1.37784
70527333	chr2:70527333:C:T	3.15995e-06	-1.13299e-10	-1.21769	1.02516e-05	-1.13299e-10	-1.13867
70527711	chr2:70527711:G:A	2.8053e-06	-1.13299e-10	-1.33674	8.39212e-06	-1.13299e-10	-1.33882
70528096	chr2:70528096:T:C	6.38415e-06	-1.13299e-10	-0.514432	2.07172e-05	-1.13299e-10	-0.435146
70528379	chr2:70528379:C:T	7.04871e-06	-1.13299e-10	-0.415406	2.21348e-05	-1.13299e-10	-0.36896
70528386	chr2:70528386:G:A	9.70265e-06	-1.13299e-10	-0.0958507	3.03405e-05	-1.13299e-10	-0.0536301
70528718	chr2:70528718:T:C	4.36814e-06	-1.13299e-10	-0.893912	1.36356e-05	-1.13299e-10	-0.853428
70528800	chr2:70528800:C:A	3.51315e-06	-1.13299e-10	-1.11174	1.10121e-05	-1.13299e-10	-1.06712
70528895	chr2:70528895:C:A	2.88936e-06	-1.13299e-10	-1.30721	8.63894e-06	-1.13299e-10	-1.30983
70529159	chr2:70529159:C:G	6.64682e-07	-1.42737	-1.34933	2.03736e-06	-1.41599	-1.33847
70529204	chr2:70529204:A:C	8.22875e-07	-1.42261	-1.14059	2.82769e-06	-1.41995	-1.00671
70529466	chr2:70529466:A:G	4.39703e-06	-1.13299e-10	-0.887322	1.27395e-05	-1.13299e-10	-0.921404
70529549	chr2:70529549:T:C	1.88351e-06	-0.634875	-1.10024	5.50728e-06	-0.718138	-1.0419
70529565	chr2:70529565:G:A	2.81535e-06	-1.13299e-10	-1.33316	8.29256e-06	-1.13299e-10	-1.35075
70529619	chr2:70529619:T:C	1.94453e-06	-0.815877	-0.887352	7.07146e-06	-0.866742	-0.643305
70529627	chr2:70529627:G:A	6.14192e-06	-1.13299e-10	-0.553113	1.72951e-05	-1.13299e-10	-0.615687
70529943	chr2:70529943:C:A	7.91757e-06	-1.13299e-10	-0.299166	2.48562e-05	-1.13299e-10	-0.253006
70530226	chr2:70530226:A:G	8.86569e-07	-1.50222	-0.986426	2.37223e-06	-1.53044	-1.07185
70530414	chr2:70530414:A:G	2.91393e-06	-1.13299e-10	-1.29875	9.21642e-06	-1.13299e-10	-1.24513
70530530	chr2:70530530:GA:G	3.1975e-06	-1.13299e-10	-1.20588	9.49368e-06	-1.13299e-10	-1.21549
70530550	chr2:70530550:T:C	5.58596e-07	-1.57251	-1.37807	1.69768e-06	-1.56213	-1.37472
70530713	chr2:70530713:C:G	3.33014e-06	-1.13299e-10	-1.16524	1.04237e-05	-1.13299e-10	-1.12203
70530980	chr2:70530980:C:T	2.9989e-06	-1.13299e-10	-1.27	9.25086e-06	-1.13299e-10	-1.2414
70530991	chr2:70530991:A:G	3.62033e-06	-0.20745	-0.874234	1.16668e-05	-0.337356	-0.672006
70531077	chr2:70531077:A:G	3.41267e-06	-1.13299e-10	-1.14075	9.98296e-06	-1.13299e-10	-1.16523
70531112	chr2:70531112:A:G	2.24277e-06	-1.56054	-3.69445e-10	6.63502e-06	-1.57375	-3.69445e-10
70531123	chr2:70531123:G:A	5.04461e-06	-1.13299e-10	-0.74993	1.45996e-05	-1.13299e-10	-0.785119
70531430	chr2:70531430:G:A	2.5515e-06	-0.439735	-0.991835	7.43433e-06	-0.539559	-0.920444
70531511	chr2:70531511:C:T	7.76876e-06	-1.13299e-10	-0.318139	2.43844e-05	-1.13299e-10	-0.272168
70531545	chr2:70531545:C:T	2.9107e-06	-1.13299e-10	-1.29986	9.20292e-06	-1.13299e-10	-1.24659
70531720	chr2:70531720:G:A	4.46373e-06	-0.524247	-0.348019	1.1792e-05	-0.592689	-0.406001
70531812	chr2:70531812:T:C	1.01259e-06	-1.36461	-0.991131	2.65141e-06	-1.41538	-1.07565
70532013	chr2:70532013:T:C	2.69156e-06	-1.13299e-10	-1.37813	8.10571e-06	-1.13299e-10	-1.37354
70532029	chr2:70532029:T:C	6.4914e-07	-1.53662	-1.26373	2.06945e-06	-1.55068	-1.18815
70532170	chr2:70532170:T:G	7.50593e-07	-1.27814	-1.37701	2.14233e-06	-1.32583	-1.37839
70532295	chr2:70532295:C:T	6.84487e-06	-1.42956	0.984813	3.15126e-05	-1.37915	1.36342
70532363	chr2:70532363:C:A	4.99184e-06	-0.760446	-3.69445e-10	1.29605e-05	-0.904206	-3.69445e-10
70532364	chr2:70532364:A:G	4.71776e-06	-0.816916	-3.69445e-10	1.2305e-05	-0.95611	-3.69445e-10
70532368	chr2:70532368:A:T	6.83708e-06	-1.13299e-10	-0.44589	2.21914e-05	-1.13299e-10	-0.366409
70532549	chr2:70532549:C:T	2.70711e-06	-1.13299e-10	-1.37237	8.16755e-06	-1.13299e-10	-1.36594
70532684	chr2:70532684:C:T	3.08511e-06	-1.13299e-10	-1.24166	9.87761e-06	-1.13299e-10	-1.17584
70532689	chr2:70532689:C:T	2.75773e-06	-0.378151	-0.975689	8.07465e-06	-0.475485	-0.901899
70532710	chr2:70532710:C:T	2.70808e-06	-1.13299e-10	-1.37201	8.08607e-06	-1.13299e-10	-1.37597
70532753	chr2:70532753:G:A	3.12359e-06	-1.13299e-10	-1.22927	1.00279e-05	-1.13299e-10	-1.16075
70532758	chr2:70532758:A:G	7.96712e-06	-1.13299e-10	-0.292927	2.21988e-05	-1.13299e-10	-0.366073
70532774	chr2:70532774:A:G	1.1182e-06	-1.2623	-0.994224	3.63145e-06	-1.26444	-0.912041
70533072	chr2:70533072:T:G	1.41093e-06	-1.17862	-0.845377	4.37343e-06	-1.23681	-0.753752
70533156	chr2:70533156:C:T	2.69097e-06	-1.13299e-10	-1.37835	8.11533e-06	-1.13299e-10	-1.37236
70533527	chr2:70533527:T:C	4.52892e-06	-1.13299e-10	-0.857766	1.28754e-05	-1.13299e-10	-0.910797
70533840	chr2:70533840:T:G	2.69685e-06	-1.13299e-10	-1.37617	8.13374e-06	-1.13299e-10	-1.37009
70533847	chr2:70533847:A:G	8.88816e-06	-1.13299e-10	-0.18353	2.89557e-05	-1.13299e-10	-0.100346
70533942	chr2:70533942:A:G	3.02075e-06	-1.13299e-10	-1.26274	8.75972e-06	-1.13299e-10	-1.29595
70534139	chr2:70534139:A:G	3.04124e-06	-0.699	-0.556984	1.00216e-05	-0.772159	-0.389209
70534894	chr2:70534894:C:G	9.13423e-06	-1.13299e-10	-0.156221	3.01756e-05	-1.13299e-10	-0.0590794
70534933	chr2:70534933:C:T	7.51352e-06	-1.13299e-10	-0.351546	2.24883e-05	-1.13299e-10	-0.353116
70535218	chr2:70535218:A:G	2.21871e-06	-1.57132	-3.69445e-10	6.76023e-06	-1.55506	-3.69445e-10
70535219	chr2:70535219:AG:A	9.03437e-06	0.20292	-0.370134	2.83612e-05	0.102929	-0.224021
70535369	chr2:70535369:C:T	2.11648e-06	-0.491322	-1.12718	5.8797e-06	-0.658187	-1.03642
70535478	chr2:70535478:C:A	7.08965e-06	-0.474325	0.064711	2.26664e-05	-0.579806	0.234576
70535614	chr2:70535614:A:G	5.52096e-06	-0.659699	-3.69445e-10	1.5771e-05	-0.707943	-3.69445e-10
70535773	chr2:70535773:G:A	3.05469e-06	-1.45284	0.20127	1.33749e-05	-1.39832	0.525591
70536760	chr2:70536760:C:A	2.24009e-06	-1.56174	-3.69445e-10	6.63619e-06	-1.57358	-3.69445e-10
70537050	chr2:70537050:C:T	8.03712e-06	-1.13299e-10	-0.28418	2.25979e-05	-1.13299e-10	-0.348256
70537119	chr2:70537119:TG:T	4.20074e-06	-1.51445	0.581459	1.48174e-05	-1.47735	0.707043
70537556	chr2:70537556:C:A	1.20595e-06	-1.25505	-0.925939	3.76157e-06	-1.31141	-0.829868
70537644	chr2:70537644:C:A	2.32561e-06	-1.52427	-3.69445e-10	6.74736e-06	-1.55696	-3.69445e-10
70537681	chr2:70537681:G:C	4.10161e-06	-1.13299e-10	-0.956871	1.24785e-05	-1.13299e-10	-0.942107
70537853	chr2:70537853:C:T	1.09069e-06	-1.48916	-0.79228	3.54813e-06	-1.44506	-0.754627
70538230	chr2:70538230:G:A	3.53013e-06	-1.13299e-10	-1.10692	1.03556e-05	-1.13299e-10	-1.12859
70538243	chr2:70538243:G:C	1.11697e-06	-1.24038	-1.01725	3.00677e-06	-1.29791	-1.06733
70538436	chr2:70538436:G:A	8.42463e-07	-1.20624	-1.33343	2.57437e-06	-1.20583	-1.31468
70538498	chr2:70538498:A:G	1.22666e-06	-1.5746	-0.58935	4.16153e-06	-1.5754	-0.464828
70538581	chr2:70538581:T:C	8.99998e-07	-1.17883	-1.29479	2.76487e-06	-1.17891	-1.27021
70538766	chr2:70538766:A:C	3.87187e-06	-1.13299e-10	-1.01451	1.21909e-05	-1.13299e-10	-0.965424
70538950	chr2:70538950:C:G	3.44868e-06	-1.49434	0.364079	1.5006e-05	-1.44546	0.687796
70539019	chr2:70539019:C:T	2.50308e-06	-1.45073	-3.69445e-10	7.06218e-06	-1.51136	-3.69445e-10
70539023	chr2:70539023:A:G	6.11886e-06	-0.506	-0.0508738	1.95413e-05	-0.609142	0.115561
70539330	chr2:70539330:G:A	2.69716e-06	-1.13299e-10	-1.37605	8.07978e-06	-1.13299e-10	-1.37675
70539605	chr2:70539605:C:T	4.15113e-06	-1.13299e-10	-0.944869	1.26296e-05	-1.13299e-10	-0.930068
70539893	chr2:70539893:C:T	1.25671e-06	-1.22113	-0.918619	3.91018e-06	-1.27362	-0.828908
70540034	chr2:70540034:C:T	5.01785e-06	-1.13299e-10	-0.755249	1.55783e-05	-1.13299e-10	-0.720235
70540148	chr2:70540148:C:T	3.69589e-06	-1.13299e-10	-1.06103	1.06446e-05	-1.13299e-10	-1.10106
70540721	chr2:70540721:A:G	8.62804e-07	-1.15081	-1.36501	2.43713e-06	-1.21517	-1.36012
70541031	chr2:70541031:A:G	8.57701e-07	-1.31652	-1.20523	2.82196e-06	-1.31547	-1.11321
70541048	chr2:70541048:A:C	8.84384e-07	-1.11508	-1.37603	2.47204e-06	-1.18312	-1.37795
70541059	chr2:70541059:A:G	4.1521e-06	-0.944636	-3.69445e-10	1.10038e-05	-1.06787	-3.69445e-10
70541651	chr2:70541651:T:C	1.05767e-06	-1.2231	-1.08908	3.24081e-06	-1.27438	-1.01591
70541790	chr2:70541790:A:C	1.18299e-06	-1.20416	-0.996047	3.64152e-06	-1.25701	-0.916698
70541808	chr2:70541808:A:G	2.90736e-06	-1.13299e-10	-1.301	8.54092e-06	-1.13299e-10	-1.32124
70542233	chr2:70542233:A:C	2.98558e-06	-0.30312	-0.971336	8.55429e-06	-0.479563	-0.840117
70542465	chr2:70542465:C:T	3.76306e-06	-0.249385	-0.793634	1.08966e-05	-0.42437	-0.653295
70542585	chr2:70542585:C:T	2.4636e-06	-1.46663	-3.69445e-10	7.83537e-06	-1.40746	-3.69445e-10
70542596	chr2:70542596:C:T	2.79631e-06	-1.13299e-10	-1.33995	8.48976e-06	-1.13299e-10	-1.32725
70543027	chr2:70543027:C:T	2.69133e-06	-1.13299e-10	-1.37821	8.07037e-06	-1.13299e-10	-1.37791
70543194	chr2:70543194:T:C	2.72257e-06	-1.13299e-10	-1.36667	8.09574e-06	-1.13299e-10	-1.37477
70543374	chr2:70543374:C:T	1.56339e-06	-1.56918	-0.352212	5.74512e-06	-1.57255	-0.145215
70544088	chr2:70544088:T:C	2.81447e-06	-1.13299e-10	-1.33348	8.70504e-06	-1.13299e-10	-1.30221
70544120	chr2:70544120:T:A	1.11796e-05	-1.13299e-10	0.0458384	3.58115e-05	-1.13299e-10	0.112156
70544130	chr2:70544130:T:C	3.4866e-06	-1.13299e-10	-1.11932	1.08757e-05	-1.13299e-10	-1.07958
70544188	chr2:70544188:C:T	3.20684e-06	-1.13299e-10	-1.20296	9.81932e-06	-1.13299e-10	-1.18176
70544373	chr2:70544373:A:C	2.7302e-06	-1.13299e-10	-1.36387	8.49638e-06	-1.13299e-10	-1.32647
70544376	chr2:70544376:GTTA:G	7.30287e-06	-1.13299e-10	-0.379982	2.40435e-05	-1.13299e-10	-0.28625
70544389	chr2:70544389:A:T	6.3497e-07	-1.51528	-1.30715	1.81467e-06	-1.53355	-1.33666
70544543	chr2:70544543:A:G	2.69372e-06	-1.13299e-10	-1.37733	8.1493e-06	-1.13299e-10	-1.36818
70545323	chr2:70545323:C:T	6.3341e-07	-1.5657	-1.25918	1.87594e-06	-1.57498	-1.26202
70545571	chr2:70545571:G:T	9.34151e-06	-1.13299e-10	-0.133782	2.56077e-05	-1.13299e-10	-0.223221
70545588	chr2:70545588:A:G	5.73253e-07	-1.55098	-1.37369	1.74164e-06	-1.5563	-1.35498
70546561	chr2:70546561:C:T	2.88879e-06	-1.13299e-10	-1.30741	8.99637e-06	-1.13299e-10	-1.26929
70546662	chr2:70546662:T:C	3.15031e-06	-1.13299e-10	-1.22075	9.21342e-06	-1.13299e-10	-1.24545
70546772	chr2:70546772:C:G	6.85758e-07	-1.54015	-1.20533	1.96122e-06	-1.56365	-1.22889
70546786	chr2:70546786:C:T	1.23237e-05	-1.13299e-10	0.143272	3.94991e-05	-1.13299e-10	0.210165
70547103	chr2:70547103:G:T	4.12949e-06	-1.13299e-10	-0.950096	1.23006e-05	-1.13299e-10	-0.956466
70547106	chr2:70547106:G:C	3.09473e-06	-1.13299e-10	-1.23855	9.60769e-06	-1.13299e-10	-1.20355
70547163	chr2:70547163:T:A	6.96663e-07	-1.54285	-1.18685	1.99192e-06	-1.56516	-1.21185
70547322	chr2:70547322:C:T	7.03504e-07	-1.53751	-1.18242	2.00671e-06	-1.56217	-1.20745
70547498	chr2:70547498:G:A	7.04443e-07	-1.52943	-1.18917	2.00412e-06	-1.55714	-1.21377
70547683	chr2:70547683:AT:A	8.81936e-06	-1.13299e-10	-0.1913	2.42062e-05	-1.13299e-10	-0.279504
70547753	chr2:70547753:T:C	5.03604e-06	-1.13299e-10	-0.75163	1.77541e-05	-1.13299e-10	-0.589498
70547759	chr2:70547759:ACTATATATG:A	1.6339e-06	-1.51968	-0.357602	4.90193e-06	-1.53526	-0.341228
70547896	chr2:70547896:A:G	1.91018e-06	-1.5282	-0.192851	5.81947e-06	-1.54218	-0.162722
70547953	chr2:70547953:A:G	9.47989e-07	-1.55837	-0.86329	2.86741e-06	-1.55466	-0.858046
70548062	chr2:70548062:A:AT	1.0101e-06	-1.55712	-0.801086	3.07893e-06	-1.57153	-0.769997
70548094	chr2:70548094:A:C	1.19811e-05	-1.13299e-10	0.115078	3.83782e-05	-1.13299e-10	0.181376
70548105	chr2:70548105:T:C	8.09703e-06	-1.13299e-10	-0.276753	2.17285e-05	-1.13299e-10	-0.387489
70548393	chr2:70548393:C:T	1.22758e-05	-1.13299e-10	0.139381	3.93423e-05	-1.13299e-10	0.206188
70548780	chr2:70548780:C:T	1.05829e-06	-1.56557	-0.746024	3.49086e-06	-1.5744	-0.641565
70549149	chr2:70549149:T:C	1.1405e-06	-1.5723	-0.664482	4.0279e-06	-1.57544	-0.497423
70549252	chr2:70549252:T:C	8.79837e-07	-1.56451	-0.931754	2.89766e-06	-1.56874	-0.833468
70549453	chr2:70549453:C:G	2.69354e-06	-1.13299e-10	-1.37739	8.18664e-06	-1.13299e-10	-1.36361
70549655	chr2:70549655:G:A	2.71152e-06	-1.13299e-10	-1.37074	8.07761e-06	-1.13299e-10	-1.37702
70550121	chr2:70550121:C:T	3.15679e-06	-1.13299e-10	-1.2187	9.65952e-06	-1.13299e-10	-1.19817
70550315	chr2:70550315:ATT:A	2.92375e-06	-1.13299e-10	-1.29538	8.83929e-06	-1.13299e-10	-1.28691
70550418	chr2:70550418:G:A	1.6958e-06	-1.37889	-0.461211	5.27974e-06	-1.35311	-0.449125
70550427	chr2:70550427:TAA:T	6.57224e-07	-1.57448	-1.2135	2.00619e-06	-1.57413	-1.19575
70550430	chr2:70550430:A:T	6.55516e-07	-1.57477	-1.21581	2.00213e-06	-1.57374	-1.19816
70550564	chr2:70550564:T:C	8.97121e-06	-1.13299e-10	-0.17423	2.46129e-05	-1.13299e-10	-0.262841
70550574	chr2:70550574:C:A	1.06596e-06	-1.34456	-0.959814	3.19977e-06	-1.3303	-0.972736
70550698	chr2:70550698:C:T	7.62706e-07	-1.41495	-1.22419	2.38206e-06	-1.39172	-1.20643
70550882	chr2:70550882:G:C	8.97121e-06	-1.13299e-10	-0.17423	2.46129e-05	-1.13299e-10	-0.262841
70551058	chr2:70551058:C:T	1.02375e-06	-1.31501	-1.02976	3.08654e-06	-1.29973	-1.03933
70551072	chr2:70551072:A:AT	7.60703e-07	-1.31952	-1.32224	2.32385e-06	-1.30312	-1.31976
70551098	chr2:70551098:A:C	7.82735e-07	-1.53254	-1.08067	2.50423e-06	-1.52229	-1.02584
70551101	chr2:70551101:T:C	2.98687e-06	-1.13299e-10	-1.27402	8.71861e-06	-1.13299e-10	-1.30065
70551306	chr2:70551306:T:C	2.77828e-06	-1.13299e-10	-1.34642	8.49312e-06	-1.13299e-10	-1.32686
70551384	chr2:70551384:C:T	2.73725e-06	-1.13299e-10	-1.3613	8.11986e-06	-1.13299e-10	-1.3718
70551458	chr2:70551458:T:G	6.48829e-07	-1.57423	-1.22661	1.97624e-06	-1.5744	-1.21051
70551478	chr2:70551478:A:G	1.13827e-06	-1.57211	-0.666629	4.01815e-06	-1.57549	-0.499804
70551495	chr2:70551495:G:C	9.50365e-07	-1.40297	-1.01619	2.90397e-06	-1.38078	-1.01925
70551497	chr2:70551497:T:G	9.48639e-07	-1.40668	-1.0143	2.89731e-06	-1.38485	-1.01748
70552390	chr2:70552390:T:C	6.21331e-07	-1.53517	-1.30898	1.94093e-06	-1.53811	-1.26484
70552548	chr2:70552548:G:T	3.16615e-06	-1.13299e-10	-1.21573	9.14089e-06	-1.13299e-10	-1.25336
70552659	chr2:70552659:G:T	1.14782e-06	-1.36963	-0.860755	3.33112e-06	-1.40787	-0.854936
70552663	chr2:70552663:C:T	3.47792e-06	-1.13299e-10	-1.12182	1.0869e-05	-1.13299e-10	-1.0802
70552949	chr2:70552949:C:G	5.74286e-07	-1.56588	-1.357	1.7394e-06	-1.55951	-1.35306
70553468	chr2:70553468:T:G	1.35101e-05	-1.13299e-10	0.235189	3.75799e-05	-1.13299e-10	0.160357
70554008	chr2:70554008:C:G	1.42972e-05	-1.13299e-10	0.291812	3.93254e-05	-1.13299e-10	0.205758
70554042	chr2:70554042:C:T	7.86618e-07	-1.23308	-1.37518	2.11908e-06	-1.3368	-1.37833
70554211	chr2:70554211:AC:A	3.15162e-06	-1.13299e-10	-1.22033	9.2246e-06	-1.13299e-10	-1.24424
70554660	chr2:70554660:C:T	4.30677e-06	-1.13299e-10	-0.908063	1.32159e-05	-1.13299e-10	-0.884689
70554741	chr2:70554741:T:G	4.62731e-06	-1.13299e-10	-0.836275	1.55042e-05	-1.13299e-10	-0.724999
70554938	chr2:70554938:C:T	3.19209e-06	-1.13299e-10	-1.20758	9.96053e-06	-1.13299e-10	-1.16748
70555039	chr2:70555039:C:A	4.12098e-06	-1.13299e-10	-0.95216	1.26078e-05	-1.13299e-10	-0.931794
70555176	chr2:70555176:G:C	2.92762e-06	-1.13299e-10	-1.29406	8.52718e-06	-1.13299e-10	-1.32285
70556290	chr2:70556290:T:C	2.74776e-06	-1.35746	-3.69445e-10	8.17616e-06	-1.36489	-3.69445e-10
70556525	chr2:70556525:T:C	7.32108e-07	-1.57058	-1.1095	2.05582e-06	-1.5755	-1.16994
70556695	chr2:70556695:T:C	5.83878e-07	-1.52995	-1.37637	1.81515e-06	-1.49337	-1.37657
70556768	chr2:70556768:A:G	3.07277e-06	-1.13299e-10	-1.24567	8.97152e-06	-1.13299e-10	-1.27206
70556957	chr2:70556957:C:T	2.70022e-06	-1.13299e-10	-1.37492	8.15091e-06	-1.13299e-10	-1.36798
70557051	chr2:70557051:A:G	2.88975e-06	-1.13299e-10	-1.30708	8.46801e-06	-1.13299e-10	-1.32982
70557145	chr2:70557145:A:C	6.67046e-06	-1.13299e-10	-0.470561	2.05465e-05	-1.13299e-10	-0.44342
70557192	chr2:70557192:C:A	3.65807e-06	-1.13299e-10	-1.07131	1.09151e-05	-1.13299e-10	-1.07597
70558200	chr2:70558200:C:T	3.01456e-06	-1.13299e-10	-1.2648	9.19874e-06	-1.13299e-10	-1.24705
70558226	chr2:70558226:C:T	8.98634e-07	-1.12014	-1.35499	2.52044e-06	-1.1686	-1.37308
70558266	chr2:70558266:A:G	2.81193e-06	-1.13299e-10	-1.33438	8.62518e-06	-1.13299e-10	-1.31143
70558674	chr2:70558674:C:A	1.15231e-06	-1.56351	-0.662969	3.2538e-06	-1.54091	-0.745375
70558960	chr2:70558960:G:A	9.05806e-07	-1.13783	-1.32935	2.73958e-06	-1.09106	-1.36725
70559049	chr2:70559049:T:A	9.78642e-06	-0.0872539	-3.69445e-10	2.16261e-05	-0.392214	-3.69445e-10
70559466	chr2:70559466:T:C	1.23764e-06	-1.08327	-1.07177	3.51833e-06	-1.03547	-1.17265
70559749	chr2:70559749:C:T	9.02891e-07	-1.21756	-1.25284	2.64352e-06	-1.17517	-1.31883
70559753	chr2:70559753:C:T	7.55799e-07	-1.31908	-1.32915	2.29598e-06	-1.26852	-1.36644
70559897	chr2:70559897:A:T	6.15695e-07	-1.49654	-1.35672	1.88207e-06	-1.45905	-1.37468
70560623	chr2:70560623:T:A	6.40575e-06	-1.13299e-10	-0.511054	1.95359e-05	-1.13299e-10	-0.49386
70560633	chr2:70560633:C:G	7.85092e-07	-1.26732	-1.34289	2.38662e-06	-1.2319	-1.36434
70560709	chr2:70560709:T:C	4.2713e-06	-1.48179	0.565458	1.35008e-05	-1.45244	0.58908
70561266	chr2:70561266:A:T	1.41923e-06	-1.45965	-0.558487	4.0845e-06	-1.42683	-0.632086
70562400	chr2:70562400:A:C	9.5129e-07	-1.50764	-0.910549	2.9029e-06	-1.47496	-0.925446
70562827	chr2:70562827:G:A	5.51488e-06	-1.13299e-10	-0.660799	1.59789e-05	-1.13299e-10	-0.694844
70563339	chr2:70563339:C:T	2.95969e-06	-1.13299e-10	-1.28316	8.91754e-06	-1.13299e-10	-1.27809
70563534	chr2:70563534:C:T	3.29873e-06	-1.50117	0.326461	1.03983e-05	-1.47496	0.350485
70563569	chr2:70563569:G:A	3.09447e-06	-1.13299e-10	-1.23863	9.16028e-06	-1.13299e-10	-1.25124
70563744	chr2:70563744:G:A	8.45406e-07	-1.1922	-1.34398	2.36663e-06	-1.2375	-1.36715
70563855	chr2:70563855:G:A	6.26512e-07	-1.4736	-1.36224	1.93337e-06	-1.43021	-1.37663
70563872	chr2:70563872:T:C	8.32511e-07	-1.57116	-0.980401	2.8662e-06	-1.5755	-0.83763
70564033	chr2:70564033:T:C	6.06314e-07	-1.49712	-1.37149	1.87563e-06	-1.45874	-1.37843
70564178	chr2:70564178:G:T	5.58638e-07	-1.57215	-1.37836	1.67434e-06	-1.57341	-1.37729
70564375	chr2:70564375:A:G	3.64541e-06	-1.13299e-10	-1.07478	1.14229e-05	-1.13299e-10	-1.03049
70564429	chr2:70564429:C:T	8.65009e-07	-1.16721	-1.34605	2.42175e-06	-1.2133	-1.36833
70564857	chr2:70564857:T:C	6.03248e-07	-1.51188	-1.3618	1.81478e-06	-1.5163	-1.35385
70564877	chr2:70564877:G:A	8.09598e-07	-1.21862	-1.36084	2.48981e-06	-1.17787	-1.37603
70565469	chr2:70565469:G:GT	1.25279e-06	-1.43544	-0.707431	3.65249e-06	-1.40003	-0.770676
70565565	chr2:70565565:T:G	2.88476e-06	-1.13299e-10	-1.30881	8.68107e-06	-1.13299e-10	-1.30497
70565574	chr2:70565574:C:G	3.01693e-06	-1.13299e-10	-1.26401	9.14635e-06	-1.13299e-10	-1.25276
70566127	chr2:70566127:G:A	9.29246e-07	-1.06327	-1.37836	2.66263e-06	-1.11519	-1.37161
70566258	chr2:70566258:C:T	7.03632e-06	-1.13299e-10	-0.417165	2.41999e-05	-1.13299e-10	-0.279764
70566261	chr2:70566261:T:A	3.52465e-06	-1.13299e-10	-1.10847	1.06272e-05	-1.13299e-10	-1.1027
70566394	chr2:70566394:A:T	2.72287e-06	-1.13299e-10	-1.36657	8.1046e-06	-1.13299e-10	-1.37368
70566463	chr2:70566463:T:A	3.45824e-06	-1.13299e-10	-1.12749	1.07098e-05	-1.13299e-10	-1.09495
70566672	chr2:70566672:G:A	9.72669e-07	-1.53264	-0.86332	3.21611e-06	-1.53779	-0.760153
70566816	chr2:70566816:G:A	1.25835e-06	-1.40269	-0.735757	3.68562e-06	-1.36418	-0.797494
70566998	chr2:70566998:T:C	3.00365e-06	-1.13299e-10	-1.26842	8.7723e-06	-1.13299e-10	-1.29451
70567038	chr2:70567038:A:G	4.3346e-06	-1.13299e-10	-0.901621	1.34248e-05	-1.13299e-10	-0.86901
70567473	chr2:70567473:A:T	3.52118e-06	-1.13299e-10	-1.10945	1.15646e-05	-1.13299e-10	-1.01816
70567506	chr2:70567506:G:A	1.11005e-06	-0.885479	-1.37837	3.183e-06	-0.934592	-1.3737
70567575	chr2:70567575:C:T	3.07159e-06	-1.13299e-10	-1.24605	9.3915e-06	-1.13299e-10	-1.22631
70567640	chr2:70567640:A:G	3.09783e-06	-1.13299e-10	-1.23755	9.47802e-06	-1.13299e-10	-1.21714
70567691	chr2:70567691:G:A	9.08419e-07	-1.10696	-1.35734	2.63448e-06	-1.15622	-1.3412
70567851	chr2:70567851:C:G	9.06164e-07	-1.12212	-1.34466	2.77938e-06	-1.07227	-1.37162
70567939	chr2:70567939:C:T	9.73061e-07	-1.06395	-1.3316	2.83537e-06	-1.11532	-1.30862
70568036	chr2:70568036:T:C	2.69115e-06	-1.13299e-10	-1.37828	8.08458e-06	-1.13299e-10	-1.37615
70568048	chr2:70568048:G:A	3.77377e-06	-1.13299e-10	-1.04017	1.14916e-05	-1.13299e-10	-1.02449
70568270	chr2:70568270:G:A	3.97348e-06	-1.13299e-10	-0.988608	1.22555e-05	-1.13299e-10	-0.96014
70568387	chr2:70568387:A:C	6.45992e-07	-1.47438	-1.33083	1.98756e-06	-1.43256	-1.34665
70568479	chr2:70568479:T:C	4.64396e-06	-1.13299e-10	-0.832683	1.42945e-05	-1.13299e-10	-0.806241
70568490	chr2:70568490:C:T	9.3047e-07	-1.20294	-1.23737	2.66645e-06	-1.24699	-1.23838
70569125	chr2:70569125:A:G	1.31981e-06	-0.996782	-1.09398	3.78475e-06	-0.944218	-1.19092
70569207	chr2:70569207:G:A	5.87558e-07	-1.53792	-1.36211	1.87982e-06	-1.49656	-1.33838
70569344	chr2:70569344:C:T	1.10127e-06	-1.03392	-1.23786	3.23203e-06	-0.978348	-1.31465
70569754	chr2:70569754:G:A	2.94978e-06	-1.13299e-10	-1.28652	8.96612e-06	-1.13299e-10	-1.27266
70569765	chr2:70569765:T:C	3.47864e-06	-1.13299e-10	-1.12161	1.06975e-05	-1.13299e-10	-1.0961
70569970	chr2:70569970:T:C	8.12164e-07	-1.42732	-1.14898	2.44036e-06	-1.38966	-1.18431
70570144	chr2:70570144:A:T	8.22318e-07	-1.43903	-1.12484	2.46243e-06	-1.40297	-1.16199
70570195	chr2:70570195:C:T	2.83593e-06	-1.54199	0.216114	8.31228e-06	-1.52491	0.176527
70570258	chr2:70570258:G:C	1.29798e-06	-1.01235	-1.09509	3.72053e-06	-0.96063	-1.19162
70570299	chr2:70570299:G:A	3.13508e-06	-1.13299e-10	-1.2256	9.58115e-06	-1.13299e-10	-1.20632
70571045	chr2:70571045:C:T	2.69987e-06	-1.13299e-10	-1.37505	8.14143e-06	-1.13299e-10	-1.36915
70571255	chr2:70571255:C:T	6.63961e-06	-1.13299e-10	-0.475196	2.31392e-05	-1.13299e-10	-0.324586
70571257	chr2:70571257:A:T	6.6286e-06	-1.13299e-10	-0.476857	2.30991e-05	-1.13299e-10	-0.32632
70571714	chr2:70571714:A:T	5.59994e-07	-1.56972	-1.37836	1.7119e-06	-1.55158	-1.37692
70571730	chr2:70571730:A:G	3.77408e-06	-1.13299e-10	-1.04009	1.11081e-05	-1.13299e-10	-1.05844
70571784	chr2:70571784:T:G	3.44726e-06	-1.13299e-10	-1.13067	1.01496e-05	-1.13299e-10	-1.14868
70572247	chr2:70572247:C:A	2.83197e-06	-1.13299e-10	-1.32728	8.64749e-06	-1.13299e-10	-1.30884
70572327	chr2:70572327:C:T	3.33834e-06	-1.13299e-10	-1.16278	1.02447e-05	-1.13299e-10	-1.13936
70572459	chr2:70572459:A:G	7.36052e-07	-1.45438	-1.22033	2.14366e-06	-1.40736	-1.29624
70572693	chr2:70572693:A:G	3.08695e-06	-1.13299e-10	-1.24107	9.31141e-06	-1.13299e-10	-1.23487
70572779	chr2:70572779:G:A	2.96754e-06	-1.13299e-10	-1.28052	8.98631e-06	-1.13299e-10	-1.27041
70572826	chr2:70572826:T:G	3.37134e-06	-1.13299e-10	-1.15294	1.03522e-05	-1.13299e-10	-1.12892
70573042	chr2:70573042:G:A	3.37134e-06	-1.13299e-10	-1.15294	1.03522e-05	-1.13299e-10	-1.12892
70573230	chr2:70573230:A:C	7.397e-07	-1.44245	-1.22731	2.16334e-06	-1.39321	-1.30125
70573376	chr2:70573376:G:A	3.51815e-06	-1.13299e-10	-1.11032	1.08185e-05	-1.13299e-10	-1.08485
70573464	chr2:70573464:A:C	3.6164e-06	-1.13299e-10	-1.08277	1.13379e-05	-1.13299e-10	-1.03796
70573593	chr2:70573593:C:T	1.03017e-06	-0.968674	-1.36985	2.95867e-06	-1.02263	-1.35875
70573626	chr2:70573626:C:T	2.77927e-06	-1.13299e-10	-1.34606	8.45764e-06	-1.13299e-10	-1.33104
70573925	chr2:70573925:A:G	7.61344e-07	-1.49955	-1.14137	2.42497e-06	-1.50712	-1.07318
70574059	chr2:70574059:A:G	1.70331e-06	-0.923203	-0.912473	4.87325e-06	-0.871839	-1.01051
70574176	chr2:70574176:G:A	3.64078e-06	-1.13299e-10	-1.07605	1.07116e-05	-1.13299e-10	-1.09478
70574222	chr2:70574222:A:G	8.49621e-07	-1.42546	-1.10575	2.42203e-06	-1.37346	-1.20805
70574258	chr2:70574258:T:C	3.07145e-06	-1.13299e-10	-1.2461	9.27822e-06	-1.13299e-10	-1.23844
70574286	chr2:70574286:A:G	8.48733e-07	-1.41966	-1.1126	2.42468e-06	-1.36699	-1.21342
70574577	chr2:70574577:G:A	1.11717e-06	-1.17642	-1.08103	3.20928e-06	-1.21296	-1.08711
70574709	chr2:70574709:G:A	2.69144e-06	-1.13299e-10	-1.37818	8.07297e-06	-1.13299e-10	-1.37759
70574783	chr2:70574783:C:T	9.10173e-07	-1.44713	-1.01524	2.53544e-06	-1.39827	-1.13748
70574910	chr2:70574910:T:C	8.65758e-06	-1.13299e-10	-0.209815	2.81723e-05	-1.13299e-10	-0.127773
70574915	chr2:70574915:A:G	5.58979e-07	-1.57325	-1.37664	1.68943e-06	-1.56957	-1.37215
70575072	chr2:70575072:C:T	4.08146e-06	-1.13299e-10	-0.961796	1.23225e-05	-1.13299e-10	-0.954684
70575364	chr2:70575364:A:G	9.03612e-07	-1.53551	-0.934095	2.42477e-06	-1.50913	-1.07124
70575372	chr2:70575372:AT:A	1.09334e-06	-1.57518	-0.703826	3.73869e-06	-1.57466	-0.572714
70575604	chr2:70575604:T:C	2.75471e-06	-1.13299e-10	-1.35494	8.20847e-06	-1.13299e-10	-1.36095
70575969	chr2:70575969:T:C	3.41622e-06	-1.13299e-10	-1.13972	1.07832e-05	-1.13299e-10	-1.08813
70576112	chr2:70576112:C:A	3.97457e-06	-1.13299e-10	-0.988333	1.16908e-05	-1.13299e-10	-1.00731
70576172	chr2:70576172:G:C	9.12323e-07	-1.57391	-0.8861	3.19485e-06	-1.57518	-0.729389
70576248	chr2:70576248:C:T	6.39163e-07	-1.531	-1.28484	1.9246e-06	-1.5492	-1.26219
70576337	chr2:70576337:C:T	7.47317e-07	-1.51596	-1.14355	2.31616e-06	-1.53942	-1.08678
70576365	chr2:70576365:T:C	3.05971e-06	-1.13299e-10	-1.24993	9.06286e-06	-1.13299e-10	-1.26193
70576448	chr2:70576448:G:A	4.69926e-06	-1.13299e-10	-0.820846	1.43143e-05	-1.13299e-10	-0.80485
70577198	chr2:70577198:A:T	2.71886e-06	-1.13299e-10	-1.36804	8.20252e-06	-1.13299e-10	-1.36167
70577326	chr2:70577326:A:G	2.90086e-06	-1.13299e-10	-1.30324	8.7385e-06	-1.13299e-10	-1.29837
70577335	chr2:70577335:T:G	1.20492e-06	-1.39163	-0.790204	3.41986e-06	-1.45232	-0.784192
70577525	chr2:70577525:A:G	2.96454e-06	-1.13299e-10	-1.28153	9.16009e-06	-1.13299e-10	-1.25126
70577609	chr2:70577609:A:T	8.80406e-07	-1.57454	-0.921083	3.06998e-06	-1.57478	-0.769657
70577844	chr2:70577844:C:A	2.97276e-06	-1.13299e-10	-1.27876	8.82417e-06	-1.13299e-10	-1.28862
70577948	chr2:70577948:AT:A	6.46281e-07	-1.5659	-1.23887	1.95391e-06	-1.56431	-1.23197
70578241	chr2:70578241:G:A	3.00918e-06	-1.13299e-10	-1.26658	8.92192e-06	-1.13299e-10	-1.2776
70578412	chr2:70578412:T:C	2.69314e-06	-1.13299e-10	-1.37754	8.07322e-06	-1.13299e-10	-1.37756
70578420	chr2:70578420:A:T	2.69354e-06	-1.13299e-10	-1.37739	8.07211e-06	-1.13299e-10	-1.3777
70578732	chr2:70578732:T:C	3.87453e-06	-1.13299e-10	-1.01382	1.23693e-05	-1.13299e-10	-0.950891
70579237	chr2:70579237:C:T	7.43386e-07	-1.29755	-1.36724	2.20514e-06	-1.29832	-1.377
70579343	chr2:70579343:T:C	2.80086e-06	-1.13299e-10	-1.33832	8.40829e-06	-1.13299e-10	-1.33689
70579599	chr2:70579599:T:C	6.32282e-07	-1.50508	-1.32159	1.88774e-06	-1.52836	-1.30237
70579741	chr2:70579741:C:T	4.21436e-06	-1.13299e-10	-0.929752	1.35528e-05	-1.13299e-10	-0.859518
70579757	chr2:70579757:C:T	6.61521e-07	-1.51187	-1.2696	1.99072e-06	-1.53394	-1.24368
70580528	chr2:70580528:G:T	2.28642e-06	-1.54126	-3.69445e-10	6.93012e-06	-1.53023	-3.69445e-10
70580715	chr2:70580715:T:C	2.87613e-06	-1.13299e-10	-1.3118	8.45045e-06	-1.13299e-10	-1.33189
70580787	chr2:70580787:T:A	7.96004e-07	-1.44514	-1.15126	2.41246e-06	-1.47927	-1.1062
70581015	chr2:70581015:C:T	8.16999e-07	-1.43451	-1.13586	2.47556e-06	-1.47012	-1.08953
70581163	chr2:70581163:A:G	3.68519e-06	-1.13299e-10	-1.06393	1.08559e-05	-1.13299e-10	-1.08141
70581202	chr2:70581202:A:G	7.98283e-07	-1.42849	-1.16506	2.41034e-06	-1.465	-1.12134
70581322	chr2:70581322:C:G	2.98427e-06	-1.13299e-10	-1.27489	8.59443e-06	-1.13299e-10	-1.315
70581323	chr2:70581323:C:T	5.40416e-06	-1.13299e-10	-0.681081	1.64376e-05	-1.13299e-10	-0.666539
70581329	chr2:70581329:A:G	2.69097e-06	-1.13299e-10	-1.37835	8.0705e-06	-1.13299e-10	-1.3779
70581699	chr2:70581699:C:T	6.25511e-06	-1.13299e-10	-0.534851	2.0408e-05	-1.13299e-10	-0.450185
70581770	chr2:70581770:C:T	2.69189e-06	-1.13299e-10	-1.378	8.07583e-06	-1.13299e-10	-1.37724
70581780	chr2:70581780:C:T	2.00396e-06	-1.55319	-0.119939	5.33587e-06	-1.53418	-0.257476
70581989	chr2:70581989:T:C	3.94799e-06	-1.47911	0.484064	1.22193e-05	-1.44781	0.484719
70582087	chr2:70582087:G:A	6.58069e-07	-1.5461	-1.2406	1.94874e-06	-1.55984	-1.2391
70582114	chr2:70582114:C:T	6.14721e-07	-1.55875	-1.29609	1.76546e-06	-1.53958	-1.35812
70582162	chr2:70582162:G:A	6.21643e-07	-1.54771	-1.29593	1.84033e-06	-1.56123	-1.29493
70582174	chr2:70582174:T:C	5.75076e-07	-1.57006	-1.35144	1.72249e-06	-1.57464	-1.3477
70582228	chr2:70582228:T:C	8.2775e-07	-1.57112	-0.986173	2.84375e-06	-1.57552	-0.845471
70582688	chr2:70582688:A:G	7.65243e-07	-1.42137	-1.21445	2.17172e-06	-1.47931	-1.21128
70582934	chr2:70582934:C:T	6.81175e-07	-1.45949	-1.2927	2.17803e-06	-1.44594	-1.24175
70582976	chr2:70582976:G:A	5.96974e-07	-1.51566	-1.36847	1.84596e-06	-1.47917	-1.37394
70583039	chr2:70583039:C:T	6.02593e-07	-1.5084	-1.36636	1.86075e-06	-1.46995	-1.37519
70583509	chr2:70583509:C:T	1.14621e-06	-1.22054	-1.01125	3.95559e-06	-1.21523	-0.875748
70583530	chr2:70583530:C:A	7.51886e-07	-1.36583	-1.28759	2.05454e-06	-1.44862	-1.29744
70583611	chr2:70583611:T:A	8.83583e-06	-1.13299e-10	-0.189435	2.73562e-05	-1.13299e-10	-0.157168
70583808	chr2:70583808:T:G	9.39959e-07	-1.32356	-1.10661	2.61746e-06	-1.39947	-1.10444
70584039	chr2:70584039:G:A	1.07777e-06	-1.01813	-1.27523	3.00934e-06	-1.08058	-1.28381
70584094	chr2:70584094:C:A	1.14479e-06	-0.980022	-1.25301	3.18215e-06	-1.04543	-1.26312
70584688	chr2:70584688:AT:A	6.1766e-06	-1.13299e-10	-0.547482	2.02565e-05	-1.13299e-10	-0.457639
70584729	chr2:70584729:G:A	3.18062e-06	-1.13299e-10	-1.21117	1.01274e-05	-1.13299e-10	-1.15087
70584770	chr2:70584770:A:T	3.70526e-06	-1.13299e-10	-1.0585	1.20559e-05	-1.13299e-10	-0.976557
70585042	chr2:70585042:T:A	1.28362e-06	-1.01435	-1.10421	4.39485e-06	-1.0066	-0.979077
70585292	chr2:70585292:A:C	3.67495e-06	-1.13299e-10	-1.06671	1.1419e-05	-1.13299e-10	-1.03083
70585624	chr2:70585624:A:AATT	3.66682e-06	-1.13299e-10	-1.06893	1.19073e-05	-1.13299e-10	-0.98896
70585734	chr2:70585734:T:C	5.37808e-06	-1.13299e-10	-0.685918	1.66404e-05	-1.13299e-10	-0.654278
70586022	chr2:70586022:A:G	7.06091e-07	-1.52995	-1.18632	2.394e-06	-1.56089	-1.03225
70586079	chr2:70586079:C:T	5.72796e-07	-1.57316	-1.35231	1.73409e-06	-1.56748	-1.34815
70586165	chr2:70586165:T:A	7.03871e-07	-1.51685	-1.20256	2.36058e-06	-1.55308	-1.05413
70586199	chr2:70586199:G:T	3.13156e-06	-1.13299e-10	-1.22672	9.50928e-06	-1.13299e-10	-1.21384
70586396	chr2:70586396:C:T	2.69734e-06	-1.13299e-10	-1.37598	8.13513e-06	-1.13299e-10	-1.36992
70586483	chr2:70586483:C:A	1.01926e-06	-1.12274	-1.22643	3.55719e-06	-1.11353	-1.08361
70586773	chr2:70586773:TC:T	2.78429e-06	-1.13299e-10	-1.34426	8.32754e-06	-1.13299e-10	-1.34654
70586979	chr2:70586979:A:T	4.03327e-06	-1.13299e-10	-0.973673	1.29341e-05	-1.13299e-10	-0.906244
70587008	chr2:70587008:G:A	1.70424e-06	-1.52128	-0.313848	7.08285e-06	-1.52948	0.0210442
70587070	chr2:70587070:A:T	1.31312e-06	-1.26118	-0.834668	4.04091e-06	-1.2463	-0.823341
70587325	chr2:70587325:A:G	3.64757e-06	-1.13299e-10	-1.07419	1.01773e-05	-1.13299e-10	-1.14595
70587952	chr2:70587952:G:C	2.31811e-06	-1.5275	-3.69445e-10	6.93413e-06	-1.52966	-3.69445e-10
70588032	chr2:70588032:C:T	4.00738e-06	-1.13299e-10	-0.980112	1.28481e-05	-1.13299e-10	-0.91292
70588059	chr2:70588059:G:A	8.61666e-07	-1.14778	-1.36936	2.34095e-06	-1.27207	-1.34349
70588255	chr2:70588255:T:C	6.35969e-07	-1.44577	-1.37509	1.78837e-06	-1.52101	-1.3638
70588277	chr2:70588277:T:G	2.74654e-06	-1.13299e-10	-1.35791	8.21942e-06	-1.13299e-10	-1.35961
70588389	chr2:70588389:A:T	7.72122e-07	-1.27567	-1.35119	2.17084e-06	-1.37842	-1.31258
70588580	chr2:70588580:AAAC:A	2.22775e-06	-1.56726	-3.69445e-10	6.84594e-06	-1.54246	-3.69445e-10
70588594	chr2:70588594:TATAA:T	4.10232e-06	-1.13299e-10	-0.956698	1.29457e-05	-1.13299e-10	-0.905346
70588669	chr2:70588669:TAATAATTTGG:T	2.70044e-06	-1.13299e-10	-1.37484	8.117e-06	-1.13299e-10	-1.37215
70588708	chr2:70588708:T:C	8.30626e-07	-1.43991	-1.11392	2.38071e-06	-1.49401	-1.10471
70588771	chr2:70588771:C:T	4.10128e-06	-1.13299e-10	-0.956951	1.31702e-05	-1.13299e-10	-0.888156
70588824	chr2:70588824:A:G	9.19174e-07	-1.12206	-1.33047	2.65356e-06	-1.18904	-1.30117
70588974	chr2:70588974:C:A	4.09761e-06	-1.13299e-10	-0.957847	1.31802e-05	-1.13299e-10	-0.887395
70589179	chr2:70589179:C:T	7.64829e-07	-1.259	-1.37735	2.09947e-06	-1.35692	-1.36751
70589473	chr2:70589473:A:C	3.03361e-06	-1.2585	-3.69445e-10	8.73599e-06	-1.29866	-3.69445e-10
70589540	chr2:70589540:A:G	8.59167e-07	-1.36514	-1.1549	2.52587e-06	-1.30574	-1.23378
70589655	chr2:70589655:C:G	8.0057e-07	-1.21257	-1.37811	2.1797e-06	-1.31657	-1.37036
70589851	chr2:70589851:C:G	2.71159e-06	-1.13299e-10	-1.37071	8.21642e-06	-1.13299e-10	-1.35998
70589916	chr2:70589916:C:T	2.80548e-06	-1.13299e-10	-1.33668	8.33962e-06	-1.13299e-10	-1.3451
70589917	chr2:70589917:A:G	7.54775e-07	-1.27197	-1.37761	2.07082e-06	-1.36954	-1.36863
70590224	chr2:70590224:G:A	6.81424e-07	-1.37383	-1.37799	2.25984e-06	-1.31028	-1.34054
70590286	chr2:70590286:G:C	2.9558e-06	-1.13299e-10	-1.28448	9.28131e-06	-1.13299e-10	-1.23811
70590342	chr2:70590342:G:T	6.79633e-07	-1.37679	-1.37767	2.25695e-06	-1.31418	-1.33792
70590373	chr2:70590373:C:T	8.27382e-07	-1.53686	-1.02088	2.88468e-06	-1.50954	-0.897161
70590470	chr2:70590470:T:A	2.90834e-06	-1.13299e-10	-1.30067	9.0939e-06	-1.13299e-10	-1.25851
70590525	chr2:70590525:A:T	3.03614e-06	-1.13299e-10	-1.25766	9.74242e-06	-1.13299e-10	-1.18962
70590570	chr2:70590570:A:G	3.04262e-06	-1.13299e-10	-1.25553	9.91811e-06	-1.13299e-10	-1.17175
70590660	chr2:70590660:C:T	2.91368e-06	-1.13299e-10	-1.29883	9.1398e-06	-1.13299e-10	-1.25347
70590762	chr2:70590762:T:C	1.31578e-06	-0.878326	-1.21549	4.15097e-06	-0.850871	-1.1919
70590819	chr2:70590819:C:G	5.15431e-06	-1.13299e-10	-0.728416	1.59307e-05	-1.13299e-10	-0.697864
70590844	chr2:70590844:A:G	3.07813e-06	-1.13299e-10	-1.24393	9.36369e-06	-1.13299e-10	-1.22927
70590920	chr2:70590920:C:T	2.69318e-06	-1.13299e-10	-1.37753	8.10895e-06	-1.13299e-10	-1.37314
70591139	chr2:70591139:T:G	9.95435e-06	-1.13299e-10	-0.0702403	2.99e-05	-1.13299e-10	-0.0682527
70591148	chr2:70591148:G:A	3.16054e-06	-0.925169	-0.292337	7.32892e-06	-1.00651	-0.467771
70591176	chr2:70591176:G:A	4.34567e-06	-1.13299e-10	-0.89907	1.41623e-05	-1.13299e-10	-0.815529
70591238	chr2:70591238:T:C	3.68283e-06	-1.13299e-10	-1.06457	1.11165e-05	-1.13299e-10	-1.05768
70591277	chr2:70591277:G:A	2.93578e-06	-1.13299e-10	-1.29128	9.22449e-06	-1.13299e-10	-1.24425
70591666	chr2:70591666:A:G	6.5766e-07	-1.47542	-1.31189	2.16187e-06	-1.42056	-1.27458
70591708	chr2:70591708:G:A	3.68365e-06	-1.13299e-10	-1.06435	1.19119e-05	-1.13299e-10	-0.988571
70591832	chr2:70591832:T:G	5.98919e-07	-1.50247	-1.37841	1.88367e-06	-1.45833	-1.37456
70591867	chr2:70591867:A:G	2.1043e-06	-1.02929	-0.594979	6.74124e-06	-0.938567	-0.619301
70591902	chr2:70591902:A:G	3.4995e-06	-1.13299e-10	-1.11563	9.82195e-06	-1.13299e-10	-1.18149
70592285	chr2:70592285:C:T	1.74804e-06	-1.18574	-0.624014	5.49136e-06	-1.09712	-0.665818
70592638	chr2:70592638:G:A	7.53667e-07	-1.46392	-1.18714	2.31586e-06	-1.4146	-1.21173
70592697	chr2:70592697:G:A	6.10223e-07	-1.56029	-1.30189	1.88372e-06	-1.57372	-1.25915
70592974	chr2:70592974:A:G	9.33751e-07	-1.0815	-1.3553	3.34773e-06	-0.986557	-1.27127
70593324	chr2:70593324:G:T	1.07049e-06	-0.996961	-1.30317	3.66172e-06	-0.902682	-1.2655
70593480	chr2:70593480:A:T	2.72451e-06	-1.13299e-10	-1.36596	8.30536e-06	-1.13299e-10	-1.34921
70593537	chr2:70593537:G:A	2.78189e-06	-1.13299e-10	-1.34512	8.26517e-06	-1.13299e-10	-1.35406
70593572	chr2:70593572:C:T	2.69978e-06	-1.13299e-10	-1.37508	8.16262e-06	-1.13299e-10	-1.36655
70593707	chr2:70593707:G:A	3.12806e-06	-1.13299e-10	-1.22784	9.18147e-06	-1.13299e-10	-1.24893
70593820	chr2:70593820:G:A	7.26871e-07	-1.46386	-1.22339	2.16914e-06	-1.50918	-1.1826
70594033	chr2:70594033:G:A	2.71328e-06	-1.13299e-10	-1.37009	8.25041e-06	-1.13299e-10	-1.35585
70594367	chr2:70594367:G:A	2.69484e-06	-1.13299e-10	-1.37691	8.1396e-06	-1.13299e-10	-1.36937
70594931	chr2:70594931:G:C	2.61836e-06	-1.4057	-3.69445e-10	7.24668e-06	-1.48557	-3.69445e-10
70595102	chr2:70595102:T:C	1.36787e-06	-0.777398	-1.2776	4.53235e-06	-0.755604	-1.19927
70595216	chr2:70595216:AAG:A	3.68196e-06	-1.13299e-10	-1.06481	1.18546e-05	-1.13299e-10	-0.993396
70595296	chr2:70595296:A:T	1.41663e-06	-0.726188	-1.29378	5.29196e-06	-0.532524	-1.2674
70595360	chr2:70595360:A:G	9.04826e-07	-1.27912	-1.18914	2.96436e-06	-1.21835	-1.1611
70595459	chr2:70595459:A:G	3.27295e-06	-1.13299e-10	-1.18256	9.96682e-06	-1.13299e-10	-1.16685
70595717	chr2:70595717:A:C	3.01242e-06	-1.26551	-3.69445e-10	8.65684e-06	-1.30776	-3.69445e-10
70595782	chr2:70595782:G:A	2.27344e-06	-1.54695	-3.69445e-10	6.66906e-06	-1.56863	-3.69445e-10
70595836	chr2:70595836:G:A	9.66708e-06	-1.13299e-10	-0.099524	3.03501e-05	-1.13299e-10	-0.0533141
70596155	chr2:70596155:AAAAG:A	2.07005e-06	-0.4079	-1.23278	5.47943e-06	-0.432329	-1.33278
70596389	chr2:70596389:A:G	7.07984e-07	-1.52695	-1.18663	2.27311e-06	-1.51513	-1.12983
70596525	chr2:70596525:C:T	7.58645e-06	-1.13299e-10	-0.341886	2.39783e-05	-1.13299e-10	-0.288965
70596556	chr2:70596556:C:T	2.73141e-06	-1.13299e-10	-1.36343	8.17636e-06	-1.13299e-10	-1.36487
70596570	chr2:70596570:C:T	1.35539e-06	-0.898708	-1.16545	4.54449e-06	-0.78166	-1.17054
70596608	chr2:70596608:C:G	6.41446e-07	-1.555	-1.25728	2.02219e-06	-1.56508	-1.19686
70597117	chr2:70597117:A:G	1.60952e-06	-0.802917	-1.0894	5.84138e-06	-0.747834	-0.953312
70597119	chr2:70597119:G:A	6.16011e-07	-1.48254	-1.3702	1.94458e-06	-1.44247	-1.3586
70597202	chr2:70597202:T:C	4.47964e-06	-1.13299e-10	-0.868708	1.39423e-05	-1.13299e-10	-0.831184
70597338	chr2:70597338:C:T	7.27753e-07	-1.51887	-1.16717	2.30818e-06	-1.53632	-1.09333
70597499	chr2:70597499:G:A	3.1328e-06	-1.22632	-3.69445e-10	9.61697e-06	-1.20258	-3.69445e-10
70597807	chr2:70597807:C:A	3.02986e-06	-1.13299e-10	-1.25973	8.96971e-06	-1.13299e-10	-1.27226
70598068	chr2:70598068:C:T	2.86998e-06	-1.31395	-3.69445e-10	8.31797e-06	-1.34769	-3.69445e-10
70598268	chr2:70598268:G:A	5.93311e-06	-1.13299e-10	-0.587702	1.93363e-05	-1.13299e-10	-0.50413
70598348	chr2:70598348:T:G	7.32539e-07	-1.40765	-1.27184	2.44815e-06	-1.36035	-1.21043
70598568	chr2:70598568:C:T	2.69258e-06	-1.13299e-10	-1.37775	8.0888e-06	-1.13299e-10	-1.37563
70598597	chr2:70598597:G:T	1.91211e-06	-1.34946	-0.370578	7.71938e-06	-1.32691	-0.095471
70598864	chr2:70598864:C:T	8.83315e-07	-1.36064	-1.13169	3.09849e-06	-1.27134	-1.06386
70598962	chr2:70598962:G:A	8.62681e-07	-1.56887	-0.947094	2.67213e-06	-1.5752	-0.908033
70599084	chr2:70599084:T:C	7.83715e-07	-1.52171	-1.09025	2.7319e-06	-1.49173	-0.969389
70599835	chr2:70599835:T:C	3.01476e-06	-1.17558	-0.0891525	1.14453e-05	-1.08062	0.0520873
70600548	chr2:70600548:G:C	2.08969e-06	-0.35138	-1.27986	5.65275e-06	-0.382827	-1.35114
70600819	chr2:70600819:A:G	2.01967e-06	-0.376944	-1.28837	5.48246e-06	-0.409113	-1.35545
70600876	chr2:70600876:T:A	2.7181e-06	-1.13299e-10	-1.36832	8.13409e-06	-1.13299e-10	-1.37005
70600917	chr2:70600917:G:A	7.95256e-06	-1.13299e-10	-0.294756	2.93706e-05	-1.13299e-10	-0.0861172
70601077	chr2:70601077:A:G	2.07668e-06	-0.317203	-1.32028	5.72575e-06	-0.351286	-1.36985
70601188	chr2:70601188:C:G	4.80121e-06	-1.13299e-10	-0.799382	1.4987e-05	-1.13299e-10	-0.758932
70601205	chr2:70601205:A:G	5.72206e-07	-1.55053	-1.37598	1.74166e-06	-1.533	-1.37828
70601258	chr2:70601258:T:C	8.19541e-07	-1.19162	-1.37564	2.76869e-06	-1.07727	-1.37047
70601291	chr2:70601291:A:T	2.20765e-05	0.890459	-0.164195	7.77867e-05	0.907643	-0.0197856
70601362	chr2:70601362:G:A	4.09461e-06	0.413731	-1.37231	1.41143e-05	0.558498	-1.37742
70601553	chr2:70601553:T:C	1.85499e-05	-1.13299e-10	0.552213	5.70918e-05	-1.13299e-10	0.578549
70601593	chr2:70601593:A:G	2.93194e-06	-1.29258	-3.69445e-10	8.02749e-06	-1.38324	-3.69445e-10
70601957	chr2:70601957:G:A	3.51134e-06	-1.13299e-10	-1.11225	1.01022e-05	-1.13299e-10	-1.15336
70601965	chr2:70601965:T:G	2.6937e-06	-1.13299e-10	-1.37734	8.07127e-06	-1.13299e-10	-1.3778
70601989	chr2:70601989:C:T	3.34851e-06	-1.08408	-0.0756514	1.28657e-05	-0.98005	0.0685038
70602010	chr2:70602010:TTCTC:T	4.49836e-06	-1.13299e-10	-0.864536	1.3084e-05	-1.13299e-10	-0.894724
70602231	chr2:70602231:C:T	1.79325e-06	-0.490162	-1.29406	4.88443e-06	-0.521813	-1.35825
70602281	chr2:70602281:G:A	5.60928e-06	-0.68784	0.0440119	2.26049e-05	-0.542948	0.195001
70602719	chr2:70602719:T:C	1.87795e-06	-0.443346	-1.29472	5.13437e-06	-0.471779	-1.35838
70602846	chr2:70602846:C:A	1.86901e-06	-0.452937	-1.2899	5.09775e-06	-0.481457	-1.35586
70602993	chr2:70602993:CCTTT:C	8.9364e-06	-1.13299e-10	-0.178117	3.33937e-05	-1.13299e-10	0.0422538
70603279	chr2:70603279:T:C	1.54359e-06	-0.620142	-1.314	4.26425e-06	-0.648328	-1.36752
70603496	chr2:70603496:T:C	1.22011e-06	-1.24697	-0.922346	4.09356e-06	-1.18989	-0.866804
70603636	chr2:70603636:A:AT	1.15017e-05	-1.13299e-10	0.074243	4.35855e-05	-1.13299e-10	0.308611
70603833	chr2:70603833:A:G	6.98897e-06	-1.13299e-10	-0.423916	2.30096e-05	-1.13299e-10	-0.330201
70604360	chr2:70604360:C:T	9.53603e-06	-1.13299e-10	-0.113173	2.67271e-05	-1.13299e-10	-0.180433
70604380	chr2:70604380:C:G	1.06432e-06	-1.57336	-0.732557	3.54686e-06	-1.56868	-0.631367
70604446	chr2:70604446:C:T	6.33481e-06	0.571746	-1.09394	1.92068e-05	0.454841	-0.965687
70604460	chr2:70604460:A:G	5.48851e-05	-1.13299e-10	1.63699	0.000194074	-1.13299e-10	1.80213
70604645	chr2:70604645:T:A	2.70213e-06	-0.103944	-1.27027	8.65e-06	-0.0329634	-1.27559
70604687	chr2:70604687:G:A	4.69788e-06	-0.900741	0.0796013	1.81117e-05	-0.766094	0.196539
70604801	chr2:70604801:C:T	9.31342e-07	-1.46508	-0.974304	3.12737e-06	-1.40217	-0.92375
70604916	chr2:70604916:C:G	7.86245e-07	-1.29869	-1.31005	2.61725e-06	-1.20778	-1.29621
70605081	chr2:70605081:C:T	3.19893e-06	-1.13299e-10	-1.20543	9.45155e-06	-1.13299e-10	-1.21993
70605094	chr2:70605094:T:C	2.43661e-06	-0.12475	-1.35289	7.73337e-06	-0.0458555	-1.37471
70605321	chr2:70605321:C:T	9.76071e-07	-1.26485	-1.12762	2.91962e-06	-1.23323	-1.16142
70605750	chr2:70605750:A:G	2.88554e-06	-1.13299e-10	-1.30854	8.45781e-06	-1.13299e-10	-1.33102
70606069	chr2:70606069:T:A	2.2177e-06	-1.57178	-3.69445e-10	6.62785e-06	-1.57483	-3.69445e-10
70606141	chr2:70606141:T:C	3.70401e-06	-1.36323	0.304397	1.33557e-05	-1.27968	0.405513
70606337	chr2:70606337:T:C	3.02991e-06	-1.13299e-10	-1.25972	8.77258e-06	-1.13299e-10	-1.29448
70606790	chr2:70606790:T:G	3.42267e-06	-1.13299e-10	-1.13783	1.02632e-05	-1.13299e-10	-1.13755
70607097	chr2:70607097:T:C	1.59486e-05	-1.13299e-10	0.401124	5.14022e-05	-1.13299e-10	0.473569
70607191	chr2:70607191:G:T	2.61554e-06	-0.196621	-1.21016	9.25643e-06	-0.136403	-1.10439
70607718	chr2:70607718:C:G	4.36416e-06	-1.13299e-10	-0.894824	1.2926e-05	-1.13299e-10	-0.906871
70608008	chr2:70608008:C:T	2.26938e-06	-0.18319	-1.36555	7.65153e-06	-0.0967239	-1.33448
70608131	chr2:70608131:G:A	1.06214e-06	-1.32978	-0.978189	3.58755e-06	-1.24306	-0.945584
70608159	chr2:70608159:A:G	1.78048e-05	-1.13299e-10	0.51122	5.74883e-05	-1.13299e-10	0.585469
70608169	chr2:70608169:G:C	1.78348e-05	-1.13299e-10	0.512902	5.75862e-05	-1.13299e-10	0.58717
70608436	chr2:70608436:G:A	2.80932e-06	-1.13299e-10	-1.33531	8.54476e-06	-1.13299e-10	-1.32079
70608706	chr2:70608706:T:C	3.03854e-06	-1.13299e-10	-1.25687	8.65704e-06	-1.13299e-10	-1.30774
70608762	chr2:70608762:G:A	2.20957e-06	-1.57545	-3.69445e-10	6.6262e-06	-1.57508	-3.69445e-10
70608783	chr2:70608783:G:A	3.35575e-06	-1.13299e-10	-1.15757	9.68586e-06	-1.13299e-10	-1.19545
70608910	chr2:70608910:C:T	2.92297e-06	-1.13299e-10	-1.29565	8.54693e-06	-1.13299e-10	-1.32054
70609029	chr2:70609029:C:T	3.13386e-06	-1.13299e-10	-1.22598	9.63542e-06	-1.13299e-10	-1.20067
70609134	chr2:70609134:T:G	2.98695e-06	-0.896538	-0.377461	9.28477e-06	-0.829541	-0.408197
70609361	chr2:70609361:C:T	4.25864e-06	-1.13299e-10	-0.9193	1.20086e-05	-1.13299e-10	-0.98049
70609576	chr2:70609576:G:A	2.56908e-05	-1.13299e-10	0.877884	8.393e-05	-1.13299e-10	0.963871
70610077	chr2:70610077:G:C	2.96753e-06	-1.13299e-10	-1.28052	8.65754e-06	-1.13299e-10	-1.30768
70610179	chr2:70610179:C:T	2.79959e-06	-1.13299e-10	-1.33878	8.6038e-06	-1.13299e-10	-1.31391
70610211	chr2:70610211:G:T	4.10994e-05	-1.13299e-10	1.34774	0.00012841	-1.13299e-10	1.38912
70610289	chr2:70610289:C:T	2.99267e-06	-1.13299e-10	-1.27208	9.06178e-06	-1.13299e-10	-1.26205
70610525	chr2:70610525:C:T	9.68232e-07	-1.39339	-1.00714	3.09151e-06	-1.35623	-0.981218
70610810	chr2:70610810:G:T	2.69194e-06	-1.13299e-10	-1.37799	8.06856e-06	-1.13299e-10	-1.37814
70610823	chr2:70610823:A:C	3.04116e-06	-1.13299e-10	-1.25601	9.2363e-06	-1.13299e-10	-1.24297
70610829	chr2:70610829:A:G	3.20367e-06	-1.13299e-10	-1.20395	1.00929e-05	-1.13299e-10	-1.15428
70611059	chr2:70611059:G:A	3.21187e-06	-0.892466	-0.30893	9.93415e-06	-0.826292	-0.343842
70611235	chr2:70611235:G:A	3.23181e-06	-1.13299e-10	-1.19521	9.0858e-06	-1.13299e-10	-1.2594
70611294	chr2:70611294:T:C	3.07701e-06	-0.146115	-1.09818	1.08842e-05	-0.0463894	-1.03241
70611507	chr2:70611507:G:A	4.18661e-06	-0.936359	-3.69445e-10	1.14149e-05	-1.03119	-3.69445e-10
70611688	chr2:70611688:A:G	2.74972e-05	-1.13299e-10	0.945835	9.01231e-05	-1.13299e-10	1.03506
70611698	chr2:70611698:A:G	3.16645e-06	-0.913375	-0.302263	9.78858e-06	-0.847402	-0.337494
70611729	chr2:70611729:T:C	2.73856e-05	-1.13299e-10	0.941767	8.97503e-05	-1.13299e-10	1.03092
70611949	chr2:70611949:A:C	9.73126e-07	-1.0842	-1.3113	3.02734e-06	-1.01978	-1.33864
70612154	chr2:70612154:G:A	1.18232e-06	-1.2592	-0.941576	4.03532e-06	-1.16316	-0.90787
70612189	chr2:70612189:T:C	1.88437e-06	-0.35661	-1.37805	6.19434e-06	-0.277784	-1.36469
70612322	chr2:70612322:C:T	8.61994e-07	-1.4159	-1.10085	2.35736e-06	-1.44838	-1.16019
70612331	chr2:70612331:C:T	2.70962e-06	-1.13299e-10	-1.37144	8.07692e-06	-1.13299e-10	-1.3771
70612579	chr2:70612579:G:A	2.94641e-06	-1.13299e-10	-1.28766	8.60532e-06	-1.13299e-10	-1.31373
70612685	chr2:70612685:G:T	2.75227e-06	-1.13299e-10	-1.35582	8.2397e-06	-1.13299e-10	-1.35715
70612774	chr2:70612774:C:T	2.73284e-06	-1.13299e-10	-1.36291	8.21718e-06	-1.13299e-10	-1.35989
70612970	chr2:70612970:T:G	7.53437e-07	-1.28588	-1.36548	2.37988e-06	-1.2581	-1.34096
70613052	chr2:70613052:C:T	7.42936e-07	-1.44922	-1.21618	2.44892e-06	-1.39532	-1.17515
70613114	chr2:70613114:C:T	1.02014e-06	-1.33721	-1.0111	3.42859e-06	-1.25342	-0.98054
70613139	chr2:70613139:A:G	1.16119e-05	-1.13299e-10	0.0837767	3.82479e-05	-1.13299e-10	0.177977
70613200	chr2:70613200:C:T	1.04371e-06	-1.31515	-1.01031	3.51956e-06	-1.22806	-0.97972
70613447	chr2:70613447:C:T	2.75193e-06	-1.13299e-10	-1.35595	8.45524e-06	-1.13299e-10	-1.33133
70613598	chr2:70613598:C:T	2.6957e-06	-1.13299e-10	-1.37659	8.11682e-06	-1.13299e-10	-1.37217
70613753	chr2:70613753:G:A	3.54835e-06	-1.13299e-10	-1.10177	1.0659e-05	-1.13299e-10	-1.09971
70614556	chr2:70614556:T:C	2.73228e-06	-1.13299e-10	-1.36311	8.36444e-06	-1.13299e-10	-1.34212
70614559	chr2:70614559:C:T	2.79031e-06	-1.13299e-10	-1.3421	8.40697e-06	-1.13299e-10	-1.33705
70614616	chr2:70614616:T:C	1.07901e-06	-1.33094	-0.961262	3.75291e-06	-1.20576	-0.937821
70614617	chr2:70614617:T:C	2.4512e-06	-1.47167	-3.69445e-10	7.2466e-06	-1.48558	-3.69445e-10
70614630	chr2:70614630:T:C	4.24755e-06	-1.13299e-10	-0.921907	1.19864e-05	-1.13299e-10	-0.982341
70614752	chr2:70614752:T:TAAA	2.79235e-06	-1.13299e-10	-1.34137	8.4135e-06	-1.13299e-10	-1.33628
70615225	chr2:70615225:T:G	2.55432e-06	-0.38572	-1.04474	8.38618e-06	-0.309133	-1.03039
70615404	chr2:70615404:A:G	4.4124e-06	-1.13299e-10	-0.88383	1.24237e-05	-1.13299e-10	-0.946508
70615452	chr2:70615452:A:G	3.94708e-06	-1.13299e-10	-0.995274	1.14216e-05	-1.13299e-10	-1.0306
70615512	chr2:70615512:G:A	2.79319e-06	-1.13299e-10	-1.34107	8.41604e-06	-1.13299e-10	-1.33597
70615642	chr2:70615642:C:T	1.40914e-06	-1.44187	-0.583402	4.6962e-06	-1.45253	-0.466833
70615643	chr2:70615643:A:G	1.14805e-06	-1.30593	-0.924247	3.87903e-06	-1.21868	-0.891851
70615781	chr2:70615781:G:T	2.78588e-06	-1.13299e-10	-1.34369	8.39158e-06	-1.13299e-10	-1.33888
70615800	chr2:70615800:T:C	2.16345e-06	-0.532029	-1.06452	7.6995e-06	-0.427943	-0.997015
70616119	chr2:70616119:C:T	3.61003e-06	-1.13299e-10	-1.08453	1.02942e-05	-1.13299e-10	-1.13453
70616760	chr2:70616760:G:A	3.34209e-06	-1.13299e-10	-1.16165	9.50472e-06	-1.13299e-10	-1.21432
70616935	chr2:70616935:C:T	3.06523e-06	-1.13299e-10	-1.24813	8.91339e-06	-1.13299e-10	-1.27856
70616990	chr2:70616990:C:T	3.01537e-06	-1.13299e-10	-1.26453	9.04117e-06	-1.13299e-10	-1.26432
70617104	chr2:70617104:T:C	3.37717e-06	-1.13299e-10	-1.15121	9.59945e-06	-1.13299e-10	-1.20441
70617236	chr2:70617236:G:T	1.85977e-06	-1.51037	-0.237424	5.186e-06	-1.52652	-0.293626
70617262	chr2:70617262:T:C	2.57412e-06	-0.216753	-1.20599	9.64945e-06	-0.0272966	-1.17192
70617383	chr2:70617383:A:G	2.93016e-06	-1.13299e-10	-1.29319	8.63732e-06	-1.13299e-10	-1.31002
70617403	chr2:70617403:C:CT	7.6015e-06	-1.13299e-10	-0.339904	2.43694e-05	-1.13299e-10	-0.272784
70617457	chr2:70617457:T:C	3.0827e-06	-1.13299e-10	-1.24244	9.39599e-06	-1.13299e-10	-1.22583
70617497	chr2:70617497:G:A	3.99797e-06	-1.13299e-10	-0.982462	1.28809e-05	-1.13299e-10	-0.910369
70618018	chr2:70618018:C:G	1.16461e-05	-1.13299e-10	0.0867204	3.27857e-05	-1.13299e-10	0.0238806
70618077	chr2:70618077:G:T	2.62281e-05	-1.13299e-10	0.89858	7.39104e-05	-1.13299e-10	0.836741
70618226	chr2:70618226:C:T	2.07989e-06	-1.52472	-0.111213	5.80073e-06	-1.53895	-0.16918
70618617	chr2:70618617:G:A	1.16784e-05	-1.13299e-10	0.0894883	3.28318e-05	-1.13299e-10	0.0252861
70619102	chr2:70619102:C:T	7.83129e-06	-1.13299e-10	-0.310123	2.73202e-05	-1.13299e-10	-0.158488
70619441	chr2:70619441:G:A	2.71365e-06	-1.13299e-10	-1.36995	8.08599e-06	-1.13299e-10	-1.37598
70619464	chr2:70619464:G:A	2.87462e-06	-0.135109	-1.17722	1.08607e-05	0.0605349	-1.14149
70619749	chr2:70619749:T:C	4.98168e-06	-1.13299e-10	-0.762483	1.50542e-05	-1.13299e-10	-0.754458
70619793	chr2:70619793:C:T	2.21001e-06	-1.57525	-3.69445e-10	6.63936e-06	-1.5731	-3.69445e-10
70620042	chr2:70620042:G:A	3.05385e-06	-1.13299e-10	-1.25185	8.88772e-06	-1.13299e-10	-1.28144
70620085	chr2:70620085:A:C	5.62127e-07	-1.57538	-1.3689	1.719e-06	-1.57482	-1.34955
70620479	chr2:70620479:G:A	2.18562e-06	-0.209332	-1.37702	7.1327e-06	-0.126682	-1.37474
70620621	chr2:70620621:T:C	3.01496e-05	-1.13299e-10	1.03792	0.000108243	-1.13299e-10	1.21826
70620881	chr2:70620881:T:C	5.68449e-07	-1.57555	-1.35754	1.75142e-06	-1.57415	-1.33153
70620920	chr2:70620920:C:T	7.79135e-07	-1.56961	-1.04821	2.52068e-06	-1.56703	-0.974556
70620993	chr2:70620993:C:T	2.68272e-06	-0.172032	-1.20939	1.0092e-05	0.0204211	-1.17479
70621098	chr2:70621098:C:T	2.2094e-06	-1.57553	-3.69445e-10	6.62752e-06	-1.57488	-3.69445e-10
70621284	chr2:70621284:C:T	1.82694e-06	-0.426011	-1.3396	5.86397e-06	-0.336509	-1.36078
70621295	chr2:70621295:T:C	1.83351e-06	-0.418312	-1.34371	5.88656e-06	-0.329978	-1.36346
70621635	chr2:70621635:CTCA:C	4.16959e-06	-0.246497	-0.693935	1.8103e-05	-0.237476	-0.33256
70621653	chr2:70621653:G:A	3.25642e-06	-1.13299e-10	-1.18762	1.02124e-05	-1.13299e-10	-1.14251
```
