## Supplementary material for "Characterization of shared and ancestry-specific signals driving complex traits using multi-ancestry fine-mapping": susiex_nc2.cs80.snp (part 2 of 2)

```
70621716	chr2:70621716:G:A	4.57813e-06	-1.13299e-10	-0.84696	1.49195e-05	-1.13299e-10	-0.763445
70621722	chr2:70621722:T:A	4.4623e-06	-1.13299e-10	-0.872585	1.44845e-05	-1.13299e-10	-0.79303
70621737	chr2:70621737:A:G	1.75594e-06	-0.455051	-1.35019	5.90614e-06	-0.375298	-1.31482
70621750	chr2:70621750:T:C	5.77161e-06	-1.13299e-10	-0.615299	1.90951e-05	-1.13299e-10	-0.516683
70621751	chr2:70621751:G:A	5.10013e-06	-1.13299e-10	-0.738985	1.66885e-05	-1.13299e-10	-0.651395
70621949	chr2:70621949:T:C	2.21027e-06	-1.57514	-3.69445e-10	6.62378e-06	-1.57545	-3.69445e-10
70621956	chr2:70621956:C:T	2.93865e-06	-1.13299e-10	-1.2903	8.93003e-06	-1.13299e-10	-1.27669
70622023	chr2:70622023:A:G	6.36454e-07	-1.44248	-1.37761	1.94019e-06	-1.43977	-1.36356
70622052	chr2:70622052:C:T	2.07173e-05	-1.13299e-10	0.662719	7.43175e-05	-1.13299e-10	0.842233
70622178	chr2:70622178:T:C	1.77846e-06	-0.432947	-1.35955	5.5794e-06	-0.369508	-1.37752
70622250	chr2:70622250:A:G	3.66932e-06	-1.06824	-3.69445e-10	1.00543e-05	-1.15811	-3.69445e-10
70622345	chr2:70622345:T:C	4.88336e-06	-1.13299e-10	-0.782417	1.68565e-05	-1.13299e-10	-0.641374
70622365	chr2:70622365:T:C	4.10827e-06	-1.13299e-10	-0.955247	1.25442e-05	-1.13299e-10	-0.936855
70622372	chr2:70622372:T:C	1.41571e-06	-1.54958	-0.47104	4.7286e-06	-1.55719	-0.355296
70622373	chr2:70622373:G:A	1.65092e-06	-1.44212	-0.424797	5.47028e-06	-1.46044	-0.306337
70622382	chr2:70622382:C:T	4.19822e-05	-1.13299e-10	1.369	0.000152537	-1.13299e-10	1.56129
70622389	chr2:70622389:C:T	7.23634e-05	-1.13299e-10	1.91345	0.000173341	-1.13299e-10	1.68915
70622391	chr2:70622391:T:C	7.78475e-06	-1.13299e-10	-0.316083	2.35524e-05	-1.13299e-10	-0.306887
70622392	chr2:70622392:G:A	7.80866e-06	-1.13299e-10	-0.313017	2.36254e-05	-1.13299e-10	-0.303791
70622399	chr2:70622399:C:T	8.47683e-06	-1.13299e-10	-0.230914	2.5676e-05	-1.13299e-10	-0.220556
70622413	chr2:70622413:T:C	1.69758e-06	-1.30671	-0.532339	4.44383e-06	-1.22546	-0.749133
70622587	chr2:70622587:G:A	2.92404e-06	-1.13299e-10	-1.29528	8.62179e-06	-1.13299e-10	-1.31182
70622602	chr2:70622602:C:T	1.27167e-05	-1.13299e-10	0.174663	3.42509e-05	-1.13299e-10	0.0675997
70622811	chr2:70622811:C:G	2.86433e-06	-1.13299e-10	-1.31592	8.88347e-06	-1.13299e-10	-1.28192
70622866	chr2:70622866:T:G	3.25351e-06	-1.18852	-3.69445e-10	1.00302e-05	-1.16051	-3.69445e-10
70622966	chr2:70622966:A:G	7.23115e-06	-1.13299e-10	-0.389853	2.30818e-05	-1.13299e-10	-0.327067
70622980	chr2:70622980:T:C	3.08332e-06	-1.55904	0.316799	7.706e-06	-1.56147	0.137357
70622993	chr2:70622993:A:G	5.36049e-06	-1.13299e-10	-0.689195	1.74852e-05	-1.13299e-10	-0.604755
70622998	chr2:70622998:C:T	7.49829e-05	-1.13299e-10	1.94901	0.000193644	-1.13299e-10	1.79991
70623027	chr2:70623027:T:C	1.10744e-06	-0.934466	-1.33173	3.07622e-06	-0.995863	-1.34655
70623031	chr2:70623031:G:C	3.68453e-06	-1.06411	-3.69445e-10	1.04693e-05	-1.11767	-3.69445e-10
70623059	chr2:70623059:TCTGA:T	2.23142e-06	-1.56561	-3.69445e-10	6.66073e-06	-1.56988	-3.69445e-10
70623086	chr2:70623086:C:T	1.68167e-06	-1.37395	-0.474515	6.19452e-06	-1.3392	-0.303243
70623109	chr2:70623109:A:G	4.39566e-06	-1.13299e-10	-0.887632	1.27913e-05	-1.13299e-10	-0.91735
70623116	chr2:70623116:G:A	7.37419e-07	-1.36738	-1.30547	2.39791e-06	-1.28897	-1.30254
70623124	chr2:70623124:C:T	8.59054e-05	-1.13299e-10	2.085	0.000299169	-1.13299e-10	2.2349
70623194	chr2:70623194:A:C	1.17035e-05	-1.13299e-10	0.09164	4.1094e-05	-1.13299e-10	0.249748
70623208	chr2:70623208:T:C	7.5253e-07	-1.28751	-1.36505	2.18851e-06	-1.30461	-1.37828
70623212	chr2:70623212:A:G	9.14758e-07	-1.51424	-0.943101	2.59327e-06	-1.46584	-1.04735
70623227	chr2:70623227:A:G	2.70299e-06	-1.13299e-10	-1.37389	8.14373e-06	-1.13299e-10	-1.36886
70623243	chr2:70623243:G:A	4.1462e-06	-0.349588	-0.59647	1.8821e-05	-0.217022	-0.314115
70623271	chr2:70623271:T:C	5.25308e-06	-0.709435	-3.69445e-10	1.54164e-05	-0.730678	-3.69445e-10
70623275	chr2:70623275:G:A	1.02018e-05	-1.13299e-10	-0.045681	2.7566e-05	-1.13299e-10	-0.149529
70623284	chr2:70623284:C:T	7.02558e-07	-1.48481	-1.23647	2.22664e-06	-1.46565	-1.19996
70623285	chr2:70623285:G:A	7.39625e-06	-0.506337	0.13906	2.73742e-05	-0.406032	0.249521
70623306	chr2:70623306:A:G	6.86687e-07	-1.39132	-1.3528	2.12701e-06	-1.36248	-1.34892
70623317	chr2:70623317:A:G	1.24199e-06	-0.948159	-1.20337	4.30627e-06	-0.847801	-1.15824
70623323	chr2:70623323:G:C	8.43306e-06	-1.13299e-10	-0.23609	2.80277e-05	-1.13299e-10	-0.13292
70623357	chr2:70623357:TC:T	6.29487e-07	-1.56344	-1.26766	1.87152e-06	-1.55155	-1.28781
70623438	chr2:70623438:G:A	0.000363033	-1.13299e-10	3.52624	0.00155372	-1.13299e-10	3.8823
70623480	chr2:70623480:T:C	4.93947e-06	-1.13299e-10	-0.770992	1.64208e-05	-1.13299e-10	-0.667564
70623535	chr2:70623535:C:T	2.39773e-05	-1.13299e-10	0.808859	8.51424e-05	-1.13299e-10	0.978212
70623559	chr2:70623559:T:C	0.000141919	-1.13299e-10	2.587	0.000450157	-1.13299e-10	2.64348
70623560	chr2:70623560:G:A	1.27075e-05	-1.13299e-10	0.173944	4.09929e-05	-1.13299e-10	0.247287
70623631	chr2:70623631:G:A	1.15431e-05	-1.13299e-10	0.0778421	3.72688e-05	-1.13299e-10	0.152045
70623638	chr2:70623638:G:A	2.35603e-06	-1.51127	-3.69445e-10	7.14143e-06	-1.5002	-3.69445e-10
70623720	chr2:70623720:C:T	4.91391e-06	-1.13299e-10	-0.776181	1.47625e-05	-1.13299e-10	-0.774021
70623726	chr2:70623726:T:C	4.56648e-06	-1.13299e-10	-0.849507	1.37222e-05	-1.13299e-10	-0.847097
70623800	chr2:70623800:G:A	6.98581e-07	-1.53767	-1.18928	2.20374e-06	-1.54649	-1.12947
70623808	chr2:70623808:T:C	6.75666e-07	-1.57261	-1.18769	2.16971e-06	-1.57511	-1.11641
70623842	chr2:70623842:A:G	6.64375e-07	-1.57063	-1.20653	2.09436e-06	-1.57435	-1.15252
70623848	chr2:70623848:G:C	7.58386e-07	-1.57506	-1.06976	2.48574e-06	-1.57546	-0.980086
70624059	chr2:70624059:G:A	1.17938e-06	-0.870974	-1.33228	3.41967e-06	-0.863812	-1.37276
70624067	chr2:70624067:G:A	2.33423e-06	-1.52057	-3.69445e-10	7.07476e-06	-1.50958	-3.69445e-10
70624114	chr2:70624114:CTGAT:C	6.32033e-06	-1.13299e-10	-0.524478	2.10392e-05	-1.13299e-10	-0.419726
70624376	chr2:70624376:C:T	2.29262e-06	-1.53856	-3.69445e-10	6.93822e-06	-1.52907	-3.69445e-10
70624377	chr2:70624377:G:A	6.034e-06	-1.13299e-10	-0.57084	1.81162e-05	-1.13299e-10	-0.569305
70624389	chr2:70624389:C:A	5.41829e-06	-1.13299e-10	-0.678469	1.7691e-05	-1.13299e-10	-0.593055
70624398	chr2:70624398:G:T	4.53714e-06	-1.13299e-10	-0.855953	1.40269e-05	-1.13299e-10	-0.825136
70624407	chr2:70624407:C:T	1.1076e-06	-0.936211	-1.32984	3.69455e-06	-0.921091	-1.23816
70624467	chr2:70624467:C:T	2.95301e-06	-0.0195742	-1.26585	1.01091e-05	0.16901	-1.32169
70624634	chr2:70624634:C:T	2.81001e-06	-1.13299e-10	-1.33506	8.55543e-06	-1.13299e-10	-1.31955
70624635	chr2:70624635:G:A	1.06383e-06	-0.96191	-1.34446	3.46779e-06	-0.959511	-1.26308
70624669	chr2:70624669:G:T	6.41016e-06	-1.13299e-10	-0.510365	2.13602e-05	-1.13299e-10	-0.404585
70624683	chr2:70624683:T:C	5.25143e-06	-1.13299e-10	-0.709749	1.82313e-05	-1.13299e-10	-0.562974
70624700	chr2:70624700:A:G	6.85502e-07	-1.56982	-1.17604	2.06982e-06	-1.561	-1.17765
70624701	chr2:70624701:C:T	6.76746e-07	-1.57317	-1.18554	2.0384e-06	-1.56673	-1.18722
70624718	chr2:70624718:T:C	5.67137e-07	-1.57384	-1.36157	1.73719e-06	-1.5755	-1.33835
70624744	chr2:70624744:G:T	2.54394e-06	-0.538874	-0.895664	9.93162e-06	-0.355256	-0.815134
70624804	chr2:70624804:G:A	2.34562e-06	-1.5157	-3.69445e-10	7.11167e-06	-1.50438	-3.69445e-10
70624854	chr2:70624854:C:T	1.18946e-06	-0.849075	-1.34568	3.91165e-06	-0.835031	-1.26712
70624975	chr2:70624975:G:A	7.04415e-07	-1.57417	-1.14446	2.28121e-06	-1.57555	-1.06586
70624976	chr2:70624976:T:A	5.12934e-06	-1.13299e-10	-0.733273	1.77612e-05	-1.13299e-10	-0.589097
70625119	chr2:70625119:G:A	1.16051e-06	-0.868032	-1.35136	3.80371e-06	-0.852467	-1.27767
70625144	chr2:70625144:C:G	1.12575e-06	-0.885089	-1.36471	3.63397e-06	-0.870084	-1.3057
70625154	chr2:70625154:T:G	1.41397e-06	-1.31783	-0.704015	3.67564e-06	-1.28537	-0.879012
70625197	chr2:70625197:A:G	6.56021e-06	-1.13299e-10	-0.487228	2.18846e-05	-1.13299e-10	-0.380332
70625319	chr2:70625319:A:T	1.11959e-06	-0.908273	-1.34702	3.68373e-06	-0.892832	-1.26935
70625362	chr2:70625362:AGCTCCTGTATAGAC:A	2.71443e-06	-1.13299e-10	-1.36967	8.22888e-06	-1.13299e-10	-1.35846
70625568	chr2:70625568:C:T	4.39082e-05	-1.13299e-10	1.41385	0.000156522	-1.13299e-10	1.58709
70625580	chr2:70625580:C:T	2.24526e-06	-1.55943	-3.69445e-10	6.77479e-06	-1.5529	-3.69445e-10
70625654	chr2:70625654:T:C	5.70818e-07	-1.57424	-1.35469	1.73788e-06	-1.5755	-1.33794
70625656	chr2:70625656:T:C	8.58815e-07	-1.18131	-1.33914	2.68567e-06	-1.15752	-1.32066
70625871	chr2:70625871:G:A	1.02241e-06	-1.18238	-1.16371	3.07023e-06	-1.10476	-1.2396
70625883	chr2:70625883:C:T	1.21878e-06	-0.873605	-1.29679	4.27519e-06	-0.872093	-1.14119
70626303	chr2:70626303:C:T	6.85167e-06	-1.13299e-10	-0.443758	2.2352e-05	-1.13299e-10	-0.359197
70626481	chr2:70626481:C:T	3.76268e-06	-1.04312	-3.69445e-10	1.15952e-05	-1.01552	-3.69445e-10
70626502	chr2:70626502:T:C	4.03554e-05	-1.13299e-10	1.32947	0.000142735	-1.13299e-10	1.49488
70626574	chr2:70626574:A:G	2.25771e-06	-1.53827	-0.0156285	6.68582e-06	-1.52069	-0.0454294
70626623	chr2:70626623:A:G	4.20006e-05	-1.13299e-10	1.36943	0.000148727	-1.13299e-10	1.536
70626700	chr2:70626700:A:G	6.72476e-07	-1.55339	-1.21165	1.99303e-06	-1.53987	-1.23659
70626858	chr2:70626858:G:A	3.80737e-06	-1.13299e-10	-1.03131	1.09688e-05	-1.13299e-10	-1.07106
70627120	chr2:70627120:C:T	2.39951e-06	-1.49299	-3.69445e-10	6.99375e-06	-1.5211	-3.69445e-10
70627134	chr2:70627134:TAAAG:T	2.78249e-06	-1.13299e-10	-1.3449	8.48317e-06	-1.13299e-10	-1.32803
70627158	chr2:70627158:T:C	2.75649e-06	-1.56409	0.209797	8.57505e-06	-1.55237	0.235109
70627333	chr2:70627333:GA:G	2.70841e-06	-1.13299e-10	-1.37189	8.18508e-06	-1.13299e-10	-1.3638
70627514	chr2:70627514:T:C	1.16157e-05	-1.13299e-10	0.0841074	3.49519e-05	-1.13299e-10	0.0878594
70627530	chr2:70627530:A:G	3.27103e-06	-1.551	0.367855	1.02945e-05	-1.53112	0.396621
70627896	chr2:70627896:G:A	4.43595e-05	-1.13299e-10	1.42408	0.000171142	-1.13299e-10	1.67638
70627897	chr2:70627897:A:G	3.83587e-05	-1.13299e-10	1.27873	0.000147197	-1.13299e-10	1.52566
70627961	chr2:70627961:G:A	3.06124e-06	-1.13299e-10	-1.24943	9.41691e-06	-1.13299e-10	-1.22361
70628371	chr2:70628371:T:A	3.11971e-06	-1.13299e-10	-1.23051	9.18082e-06	-1.13299e-10	-1.249
70628518	chr2:70628518:C:T	7.59366e-06	-1.13299e-10	-0.340936	2.53273e-05	-1.13299e-10	-0.234229
70628520	chr2:70628520:T:C	1.14337e-05	-1.13299e-10	0.0683176	3.4407e-05	-1.13299e-10	0.0721464
70628961	chr2:70628961:C:G	2.14592e-05	-1.13299e-10	0.697902	7.81382e-05	-1.13299e-10	0.892366
70629012	chr2:70629012:A:G	1.77773e-05	-1.13299e-10	0.50967	6.31157e-05	-1.13299e-10	0.678856
70629092	chr2:70629092:G:A	2.27669e-06	-1.54553	-3.69445e-10	6.90282e-06	-1.53418	-3.69445e-10
70629206	chr2:70629206:C:T	4.35968e-06	-1.01391	0.118055	1.58078e-05	-0.850694	0.145088
70629207	chr2:70629207:G:A	2.70926e-06	-1.13299e-10	-1.37158	8.18826e-06	-1.13299e-10	-1.36341
70629224	chr2:70629224:C:T	2.74209e-05	0.943055	-3.69445e-10	0.000109377	1.22869	-3.69445e-10
70629316	chr2:70629316:G:T	4.85951e-05	0.0661702	1.4491	0.000153112	0.270055	1.295
70629927	chr2:70629927:T:G	1.10509e-06	-0.957942	-1.31038	3.22773e-06	-0.954517	-1.33982
70630210	chr2:70630210:C:T	3.05697e-06	-1.13299e-10	-1.25082	9.4038e-06	-1.13299e-10	-1.225
70630418	chr2:70630418:C:G	1.4022e-06	-0.720821	-1.30939	4.3857e-06	-0.63232	-1.35544
70630657	chr2:70630657:A:G	5.56165e-06	-1.13299e-10	-0.652356	1.69696e-05	-1.13299e-10	-0.63469
70630808	chr2:70630808:C:T	3.22777e-06	-1.13299e-10	-1.19646	1.00717e-05	-1.13299e-10	-1.15639
70630950	chr2:70630950:A:G	4.58402e-06	-1.13299e-10	-0.845673	1.42874e-05	-1.13299e-10	-0.806737
70631117	chr2:70631117:T:C	6.42489e-07	-1.46297	-1.34768	1.94598e-06	-1.47758	-1.32277
70631492	chr2:70631492:T:A	2.7003e-06	-1.13299e-10	-1.37489	8.08039e-06	-1.13299e-10	-1.37667
70631736	chr2:70631736:A:G	1.29711e-06	-0.735226	-1.37289	4.02701e-06	-0.698307	-1.37478
70631746	chr2:70631746:A:G	2.70343e-06	-1.13299e-10	-1.37373	8.13473e-06	-1.13299e-10	-1.36997
70631837	chr2:70631837:G:C	2.34596e-06	-1.13732	-0.378233	8.37798e-06	-1.00935	-0.331159
70632116	chr2:70632116:T:C	1.5399e-06	-0.572946	-1.36358	4.82243e-06	-0.532724	-1.36011
70632329	chr2:70632329:C:A	8.00639e-06	-1.13299e-10	-0.28801	2.47281e-05	-1.13299e-10	-0.258172
70632519	chr2:70632519:A:AG	3.30641e-06	-1.13299e-10	-1.17239	1.0252e-05	-1.13299e-10	-1.13864
70632632	chr2:70632632:T:C	2.35065e-06	-0.216914	-1.29664	7.77367e-06	-0.215851	-1.19952
70632795	chr2:70632795:C:T	2.27468e-06	-1.54641	-3.69445e-10	6.76826e-06	-1.55387	-3.69445e-10
70632914	chr2:70632914:A:C	7.12365e-07	-1.34126	-1.36616	2.09207e-06	-1.37185	-1.35611
70633425	chr2:70633425:T:C	3.69211e-06	-1.13299e-10	-1.06205	1.17935e-05	-1.13299e-10	-0.998563
70633890	chr2:70633890:G:A	0.000792863	-1.13299e-10	4.3074	0.00304156	-1.13299e-10	4.55401
70633928	chr2:70633928:C:T	2.75456e-06	-1.13299e-10	-1.35499	8.16312e-06	-1.13299e-10	-1.36649
70634015	chr2:70634015:T:TG	2.26602e-06	-1.55022	-3.69445e-10	6.74613e-06	-1.55714	-3.69445e-10
70634057	chr2:70634057:G:A	5.92824e-07	-1.51314	-1.37797	1.89199e-06	-1.45011	-1.37837
70634570	chr2:70634570:C:T	1.13663e-05	-1.13299e-10	0.0624019	3.06667e-05	-1.13299e-10	-0.0429366
70634637	chr2:70634637:T:G	2.77052e-06	-1.13299e-10	-1.34921	8.19783e-06	-1.13299e-10	-1.36224
70634944	chr2:70634944:C:A	4.62533e-06	-1.13299e-10	-0.836703	1.3887e-05	-1.13299e-10	-0.835162
70635644	chr2:70635644:G:A	5.05752e-06	-1.13299e-10	-0.747375	1.51377e-05	-1.13299e-10	-0.748923
70635693	chr2:70635693:T:C	4.74801e-06	-0.810525	-3.69445e-10	1.40759e-05	-0.821645	-3.69445e-10
70635780	chr2:70635780:T:G	5.76023e-07	-1.54145	-1.3784	1.81572e-06	-1.49179	-1.37784
70635900	chr2:70635900:T:C	3.54746e-06	-1.13299e-10	-1.10202	1.02339e-05	-1.13299e-10	-1.14041
70635926	chr2:70635926:TAAAAC:T	5.60926e-06	-1.13299e-10	-0.643832	1.86146e-05	-1.13299e-10	-0.542165
70635966	chr2:70635966:A:G	3.45817e-06	-1.13299e-10	-1.12751	1.00596e-05	-1.13299e-10	-1.15759
70636054	chr2:70636054:G:C	5.85221e-06	-1.13299e-10	-0.601431	1.94366e-05	-1.13299e-10	-0.498957
70636280	chr2:70636280:T:A	3.19489e-05	-1.13299e-10	1.09589	0.000102615	-1.13299e-10	1.16487
70636600	chr2:70636600:C:T	2.24167e-06	-1.56103	-3.69445e-10	6.68994e-06	-1.56551	-3.69445e-10
70636749	chr2:70636749:A:C	7.17641e-07	-1.34909	-1.35094	2.0599e-06	-1.37483	-1.36863
70636861	chr2:70636861:T:G	9.15586e-07	-1.24585	-1.21059	2.79222e-06	-1.24821	-1.19107
70636874	chr2:70636874:A:G	9.09867e-07	-1.26055	-1.20215	2.77636e-06	-1.26267	-1.1823
70636943	chr2:70636943:C:T	5.31582e-06	-1.13299e-10	-0.697562	1.74438e-05	-1.13299e-10	-0.607127
70637033	chr2:70637033:C:T	8.04409e-07	-1.32078	-1.26512	2.43121e-06	-1.32069	-1.25703
70637089	chr2:70637089:T:A	8.15984e-07	-1.30808	-1.26353	2.46581e-06	-1.30824	-1.25535
70637286	chr2:70637286:A:G	1.57649e-06	-1.08776	-0.825286	5.15949e-06	-1.0481	-0.777179
70637372	chr2:70637372:G:A	7.80614e-07	-1.35212	-1.26381	2.35963e-06	-1.35169	-1.25592
70637492	chr2:70637492:C:T	8.16397e-07	-1.30452	-1.26658	2.4658e-06	-1.30479	-1.25881
70637593	chr2:70637593:G:A	1.31895e-05	-0.219208	0.430377	3.34585e-05	-0.206529	0.250721
70637641	chr2:70637641:C:T	3.54445e-06	-1.13299e-10	-1.10287	1.02259e-05	-1.13299e-10	-1.14119
70637846	chr2:70637846:G:C	1.71489e-06	-0.453959	-1.37494	5.60729e-06	-0.363627	-1.37842
70638018	chr2:70638018:G:A	7.59382e-07	-1.37163	-1.27187	2.29253e-06	-1.37216	-1.26429
70638151	chr2:70638151:T:A	7.8056e-07	-1.33132	-1.28468	2.35659e-06	-1.33197	-1.27693
70638366	chr2:70638366:C:T	2.75171e-05	-0.792155	1.73871	7.33509e-05	-0.770335	1.59948
70638567	chr2:70638567:G:A	3.31182e-05	-0.770451	1.90229	8.83207e-05	-0.74843	1.76329
70638782	chr2:70638782:G:A	7.9227e-07	-1.3225	-1.27861	2.39326e-06	-1.32297	-1.27049
70638784	chr2:70638784:A:G	1.31246e-05	-1.13299e-10	0.206237	3.82614e-05	-1.13299e-10	0.178328
70638799	chr2:70638799:T:C	1.59837e-06	-1.03848	-0.860781	5.23161e-06	-0.997409	-0.813984
70638933	chr2:70638933:G:A	8.02717e-07	-1.30706	-1.28094	2.42448e-06	-1.30755	-1.27295
70639054	chr2:70639054:G:A	2.73714e-06	-1.13299e-10	-1.36134	8.16847e-06	-1.13299e-10	-1.36583
70639091	chr2:70639091:A:G	8.04165e-07	-1.31388	-1.27232	2.42911e-06	-1.31433	-1.26426
70639340	chr2:70639340:G:C	2.79644e-06	-1.13299e-10	-1.3399	8.29948e-06	-1.13299e-10	-1.34992
70639345	chr2:70639345:A:C	2.25496e-06	-1.55512	-3.69445e-10	6.71844e-06	-1.56126	-3.69445e-10
70639467	chr2:70639467:C:T	2.27518e-05	-0.873148	1.62954	6.08861e-05	-0.852814	1.49571
70639599	chr2:70639599:G:A	2.27202e-06	-1.54758	-3.69445e-10	6.76237e-06	-1.55474	-3.69445e-10
70639759	chr2:70639759:T:C	7.0464e-07	-1.34892	-1.3694	2.06684e-06	-1.37955	-1.36055
70639773	chr2:70639773:G:A	4.04063e-06	-1.13299e-10	-0.971851	1.30392e-05	-1.13299e-10	-0.898156
70639844	chr2:70639844:T:C	7.97159e-07	-1.31817	-1.27678	2.408e-06	-1.31883	-1.26848
70639999	chr2:70639999:G:A	1.35169e-05	-0.278492	0.514184	3.41314e-05	-0.26753	0.331635
70640155	chr2:70640155:T:C	7.18022e-07	-1.32899	-1.37051	2.10159e-06	-1.36124	-1.36218
70640165	chr2:70640165:G:A	1.67465e-05	-0.683766	1.13371	4.3864e-05	-0.666751	0.981733
70640450	chr2:70640450:C:T	2.27665e-06	-1.54555	-3.69445e-10	6.77455e-06	-1.55294	-3.69445e-10
70640492	chr2:70640492:T:C	8.47682e-07	-1.2862	-1.2473	2.57667e-06	-1.2891	-1.23051
70640512	chr2:70640512:T:G	7.1514e-07	-1.35648	-1.34704	2.04943e-06	-1.38249	-1.36606
70640679	chr2:70640679:C:A	4.0549e-06	-1.13299e-10	-0.968323	1.30882e-05	-1.13299e-10	-0.894403
70640683	chr2:70640683:C:T	1.56625e-05	-0.151313	0.534334	4.12649e-05	-0.0827319	0.336632
70640788	chr2:70640788:G:A	2.30664e-06	-1.53246	-3.69445e-10	6.89565e-06	-1.53522	-3.69445e-10
70640797	chr2:70640797:C:T	8.58988e-07	-1.42346	-1.09679	2.61121e-06	-1.42923	-1.07707
70640843	chr2:70640843:T:C	1.10983e-05	-1.13299e-10	0.0385406	3.67299e-05	-1.13299e-10	0.137478
70640879	chr2:70640879:GT:G	5.82839e-07	-1.55959	-1.34851	1.75629e-06	-1.5587	-1.34421
70641128	chr2:70641128:G:A	4.82027e-06	-1.13299e-10	-0.795421	1.58535e-05	-1.13299e-10	-0.702724
70641353	chr2:70641353:A:G	2.36355e-06	-0.296488	-1.2116	8.10496e-06	-0.290323	-1.08331
70641426	chr2:70641426:G:T	7.32607e-07	-1.32865	-1.35074	2.22887e-06	-1.3188	-1.34582
70641647	chr2:70641647:C:T	7.53982e-07	-1.27304	-1.3776	2.18794e-06	-1.3091	-1.37405
70641778	chr2:70641778:G:C	8.26964e-07	-1.28959	-1.26865	2.37043e-06	-1.32889	-1.27415
70641839	chr2:70641839:G:C	8.23819e-07	-1.25637	-1.30569	2.49049e-06	-1.25906	-1.29458
70641873	chr2:70641873:C:T	2.74529e-06	-1.13299e-10	-1.35837	8.31748e-06	-1.13299e-10	-1.34775
70641876	chr2:70641876:C:T	7.88653e-07	-1.29355	-1.31213	2.38354e-06	-1.29591	-1.30161
70642257	chr2:70642257:AT:A	2.72865e-06	-1.13299e-10	-1.36444	8.23623e-06	-1.13299e-10	-1.35757
70642259	chr2:70642259:AATAATAATAATAATAAT:A	2.73263e-06	-1.13299e-10	-1.36298	8.2508e-06	-1.13299e-10	-1.3558
70642292	chr2:70642292:G:A	1.6342e-06	-1.01744	-0.859653	5.26854e-06	-0.977455	-0.826903
70642396	chr2:70642396:G:T	2.21631e-06	-1.57241	-3.69445e-10	6.66347e-06	-1.56947	-3.69445e-10
70642419	chr2:70642419:A:C	2.72193e-06	-1.13299e-10	-1.36691	8.13001e-06	-1.13299e-10	-1.37055
70642495	chr2:70642495:T:C	3.90445e-06	-1.13299e-10	-1.00613	1.10878e-05	-1.13299e-10	-1.06026
70642531	chr2:70642531:C:T	2.21089e-06	-1.57485	-3.69445e-10	6.63858e-06	-1.57321	-3.69445e-10
70642755	chr2:70642755:T:A	1.05599e-05	-1.09327	1.08209	2.8041e-05	-1.0182	0.885752
70642958	chr2:70642958:G:T	1.90793e-05	-1.13299e-10	0.580353	5.26742e-05	-1.13299e-10	0.498013
70643566	chr2:70643566:C:T	1.68874e-06	-0.603286	-1.24098	5.13301e-06	-0.54293	-1.28749
70643573	chr2:70643573:AC:A	5.74761e-06	0.75858	-1.37805	1.94564e-05	0.86682	-1.36476
70643654	chr2:70643654:T:G	1.70185e-06	-0.561916	-1.27462	5.29013e-06	-0.555976	-1.24429
70643760	chr2:70643760:G:A	4.53675e-06	-1.13299e-10	-0.856039	1.4538e-05	-1.13299e-10	-0.789347
70643867	chr2:70643867:C:T	1.38222e-05	-1.13299e-10	0.258029	4.10164e-05	-1.13299e-10	0.24786
70644014	chr2:70644014:T:C	2.36186e-06	-1.5088	-3.69445e-10	7.36693e-06	-1.46911	-3.69445e-10
70644138	chr2:70644138:T:C	3.93574e-06	-1.13299e-10	-0.998151	1.12772e-05	-1.13299e-10	-1.04333
70644375	chr2:70644375:G:A	7.68212e-06	-1.13299e-10	-0.329355	2.18829e-05	-1.13299e-10	-0.380406
70644795	chr2:70644795:C:T	7.67521e-07	-1.31073	-1.32211	2.30185e-06	-1.35384	-1.27856
70644811	chr2:70644811:G:A	1.58531e-06	-0.777876	-1.12959	4.34434e-06	-0.81735	-1.17989
70644970	chr2:70644970:G:C	4.86679e-06	-1.13299e-10	-0.785816	1.47912e-05	-1.13299e-10	-0.772083
70644985	chr2:70644985:C:G	1.21187e-06	-0.805188	-1.37089	3.68833e-06	-0.826061	-1.33488
70645019	chr2:70645019:T:C	1.79247e-06	-0.689982	-1.09467	4.87308e-06	-0.728474	-1.15391
70645520	chr2:70645520:G:A	1.61957e-06	-0.743836	-1.14225	4.43952e-06	-0.78439	-1.19118
70645545	chr2:70645545:C:A	1.69765e-06	-0.748887	-1.09012	4.6301e-06	-0.788911	-1.14462
70645600	chr2:70645600:G:A	3.3885e-06	-1.13299e-10	-1.14786	1.06694e-05	-1.13299e-10	-1.09874
70645635	chr2:70645635:A:T	1.32325e-05	-1.13299e-10	0.214425	4.42572e-05	-1.13299e-10	0.323905
70645659	chr2:70645659:C:T	1.415e-05	-1.13299e-10	0.281464	4.70256e-05	-1.13299e-10	0.384579
70645685	chr2:70645685:T:C	1.33062e-06	-0.706731	-1.37587	4.00538e-06	-0.729712	-1.34876
70645752	chr2:70645752:A:G	1.82737e-06	-0.647204	-1.11817	4.97781e-06	-0.686464	-1.17466
70645850	chr2:70645850:T:C	3.14651e-06	-1.13299e-10	-1.22196	9.85569e-06	-1.13299e-10	-1.17806
70645947	chr2:70645947:C:T	1.71123e-06	-0.678503	-1.15254	4.6899e-06	-0.720678	-1.20002
70646303	chr2:70646303:C:T	6.47409e-06	-0.399026	-0.101416	1.97895e-05	-0.382826	-0.0981343
70646351	chr2:70646351:G:T	2.71335e-06	-1.13299e-10	-1.37006	8.11045e-06	-1.13299e-10	-1.37296
70646669	chr2:70646669:C:T	3.47911e-06	0.142179	-1.26365	1.16068e-05	0.210431	-1.22495
70646868	chr2:70646868:TGGGTGAA:T	2.08933e-06	-0.502788	-1.12862	5.63353e-06	-0.542751	-1.19463
70646931	chr2:70646931:C:T	2.06444e-06	-0.454028	-1.18936	5.62047e-06	-0.497224	-1.24247
70646957	chr2:70646957:G:A	2.05022e-06	-0.463876	-1.18643	5.57942e-06	-0.506888	-1.24014
70647191	chr2:70647191:C:T	5.93014e-06	-1.13299e-10	-0.588201	1.9553e-05	-1.13299e-10	-0.492985
70647369	chr2:70647369:G:T	3.67978e-06	-1.13299e-10	-1.0654	1.16377e-05	-1.13299e-10	-1.01186
70647480	chr2:70647480:T:C	2.32135e-06	-1.5261	-3.69445e-10	7.05149e-06	-1.51287	-3.69445e-10
70647633	chr2:70647633:C:T	8.02506e-06	-1.13299e-10	-0.285681	2.28323e-05	-1.13299e-10	-0.337937
70647799	chr2:70647799:C:T	2.05414e-06	-0.468368	-1.18003	5.58705e-06	-0.51206	-1.2336
70647840	chr2:70647840:C:A	4.56519e-06	0.413905	-1.26369	1.2755e-05	0.443657	-1.36384
70648025	chr2:70648025:C:T	5.89933e-06	-1.13299e-10	-0.593412	1.7976e-05	-1.13299e-10	-0.577076
70648085	chr2:70648085:C:T	2.31269e-05	-1.13299e-10	0.772748	7.71776e-05	-1.13299e-10	0.879997
70648482	chr2:70648482:A:C	4.63964e-06	-1.13299e-10	-0.833612	1.35316e-05	-1.13299e-10	-0.861082
70648845	chr2:70648845:T:C	4.52132e-06	0.349059	-1.20851	1.21266e-05	0.370294	-1.341
70648853	chr2:70648853:C:T	2.69075e-06	-1.13299e-10	-1.37843	8.0853e-06	-1.13299e-10	-1.37607
70648899	chr2:70648899:A:G	5.18499e-06	-1.13299e-10	-0.722482	1.48618e-05	-1.13299e-10	-0.767319
70648989	chr2:70648989:G:A	4.69799e-06	-1.13299e-10	-0.821116	1.37006e-05	-1.13299e-10	-0.848674
70649023	chr2:70649023:C:T	7.2079e-07	-1.44632	-1.24934	2.13017e-06	-1.47368	-1.23623
70649207	chr2:70649207:C:T	2.03966e-06	-0.86665	-0.78882	6.47514e-06	-0.842588	-0.755556
70649285	chr2:70649285:A:C	3.59983e-06	-1.13299e-10	-1.08736	1.13433e-05	-1.13299e-10	-1.03748
70649792	chr2:70649792:T:C	2.34142e-06	-1.51749	-3.69445e-10	7.11753e-06	-1.50355	-3.69445e-10
70650212	chr2:70650212:C:T	3.18509e-06	-1.13299e-10	-1.20977	9.907e-06	-1.13299e-10	-1.17287
70650213	chr2:70650213:T:C	1.77326e-05	-1.57464	2.0818	5.64081e-05	-1.5691	2.1356
70650427	chr2:70650427:T:C	1.54556e-06	-0.574786	-1.35807	4.72791e-06	-0.602368	-1.31026
70650507	chr2:70650507:A:C	4.70439e-06	-1.13299e-10	-0.819755	1.36981e-05	-1.13299e-10	-0.848854
70650621	chr2:70650621:G:GT	1.31848e-05	-1.13299e-10	0.210814	4.79104e-05	-1.13299e-10	0.40322
70651405	chr2:70651405:C:T	6.00695e-06	-1.13299e-10	-0.575332	1.70811e-05	-1.13299e-10	-0.628137
70651552	chr2:70651552:C:T	1.29946e-05	-0.376371	0.572656	4.42219e-05	-0.348958	0.672064
70651688	chr2:70651688:C:T	9.29307e-07	-1.13478	-1.30679	2.74888e-06	-1.1958	-1.25912
70651757	chr2:70651757:G:C	2.2251e-06	-1.56845	-3.69445e-10	6.70384e-06	-1.56343	-3.69445e-10
70651769	chr2:70651769:C:T	9.87794e-06	-0.635888	0.557942	2.4551e-05	-0.675831	0.410472
70652410	chr2:70652410:C:T	2.6977e-06	-1.13299e-10	-1.37585	8.06662e-06	-1.13299e-10	-1.37838
70653132	chr2:70653132:T:C	5.89493e-06	-1.13299e-10	-0.594158	1.78721e-05	-1.13299e-10	-0.582872
70653139	chr2:70653139:G:A	2.23349e-06	-1.56468	-3.69445e-10	6.7359e-06	-1.55866	-3.69445e-10
70653167	chr2:70653167:C:G	2.87827e-06	-1.13299e-10	-1.31106	9.02321e-06	-1.13299e-10	-1.26631
70653380	chr2:70653380:G:A	3.84718e-05	-1.5422	2.82388	0.000147912	-1.52093	3.05143
70653516	chr2:70653516:AATT:A	2.78277e-06	-1.13299e-10	-1.3448	8.2913e-06	-1.13299e-10	-1.35091
70653551	chr2:70653551:T:C	2.80377e-06	-1.13299e-10	-1.33728	8.2896e-06	-1.13299e-10	-1.35111
70653603	chr2:70653603:G:A	5.49089e-05	-1.54254	3.17997	0.000213693	-1.52092	3.41935
70653651	chr2:70653651:T:C	2.75536e-06	-1.13299e-10	-1.3547	8.19355e-06	-1.13299e-10	-1.36277
70653709	chr2:70653709:T:C	2.22613e-05	-1.0119	1.7465	7.29062e-05	-0.920021	1.74308
70653902	chr2:70653902:T:A	2.80111e-06	-1.13299e-10	-1.33824	8.30529e-06	-1.13299e-10	-1.34922
70654109	chr2:70654109:T:G	2.41684e-06	-1.48579	-3.69445e-10	7.12847e-06	-1.50202	-3.69445e-10
70654113	chr2:70654113:T:TC	2.9316e-06	-1.13299e-10	-1.2927	8.62892e-06	-1.13299e-10	-1.31099
70654230	chr2:70654230:C:T	2.70787e-06	-1.13299e-10	-1.37209	8.08397e-06	-1.13299e-10	-1.37623
70654328	chr2:70654328:C:T	2.23551e-06	-1.56378	-3.69445e-10	6.75075e-06	-1.55646	-3.69445e-10
70654460	chr2:70654460:C:T	6.39374e-06	-0.403124	-0.109807	2.07011e-05	-0.377536	-0.0583907
70654800	chr2:70654800:C:T	2.21266e-06	-1.57405	-3.69445e-10	6.65427e-06	-1.57085	-3.69445e-10
70654945	chr2:70654945:C:T	2.20999e-06	-1.57526	-3.69445e-10	6.63794e-06	-1.57331	-3.69445e-10
70654946	chr2:70654946:G:A	4.39211e-06	-1.13299e-10	-0.888441	1.37878e-05	-1.13299e-10	-0.842329
70655078	chr2:70655078:C:T	5.95074e-06	-1.57546	0.990726	1.97104e-05	-1.57456	1.08959
70655089	chr2:70655089:G:A	2.69076e-06	-1.13299e-10	-1.37842	8.07317e-06	-1.13299e-10	-1.37757
70655544	chr2:70655544:C:T	2.81054e-06	-1.13299e-10	-1.33487	8.40524e-06	-1.13299e-10	-1.33726
70655631	chr2:70655631:G:A	3.42339e-06	-1.13299e-10	-1.13762	1.06002e-05	-1.13299e-10	-1.10524
70656398	chr2:70656398:CT:C	3.07336e-05	-0.878801	1.93591	0.000107807	-0.807761	2.02199
70656473	chr2:70656473:G:A	3.24715e-06	-0.0318188	-1.15865	1.06435e-05	-0.0338058	-1.06736
70656656	chr2:70656656:C:T	2.64871e-06	-1.39418	-3.69445e-10	8.15367e-06	-1.36764	-3.69445e-10
70656756	chr2:70656756:G:T	2.07753e-06	-0.573066	-1.06401	5.84574e-06	-0.561212	-1.13919
70657076	chr2:70657076:G:C	6.27829e-06	-1.15733	0.626182	2.53805e-05	-1.1346	0.902467
70657241	chr2:70657241:T:C	2.70667e-06	-1.13299e-10	-1.37253	8.08121e-06	-1.13299e-10	-1.37657
70657444	chr2:70657444:A:G	6.96341e-07	-1.35253	-1.37764	2.11663e-06	-1.34292	-1.37337
70657485	chr2:70657485:G:T	6.99806e-07	-1.34821	-1.37699	2.12905e-06	-1.33852	-1.37192
70657499	chr2:70657499:A:G	2.73029e-06	-1.13299e-10	-1.36384	8.2607e-06	-1.13299e-10	-1.3546
70657582	chr2:70657582:C:T	2.70707e-06	-1.13299e-10	-1.37238	8.13765e-06	-1.13299e-10	-1.36961
70657715	chr2:70657715:GAA:G	2.76432e-06	-1.13299e-10	-1.35145	8.23929e-06	-1.13299e-10	-1.3572
70658405	chr2:70658405:T:C	2.5102e-06	-1.44789	-3.69445e-10	7.28682e-06	-1.48005	-3.69445e-10
70658660	chr2:70658660:C:A	6.42658e-07	-1.43532	-1.37507	1.95105e-06	-1.4297	-1.36805
70658893	chr2:70658893:C:T	6.44858e-07	-1.44361	-1.36337	1.96828e-06	-1.43824	-1.35072
70659161	chr2:70659161:A:G	6.15118e-07	-1.48102	-1.37317	1.86647e-06	-1.47691	-1.36516
70659223	chr2:70659223:T:C	6.2986e-07	-1.46551	-1.36499	1.92198e-06	-1.45996	-1.3528
70659359	chr2:70659359:A:G	6.35495e-07	-1.45152	-1.37008	1.93392e-06	-1.44627	-1.3603
70659429	chr2:70659429:C:T	4.42599e-06	-1.13299e-10	-0.880755	1.45457e-05	-1.13299e-10	-0.788818
70659632	chr2:70659632:G:A	7.32459e-06	-1.13299e-10	-0.377013	2.36918e-05	-1.13299e-10	-0.300983
70659963	chr2:70659963:A:G	1.4098e-06	-1.37052	-0.654287	5.19522e-06	-1.36152	-0.456855
70659987	chr2:70659987:GC:G	1.38552e-05	-1.13299e-10	0.260412	3.89514e-05	-1.13299e-10	0.196201
70660034	chr2:70660034:T:C	1.37909e-06	-1.4518	-0.595031	3.94671e-06	-1.44298	-0.650251
70660393	chr2:70660393:G:A	8.80619e-06	-1.13299e-10	-0.192795	2.7015e-05	-1.13299e-10	-0.16972
70660553	chr2:70660553:T:G	5.83331e-06	-1.13299e-10	-0.604666	1.72476e-05	-1.13299e-10	-0.618441
70660685	chr2:70660685:C:T	4.59839e-06	-1.13299e-10	-0.842545	1.50536e-05	-1.13299e-10	-0.754497
70660915	chr2:70660915:C:T	4.11457e-06	-1.13299e-10	-0.953717	1.19578e-05	-1.13299e-10	-0.984725
70660916	chr2:70660916:C:G	2.62465e-06	-1.4033	-3.69445e-10	8.07168e-06	-1.37775	-3.69445e-10
70661149	chr2:70661149:T:C	9.57284e-06	-1.13299e-10	-0.10932	3.07981e-05	-1.13299e-10	-0.0386611
70661289	chr2:70661289:A:G	2.78866e-06	-1.13299e-10	-1.34269	8.48825e-06	-1.13299e-10	-1.32743
70661541	chr2:70661541:G:A	6.32316e-06	-1.13299e-10	-0.52403	1.86923e-05	-1.13299e-10	-0.538
70661760	chr2:70661760:G:C	7.68254e-07	-1.30185	-1.33004	2.39748e-06	-1.28573	-1.30596
70661823	chr2:70661823:T:C	3.4163e-06	-1.13299e-10	-1.13969	1.06531e-05	-1.13299e-10	-1.10026
70662366	chr2:70662366:A:G	5.58045e-06	-1.54123	0.892252	1.63985e-05	-1.54246	0.873536
70662419	chr2:70662419:C:T	2.71006e-06	-1.13299e-10	-1.37128	8.12855e-06	-1.13299e-10	-1.37073
70662479	chr2:70662479:C:T	4.63824e-06	-1.45705	0.623132	1.38515e-05	-1.46052	0.622804
70664109	chr2:70664109:G:C	2.80378e-06	-1.13299e-10	-1.33728	8.34453e-06	-1.13299e-10	-1.34451
70664263	chr2:70664263:T:C	2.85847e-06	-1.13299e-10	-1.31797	8.59651e-06	-1.13299e-10	-1.31476
70664383	chr2:70664383:C:T	7.7077e-07	-1.25358	-1.37504	2.3781e-06	-1.23441	-1.3654
70665565	chr2:70665565:C:T	1.46033e-05	-0.9181	1.2311	7.14595e-05	-0.90732	1.71034
70665588	chr2:70665588:T:C	2.7052e-06	-1.13299e-10	-1.37307	8.08177e-06	-1.13299e-10	-1.3765
70665878	chr2:70665878:G:C	2.47425e-06	-1.46231	-3.69445e-10	7.56815e-06	-1.44216	-3.69445e-10
70665965	chr2:70665965:A:G	1.41106e-06	-1.43295	-0.590958	4.60539e-06	-1.42665	-0.512236
70666022	chr2:70666022:G:C	2.43083e-06	-1.48002	-3.69445e-10	7.42755e-06	-1.46092	-3.69445e-10
70666365	chr2:70666365:A:G	1.26827e-05	-1.13299e-10	0.171986	3.99276e-05	-1.13299e-10	0.220954
70666623	chr2:70666623:A:G	3.52898e-06	-1.13299e-10	-1.10724	1.10208e-05	-1.13299e-10	-1.06633
70666748	chr2:70666748:CT:C	2.69963e-06	-1.13299e-10	-1.37514	8.0727e-06	-1.13299e-10	-1.37763
70667245	chr2:70667245:G:C	4.35407e-06	-1.13299e-10	-0.897139	1.40162e-05	-1.13299e-10	-0.825897
70667294	chr2:70667294:A:T	1.77177e-05	-0.983281	1.48959	8.70072e-05	-0.974518	1.9744
70667425	chr2:70667425:G:A	2.72391e-06	-1.13299e-10	-1.36618	8.10477e-06	-1.13299e-10	-1.37366
70667543	chr2:70667543:G:A	2.1485e-06	-1.33044	-0.273043	7.25479e-06	-1.28678	-0.197667
70667726	chr2:70667726:GT:G	7.36284e-07	-1.32088	-1.35351	2.2986e-06	-1.30371	-1.3301
70668124	chr2:70668124:G:A	2.15289e-05	-1.10422	1.80537	7.77384e-05	-1.05094	1.93817
70668237	chr2:70668237:C:T	3.47636e-06	-1.13299e-10	-1.12226	1.08436e-05	-1.13299e-10	-1.08254
70668400	chr2:70668400:C:T	2.96866e-06	-1.13299e-10	-1.28014	9.10233e-06	-1.13299e-10	-1.25758
70668767	chr2:70668767:T:G	1.14498e-06	-1.43801	-0.794848	3.65326e-06	-1.4338	-0.736698
70668891	chr2:70668891:G:A	7.68389e-07	-1.43371	-1.198	2.39029e-06	-1.44139	-1.15331
70668930	chr2:70668930:C:T	2.22511e-05	-0.829285	1.56342	0.000108629	-0.836736	2.05856
70668968	chr2:70668968:A:T	7.95323e-07	-1.45374	-1.14351	2.52796e-06	-1.45089	-1.08781
70669140	chr2:70669140:A:G	1.0186e-05	-0.976072	0.928835	3.485e-05	-0.916231	1.00117
70669225	chr2:70669225:C:T	9.72423e-07	-1.43494	-0.961273	3.11282e-06	-1.42277	-0.907818
70669260	chr2:70669260:A:C	3.86138e-06	-1.13299e-10	-1.01723	1.24273e-05	-1.13299e-10	-0.946218
70669292	chr2:70669292:CT:C	7.7188e-07	-1.4819	-1.14528	2.44842e-06	-1.47849	-1.09218
70669836	chr2:70669836:C:T	5.13707e-06	-0.731768	-3.69445e-10	1.46236e-05	-0.783475	-3.69445e-10
70669857	chr2:70669857:GAGAGAGACAGAC:G	6.79933e-06	-1.01599	0.564564	2.30745e-05	-0.956803	0.629417
70670113	chr2:70670113:T:C	4.24225e-06	-0.923157	-3.69445e-10	1.16367e-05	-1.01195	-3.69445e-10
70670190	chr2:70670190:A:G	1.09647e-06	-1.16241	-1.11374	3.15382e-06	-1.15244	-1.16505
70670415	chr2:70670415:T:A	2.72548e-06	-1.13299e-10	-1.36561	8.29493e-06	-1.13299e-10	-1.35047
70670753	chr2:70670753:C:T	1.1189e-06	-1.09121	-1.1647	3.24318e-06	-1.08008	-1.20948
70670755	chr2:70670755:A:G	1.02753e-06	-1.11139	-1.22971	3.00046e-06	-1.10101	-1.26634
70671323	chr2:70671323:C:T	2.82489e-06	-1.13299e-10	-1.32978	8.36101e-06	-1.13299e-10	-1.34253
70671463	chr2:70671463:A:T	1.0915e-06	-1.16266	-1.11803	3.16185e-06	-1.1514	-1.16356
70671612	chr2:70671612:G:A	4.65294e-06	-1.50069	0.669943	1.80232e-05	-1.49222	0.917769
70671642	chr2:70671642:T:G	2.99376e-06	-1.13299e-10	-1.27172	8.84383e-06	-1.13299e-10	-1.28639
70671690	chr2:70671690:C:T	5.59072e-06	-1.49523	0.84809	2.21702e-05	-1.48702	1.11966
70671870	chr2:70671870:T:G	1.86988e-05	-1.11435	1.67456	9.97822e-05	-1.09186	2.22873
70672188	chr2:70672188:C:G	2.71089e-06	-1.13299e-10	-1.37097	8.18757e-06	-1.13299e-10	-1.3635
70672587	chr2:70672587:T:G	2.75827e-06	-1.13299e-10	-1.35365	8.43488e-06	-1.13299e-10	-1.33374
70672671	chr2:70672671:C:T	0.000105838	-1.13299e-10	2.29366	0.000268084	-1.13299e-10	2.12519
70673271	chr2:70673271:G:A	9.82825e-07	-1.13222	-1.25335	2.88664e-06	-1.12117	-1.28485
70673682	chr2:70673682:C:T	1.00061e-06	-1.06867	-1.29897	2.94703e-06	-1.06173	-1.32358
70674140	chr2:70674140:G:A	6.44129e-07	-1.43106	-1.37705	1.98157e-06	-1.40393	-1.37829
70674416	chr2:70674416:G:A	9.08468e-07	-1.15668	-1.30757	2.68773e-06	-1.14663	-1.33078
70674444	chr2:70674444:C:T	1.84668e-05	-1.48273	2.03046	7.94205e-05	-1.47507	2.38371
70674567	chr2:70674567:A:G	1.02365e-06	-1.0562	-1.28867	3.14443e-06	-1.0091	-1.31138
70674641	chr2:70674641:G:A	3.28329e-06	-1.13299e-10	-1.1794	1.05354e-05	-1.13299e-10	-1.11137
70674653	chr2:70674653:A:G	8.74769e-07	-1.31865	-1.18339	2.74919e-06	-1.25107	-1.20374
70674988	chr2:70674988:T:A	8.9336e-07	-1.16351	-1.31751	2.73334e-06	-1.12433	-1.33625
70675370	chr2:70675370:C:T	8.64516e-06	-1.0718	0.860546	2.9654e-05	-1.02309	0.946575
70675377	chr2:70675377:GC:G	2.69946e-06	-1.13299e-10	-1.3752	8.0685e-06	-1.13299e-10	-1.37815
70675588	chr2:70675588:C:T	2.28114e-06	-1.54357	-3.69445e-10	6.79074e-06	-1.55055	-3.69445e-10
70675691	chr2:70675691:C:T	1.04578e-05	-0.987739	0.966837	3.61343e-05	-0.931428	1.05256
70676187	chr2:70676187:G:C	2.24254e-06	-0.18298	-1.37766	7.34484e-06	-0.102783	-1.36933
70676332	chr2:70676332:G:C	3.08304e-06	-1.13299e-10	-1.24233	9.03061e-06	-1.13299e-10	-1.26549
70676532	chr2:70676532:G:A	1.09491e-05	-1.1837	1.20871	3.68153e-05	-1.14801	1.28781
70677158	chr2:70677158:G:A	3.14969e-06	-1.13299e-10	-1.22095	9.87514e-06	-1.13299e-10	-1.17609
70677372	chr2:70677372:C:T	5.80261e-06	-1.13299e-10	-0.609942	1.83193e-05	-1.13299e-10	-0.558159
70677428	chr2:70677428:C:T	2.11217e-06	-1.55751	-0.0630259	7.19458e-06	-1.55456	0.0617761
70677468	chr2:70677468:C:T	2.41843e-06	-1.48513	-3.69445e-10	7.19202e-06	-1.49314	-3.69445e-10
70677897	chr2:70677897:T:C	2.86299e-06	-1.13299e-10	-1.31638	8.36515e-06	-1.13299e-10	-1.34204
70677967	chr2:70677967:T:G	1.01501e-05	-0.988285	0.937518	3.39612e-05	-0.984749	1.04385
70678098	chr2:70678098:G:A	2.86272e-06	-1.13299e-10	-1.31648	8.84288e-06	-1.13299e-10	-1.2865
70678678	chr2:70678678:C:T	3.12155e-06	-1.13299e-10	-1.22992	9.16999e-06	-1.13299e-10	-1.25018
70678983	chr2:70678983:C:A	2.45473e-06	-1.53045	0.0602155	9.00055e-06	-1.52894	0.260111
70679006	chr2:70679006:G:C	4.65744e-05	-1.13299e-10	1.4728	0.000151388	-1.13299e-10	1.55374
70679081	chr2:70679081:T:G	2.27159e-06	-1.54777	-3.69445e-10	6.77837e-06	-1.55238	-3.69445e-10
70679805	chr2:70679805:T:C	2.79854e-06	-1.13299e-10	-1.33915	8.40096e-06	-1.13299e-10	-1.33777
70680154	chr2:70680154:G:A	6.45787e-07	-1.56589	-1.23964	2.01906e-06	-1.56697	-1.19651
70680647	chr2:70680647:T:A	2.70152e-06	-1.13299e-10	-1.37443	8.06731e-06	-1.13299e-10	-1.37829
70680949	chr2:70680949:G:T	2.24879e-06	-1.55786	-3.69445e-10	6.71814e-06	-1.5613	-3.69445e-10
70681013	chr2:70681013:T:C	1.28646e-05	-1.13299e-10	0.186227	3.80748e-05	-1.13299e-10	0.17344
70681111	chr2:70681111:AC:A	8.87356e-07	-1.55013	-0.937625	2.69954e-06	-1.55498	-0.918055
70681704	chr2:70681704:G:A	2.30941e-06	-1.53126	-3.69445e-10	6.862e-06	-1.54011	-3.69445e-10
70681729	chr2:70681729:GTTTCC:G	2.93745e-06	-1.13299e-10	-1.29071	8.56579e-06	-1.13299e-10	-1.31834
70681919	chr2:70681919:T:C	2.36938e-05	0.796962	-3.69445e-10	5.19001e-05	0.483208	-3.69445e-10
70681968	chr2:70681968:A:T	8.81605e-07	-1.54186	-0.952401	3.0474e-06	-1.54349	-0.808336
70682004	chr2:70682004:G:A	2.76758e-06	-1.13299e-10	-1.35028	8.14972e-06	-1.13299e-10	-1.36813
70682412	chr2:70682412:T:C	5.3467e-06	-1.13299e-10	-0.691771	1.54366e-05	-1.13299e-10	-0.729372
70682688	chr2:70682688:T:C	6.34693e-07	-1.57092	-1.25194	1.98148e-06	-1.57163	-1.21064
70682793	chr2:70682793:C:T	2.82943e-06	-1.13299e-10	-1.32817	8.75353e-06	-1.13299e-10	-1.29666
70683297	chr2:70683297:G:A	3.41679e-06	-1.13299e-10	-1.13955	1.08872e-05	-1.13299e-10	-1.07852
70683478	chr2:70683478:A:G	2.7146e-06	-1.13299e-10	-1.36961	8.21278e-06	-1.13299e-10	-1.36042
70683711	chr2:70683711:C:A	3.69935e-06	-1.13299e-10	-1.06009	1.18735e-05	-1.13299e-10	-0.991807
70683962	chr2:70683962:T:C	2.81449e-06	-1.13299e-10	-1.33347	8.59451e-06	-1.13299e-10	-1.31499
70684093	chr2:70684093:A:G	2.09498e-05	-1.13299e-10	0.673879	6.9733e-05	-1.13299e-10	0.778561
70684232	chr2:70684232:T:A	2.78538e-06	-1.13299e-10	-1.34386	8.4898e-06	-1.13299e-10	-1.32725
70685428	chr2:70685428:A:T	6.77171e-06	-1.13299e-10	-0.455497	2.03953e-05	-1.13299e-10	-0.450807
70685515	chr2:70685515:G:A	6.20372e-07	-1.56883	-1.27686	1.9275e-06	-1.56968	-1.24021
70685669	chr2:70685669:C:T	2.28592e-06	-1.54148	-3.69445e-10	6.8183e-06	-1.5465	-3.69445e-10
70685736	chr2:70685736:G:A	5.76807e-06	0.36148	-0.977393	1.5546e-05	0.474768	-1.19708
70685825	chr2:70685825:C:T	2.87919e-06	-1.13299e-10	-1.31074	8.94033e-06	-1.13299e-10	-1.27554
70686153	chr2:70686153:C:T	1.91346e-05	-1.13299e-10	0.583251	5.62779e-05	-1.13299e-10	0.56419
70686250	chr2:70686250:C:T	2.75712e-06	-1.13299e-10	-1.35406	8.13729e-06	-1.13299e-10	-1.36966
70686411	chr2:70686411:G:A	2.22422e-06	-1.56885	-3.69445e-10	6.63856e-06	-1.57322	-3.69445e-10
70686490	chr2:70686490:T:C	2.12766e-05	-1.13299e-10	0.689356	6.25086e-05	-1.13299e-10	0.669192
70686500	chr2:70686500:T:C	4.58458e-06	-1.13299e-10	-0.845552	1.40368e-05	-1.13299e-10	-0.824427
70686518	chr2:70686518:A:G	3.34762e-06	-1.13299e-10	-1.16	1.01184e-05	-1.13299e-10	-1.15176
70686638	chr2:70686638:G:A	3.39129e-06	-1.13299e-10	-1.14704	1.02529e-05	-1.13299e-10	-1.13855
70687209	chr2:70687209:T:C	3.41844e-06	-1.13299e-10	-1.13907	1.00533e-05	-1.13299e-10	-1.15821
70687263	chr2:70687263:T:G	2.87414e-06	-1.13299e-10	-1.3125	8.50549e-06	-1.13299e-10	-1.3254
70687396	chr2:70687396:G:A	7.14895e-06	-1.13299e-10	-0.401284	2.27143e-05	-1.13299e-10	-0.343118
70687518	chr2:70687518:T:C	6.3533e-07	-1.52101	-1.30085	1.97007e-06	-1.52249	-1.26555
70687667	chr2:70687667:C:A	6.38352e-07	-1.52879	-1.28832	1.98532e-06	-1.53002	-1.25032
70687669	chr2:70687669:G:A	6.43578e-07	-1.52603	-1.28293	2.00354e-06	-1.52733	-1.24387
70687675	chr2:70687675:C:T	6.42292e-07	-1.53051	-1.28046	2.00049e-06	-1.53175	-1.24098
70687781	chr2:70687781:C:T	6.43273e-07	-1.5255	-1.28393	2.00198e-06	-1.52683	-1.24514
70687852	chr2:70687852:G:A	4.0633e-06	-0.966253	-3.69445e-10	1.18249e-05	-0.995909	-3.69445e-10
70687913	chr2:70687913:T:C	6.22297e-07	-1.54356	-1.29903	1.93084e-06	-1.54492	-1.26324
70687960	chr2:70687960:C:T	2.70359e-06	-1.13299e-10	-1.37367	8.10238e-06	-1.13299e-10	-1.37396
70688188	chr2:70688188:T:A	6.41281e-07	-1.52909	-1.28345	1.9963e-06	-1.5303	-1.24452
70688191	chr2:70688191:C:T	6.25821e-07	-1.53029	-1.30665	1.93934e-06	-1.53141	-1.27235
70688215	chr2:70688215:C:T	6.40083e-07	-1.52835	-1.28606	1.99157e-06	-1.52954	-1.24765
70688642	chr2:70688642:A:G	6.4797e-07	-1.50601	-1.29616	2.01309e-06	-1.50695	-1.25949
70688684	chr2:70688684:T:C	1.06351e-06	-1.52108	-0.785591	3.43756e-06	-1.5235	-0.707852
70688771	chr2:70688771:T:A	9.44264e-07	-1.57502	-0.850578	2.84172e-06	-1.57476	-0.846937
70688821	chr2:70688821:C:A	6.48436e-07	-1.52012	-1.28132	2.01916e-06	-1.52147	-1.24197
70688921	chr2:70688921:A:AC	2.31471e-06	-1.52896	-3.69445e-10	6.89891e-06	-1.53475	-3.69445e-10
70688953	chr2:70688953:A:G	2.83336e-06	-1.13299e-10	-1.32679	8.81944e-06	-1.13299e-10	-1.28915
70689164	chr2:70689164:T:A	2.8749e-06	-1.13299e-10	-1.31223	8.50845e-06	-1.13299e-10	-1.32505
70689299	chr2:70689299:G:T	6.22558e-07	-1.54795	-1.29422	1.93526e-06	-1.54905	-1.25682
70689732	chr2:70689732:T:C	3.01576e-06	-1.13299e-10	-1.2644	8.88773e-06	-1.13299e-10	-1.28144
70689959	chr2:70689959:C:T	2.70544e-06	-1.13299e-10	-1.37299	8.11117e-06	-1.13299e-10	-1.37287
70689960	chr2:70689960:G:A	2.69177e-06	-1.13299e-10	-1.37805	8.09231e-06	-1.13299e-10	-1.3752
70689961	chr2:70689961:G:A	1.14264e-06	-1.51157	-0.723334	4.08401e-06	-1.51119	-0.547847
70690021	chr2:70690021:A:G	6.16432e-07	-1.5728	-1.27925	1.84312e-06	-1.57376	-1.28089
70690049	chr2:70690049:A:G	6.63465e-07	-1.50826	-1.27027	2.07042e-06	-1.50961	-1.22875
70690182	chr2:70690182:C:A	2.21491e-06	-1.57304	-3.69445e-10	6.63621e-06	-1.57357	-3.69445e-10
70690283	chr2:70690283:G:A	2.73199e-06	-1.13299e-10	-1.36322	8.37472e-06	-1.13299e-10	-1.3409
70690336	chr2:70690336:C:A	1.23845e-06	-1.4813	-0.673085	4.38989e-06	-1.48152	-0.505285
70690512	chr2:70690512:A:T	7.32885e-07	-1.45065	-1.22837	2.29376e-06	-1.45295	-1.18297
70690579	chr2:70690579:C:A	2.79671e-06	-1.13299e-10	-1.3398	8.66318e-06	-1.13299e-10	-1.30703
70690680	chr2:70690680:C:T	2.10918e-06	-0.471558	-1.15039	7.38502e-06	-0.435736	-1.03092
70691208	chr2:70691208:C:T	6.87335e-07	-1.48734	-1.25584	2.15401e-06	-1.48673	-1.21205
70691387	chr2:70691387:TAACA:T	3.27852e-06	-1.13299e-10	-1.18086	1.01247e-05	-1.13299e-10	-1.15113
70691811	chr2:70691811:T:A	2.69297e-06	-1.13299e-10	-1.37761	8.07126e-06	-1.13299e-10	-1.3778
70691853	chr2:70691853:G:A	3.36681e-05	-1.13299e-10	1.1483	9.56722e-05	-1.13299e-10	1.09481
70691898	chr2:70691898:G:A	1.07225e-05	-1.13299e-10	0.00409635	3.19445e-05	-1.13299e-10	-0.00211144
70692191	chr2:70692191:G:A	2.25626e-06	-1.55454	-3.69445e-10	6.73613e-06	-1.55863	-3.69445e-10
70692200	chr2:70692200:G:A	3.27852e-06	-1.13299e-10	-1.18086	1.01247e-05	-1.13299e-10	-1.15113
70692355	chr2:70692355:C:T	3.27852e-06	-1.13299e-10	-1.18086	1.01247e-05	-1.13299e-10	-1.15113
70692594	chr2:70692594:C:T	2.80507e-06	-1.13299e-10	-1.33682	8.32775e-06	-1.13299e-10	-1.34652
70692631	chr2:70692631:C:A	2.25588e-06	-1.55471	-3.69445e-10	6.73559e-06	-1.55871	-3.69445e-10
70692742	chr2:70692742:G:GA	1.25084e-06	-1.44389	-0.700547	4.05486e-06	-1.44612	-0.620074
70692780	chr2:70692780:G:C	0.000102187	-1.13299e-10	2.25856	0.000338924	-1.13299e-10	2.35966
70692846	chr2:70692846:G:A	2.23924e-06	-1.56211	-3.69445e-10	6.66492e-06	-1.56926	-3.69445e-10
70693049	chr2:70693049:C:T	6.70126e-07	-1.50821	-1.26033	2.09943e-06	-1.50766	-1.21679
70693068	chr2:70693068:G:A	2.70195e-06	-1.13299e-10	-1.37428	8.09989e-06	-1.13299e-10	-1.37426
70693598	chr2:70693598:T:A	2.52213e-05	-1.13299e-10	0.859437	6.78782e-05	-1.13299e-10	0.751603
70693672	chr2:70693672:G:A	3.02269e-06	-1.13299e-10	-1.2621	9.09478e-06	-1.13299e-10	-1.25841
70693816	chr2:70693816:T:C	2.71978e-06	-1.13299e-10	-1.3677	8.15357e-06	-1.13299e-10	-1.36766
70694000	chr2:70694000:G:GAC	2.27157e-06	-1.54778	-3.69445e-10	6.77813e-06	-1.55241	-3.69445e-10
70694407	chr2:70694407:C:T	1.87735e-05	-0.163704	0.727902	6.49858e-05	-0.135997	0.844053
70694591	chr2:70694591:G:A	2.19398e-06	-0.517396	-1.06514	5.81497e-06	-0.52807	-1.17761
70695009	chr2:70695009:C:T	2.78936e-06	-1.13299e-10	-1.34244	8.62442e-06	-1.13299e-10	-1.31151
70695455	chr2:70695455:C:A	2.75489e-06	-1.13299e-10	-1.35487	8.2546e-06	-1.13299e-10	-1.35534
70695861	chr2:70695861:CTG:C	2.72723e-06	-1.13299e-10	-1.36496	8.17435e-06	-1.13299e-10	-1.36511
70696076	chr2:70696076:A:C	3.18927e-06	-1.13299e-10	-1.20846	9.8134e-06	-1.13299e-10	-1.18236
70696551	chr2:70696551:G:A	2.77106e-06	-1.13299e-10	-1.34902	8.3716e-06	-1.13299e-10	-1.34127
70696722	chr2:70696722:A:G	1.24983e-06	-1.45025	-0.694987	4.06894e-06	-1.4507	-0.612032
70696926	chr2:70696926:C:T	2.43786e-06	-1.47713	-3.69445e-10	7.18951e-06	-1.49349	-3.69445e-10
70697054	chr2:70697054:G:A	7.85851e-06	-1.13299e-10	-0.306653	2.36792e-05	-1.13299e-10	-0.301515
70697164	chr2:70697164:A:G	1.49145e-06	-0.967658	-1.00084	5.97884e-06	-0.974501	-0.703386
70697541	chr2:70697541:GA:G	8.55258e-05	-1.13299e-10	2.08057	0.000283739	-1.13299e-10	2.18194
70697845	chr2:70697845:T:C	1.58006e-06	-0.797264	-1.11352	5.69838e-06	-0.768932	-0.956999
70698081	chr2:70698081:C:A	5.97688e-06	-1.13299e-10	-0.580352	2.00543e-05	-1.13299e-10	-0.467668
70698174	chr2:70698174:T:C	2.70575e-06	-1.13299e-10	-1.37287	8.06799e-06	-1.13299e-10	-1.37821
70698202	chr2:70698202:TCTC:T	2.72975e-06	-1.13299e-10	-1.36404	8.18353e-06	-1.13299e-10	-1.36399
70698270	chr2:70698270:C:T	3.08785e-06	-1.13299e-10	-1.24078	9.11388e-06	-1.13299e-10	-1.25631
70698406	chr2:70698406:G:A	3.59104e-06	-1.13299e-10	-1.08981	1.12761e-05	-1.13299e-10	-1.04343
70698480	chr2:70698480:C:T	1.45596e-05	-1.13299e-10	0.309999	4.32916e-05	-1.13299e-10	0.301845
70698659	chr2:70698659:T:C	3.88583e-06	-1.13299e-10	-1.01091	1.10948e-05	-1.13299e-10	-1.05963
70698840	chr2:70698840:AAC:A	2.69751e-06	-1.13299e-10	-1.37592	8.08633e-06	-1.13299e-10	-1.37594
70699015	chr2:70699015:T:C	2.88054e-06	-1.13299e-10	-1.31027	8.31748e-06	-1.13299e-10	-1.34775
70699801	chr2:70699801:C:G	2.69078e-06	-1.13299e-10	-1.37842	8.06655e-06	-1.13299e-10	-1.37839
70699825	chr2:70699825:A:G	0.000124667	0.734437	1.72296	0.000497219	0.86128	1.88164
70699847	chr2:70699847:C:A	1.59961e-05	-1.13299e-10	0.404095	4.32776e-05	-1.13299e-10	0.301523
70700024	chr2:70700024:G:A	5.79261e-06	-1.53768	0.926018	2.13097e-05	-1.53611	1.12915
70700383	chr2:70700383:T:G	7.37593e-06	-0.370029	-3.69445e-10	2.16013e-05	-0.393361	-3.69445e-10
70700450	chr2:70700450:A:G	9.93486e-07	-1.45828	-0.916501	3.22339e-06	-1.45606	-0.839618
70700529	chr2:70700529:G:A	7.49655e-06	-1.48957	1.13576	2.73036e-05	-1.48853	1.32943
70700736	chr2:70700736:T:C	8.61836e-07	-1.51491	-1.00204	2.79349e-06	-1.51308	-0.925744
70701304	chr2:70701304:C:A	7.63844e-07	-1.28717	-1.35047	2.2674e-06	-1.32871	-1.31877
70701413	chr2:70701413:T:C	2.76982e-06	-1.13299e-10	-1.34947	8.13878e-06	-1.13299e-10	-1.36947
70701535	chr2:70701535:A:G	2.55588e-06	-0.0630609	-1.36679	8.11825e-06	-0.00031249	-1.37169
70702339	chr2:70702339:A:G	9.67241e-07	-1.48502	-0.916539	3.14136e-06	-1.48321	-0.838253
70702959	chr2:70702959:T:TC	7.43919e-06	-1.13299e-10	-0.361488	2.17752e-05	-1.13299e-10	-0.385339
70703087	chr2:70703087:T:C	1.0921e-05	-1.13299e-10	0.0224381	3.42887e-05	-1.13299e-10	0.0687022
70703104	chr2:70703104:AGT:A	2.77256e-06	-1.13299e-10	-1.34848	8.3273e-06	-1.13299e-10	-1.34657
70703283	chr2:70703283:C:T	7.53786e-07	-1.52462	-1.12627	2.40716e-06	-1.52302	-1.06465
70703945	chr2:70703945:A:G	8.46486e-06	-1.51291	1.28058	3.12978e-05	-1.50944	1.48688
70704207	chr2:70704207:G:A	7.00723e-06	-1.50902	1.08771	2.55537e-05	-1.50818	1.28285
70704974	chr2:70704974:A:T	8.08313e-07	-1.5374	-1.04366	2.58837e-06	-1.53693	-0.978152
70705023	chr2:70705023:C:T	9.26424e-07	-1.52127	-0.923402	2.97745e-06	-1.52099	-0.854053
70705074	chr2:70705074:G:A	8.34281e-07	-1.52678	-1.02265	2.68128e-06	-1.52582	-0.954002
70705220	chr2:70705220:A:G	1.05321e-05	-1.13299e-10	-0.0138184	3.12045e-05	-1.13299e-10	-0.0255503
70705281	chr2:70705281:T:C	2.88614e-06	-1.13299e-10	-1.30833	8.47676e-06	-1.13299e-10	-1.32878
70705335	chr2:70705335:G:T	9.26487e-07	-1.45099	-0.993617	2.97501e-06	-1.45155	-0.924313
70705440	chr2:70705440:T:C	3.06186e-05	-1.13299e-10	1.05336	8.93852e-05	-1.13299e-10	1.02684
70705707	chr2:70705707:C:A	4.79425e-06	-1.13299e-10	-0.800832	1.46062e-05	-1.13299e-10	-0.784665
70706194	chr2:70706194:C:T	2.74821e-06	-1.13299e-10	-1.3573	8.45451e-06	-1.13299e-10	-1.33141
70706410	chr2:70706410:T:C	2.69169e-06	-1.13299e-10	-1.37808	8.08259e-06	-1.13299e-10	-1.3764
70706504	chr2:70706504:T:C	8.52657e-07	-1.56698	-0.960668	3.13933e-06	-1.56713	-0.754976
70706506	chr2:70706506:A:C	2.71466e-06	-1.13299e-10	-1.36958	8.23629e-06	-1.13299e-10	-1.35756
70706622	chr2:70706622:A:T	2.91584e-06	-1.13299e-10	-1.29809	8.62651e-06	-1.13299e-10	-1.31127
70707035	chr2:70707035:T:C	3.40849e-06	-1.56293	0.42095	1.5923e-05	-1.56263	0.864283
70707804	chr2:70707804:A:T	1.7254e-05	-1.13299e-10	0.479794	4.65414e-05	-1.13299e-10	0.374229
70707844	chr2:70707844:A:T	3.45798e-06	-1.13299e-10	-1.12756	1.08388e-05	-1.13299e-10	-1.08298
70708911	chr2:70708911:T:C	3.17371e-06	-1.55761	0.344259	1.4686e-05	-1.55728	0.77806
70709250	chr2:70709250:T:C	3.24727e-06	-1.13299e-10	-1.19044	9.56107e-06	-1.13299e-10	-1.20841
70709275	chr2:70709275:C:T	6.24265e-07	-1.57492	-1.26452	1.97755e-06	-1.57417	-1.21009
70709363	chr2:70709363:A:G	8.18883e-07	-1.56593	-1.00214	2.99145e-06	-1.56604	-0.804317
70709437	chr2:70709437:T:C	5.63031e-07	-1.56735	-1.37531	1.71104e-06	-1.56862	-1.36038
70709729	chr2:70709729:T:C	3.51226e-05	0.311689	0.878905	0.000131831	0.400183	1.01522
70709735	chr2:70709735:C:T	2.4116e-06	-1.48796	-3.69445e-10	7.30148e-06	-1.47804	-3.69445e-10
70710030	chr2:70710030:G:A	3.5791e-06	-1.13299e-10	-1.09314	1.08179e-05	-1.13299e-10	-1.08491
70710347	chr2:70710347:A:G	3.43005e-06	-1.55939	0.423717	1.60246e-05	-1.55852	0.86653
70710799	chr2:70710799:G:A	2.96238e-06	-1.13299e-10	-1.28226	9.52106e-06	-1.13299e-10	-1.21261
70711133	chr2:70711133:C:T	5.3957e-06	-0.718341	0.0356935	1.89534e-05	-0.647934	0.123804
70711195	chr2:70711195:A:G	9.21159e-05	-1.13299e-10	2.1548	0.000305147	-1.13299e-10	2.25468
70711202	chr2:70711202:A:G	2.71209e-06	-1.13299e-10	-1.37053	8.12475e-06	-1.13299e-10	-1.3712
70711340	chr2:70711340:C:T	8.98346e-07	-1.57469	-0.900757	3.32626e-06	-1.57464	-0.689623
70711551	chr2:70711551:G:A	4.30905e-06	-0.907532	-3.69445e-10	1.32049e-05	-0.885527	-3.69445e-10
70711603	chr2:70711603:G:C	7.49286e-07	-1.57354	-1.08335	2.40976e-06	-1.57205	-1.01453
70711628	chr2:70711628:T:C	2.21058e-06	-1.575	-3.69445e-10	6.62631e-06	-1.57506	-3.69445e-10
70711795	chr2:70711795:G:A	7.10525e-07	-1.56746	-1.14254	2.2826e-06	-1.56907	-1.07173
70711819	chr2:70711819:T:C	3.13634e-06	-1.13299e-10	-1.22519	9.8765e-06	-1.13299e-10	-1.17595
70712084	chr2:70712084:A:C	8.70705e-07	-1.57305	-0.933652	2.54827e-06	-1.57418	-0.956517
70712354	chr2:70712354:G:T	3.04594e-06	-1.13299e-10	-1.25444	8.97118e-06	-1.13299e-10	-1.2721
70712459	chr2:70712459:AT:A	2.27245e-06	-1.54739	-3.69445e-10	6.75443e-06	-1.55591	-3.69445e-10
70712690	chr2:70712690:TA:T	2.69079e-06	-1.13299e-10	-1.37842	8.06634e-06	-1.13299e-10	-1.37841
70712900	chr2:70712900:T:G	3.35223e-06	-1.13299e-10	-1.15863	9.85701e-06	-1.13299e-10	-1.17793
70713273	chr2:70713273:A:G	2.7949e-06	-1.13299e-10	-1.34045	8.41056e-06	-1.13299e-10	-1.33663
70713315	chr2:70713315:T:C	2.36704e-06	-0.32084	-1.18577	7.61134e-06	-0.363062	-1.07341
70713420	chr2:70713420:G:A	3.16376e-06	-1.13299e-10	-1.21649	1.03158e-05	-1.13299e-10	-1.13244
70714668	chr2:70714668:C:T	2.76822e-06	-1.13299e-10	-1.35005	8.3184e-06	-1.13299e-10	-1.34764
70714718	chr2:70714718:G:T	4.45862e-06	-1.13299e-10	-0.873411	1.26083e-05	-1.13299e-10	-0.93176
70715127	chr2:70715127:CTG:C	2.71965e-06	-1.13299e-10	-1.36775	8.2825e-06	-1.13299e-10	-1.35197
70715262	chr2:70715262:G:A	2.66091e-06	-0.0120481	-1.37753	8.49455e-06	0.0219555	-1.34864
70715600	chr2:70715600:G:A	2.72197e-06	-1.13299e-10	-1.36689	8.29321e-06	-1.13299e-10	-1.35068
70715609	chr2:70715609:T:C	3.22191e-05	-1.13299e-10	1.10431	0.000101101	-1.13299e-10	1.15
70715708	chr2:70715708:A:G	2.70712e-06	-1.13299e-10	-1.37236	8.31108e-06	-1.13299e-10	-1.34852
70715832	chr2:70715832:G:A	1.16073e-06	-0.847967	-1.37123	3.62299e-06	-0.804309	-1.3745
70715927	chr2:70715927:C:T	4.7644e-06	-0.807078	-3.69445e-10	1.41112e-05	-0.819143	-3.69445e-10
70716000	chr2:70716000:C:G	4.06774e-06	-1.13299e-10	-0.965163	1.2592e-05	-1.13299e-10	-0.933054
70716006	chr2:70716006:T:G	2.75101e-06	0.0221276	-1.37841	8.87998e-06	0.056844	-1.33916
70716286	chr2:70716286:A:G	2.9962e-06	0.107179	-1.37809	9.60235e-06	0.140235	-1.34434
70716371	chr2:70716371:T:C	3.38305e-06	-0.0120648	-1.13741	9.43892e-06	0.0193475	-1.24062
70716395	chr2:70716395:A:C	1.717e-06	-0.779405	-1.04827	5.75686e-06	-0.785463	-0.930258
70716479	chr2:70716479:G:C	3.35851e-06	-1.13299e-10	-1.15675	1.04016e-05	-1.13299e-10	-1.12415
70716497	chr2:70716497:C:T	3.56603e-06	-0.757361	-0.339435	1.27219e-05	-0.748553	-0.174239
70716520	chr2:70716520:A:C	2.76746e-06	-1.13299e-10	-1.35032	8.1427e-06	-1.13299e-10	-1.36899
70716577	chr2:70716577:G:A	2.91476e-06	-1.13299e-10	-1.29846	8.47237e-06	-1.13299e-10	-1.3293
70716675	chr2:70716675:G:A	1.40496e-06	-0.65105	-1.37719	4.24357e-06	-0.666986	-1.35372
70716718	chr2:70716718:A:C	1.35615e-06	-0.722451	-1.34115	4.24833e-06	-0.729641	-1.28995
70716884	chr2:70716884:A:G	1.42188e-06	-0.895184	-1.12109	4.12535e-06	-0.859405	-1.18956
70716914	chr2:70716914:C:T	2.28875e-06	-1.54025	-3.69445e-10	6.82041e-06	-1.54619	-3.69445e-10
70717217	chr2:70717217:T:C	1.05192e-05	0.407026	-0.422069	2.37816e-05	0.498473	-0.795675
70717230	chr2:70717230:C:T	9.08124e-06	-0.328796	0.166757	1.97266e-05	-0.228322	-0.255822
70717323	chr2:70717323:G:A	4.96834e-06	0.573099	-1.33826	1.62938e-05	0.67832	-1.35365
70717328	chr2:70717328:T:A	2.56288e-06	-0.0504412	-1.37668	8.93268e-06	0.0917271	-1.36812
70717360	chr2:70717360:T:C	3.80354e-06	0.346073	-1.37839	1.26535e-05	0.448846	-1.37702
70717367	chr2:70717367:C:T	2.94561e-06	-1.13299e-10	-1.28793	8.8635e-06	-1.13299e-10	-1.28417
70717433	chr2:70717433:A:G	1.16914e-06	-1.11098	-1.101	3.38996e-06	-1.11089	-1.13441
70717610	chr2:70717610:G:A	7.79625e-06	0.0982806	-0.412888	2.68948e-05	0.102427	-0.276605
70717748	chr2:70717748:A:G	2.25822e-06	-0.58605	-0.967626	6.43771e-06	-0.458251	-1.14569
70717833	chr2:70717833:T:C	4.69901e-06	0.499735	-1.32063	1.47075e-05	0.571302	-1.34906
70718008	chr2:70718008:C:A	5.28394e-06	-1.13299e-10	-0.703578	1.68911e-05	-1.13299e-10	-0.639326
70718051	chr2:70718051:C:T	1.31513e-05	-1.13299e-10	0.208273	3.29072e-05	-1.13299e-10	0.0275788
70718132	chr2:70718132:G:A	3.41612e-06	-1.13299e-10	-1.13974	1.05468e-05	-1.13299e-10	-1.11029
70718475	chr2:70718475:C:G	5.44132e-06	-1.13299e-10	-0.674228	1.67203e-05	-1.13299e-10	-0.649489
70718531	chr2:70718531:T:C	3.55991e-06	0.1424	-1.24091	1.20967e-05	0.221129	-1.19431
70719029	chr2:70719029:T:C	3.13393e-06	0.139601	-1.36556	1.03284e-05	0.213581	-1.3448
70719059	chr2:70719059:C:G	3.31046e-06	-1.13299e-10	-1.17116	1.01999e-05	-1.13299e-10	-1.14374
70719228	chr2:70719228:C:T	2.93657e-06	-1.13299e-10	-1.29101	8.81609e-06	-1.13299e-10	-1.28953
70719342	chr2:70719342:G:A	3.02016e-06	-1.13299e-10	-1.26294	8.8319e-06	-1.13299e-10	-1.28774
70719379	chr2:70719379:C:T	3.0112e-06	0.0955052	-1.36142	9.91957e-06	0.166949	-1.33855
70719385	chr2:70719385:C:T	3.09526e-06	0.12233	-1.36071	1.02217e-05	0.195906	-1.3375
70719526	chr2:70719526:A:G	3.07585e-06	0.11539	-1.36006	1.01598e-05	0.188786	-1.33646
70720032	chr2:70720032:CATAAG:C	3.23002e-06	0.156287	-1.35205	1.0696e-05	0.228578	-1.32482
70720069	chr2:70720069:A:C	3.31091e-06	0.180662	-1.35169	1.09803e-05	0.254318	-1.32432
70720352	chr2:70720352:G:C	9.18526e-07	-1.38639	-1.06685	2.71857e-06	-1.40151	-1.0645
70720443	chr2:70720443:G:T	9.42869e-07	-1.37845	-1.04862	2.79053e-06	-1.39378	-1.0461
70720577	chr2:70720577:T:C	1.39201e-06	-0.886418	-1.15108	4.76775e-06	-0.826704	-1.07753
70720810	chr2:70720810:T:C	2.50624e-06	-0.0941661	-1.3553	8.23316e-06	-0.0291541	-1.32879
70721045	chr2:70721045:T:C	1.97847e-06	-0.329312	-1.35661	6.43781e-06	-0.262154	-1.34177
70721637	chr2:70721637:G:A	1.97983e-06	-0.31231	-1.37293	6.41519e-06	-0.241451	-1.36599
70721692	chr2:70721692:C:T	1.92269e-06	-0.346032	-1.36849	6.24358e-06	-0.274998	-1.35956
70721884	chr2:70721884:G:A	6.77061e-07	-1.54809	-1.21015	2.06305e-06	-1.56592	-1.17601
70722060	chr2:70722060:G:A	1.83395e-06	-0.390915	-1.37086	5.942e-06	-0.321053	-1.36301
70722531	chr2:70722531:T:C	1.90904e-06	-0.353028	-1.36862	6.20007e-06	-0.281764	-1.35979
70722634	chr2:70722634:T:A	1.82843e-06	-0.396551	-1.36824	5.9333e-06	-0.326312	-1.35922
70722695	chr2:70722695:G:GTA	2.09488e-06	-1.38943	-0.239321	6.30523e-06	-1.40652	-0.218211
70722808	chr2:70722808:G:T	4.78389e-06	-1.13299e-10	-0.802997	1.33359e-05	-1.13299e-10	-0.875656
70722812	chr2:70722812:T:C	2.21738e-06	-1.57192	-3.69445e-10	6.63078e-06	-1.57439	-3.69445e-10
70722973	chr2:70722973:G:A	2.22544e-06	-1.56829	-3.69445e-10	6.64604e-06	-1.57209	-3.69445e-10
70722978	chr2:70722978:A:G	2.21913e-06	-1.57113	-3.69445e-10	6.6338e-06	-1.57393	-3.69445e-10
70723066	chr2:70723066:C:T	4.30722e-06	-0.907958	-3.69445e-10	1.35374e-05	-0.86066	-3.69445e-10
70723888	chr2:70723888:C:T	6.53842e-06	0.169029	-0.659584	1.69771e-05	0.174769	-0.809015
70723933	chr2:70723933:C:T	6.10668e-06	0.170269	-0.729136	1.59861e-05	0.176668	-0.871062
70724176	chr2:70724176:A:G	2.8225e-06	-1.13299e-10	-1.33063	8.72507e-06	-1.13299e-10	-1.29991
70724265	chr2:70724265:G:A	2.20934e-06	-1.57556	-3.69445e-10	6.62915e-06	-1.57464	-3.69445e-10
70724313	chr2:70724313:C:T	2.4805e-06	-1.45979	-3.69445e-10	7.22377e-06	-1.48874	-3.69445e-10
70724443	chr2:70724443:C:T	1.41261e-05	0.414707	-0.134934	3.20261e-05	0.41042	-0.409981
70724496	chr2:70724496:C:T	3.40572e-06	0.22948	-1.37227	1.01424e-05	0.203173	-1.35256
70724524	chr2:70724524:G:A	3.20241e-06	-1.13299e-10	-1.20435	9.65162e-06	-1.13299e-10	-1.19899
70724591	chr2:70724591:C:T	7.26776e-06	-0.209576	-0.175226	1.6629e-05	-0.18249	-0.472475
70724602	chr2:70724602:G:A	2.20945e-06	-1.57551	-3.69445e-10	6.62605e-06	-1.5751	-3.69445e-10
70724726	chr2:70724726:C:T	2.74581e-06	-1.13299e-10	-1.35817	8.13042e-06	-1.13299e-10	-1.3705
70724732	chr2:70724732:G:A	1.12466e-05	-1.13299e-10	0.0518127	3.91515e-05	-1.13299e-10	0.201327
70724796	chr2:70724796:A:G	1.40289e-06	-0.810933	-1.21878	4.57066e-06	-0.798577	-1.14788
70724959	chr2:70724959:C:A	3.82036e-06	0.341345	-1.36925	1.14539e-05	0.318838	-1.34662
70725026	chr2:70725026:G:A	2.20984e-06	-1.57533	-3.69445e-10	6.63549e-06	-1.57368	-3.69445e-10
70725424	chr2:70725424:G:A	2.23395e-06	-1.56448	-3.69445e-10	6.66365e-06	-1.56944	-3.69445e-10
70725450	chr2:70725450:T:C	1.04273e-05	0.148349	-0.172173	3.64049e-05	0.171414	-0.0428246
70725654	chr2:70725654:G:A	3.21639e-06	-1.40711	0.207122	8.99186e-06	-1.39941	0.12962
70725765	chr2:70725765:T:C	8.03176e-06	-0.301667	0.016821	1.73378e-05	-0.218333	-0.39489
70725813	chr2:70725813:AC:A	1.13355e-05	0.154525	-0.0948329	3.97365e-05	0.176223	0.0399345
70725880	chr2:70725880:A:G	1.28329e-05	-1.13299e-10	0.183763	4.50503e-05	-1.13299e-10	0.341666
70725954	chr2:70725954:A:G	2.23215e-06	-1.56529	-3.69445e-10	6.70076e-06	-1.56389	-3.69445e-10
70725963	chr2:70725963:G:A	1.03324e-06	-1.29044	-1.0451	3.0118e-06	-1.31215	-1.05142
70726043	chr2:70726043:C:T	3.29014e-06	0.192053	-1.36937	9.87388e-06	0.170752	-1.34697
70726044	chr2:70726044:G:A	1.00894e-06	-1.39088	-0.968464	2.94365e-06	-1.40845	-0.978015
70726293	chr2:70726293:C:A	4.00982e-06	-1.13299e-10	-0.979504	1.12768e-05	-1.13299e-10	-1.04336
70726531	chr2:70726531:T:C	1.54524e-05	0.540067	-0.170553	3.56407e-05	0.539321	-0.431944
70726613	chr2:70726613:C:T	1.4868e-05	0.535259	-0.204295	3.45491e-05	0.537871	-0.461601
70726684	chr2:70726684:G:T	4.36131e-06	-1.13299e-10	-0.895479	1.18681e-05	-1.13299e-10	-0.99226
70727434	chr2:70727434:T:C	3.46489e-06	-1.13299e-10	-1.12557	1.01346e-05	-1.13299e-10	-1.15015
70727666	chr2:70727666:G:A	3.44604e-06	-1.13299e-10	-1.13102	1.00817e-05	-1.13299e-10	-1.15539
70727679	chr2:70727679:G:A	3.22608e-06	-1.13299e-10	-1.19698	9.19134e-06	-1.13299e-10	-1.24785
70727956	chr2:70727956:A:G	5.49723e-06	-0.268665	-0.395341	1.3119e-05	-0.179679	-0.71237
70728059	chr2:70728059:G:A	2.61308e-06	-1.40772	-3.69445e-10	7.74119e-06	-1.41956	-3.69445e-10
70728496	chr2:70728496:C:T	5.93367e-05	0.151418	1.56356	0.000195431	0.218242	1.59085
70728829	chr2:70728829:C:A	3.33155e-06	-1.13299e-10	-1.16481	9.44376e-06	-1.13299e-10	-1.22076
70728905	chr2:70728905:G:A	6.43185e-06	-1.13299e-10	-0.506987	2.00495e-05	-1.13299e-10	-0.46791
70729488	chr2:70729488:T:C	7.32664e-06	-0.683887	0.307154	2.48651e-05	-0.561653	0.309006
70729716	chr2:70729716:A:C	1.17165e-05	-0.0123299	0.105076	4.13398e-05	0.0108325	0.244881
70729780	chr2:70729780:T:C	1.20933e-05	0.0109497	0.113451	4.27094e-05	0.0346465	0.253659
70729803	chr2:70729803:G:T	3.44806e-06	-1.13299e-10	-1.13044	1.00872e-05	-1.13299e-10	-1.15484
70729807	chr2:70729807:T:C	8.00206e-06	-0.662796	0.374245	2.71736e-05	-0.53956	0.375692
70729945	chr2:70729945:C:T	3.33766e-06	-1.13299e-10	-1.16298	9.46133e-06	-1.13299e-10	-1.2189
70729975	chr2:70729975:A:G	2.2102e-06	-1.57517	-3.69445e-10	6.62343e-06	-1.5755	-3.69445e-10
70730046	chr2:70730046:A:G	2.7585e-06	-1.13299e-10	-1.35356	8.30891e-06	-1.13299e-10	-1.34878
70730199	chr2:70730199:A:G	2.40932e-06	-1.48891	-3.69445e-10	6.86756e-06	-1.5393	-3.69445e-10
70730302	chr2:70730302:C:T	6.86727e-06	-0.314169	-0.127314	2.43461e-05	-0.308249	0.0345104
70730371	chr2:70730371:A:G	8.3835e-07	-1.38041	-1.16416	2.43113e-06	-1.42339	-1.15437
70730553	chr2:70730553:C:A	1.04891e-06	-1.38963	-0.93087	3.04534e-06	-1.43168	-0.920825
70730557	chr2:70730557:A:G	3.13228e-06	-1.13299e-10	-1.22649	9.58229e-06	-1.13299e-10	-1.2062
70730676	chr2:70730676:T:C	8.36887e-07	-1.39194	-1.15438	2.43191e-06	-1.43322	-1.14421
70731259	chr2:70731259:C:T	3.53698e-06	-1.13299e-10	-1.10498	1.02939e-05	-1.13299e-10	-1.13456
70731561	chr2:70731561:G:A	1.86026e-06	-0.70888	-1.03865	5.11245e-06	-0.662305	-1.17213
70731753	chr2:70731753:C:T	3.54016e-06	-1.42541	0.321331	9.90965e-06	-1.41836	0.245758
70731822	chr2:70731822:T:C	3.43039e-06	-1.13299e-10	-1.13558	1.00365e-05	-1.13299e-10	-1.15988
70731994	chr2:70731994:C:A	3.70878e-06	-1.13299e-10	-1.05755	1.13517e-05	-1.13299e-10	-1.03674
70732075	chr2:70732075:C:T	9.95947e-07	-1.07989	-1.29242	3.26199e-06	-1.01322	-1.27055
70732122	chr2:70732122:G:T	1.42983e-05	-1.13299e-10	0.291891	4.99237e-05	-1.13299e-10	0.444382
70732146	chr2:70732146:G:A	3.24563e-06	-1.13299e-10	-1.19094	9.96973e-06	-1.13299e-10	-1.16656
70732195	chr2:70732195:G:A	1.70026e-06	-1.06134	-0.776131	5.48059e-06	-1.00552	-0.759383
70732293	chr2:70732293:A:T	2.21925e-06	-1.57108	-3.69445e-10	6.63992e-06	-1.57301	-3.69445e-10
70732618	chr2:70732618:A:G	2.23537e-06	-0.45689	-1.10695	6.46627e-06	-0.386568	-1.21295
70732834	chr2:70732834:T:C	2.21579e-06	-1.57264	-3.69445e-10	6.63245e-06	-1.57414	-3.69445e-10
70733146	chr2:70733146:T:C	1.15724e-06	-1.11688	-1.10533	3.68432e-06	-1.06828	-1.09374
70733287	chr2:70733287:G:A	7.38289e-06	-1.13299e-10	-0.369085	2.02425e-05	-1.13299e-10	-0.458329
70733445	chr2:70733445:T:C	2.38968e-06	-0.124141	-1.37295	6.43175e-06	-0.248794	-1.35607
70734145	chr2:70734145:A:C	6.01488e-06	-1.13299e-10	-0.574013	1.64258e-05	-1.13299e-10	-0.667258
70734330	chr2:70734330:C:T	3.97779e-06	-0.987524	-3.69445e-10	1.23721e-05	-0.950671	-3.69445e-10
70734378	chr2:70734378:CAT:C	2.2094e-06	-1.57553	-3.69445e-10	6.62357e-06	-1.57548	-3.69445e-10
70734462	chr2:70734462:T:A	4.48313e-06	-0.867928	-3.69445e-10	1.59087e-05	-0.699245	-3.69445e-10
70735002	chr2:70735002:A:T	1.624e-06	-1.57521	-0.308149	5.7096e-06	-1.57555	-0.148417
70735135	chr2:70735135:T:C	2.35154e-06	-0.34898	-1.1642	6.76748e-06	-0.287328	-1.26666
70735205	chr2:70735205:A:T	4.7178e-06	-1.13299e-10	-0.816907	1.42292e-05	-1.13299e-10	-0.810819
70735398	chr2:70735398:C:A	2.21094e-06	-1.57483	-3.69445e-10	6.63486e-06	-1.57378	-3.69445e-10
70735492	chr2:70735492:A:G	5.99146e-06	-0.404622	-0.173293	1.60877e-05	-0.328953	-0.359107
70735575	chr2:70735575:G:T	2.47705e-06	-0.293224	-1.16796	7.22874e-06	-0.218752	-1.2693
70735623	chr2:70735623:T:C	1.12691e-06	-1.37636	-0.872413	3.31063e-06	-1.36807	-0.900901
70735665	chr2:70735665:C:T	6.56458e-07	-1.57013	-1.21902	1.98506e-06	-1.56021	-1.22025
70735758	chr2:70735758:G:A	1.38391e-06	-0.857138	-1.1862	4.50723e-06	-0.789861	-1.17057
70735787	chr2:70735787:T:C	1.25397e-06	-0.93092	-1.21101	4.06366e-06	-0.867389	-1.19664
70735841	chr2:70735841:C:T	6.26116e-06	-1.13299e-10	-0.533884	1.7027e-05	-1.13299e-10	-0.631315
70735843	chr2:70735843:C:T	6.67687e-06	-1.13299e-10	-0.469601	1.80865e-05	-1.13299e-10	-0.570945
70736005	chr2:70736005:T:C	4.21172e-06	-0.93038	-3.69445e-10	1.38369e-05	-0.838773	-3.69445e-10
70736145	chr2:70736145:G:A	2.38629e-06	-1.49851	-3.69445e-10	7.2819e-06	-1.48072	-3.69445e-10
70736614	chr2:70736614:G:C	2.70687e-06	-1.13299e-10	-1.37246	8.18738e-06	-1.13299e-10	-1.36352
70736658	chr2:70736658:T:C	3.70387e-06	-1.13299e-10	-1.05887	1.05957e-05	-1.13299e-10	-1.10567
70736822	chr2:70736822:G:A	3.27908e-06	-1.13299e-10	-1.18069	9.60738e-06	-1.13299e-10	-1.20358
70736824	chr2:70736824:A:C	2.70634e-06	-1.13299e-10	-1.37265	8.15016e-06	-1.13299e-10	-1.36807
70737110	chr2:70737110:C:T	2.21386e-05	-1.13299e-10	0.729073	7.20766e-05	-1.13299e-10	0.811617
70737288	chr2:70737288:T:C	1.27108e-06	-0.893374	-1.23501	4.12448e-06	-0.827993	-1.22118
70737672	chr2:70737672:T:C	4.2092e-06	-1.13299e-10	-0.930977	1.32942e-05	-1.13299e-10	-0.878786
70737740	chr2:70737740:T:A	1.33726e-06	-0.819623	-1.25801	4.35367e-06	-0.750135	-1.24496
70737940	chr2:70737940:C:A	1.31592e-06	-0.86893	-1.22479	4.27668e-06	-0.802172	-1.21076
70738023	chr2:70738023:A:G	1.72742e-06	-1.56599	-0.255633	6.12561e-06	-1.56252	-0.0911146
70738064	chr2:70738064:C:T	1.31841e-06	-0.86012	-1.2317	4.28236e-06	-0.793562	-1.21805
70738458	chr2:70738458:A:C	3.33004e-06	-1.13299e-10	-1.16526	9.74842e-06	-1.13299e-10	-1.18901
70738488	chr2:70738488:C:G	2.24503e-06	-1.55953	-3.69445e-10	6.74265e-06	-1.55766	-3.69445e-10
70738560	chr2:70738560:A:G	4.19692e-06	-1.13299e-10	-0.933899	1.32484e-05	-1.13299e-10	-0.882234
70739191	chr2:70739191:C:T	1.30933e-06	-0.863711	-1.23502	4.25281e-06	-0.796948	-1.22159
70739235	chr2:70739235:A:T	1.14255e-06	-1.46399	-0.770996	3.33328e-06	-1.45936	-0.802791
70739717	chr2:70739717:G:A	2.22007e-06	-1.57071	-3.69445e-10	6.66877e-06	-1.56868	-3.69445e-10
70739743	chr2:70739743:C:T	3.90221e-06	-1.13299e-10	-1.00671	1.1071e-05	-1.13299e-10	-1.06178
70739788	chr2:70739788:C:A	1.53059e-05	0.362142	-0.00215268	5.42327e-05	0.381479	0.145692
70740177	chr2:70740177:A:G	3.30533e-06	-1.13299e-10	-1.17272	1.00487e-05	-1.13299e-10	-1.15867
70740383	chr2:70740383:C:T	2.6918e-06	-1.13299e-10	-1.37804	8.06621e-06	-1.13299e-10	-1.37843
70740786	chr2:70740786:G:A	1.30794e-06	-0.861919	-1.23788	4.24899e-06	-0.7952	-1.22423
70740837	chr2:70740837:G:A	2.73188e-06	-1.13299e-10	-1.36326	8.28723e-06	-1.13299e-10	-1.3514
70741784	chr2:70741784:A:C	1.6212e-05	-1.13299e-10	0.417503	5.51695e-05	-1.13299e-10	0.544298
70741903	chr2:70741903:C:T	5.997e-06	-1.13299e-10	-0.57699	1.63958e-05	-1.13299e-10	-0.669091
70742074	chr2:70742074:C:G	1.93836e-06	-1.36251	-0.343893	4.74544e-06	-1.37234	-0.536593
70742282	chr2:70742282:T:G	3.64768e-06	-1.13299e-10	-1.07416	1.13001e-05	-1.13299e-10	-1.0413
70742411	chr2:70742411:T:A	3.16085e-06	-1.13299e-10	-1.21741	9.16156e-06	-1.13299e-10	-1.2511
70742651	chr2:70742651:A:T	6.44867e-07	-1.57436	-1.2326	1.99139e-06	-1.56657	-1.2107
70742869	chr2:70742869:G:GT	2.99866e-06	-1.13299e-10	-1.27009	9.0703e-06	-1.13299e-10	-1.26111
70742895	chr2:70742895:G:A	4.82787e-06	-1.13299e-10	-0.793844	1.50096e-05	-1.13299e-10	-0.757425
70743131	chr2:70743131:C:T	1.24664e-06	-0.901637	-1.24616	4.04571e-06	-0.835848	-1.23261
70743140	chr2:70743140:G:A	8.98191e-06	-1.13299e-10	-0.173038	3.18701e-05	-1.13299e-10	-0.00444488
70743259	chr2:70743259:C:T	1.09374e-06	-1.45126	-0.827382	3.19763e-06	-1.44662	-0.857081
70743312	chr2:70743312:G:A	6.4568e-06	-1.13299e-10	-0.503116	1.75469e-05	-1.13299e-10	-0.601238
70743337	chr2:70743337:T:C	2.28914e-05	-1.13299e-10	0.762512	7.45711e-05	-1.13299e-10	0.84564
70743487	chr2:70743487:G:A	6.72846e-07	-1.50064	-1.26385	2.14029e-06	-1.51689	-1.18828
70743610	chr2:70743610:A:G	1.43389e-06	-0.91708	-1.09078	4.68485e-06	-0.852583	-1.0692
70743630	chr2:70743630:A:T	2.49171e-06	-0.346852	-1.10843	7.12143e-06	-0.276963	-1.22604
70743714	chr2:70743714:A:C	2.86038e-06	-1.13299e-10	-1.31729	8.66572e-06	-1.13299e-10	-1.30674
70743968	chr2:70743968:T:C	1.49803e-06	-0.892633	-1.07147	4.9048e-06	-0.826858	-1.04904
70743991	chr2:70743991:G:A	3.28867e-06	-1.13299e-10	-1.17777	9.63404e-06	-1.13299e-10	-1.20081
70744147	chr2:70744147:C:A	1.42756e-06	-0.924237	-1.08805	4.89334e-06	-0.848511	-1.02973
70744553	chr2:70744553:A:G	5.56247e-06	-0.0725684	-0.579639	1.28148e-05	-0.00729868	-0.908212
70745161	chr2:70745161:C:T	9.68799e-06	-1.13299e-10	-0.0973632	3.46329e-05	-1.13299e-10	0.0786913
70745293	chr2:70745293:A:T	9.70966e-06	-1.13299e-10	-0.0951283	3.47221e-05	-1.13299e-10	0.0812627
70745664	chr2:70745664:C:G	2.24163e-06	-1.56105	-3.69445e-10	6.68069e-06	-1.56689	-3.69445e-10
70745768	chr2:70745768:A:G	1.13415e-05	-1.13299e-10	0.0602166	3.11826e-05	-1.13299e-10	-0.026253
70745953	chr2:70745953:G:A	4.51393e-06	-1.13299e-10	-0.861081	1.37801e-05	-1.13299e-10	-0.842887
70746115	chr2:70746115:A:G	1.10384e-06	-1.42203	-0.847424	3.23322e-06	-1.41595	-0.876684
70746219	chr2:70746219:C:A	4.53872e-06	-1.13299e-10	-0.855605	1.41557e-05	-1.13299e-10	-0.815999
70746331	chr2:70746331:T:C	2.32319e-05	0.491648	0.28563	8.34394e-05	0.512225	0.445782
70746595	chr2:70746595:C:T	2.81009e-06	-1.13299e-10	-1.33503	8.40593e-06	-1.13299e-10	-1.33718
70747111	chr2:70747111:C:T	6.20676e-07	-1.5736	-1.27159	1.79063e-06	-1.57535	-1.3082
70747258	chr2:70747258:T:C	5.47626e-06	0.0380654	-0.705893	1.30858e-05	0.108486	-1.00307
70747261	chr2:70747261:C:T	3.05031e-06	-1.13299e-10	-1.25301	9.09061e-06	-1.13299e-10	-1.25887
70747428	chr2:70747428:AT:A	1.11174e-06	-1.4091	-0.853222	3.26052e-06	-1.40261	-0.881613
70747568	chr2:70747568:T:C	4.95348e-06	-0.190715	-0.577444	1.37802e-05	-0.108424	-0.734453
70747595	chr2:70747595:T:C	2.21542e-06	-1.57281	-3.69445e-10	6.6529e-06	-1.57106	-3.69445e-10
70747758	chr2:70747758:G:T	1.28453e-06	-0.792995	-1.32486	4.18609e-06	-0.717338	-1.31701
70748055	chr2:70748055:G:C	1.13809e-06	-1.36823	-0.870668	3.33259e-06	-1.36373	-0.898631
70748317	chr2:70748317:T:G	4.11148e-06	-1.13299e-10	-0.954466	1.16799e-05	-1.13299e-10	-1.00825
70748357	chr2:70748357:T:C	4.57508e-06	-1.13299e-10	-0.847627	1.44582e-05	-1.13299e-10	-0.794849
70748474	chr2:70748474:T:C	1.37381e-06	-1.57404	-0.476626	4.75975e-06	-1.57493	-0.330992
70748880	chr2:70748880:T:A	3.04117e-06	-0.139991	-1.11602	8.79693e-06	-0.0616711	-1.23004
70749298	chr2:70749298:G:A	2.25033e-06	-0.773621	-0.783554	7.49991e-06	-0.697395	-0.753827
70749530	chr2:70749530:G:T	1.56206e-05	-1.13299e-10	0.380342	5.30384e-05	-1.13299e-10	0.504904
70749984	chr2:70749984:C:T	1.47393e-06	-0.87554	-1.10478	4.79395e-06	-0.802466	-1.09629
70750246	chr2:70750246:C:T	3.55488e-06	-1.13299e-10	-1.09993	1.0869e-05	-1.13299e-10	-1.0802
70750518	chr2:70750518:C:T	1.27963e-06	-0.797708	-1.32397	4.29309e-06	-0.715248	-1.29386
70750558	chr2:70750558:G:A	6.36542e-07	-1.57516	-1.2448	2.0353e-06	-1.57556	-1.17991
70750814	chr2:70750814:T:C	1.22869e-06	-0.843153	-1.31915	3.97058e-06	-0.792911	-1.29429
70750962	chr2:70750962:G:T	3.218e-06	-1.13299e-10	-1.19949	9.43855e-06	-1.13299e-10	-1.22131
70751132	chr2:70751132:T:C	2.21169e-06	-1.57449	-3.69445e-10	6.63843e-06	-1.57324	-3.69445e-10
70751737	chr2:70751737:AT:A	1.23431e-06	-0.843619	-1.31412	4.136e-06	-0.765847	-1.28054
70751933	chr2:70751933:C:T	3.43292e-06	-0.289173	-0.845666	8.30794e-06	-0.231941	-1.11696
70752058	chr2:70752058:G:A	3.26187e-05	0.277936	0.838699	0.000124355	0.311378	1.04565
70752573	chr2:70752573:T:C	3.20174e-06	-1.13299e-10	-1.20456	1.00379e-05	-1.13299e-10	-1.15974
70752812	chr2:70752812:C:T	2.21133e-06	-1.57465	-3.69445e-10	6.63734e-06	-1.5734	-3.69445e-10
70753046	chr2:70753046:G:A	2.69723e-06	-1.13299e-10	-1.37602	8.15754e-06	-1.13299e-10	-1.36717
70753149	chr2:70753149:T:C	1.36166e-06	-0.961984	-1.09756	4.4399e-06	-0.8937	-1.08178
70753754	chr2:70753754:A:G	1.51438e-06	-1.55753	-0.395709	4.26879e-06	-1.5692	-0.445583
70753810	chr2:70753810:G:C	4.20821e-06	0.435108	-1.36632	1.14031e-05	0.298599	-1.33083
70754014	chr2:70754014:A:G	2.7605e-06	-0.36674	-0.986096	7.24236e-06	-0.302702	-1.18346
70754321	chr2:70754321:C:T	2.29556e-06	-1.51502	-0.0222529	7.49771e-06	-1.51974	0.0682266
70754570	chr2:70754570:T:TC	1.2794e-06	-1.53606	-0.5858	3.62766e-06	-1.55388	-0.623646
70755056	chr2:70755056:T:G	2.70896e-06	-1.13299e-10	-1.37169	8.10694e-06	-1.13299e-10	-1.37339
70755393	chr2:70755393:C:G	3.86129e-06	-1.13299e-10	-1.01725	1.18763e-05	-1.13299e-10	-0.991571
70755716	chr2:70755716:T:C	3.13981e-06	-1.13299e-10	-1.22409	9.23167e-06	-1.13299e-10	-1.24347
70756701	chr2:70756701:C:T	4.83132e-06	-1.13299e-10	-0.793131	1.53506e-05	-1.13299e-10	-0.734961
70757622	chr2:70757622:A:C	2.6912e-06	-1.13299e-10	-1.37826	8.10548e-06	-1.13299e-10	-1.37357
70758011	chr2:70758011:A:G	2.91258e-06	-1.13299e-10	-1.29921	8.85647e-06	-1.13299e-10	-1.28496
```
