## Supplementary material for "Characterization of shared and ancestry-specific signals driving complex traits using multi-ancestry fine-mapping": susiex_nc3.cs80.cs

```
CS_ID	SNP	BP	REF_ALLELE	ALT_ALLELE	REF_FRQ	BETA	SE	-LOG10P	CS_PIP	OVRL_PIP
1	chr2:69729589:C:T	69729589	T,T	C,C	1,1	-inf,-inf	inf,inf	5.09915,1.96898	0.222592	0.222601
1	chr2:69731732:T:A	69731732	A,A	T,T	1,1	-inf,-inf	inf,inf	5.05334,1.94124	0.186451	0.18646
1	chr2:69750119:A:T	69750119	T,T	A,A	1,1	-inf,-inf	inf,inf	4.39522,2.54508	0.14166	0.141679
1	chr2:69740594:A:G	69740594	G,G	A,A	1,1	-inf,-inf	inf,inf	5.11717,1.59601	0.112091	0.1121
1	chr2:69749292:C:T	69749292	T,T	C,C	1,1	-inf,-inf	inf,inf	5.28058,1.38212	0.104369	0.104378
1	chr2:69739599:G:A	69739599	A,A	G,G	1,1	-inf,-inf	inf,inf	5.22316,1.37582	0.0932985	0.093307
2	chr2:68735005:G:A	68735005	A,A	G,G	1,1	-inf,-inf	inf,inf	5.64512,0.493981	0.189385	0.189504
2	chr2:68779363:A:G	68779363	G,G	A,A	1,1	-inf,-inf	inf,inf	5.60345,0.200233	0.114973	0.115055
2	chr2:68770021:A:G	68770021	G,G	A,A	1,1	-inf,-inf	inf,inf	5.53578,0.338102	0.106862	0.106933
2	chr2:68775149:C:G	68775149	G,G	C,C	1,1	-inf,-inf	inf,inf	5.43244,0.41501	0.086239	0.0863092
2	chr2:68752199:G:T	68752199	T,T	G,G	1,1	-inf,-inf	inf,inf	4.58291,0.327127	0.0135278	0.0135586
2	chr2:68750122:C:T	68750122	T,T	C,C	1,1	-inf,-inf	inf,inf	4.58779,0.253183	0.0125158	0.0125455
2	chr2:68752009:A:C	68752009	C,C	A,A	1,1	-inf,-inf	inf,inf	4.54158,0.307754	0.01209	0.0121193
2	chr2:68760880:AAT:A	68760880	A,A	AAT,AAT	1,1	-inf,-inf	inf,inf	4.1945,0.528593	0.00862575	0.00865667
2	chr2:68786182:T:A	68786182	A,A	T,T	1,1	-inf,-inf	inf,inf	4.50565,0.225493	0.00833678	0.00837837
2	chr2:68815808:C:G	68815808	G,G	C,C	1,1	-inf,-inf	inf,inf	3.11457,1.80715	0.00695972	0.00718385
2	chr2:68816563:G:A	68816563	A,A	G,G	1,1	-inf,-inf	inf,inf	3.1099,1.80954	0.00691084	0.00713454
2	chr2:68815811:G:C	68815811	C,C	G,G	1,1	-inf,-inf	inf,inf	3.11068,1.80522	0.00687995	0.00710242
2	chr2:68815804:T:A	68815804	A,A	T,T	1,1	-inf,-inf	inf,inf	3.10488,1.80798	0.00683623	0.00705841
2	chr2:68814691:C:A	68814691	A,A	C,C	1,1	-inf,-inf	inf,inf	3.08979,1.72061	0.00586321	0.00605437
2	chr2:68815019:C:T	68815019	T,T	C,C	1,1	-inf,-inf	inf,inf	3.05568,1.74655	0.00551139	0.00570187
2	chr2:68823254:G:A	68823254	A,A	G,G	1,1	-inf,-inf	inf,inf	2.98864,1.80095	0.00538703	0.00558828
2	chr2:68823298:A:ACTT	68823298	ACTT,ACTT	A,A	1,1	-inf,-inf	inf,inf	2.98023,1.79039	0.00519436	0.00539034
2	chr2:68815317:C:T	68815317	T,T	C,C	1,1	-inf,-inf	inf,inf	3.06166,1.67938	0.0049265	0.0050975
2	chr2:70633890:G:A	70633890	NA,A	NA,G	NA,1	NA,-inf	NA,inf	NA,3.33778	0.00353543	0.0118044
2	chr2:68822809:T:C	68822809	C,C	T,T	1,1	-inf,-inf	inf,inf	3.01736,1.43166	0.00284531	0.00295437
2	chr2:68821151:C:T	68821151	T,NA	C,NA	1,NA	-inf,NA	inf,NA	3.3,NA	0.00246358	0.00257452
2	chr2:70332053:T:C	70332053	C,C	T,T	1,1	-inf,inf	inf,inf	1.20063,3.05874	0.00217953	0.00696752
2	chr2:70305292:A:G	70305292	G,G	A,A	1,1	inf,inf	inf,inf	1.20577,3.20224	0.00210856	0.00663475
2	chr2:68444402:C:T	68444402	NA,T	NA,C	NA,1	NA,inf	NA,inf	NA,3.73212	0.00199782	0.012464
2	chr2:70623438:G:A	70623438	NA,A	NA,G	NA,1	NA,-inf	NA,inf	NA,2.93712	0.00187299	0.00619979
2	chr2:68777061:A:G	68777061	G,G	A,A	1,1	inf,-inf	inf,inf	3.41019,0.541259	0.00185631	0.00200718
2	chr2:68970515:A:G	68970515	G,G	A,A	1,1	inf,inf	inf,inf	0.151826,3.91041	0.00173853	0.00661524
2	chr2:68796957:G:T	68796957	T,T	G,G	1,1	-inf,inf	inf,inf	3.70316,0.225565	0.0017261	0.00176669
2	chr2:69917839:AAT:A	69917839	A,A	AAT,AAT	1,1	inf,-inf	inf,inf	2.57778,1.11677	0.0017243	0.00601223
2	chr2:68777325:A:G	68777325	G,G	A,A	1,1	inf,-inf	inf,inf	3.34427,0.584392	0.00171345	0.00186406
2	chr2:69935768:A:G	69935768	NA,G	NA,A	NA,1	NA,inf	NA,inf	NA,2.92777	0.00147877	0.00481717
2	chr2:68316140:CTT:C	68316140	C,C	CTT,CTT	1,1	-inf,inf	inf,inf	0.312548,3.54631	0.00141357	0.00446713
2	chr2:68703761:TCAC:T	68703761	T,NA	TCAC,NA	1,NA	inf,NA	inf,NA	2.82635,NA	0.00137768	0.00317531
2	chr2:68364579:C:T	68364579	NA,T	NA,C	NA,1	NA,inf	NA,inf	NA,3.08054	0.0012791	0.00438361
2	chr2:68751115:A:G	68751115	G,G	A,A	1,1	-inf,-inf	inf,inf	3.52764,0.13818	0.00125756	0.00130124
2	chr2:68524927:A:G	68524927	NA,G	NA,A	NA,1	NA,inf	NA,inf	NA,3.47607	0.00125204	0.00766723
2	chr2:70190013:C:G	70190013	G,G	C,C	1,1	inf,inf	inf,inf	1.84862,2.33724	0.00123013	0.00437285
2	chr2:68795946:T:C	68795946	C,C	T,T	1,1	-inf,inf	inf,inf	3.54448,0.206823	0.00121673	0.00125029
2	chr2:68875305:G:A	68875305	A,NA	G,NA	1,NA	inf,NA	inf,NA	2.90368,NA	0.00120979	0.00291125
2	chr2:70314806:T:C	70314806	C,C	T,T	1,1	inf,inf	inf,inf	1.55552,2.6957	0.0012084	0.00364538
2	chr2:70335546:A:G	70335546	G,G	A,A	1,1	-inf,inf	inf,inf	1.21788,2.71758	0.00108908	0.0034998
2	chr2:68245743:C:T	68245743	NA,T	NA,C	NA,1	NA,-inf	NA,inf	NA,2.80486	0.00107349	0.00350756
2	chr2:68807025:T:C	68807025	C,C	T,T	1,1	inf,inf	inf,inf	3.00992,0.705987	0.00106973	0.00115179
2	chr2:70318032:C:T	70318032	T,T	C,C	1,1	inf,inf	inf,inf	1.54457,2.60797	0.00102145	0.00307744
2	chr2:68335103:C:T	68335103	NA,T	NA,C	NA,1	NA,inf	NA,inf	NA,2.84083	0.00101818	0.00337558
2	chr2:68863665:T:C	68863665	C,C	T,T	1,1	inf,-inf	inf,inf	3.00808,0.870163	0.0010114	0.00199986
2	chr2:68860796:G:A	68860796	A,A	G,G	1,1	inf,-inf	inf,inf	2.92326,0.915601	0.000956716	0.00190701
2	chr2:69298428:T:C	69298428	NA,C	NA,T	NA,1	NA,-inf	NA,inf	NA,2.75167	0.000949185	0.00309234
2	chr2:68318737:A:G	68318737	NA,G	NA,A	NA,1	NA,inf	NA,inf	NA,2.80225	0.000922105	0.0030075
2	chr2:68335697:G:A	68335697	NA,A	NA,G	NA,1	NA,inf	NA,inf	NA,2.7969	0.00091434	0.00302783
2	chr2:70317453:AGAGT:A	70317453	A,A	AGAGT,AGAGT	1,1	inf,inf	inf,inf	1.52156,2.5705	0.000912055	0.00275269
2	chr2:69908436:A:C	69908436	NA,C	NA,A	NA,1	NA,inf	NA,inf	NA,2.64529	0.000889689	0.00294105
2	chr2:68338316:A:G	68338316	NA,G	NA,A	NA,1	NA,inf	NA,inf	NA,2.76559	0.000889115	0.00293515
2	chr2:68860228:A:C	68860228	C,C	A,A	1,1	inf,-inf	inf,inf	2.87959,0.915384	0.000876742	0.00175372
2	chr2:68778791:C:T	68778791	T,T	C,C	1,1	inf,-inf	inf,inf	3.22722,0.0514731	0.000860689	0.000929869
2	chr2:69923348:T:C	69923348	NA,C	NA,T	NA,1	NA,inf	NA,inf	NA,2.62681	0.000859082	0.00283365
2	chr2:68858640:G:A	68858640	A,A	G,G	1,1	inf,inf	inf,inf	2.81302,0.867403	0.000811452	0.00156947
2	chr2:68818026:C:A	68818026	A,A	C,C	1,1	-inf,-inf	inf,inf	2.78657,1.02897	0.000806925	0.000853349
2	chr2:68629113:C:T	68629113	NA,T	NA,C	NA,1	NA,inf	NA,inf	NA,3.2645	0.000799238	0.00489463
2	chr2:68632545:T:C	68632545	NA,C	NA,T	NA,1	NA,inf	NA,inf	NA,3.25906	0.000797309	0.00487343
2	chr2:68820703:C:T	68820703	T,T	C,C	1,1	-inf,-inf	inf,inf	2.83571,0.966511	0.000791774	0.000834603
2	chr2:68771874:T:C	68771874	C,C	T,T	1,1	inf,-inf	inf,inf	3.29535,0.0651701	0.000790151	0.000888698
2	chr2:68312930:T:C	68312930	NA,C	NA,T	NA,1	NA,inf	NA,inf	NA,2.72086	0.000786334	0.00256461
2	chr2:68807888:G:A	68807888	A,A	G,G	1,1	-inf,-inf	inf,inf	3.36197,0.281006	0.000783043	0.000813401
2	chr2:68859727:A:G	68859727	G,G	A,A	1,1	inf,-inf	inf,inf	2.85431,0.877126	0.000779213	0.00156108
2	chr2:70293983:G:A	70293983	A,A	G,G	1,1	inf,inf	inf,inf	0.70713,3.0745	0.000776579	0.00251539
2	chr2:68863774:G:A	68863774	A,A	G,G	1,1	inf,inf	inf,inf	2.83382,0.815897	0.000773862	0.00149639
2	chr2:68654657:G:A	68654657	A,NA	G,NA	1,NA	inf,NA	inf,NA	2.71438,NA	0.000769421	0.00191233
2	chr2:68874336:ATCCTTC:A	68874336	A,A	ATCCTTC,ATCCTTC	1,1	inf,inf	inf,inf	3.17444,0.389695	0.000769033	0.00148496
2	chr2:69815865:T:A	69815865	NA,A	NA,T	NA,1	NA,inf	NA,inf	NA,2.37465	0.000759284	0.00241184
2	chr2:68353068:A:T	68353068	T,T	A,A	1,1	-inf,-inf	inf,inf	0.604845,3.14408	0.0007554	0.00311667
2	chr2:68863471:A:G	68863471	G,G	A,A	1,1	inf,inf	inf,inf	2.73874,0.909955	0.000754105	0.00146865
2	chr2:69894967:C:T	69894967	NA,T	NA,C	NA,1	NA,inf	NA,inf	NA,2.5622	0.0007537	0.00248542
2	chr2:68818124:C:A	68818124	A,A	C,C	1,1	-inf,-inf	inf,inf	2.76172,1.01312	0.000748049	0.000792265
2	chr2:68629129:G:T	68629129	NA,T	NA,G	NA,1	NA,inf	NA,inf	NA,3.22161	0.000741949	0.00450378
2	chr2:68819587:G:A	68819587	A,A	G,G	1,1	-inf,-inf	inf,inf	2.73976,1.01351	0.000729027	0.00077258
2	chr2:68807715:C:T	68807715	T,T	C,C	1,1	-inf,-inf	inf,inf	3.34086,0.251139	0.000726908	0.000755918
2	chr2:68317416:G:A	68317416	NA,A	NA,G	NA,1	NA,inf	NA,inf	NA,2.67305	0.000715664	0.00233938
2	chr2:68817396:A:T	68817396	T,T	A,A	1,1	inf,inf	inf,inf	2.99661,0.489784	0.000712144	0.000768823
2	chr2:68366423:G:T	68366423	T,T	G,G	1,1	-inf,-inf	inf,inf	0.690925,3.09082	0.000706454	0.00277243
2	chr2:68360213:T:C	68360213	C,C	T,T	1,1	inf,inf	inf,inf	0.67438,3.15891	0.000701143	0.00230912
2	chr2:68811153:G:C	68811153	C,C	G,G	1,1	-inf,-inf	inf,inf	2.89516,0.822651	0.000693396	0.00072971
2	chr2:68439468:G:A	68439468	NA,A	NA,G	NA,1	NA,inf	NA,inf	NA,3.0653	0.000681934	0.00356721
2	chr2:68453989:G:T	68453989	NA,T	NA,G	NA,1	NA,inf	NA,inf	NA,3.15909	0.000670972	0.00406221
2	chr2:68854673:C:A	68854673	A,A	C,C	1,1	inf,inf	inf,inf	2.82074,0.748246	0.000662072	0.00127556
2	chr2:70325623:A:G	70325623	G,G	A,A	1,1	-inf,inf	inf,inf	1.69494,2.10855	0.000654206	0.00206718
2	chr2:68457265:T:C	68457265	NA,C	NA,T	NA,1	NA,inf	NA,inf	NA,3.13473	0.000644196	0.00387412
2	chr2:68862927:T:C	68862927	C,C	T,T	1,1	inf,inf	inf,inf	2.77959,0.768417	0.00063868	0.00124225
2	chr2:69915957:C:T	69915957	NA,T	NA,C	NA,1	NA,inf	NA,inf	NA,2.47802	0.000635821	0.00210093
2	chr2:69927403:G:A	69927403	NA,A	NA,G	NA,1	NA,inf	NA,inf	NA,2.47155	0.000631519	0.00208752
2	chr2:69918113:G:T	69918113	NA,T	NA,G	NA,1	NA,inf	NA,inf	NA,2.47155	0.000631519	0.00208752
2	chr2:69918701:G:A	69918701	A,A	G,G	1,1	inf,-inf	inf,inf	1.44571,0.645264	0.000628316	0.00207486
2	chr2:68797657:T:C	68797657	C,C	T,T	1,1	inf,-inf	inf,inf	2.87859,0.721506	0.000627785	0.000710631
2	chr2:70699825:A:G	70699825	G,G	A,A	1,1	-inf,-inf	inf,inf	1.5682,2.01063	0.000617441	0.00196659
2	chr2:69927055:T:C	69927055	C,C	T,T	1,1	inf,-inf	inf,inf	1.43578,0.669136	0.000616222	0.00205697
2	chr2:68616200:A:G	68616200	G,NA	A,NA	1,NA	inf,NA	inf,NA	3.51759,NA	0.000611591	0.00696512
2	chr2:68777850:T:C	68777850	C,C	T,T	1,1	inf,-inf	inf,inf	3.0314,0.287533	0.000611231	0.000676779
2	chr2:68655651:A:C	68655651	C,NA	A,NA	1,NA	inf,NA	inf,NA	2.59643,NA	0.000610913	0.00152596
2	chr2:68589710:C:G	68589710	NA,G	NA,C	NA,1	NA,inf	NA,inf	NA,3.09865	0.000596532	0.00356206
2	chr2:68850690:A:G	68850690	G,G	A,A	1,1	inf,inf	inf,inf	2.82975,0.662864	0.000579678	0.00111914
2	chr2:70623559:T:C	70623559	NA,C	NA,T	NA,1	NA,-inf	NA,inf	NA,2.44385	0.00057771	0.00190864
2	chr2:68628920:G:A	68628920	NA,A	NA,G	NA,1	NA,inf	NA,inf	NA,3.07828	0.000576575	0.00344017
2	chr2:68356037:T:C	68356037	C,C	T,T	1,1	-inf,-inf	inf,inf	1.18313,2.42955	0.000569222	0.00265492
2	chr2:68953029:T:A	68953029	A,A	T,T	1,1	inf,inf	inf,inf	1.01151,2.37562	0.00056611	0.00260345
2	chr2:68865012:C:T	68865012	T,NA	C,NA	1,NA	inf,NA	inf,NA	2.51429,NA	0.0005561	0.00133558
2	chr2:68656928:CAGAT:C	68656928	C,NA	CAGAT,NA	1,NA	inf,NA	inf,NA	2.54473,NA	0.000554307	0.00138484
2	chr2:68621702:G:GA	68621702	GA,NA	G,NA	1,NA	inf,NA	inf,NA	3.35314,NA	0.000554147	0.00469689
2	chr2:69924339:A:G	69924339	G,G	A,A	1,1	inf,-inf	inf,inf	1.40337,0.649698	0.000550696	0.0018375
2	chr2:68453934:C:T	68453934	NA,T	NA,C	NA,1	NA,inf	NA,inf	NA,3.03587	0.000540935	0.00321807
2	chr2:68591537:A:T	68591537	T,NA	A,NA	1,NA	inf,NA	inf,NA	3.47051,NA	0.000540659	0.00581211
2	chr2:69917464:C:A	69917464	A,A	C,C	1,1	inf,-inf	inf,inf	1.29481,0.836736	0.000540424	0.00178099
2	chr2:68600131:A:T	68600131	T,NA	A,NA	1,NA	inf,NA	inf,NA	3.46079,NA	0.000532534	0.00571143
2	chr2:68591339:A:G	68591339	G,NA	A,NA	1,NA	inf,NA	inf,NA	3.45952,NA	0.000530656	0.0056889
2	chr2:68589060:G:A	68589060	A,NA	G,NA	1,NA	inf,NA	inf,NA	3.45743,NA	0.000528262	0.00565873
2	chr2:68650601:T:C	68650601	C,NA	T,NA	1,NA	inf,NA	inf,NA	3.42046,NA	0.000528246	0.00525154
2	chr2:68847780:A:G	68847780	G,G	A,A	1,1	inf,-inf	inf,inf	2.20205,1.31277	0.000527902	0.00098053
2	chr2:69926905:G:A	69926905	A,A	G,G	1,1	inf,-inf	inf,inf	1.38611,0.660538	0.000527106	0.00175596
2	chr2:69936902:T:C	69936902	C,C	T,T	1,1	inf,-inf	inf,inf	1.34179,0.749893	0.000526551	0.00175505
2	chr2:68501085:T:C	68501085	NA,C	NA,T	NA,1	NA,inf	NA,inf	NA,3.01917	0.000526456	0.0031145
2	chr2:69927002:G:A	69927002	A,A	G,G	1,1	inf,-inf	inf,inf	1.38031,0.670577	0.000525939	0.00175328
2	chr2:68824998:A:G	68824998	G,G	A,A	1,1	-inf,-inf	inf,inf	2.87629,0.635218	0.000516065	0.000548711
2	chr2:68596185:T:G	68596185	G,NA	T,NA	1,NA	inf,NA	inf,NA	3.44136,NA	0.000514911	0.00549222
2	chr2:69920566:CT:C	69920566	C,C	CT,CT	1,1	inf,inf	inf,inf	1.9847,1.19343	0.000512153	0.00180138
2	chr2:70192241:T:G	70192241	G,G	T,T	1,1	inf,inf	inf,inf	1.33547,2.25361	0.000510449	0.00179518
2	chr2:68598687:G:A	68598687	NA,A	NA,G	NA,1	NA,inf	NA,inf	NA,3.00737	0.000509865	0.00301455
2	chr2:68362102:T:C	68362102	C,C	T,T	1,1	-inf,-inf	inf,inf	0.719647,2.89263	0.000508092	0.00203099
2	chr2:68583310:G:A	68583310	NA,A	NA,G	NA,1	NA,inf	NA,inf	NA,3.00641	0.000508041	0.00299418
2	chr2:69918989:A:G	69918989	G,G	A,A	1,1	inf,-inf	inf,inf	1.268,0.838618	0.000501469	0.0016517
2	chr2:69924745:GCT:G	69924745	G,G	GCT,GCT	1,1	inf,-inf	inf,inf	1.39746,0.594998	0.000500706	0.00166847
2	chr2:68637420:C:T	68637420	NA,T	NA,C	NA,1	NA,inf	NA,inf	NA,2.99047	0.000499729	0.00294842
2	chr2:68591043:A:C	68591043	C,NA	A,NA	1,NA	inf,NA	inf,NA	3.41778,NA	0.000495102	0.00524613
2	chr2:70190405:G:A	70190405	A,A	G,G	1,1	inf,inf	inf,inf	1.17776,2.36052	0.000485557	0.00170084
2	chr2:68846816:C:T	68846816	NA,T	NA,C	NA,1	NA,inf	NA,inf	NA,2.43716	0.000482144	0.00156538
2	chr2:68965218:G:A	68965218	NA,A	NA,G	NA,1	NA,-inf	NA,inf	NA,2.24248	0.000481048	0.00150544
2	chr2:68356013:T:C	68356013	C,C	T,T	1,1	inf,inf	inf,inf	0.639622,2.95055	0.000480621	0.00157565
2	chr2:68607369:T:G	68607369	G,NA	T,NA	1,NA	inf,NA	inf,NA	3.39495,NA	0.000477103	0.00502849
2	chr2:68341935:C:A	68341935	NA,A	NA,C	NA,1	NA,inf	NA,inf	NA,2.44734	0.000475167	0.00157233
2	chr2:69918993:C:T	69918993	T,T	C,C	1,1	inf,-inf	inf,inf	1.26927,0.799702	0.000473586	0.00155864
2	chr2:69032938:A:T	69032938	NA,T	NA,A	NA,1	NA,-inf	NA,inf	NA,1.92925	0.000469616	0.00157907
2	chr2:68458783:C:T	68458783	NA,T	NA,C	NA,1	NA,inf	NA,inf	NA,2.95069	0.000467339	0.00273771
2	chr2:69940890:G:A	69940890	NA,A	NA,G	NA,1	NA,inf	NA,inf	NA,2.30349	0.00046221	0.00151186
2	chr2:68592866:T:C	68592866	NA,C	NA,T	NA,1	NA,inf	NA,inf	NA,2.94853	0.000458931	0.0026897
2	chr2:68595729:C:T	68595729	NA,T	NA,C	NA,1	NA,inf	NA,inf	NA,2.94489	0.000456074	0.00267158
2	chr2:68597764:C:T	68597764	NA,T	NA,C	NA,1	NA,inf	NA,inf	NA,2.9444	0.000455675	0.00266904
2	chr2:68594769:CAG:C	68594769	NA,C	NA,CAG	NA,1	NA,inf	NA,inf	NA,2.94204	0.000453809	0.00265723
2	chr2:68494649:C:T	68494649	NA,T	NA,C	NA,1	NA,inf	NA,inf	NA,2.93263	0.000452927	0.00264637
2	chr2:68601946:T:C	68601946	NA,C	NA,T	NA,1	NA,inf	NA,inf	NA,2.9374	0.000451534	0.00264283
2	chr2:68808429:C:T	68808429	T,T	C,C	1,1	-inf,inf	inf,inf	3.12426,0.130758	0.000451499	0.000475596
2	chr2:68598860:A:G	68598860	NA,G	NA,A	NA,1	NA,inf	NA,inf	NA,2.88276	0.000443315	0.00246092
2	chr2:69901185:G:A	69901185	A,A	G,G	1,1	inf,-inf	inf,inf	1.55671,0.353611	0.000443202	0.00144579
2	chr2:68603105:G:A	68603105	A,NA	G,NA	1,NA	inf,NA	inf,NA	3.3515,NA	0.000441491	0.00459993
2	chr2:69923542:T:C	69923542	C,C	T,T	1,1	inf,-inf	inf,inf	1.24861,0.79135	0.000436198	0.00145056
2	chr2:69911869:A:G	69911869	G,G	A,A	1,1	inf,-inf	inf,inf	1.21505,0.843902	0.000435364	0.00143677
2	chr2:68595216:G:T	68595216	NA,T	NA,G	NA,1	NA,inf	NA,inf	NA,2.91687	0.000434488	0.00253481
2	chr2:70692780:G:C	70692780	NA,C	NA,G	NA,1	NA,-inf	NA,inf	NA,2.28314	0.000430704	0.00141091
2	chr2:68512505:A:G	68512505	NA,G	NA,A	NA,1	NA,inf	NA,inf	NA,2.90222	0.000429335	0.00249787
2	chr2:69910366:G:C	69910366	C,C	G,G	1,1	inf,-inf	inf,inf	1.30109,0.661286	0.000426163	0.00140398
2	chr2:68600138:A:G	68600138	NA,G	NA,A	NA,1	NA,inf	NA,inf	NA,2.89887	0.000424057	0.00246344
2	chr2:69934210:A:G	69934210	G,G	A,A	1,1	inf,-inf	inf,inf	1.20357,0.862733	0.000423079	0.00140888
2	chr2:69912002:C:T	69912002	T,T	C,C	1,1	inf,-inf	inf,inf	1.34074,0.577428	0.000422395	0.0013903
2	chr2:69845394:G:A	69845394	NA,A	NA,G	NA,1	NA,inf	NA,inf	NA,2.20259	0.000413769	0.00134107
2	chr2:69060811:A:G	69060811	NA,G	NA,A	NA,1	NA,-inf	NA,inf	NA,1.84772	0.000410096	0.00137538
2	chr2:69924895:G:C	69924895	C,C	G,G	1,1	inf,-inf	inf,inf	1.22068,0.807906	0.000409676	0.00136214
2	chr2:68815989:G:A	68815989	A,A	G,G	1,1	-inf,inf	inf,inf	2.94186,0.284469	0.000408993	0.000437746
2	chr2:68608977:C:G	68608977	G,NA	C,NA	1,NA	inf,NA	inf,NA	3.30367,NA	0.000408565	0.00420638
2	chr2:69910642:C:T	69910642	T,T	C,C	1,1	inf,-inf	inf,inf	1.17507,0.879221	0.000406949	0.00134329
2	chr2:68547794:G:A	68547794	A,NA	G,NA	1,NA	inf,NA	inf,NA	3.30556,NA	0.000405708	0.00420978
2	chr2:68371372:G:C	68371372	C,C	G,G	1,1	-inf,-inf	inf,inf	0.712513,2.8172	0.000405566	0.00160844
2	chr2:68571940:T:C	68571940	C,NA	T,NA	1,NA	inf,NA	inf,NA	3.30299,NA	0.000405357	0.00419083
2	chr2:68374728:T:G	68374728	G,G	T,T	1,1	-inf,-inf	inf,inf	0.692149,2.83087	0.000402629	0.00159436
2	chr2:69910979:G:A	69910979	A,A	G,G	1,1	inf,-inf	inf,inf	1.20493,0.816998	0.000401966	0.00132438
2	chr2:69911038:T:C	69911038	C,C	T,T	1,1	inf,-inf	inf,inf	1.17461,0.871999	0.000401532	0.00132489
2	chr2:68634909:T:C	68634909	C,NA	T,NA	1,NA	inf,NA	inf,NA	3.28879,NA	0.000399557	0.00407843
2	chr2:68517538:CAT:C	68517538	NA,C	NA,CAT	NA,1	NA,inf	NA,inf	NA,2.8606	0.000398643	0.00229498
2	chr2:68371198:A:G	68371198	G,G	A,A	1,1	-inf,-inf	inf,inf	0.703104,2.81312	0.000396616	0.00157144
2	chr2:69933503:AC:A	69933503	A,A	AC,AC	1,1	inf,-inf	inf,inf	1.19884,0.864182	0.000396368	0.00132057
2	chr2:69935402:T:G	69935402	G,G	T,T	1,1	inf,-inf	inf,inf	1.22976,0.764784	0.000392165	0.00130302
2	chr2:68367614:T:C	68367614	C,C	T,T	1,1	-inf,-inf	inf,inf	0.679718,2.82466	0.000391301	0.00154796
2	chr2:68479964:C:T	68479964	NA,T	NA,C	NA,1	NA,inf	NA,inf	NA,2.84796	0.000389844	0.00225948
2	chr2:69928350:G:A	69928350	A,A	G,G	1,1	inf,-inf	inf,inf	1.20703,0.800797	0.000389144	0.00129346
2	chr2:70711195:A:G	70711195	NA,G	NA,A	NA,1	NA,-inf	NA,inf	NA,2.22988	0.000387977	0.00127062
2	chr2:68799920:C:G	68799920	G,G	C,C	1,1	inf,inf	inf,inf	0.880968,2.44803	0.000387366	0.00120891
2	chr2:68368807:T:C	68368807	C,C	T,T	1,1	-inf,-inf	inf,inf	0.71311,2.78952	0.000384772	0.00152445
2	chr2:68579813:G:A	68579813	A,NA	G,NA	1,NA	inf,NA	inf,NA	3.26961,NA	0.000383571	0.00392912
2	chr2:69900097:G:A	69900097	A,A	G,G	1,1	inf,-inf	inf,inf	1.17097,0.863998	0.000382162	0.00126396
2	chr2:68392226:C:CCTT	68392226	CCTT,CCTT	C,C	1,1	-inf,-inf	inf,inf	0.712421,2.75171	0.000380708	0.00151577
2	chr2:69908628:A:G	69908628	G,G	A,A	1,1	inf,-inf	inf,inf	1.26806,0.644942	0.00037981	0.00124995
2	chr2:69906975:A:G	69906975	G,G	A,A	1,1	inf,-inf	inf,inf	1.17008,0.840083	0.000379502	0.00124936
2	chr2:68804463:G:A	68804463	A,A	G,G	1,1	-inf,inf	inf,inf	3.06498,0.00428821	0.000376608	0.000397761
2	chr2:69905544:A:G	69905544	G,G	A,A	1,1	inf,-inf	inf,inf	1.156,0.860597	0.000376256	0.00123833
2	chr2:68373666:A:G	68373666	G,G	A,A	1,1	-inf,inf	inf,inf	3.09025,0.0920441	0.000375452	0.00158415
2	chr2:70291653:G:A	70291653	A,A	G,G	1,1	-inf,-inf	inf,inf	1.23267,2.24249	0.00037474	0.00131733
2	chr2:70623124:C:T	70623124	NA,T	NA,C	NA,1	NA,-inf	NA,inf	NA,2.20111	0.00037449	0.00122591
2	chr2:68528011:C:G	68528011	NA,G	NA,C	NA,1	NA,inf	NA,inf	NA,2.82322	0.000373103	0.00215316
2	chr2:68464403:G:A	68464403	NA,A	NA,G	NA,1	NA,inf	NA,inf	NA,2.77896	0.000368943	0.00205314
2	chr2:68370529:T:G	68370529	G,G	T,T	1,1	-inf,inf	inf,inf	3.08014,0.0989957	0.000367791	0.00155216
2	chr2:68371651:G:A	68371651	A,A	G,G	1,1	-inf,-inf	inf,inf	0.727851,2.74827	0.000367688	0.00145554
2	chr2:69929457:A:G	69929457	G,G	A,A	1,1	inf,-inf	inf,inf	1.19973,0.772573	0.000364732	0.00121092
2	chr2:70137404:G:A	70137404	A,A	G,G	1,1	inf,inf	inf,inf	3.15134,0.101358	0.000361981	0.00130856
2	chr2:70697541:GA:G	70697541	NA,G	NA,GA	NA,1	NA,-inf	NA,inf	NA,2.19123	0.000361046	0.0011825
2	chr2:68525251:G:A	68525251	NA,A	NA,G	NA,1	NA,inf	NA,inf	NA,2.80068	0.000360978	0.00207573
2	chr2:69901585:A:G	69901585	G,G	A,A	1,1	inf,-inf	inf,inf	1.25356,0.626766	0.000352068	0.00115454
2	chr2:68543554:C:T	68543554	T,NA	C,NA	1,NA	inf,NA	inf,NA	3.21691,NA	0.00035085	0.00354411
2	chr2:68374832:G:A	68374832	A,A	G,G	1,1	-inf,-inf	inf,inf	0.712995,2.73311	0.000349072	0.00137982
2	chr2:68550235:A:G	68550235	G,NA	A,NA	1,NA	inf,NA	inf,NA	3.21007,NA	0.000348869	0.00351116
2	chr2:70279677:T:C	70279677	C,C	T,T	1,1	-inf,-inf	inf,inf	1.13905,2.29188	0.000348364	0.00122151
2	chr2:68372022:T:C	68372022	C,C	T,T	1,1	-inf,inf	inf,inf	3.04927,0.124739	0.000348157	0.00146759
2	chr2:69919493:T:C	69919493	C,C	T,T	1,1	inf,-inf	inf,inf	1.15978,0.811477	0.000346452	0.00114121
2	chr2:70672671:C:T	70672671	NA,T	NA,C	NA,1	NA,inf	NA,inf	NA,2.30005	0.000345748	0.00113839
2	chr2:68635685:A:G	68635685	NA,G	NA,A	NA,1	NA,inf	NA,inf	NA,2.70975	0.000345144	0.00177396
2	chr2:68544583:T:C	68544583	C,NA	T,NA	1,NA	inf,NA	inf,NA	3.20612,NA	0.000344515	0.00347081
2	chr2:68385152:G:A	68385152	A,A	G,G	1,1	-inf,inf	inf,inf	3.03477,0.14394	0.000341888	0.00144414
2	chr2:70301695:G:A	70301695	A,A	G,G	1,1	inf,inf	inf,inf	1.07211,2.62298	0.000340694	0.00107204
2	chr2:69780563:A:G	69780563	NA,G	NA,A	NA,1	NA,inf	NA,inf	NA,1.92864	0.000340166	0.00108363
2	chr2:68970475:C:T	68970475	T,T	C,C	1,1	inf,inf	inf,inf	0.163264,2.92845	0.000340128	0.00126014
2	chr2:69909791:A:G	69909791	NA,G	NA,A	NA,1	NA,inf	NA,inf	NA,2.25447	0.000340107	0.00113165
2	chr2:68541735:A:T	68541735	T,NA	A,NA	1,NA	inf,NA	inf,NA	3.19702,NA	0.000339447	0.00340849
2	chr2:68410855:TA:T	68410855	T,T	TA,TA	1,1	-inf,-inf	inf,inf	0.784202,2.63052	0.000336094	0.00133673
2	chr2:68556032:A:C	68556032	C,NA	A,NA	1,NA	inf,NA	inf,NA	3.18717,NA	0.000336093	0.00336166
2	chr2:68561733:C:T	68561733	T,NA	C,NA	1,NA	inf,NA	inf,NA	3.19019,NA	0.000335941	0.00336357
2	chr2:68509470:C:T	68509470	T,NA	C,NA	1,NA	inf,NA	inf,NA	3.18221,NA	0.000331961	0.00332181
2	chr2:68551684:T:C	68551684	C,NA	T,NA	1,NA	inf,NA	inf,NA	3.17547,NA	0.000329474	0.00328532
2	chr2:68592837:A:G	68592837	G,NA	A,NA	1,NA	inf,NA	inf,NA	2.99719,NA	0.00032917	0.00250433
2	chr2:68577167:G:A	68577167	NA,A	NA,G	NA,1	NA,inf	NA,inf	NA,2.74844	0.000325534	0.00184802
2	chr2:69908574:G:A	69908574	A,A	G,G	1,1	inf,-inf	inf,inf	1.13699,0.795387	0.000319958	0.00105234
2	chr2:68601611:G:A	68601611	NA,A	NA,G	NA,1	NA,inf	NA,inf	NA,2.73451	0.00031973	0.00182316
2	chr2:68517138:T:G	68517138	G,NA	T,NA	1,NA	inf,NA	inf,NA	3.15419,NA	0.000319388	0.0031494
2	chr2:70471645:G:T	70471645	NA,T	NA,G	NA,1	NA,-inf	NA,inf	NA,2.07887	0.000318031	0.00103944
2	chr2:68531459:C:T	68531459	T,NA	C,NA	1,NA	inf,NA	inf,NA	3.15474,NA	0.000316951	0.00314879
2	chr2:69898631:G:T	69898631	T,T	G,G	1,1	inf,-inf	inf,inf	1.14931,0.753475	0.00031628	0.00103609
2	chr2:68953107:C:T	68953107	T,T	C,C	1,1	inf,inf	inf,inf	0.883718,2.23456	0.000315535	0.00139362
2	chr2:68520014:C:G	68520014	G,NA	C,NA	1,NA	inf,NA	inf,NA	3.14894,NA	0.00031423	0.00311609
2	chr2:70281247:G:A	70281247	A,A	G,G	1,1	-inf,-inf	inf,inf	1.2502,2.13199	0.000310728	0.00109133
2	chr2:68402426:G:T	68402426	T,T	G,G	1,1	-inf,inf	inf,inf	2.98755,0.129977	0.000309741	0.00130085
2	chr2:68977539:A:T	68977539	T,T	A,A	1,1	-inf,-inf	inf,inf	1.69206,1.80767	0.000309501	0.0015605
2	chr2:68379996:C:T	68379996	T,T	C,C	1,1	-inf,-inf	inf,inf	0.693806,2.66616	0.000308943	0.00122624
2	chr2:68597556:C:A	68597556	NA,A	NA,C	NA,1	NA,inf	NA,inf	NA,2.71564	0.00030856	0.00175396
2	chr2:68579734:C:T	68579734	NA,T	NA,C	NA,1	NA,inf	NA,inf	NA,2.71534	0.000308484	0.0017535
2	chr2:69933526:T:C	69933526	C,C	T,T	1,1	inf,-inf	inf,inf	1.16098,0.744534	0.000307967	0.00102154
2	chr2:68587502:T:C	68587502	NA,C	NA,T	NA,1	NA,inf	NA,inf	NA,2.71434	0.000307914	0.00174996
2	chr2:68507843:T:C	68507843	C,NA	T,NA	1,NA	inf,NA	inf,NA	3.13561,NA	0.000307258	0.00302368
2	chr2:68590079:T:C	68590079	NA,C	NA,T	NA,1	NA,inf	NA,inf	NA,2.71172	0.000306575	0.00174167
2	chr2:68407390:T:A	68407390	A,A	T,T	1,1	-inf,inf	inf,inf	2.98526,0.113734	0.000306393	0.00128919
2	chr2:68590544:G:A	68590544	NA,A	NA,G	NA,1	NA,inf	NA,inf	NA,2.71024	0.000305793	0.00173683
2	chr2:69925825:T:C	69925825	NA,C	NA,T	NA,1	NA,inf	NA,inf	NA,2.1954	0.000304426	0.00101277
2	chr2:68600274:G:A	68600274	NA,A	NA,G	NA,1	NA,inf	NA,inf	NA,2.70343	0.000303136	0.00172046
2	chr2:68520968:T:A	68520968	A,NA	T,NA	1,NA	inf,NA	inf,NA	3.12138,NA	0.00030035	0.00295481
2	chr2:69856625:T:TC	69856625	TC,TC	T,T	1,1	inf,inf	inf,inf	1.54918,1.57847	0.000299329	0.00101938
2	chr2:68523094:C:T	68523094	T,NA	C,NA	1,NA	inf,NA	inf,NA	3.1186,NA	0.000298857	0.00293658
2	chr2:68513003:T:A	68513003	A,NA	T,NA	1,NA	inf,NA	inf,NA	3.11804,NA	0.000298585	0.00293596
2	chr2:68328285:G:C	68328285	NA,C	NA,G	NA,1	NA,inf	NA,inf	NA,2.22754	0.000297616	0.000971281
2	chr2:68513470:G:C	68513470	C,NA	G,NA	1,NA	inf,NA	inf,NA	3.11544,NA	0.000297427	0.00292133
2	chr2:68627059:G:T	68627059	T,NA	G,NA	1,NA	inf,NA	inf,NA	3.0974,NA	0.000297246	0.00286635
2	chr2:68348880:T:A	68348880	NA,A	NA,T	NA,1	NA,-inf	NA,inf	NA,2.09945	0.000297101	0.000955109
2	chr2:68398339:T:C	68398339	C,C	T,T	1,1	-inf,inf	inf,inf	2.96523,0.131283	0.000296326	0.00124252
2	chr2:68419963:C:T	68419963	T,T	C,C	1,1	-inf,inf	inf,inf	1.18301,2.26743	0.000294902	0.00105569
2	chr2:68513466:G:A	68513466	A,NA	G,NA	1,NA	inf,NA	inf,NA	3.10874,NA	0.000294298	0.00288439
2	chr2:68511448:T:G	68511448	NA,G	NA,T	NA,1	NA,inf	NA,inf	NA,2.68548	0.000293986	0.00166398
2	chr2:68509179:A:G	68509179	G,NA	A,NA	1,NA	inf,NA	inf,NA	3.10689,NA	0.000293158	0.00287374
2	chr2:68407506:A:G	68407506	G,G	A,A	1,1	-inf,inf	inf,inf	2.96236,0.105086	0.000291885	0.00122372
2	chr2:68508966:G:A	68508966	A,NA	G,NA	1,NA	inf,NA	inf,NA	3.10366,NA	0.000291859	0.00285565
2	chr2:70334631:T:C	70334631	NA,C	NA,T	NA,1	NA,-inf	NA,inf	NA,2.11115	0.000291689	0.000947757
2	chr2:70254543:C:G	70254543	G,G	C,C	1,1	inf,inf	inf,inf	1.09234,2.22795	0.000291647	0.00102043
2	chr2:68454603:G:A	68454603	NA,A	NA,G	NA,1	NA,inf	NA,inf	NA,2.68023	0.000291565	0.00164873
2	chr2:69836183:C:T	69836183	T,T	C,C	1,1	inf,inf	inf,inf	2.19703,0.846983	0.000290954	0.000971166
2	chr2:69807358:C:T	69807358	NA,T	NA,C	NA,1	NA,inf	NA,inf	NA,1.86078	0.000289691	0.000920053
2	chr2:68384745:G:A	68384745	A,A	G,G	1,1	-inf,inf	inf,inf	2.95235,0.108341	0.000286804	0.00120454
2	chr2:68402320:G:A	68402320	A,A	G,G	1,1	-inf,inf	inf,inf	2.94708,0.131237	0.000285913	0.00119912
2	chr2:69044052:G:A	69044052	NA,A	NA,G	NA,1	NA,-inf	NA,inf	NA,2.08558	0.000284903	0.000941853
2	chr2:68405978:G:A	68405978	A,A	G,G	1,1	-inf,inf	inf,inf	2.94716,0.113093	0.000284267	0.00119064
2	chr2:70335912:C:T	70335912	T,T	C,C	1,1	inf,-inf	inf,inf	0.265559,2.65185	0.000284254	0.00091987
2	chr2:68943709:C:G	68943709	G,G	C,C	1,1	inf,inf	inf,inf	1.34856,1.78493	0.000283776	0.00141005
2	chr2:68402169:A:T	68402169	T,T	A,A	1,1	-inf,inf	inf,inf	2.94442,0.126613	0.000283453	0.00118742
2	chr2:70114443:A:G	70114443	G,G	A,A	1,1	inf,-inf	inf,inf	2.60729,0.77342	0.000283056	0.00103246
2	chr2:68404733:T:A	68404733	A,A	T,T	1,1	-inf,inf	inf,inf	2.94501,0.112334	0.000282575	0.00118387
2	chr2:68777659:A:G	68777659	G,G	A,A	1,1	inf,-inf	inf,inf	2.7696,0.08606	0.000282462	0.000328326
2	chr2:68637584:G:A	68637584	A,NA	G,NA	1,NA	inf,NA	inf,NA	3.06333,NA	0.000281301	0.00266166
2	chr2:69143578:G:A	69143578	NA,A	NA,G	NA,1	NA,-inf	NA,inf	NA,2.00169	0.000280425	0.000912829
2	chr2:68622374:C:T	68622374	NA,T	NA,C	NA,1	NA,inf	NA,inf	NA,2.64865	0.000279316	0.00155796
2	chr2:68392006:A:G	68392006	G,G	A,A	1,1	-inf,inf	inf,inf	2.93185,0.127416	0.00027763	0.00116528
2	chr2:69927407:A:G	69927407	NA,G	NA,A	NA,1	NA,inf	NA,inf	NA,2.14447	0.000276418	0.000919205
2	chr2:69857174:A:G	69857174	NA,G	NA,A	NA,1	NA,inf	NA,inf	NA,2.02242	0.000276393	0.000899086
2	chr2:68395782:G:A	68395782	A,A	G,G	1,1	-inf,inf	inf,inf	2.92704,0.131283	0.000275164	0.00115242
2	chr2:70245350:G:A	70245350	A,A	G,G	1,1	inf,inf	inf,inf	1.07995,2.20045	0.000273382	0.000954778
2	chr2:68396520:T:C	68396520	C,C	T,T	1,1	-inf,inf	inf,inf	2.92399,0.127031	0.000272789	0.00114152
2	chr2:68846515:G:A	68846515	NA,A	NA,G	NA,1	NA,-inf	NA,inf	NA,2.01204	0.000271623	0.000843808
2	chr2:68634637:C:T	68634637	NA,T	NA,C	NA,1	NA,inf	NA,inf	NA,2.56908	0.00027072	0.00137064
2	chr2:68510835:T:G	68510835	NA,G	NA,T	NA,1	NA,inf	NA,inf	NA,2.63615	0.000270279	0.00151835
2	chr2:68848851:A:T	68848851	T,T	A,A	1,1	inf,-inf	inf,inf	2.36415,0.816684	0.000269192	0.000577714
2	chr2:68620010:G:A	68620010	A,A	G,G	1,1	inf,inf	inf,inf	2.9729,0.662553	0.000267447	0.000792223
2	chr2:68390043:C:CAAAG	68390043	CAAAG,CAAAG	C,C	1,1	-inf,inf	inf,inf	2.90717,0.142498	0.000266254	0.00111611
2	chr2:69044984:C:T	69044984	T,T	C,C	1,1	-inf,-inf	inf,inf	1.75851,1.14568	0.000264338	0.00116117
2	chr2:69776530:T:C	69776530	NA,C	NA,T	NA,1	NA,inf	NA,inf	NA,1.8007	0.000264092	0.000841832
2	chr2:69014127:A:G	69014127	NA,G	NA,A	NA,1	NA,-inf	NA,inf	NA,1.68014	0.000263651	0.000883629
2	chr2:70342065:C:T	70342065	NA,T	NA,C	NA,1	NA,-inf	NA,inf	NA,2.22437	0.00026328	0.000885596
2	chr2:69776212:G:A	69776212	NA,A	NA,G	NA,1	NA,inf	NA,inf	NA,1.79724	0.000261639	0.00083405
2	chr2:68429968:A:AG	68429968	AG,AG	A,A	1,1	-inf,-inf	inf,inf	2.49998,0.754077	0.00025832	0.00078469
2	chr2:69019812:TA:T	69019812	NA,T	NA,TA	NA,1	NA,-inf	NA,inf	NA,1.68455	0.000257461	0.000859982
2	chr2:70653603:G:A	70653603	A,A	G,G	1,1	-inf,-inf	inf,inf	0.0873234,2.7611	0.000256982	0.000868093
2	chr2:68391237:T:TGAGG	68391237	TGAGG,TGAGG	T,T	1,1	-inf,-inf	inf,inf	0.658383,2.60563	0.000256268	0.00101088
2	chr2:68390782:A:G	68390782	G,G	A,A	1,1	-inf,-inf	inf,inf	0.671626,2.59402	0.000256	0.00101046
2	chr2:68363071:C:T	68363071	T,T	C,C	1,1	-inf,-inf	inf,inf	0.61677,2.64442	0.000254693	0.000997732
2	chr2:70728496:C:T	70728496	T,T	C,C	1,1	inf,inf	inf,inf	1.28551,1.91908	0.000253707	0.000775277
2	chr2:69299346:C:A	69299346	NA,A	NA,C	NA,1	NA,-inf	NA,inf	NA,2.08055	0.000252888	0.000826292
2	chr2:69299641:G:A	69299641	NA,A	NA,G	NA,1	NA,-inf	NA,inf	NA,2.08037	0.000252797	0.000825998
2	chr2:70604460:A:G	70604460	NA,G	NA,A	NA,1	NA,-inf	NA,inf	NA,1.95984	0.000252724	0.000816686
2	chr2:69933741:A:G	69933741	NA,G	NA,A	NA,1	NA,-inf	NA,inf	NA,1.93976	0.000251671	0.000815086
2	chr2:70622998:C:T	70622998	NA,T	NA,C	NA,1	NA,inf	NA,inf	NA,2.12348	0.000248124	0.000821497
2	chr2:68648338:C:T	68648338	T,NA	C,NA	1,NA	inf,NA	inf,NA	2.96938,NA	0.000247902	0.0022318
2	chr2:69042934:T:C	69042934	NA,C	NA,T	NA,1	NA,-inf	NA,inf	NA,1.63695	0.00024708	0.000828266
2	chr2:68648652:G:A	68648652	A,NA	G,NA	1,NA	inf,NA	inf,NA	2.96321,NA	0.000245934	0.00221003
2	chr2:69891256:C:T	69891256	T,T	C,C	1,1	inf,-inf	inf,inf	0.90251,1.07063	0.000245882	0.000809731
2	chr2:68409791:A:T	68409791	T,T	A,A	1,1	-inf,inf	inf,inf	2.87043,0.114881	0.000244702	0.00102039
2	chr2:68387001:C:T	68387001	T,T	C,C	1,1	-inf,inf	inf,inf	2.86631,0.131564	0.000244463	0.00102095
2	chr2:69298807:A:C	69298807	NA,C	NA,A	NA,1	NA,-inf	NA,inf	NA,2.05858	0.000242837	0.000793536
2	chr2:68467927:G:A	68467927	A,NA	G,NA	1,NA	inf,NA	inf,NA	2.98593,NA	0.000242531	0.00227119
2	chr2:68483798:A:G	68483798	NA,G	NA,A	NA,1	NA,inf	NA,inf	NA,2.56911	0.000242467	0.00134491
2	chr2:69768447:C:T	69768447	NA,T	NA,C	NA,1	NA,inf	NA,inf	NA,1.75865	0.000241902	0.000771088
2	chr2:68453988:G:A	68453988	A,NA	G,NA	1,NA	inf,NA	inf,NA	2.96986,NA	0.000241143	0.00222904
2	chr2:69892337:T:C	69892337	C,C	T,T	1,1	inf,-inf	inf,inf	0.89716,1.0717	0.000240803	0.000794633
2	chr2:69297972:C:T	69297972	NA,T	NA,C	NA,1	NA,-inf	NA,inf	NA,2.05277	0.000240277	0.000785092
2	chr2:68779606:T:C	68779606	C,C	T,T	1,1	inf,-inf	inf,inf	2.68778,0.100341	0.000239177	0.000280422
2	chr2:68779589:A:C	68779589	C,C	A,A	1,1	inf,-inf	inf,inf	2.68756,0.0988101	0.000238596	0.000279727
2	chr2:68392314:A:G	68392314	G,G	A,A	1,1	-inf,-inf	inf,inf	0.720778,2.51763	0.000238433	0.000943295
2	chr2:68970602:T:A	68970602	A,A	T,T	1,1	inf,inf	inf,inf	0.0434405,2.91746	0.000237553	0.000841312
2	chr2:68968422:A:C	68968422	C,C	A,A	1,1	inf,inf	inf,inf	0.309195,2.63212	0.000233103	0.0009067
2	chr2:68568814:A:C	68568814	NA,C	NA,A	NA,1	NA,inf	NA,inf	NA,2.54543	0.000231411	0.00127835
2	chr2:68576991:G:T	68576991	NA,T	NA,G	NA,1	NA,inf	NA,inf	NA,2.54441	0.000230965	0.00127586
2	chr2:68865261:T:C	68865261	C,C	T,T	1,1	inf,-inf	inf,inf	2.06813,1.02291	0.000230628	0.000500236
2	chr2:68472291:G:A	68472291	A,NA	G,NA	1,NA	inf,NA	inf,NA	2.95643,NA	0.000229268	0.00213741
2	chr2:68613149:T:C	68613149	NA,C	NA,T	NA,1	NA,inf	NA,inf	NA,2.35985	0.000228324	0.000950886
2	chr2:68567665:A:G	68567665	G,NA	A,NA	1,NA	inf,NA	inf,NA	2.78626,NA	0.000228289	0.00166651
2	chr2:69946050:G:A	69946050	NA,A	NA,G	NA,1	NA,-inf	NA,inf	NA,1.87552	0.000228219	0.000720712
2	chr2:68568008:C:T	68568008	NA,T	NA,C	NA,1	NA,inf	NA,inf	NA,2.5328	0.000226501	0.00124823
2	chr2:70622389:C:T	70622389	NA,T	NA,C	NA,1	NA,inf	NA,inf	NA,2.0958	0.00022559	0.000749427
2	chr2:68385246:T:C	68385246	C,C	T,T	1,1	-inf,-inf	inf,inf	0.638271,2.54546	0.000225456	0.000883724
2	chr2:69054180:AT:A	69054180	NA,A	NA,AT	NA,1	NA,-inf	NA,inf	NA,1.56881	0.000223892	0.000746361
2	chr2:68568533:G:A	68568533	NA,A	NA,G	NA,1	NA,inf	NA,inf	NA,2.52544	0.0002237	0.00123214
2	chr2:68541339:TAGA:T	68541339	NA,T	NA,TAGA	NA,1	NA,inf	NA,inf	NA,2.52243	0.000223175	0.00122897
2	chr2:68424268:T:C	68424268	C,C	T,T	1,1	-inf,-inf	inf,inf	2.51906,0.640472	0.000222711	0.000672442
2	chr2:68564665:T:A	68564665	NA,A	NA,T	NA,1	NA,inf	NA,inf	NA,2.51967	0.000222116	0.00122262
2	chr2:68543348:C:A	68543348	NA,A	NA,C	NA,1	NA,inf	NA,inf	NA,2.51911	0.000221925	0.00122148
2	chr2:68356913:C:T	68356913	T,T	C,C	1,1	inf,inf	inf,inf	0.621603,2.56602	0.00022189	0.000723403
2	chr2:69933850:A:G	69933850	G,G	A,A	1,1	inf,-inf	inf,inf	1.1432,0.535015	0.000221886	0.000731853
2	chr2:68565321:A:G	68565321	NA,G	NA,A	NA,1	NA,inf	NA,inf	NA,2.51705	0.000221151	0.00121682
2	chr2:68564762:A:G	68564762	NA,G	NA,A	NA,1	NA,inf	NA,inf	NA,2.5167	0.000221047	0.0012162
2	chr2:68499711:C:T	68499711	T,NA	C,NA	1,NA	inf,NA	inf,NA	2.93241,NA	0.000220842	0.002043
2	chr2:70204689:A:G	70204689	G,G	A,A	1,1	inf,inf	inf,inf	1.06851,2.10132	0.000220504	0.000769918
2	chr2:68560362:G:A	68560362	NA,A	NA,G	NA,1	NA,inf	NA,inf	NA,2.51505	0.000220418	0.0012124
2	chr2:68560795:C:A	68560795	NA,A	NA,C	NA,1	NA,inf	NA,inf	NA,2.51439	0.000220159	0.00121091
2	chr2:68539768:C:G	68539768	NA,G	NA,C	NA,1	NA,inf	NA,inf	NA,2.514	0.000220026	0.00121005
2	chr2:68630895:A:C	68630895	NA,C	NA,A	NA,1	NA,inf	NA,inf	NA,2.44795	0.000219725	0.00109062
2	chr2:68541354:G:A	68541354	NA,A	NA,G	NA,1	NA,inf	NA,inf	NA,2.51299	0.000219655	0.00120781
2	chr2:68553603:C:G	68553603	NA,G	NA,C	NA,1	NA,inf	NA,inf	NA,2.51271	0.00021954	0.00120712
2	chr2:68536913:T:TATTA	68536913	NA,TATTA	NA,T	NA,1	NA,inf	NA,inf	NA,2.51264	0.000219518	0.001207
2	chr2:68615126:T:C	68615126	NA,C	NA,T	NA,1	NA,inf	NA,inf	NA,2.33598	0.000218871	0.000910291
2	chr2:68778216:A:T	68778216	T,T	A,A	1,1	inf,-inf	inf,inf	2.64839,0.0641716	0.000218606	0.000256912
2	chr2:68471853:G:C	68471853	C,NA	G,NA	1,NA	inf,NA	inf,NA	2.92597,NA	0.000218194	0.00201638
2	chr2:68339056:T:C	68339056	NA,C	NA,T	NA,1	NA,inf	NA,inf	NA,2.03877	0.00021775	0.000716124
2	chr2:69839759:A:C	69839759	C,C	A,A	1,1	inf,inf	inf,inf	2.04348,0.86148	0.000217149	0.000723578
2	chr2:70270832:C:T	70270832	NA,T	NA,C	NA,1	NA,inf	NA,inf	NA,2.11066	0.000217052	0.000721685
2	chr2:68949675:C:A	68949675	A,A	C,C	1,1	inf,inf	inf,inf	1.10253,1.84669	0.000216938	0.00101204
2	chr2:68474829:C:T	68474829	NA,T	NA,C	NA,1	NA,inf	NA,inf	NA,2.43106	0.000215594	0.00108403
2	chr2:69891295:T:A	69891295	A,A	T,T	1,1	inf,-inf	inf,inf	1.02715,0.746558	0.000214971	0.000706667
2	chr2:68588616:G:GT	68588616	GT,GT	G,G	1,1	inf,inf	inf,inf	2.86534,0.639727	0.000212247	0.000628881
2	chr2:68469287:A:T	68469287	T,NA	A,NA	1,NA	inf,NA	inf,NA	2.90486,NA	0.000210936	0.0019388
2	chr2:70627896:G:A	70627896	NA,A	NA,G	NA,1	NA,-inf	NA,inf	NA,1.8567	0.000210571	0.000694868
2	chr2:68856986:G:A	68856986	A,A	G,G	1,1	inf,-inf	inf,inf	2.42617,0.569721	0.000209484	0.000441168
2	chr2:69233606:A:G	69233606	NA,G	NA,A	NA,1	NA,inf	NA,inf	NA,2.00585	0.000209383	0.000673938
2	chr2:68574280:T:A	68574280	NA,A	NA,T	NA,1	NA,inf	NA,inf	NA,2.48578	0.000209245	0.00114543
2	chr2:68469325:T:C	68469325	C,NA	T,NA	1,NA	inf,NA	inf,NA	2.89655,NA	0.000208106	0.00190825
2	chr2:68504094:A:G	68504094	G,NA	A,NA	1,NA	inf,NA	inf,NA	2.89349,NA	0.000207007	0.00189681
2	chr2:68360456:G:A	68360456	A,A	G,G	1,1	-inf,-inf	inf,inf	2.77103,0.0248004	0.000206989	0.000835368
2	chr2:68552382:C:T	68552382	NA,T	NA,C	NA,1	NA,inf	NA,inf	NA,2.47587	0.000206205	0.00112724
2	chr2:70224370:G:A	70224370	NA,A	NA,G	NA,1	NA,inf	NA,inf	NA,2.08199	0.000205874	0.000684089
2	chr2:68366881:A:G	68366881	G,G	A,A	1,1	-inf,-inf	inf,inf	1.7373,1.40812	0.000205749	0.00100012
2	chr2:68563670:G:A	68563670	NA,A	NA,G	NA,1	NA,inf	NA,inf	NA,2.47089	0.000204631	0.00111787
2	chr2:68460267:T:A	68460267	A,NA	T,NA	1,NA	inf,NA	inf,NA	2.87542,NA	0.00020326	0.00184333
2	chr2:68776149:G:A	68776149	A,A	G,G	1,1	inf,-inf	inf,inf	2.61064,0.0509769	0.000202876	0.000239203
2	chr2:68497181:A:G	68497181	G,NA	A,NA	1,NA	inf,NA	inf,NA	2.87966,NA	0.000202323	0.00184376
2	chr2:70347761:A:G	70347761	G,G	A,A	1,1	-inf,-inf	inf,inf	1.44593,1.439	0.000201963	0.000697753
2	chr2:70333982:C:T	70333982	T,T	C,C	1,1	-inf,inf	inf,inf	1.24698,1.96312	0.000201634	0.000643396
2	chr2:70463870:G:A	70463870	NA,A	NA,G	NA,1	NA,-inf	NA,inf	NA,1.915	0.000200992	0.00065724
2	chr2:70629316:G:T	70629316	T,T	G,G	1,1	inf,inf	inf,inf	1.1852,1.85204	0.000200475	0.000663906
2	chr2:68495650:T:C	68495650	C,NA	T,NA	1,NA	inf,NA	inf,NA	2.87378,NA	0.000200387	0.00182305
2	chr2:68463578:G:A	68463578	A,NA	G,NA	1,NA	inf,NA	inf,NA	2.86447,NA	0.00019962	0.00180325
2	chr2:68613567:A:G	68613567	NA,G	NA,A	NA,1	NA,inf	NA,inf	NA,2.28278	0.000199538	0.000826544
2	chr2:68460591:A:T	68460591	T,NA	A,NA	1,NA	inf,NA	inf,NA	2.85873,NA	0.000197873	0.00178599
2	chr2:68468512:T:G	68468512	G,NA	T,NA	1,NA	inf,NA	inf,NA	2.86403,NA	0.000197832	0.00179826
2	chr2:68555250:A:G	68555250	G,G	A,A	1,1	inf,inf	inf,inf	2.85,0.608649	0.000197784	0.000586802
2	chr2:68497149:T:C	68497149	C,NA	T,NA	1,NA	inf,NA	inf,NA	2.86538,NA	0.00019768	0.00179405
2	chr2:68458319:G:A	68458319	A,NA	G,NA	1,NA	inf,NA	inf,NA	2.85745,NA	0.00019763	0.0017818
2	chr2:68900523:C:T	68900523	NA,T	NA,C	NA,1	NA,-inf	NA,inf	NA,1.89043	0.000197461	0.000647115
2	chr2:70625568:C:T	70625568	NA,T	NA,C	NA,1	NA,-inf	NA,inf	NA,1.85371	0.000196204	0.000639684
2	chr2:68886867:A:G	68886867	NA,G	NA,A	NA,1	NA,-inf	NA,inf	NA,1.82713	0.000195793	0.000628069
2	chr2:68497219:T:C	68497219	C,NA	T,NA	1,NA	inf,NA	inf,NA	2.85821,NA	0.00019539	0.00176964
2	chr2:68444396:T:G	68444396	G,G	T,T	1,1	-inf,-inf	inf,inf	2.16991,1.66694	0.000194512	0.0014229
2	chr2:69839790:A:G	69839790	G,G	A,A	1,1	inf,inf	inf,inf	2.09546,0.724971	0.000194461	0.000648539
2	chr2:70622382:C:T	70622382	NA,T	NA,C	NA,1	NA,-inf	NA,inf	NA,1.82412	0.000193939	0.000630563
2	chr2:70679006:G:C	70679006	NA,C	NA,G	NA,1	NA,-inf	NA,inf	NA,1.87581	0.000193392	0.000631916
2	chr2:68462860:G:C	68462860	C,NA	G,NA	1,NA	inf,NA	inf,NA	2.84279,NA	0.000192808	0.00173207
2	chr2:68362349:C:T	68362349	T,T	C,C	1,1	-inf,inf	inf,inf	2.738,0.00825869	0.000190768	0.000768437
2	chr2:68504241:A:G	68504241	G,NA	A,NA	1,NA	inf,NA	inf,NA	2.84031,NA	0.00018971	0.00171082
2	chr2:69890044:C:T	69890044	T,T	C,C	1,1	inf,-inf	inf,inf	0.853348,1.00312	0.000188943	0.000618904
2	chr2:68873921:G:A	68873921	A,A	G,G	1,1	inf,-inf	inf,inf	2.68178,0.0347294	0.000188928	0.000385703
2	chr2:68418686:C:T	68418686	T,T	C,C	1,1	inf,inf	inf,inf	0.925819,2.16825	0.000188434	0.000603817
2	chr2:68478888:A:C	68478888	C,NA	A,NA	1,NA	inf,NA	inf,NA	2.83345,NA	0.000187789	0.00168929
2	chr2:68495577:A:G	68495577	G,NA	A,NA	1,NA	inf,NA	inf,NA	2.83177,NA	0.000187247	0.00168336
2	chr2:68426734:T:C	68426734	C,C	T,T	1,1	-inf,-inf	inf,inf	2.6371,0.479779	0.000186507	0.000568346
2	chr2:70626623:A:G	70626623	NA,G	NA,A	NA,1	NA,-inf	NA,inf	NA,1.83027	0.000186394	0.000608047
2	chr2:68453162:G:C	68453162	C,C	G,G	1,1	inf,inf	inf,inf	3.03545,0.812143	0.000186129	0.00114112
2	chr2:68483371:A:T	68483371	T,NA	A,NA	1,NA	inf,NA	inf,NA	2.82783,NA	0.00018594	0.00167031
2	chr2:69302235:A:C	69302235	NA,C	NA,A	NA,1	NA,-inf	NA,inf	NA,1.91468	0.000185354	0.00060559
2	chr2:68361995:A:G	68361995	G,G	A,A	1,1	-inf,inf	inf,inf	2.72428,0.0142669	0.000185331	0.000745615
2	chr2:68501815:G:T	68501815	T,NA	G,NA	1,NA	inf,NA	inf,NA	2.82364,NA	0.000184855	0.00165779
2	chr2:69838865:G:A	69838865	A,A	G,G	1,1	inf,inf	inf,inf	2.05452,0.74716	0.000184805	0.000616022
2	chr2:69890240:A:G	69890240	G,G	A,A	1,1	inf,-inf	inf,inf	0.822329,1.04414	0.000184247	0.000606024
2	chr2:68456508:C:T	68456508	T,NA	C,NA	1,NA	inf,NA	inf,NA	2.81408,NA	0.000184035	0.00163934
2	chr2:68496136:G:C	68496136	C,NA	G,NA	1,NA	inf,NA	inf,NA	2.82064,NA	0.00018391	0.00164807
2	chr2:68454812:G:A	68454812	A,NA	G,NA	1,NA	inf,NA	inf,NA	2.81308,NA	0.000183833	0.00163728
2	chr2:68496607:G:A	68496607	A,NA	G,NA	1,NA	inf,NA	inf,NA	2.81986,NA	0.000183679	0.00164572
2	chr2:68495803:T:C	68495803	C,NA	T,NA	1,NA	inf,NA	inf,NA	2.81613,NA	0.000182604	0.00163448
2	chr2:68476122:G:A	68476122	A,NA	G,NA	1,NA	inf,NA	inf,NA	2.81594,NA	0.000182558	0.00163405
2	chr2:68495478:C:T	68495478	T,NA	C,NA	1,NA	inf,NA	inf,NA	2.81451,NA	0.00018211	0.00162915
2	chr2:70627897:A:G	70627897	NA,G	NA,A	NA,1	NA,-inf	NA,inf	NA,1.7794	0.000181438	0.000598839
2	chr2:68495394:G:A	68495394	A,NA	G,NA	1,NA	inf,NA	inf,NA	2.81005,NA	0.000180876	0.00161637
2	chr2:68494362:A:G	68494362	G,NA	A,NA	1,NA	inf,NA	inf,NA	2.8094,NA	0.000180665	0.00161365
2	chr2:68580446:C:T	68580446	NA,T	NA,C	NA,1	NA,inf	NA,inf	NA,2.22461	0.000180335	0.000735029
2	chr2:68498308:G:A	68498308	A,NA	G,NA	1,NA	inf,NA	inf,NA	2.80724,NA	0.000180065	0.00160777
2	chr2:68496263:G:A	68496263	A,NA	G,NA	1,NA	inf,NA	inf,NA	2.79268,NA	0.000180056	0.00162741
2	chr2:69935999:C:T	69935999	NA,T	NA,C	NA,1	NA,inf	NA,inf	NA,2.01985	0.000179843	0.000596796
2	chr2:68487212:T:C	68487212	C,NA	T,NA	1,NA	inf,NA	inf,NA	2.80532,NA	0.000179362	0.00160037
2	chr2:70626502:T:C	70626502	NA,C	NA,T	NA,1	NA,-inf	NA,inf	NA,1.8091	0.000178967	0.00058377
2	chr2:68500386:T:TTAAA	68500386	TTAAA,NA	T,NA	1,NA	inf,NA	inf,NA	2.80295,NA	0.000178844	0.00159514
2	chr2:70653380:G:A	70653380	A,A	G,G	1,1	-inf,-inf	inf,inf	0.0876627,2.58028	0.000178529	0.000602639
2	chr2:68476305:G:A	68476305	A,NA	G,NA	1,NA	inf,NA	inf,NA	2.80215,NA	0.000178479	0.00159116
2	chr2:68474928:A:G	68474928	G,NA	A,NA	1,NA	inf,NA	inf,NA	2.80187,NA	0.000178421	0.00159019
2	chr2:70184320:G:A	70184320	NA,A	NA,G	NA,1	NA,-inf	NA,inf	NA,1.80072	0.00017833	0.00057152
2	chr2:68784022:C:T	68784022	T,T	C,C	1,1	-inf,-inf	inf,inf	2.45191,0.232814	0.000178212	0.000189582
2	chr2:70189474:T:C	70189474	NA,C	NA,T	NA,1	NA,-inf	NA,inf	NA,1.79591	0.000177823	0.000569009
2	chr2:68491725:C:T	68491725	T,NA	C,NA	1,NA	inf,NA	inf,NA	2.79938,NA	0.000177811	0.00158305
2	chr2:68239954:GT:G	68239954	NA,G	NA,GT	NA,1	NA,-inf	NA,inf	NA,1.87902	0.000177311	0.00057963
2	chr2:70238472:C:T	70238472	NA,T	NA,C	NA,1	NA,inf	NA,inf	NA,2.00068	0.000177226	0.00058882
2	chr2:70200208:G:A	70200208	A,A	G,G	1,1	inf,inf	inf,inf	0.916414,2.04207	0.000177209	0.000619639
2	chr2:68484678:C:T	68484678	T,NA	C,NA	1,NA	inf,NA	inf,NA	2.79658,NA	0.000177072	0.00157451
2	chr2:68956981:T:C	68956981	NA,C	NA,T	NA,1	NA,inf	NA,inf	NA,1.87908	0.000177028	0.000583966
2	chr2:68781728:G:A	68781728	A,A	G,G	1,1	-inf,-inf	inf,inf	2.46223,0.208969	0.000176779	0.000188033
2	chr2:68497488:CT:C	68497488	C,NA	CT,NA	1,NA	inf,NA	inf,NA	2.79493,NA	0.000176454	0.00156989
2	chr2:68806910:T:G	68806910	G,G	T,T	1,1	inf,inf	inf,inf	1.48492,1.49365	0.000175981	0.000285505
2	chr2:70120119:G:A	70120119	A,A	G,G	1,1	inf,-inf	inf,inf	2.77606,0.00994273	0.00017577	0.000638338
2	chr2:68360851:A:T	68360851	T,T	A,A	1,1	-inf,inf	inf,inf	2.69667,0.0509714	0.000175313	0.000706057
2	chr2:68456386:G:C	68456386	C,NA	G,NA	1,NA	inf,NA	inf,NA	2.78245,NA	0.000174618	0.00153949
2	chr2:68502799:A:G	68502799	G,NA	A,NA	1,NA	inf,NA	inf,NA	2.78672,NA	0.000174266	0.00154652
2	chr2:68485586:T:C	68485586	C,NA	T,NA	1,NA	inf,NA	inf,NA	2.78596,NA	0.000174048	0.00154442
2	chr2:68483756:TA:TAA	68483756	TAA,NA	TA,NA	1,NA	inf,NA	inf,NA	2.78595,NA	0.000173945	0.00154144
2	chr2:69032425:G:A	69032425	NA,A	NA,G	NA,1	NA,-inf	NA,inf	NA,1.49205	0.00017341	0.000577927
2	chr2:68708182:G:A	68708182	NA,A	NA,G	NA,1	NA,inf	NA,inf	NA,1.95504	0.000173384	0.000590349
2	chr2:68498560:T:C	68498560	C,NA	T,NA	1,NA	inf,NA	inf,NA	2.78007,NA	0.000172407	0.00152705
3	chr2:68444402:C:T	68444402	NA,T	NA,C	NA,1	NA,inf	NA,inf	NA,3.73212	0.0100839	0.012464
3	chr2:70633890:G:A	70633890	NA,A	NA,G	NA,1	NA,-inf	NA,inf	NA,3.33778	0.0077343	0.0118044
3	chr2:68616200:A:G	68616200	G,NA	A,NA	1,NA	inf,NA	inf,NA	3.51759,NA	0.00628046	0.00696512
3	chr2:68524927:A:G	68524927	NA,G	NA,A	NA,1	NA,inf	NA,inf	NA,3.47607	0.00616881	0.00766723
3	chr2:68591537:A:T	68591537	T,NA	A,NA	1,NA	inf,NA	inf,NA	3.47051,NA	0.00521043	0.00581211
3	chr2:68600131:A:T	68600131	T,NA	A,NA	1,NA	inf,NA	inf,NA	3.46079,NA	0.0051187	0.00571143
3	chr2:68591339:A:G	68591339	G,NA	A,NA	1,NA	inf,NA	inf,NA	3.45952,NA	0.00509818	0.0056889
3	chr2:68589060:G:A	68589060	A,NA	G,NA	1,NA	inf,NA	inf,NA	3.45743,NA	0.00507053	0.00565873
3	chr2:68596185:T:G	68596185	G,NA	T,NA	1,NA	inf,NA	inf,NA	3.44136,NA	0.00491882	0.00549222
3	chr2:68591043:A:C	68591043	C,NA	A,NA	1,NA	inf,NA	inf,NA	3.41778,NA	0.00469454	0.00524613
3	chr2:68650601:T:C	68650601	C,NA	T,NA	1,NA	inf,NA	inf,NA	3.42046,NA	0.00465994	0.00525154
3	chr2:68607369:T:G	68607369	G,NA	T,NA	1,NA	inf,NA	inf,NA	3.39495,NA	0.00449669	0.00502849
3	chr2:70332053:T:C	70332053	C,C	T,T	1,1	-inf,inf	inf,inf	1.20063,3.05874	0.00447158	0.00696752
3	chr2:68970515:A:G	68970515	G,G	A,A	1,1	inf,inf	inf,inf	0.151826,3.91041	0.00437286	0.00661524
3	chr2:70305292:A:G	70305292	G,G	A,A	1,1	inf,inf	inf,inf	1.20577,3.20224	0.00428119	0.00663475
3	chr2:69917839:AAT:A	69917839	A,A	AAT,AAT	1,1	inf,-inf	inf,inf	2.57778,1.11677	0.00422098	0.00601223
3	chr2:68603105:G:A	68603105	A,NA	G,NA	1,NA	inf,NA	inf,NA	3.3515,NA	0.00410713	0.00459993
3	chr2:68621702:G:GA	68621702	GA,NA	G,NA	1,NA	inf,NA	inf,NA	3.35314,NA	0.00407203	0.00469689
3	chr2:70623438:G:A	70623438	NA,A	NA,G	NA,1	NA,-inf	NA,inf	NA,2.93712	0.00406487	0.00619979
3	chr2:68629113:C:T	68629113	NA,T	NA,C	NA,1	NA,inf	NA,inf	NA,3.2645	0.0039348	0.00489463
3	chr2:68632545:T:C	68632545	NA,C	NA,T	NA,1	NA,inf	NA,inf	NA,3.25906	0.00391644	0.00487343
3	chr2:68547794:G:A	68547794	A,NA	G,NA	1,NA	inf,NA	inf,NA	3.30556,NA	0.00375568	0.00420978
3	chr2:68608977:C:G	68608977	G,NA	C,NA	1,NA	inf,NA	inf,NA	3.30367,NA	0.00374991	0.00420638
3	chr2:68571940:T:C	68571940	C,NA	T,NA	1,NA	inf,NA	inf,NA	3.30299,NA	0.0037375	0.00419083
3	chr2:68634909:T:C	68634909	C,NA	T,NA	1,NA	inf,NA	inf,NA	3.28879,NA	0.00363188	0.00407843
3	chr2:68629129:G:T	68629129	NA,T	NA,G	NA,1	NA,inf	NA,inf	NA,3.22161	0.00361192	0.00450378
3	chr2:68579813:G:A	68579813	A,NA	G,NA	1,NA	inf,NA	inf,NA	3.26961,NA	0.00349987	0.00392912
3	chr2:68453989:G:T	68453989	NA,T	NA,G	NA,1	NA,inf	NA,inf	NA,3.15909	0.00325708	0.00406221
3	chr2:68543554:C:T	68543554	T,NA	C,NA	1,NA	inf,NA	inf,NA	3.21691,NA	0.00315107	0.00354411
3	chr2:68550235:A:G	68550235	G,NA	A,NA	1,NA	inf,NA	inf,NA	3.21007,NA	0.00312051	0.00351116
3	chr2:68457265:T:C	68457265	NA,C	NA,T	NA,1	NA,inf	NA,inf	NA,3.13473	0.00310053	0.00387412
3	chr2:68544583:T:C	68544583	C,NA	T,NA	1,NA	inf,NA	inf,NA	3.20612,NA	0.00308475	0.00347081
3	chr2:69935768:A:G	69935768	NA,G	NA,A	NA,1	NA,inf	NA,inf	NA,2.92777	0.00306819	0.00481717
3	chr2:68541735:A:T	68541735	T,NA	A,NA	1,NA	inf,NA	inf,NA	3.19702,NA	0.00302809	0.00340849
3	chr2:68561733:C:T	68561733	T,NA	C,NA	1,NA	inf,NA	inf,NA	3.19019,NA	0.00298708	0.00336357
3	chr2:68556032:A:C	68556032	C,NA	A,NA	1,NA	inf,NA	inf,NA	3.18717,NA	0.00298517	0.00336166
3	chr2:70190013:C:G	70190013	G,G	C,C	1,1	inf,inf	inf,inf	1.84862,2.33724	0.00296936	0.00437285
3	chr2:68509470:C:T	68509470	T,NA	C,NA	1,NA	inf,NA	inf,NA	3.18221,NA	0.00294978	0.00332181
3	chr2:68551684:T:C	68551684	C,NA	T,NA	1,NA	inf,NA	inf,NA	3.17547,NA	0.00291614	0.00328532
3	chr2:68589710:C:G	68589710	NA,G	NA,C	NA,1	NA,inf	NA,inf	NA,3.09865	0.00284399	0.00356206
3	chr2:68364579:C:T	68364579	NA,T	NA,C	NA,1	NA,inf	NA,inf	NA,3.08054	0.00283701	0.00438361
3	chr2:68316140:CTT:C	68316140	C,C	CTT,CTT	1,1	-inf,inf	inf,inf	0.312548,3.54631	0.00281723	0.00446713
3	chr2:68531459:C:T	68531459	T,NA	C,NA	1,NA	inf,NA	inf,NA	3.15474,NA	0.00279335	0.00314879
3	chr2:68517138:T:G	68517138	G,NA	T,NA	1,NA	inf,NA	inf,NA	3.15419,NA	0.00279173	0.0031494
3	chr2:68520014:C:G	68520014	G,NA	C,NA	1,NA	inf,NA	inf,NA	3.14894,NA	0.00276371	0.00311609
3	chr2:68628920:G:A	68628920	NA,A	NA,G	NA,1	NA,inf	NA,inf	NA,3.07828	0.00274678	0.00344017
3	chr2:68439468:G:A	68439468	NA,A	NA,G	NA,1	NA,inf	NA,inf	NA,3.0653	0.00274021	0.00356721
3	chr2:68507843:T:C	68507843	C,NA	T,NA	1,NA	inf,NA	inf,NA	3.13561,NA	0.002679	0.00302368
3	chr2:68520968:T:A	68520968	A,NA	T,NA	1,NA	inf,NA	inf,NA	3.12138,NA	0.00261784	0.00295481
3	chr2:68523094:C:T	68523094	T,NA	C,NA	1,NA	inf,NA	inf,NA	3.1186,NA	0.00260125	0.00293658
3	chr2:68513003:T:A	68513003	A,NA	T,NA	1,NA	inf,NA	inf,NA	3.11804,NA	0.00260092	0.00293596
3	chr2:68513470:G:C	68513470	C,NA	G,NA	1,NA	inf,NA	inf,NA	3.11544,NA	0.0025876	0.00292133
3	chr2:68453934:C:T	68453934	NA,T	NA,C	NA,1	NA,inf	NA,inf	NA,3.03587	0.00256844	0.00321807
3	chr2:68513466:G:A	68513466	A,NA	G,NA	1,NA	inf,NA	inf,NA	3.10874,NA	0.00255415	0.00288439
3	chr2:68509179:A:G	68509179	G,NA	A,NA	1,NA	inf,NA	inf,NA	3.10689,NA	0.00254471	0.00287374
3	chr2:68627059:G:T	68627059	T,NA	G,NA	1,NA	inf,NA	inf,NA	3.0974,NA	0.00253323	0.00286635
3	chr2:68508966:G:A	68508966	A,NA	G,NA	1,NA	inf,NA	inf,NA	3.10366,NA	0.00252812	0.00285565
3	chr2:68501085:T:C	68501085	NA,C	NA,T	NA,1	NA,inf	NA,inf	NA,3.01917	0.00248184	0.0031145
3	chr2:68598687:G:A	68598687	NA,A	NA,G	NA,1	NA,inf	NA,inf	NA,3.00737	0.00240123	0.00301455
3	chr2:68583310:G:A	68583310	NA,A	NA,G	NA,1	NA,inf	NA,inf	NA,3.00641	0.00238233	0.00299418
3	chr2:68637420:C:T	68637420	NA,T	NA,C	NA,1	NA,inf	NA,inf	NA,2.99047	0.00234786	0.00294842
3	chr2:68637584:G:A	68637584	A,NA	G,NA	1,NA	inf,NA	inf,NA	3.06333,NA	0.00234629	0.00266166
3	chr2:70314806:T:C	70314806	C,C	T,T	1,1	inf,inf	inf,inf	1.55552,2.6957	0.00226274	0.00364538
3	chr2:68353068:A:T	68353068	T,T	A,A	1,1	-inf,-inf	inf,inf	0.604845,3.14408	0.00224378	0.00311667
3	chr2:70335546:A:G	70335546	G,G	A,A	1,1	-inf,inf	inf,inf	1.21788,2.71758	0.00223823	0.0034998
3	chr2:68245743:C:T	68245743	NA,T	NA,C	NA,1	NA,-inf	NA,inf	NA,2.80486	0.00222138	0.00350756
3	chr2:68458783:C:T	68458783	NA,T	NA,C	NA,1	NA,inf	NA,inf	NA,2.95069	0.00217587	0.00273771
3	chr2:68335103:C:T	68335103	NA,T	NA,C	NA,1	NA,inf	NA,inf	NA,2.84083	0.00213939	0.00337558
3	chr2:68592866:T:C	68592866	NA,C	NA,T	NA,1	NA,inf	NA,inf	NA,2.94853	0.00213711	0.0026897
3	chr2:68592837:A:G	68592837	G,NA	A,NA	1,NA	inf,NA	inf,NA	2.99719,NA	0.00213687	0.00250433
3	chr2:68595729:C:T	68595729	NA,T	NA,C	NA,1	NA,inf	NA,inf	NA,2.94489	0.00212243	0.00267158
3	chr2:68597764:C:T	68597764	NA,T	NA,C	NA,1	NA,inf	NA,inf	NA,2.9444	0.00212036	0.00266904
3	chr2:68594769:CAG:C	68594769	NA,C	NA,CAG	NA,1	NA,inf	NA,inf	NA,2.94204	0.0021108	0.00265723
3	chr2:68494649:C:T	68494649	NA,T	NA,C	NA,1	NA,inf	NA,inf	NA,2.93263	0.00210181	0.00264637
3	chr2:68601946:T:C	68601946	NA,C	NA,T	NA,1	NA,inf	NA,inf	NA,2.9374	0.00209948	0.00264283
3	chr2:68595216:G:T	68595216	NA,T	NA,G	NA,1	NA,inf	NA,inf	NA,2.91687	0.00201157	0.00253481
3	chr2:68467927:G:A	68467927	A,NA	G,NA	1,NA	inf,NA	inf,NA	2.98593,NA	0.00199821	0.00227119
3	chr2:68512505:A:G	68512505	NA,G	NA,A	NA,1	NA,inf	NA,inf	NA,2.90222	0.00198154	0.00249787
3	chr2:68356037:T:C	68356037	C,C	T,T	1,1	-inf,-inf	inf,inf	1.18313,2.42955	0.00196148	0.00265492
3	chr2:68453988:G:A	68453988	A,NA	G,NA	1,NA	inf,NA	inf,NA	2.96986,NA	0.00195792	0.00222904
3	chr2:68366423:G:T	68366423	T,T	G,G	1,1	-inf,-inf	inf,inf	0.690925,3.09082	0.00195597	0.00277243
3	chr2:68600138:A:G	68600138	NA,G	NA,A	NA,1	NA,inf	NA,inf	NA,2.89887	0.00195327	0.00246344
3	chr2:68648338:C:T	68648338	T,NA	C,NA	1,NA	inf,NA	inf,NA	2.96938,NA	0.0019528	0.0022318
3	chr2:68953029:T:A	68953029	A,A	T,T	1,1	inf,inf	inf,inf	1.01151,2.37562	0.00194503	0.00260345
3	chr2:69298428:T:C	69298428	NA,C	NA,T	NA,1	NA,-inf	NA,inf	NA,2.75167	0.0019368	0.00309234
3	chr2:68648652:G:A	68648652	A,NA	G,NA	1,NA	inf,NA	inf,NA	2.96321,NA	0.0019333	0.00221003
3	chr2:68598860:A:G	68598860	NA,G	NA,A	NA,1	NA,inf	NA,inf	NA,2.88276	0.00192843	0.00246092
3	chr2:69908436:A:C	69908436	NA,C	NA,A	NA,1	NA,inf	NA,inf	NA,2.64529	0.00191604	0.00294105
3	chr2:68335697:G:A	68335697	NA,A	NA,G	NA,1	NA,inf	NA,inf	NA,2.7969	0.00191299	0.00302783
3	chr2:70318032:C:T	70318032	T,T	C,C	1,1	inf,inf	inf,inf	1.54457,2.60797	0.00191085	0.00307744
3	chr2:68472291:G:A	68472291	A,NA	G,NA	1,NA	inf,NA	inf,NA	2.95643,NA	0.00187939	0.00213741
3	chr2:68318737:A:G	68318737	NA,G	NA,A	NA,1	NA,inf	NA,inf	NA,2.80225	0.00187809	0.0030075
3	chr2:68338316:A:G	68338316	NA,G	NA,A	NA,1	NA,inf	NA,inf	NA,2.76559	0.00185635	0.00293515
3	chr2:69923348:T:C	69923348	NA,C	NA,T	NA,1	NA,inf	NA,inf	NA,2.62681	0.0018445	0.00283365
3	chr2:68517538:CAT:C	68517538	NA,C	NA,CAT	NA,1	NA,inf	NA,inf	NA,2.8606	0.00181502	0.00229498
3	chr2:68499711:C:T	68499711	T,NA	C,NA	1,NA	inf,NA	inf,NA	2.93241,NA	0.00179444	0.002043
3	chr2:68479964:C:T	68479964	NA,T	NA,C	NA,1	NA,inf	NA,inf	NA,2.84796	0.00179088	0.00225948
3	chr2:68471853:G:C	68471853	C,NA	G,NA	1,NA	inf,NA	inf,NA	2.92597,NA	0.00177069	0.00201638
3	chr2:70317453:AGAGT:A	70317453	A,A	AGAGT,AGAGT	1,1	inf,inf	inf,inf	1.52156,2.5705	0.00171026	0.00275269
3	chr2:68528011:C:G	68528011	NA,G	NA,C	NA,1	NA,inf	NA,inf	NA,2.82322	0.00170459	0.00215316
3	chr2:68469287:A:T	68469287	T,NA	A,NA	1,NA	inf,NA	inf,NA	2.90486,NA	0.0017012	0.0019388
3	chr2:68469325:T:C	68469325	C,NA	T,NA	1,NA	inf,NA	inf,NA	2.89655,NA	0.00167381	0.00190825
3	chr2:68703761:TCAC:T	68703761	T,NA	TCAC,NA	1,NA	inf,NA	inf,NA	2.82635,NA	0.00167133	0.00317531
3	chr2:68504094:A:G	68504094	G,NA	A,NA	1,NA	inf,NA	inf,NA	2.89349,NA	0.00166357	0.00189681
3	chr2:70293983:G:A	70293983	A,A	G,G	1,1	inf,inf	inf,inf	0.70713,3.0745	0.0016442	0.00251539
3	chr2:68525251:G:A	68525251	NA,A	NA,G	NA,1	NA,inf	NA,inf	NA,2.80068	0.001642	0.00207573
3	chr2:69894967:C:T	69894967	NA,T	NA,C	NA,1	NA,inf	NA,inf	NA,2.5622	0.00161649	0.00248542
3	chr2:68497181:A:G	68497181	G,NA	A,NA	1,NA	inf,NA	inf,NA	2.87966,NA	0.00161581	0.00184376
3	chr2:68460267:T:A	68460267	A,NA	T,NA	1,NA	inf,NA	inf,NA	2.87542,NA	0.00161422	0.00184333
3	chr2:68464403:G:A	68464403	NA,A	NA,G	NA,1	NA,inf	NA,inf	NA,2.77896	0.00160875	0.00205314
3	chr2:68312930:T:C	68312930	NA,C	NA,T	NA,1	NA,inf	NA,inf	NA,2.72086	0.00160114	0.00256461
3	chr2:68495650:T:C	68495650	C,NA	T,NA	1,NA	inf,NA	inf,NA	2.87378,NA	0.00159725	0.00182305
3	chr2:68463578:G:A	68463578	A,NA	G,NA	1,NA	inf,NA	inf,NA	2.86447,NA	0.00157819	0.00180325
3	chr2:68468512:T:G	68468512	G,NA	T,NA	1,NA	inf,NA	inf,NA	2.86403,NA	0.00157528	0.00179826
3	chr2:68497149:T:C	68497149	C,NA	T,NA	1,NA	inf,NA	inf,NA	2.86538,NA	0.00157127	0.00179405
3	chr2:68875305:G:A	68875305	A,NA	G,NA	1,NA	inf,NA	inf,NA	2.90368,NA	0.00157111	0.00291125
3	chr2:68460591:A:T	68460591	T,NA	A,NA	1,NA	inf,NA	inf,NA	2.85873,NA	0.00156289	0.00178599
3	chr2:68458319:G:A	68458319	A,NA	G,NA	1,NA	inf,NA	inf,NA	2.85745,NA	0.00155897	0.0017818
3	chr2:69815865:T:A	69815865	NA,A	NA,T	NA,1	NA,inf	NA,inf	NA,2.37465	0.00155315	0.00241184
3	chr2:68497219:T:C	68497219	C,NA	T,NA	1,NA	inf,NA	inf,NA	2.85821,NA	0.0015494	0.00176964
3	chr2:68462860:G:C	68462860	C,NA	G,NA	1,NA	inf,NA	inf,NA	2.84279,NA	0.00151461	0.00173207
3	chr2:68504241:A:G	68504241	G,NA	A,NA	1,NA	inf,NA	inf,NA	2.84031,NA	0.00149685	0.00171082
3	chr2:68478888:A:C	68478888	C,NA	A,NA	1,NA	inf,NA	inf,NA	2.83345,NA	0.00147753	0.00168929
3	chr2:68495577:A:G	68495577	G,NA	A,NA	1,NA	inf,NA	inf,NA	2.83177,NA	0.0014722	0.00168336
3	chr2:68317416:G:A	68317416	NA,A	NA,G	NA,1	NA,inf	NA,inf	NA,2.67305	0.0014627	0.00233938
3	chr2:68483371:A:T	68483371	T,NA	A,NA	1,NA	inf,NA	inf,NA	2.82783,NA	0.00146058	0.00167031
3	chr2:68577167:G:A	68577167	NA,A	NA,G	NA,1	NA,inf	NA,inf	NA,2.74844	0.00145564	0.00184802
3	chr2:68501815:G:T	68501815	T,NA	G,NA	1,NA	inf,NA	inf,NA	2.82364,NA	0.00144931	0.00165779
3	chr2:68362102:T:C	68362102	C,C	T,T	1,1	-inf,-inf	inf,inf	0.719647,2.89263	0.00144542	0.00203099
3	chr2:69918701:G:A	69918701	A,A	G,G	1,1	inf,-inf	inf,inf	1.44571,0.645264	0.00144322	0.00207486
3	chr2:68496136:G:C	68496136	C,NA	G,NA	1,NA	inf,NA	inf,NA	2.82064,NA	0.00144063	0.00164807
3	chr2:68496607:G:A	68496607	A,NA	G,NA	1,NA	inf,NA	inf,NA	2.81986,NA	0.00143854	0.00164572
3	chr2:68601611:G:A	68601611	NA,A	NA,G	NA,1	NA,inf	NA,inf	NA,2.73451	0.00143851	0.00182316
3	chr2:69927055:T:C	69927055	C,C	T,T	1,1	inf,-inf	inf,inf	1.43578,0.669136	0.00143729	0.00205697
3	chr2:68360213:T:C	68360213	C,C	T,T	1,1	inf,inf	inf,inf	0.67438,3.15891	0.00143209	0.00230912
3	chr2:68456508:C:T	68456508	T,NA	C,NA	1,NA	inf,NA	inf,NA	2.81408,NA	0.00143164	0.00163934
3	chr2:68454812:G:A	68454812	A,NA	G,NA	1,NA	inf,NA	inf,NA	2.81308,NA	0.00142979	0.00163728
3	chr2:68495803:T:C	68495803	C,NA	T,NA	1,NA	inf,NA	inf,NA	2.81613,NA	0.0014285	0.00163448
3	chr2:68476122:G:A	68476122	A,NA	G,NA	1,NA	inf,NA	inf,NA	2.81594,NA	0.00142812	0.00163405
3	chr2:68496263:G:A	68496263	A,NA	G,NA	1,NA	inf,NA	inf,NA	2.79268,NA	0.00142376	0.00162741
3	chr2:68495478:C:T	68495478	T,NA	C,NA	1,NA	inf,NA	inf,NA	2.81451,NA	0.00142372	0.00162915
3	chr2:68495394:G:A	68495394	A,NA	G,NA	1,NA	inf,NA	inf,NA	2.81005,NA	0.00141232	0.00161637
3	chr2:68567665:A:G	68567665	G,NA	A,NA	1,NA	inf,NA	inf,NA	2.78626,NA	0.00141033	0.00166651
3	chr2:68494362:A:G	68494362	G,NA	A,NA	1,NA	inf,NA	inf,NA	2.8094,NA	0.00140984	0.00161365
3	chr2:68498308:G:A	68498308	A,NA	G,NA	1,NA	inf,NA	inf,NA	2.80724,NA	0.00140462	0.00160777
3	chr2:68487212:T:C	68487212	C,NA	T,NA	1,NA	inf,NA	inf,NA	2.80532,NA	0.001398	0.00160037
3	chr2:68500386:T:TTAAA	68500386	TTAAA,NA	T,NA	1,NA	inf,NA	inf,NA	2.80295,NA	0.00139335	0.00159514
3	chr2:68476305:G:A	68476305	A,NA	G,NA	1,NA	inf,NA	inf,NA	2.80215,NA	0.00138978	0.00159116
3	chr2:68474928:A:G	68474928	G,NA	A,NA	1,NA	inf,NA	inf,NA	2.80187,NA	0.00138887	0.00159019
3	chr2:68597556:C:A	68597556	NA,A	NA,C	NA,1	NA,inf	NA,inf	NA,2.71564	0.00138247	0.00175396
3	chr2:68491725:C:T	68491725	T,NA	C,NA	1,NA	inf,NA	inf,NA	2.79938,NA	0.00138243	0.00158305
3	chr2:68579734:C:T	68579734	NA,T	NA,C	NA,1	NA,inf	NA,inf	NA,2.71534	0.00138212	0.0017535
3	chr2:68587502:T:C	68587502	NA,C	NA,T	NA,1	NA,inf	NA,inf	NA,2.71434	0.00137925	0.00174996
3	chr2:68484678:C:T	68484678	T,NA	C,NA	1,NA	inf,NA	inf,NA	2.79658,NA	0.00137473	0.00157451
3	chr2:68590079:T:C	68590079	NA,C	NA,T	NA,1	NA,inf	NA,inf	NA,2.71172	0.00137259	0.00174167
3	chr2:68497488:CT:C	68497488	C,NA	CT,NA	1,NA	inf,NA	inf,NA	2.79493,NA	0.00137077	0.00156989
3	chr2:68590544:G:A	68590544	NA,A	NA,G	NA,1	NA,inf	NA,inf	NA,2.71024	0.00136868	0.00173683
3	chr2:68545619:T:C	68545619	C,C	T,T	1,1	inf,inf	inf,inf	3.46364,0.197835	0.00136709	0.00152185
3	chr2:69915957:C:T	69915957	NA,T	NA,C	NA,1	NA,inf	NA,inf	NA,2.47802	0.00136639	0.00210093
3	chr2:69927403:G:A	69927403	NA,A	NA,G	NA,1	NA,inf	NA,inf	NA,2.47155	0.0013586	0.00208752
3	chr2:69918113:G:T	69918113	NA,T	NA,G	NA,1	NA,inf	NA,inf	NA,2.47155	0.0013586	0.00208752
3	chr2:68635685:A:G	68635685	NA,G	NA,A	NA,1	NA,inf	NA,inf	NA,2.70975	0.0013563	0.00177396
3	chr2:68600274:G:A	68600274	NA,A	NA,G	NA,1	NA,inf	NA,inf	NA,2.70343	0.00135572	0.00172046
3	chr2:68502799:A:G	68502799	G,NA	A,NA	1,NA	inf,NA	inf,NA	2.78672,NA	0.00134982	0.00154652
3	chr2:68485586:T:C	68485586	C,NA	T,NA	1,NA	inf,NA	inf,NA	2.78596,NA	0.001348	0.00154442
3	chr2:68483756:TA:TAA	68483756	TAA,NA	TA,NA	1,NA	inf,NA	inf,NA	2.78595,NA	0.00134512	0.00154144
3	chr2:68456386:G:C	68456386	C,NA	G,NA	1,NA	inf,NA	inf,NA	2.78245,NA	0.00134224	0.00153949
3	chr2:68498560:T:C	68498560	C,NA	T,NA	1,NA	inf,NA	inf,NA	2.78007,NA	0.00133247	0.00152705
3	chr2:68457033:T:C	68457033	C,NA	T,NA	1,NA	inf,NA	inf,NA	2.77388,NA	0.00132134	0.00151597
3	chr2:68511448:T:G	68511448	NA,G	NA,T	NA,1	NA,inf	NA,inf	NA,2.68548	0.00131023	0.00166398
3	chr2:68454603:G:A	68454603	NA,A	NA,G	NA,1	NA,inf	NA,inf	NA,2.68023	0.00129792	0.00164873
3	chr2:69924339:A:G	69924339	G,G	A,A	1,1	inf,-inf	inf,inf	1.40337,0.649698	0.00128349	0.0018375
3	chr2:70325623:A:G	70325623	G,G	A,A	1,1	-inf,inf	inf,inf	1.69494,2.10855	0.00128267	0.00206718
3	chr2:68457491:G:A	68457491	A,NA	G,NA	1,NA	inf,NA	inf,NA	2.75235,NA	0.00126979	0.0014581
3	chr2:69920566:CT:C	69920566	C,C	CT,CT	1,1	inf,inf	inf,inf	1.9847,1.19343	0.00125672	0.00180138
3	chr2:70699825:A:G	70699825	G,G	A,A	1,1	-inf,-inf	inf,inf	1.5682,2.01063	0.00125537	0.00196659
3	chr2:69917464:C:A	69917464	A,A	C,C	1,1	inf,-inf	inf,inf	1.29481,0.836736	0.00123689	0.00178099
3	chr2:69926905:G:A	69926905	A,A	G,G	1,1	inf,-inf	inf,inf	1.38611,0.660538	0.00122556	0.00175596
3	chr2:69936902:T:C	69936902	C,C	T,T	1,1	inf,-inf	inf,inf	1.34179,0.749893	0.00122497	0.00175505
3	chr2:69927002:G:A	69927002	A,A	G,G	1,1	inf,-inf	inf,inf	1.38031,0.670577	0.00122401	0.00175328
3	chr2:70192241:T:G	70192241	G,G	T,T	1,1	inf,inf	inf,inf	1.33547,2.25361	0.0012222	0.00179518
3	chr2:68622374:C:T	68622374	NA,T	NA,C	NA,1	NA,inf	NA,inf	NA,2.64865	0.00122108	0.00155796
3	chr2:70623559:T:C	70623559	NA,C	NA,T	NA,1	NA,-inf	NA,inf	NA,2.44385	0.00121705	0.00190864
3	chr2:68444396:T:G	68444396	G,G	T,T	1,1	-inf,-inf	inf,inf	2.16991,1.66694	0.00120832	0.0014229
3	chr2:68510835:T:G	68510835	NA,G	NA,T	NA,1	NA,inf	NA,inf	NA,2.63615	0.00119306	0.00151835
3	chr2:68504799:A:G	68504799	G,NA	A,NA	1,NA	inf,NA	inf,NA	2.72263,NA	0.0011903	0.00136779
3	chr2:69924745:GCT:G	69924745	G,G	GCT,GCT	1,1	inf,-inf	inf,inf	1.39746,0.594998	0.00116465	0.00166847
3	chr2:70190405:G:A	70190405	A,A	G,G	1,1	inf,inf	inf,inf	1.17776,2.36052	0.00115697	0.00170084
3	chr2:69918989:A:G	69918989	G,G	A,A	1,1	inf,-inf	inf,inf	1.268,0.838618	0.00114663	0.0016517
3	chr2:68373666:A:G	68373666	G,G	A,A	1,1	-inf,inf	inf,inf	3.09025,0.0920441	0.00114533	0.00158415
3	chr2:68371372:G:C	68371372	C,C	G,G	1,1	-inf,-inf	inf,inf	0.712513,2.8172	0.00113692	0.00160844
3	chr2:68374728:T:G	68374728	G,G	T,T	1,1	-inf,-inf	inf,inf	0.692149,2.83087	0.00112624	0.00159436
3	chr2:68370529:T:G	68370529	G,G	T,T	1,1	-inf,inf	inf,inf	3.08014,0.0989957	0.0011218	0.00155216
3	chr2:68977539:A:T	68977539	T,T	A,A	1,1	-inf,-inf	inf,inf	1.69206,1.80767	0.00111529	0.0015605
3	chr2:68371198:A:G	68371198	G,G	A,A	1,1	-inf,-inf	inf,inf	0.703104,2.81312	0.00111035	0.00157144
3	chr2:68367614:T:C	68367614	C,C	T,T	1,1	-inf,-inf	inf,inf	0.679718,2.82466	0.00109317	0.00154796
3	chr2:69918993:C:T	69918993	T,T	C,C	1,1	inf,-inf	inf,inf	1.26927,0.799702	0.00108161	0.00155864
3	chr2:68392226:C:CCTT	68392226	CCTT,CCTT	C,C	1,1	-inf,-inf	inf,inf	0.712421,2.75171	0.00107886	0.00151577
3	chr2:68368807:T:C	68368807	C,C	T,T	1,1	-inf,-inf	inf,inf	0.71311,2.78952	0.00107696	0.00152445
3	chr2:69032938:A:T	69032938	NA,T	NA,A	NA,1	NA,-inf	NA,inf	NA,1.92925	0.00107149	0.00157907
3	chr2:68654657:G:A	68654657	A,NA	G,NA	1,NA	inf,NA	inf,NA	2.71438,NA	0.00106752	0.00191233
3	chr2:68943709:C:G	68943709	G,G	C,C	1,1	inf,inf	inf,inf	1.34856,1.78493	0.0010608	0.00141005
3	chr2:68372022:T:C	68372022	C,C	T,T	1,1	-inf,inf	inf,inf	3.04927,0.124739	0.00105943	0.00146759
3	chr2:68483798:A:G	68483798	NA,G	NA,A	NA,1	NA,inf	NA,inf	NA,2.56911	0.00105313	0.00134491
3	chr2:68634637:C:T	68634637	NA,T	NA,C	NA,1	NA,inf	NA,inf	NA,2.56908	0.00104309	0.00137064
3	chr2:68385152:G:A	68385152	A,A	G,G	1,1	-inf,inf	inf,inf	3.03477,0.14394	0.0010428	0.00144414
3	chr2:68371651:G:A	68371651	A,A	G,G	1,1	-inf,-inf	inf,inf	0.727851,2.74827	0.00102842	0.00145554
3	chr2:68953107:C:T	68953107	T,T	C,C	1,1	inf,inf	inf,inf	0.883718,2.23456	0.00102121	0.00139362
3	chr2:69923542:T:C	69923542	C,C	T,T	1,1	inf,-inf	inf,inf	1.24861,0.79135	0.00101099	0.00145056
3	chr2:68568814:A:C	68568814	NA,C	NA,A	NA,1	NA,inf	NA,inf	NA,2.54543	0.000999495	0.00127835
3	chr2:69901185:G:A	69901185	A,A	G,G	1,1	inf,-inf	inf,inf	1.55671,0.353611	0.000999424	0.00144579
3	chr2:69911869:A:G	69911869	G,G	A,A	1,1	inf,-inf	inf,inf	1.21505,0.843902	0.000997953	0.00143677
3	chr2:68576991:G:T	68576991	NA,T	NA,G	NA,1	NA,inf	NA,inf	NA,2.54441	0.000997584	0.00127586
3	chr2:68341935:C:A	68341935	NA,A	NA,C	NA,1	NA,inf	NA,inf	NA,2.44734	0.000993686	0.00157233
3	chr2:69934210:A:G	69934210	G,G	A,A	1,1	inf,-inf	inf,inf	1.20357,0.862733	0.000982266	0.00140888
3	chr2:68356013:T:C	68356013	C,C	T,T	1,1	inf,inf	inf,inf	0.639622,2.95055	0.000980382	0.00157565
3	chr2:69940890:G:A	69940890	NA,A	NA,G	NA,1	NA,inf	NA,inf	NA,2.30349	0.000979532	0.00151186
3	chr2:68568008:C:T	68568008	NA,T	NA,C	NA,1	NA,inf	NA,inf	NA,2.5328	0.0009753	0.00124823
3	chr2:69910366:G:C	69910366	C,C	G,G	1,1	inf,-inf	inf,inf	1.30109,0.661286	0.000974804	0.00140398
3	chr2:68374832:G:A	68374832	A,A	G,G	1,1	-inf,-inf	inf,inf	0.712995,2.73311	0.00097427	0.00137982
3	chr2:69912002:C:T	69912002	T,T	C,C	1,1	inf,-inf	inf,inf	1.34074,0.577428	0.000965049	0.0013903
3	chr2:68846816:C:T	68846816	NA,T	NA,C	NA,1	NA,inf	NA,inf	NA,2.43716	0.000963513	0.00156538
3	chr2:68568533:G:A	68568533	NA,A	NA,G	NA,1	NA,inf	NA,inf	NA,2.52544	0.000962597	0.00123214
3	chr2:68541339:TAGA:T	68541339	NA,T	NA,TAGA	NA,1	NA,inf	NA,inf	NA,2.52243	0.000960223	0.00122897
3	chr2:68965218:G:A	68965218	NA,A	NA,G	NA,1	NA,-inf	NA,inf	NA,2.24248	0.000955492	0.00150544
3	chr2:68564665:T:A	68564665	NA,A	NA,T	NA,1	NA,inf	NA,inf	NA,2.51967	0.000955141	0.00122262
3	chr2:68543348:C:A	68543348	NA,A	NA,C	NA,1	NA,inf	NA,inf	NA,2.51911	0.000954234	0.00122148
3	chr2:68565321:A:G	68565321	NA,G	NA,A	NA,1	NA,inf	NA,inf	NA,2.51705	0.000950495	0.00121682
3	chr2:68564762:A:G	68564762	NA,G	NA,A	NA,1	NA,inf	NA,inf	NA,2.5167	0.000950007	0.0012162
3	chr2:69924895:G:C	69924895	C,C	G,G	1,1	inf,-inf	inf,inf	1.22068,0.807906	0.000949124	0.00136214
3	chr2:68410855:TA:T	68410855	T,T	TA,TA	1,1	-inf,-inf	inf,inf	0.784202,2.63052	0.000947502	0.00133673
3	chr2:68560362:G:A	68560362	NA,A	NA,G	NA,1	NA,inf	NA,inf	NA,2.51505	0.000946961	0.0012124
3	chr2:68560795:C:A	68560795	NA,A	NA,C	NA,1	NA,inf	NA,inf	NA,2.51439	0.000945779	0.00121091
3	chr2:68539768:C:G	68539768	NA,G	NA,C	NA,1	NA,inf	NA,inf	NA,2.514	0.000945088	0.00121005
3	chr2:68541354:G:A	68541354	NA,A	NA,G	NA,1	NA,inf	NA,inf	NA,2.51299	0.000943289	0.00120781
3	chr2:68553603:C:G	68553603	NA,G	NA,C	NA,1	NA,inf	NA,inf	NA,2.51271	0.000942738	0.00120712
3	chr2:68536913:T:TATTA	68536913	NA,TATTA	NA,T	NA,1	NA,inf	NA,inf	NA,2.51264	0.000942643	0.001207
3	chr2:68402426:G:T	68402426	T,T	G,G	1,1	-inf,inf	inf,inf	2.98755,0.129977	0.000937781	0.00130085
3	chr2:69060811:A:G	69060811	NA,G	NA,A	NA,1	NA,-inf	NA,inf	NA,1.84772	0.000934302	0.00137538
3	chr2:69910642:C:T	69910642	T,T	C,C	1,1	inf,-inf	inf,inf	1.17507,0.879221	0.000932874	0.00134329
3	chr2:68570042:T:C	68570042	C,C	T,T	1,1	inf,-inf	inf,inf	3.06577,0.545981	0.000932004	0.00109672
3	chr2:68453162:G:C	68453162	C,C	G,G	1,1	inf,inf	inf,inf	3.03545,0.812143	0.000930561	0.00114112
3	chr2:68407390:T:A	68407390	A,A	T,T	1,1	-inf,inf	inf,inf	2.98526,0.113734	0.000930062	0.00128919
3	chr2:68623616:C:T	68623616	T,NA	C,NA	1,NA	inf,NA	inf,NA	2.57026,NA	0.000922764	0.00110158
3	chr2:69933503:AC:A	69933503	A,A	AC,AC	1,1	inf,-inf	inf,inf	1.19884,0.864182	0.000920453	0.00132057
3	chr2:69911038:T:C	69911038	C,C	T,T	1,1	inf,-inf	inf,inf	1.17461,0.871999	0.000919922	0.00132489
3	chr2:69910979:G:A	69910979	A,A	G,G	1,1	inf,-inf	inf,inf	1.20493,0.816998	0.000919103	0.00132438
3	chr2:68863665:T:C	68863665	C,C	T,T	1,1	inf,-inf	inf,inf	3.00808,0.870163	0.000911779	0.00199986
3	chr2:69935402:T:G	69935402	G,G	T,T	1,1	inf,-inf	inf,inf	1.22976,0.764784	0.000907657	0.00130302
3	chr2:69928350:G:A	69928350	A,A	G,G	1,1	inf,-inf	inf,inf	1.20703,0.800797	0.000901056	0.00129346
3	chr2:70692780:G:C	70692780	NA,C	NA,G	NA,1	NA,-inf	NA,inf	NA,2.28314	0.000899409	0.00141091
3	chr2:68398339:T:C	68398339	C,C	T,T	1,1	-inf,inf	inf,inf	2.96523,0.131283	0.000895054	0.00124252
3	chr2:70291653:G:A	70291653	A,A	G,G	1,1	-inf,-inf	inf,inf	1.23267,2.24249	0.000893798	0.00131733
3	chr2:68574280:T:A	68574280	NA,A	NA,T	NA,1	NA,inf	NA,inf	NA,2.48578	0.000893276	0.00114543
3	chr2:68407506:A:G	68407506	G,G	A,A	1,1	-inf,inf	inf,inf	2.96236,0.105086	0.000881921	0.00122372
3	chr2:70137404:G:A	70137404	A,A	G,G	1,1	inf,inf	inf,inf	3.15134,0.101358	0.000879632	0.00130856
3	chr2:68552382:C:T	68552382	NA,T	NA,C	NA,1	NA,inf	NA,inf	NA,2.47587	0.000878892	0.00112724
3	chr2:68860796:G:A	68860796	A,A	G,G	1,1	inf,-inf	inf,inf	2.92326,0.915601	0.000878573	0.00190701
3	chr2:69900097:G:A	69900097	A,A	G,G	1,1	inf,-inf	inf,inf	1.17097,0.863998	0.000878386	0.00126396
3	chr2:68563670:G:A	68563670	NA,A	NA,G	NA,1	NA,inf	NA,inf	NA,2.47089	0.000871407	0.00111787
3	chr2:68384745:G:A	68384745	A,A	G,G	1,1	-inf,inf	inf,inf	2.95235,0.108341	0.000868496	0.00120454
3	chr2:68379996:C:T	68379996	T,T	C,C	1,1	-inf,-inf	inf,inf	0.693806,2.66616	0.000868377	0.00122624
3	chr2:69845394:G:A	69845394	NA,A	NA,G	NA,1	NA,inf	NA,inf	NA,2.20259	0.000867744	0.00134107
3	chr2:69908628:A:G	69908628	G,G	A,A	1,1	inf,-inf	inf,inf	1.26806,0.644942	0.000867298	0.00124995
3	chr2:69906975:A:G	69906975	G,G	A,A	1,1	inf,-inf	inf,inf	1.17008,0.840083	0.000866595	0.00124936
3	chr2:68402320:G:A	68402320	A,A	G,G	1,1	-inf,inf	inf,inf	2.94708,0.131237	0.000863775	0.00119912
3	chr2:69905544:A:G	69905544	G,G	A,A	1,1	inf,-inf	inf,inf	1.156,0.860597	0.000858775	0.00123833
3	chr2:68405978:G:A	68405978	A,A	G,G	1,1	-inf,inf	inf,inf	2.94716,0.113093	0.000857612	0.00119064
3	chr2:69044984:C:T	69044984	T,T	C,C	1,1	-inf,-inf	inf,inf	1.75851,1.14568	0.000857351	0.00116117
3	chr2:68402169:A:T	68402169	T,T	A,A	1,1	-inf,inf	inf,inf	2.94442,0.126613	0.000855015	0.00118742
3	chr2:68655651:A:C	68655651	C,NA	A,NA	1,NA	inf,NA	inf,NA	2.59643,NA	0.000853964	0.00152596
3	chr2:68404733:T:A	68404733	A,A	T,T	1,1	-inf,inf	inf,inf	2.94501,0.112334	0.000852712	0.00118387
3	chr2:68970475:C:T	68970475	T,T	C,C	1,1	inf,inf	inf,inf	0.163264,2.92845	0.000851825	0.00126014
3	chr2:69929457:A:G	69929457	G,G	A,A	1,1	inf,-inf	inf,inf	1.19973,0.772573	0.000843062	0.00121092
3	chr2:68392006:A:G	68392006	G,G	A,A	1,1	-inf,inf	inf,inf	2.93185,0.127416	0.000839664	0.00116528
3	chr2:68395782:G:A	68395782	A,A	G,G	1,1	-inf,inf	inf,inf	2.92704,0.131283	0.000829637	0.00115242
3	chr2:70279677:T:C	70279677	C,C	T,T	1,1	-inf,-inf	inf,inf	1.13905,2.29188	0.000827291	0.00122151
3	chr2:68630895:A:C	68630895	NA,C	NA,A	NA,1	NA,inf	NA,inf	NA,2.44795	0.000824504	0.00109062
3	chr2:68474829:C:T	68474829	NA,T	NA,C	NA,1	NA,inf	NA,inf	NA,2.43106	0.000823165	0.00108403
3	chr2:68396520:T:C	68396520	C,C	T,T	1,1	-inf,inf	inf,inf	2.92399,0.127031	0.00082163	0.00114152
3	chr2:68860228:A:C	68860228	C,C	A,A	1,1	inf,-inf	inf,inf	2.87959,0.915384	0.00081071	0.00175372
3	chr2:70711195:A:G	70711195	NA,G	NA,A	NA,1	NA,-inf	NA,inf	NA,2.22988	0.000809713	0.00127062
3	chr2:68390043:C:CAAAG	68390043	CAAAG,CAAAG	C,C	1,1	-inf,inf	inf,inf	2.90717,0.142498	0.000803461	0.00111611
3	chr2:69901585:A:G	69901585	G,G	A,A	1,1	inf,-inf	inf,inf	1.25356,0.626766	0.000799732	0.00115454
3	chr2:69919493:T:C	69919493	C,C	T,T	1,1	inf,-inf	inf,inf	1.15978,0.811477	0.000791649	0.00114121
3	chr2:70623124:C:T	70623124	NA,T	NA,C	NA,1	NA,-inf	NA,inf	NA,2.20111	0.000784601	0.00122591
3	chr2:68656928:CAGAT:C	68656928	C,NA	CAGAT,NA	1,NA	inf,NA	inf,NA	2.54473,NA	0.000774775	0.00138484
3	chr2:70697541:GA:G	70697541	NA,G	NA,GA	NA,1	NA,-inf	NA,inf	NA,2.19123	0.00075366	0.0011825
3	chr2:68949675:C:A	68949675	A,A	C,C	1,1	inf,inf	inf,inf	1.10253,1.84669	0.000751915	0.00101204
3	chr2:68799920:C:G	68799920	G,G	C,C	1,1	inf,inf	inf,inf	0.880968,2.44803	0.000748155	0.00120891
3	chr2:68366881:A:G	68366881	G,G	A,A	1,1	-inf,-inf	inf,inf	1.7373,1.40812	0.00074185	0.00100012
3	chr2:70281247:G:A	70281247	A,A	G,G	1,1	-inf,-inf	inf,inf	1.2502,2.13199	0.00073959	0.00109133
3	chr2:68387001:C:T	68387001	T,T	C,C	1,1	-inf,inf	inf,inf	2.86631,0.131564	0.000734088	0.00102095
3	chr2:68409791:A:T	68409791	T,T	A,A	1,1	-inf,inf	inf,inf	2.87043,0.114881	0.000733629	0.00102039
3	chr2:69908574:G:A	69908574	A,A	G,G	1,1	inf,-inf	inf,inf	1.13699,0.795387	0.000729417	0.00105234
3	chr2:68859727:A:G	68859727	G,G	A,A	1,1	inf,-inf	inf,inf	2.85431,0.877126	0.000722324	0.00156108
3	chr2:69909791:A:G	69909791	NA,G	NA,A	NA,1	NA,inf	NA,inf	NA,2.25447	0.000722232	0.00113165
3	chr2:68865012:C:T	68865012	T,NA	C,NA	1,NA	inf,NA	inf,NA	2.51429,NA	0.000718763	0.00133558
3	chr2:69898631:G:T	69898631	T,T	G,G	1,1	inf,-inf	inf,inf	1.14931,0.753475	0.000716973	0.00103609
3	chr2:68419963:C:T	68419963	T,T	C,C	1,1	-inf,inf	inf,inf	1.18301,2.26743	0.000715473	0.00105569
3	chr2:68391237:T:TGAGG	68391237	TGAGG,TGAGG	T,T	1,1	-inf,-inf	inf,inf	0.658383,2.60563	0.000713294	0.00101088
3	chr2:68390782:A:G	68390782	G,G	A,A	1,1	-inf,-inf	inf,inf	0.671626,2.59402	0.000713165	0.00101046
3	chr2:69933526:T:C	69933526	C,C	T,T	1,1	inf,-inf	inf,inf	1.16098,0.744534	0.000710689	0.00102154
3	chr2:68858640:G:A	68858640	A,A	G,G	1,1	inf,inf	inf,inf	2.81302,0.867403	0.000706236	0.00156947
3	chr2:70672671:C:T	70672671	NA,T	NA,C	NA,1	NA,inf	NA,inf	NA,2.30005	0.000706206	0.00113839
3	chr2:68363071:C:T	68363071	T,T	C,C	1,1	-inf,-inf	inf,inf	0.61677,2.64442	0.000701683	0.000997732
3	chr2:69780563:A:G	69780563	NA,G	NA,A	NA,1	NA,inf	NA,inf	NA,1.92864	0.00070054	0.00108363
3	chr2:68448519:G:T	68448519	T,T	G,G	1,1	-inf,inf	inf,inf	2.89233,0.612087	0.000693465	0.000863102
3	chr2:70114443:A:G	70114443	G,G	A,A	1,1	inf,-inf	inf,inf	2.60729,0.77342	0.000693136	0.00103246
3	chr2:70254543:C:G	70254543	G,G	C,C	1,1	inf,inf	inf,inf	1.09234,2.22795	0.000690897	0.00102043
3	chr2:69856625:T:TC	69856625	TC,TC	T,T	1,1	inf,inf	inf,inf	1.54918,1.57847	0.000690568	0.00101938
3	chr2:68644398:G:C	68644398	C,C	G,G	1,1	inf,inf	inf,inf	3.26551,0.150396	0.000689738	0.000826623
3	chr2:68863774:G:A	68863774	A,A	G,G	1,1	inf,inf	inf,inf	2.83382,0.815897	0.000672814	0.00149639
3	chr2:70471645:G:T	70471645	NA,T	NA,G	NA,1	NA,-inf	NA,inf	NA,2.07887	0.000667162	0.00103944
3	chr2:68613149:T:C	68613149	NA,C	NA,T	NA,1	NA,inf	NA,inf	NA,2.35985	0.000666735	0.000950886
3	chr2:68392314:A:G	68392314	G,G	A,A	1,1	-inf,-inf	inf,inf	0.720778,2.51763	0.000666007	0.000943295
3	chr2:68863471:A:G	68863471	G,G	A,A	1,1	inf,inf	inf,inf	2.73874,0.909955	0.000665846	0.00146865
3	chr2:68874336:ATCCTTC:A	68874336	A,A	ATCCTTC,ATCCTTC	1,1	inf,inf	inf,inf	3.17444,0.389695	0.000662548	0.00148496
3	chr2:69836183:C:T	69836183	T,T	C,C	1,1	inf,inf	inf,inf	2.19703,0.846983	0.000652663	0.000971166
3	chr2:69925825:T:C	69925825	NA,C	NA,T	NA,1	NA,inf	NA,inf	NA,2.1954	0.000646388	0.00101277
3	chr2:70245350:G:A	70245350	A,A	G,G	1,1	inf,inf	inf,inf	1.07995,2.20045	0.000646056	0.000954778
3	chr2:70301695:G:A	70301695	A,A	G,G	1,1	inf,inf	inf,inf	1.07211,2.62298	0.000644889	0.00107204
3	chr2:68448876:A:T	68448876	T,T	A,A	1,1	-inf,inf	inf,inf	2.85422,0.612087	0.000644854	0.000803826
3	chr2:68615126:T:C	68615126	NA,C	NA,T	NA,1	NA,inf	NA,inf	NA,2.33598	0.000637887	0.000910291
3	chr2:68646975:G:A	68646975	A,NA	G,NA	1,NA	inf,NA	inf,NA	2.37949,NA	0.000632019	0.000766781
3	chr2:68943966:G:A	68943966	A,A	G,G	1,1	inf,inf	inf,inf	1.35996,1.55989	0.000629571	0.000845597
3	chr2:68968422:A:C	68968422	C,C	A,A	1,1	inf,inf	inf,inf	0.309195,2.63212	0.000625278	0.0009067
3	chr2:68385246:T:C	68385246	C,C	T,T	1,1	-inf,-inf	inf,inf	0.638271,2.54546	0.000622499	0.000883724
3	chr2:68459391:A:G	68459391	G,G	A,A	1,1	inf,inf	inf,inf	3.18162,0.119124	0.000608294	0.000726372
3	chr2:68328285:G:C	68328285	NA,C	NA,G	NA,1	NA,inf	NA,inf	NA,2.22754	0.000603864	0.000971281
3	chr2:70335912:C:T	70335912	T,T	C,C	1,1	inf,-inf	inf,inf	0.265559,2.65185	0.000602249	0.00091987
3	chr2:68348880:T:A	68348880	NA,A	NA,T	NA,1	NA,-inf	NA,inf	NA,2.09945	0.000598957	0.000955109
3	chr2:69044052:G:A	69044052	NA,A	NA,G	NA,1	NA,-inf	NA,inf	NA,2.08558	0.000598791	0.000941853
3	chr2:70334631:T:C	70334631	NA,C	NA,T	NA,1	NA,-inf	NA,inf	NA,2.11115	0.000597996	0.000947757
3	chr2:69014127:A:G	69014127	NA,G	NA,A	NA,1	NA,-inf	NA,inf	NA,1.68014	0.000596517	0.000883629
3	chr2:68360456:G:A	68360456	A,A	G,G	1,1	-inf,-inf	inf,inf	2.77103,0.0248004	0.000594839	0.000835368
3	chr2:69807358:C:T	69807358	NA,T	NA,C	NA,1	NA,inf	NA,inf	NA,1.86078	0.000592603	0.000920053
3	chr2:69927407:A:G	69927407	NA,G	NA,A	NA,1	NA,inf	NA,inf	NA,2.14447	0.000586487	0.000919205
3	chr2:69143578:G:A	69143578	NA,A	NA,G	NA,1	NA,-inf	NA,inf	NA,2.00169	0.000583015	0.000912829
3	chr2:69857174:A:G	69857174	NA,G	NA,A	NA,1	NA,inf	NA,inf	NA,2.02242	0.00057995	0.000899086
3	chr2:69019812:TA:T	69019812	NA,T	NA,TA	NA,1	NA,-inf	NA,inf	NA,1.68455	0.000578773	0.000859982
3	chr2:68613567:A:G	68613567	NA,G	NA,A	NA,1	NA,inf	NA,inf	NA,2.28278	0.000578434	0.000826544
3	chr2:68366013:G:A	68366013	A,A	G,G	1,1	-inf,-inf	inf,inf	1.63871,1.37366	0.000572526	0.000775043
3	chr2:68854673:C:A	68854673	A,A	C,C	1,1	inf,inf	inf,inf	2.82074,0.748246	0.000570317	0.00127556
3	chr2:70653603:G:A	70653603	A,A	G,G	1,1	-inf,-inf	inf,inf	0.0873234,2.7611	0.000570172	0.000868093
3	chr2:68862927:T:C	68862927	C,C	T,T	1,1	inf,inf	inf,inf	2.77959,0.768417	0.000561568	0.00124225
3	chr2:69891256:C:T	69891256	T,T	C,C	1,1	inf,-inf	inf,inf	0.90251,1.07063	0.000560479	0.000809731
3	chr2:69042934:T:C	69042934	NA,C	NA,T	NA,1	NA,-inf	NA,inf	NA,1.63695	0.000559778	0.000828266
3	chr2:69892337:T:C	69892337	C,C	T,T	1,1	inf,-inf	inf,inf	0.89716,1.0717	0.00055047	0.000794633
3	chr2:68365568:A:G	68365568	G,G	A,A	1,1	-inf,-inf	inf,inf	1.61875,1.3782	0.000548904	0.000744071
3	chr2:70342065:C:T	70342065	NA,T	NA,C	NA,1	NA,-inf	NA,inf	NA,2.22437	0.000548459	0.000885596
3	chr2:68362349:C:T	68362349	T,T	C,C	1,1	-inf,inf	inf,inf	2.738,0.00825869	0.000546081	0.000768437
3	chr2:69776530:T:C	69776530	NA,C	NA,T	NA,1	NA,inf	NA,inf	NA,1.8007	0.000543988	0.000841832
3	chr2:68970602:T:A	68970602	A,A	T,T	1,1	inf,inf	inf,inf	0.0434405,2.91746	0.000539989	0.000841312
3	chr2:69776212:G:A	69776212	NA,A	NA,G	NA,1	NA,inf	NA,inf	NA,1.79724	0.000538893	0.00083405
3	chr2:68456038:C:G	68456038	G,NA	C,NA	1,NA	inf,NA	inf,NA	2.28394,NA	0.000534473	0.000648851
3	chr2:68361995:A:G	68361995	G,G	A,A	1,1	-inf,inf	inf,inf	2.72428,0.0142669	0.000529504	0.000745615
3	chr2:68846515:G:A	68846515	NA,A	NA,G	NA,1	NA,-inf	NA,inf	NA,2.01204	0.000528795	0.000843808
3	chr2:70204689:A:G	70204689	G,G	A,A	1,1	inf,inf	inf,inf	1.06851,2.10132	0.000520482	0.000769918
3	chr2:69933741:A:G	69933741	NA,G	NA,A	NA,1	NA,-inf	NA,inf	NA,1.93976	0.000519734	0.000815086
3	chr2:70604460:A:G	70604460	NA,G	NA,A	NA,1	NA,-inf	NA,inf	NA,1.95984	0.000519339	0.000816686
3	chr2:69299346:C:A	69299346	NA,A	NA,C	NA,1	NA,-inf	NA,inf	NA,2.08055	0.000516666	0.000826292
3	chr2:69299641:G:A	69299641	NA,A	NA,G	NA,1	NA,-inf	NA,inf	NA,2.08037	0.000516482	0.000825998
3	chr2:70622998:C:T	70622998	NA,T	NA,C	NA,1	NA,inf	NA,inf	NA,2.12348	0.000512432	0.000821497
3	chr2:68580446:C:T	68580446	NA,T	NA,C	NA,1	NA,inf	NA,inf	NA,2.22461	0.000510431	0.000735029
3	chr2:69933850:A:G	69933850	G,G	A,A	1,1	inf,-inf	inf,inf	1.1432,0.535015	0.000507812	0.000731853
3	chr2:69054180:AT:A	69054180	NA,A	NA,AT	NA,1	NA,-inf	NA,inf	NA,1.56881	0.000503719	0.000746361
3	chr2:68360851:A:T	68360851	T,T	A,A	1,1	-inf,inf	inf,inf	2.69667,0.0509714	0.000501123	0.000706057
3	chr2:68850690:A:G	68850690	G,G	A,A	1,1	inf,inf	inf,inf	2.82975,0.662864	0.0005007	0.00111914
3	chr2:69768447:C:T	69768447	NA,T	NA,C	NA,1	NA,inf	NA,inf	NA,1.75865	0.000497968	0.000771088
3	chr2:68429968:A:AG	68429968	AG,AG	A,A	1,1	-inf,-inf	inf,inf	2.49998,0.754077	0.000497136	0.00078469
3	chr2:69298807:A:C	69298807	NA,C	NA,A	NA,1	NA,-inf	NA,inf	NA,2.05858	0.000496274	0.000793536
3	chr2:69297972:C:T	69297972	NA,T	NA,C	NA,1	NA,-inf	NA,inf	NA,2.05277	0.000491002	0.000785092
3	chr2:69891295:T:A	69891295	A,A	T,T	1,1	inf,-inf	inf,inf	1.02715,0.746558	0.000489248	0.000706667
3	chr2:68620010:G:A	68620010	A,A	G,G	1,1	inf,inf	inf,inf	2.9729,0.662553	0.000486547	0.000792223
3	chr2:69839759:A:C	69839759	C,C	A,A	1,1	inf,inf	inf,inf	2.04348,0.86148	0.000485072	0.000723578
3	chr2:68565558:G:C	68565558	C,C	G,G	1,1	inf,-inf	inf,inf	2.90776,0.260401	0.000475853	0.000564663
3	chr2:70728496:C:T	70728496	T,T	C,C	1,1	inf,inf	inf,inf	1.28551,1.91908	0.000473898	0.000775277
3	chr2:70347761:A:G	70347761	G,G	A,A	1,1	-inf,-inf	inf,inf	1.44593,1.439	0.000470742	0.000697753
3	chr2:68530060:A:G	68530060	G,NA	A,NA	1,NA	inf,NA	inf,NA	2.43803,NA	0.00047004	0.000663903
3	chr2:68455124:A:G	68455124	G,G	A,A	1,1	inf,inf	inf,inf	3.04495,0.0544701	0.000468083	0.000561205
3	chr2:70622389:C:T	70622389	NA,T	NA,C	NA,1	NA,inf	NA,inf	NA,2.0958	0.000463901	0.000749427
3	chr2:68358352:G:A	68358352	A,A	G,G	1,1	-inf,-inf	inf,inf	2.59554,0.164836	0.000463014	0.00065131
3	chr2:70323792:T:A	70323792	A,A	T,T	1,1	inf,inf	inf,inf	2.57483,0.792203	0.000458805	0.000687795
3	chr2:69946050:G:A	69946050	NA,A	NA,G	NA,1	NA,-inf	NA,inf	NA,1.87552	0.000453099	0.000720712
3	chr2:70627896:G:A	70627896	NA,A	NA,G	NA,1	NA,-inf	NA,inf	NA,1.8567	0.000450514	0.000694868
3	chr2:68339056:T:C	68339056	NA,C	NA,T	NA,1	NA,inf	NA,inf	NA,2.03877	0.000450225	0.000716124
3	chr2:70270832:C:T	70270832	NA,T	NA,C	NA,1	NA,inf	NA,inf	NA,2.11066	0.000449908	0.000721685
3	chr2:68356913:C:T	68356913	T,T	C,C	1,1	inf,inf	inf,inf	0.621603,2.56602	0.000448991	0.000723403
3	chr2:69012251:A:G	69012251	G,G	A,A	1,1	-inf,-inf	inf,inf	2.40842,0.665736	0.000442582	0.000651479
3	chr2:69839790:A:G	69839790	G,G	A,A	1,1	inf,inf	inf,inf	2.09546,0.724971	0.000435252	0.000648539
3	chr2:70120119:G:A	70120119	A,A	G,G	1,1	inf,-inf	inf,inf	2.77606,0.00994273	0.000430622	0.000638338
3	chr2:69890044:C:T	69890044	T,T	C,C	1,1	inf,-inf	inf,inf	0.853348,1.00312	0.000427118	0.000618904
3	chr2:70224370:G:A	70224370	NA,A	NA,G	NA,1	NA,inf	NA,inf	NA,2.08199	0.000426396	0.000684089
3	chr2:68424268:T:C	68424268	C,C	T,T	1,1	-inf,-inf	inf,inf	2.51906,0.640472	0.000423969	0.000672442
3	chr2:68847780:A:G	68847780	G,G	A,A	1,1	inf,-inf	inf,inf	2.20205,1.31277	0.000423897	0.00098053
3	chr2:70317061:TA:T	70317061	T,T	TA,TA	1,1	inf,inf	inf,inf	2.58094,0.741547	0.000423845	0.000636438
3	chr2:70629316:G:T	70629316	T,T	G,G	1,1	inf,inf	inf,inf	1.1852,1.85204	0.000423396	0.000663906
3	chr2:70200208:G:A	70200208	A,A	G,G	1,1	inf,inf	inf,inf	0.916414,2.04207	0.000420862	0.000619639
3	chr2:69890240:A:G	69890240	G,G	A,A	1,1	inf,-inf	inf,inf	0.822329,1.04414	0.000418854	0.000606024
3	chr2:68611252:G:A	68611252	NA,A	NA,G	NA,1	NA,inf	NA,inf	NA,2.05462	0.000418661	0.000572985
3	chr2:68570654:C:T	68570654	NA,T	NA,C	NA,1	NA,inf	NA,inf	NA,2.07241	0.000416427	0.000548258
3	chr2:70463870:G:A	70463870	NA,A	NA,G	NA,1	NA,-inf	NA,inf	NA,1.915	0.000416116	0.00065724
3	chr2:69838865:G:A	69838865	A,A	G,G	1,1	inf,inf	inf,inf	2.05452,0.74716	0.000413115	0.000616022
3	chr2:69233606:A:G	69233606	NA,G	NA,A	NA,1	NA,inf	NA,inf	NA,2.00585	0.000412593	0.000673938
3	chr2:68900523:C:T	68900523	NA,T	NA,C	NA,1	NA,-inf	NA,inf	NA,1.89043	0.000410084	0.000647115
3	chr2:70625568:C:T	70625568	NA,T	NA,C	NA,1	NA,-inf	NA,inf	NA,1.85371	0.00040921	0.000639684
3	chr2:68959863:C:T	68959863	T,T	C,C	1,1	inf,inf	inf,inf	0.899734,1.68218	0.000406659	0.000554517
3	chr2:70622382:C:T	70622382	NA,T	NA,C	NA,1	NA,-inf	NA,inf	NA,1.82412	0.00040344	0.000630563
3	chr2:70679006:G:C	70679006	NA,C	NA,G	NA,1	NA,-inf	NA,inf	NA,1.87581	0.00040133	0.000631916
3	chr2:68886867:A:G	68886867	NA,G	NA,A	NA,1	NA,-inf	NA,inf	NA,1.82713	0.00040117	0.000628069
3	chr2:68620599:G:A	68620599	NA,A	NA,G	NA,1	NA,inf	NA,inf	NA,2.02499	0.000397241	0.000544292
3	chr2:70333982:C:T	70333982	T,T	C,C	1,1	-inf,inf	inf,inf	1.24698,1.96312	0.000396	0.000643396
3	chr2:70653380:G:A	70653380	A,A	G,G	1,1	-inf,-inf	inf,inf	0.0876627,2.58028	0.000395251	0.000602639
3	chr2:68645939:A:G	68645939	G,G	A,A	1,1	inf,inf	inf,inf	2.9083,0.254651	0.000394527	0.000479425
3	chr2:70120635:A:G	70120635	G,G	A,A	1,1	inf,-inf	inf,inf	2.6898,0.189574	0.000389518	0.000581085
3	chr2:70626623:A:G	70626623	NA,G	NA,A	NA,1	NA,-inf	NA,inf	NA,1.83027	0.000388862	0.000608047
3	chr2:70627897:A:G	70627897	NA,G	NA,A	NA,1	NA,-inf	NA,inf	NA,1.7794	0.000388102	0.000598839
3	chr2:69032425:G:A	69032425	NA,A	NA,G	NA,1	NA,-inf	NA,inf	NA,1.49205	0.000387716	0.000577927
3	chr2:68588616:G:GT	68588616	GT,GT	G,G	1,1	inf,inf	inf,inf	2.86534,0.639727	0.00038603	0.000628881
3	chr2:68978641:G:A	68978641	A,A	G,G	1,1	-inf,-inf	inf,inf	1.49395,1.48169	0.000385414	0.00055175
3	chr2:69840925:G:A	69840925	A,A	G,G	1,1	inf,inf	inf,inf	2.03897,0.720034	0.000384007	0.000572712
3	chr2:68977911:A:C	68977911	C,C	A,A	1,1	-inf,-inf	inf,inf	1.41985,1.54925	0.000379962	0.000545169
3	chr2:69302235:A:C	69302235	NA,C	NA,A	NA,1	NA,-inf	NA,inf	NA,1.91468	0.000378833	0.00060559
3	chr2:68708182:G:A	68708182	NA,A	NA,G	NA,1	NA,inf	NA,inf	NA,1.95504	0.00037729	0.000590349
3	chr2:68415450:C:A	68415450	A,A	C,C	1,1	-inf,-inf	inf,inf	0.85056,2.00308	0.000376642	0.000532731
3	chr2:68418686:C:T	68418686	T,T	C,C	1,1	inf,inf	inf,inf	0.925819,2.16825	0.000374892	0.000603817
3	chr2:69849518:T:C	69849518	C,C	T,T	1,1	inf,inf	inf,inf	1.85246,0.951716	0.000373706	0.000559716
3	chr2:70626502:T:C	70626502	NA,C	NA,T	NA,1	NA,-inf	NA,inf	NA,1.8091	0.000373276	0.00058377
3	chr2:69935999:C:T	69935999	NA,T	NA,C	NA,1	NA,inf	NA,inf	NA,2.01985	0.000370045	0.000596796
3	chr2:70238472:C:T	70238472	NA,T	NA,C	NA,1	NA,inf	NA,inf	NA,2.00068	0.000367143	0.00058882
3	chr2:68239954:GT:G	68239954	NA,G	NA,GT	NA,1	NA,-inf	NA,inf	NA,1.87902	0.000366096	0.00057963
3	chr2:70141791:G:A	70141791	A,A	G,G	1,1	inf,inf	inf,inf	2.70256,0.0768086	0.000366025	0.000546973
3	chr2:68956981:T:C	68956981	NA,C	NA,T	NA,1	NA,inf	NA,inf	NA,1.87908	0.000365249	0.000583966
3	chr2:70752058:G:A	70752058	A,A	G,G	1,1	inf,inf	inf,inf	1.27616,1.53452	0.000363887	0.000548081
3	chr2:68975884:C:A	68975884	A,A	C,C	1,1	-inf,-inf	inf,inf	1.46814,1.47412	0.000362167	0.000519066
3	chr2:70184320:G:A	70184320	NA,A	NA,G	NA,1	NA,-inf	NA,inf	NA,1.80072	0.000360754	0.00057152
3	chr2:68555250:A:G	68555250	G,G	A,A	1,1	inf,inf	inf,inf	2.85,0.608649	0.000360464	0.000586802
3	chr2:70189474:T:C	70189474	NA,C	NA,T	NA,1	NA,-inf	NA,inf	NA,1.79591	0.000359221	0.000569009
3	chr2:68426734:T:C	68426734	C,C	T,T	1,1	-inf,-inf	inf,inf	2.6371,0.479779	0.000355828	0.000568346
3	chr2:68928018:G:A	68928018	A,A	G,G	1,1	inf,inf	inf,inf	1.08277,1.54677	0.000350307	0.000478629
3	chr2:68371823:T:C	68371823	C,C	T,T	1,1	-inf,inf	inf,inf	0.515778,2.41993	0.000348937	0.000508917
3	chr2:70610211:G:T	70610211	NA,T	NA,G	NA,1	NA,-inf	NA,inf	NA,1.80222	0.000346514	0.000547429
3	chr2:68976542:C:T	68976542	T,T	C,C	1,1	-inf,-inf	inf,inf	1.43412,1.48316	0.00034454	0.000494477
3	chr2:68305011:G:A	68305011	A,A	G,G	1,1	-inf,-inf	inf,inf	1.70401,1.29648	0.000341623	0.000521881
3	chr2:68371771:C:T	68371771	T,T	C,C	1,1	-inf,inf	inf,inf	0.521584,2.39977	0.000339664	0.000495193
3	chr2:70709729:T:C	70709729	C,C	T,T	1,1	-inf,-inf	inf,inf	1.34147,1.56358	0.000335434	0.00052729
3	chr2:68608540:C:T	68608540	NA,T	NA,C	NA,1	NA,inf	NA,inf	NA,1.93293	0.000334581	0.0004603
3	chr2:70141993:C:T	70141993	NA,T	NA,C	NA,1	NA,-inf	NA,inf	NA,1.7611	0.000332988	0.000528216
3	chr2:68609320:C:T	68609320	NA,T	NA,C	NA,1	NA,inf	NA,inf	NA,1.92953	0.000332574	0.000457635
3	chr2:69013740:G:C	69013740	C,NA	G,NA	1,NA	-inf,NA	inf,NA	2.08582,NA	0.000331032	0.00051795
3	chr2:68927351:C:T	68927351	T,T	C,C	1,1	inf,inf	inf,inf	1.31412,1.30819	0.000329254	0.000448209
3	chr2:68978810:C:T	68978810	T,T	C,C	1,1	-inf,-inf	inf,inf	1.51197,1.36557	0.000328955	0.000470367
3	chr2:70199193:C:T	70199193	T,T	C,C	1,1	inf,inf	inf,inf	0.751282,2.04159	0.000327216	0.000484062
3	chr2:68641210:A:G	68641210	NA,G	NA,A	NA,1	NA,inf	NA,inf	NA,1.89427	0.000326884	0.000446406
3	chr2:68970508:G:A	68970508	A,A	G,G	1,1	inf,inf	inf,inf	0.106712,2.53471	0.000324054	0.000489456
3	chr2:68511199:T:G	68511199	NA,G	NA,T	NA,1	NA,-inf	NA,inf	NA,1.75914	0.00032326	0.000505107
3	chr2:68422497:C:A	68422497	A,A	C,C	1,1	-inf,-inf	inf,inf	2.46428,0.178737	0.000323178	0.000474259
3	chr2:68368433:C:T	68368433	T,T	C,C	1,1	inf,inf	inf,inf	1.21208,1.7953	0.000321101	0.000508602
3	chr2:68977935:T:C	68977935	C,C	T,T	1,1	-inf,-inf	inf,inf	1.37648,1.50034	0.000319957	0.000459895
3	chr2:68437543:G:A	68437543	NA,A	NA,G	NA,1	NA,inf	NA,inf	NA,1.88335	0.000319063	0.000437915
3	chr2:68407240:G:A	68407240	NA,A	NA,G	NA,1	NA,inf	NA,inf	NA,1.83918	0.000318945	0.000511479
3	chr2:68295887:T:A	68295887	NA,A	NA,T	NA,1	NA,-inf	NA,inf	NA,1.77856	0.000317322	0.00050178
3	chr2:68866909:C:G	68866909	NA,G	NA,C	NA,1	NA,-inf	NA,inf	NA,1.69921	0.000315176	0.000493743
3	chr2:70235206:G:A	70235206	NA,A	NA,G	NA,1	NA,inf	NA,inf	NA,1.91511	0.000314381	0.000504263
3	chr2:68408467:A:G	68408467	G,G	A,A	1,1	inf,inf	inf,inf	0.89137,2.09823	0.000313964	0.000503594
3	chr2:68431658:T:C	68431658	C,C	T,T	1,1	-inf,-inf	inf,inf	2.18264,0.857149	0.000313686	0.000497642
3	chr2:70125389:A:G	70125389	NA,G	NA,A	NA,1	NA,-inf	NA,inf	NA,1.72565	0.000313366	0.000496652
3	chr2:68435938:T:C	68435938	C,C	T,T	1,1	-inf,-inf	inf,inf	1.89015,1.04537	0.000313313	0.000479447
3	chr2:68371157:A:G	68371157	G,G	A,A	1,1	-inf,inf	inf,inf	0.520082,2.35934	0.000313001	0.00045665
3	chr2:70244701:G:C	70244701	NA,C	NA,G	NA,1	NA,inf	NA,inf	NA,1.9129	0.000312076	0.000501044
3	chr2:68514802:A:G	68514802	G,G	A,A	1,1	inf,inf	inf,inf	2.84625,0.0512621	0.000309966	0.000376735
3	chr2:68332836:T:C	68332836	NA,C	NA,T	NA,1	NA,-inf	NA,inf	NA,1.75573	0.000309345	0.000493484
3	chr2:69872168:A:G	69872168	NA,G	NA,A	NA,1	NA,-inf	NA,inf	NA,1.99541	0.000309003	0.00050565
3	chr2:70037651:C:T	70037651	T,T	C,C	1,1	-inf,inf	inf,inf	2.21454,0.924783	0.000308391	0.000509912
3	chr2:68372035:T:C	68372035	C,C	T,T	1,1	inf,inf	inf,inf	1.20061,1.78376	0.000307538	0.000487201
3	chr2:70267081:T:C	70267081	C,C	T,T	1,1	-inf,-inf	inf,inf	1.03769,1.87195	0.000307108	0.000456923
3	chr2:69298663:AG:A	69298663	NA,A	NA,AG	NA,1	NA,-inf	NA,inf	NA,1.78016	0.000306355	0.000490616
3	chr2:68433582:T:G	68433582	G,G	T,T	1,1	-inf,-inf	inf,inf	2.22389,0.794724	0.000305916	0.00048515
3	chr2:70213374:C:A	70213374	A,A	C,C	1,1	inf,inf	inf,inf	0.97296,1.89206	0.000304994	0.000454234
3	chr2:69018220:T:C	69018220	NA,C	NA,T	NA,1	NA,-inf	NA,inf	NA,1.73808	0.000304977	0.000481051
3	chr2:70656398:CT:C	70656398	C,C	CT,CT	1,1	inf,inf	inf,inf	0.623567,2.10712	0.000304358	0.00047071
3	chr2:69238056:T:A	69238056	A,NA	T,NA	1,NA	inf,NA	inf,NA	2.15731,NA	0.000303834	0.000511628
3	chr2:70020522:C:G	70020522	G,G	C,C	1,1	-inf,inf	inf,inf	2.2323,0.899255	0.000303712	0.000503083
3	chr2:70140719:A:C	70140719	NA,C	NA,A	NA,1	NA,-inf	NA,inf	NA,1.70663	0.000302443	0.000479303
3	chr2:69908906:C:T	69908906	NA,T	NA,C	NA,1	NA,inf	NA,inf	NA,1.90317	0.000299808	0.000483376
3	chr2:68394571:C:T	68394571	T,T	C,C	1,1	inf,inf	inf,inf	0.942222,2.02165	0.000299429	0.000479422
3	chr2:68503581:C:T	68503581	T,T	C,C	1,1	inf,inf	inf,inf	2.79472,0.178233	0.000297485	0.000360502
3	chr2:70504224:C:A	70504224	NA,A	NA,C	NA,1	NA,-inf	NA,inf	NA,1.68089	0.000297031	0.000467014
3	chr2:68969833:G:A	68969833	A,A	G,G	1,1	-inf,-inf	inf,inf	0.354598,2.41525	0.000296406	0.000463312
3	chr2:68609871:G:A	68609871	NA,A	NA,G	NA,1	NA,inf	NA,inf	NA,1.86467	0.000295761	0.00040815
3	chr2:69709503:C:T	69709503	T,T	C,C	1,1	inf,inf	inf,inf	1.3127,2.78498	0.000295222	0.000674303
3	chr2:68249022:A:C	68249022	NA,C	NA,A	NA,1	NA,-inf	NA,inf	NA,1.76411	0.000294924	0.000467096
3	chr2:68422697:C:T	68422697	T,T	C,C	1,1	-inf,-inf	inf,inf	2.41652,0.179876	0.000293904	0.000431504
3	chr2:68962900:A:G	68962900	NA,G	NA,A	NA,1	NA,-inf	NA,inf	NA,1.70022	0.000292491	0.000462029
3	chr2:69962397:T:C	69962397	NA,C	NA,T	NA,1	NA,-inf	NA,inf	NA,1.78492	0.000291821	0.000461171
3	chr2:70131865:C:T	70131865	T,T	C,C	1,1	inf,inf	inf,inf	2.59553,0.0944078	0.000290653	0.00043676
3	chr2:68371694:A:G	68371694	G,G	A,A	1,1	inf,inf	inf,inf	1.17093,1.78172	0.000290609	0.000460372
3	chr2:68371703:G:A	68371703	A,A	G,G	1,1	inf,inf	inf,inf	1.17452,1.77749	0.000290368	0.000459946
3	chr2:68418688:G:A	68418688	A,A	G,G	1,1	-inf,inf	inf,inf	2.46731,0.0266018	0.000290189	0.00042278
3	chr2:70130207:C:T	70130207	T,T	C,C	1,1	inf,inf	inf,inf	2.59041,0.112269	0.000290146	0.000436216
3	chr2:68980889:C:T	68980889	T,T	C,C	1,1	-inf,-inf	inf,inf	1.57883,1.34471	0.00028891	0.000428632
3	chr2:68650686:T:C	68650686	NA,C	NA,T	NA,1	NA,inf	NA,inf	NA,1.85395	0.000288616	0.000398963
3	chr2:70343401:T:C	70343401	NA,C	NA,T	NA,1	NA,-inf	NA,inf	NA,1.80079	0.000288496	0.000461261
3	chr2:68433867:A:G	68433867	G,G	A,A	1,1	-inf,-inf	inf,inf	2.18531,0.803174	0.000288382	0.000457355
3	chr2:69012709:T:C	69012709	C,C	T,T	1,1	-inf,-inf	inf,inf	2.55551,0.244845	0.000288088	0.000433703
3	chr2:70244625:GGAGATC:G	70244625	NA,G	NA,GGAGATC	NA,1	NA,inf	NA,inf	NA,1.87003	0.000287884	0.000462277
3	chr2:69039672:C:T	69039672	NA,T	NA,C	NA,1	NA,-inf	NA,inf	NA,1.33739	0.000287534	0.000429533
3	chr2:68419651:G:A	68419651	A,A	G,G	1,1	-inf,inf	inf,inf	1.07952,1.85966	0.000287521	0.000426513
3	chr2:68378589:T:C	68378589	C,C	T,T	1,1	inf,inf	inf,inf	1.19182,1.7547	0.000286952	0.000454414
3	chr2:70620621:T:C	70620621	NA,C	NA,T	NA,1	NA,-inf	NA,inf	NA,1.64788	0.000286582	0.000448734
3	chr2:70235333:T:C	70235333	NA,C	NA,T	NA,1	NA,inf	NA,inf	NA,1.78762	0.000286427	0.000457778
3	chr2:69753474:T:C	69753474	C,NA	T,NA	1,NA	inf,NA	inf,NA	2.22224,NA	0.000286134	0.000486772
3	chr2:68532482:T:C	68532482	C,C	T,T	1,1	inf,inf	inf,inf	2.74704,0.375495	0.000285526	0.000385887
3	chr2:68848851:A:T	68848851	T,T	A,A	1,1	inf,-inf	inf,inf	2.36415,0.816684	0.000284038	0.000577714
3	chr2:68954059:AC:A	68954059	A,A	AC,AC	1,1	inf,inf	inf,inf	1.142,1.73678	0.000283951	0.000469806
3	chr2:69074399:G:A	69074399	A,NA	G,NA	1,NA	inf,NA	inf,NA	1.83969,NA	0.000283911	0.000455637
3	chr2:68377419:C:A	68377419	A,A	C,C	1,1	inf,inf	inf,inf	1.18623,1.75022	0.00028183	0.00044628
3	chr2:70131844:T:C	70131844	C,C	T,T	1,1	inf,inf	inf,inf	2.57581,0.104928	0.000281232	0.000422811
3	chr2:68431719:T:C	68431719	C,C	T,T	1,1	-inf,-inf	inf,inf	2.16432,0.80968	0.000280343	0.000444755
3	chr2:68858435:G:T	68858435	NA,T	NA,G	NA,1	NA,-inf	NA,inf	NA,1.63277	0.000279624	0.000437825
3	chr2:70668930:C:T	70668930	T,T	C,C	1,1	inf,-inf	inf,inf	0.696143,1.92977	0.000278372	0.000426314
3	chr2:69015948:G:A	69015948	A,NA	G,NA	1,NA	-inf,NA	inf,NA	1.99309,NA	0.000278018	0.000435147
3	chr2:68617180:T:A	68617180	NA,A	NA,T	NA,1	NA,inf	NA,inf	NA,1.83063	0.000277942	0.000384225
3	chr2:68416262:T:C	68416262	C,C	T,T	1,1	-inf,inf	inf,inf	2.44795,0.0642826	0.000277604	0.000404875
3	chr2:68416493:T:A	68416493	A,A	T,T	1,1	-inf,-inf	inf,inf	2.43263,0.0196202	0.00027723	0.000403444
3	chr2:68956543:TTATC:T	68956543	NA,T	NA,TTATC	NA,1	NA,-inf	NA,inf	NA,1.67024	0.000277152	0.000437857
3	chr2:68368803:C:G	68368803	G,G	C,C	1,1	inf,inf	inf,inf	1.19449,1.73309	0.000277095	0.000439025
3	chr2:68408603:C:A	68408603	NA,A	NA,C	NA,1	NA,inf	NA,inf	NA,1.78373	0.000276895	0.000448184
3	chr2:68370346:A:G	68370346	G,G	A,A	1,1	inf,inf	inf,inf	1.19311,1.73126	0.000275486	0.000436473
3	chr2:69927396:A:G	69927396	G,NA	A,NA	1,NA	inf,NA	inf,NA	1.77279,NA	0.000275033	0.00043636
3	chr2:70636280:T:A	70636280	NA,A	NA,T	NA,1	NA,-inf	NA,inf	NA,1.67518	0.000273503	0.000430467
3	chr2:69689492:A:G	69689492	G,G	A,A	1,1	inf,inf	inf,inf	0.783607,2.54258	0.000273073	0.000456487
3	chr2:68990893:G:A	68990893	NA,A	NA,G	NA,1	NA,inf	NA,inf	NA,1.81457	0.000271858	0.000446454
3	chr2:70715609:T:C	70715609	NA,C	NA,T	NA,1	NA,-inf	NA,inf	NA,1.67692	0.000271199	0.000425724
3	chr2:70127099:A:G	70127099	G,G	A,A	1,1	inf,inf	inf,inf	2.50762,0.100495	0.000267389	0.00039888
3	chr2:68957157:C:T	68957157	T,T	C,C	1,1	-inf,-inf	inf,inf	0.715679,1.74443	0.000266943	0.000380509
3	chr2:68435256:A:G	68435256	G,G	A,A	1,1	-inf,-inf	inf,inf	2.21893,0.617957	0.000266392	0.000402653
3	chr2:69884579:C:A	69884579	A,A	C,C	1,1	inf,-inf	inf,inf	1.00506,0.237795	0.000264739	0.000386207
3	chr2:68863024:G:A	68863024	NA,A	NA,G	NA,1	NA,-inf	NA,inf	NA,1.59973	0.000261622	0.000409727
3	chr2:70671870:T:G	70671870	G,G	T,T	1,1	inf,-inf	inf,inf	0.495941,1.99063	0.000261055	0.000395857
3	chr2:68643403:A:G	68643403	G,G	A,A	1,1	inf,inf	inf,inf	2.64282,0.650688	0.000261053	0.000427004
3	chr2:68365414:C:A	68365414	A,A	C,C	1,1	inf,inf	inf,inf	1.16317,1.73011	0.000260759	0.000412913
3	chr2:68379381:C:T	68379381	T,T	C,C	1,1	inf,inf	inf,inf	1.14251,1.74699	0.000259167	0.000410349
3	chr2:70691853:G:A	70691853	NA,A	NA,G	NA,1	NA,inf	NA,inf	NA,1.69305	0.000259075	0.000416983
3	chr2:70325577:A:C	70325577	NA,C	NA,A	NA,1	NA,inf	NA,inf	NA,1.71172	0.000258247	0.00040594
3	chr2:68455662:G:A	68455662	A,A	G,G	1,1	inf,inf	inf,inf	2.744,0.0182237	0.000256641	0.000313959
3	chr2:69012577:T:C	69012577	C,C	T,T	1,1	-inf,-inf	inf,inf	2.45978,0.246197	0.000256361	0.000381905
3	chr2:68304209:T:C	68304209	C,C	T,T	1,1	-inf,-inf	inf,inf	1.74577,1.04722	0.00025504	0.00038785
3	chr2:68642324:C:T	68642324	T,T	C,C	1,1	inf,inf	inf,inf	2.70525,0.529149	0.000253206	0.000412547
3	chr2:68401619:G:A	68401619	A,A	G,G	1,1	inf,inf	inf,inf	0.769988,2.09419	0.000252459	0.000404589
3	chr2:69012495:C:T	69012495	T,T	C,C	1,1	-inf,-inf	inf,inf	2.5089,0.200174	0.000251519	0.000378976
3	chr2:68865261:T:C	68865261	C,C	T,T	1,1	inf,-inf	inf,inf	2.06813,1.02291	0.000249812	0.000500236
3	chr2:68423582:A:G	68423582	NA,G	NA,A	NA,1	NA,-inf	NA,inf	NA,1.56515	0.000249799	0.000398886
3	chr2:70140601:T:C	70140601	C,C	T,T	1,1	inf,inf	inf,inf	2.51778,0.0808911	0.000248219	0.000373315
3	chr2:70337399:T:C	70337399	C,C	T,T	1,1	-inf,-inf	inf,inf	1.79242,0.627309	0.000248026	0.000370539
3	chr2:68362813:A:G	68362813	G,G	A,A	1,1	inf,inf	inf,inf	1.08883,1.77422	0.000247593	0.000393244
3	chr2:68901429:G:A	68901429	NA,A	NA,G	NA,1	NA,-inf	NA,inf	NA,1.62745	0.000247546	0.000393019
3	chr2:70179991:T:C	70179991	C,C	T,T	1,1	inf,-inf	inf,inf	2.4894,0.158074	0.000246795	0.00036965
3	chr2:69012463:A:C	69012463	C,C	A,A	1,1	-inf,-inf	inf,inf	2.48755,0.221131	0.00024654	0.000371349
3	chr2:68859646:A:G	68859646	NA,G	NA,A	NA,1	NA,-inf	NA,inf	NA,1.5595	0.000246529	0.000384776
3	chr2:68422565:C:T	68422565	T,T	C,C	1,1	-inf,inf	inf,inf	1.27835,1.62753	0.000246324	0.000373832
3	chr2:68429282:A:G	68429282	G,G	A,A	1,1	-inf,-inf	inf,inf	2.55021,0.308675	0.000246081	0.000393358
3	chr2:70746331:T:C	70746331	C,C	T,T	1,1	inf,inf	inf,inf	1.38945,1.23012	0.000245064	0.000370446
3	chr2:68863834:A:G	68863834	NA,G	NA,A	NA,1	NA,-inf	NA,inf	NA,1.55454	0.000244207	0.000380782
3	chr2:68414784:T:C	68414784	NA,C	NA,T	NA,1	NA,inf	NA,inf	NA,1.70729	0.00024344	0.000394137
3	chr2:70337220:G:A	70337220	A,A	G,G	1,1	-inf,inf	inf,inf	1.11158,1.61925	0.000243142	0.000392539
3	chr2:70046575:G:A	70046575	A,A	G,G	1,1	inf,-inf	inf,inf	2.45982,0.0117353	0.000242155	0.000359779
3	chr2:69341628:C:T	69341628	NA,T	NA,C	NA,1	NA,-inf	NA,inf	NA,1.68038	0.000241992	0.000387161
3	chr2:68860238:G:A	68860238	NA,A	NA,G	NA,1	NA,-inf	NA,inf	NA,1.54634	0.000241425	0.00037642
3	chr2:70611688:A:G	70611688	NA,G	NA,A	NA,1	NA,-inf	NA,inf	NA,1.59228	0.000240965	0.000382336
3	chr2:68494844:C:T	68494844	T,T	C,C	1,1	inf,inf	inf,inf	2.71036,0.00316754	0.000240757	0.000294787
3	chr2:69700621:T:C	69700621	C,C	T,T	1,1	inf,inf	inf,inf	0.775736,2.4316	0.000240694	0.000400613
3	chr2:70432931:A:G	70432931	NA,G	NA,A	NA,1	NA,-inf	NA,inf	NA,1.59205	0.000240378	0.000380501
3	chr2:68423241:A:G	68423241	G,G	A,A	1,1	-inf,inf	inf,inf	2.39773,0.0939541	0.00023998	0.000355935
3	chr2:70611729:T:C	70611729	NA,C	NA,T	NA,1	NA,-inf	NA,inf	NA,1.5901	0.00023997	0.00038076
3	chr2:68644916:CAG:C	68644916	NA,C	NA,CAG	NA,1	NA,inf	NA,inf	NA,1.74022	0.00023716	0.000328921
3	chr2:68473462:A:G	68473462	NA,G	NA,A	NA,1	NA,inf	NA,inf	NA,1.72148	0.000236832	0.000326201
3	chr2:69367208:T:C	69367208	NA,C	NA,T	NA,1	NA,-inf	NA,inf	NA,1.66855	0.000236511	0.000378466
3	chr2:70705440:T:C	70705440	NA,C	NA,T	NA,1	NA,-inf	NA,inf	NA,1.6557	0.000235614	0.000375959
3	chr2:70629224:C:T	70629224	T,NA	C,NA	1,NA	inf,NA	inf,NA	1.7614,NA	0.000235549	0.000406087
3	chr2:70422095:G:C	70422095	NA,C	NA,G	NA,1	NA,-inf	NA,inf	NA,1.57101	0.000235017	0.000371864
3	chr2:68327059:T:C	68327059	C,C	T,T	1,1	inf,inf	inf,inf	2.46034,0.0181597	0.000234724	0.000354183
3	chr2:68970990:A:G	68970990	G,G	A,A	1,1	-inf,-inf	inf,inf	0.243807,2.22613	0.000234248	0.00035467
3	chr2:69381539:C:T	69381539	NA,T	NA,C	NA,1	NA,-inf	NA,inf	NA,1.66221	0.000233776	0.000374084
3	chr2:69829233:A:C	69829233	C,C	A,A	1,1	inf,inf	inf,inf	2.00635,0.465387	0.00023371	0.000349575
3	chr2:70143146:T:C	70143146	NA,C	NA,T	NA,1	NA,inf	NA,inf	NA,1.75269	0.000233649	0.000374376
3	chr2:69925926:GT:G	69925926	G,G	GT,GT	1,1	inf,inf	inf,inf	2.31183,0.577382	0.000233146	0.000351385
3	chr2:68860239:C:T	68860239	NA,T	NA,C	NA,1	NA,-inf	NA,inf	NA,1.53184	0.00023283	0.000363527
3	chr2:68930988:G:A	68930988	A,A	G,G	1,1	inf,inf	inf,inf	1.48202,0.988778	0.000231505	0.000317539
3	chr2:68900642:C:T	68900642	NA,T	NA,C	NA,1	NA,-inf	NA,inf	NA,1.58995	0.000231457	0.000367436
3	chr2:69177706:G:A	69177706	NA,A	NA,G	NA,1	NA,-inf	NA,inf	NA,1.52714	0.000231175	0.000367325
3	chr2:69911514:A:G	69911514	NA,G	NA,A	NA,1	NA,-inf	NA,inf	NA,1.34719	0.000231065	0.000353676
3	chr2:70352201:T:C	70352201	NA,C	NA,T	NA,1	NA,-inf	NA,inf	NA,1.62913	0.00023106	0.000364562
3	chr2:68852936:G:C	68852936	NA,C	NA,G	NA,1	NA,-inf	NA,inf	NA,1.55476	0.000230999	0.00036442
3	chr2:69028873:T:A	69028873	NA,A	NA,T	NA,1	NA,inf	NA,inf	NA,1.59938	0.00023015	0.000364671
3	chr2:69011736:T:G	69011736	G,G	T,T	1,1	-inf,-inf	inf,inf	2.46366,0.180344	0.000229963	0.000345724
3	chr2:69011737:G:C	69011737	C,C	G,G	1,1	-inf,-inf	inf,inf	2.46012,0.18724	0.000229803	0.000345456
3	chr2:68385046:G:A	68385046	A,A	G,G	1,1	inf,inf	inf,inf	1.07268,1.74833	0.000228421	0.000362045
3	chr2:68401687:T:G	68401687	NA,G	NA,T	NA,1	NA,inf	NA,inf	NA,1.65833	0.000228212	0.0003665
3	chr2:68861924:T:C	68861924	NA,C	NA,T	NA,1	NA,-inf	NA,inf	NA,1.51796	0.000227591	0.000355353
3	chr2:69835144:C:T	69835144	T,T	C,C	1,1	inf,inf	inf,inf	1.96879,0.515879	0.000227445	0.00034091
3	chr2:70623535:C:T	70623535	NA,T	NA,C	NA,1	NA,-inf	NA,inf	NA,1.52279	0.000226477	0.000355514
3	chr2:70325967:G:A	70325967	NA,A	NA,G	NA,1	NA,inf	NA,inf	NA,1.68048	0.000226196	0.000362069
3	chr2:70638567:G:A	70638567	A,A	G,G	1,1	inf,inf	inf,inf	0.726991,2.09744	0.00022564	0.000367113
3	chr2:70667294:A:T	70667294	T,T	A,A	1,1	inf,-inf	inf,inf	0.592537,1.89067	0.000225453	0.000344196
3	chr2:68559431:G:A	68559431	A,A	G,G	1,1	inf,inf	inf,inf	2.76351,0.1621	0.000225427	0.000312885
3	chr2:70609576:G:A	70609576	NA,A	NA,G	NA,1	NA,-inf	NA,inf	NA,1.55533	0.000224595	0.000356413
3	chr2:70302482:T:C	70302482	C,C	T,T	1,1	inf,inf	inf,inf	1.14129,2.02191	0.000224443	0.000377703
3	chr2:70152363:G:A	70152363	NA,A	NA,G	NA,1	NA,-inf	NA,inf	NA,1.51369	0.000224333	0.000350697
3	chr2:70152736:T:C	70152736	C,C	T,T	1,1	inf,inf	inf,inf	2.43181,0.11824	0.000224317	0.000335766
3	chr2:68563029:C:T	68563029	T,T	C,C	1,1	inf,inf	inf,inf	2.75598,0.174518	0.000223627	0.000310411
3	chr2:69017435:T:C	69017435	NA,C	NA,T	NA,1	NA,-inf	NA,inf	NA,1.18774	0.000223166	0.000334087
3	chr2:69080640:G:C	69080640	NA,C	NA,G	NA,1	NA,-inf	NA,inf	NA,1.53472	0.000222979	0.000352083
3	chr2:70165976:T:C	70165976	C,C	T,T	1,1	inf,inf	inf,inf	2.43856,0.0626905	0.000222875	0.000332838
3	chr2:69011718:G:C	69011718	C,C	G,G	1,1	-inf,-inf	inf,inf	2.42869,0.216839	0.000222424	0.000334273
3	chr2:70601291:A:T	70601291	T,T	A,A	1,1	inf,-inf	inf,inf	1.61522,0.972492	0.000221394	0.000338874
3	chr2:68501351:G:A	68501351	A,A	G,G	1,1	inf,-inf	inf,inf	2.63908,0.06357	0.000220851	0.000270861
3	chr2:68960896:T:C	68960896	NA,C	NA,T	NA,1	NA,-inf	NA,inf	NA,1.42423	0.000218998	0.000338239
3	chr2:70668124:G:A	70668124	A,A	G,G	1,1	inf,inf	inf,inf	0.475462,2.0402	0.000217847	0.000337774
3	chr2:68499387:G:A	68499387	A,A	G,G	1,1	inf,inf	inf,inf	2.6523,0.137257	0.000217498	0.000266819
3	chr2:69012121:A:G	69012121	G,G	A,A	1,1	-inf,-inf	inf,inf	2.41724,0.217448	0.000216783	0.00032608
3	chr2:69791262:G:A	69791262	NA,A	NA,G	NA,1	NA,inf	NA,inf	NA,1.73882	0.000216304	0.000350498
3	chr2:69883655:T:C	69883655	NA,C	NA,T	NA,1	NA,-inf	NA,inf	NA,1.54574	0.00021614	0.000342723
3	chr2:68581114:T:C	68581114	NA,C	NA,T	NA,1	NA,inf	NA,inf	NA,1.67015	0.000215684	0.000297859
3	chr2:68419404:C:T	68419404	T,T	C,C	1,1	-inf,inf	inf,inf	1.1783,1.57958	0.000214375	0.000319118
3	chr2:69011968:C:CA	69011968	CA,CA	C,C	1,1	-inf,-inf	inf,inf	2.41983,0.197579	0.000214086	0.000321988
3	chr2:68608064:A:G	68608064	G,G	A,A	1,1	inf,inf	inf,inf	2.58755,0.309394	0.000214041	0.000288059
3	chr2:70139337:T:TACAA	70139337	TACAA,TACAA	T,T	1,1	inf,inf	inf,inf	2.44294,0.0794065	0.000213974	0.000322224
3	chr2:70303047:C:T	70303047	T,T	C,C	1,1	inf,inf	inf,inf	1.13849,1.99695	0.000213636	0.00035942
3	chr2:68856986:G:A	68856986	A,A	G,G	1,1	inf,-inf	inf,inf	2.42617,0.569721	0.000213568	0.000441168
3	chr2:68416841:A:G	68416841	NA,G	NA,A	NA,1	NA,inf	NA,inf	NA,1.6228	0.000213382	0.000342375
3	chr2:68509401:G:A	68509401	A,A	G,G	1,1	inf,inf	inf,inf	0.919501,1.78704	0.000213331	0.000366429
3	chr2:68331740:A:G	68331740	NA,G	NA,A	NA,1	NA,inf	NA,inf	NA,1.60675	0.000211756	0.000339636
3	chr2:68946438:C:T	68946438	T,T	C,C	1,1	-inf,-inf	inf,inf	0.766675,1.68596	0.000210643	0.000305276
3	chr2:69696361:C:A	69696361	A,A	C,C	1,1	inf,inf	inf,inf	0.759493,2.3671	0.000210636	0.000349853
3	chr2:68409111:G:A	68409111	NA,A	NA,G	NA,1	NA,inf	NA,inf	NA,1.63339	0.000210174	0.000339729
3	chr2:68403841:G:A	68403841	NA,A	NA,G	NA,1	NA,inf	NA,inf	NA,1.63276	0.000209925	0.000339326
3	chr2:69084208:T:G	69084208	NA,G	NA,T	NA,1	NA,-inf	NA,inf	NA,1.50235	0.00020965	0.000331137
3	chr2:68412038:A:G	68412038	NA,G	NA,A	NA,1	NA,inf	NA,inf	NA,1.63183	0.000209552	0.000338725
3	chr2:70674444:C:T	70674444	T,T	C,C	1,1	inf,-inf	inf,inf	0.194636,2.16696	0.00020943	0.000324596
3	chr2:69876670:T:C	69876670	C,C	T,T	1,1	inf,inf	inf,inf	1.90464,0.471636	0.000208604	0.000312187
3	chr2:70154260:A:G	70154260	NA,G	NA,A	NA,1	NA,inf	NA,inf	NA,1.68575	0.000207089	0.000331747
3	chr2:70628961:C:G	70628961	NA,G	NA,C	NA,1	NA,-inf	NA,inf	NA,1.46527	0.000207015	0.000321485
3	chr2:70653709:T:C	70653709	C,C	T,T	1,1	inf,inf	inf,inf	0.534561,2.00765	0.000206728	0.000321931
3	chr2:69697025:C:T	69697025	T,T	C,C	1,1	inf,inf	inf,inf	0.730838,2.36204	0.000206145	0.000341013
3	chr2:68815808:C:G	68815808	G,G	C,C	1,1	-inf,-inf	inf,inf	3.11457,1.80715	0.000205697	0.00718385
3	chr2:70648085:C:T	70648085	NA,T	NA,C	NA,1	NA,-inf	NA,inf	NA,1.50198	0.000205695	0.000323013
3	chr2:68449167:A:T	68449167	NA,T	NA,A	NA,1	NA,inf	NA,inf	NA,1.66856	0.000205395	0.000282586
3	chr2:68484168:T:TAACA	68484168	TAACA,TAACA	T,T	1,1	inf,inf	inf,inf	2.62788,0.0459524	0.000205265	0.000252081
3	chr2:68816563:G:A	68816563	A,A	G,G	1,1	-inf,-inf	inf,inf	3.1099,1.80954	0.000205257	0.00713454
3	chr2:68713585:G:A	68713585	NA,A	NA,G	NA,1	NA,-inf	NA,inf	NA,1.54748	0.000205134	0.000336183
3	chr2:70261105:T:C	70261105	NA,C	NA,T	NA,1	NA,inf	NA,inf	NA,1.66989	0.00020466	0.000328647
3	chr2:69649886:T:A	69649886	A,NA	T,NA	1,NA	-inf,NA	inf,NA	1.37942,NA	0.000204422	0.000325329
3	chr2:68476366:T:C	68476366	C,C	T,T	1,1	inf,inf	inf,inf	2.62609,0.065799	0.000204286	0.000250893
3	chr2:68815811:G:C	68815811	C,C	G,G	1,1	-inf,-inf	inf,inf	3.11068,1.80522	0.000204154	0.00710242
3	chr2:69876372:T:C	69876372	C,C	T,T	1,1	inf,inf	inf,inf	1.95135,0.381793	0.0002041	0.00030515
3	chr2:68815804:T:A	68815804	A,A	T,T	1,1	-inf,-inf	inf,inf	3.10488,1.80798	0.000203878	0.00705841
3	chr2:68377780:G:A	68377780	NA,A	NA,G	NA,1	NA,inf	NA,inf	NA,1.66971	0.000202496	0.000316105
3	chr2:69690776:A:G	69690776	NA,G	NA,A	NA,1	NA,inf	NA,inf	NA,1.73542	0.000202435	0.000332589
3	chr2:69896432:T:C	69896432	NA,C	NA,T	NA,1	NA,-inf	NA,inf	NA,1.28506	0.000202304	0.000310264
3	chr2:69477105:T:C	69477105	NA,C	NA,T	NA,1	NA,inf	NA,inf	NA,1.66094	0.000202085	0.000327811
3	chr2:69648497:C:T	69648497	NA,T	NA,C	NA,1	NA,-inf	NA,inf	NA,1.84033	0.000201601	0.000336143
3	chr2:69784864:G:C	69784864	NA,C	NA,G	NA,1	NA,-inf	NA,inf	NA,1.47159	0.000201496	0.000317075
3	chr2:69922741:G:A	69922741	A,A	G,G	1,1	inf,-inf	inf,inf	2.02599,0.0922677	0.000200594	0.000292795
3	chr2:69880277:A:G	69880277	G,G	A,A	1,1	inf,inf	inf,inf	1.91874,0.418165	0.000199711	0.00029871
3	chr2:69899534:A:G	69899534	G,G	A,A	1,1	inf,-inf	inf,inf	2.04285,0.0177342	0.000199105	0.000292868
3	chr2:69791711:T:C	69791711	NA,C	NA,T	NA,1	NA,-inf	NA,inf	NA,1.40567	0.000198842	0.000312553
3	chr2:69033168:A:G	69033168	NA,G	NA,A	NA,1	NA,-inf	NA,inf	NA,1.14041	0.000198794	0.000298953
3	chr2:70743337:T:C	70743337	NA,C	NA,T	NA,1	NA,-inf	NA,inf	NA,1.49703	0.000198563	0.0003132
3	chr2:70327911:T:C	70327911	NA,C	NA,T	NA,1	NA,inf	NA,inf	NA,1.4049	0.000198284	0.000311378
3	chr2:70618077:G:T	70618077	NA,T	NA,G	NA,1	NA,inf	NA,inf	NA,1.56596	0.000197878	0.000316724
3	chr2:69036433:A:G	69036433	NA,G	NA,A	NA,1	NA,inf	NA,inf	NA,1.53304	0.000197853	0.000313724
3	chr2:70622052:C:T	70622052	NA,T	NA,C	NA,1	NA,-inf	NA,inf	NA,1.44366	0.000197778	0.000309727
3	chr2:70466630:G:A	70466630	NA,A	NA,G	NA,1	NA,-inf	NA,inf	NA,1.46087	0.000197312	0.000311179
3	chr2:68486289:A:G	68486289	G,G	A,A	1,1	-inf,inf	inf,inf	0.308402,2.33668	0.000197077	0.000251231
3	chr2:70493342:C:T	70493342	NA,T	NA,C	NA,1	NA,-inf	NA,inf	NA,1.46216	0.00019655	0.000309886
3	chr2:68502860:A:G	68502860	G,G	A,A	1,1	inf,inf	inf,inf	2.60335,0.0273017	0.000196504	0.000241613
3	chr2:69344804:C:T	69344804	NA,T	NA,C	NA,1	NA,-inf	NA,inf	NA,1.56681	0.000196326	0.000314152
3	chr2:70485883:A:G	70485883	NA,G	NA,A	NA,1	NA,inf	NA,inf	NA,1.59194	0.000196267	0.000315995
3	chr2:68966740:T:C	68966740	C,C	T,T	1,1	-inf,-inf	inf,inf	0.211638,2.27888	0.000195235	0.000306178
3	chr2:68378062:A:C	68378062	NA,C	NA,A	NA,1	NA,inf	NA,inf	NA,1.64966	0.000195222	0.000304896
3	chr2:69060866:G:A	69060866	NA,A	NA,G	NA,1	NA,-inf	NA,inf	NA,1.16038	0.000195027	0.000292202
3	chr2:68538495:G:A	68538495	A,A	G,G	1,1	inf,inf	inf,inf	2.68983,0.108988	0.000192867	0.000268449
3	chr2:68962600:G:A	68962600	NA,A	NA,G	NA,1	NA,-inf	NA,inf	NA,1.41331	0.000192823	0.000302511
3	chr2:70347186:G:T	70347186	T,T	G,G	1,1	-inf,-inf	inf,inf	0.184706,1.94332	0.000192283	0.000280537
3	chr2:70167884:G:A	70167884	A,A	G,G	1,1	inf,-inf	inf,inf	2.37283,0.0249819	0.000192139	0.000287421
3	chr2:70737110:C:T	70737110	NA,T	NA,C	NA,1	NA,-inf	NA,inf	NA,1.47886	0.000191942	0.000302789
3	chr2:70484784:G:A	70484784	NA,A	NA,G	NA,1	NA,-inf	NA,inf	NA,1.44737	0.00019157	0.000301957
3	chr2:70140078:C:T	70140078	T,T	C,C	1,1	inf,-inf	inf,inf	2.39558,0.01119	0.000191057	0.000287734
3	chr2:70141466:T:C	70141466	C,C	T,T	1,1	inf,-inf	inf,inf	2.39082,0.024272	0.00019088	0.000287257
3	chr2:68969706:A:T	68969706	T,T	A,A	1,1	inf,inf	inf,inf	0.253298,2.0891	0.000190519	0.000281375
3	chr2:68508586:G:A	68508586	A,A	G,G	1,1	inf,inf	inf,inf	2.67886,0.1153	0.000190042	0.00026448
3	chr2:68500014:G:A	68500014	A,A	G,G	1,1	inf,inf	inf,inf	2.58687,0.0424726	0.000189894	0.000233682
3	chr2:69701325:T:C	69701325	NA,C	NA,T	NA,1	NA,inf	NA,inf	NA,1.69738	0.000188744	0.000309964
3	chr2:70241850:G:C	70241850	NA,C	NA,G	NA,1	NA,inf	NA,inf	NA,1.55744	0.000188463	0.000300926
3	chr2:68503179:G:C	68503179	C,C	G,G	1,1	inf,inf	inf,inf	2.58031,0.031446	0.000188161	0.000231607
3	chr2:70638366:C:T	70638366	T,T	C,C	1,1	inf,inf	inf,inf	0.713403,2.0124	0.000187557	0.000305178
3	chr2:70486869:T:A	70486869	A,NA	T,NA	1,NA	inf,NA	inf,NA	1.37161,NA	0.000187012	0.000288912
3	chr2:69708860:T:C	69708860	NA,C	NA,T	NA,1	NA,-inf	NA,inf	NA,1.81508	0.00018699	0.00031274
3	chr2:69774139:A:G	69774139	NA,G	NA,A	NA,1	NA,-inf	NA,inf	NA,1.42942	0.000186379	0.000293535
3	chr2:70684093:A:G	70684093	NA,G	NA,A	NA,1	NA,-inf	NA,inf	NA,1.44743	0.000186041	0.000293454
3	chr2:70665565:C:T	70665565	T,T	C,C	1,1	inf,-inf	inf,inf	0.635663,1.75417	0.00018501	0.000282698
3	chr2:70325870:T:C	70325870	C,C	T,T	1,1	-inf,inf	inf,inf	1.15886,1.55081	0.000184799	0.000295502
3	chr2:68823254:G:A	68823254	A,A	G,G	1,1	-inf,-inf	inf,inf	2.98864,1.80095	0.000184626	0.00558828
3	chr2:69309033:G:C	69309033	NA,C	NA,G	NA,1	NA,-inf	NA,inf	NA,1.53365	0.000184395	0.00029527
3	chr2:68614678:T:G	68614678	NA,G	NA,T	NA,1	NA,inf	NA,inf	NA,1.66179	0.000184218	0.000281251
3	chr2:68324281:C:T	68324281	T,T	C,C	1,1	inf,inf	inf,inf	2.29738,0.17224	0.000183845	0.000278689
3	chr2:68287430:A:G	68287430	NA,G	NA,A	NA,1	NA,inf	NA,inf	NA,1.51722	0.000183594	0.000294917
3	chr2:68376398:T:C	68376398	NA,C	NA,T	NA,1	NA,inf	NA,inf	NA,1.61471	0.000183433	0.000286605
3	chr2:69690662:G:A	69690662	NA,A	NA,G	NA,1	NA,-inf	NA,inf	NA,1.79657	0.000182838	0.000305565
3	chr2:69692142:C:T	69692142	NA,T	NA,C	NA,1	NA,-inf	NA,inf	NA,1.79657	0.000182838	0.000305565
3	chr2:68968507:A:T	68968507	NA,T	NA,A	NA,1	NA,-inf	NA,inf	NA,1.44261	0.000180879	0.00029002
3	chr2:68835260:G:A	68835260	NA,A	NA,G	NA,1	NA,-inf	NA,inf	NA,1.47961	0.000180669	0.000291286
3	chr2:69989135:G:A	69989135	A,NA	G,NA	1,NA	-inf,NA	inf,NA	2.07216,NA	0.0001804	0.000326333
3	chr2:68873921:G:A	68873921	A,A	G,G	1,1	inf,-inf	inf,inf	2.68178,0.0347294	0.000179947	0.000385703
3	chr2:69313582:C:T	69313582	NA,T	NA,C	NA,1	NA,-inf	NA,inf	NA,1.52058	0.000179872	0.000288091
3	chr2:68968133:G:A	68968133	NA,A	NA,G	NA,1	NA,-inf	NA,inf	NA,1.44037	0.00017979	0.000288312
3	chr2:68823298:A:ACTT	68823298	ACTT,ACTT	A,A	1,1	-inf,-inf	inf,inf	2.98023,1.79039	0.000179758	0.00539034
3	chr2:68386914:A:T	68386914	T,T	A,A	1,1	inf,inf	inf,inf	1.152,1.53997	0.000179169	0.000284359
3	chr2:70693598:T:A	70693598	NA,A	NA,T	NA,1	NA,inf	NA,inf	NA,1.5506	0.000178572	0.000287864
3	chr2:68513770:TATAGAG:T	68513770	T,T	TATAGAG,TATAGAG	1,1	inf,-inf	inf,inf	2.53933,0.0102861	0.000177921	0.000218859
3	chr2:69836395:C:T	69836395	T,T	C,C	1,1	inf,inf	inf,inf	2.06634,0.0405628	0.000177539	0.00026602
3	chr2:69977943:G:A	69977943	A,NA	G,NA	1,NA	-inf,NA	inf,NA	2.05974,NA	0.000177323	0.0003203
3	chr2:68427766:G:A	68427766	A,A	G,G	1,1	-inf,-inf	inf,inf	2.47352,0.196141	0.000177178	0.000281601
3	chr2:70066044:C:T	70066044	T,T	C,C	1,1	inf,inf	inf,inf	2.03173,0.402569	0.000177116	0.000259251
3	chr2:68422082:G:A	68422082	NA,A	NA,G	NA,1	NA,inf	NA,inf	NA,1.51252	0.000176882	0.000283503
3	chr2:69268168:C:A	69268168	A,NA	C,NA	1,NA	-inf,NA	inf,NA	1.58719,NA	0.000176855	0.000285625
3	chr2:69872292:A:G	69872292	G,G	A,A	1,1	inf,inf	inf,inf	1.89775,0.338467	0.000176649	0.000264535
3	chr2:68544863:A:G	68544863	G,G	A,A	1,1	inf,-inf	inf,inf	2.62807,0.041841	0.00017585	0.000245666
3	chr2:68569486:A:G	68569486	G,G	A,A	1,1	inf,-inf	inf,inf	2.48928,0.268483	0.000175645	0.000245947
3	chr2:68913755:G:C	68913755	NA,C	NA,G	NA,1	NA,-inf	NA,inf	NA,1.38145	0.000175551	0.000274527
3	chr2:70483574:A:G	70483574	NA,G	NA,A	NA,1	NA,-inf	NA,inf	NA,1.39989	0.000175479	0.000276687
3	chr2:68849177:A:G	68849177	NA,G	NA,A	NA,1	NA,inf	NA,inf	NA,1.49008	0.000175458	0.000279748
3	chr2:68814691:C:A	68814691	A,A	C,C	1,1	-inf,-inf	inf,inf	3.08979,1.72061	0.000175208	0.00605437
3	chr2:68305201:G:A	68305201	A,A	G,G	1,1	-inf,-inf	inf,inf	1.01795,1.68901	0.000174829	0.000274913
3	chr2:70441200:C:T	70441200	NA,T	NA,C	NA,1	NA,-inf	NA,inf	NA,1.41328	0.000174724	0.000276936
3	chr2:68815019:C:T	68815019	T,T	C,C	1,1	-inf,-inf	inf,inf	3.05568,1.74655	0.000174572	0.00570187
3	chr2:69859231:A:G	69859231	G,G	A,A	1,1	inf,inf	inf,inf	1.80008,0.503521	0.000174258	0.000260724
3	chr2:69805528:T:C	69805528	NA,C	NA,T	NA,1	NA,-inf	NA,inf	NA,1.41218	0.000173698	0.000275112
3	chr2:69314087:G:A	69314087	NA,A	NA,G	NA,1	NA,-inf	NA,inf	NA,1.50067	0.000173483	0.000277856
3	chr2:69909485:T:G	69909485	G,G	T,T	1,1	inf,inf	inf,inf	1.91714,0.193945	0.000173067	0.00025483
3	chr2:69772490:G:A	69772490	NA,A	NA,G	NA,1	NA,-inf	NA,inf	NA,1.39076	0.000172934	0.000272413
3	chr2:70165997:C:T	70165997	T,T	C,C	1,1	inf,-inf	inf,inf	2.31847,0.0222701	0.000172531	0.000258249
3	chr2:68514264:C:T	68514264	T,T	C,C	1,1	inf,-inf	inf,inf	2.51697,0.00576976	0.000170702	0.000210215
3	chr2:69662619:C:T	69662619	NA,T	NA,C	NA,1	NA,-inf	NA,inf	NA,1.74167	0.000170497	0.000283774
3	chr2:70165977:G:A	70165977	A,A	G,G	1,1	inf,-inf	inf,inf	2.30972,0.036748	0.000170063	0.000254682
3	chr2:68959561:CTT:C	68959561	NA,C	NA,CTT	NA,1	NA,-inf	NA,inf	NA,1.29501	0.000170053	0.000262905
3	chr2:70681919:T:C	70681919	C,NA	T,NA	1,NA	-inf,NA	inf,NA	1.49038,NA	0.000169701	0.000258974
3	chr2:68388131:A:T	68388131	T,T	A,A	1,1	inf,inf	inf,inf	1.11775,1.54251	0.000169623	0.000269054
3	chr2:68373455:G:A	68373455	NA,A	NA,G	NA,1	NA,inf	NA,inf	NA,1.5139	0.000169443	0.00027382
3	chr2:68995085:G:GC	68995085	NA,GC	NA,G	NA,1	NA,-inf	NA,inf	NA,1.41917	0.000169413	0.000269948
3	chr2:68387556:A:T	68387556	T,T	A,A	1,1	inf,inf	inf,inf	1.10613,1.55121	0.000168812	0.000267756
3	chr2:68499329:C:T	68499329	T,T	C,C	1,1	inf,-inf	inf,inf	2.5054,0.0286372	0.00016876	0.000208144
3	chr2:68411167:G:T	68411167	NA,T	NA,G	NA,1	NA,inf	NA,inf	NA,1.5069	0.000168168	0.000271965
3	chr2:69679963:A:G	69679963	G,G	A,A	1,1	inf,inf	inf,inf	0.756379,2.27682	0.000167695	0.000280542
3	chr2:69866766:A:G	69866766	G,G	A,A	1,1	inf,inf	inf,inf	1.86171,0.37252	0.000167137	0.000250278
3	chr2:70629012:A:G	70629012	NA,G	NA,A	NA,1	NA,-inf	NA,inf	NA,1.36247	0.000167129	0.000260103
3	chr2:68514154:G:T	68514154	T,T	G,G	1,1	inf,-inf	inf,inf	2.49862,0.0314808	0.000166953	0.000205768
3	chr2:70444366:C:T	70444366	NA,T	NA,C	NA,1	NA,-inf	NA,inf	NA,1.39093	0.0001663	0.000263714
3	chr2:69003918:A:C	69003918	NA,C	NA,A	NA,1	NA,-inf	NA,inf	NA,1.14249	0.00016567	0.000250789
3	chr2:68944975:G:A	68944975	NA,A	NA,G	NA,1	NA,-inf	NA,inf	NA,1.25293	0.000165571	0.000257125
3	chr2:69528080:G:A	69528080	NA,A	NA,G	NA,1	NA,-inf	NA,inf	NA,1.28979	0.000165213	0.000258507
3	chr2:68428704:A:G	68428704	G,NA	A,NA	1,NA	inf,NA	inf,NA	1.677,NA	0.000165057	0.000263234
3	chr2:70686490:T:C	70686490	NA,C	NA,T	NA,1	NA,-inf	NA,inf	NA,1.45962	0.000164851	0.000263244
3	chr2:68928298:A:G	68928298	G,G	A,A	1,1	inf,inf	inf,inf	1.20982,1.08403	0.000164636	0.000227647
3	chr2:68392849:C:A	68392849	A,A	C,C	1,1	-inf,inf	inf,inf	1.80733,0.750654	0.000163829	0.000242451
3	chr2:69077821:G:C	69077821	NA,C	NA,G	NA,1	NA,-inf	NA,inf	NA,1.39278	0.000163553	0.000259484
3	chr2:68866931:C:T	68866931	NA,T	NA,C	NA,1	NA,inf	NA,inf	NA,1.45787	0.000163313	0.000262014
3	chr2:68982983:T:G	68982983	NA,G	NA,T	NA,1	NA,-inf	NA,inf	NA,1.3994	0.00016281	0.000259355
3	chr2:70319805:C:T	70319805	T,NA	C,NA	1,NA	-inf,NA	inf,NA	1.32559,NA	0.000162674	0.000254379
3	chr2:68518985:C:T	68518985	T,T	C,C	1,1	inf,-inf	inf,inf	2.58999,0.0197065	0.000161529	0.000226005
3	chr2:68603807:T:C	68603807	C,C	T,T	1,1	inf,-inf	inf,inf	2.59221,0.0117642	0.000161084	0.000225581
3	chr2:69662557:T:C	69662557	NA,C	NA,T	NA,1	NA,inf	NA,inf	NA,1.40204	0.00016103	0.000258375
3	chr2:68509501:G:A	68509501	A,A	G,G	1,1	inf,-inf	inf,inf	2.48118,0.157553	0.00016097	0.0002198
3	chr2:69936807:A:G	69936807	NA,G	NA,A	NA,1	NA,-inf	NA,inf	NA,1.38057	0.00016092	0.000255285
3	chr2:68420134:A:G	68420134	NA,G	NA,A	NA,1	NA,inf	NA,inf	NA,1.463	0.000160579	0.000257367
3	chr2:70402907:G:C	70402907	NA,C	NA,G	NA,1	NA,-inf	NA,inf	NA,1.34307	0.000160511	0.000252823
3	chr2:68874991:G:C	68874991	C,C	G,G	1,1	inf,-inf	inf,inf	2.62397,0.00538411	0.000160158	0.000342549
3	chr2:68419913:T:C	68419913	NA,C	NA,T	NA,1	NA,inf	NA,inf	NA,1.46135	0.000160094	0.00025659
3	chr2:68884894:T:C	68884894	C,C	T,T	1,1	inf,inf	inf,inf	1.65522,1.12671	0.000159871	0.000328621
3	chr2:68418738:A:G	68418738	NA,G	NA,A	NA,1	NA,inf	NA,inf	NA,1.44062	0.000159481	0.000242534
3	chr2:70149533:C:T	70149533	T,T	C,C	1,1	inf,inf	inf,inf	2.25652,0.154759	0.000159325	0.000240147
3	chr2:70739788:C:A	70739788	A,A	C,C	1,1	inf,inf	inf,inf	1.32031,1.06665	0.000159198	0.000241215
3	chr2:68931814:A:G	68931814	G,G	A,A	1,1	inf,inf	inf,inf	1.19203,1.07635	0.00015913	0.000220317
3	chr2:68831335:G:T	68831335	NA,T	NA,G	NA,1	NA,-inf	NA,inf	NA,1.41861	0.000158619	0.000260716
3	chr2:68506257:T:C	68506257	C,C	T,T	1,1	inf,-inf	inf,inf	2.55235,0.0447791	0.00015858	0.000222449
3	chr2:68438760:A:G	68438760	G,G	A,A	1,1	-inf,-inf	inf,inf	2.27836,0.300153	0.000158526	0.000223088
3	chr2:70276014:C:T	70276014	T,T	C,C	1,1	inf,inf	inf,inf	1.87305,0.604211	0.000158494	0.000231295
3	chr2:69813872:C:T	69813872	T,T	C,C	1,1	inf,inf	inf,inf	1.79794,0.487028	0.000158385	0.000237633
3	chr2:69303083:G:A	69303083	NA,A	NA,G	NA,1	NA,-inf	NA,inf	NA,1.41543	0.000158239	0.00025304
3	chr2:68444883:C:T	68444883	T,T	C,C	1,1	-inf,inf	inf,inf	2.35232,0.172542	0.000158009	0.000212227
3	chr2:70694407:C:T	70694407	T,T	C,C	1,1	-inf,-inf	inf,inf	1.10401,1.48281	0.00015782	0.000254041
3	chr2:69945403:G:A	69945403	NA,A	NA,G	NA,1	NA,inf	NA,inf	NA,1.31135	0.000157583	0.000248338
3	chr2:68815317:C:T	68815317	T,T	C,C	1,1	-inf,-inf	inf,inf	3.06166,1.67938	0.000156621	0.0050975
3	chr2:69863781:C:T	69863781	T,T	C,C	1,1	inf,inf	inf,inf	1.80629,0.413765	0.000156412	0.000234006
3	chr2:70639467:C:T	70639467	T,T	C,C	1,1	inf,inf	inf,inf	0.662003,1.95519	0.000156158	0.000253741
3	chr2:68438520:T:C	68438520	C,C	T,T	1,1	-inf,-inf	inf,inf	2.25832,0.313057	0.000156112	0.000219793
3	chr2:70140265:A:T	70140265	T,T	A,A	1,1	inf,inf	inf,inf	2.27038,0.0619535	0.000156019	0.000235206
3	chr2:68559910:C:T	68559910	T,T	C,C	1,1	inf,-inf	inf,inf	2.56269,0.0386804	0.000155903	0.000218264
3	chr2:70512502:G:A	70512502	NA,A	NA,G	NA,1	NA,-inf	NA,inf	NA,1.28256	0.000155869	0.000244484
3	chr2:68417778:G:A	68417778	NA,A	NA,G	NA,1	NA,inf	NA,inf	NA,1.49466	0.000155719	0.000238449
3	chr2:68610887:G:A	68610887	A,A	G,G	1,1	inf,inf	inf,inf	2.57274,0.138577	0.000155169	0.000217425
3	chr2:70601553:T:C	70601553	NA,C	NA,T	NA,1	NA,-inf	NA,inf	NA,1.37214	0.000154513	0.000245885
3	chr2:69069931:C:T	69069931	NA,T	NA,C	NA,1	NA,-inf	NA,inf	NA,1.33506	0.000154228	0.000244681
3	chr2:70608169:G:C	70608169	NA,C	NA,G	NA,1	NA,-inf	NA,inf	NA,1.35655	0.000154203	0.000244946
3	chr2:68985945:G:C	68985945	NA,C	NA,G	NA,1	NA,-inf	NA,inf	NA,1.36761	0.00015413	0.00024554
3	chr2:68382860:T:G	68382860	NA,G	NA,T	NA,1	NA,inf	NA,inf	NA,1.4449	0.000154047	0.000247036
3	chr2:68495465:C:A	68495465	A,A	C,C	1,1	inf,inf	inf,inf	2.56166,0.134993	0.000154021	0.000215212
3	chr2:70608159:A:G	70608159	NA,G	NA,A	NA,1	NA,-inf	NA,inf	NA,1.35563	0.000153943	0.000244532
3	chr2:69012341:T:C	69012341	C,C	T,T	1,1	-inf,inf	inf,inf	2.08907,0.529294	0.000153693	0.000236901
3	chr2:70320682:T:C	70320682	C,C	T,T	1,1	inf,inf	inf,inf	1.86276,1.12543	0.000153197	0.000260785
3	chr2:69065158:G:A	69065158	NA,A	NA,G	NA,1	NA,-inf	NA,inf	NA,1.03992	0.000153187	0.00023029
3	chr2:70399869:C:T	70399869	NA,T	NA,C	NA,1	NA,-inf	NA,inf	NA,1.31913	0.000153148	0.000241279
3	chr2:70369057:A:G	70369057	NA,G	NA,A	NA,1	NA,-inf	NA,inf	NA,1.31824	0.000152883	0.000241185
3	chr2:69904452:G:A	69904452	A,A	G,G	1,1	inf,inf	inf,inf	1.85983,0.189109	0.000152758	0.000224652
3	chr2:69903623:T:C	69903623	NA,C	NA,T	NA,1	NA,-inf	NA,inf	NA,1.35713	0.000152495	0.000239903
3	chr2:68374025:G:C	68374025	NA,C	NA,G	NA,1	NA,inf	NA,inf	NA,1.52029	0.000152123	0.000238724
3	chr2:69007779:G:A	69007779	A,A	G,G	1,1	-inf,-inf	inf,inf	2.2512,0.176582	0.000151748	0.000228597
3	chr2:70650213:T:C	70650213	C,C	T,T	1,1	-inf,-inf	inf,inf	0.0114584,2.18819	0.00015165	0.00023673
3	chr2:68537741:G:T	68537741	T,T	G,G	1,1	inf,-inf	inf,inf	2.54608,0.0419875	0.000151167	0.000211905
3	chr2:68416542:GCT:G	68416542	NA,G	NA,GCT	NA,1	NA,inf	NA,inf	NA,1.4774	0.000151051	0.000231381
3	chr2:70062968:T:C	70062968	C,C	T,T	1,1	inf,inf	inf,inf	2.14855,0.0921577	0.000150908	0.000223715
3	chr2:68418779:G:A	68418779	NA,A	NA,G	NA,1	NA,inf	NA,inf	NA,1.47592	0.000150859	0.000231082
3	chr2:68617217:C:T	68617217	NA,T	NA,C	NA,1	NA,inf	NA,inf	NA,1.49047	0.000150245	0.000219688
3	chr2:69320186:C:A	69320186	NA,A	NA,C	NA,1	NA,-inf	NA,inf	NA,1.42091	0.000150124	0.000240458
3	chr2:69192675:G:A	69192675	NA,A	NA,G	NA,1	NA,-inf	NA,inf	NA,1.32146	0.000149925	0.000238942
3	chr2:68891332:T:C	68891332	C,C	T,T	1,1	inf,inf	inf,inf	1.52559,1.21829	0.000149575	0.00030338
3	chr2:70510825:C:T	70510825	NA,T	NA,C	NA,1	NA,-inf	NA,inf	NA,1.25499	0.000149328	0.000233844
3	chr2:68403457:C:G	68403457	NA,G	NA,C	NA,1	NA,inf	NA,inf	NA,1.43824	0.00014905	0.000240864
3	chr2:69001110:A:G	69001110	NA,G	NA,A	NA,1	NA,-inf	NA,inf	NA,1.11564	0.00014897	0.000225911
3	chr2:68549448:T:G	68549448	NA,G	NA,T	NA,1	NA,inf	NA,inf	NA,1.46356	0.000148823	0.000208048
3	chr2:68560059:T:G	68560059	G,G	T,T	1,1	inf,-inf	inf,inf	2.53104,0.0563893	0.000148734	0.000208613
3	chr2:68416330:T:C	68416330	NA,C	NA,T	NA,1	NA,inf	NA,inf	NA,1.46816	0.000148597	0.000227657
3	chr2:70686153:C:T	70686153	NA,T	NA,C	NA,1	NA,-inf	NA,inf	NA,1.40158	0.000148505	0.000237144
3	chr2:68564509:A:G	68564509	G,G	A,A	1,1	inf,-inf	inf,inf	2.53133,0.0502352	0.00014813	0.000207736
3	chr2:68400281:T:C	68400281	NA,C	NA,T	NA,1	NA,inf	NA,inf	NA,1.43354	0.00014781	0.000238857
3	chr2:70741784:A:C	70741784	NA,C	NA,A	NA,1	NA,-inf	NA,inf	NA,1.30657	0.000147523	0.000233273
3	chr2:68510324:C:T	68510324	T,T	C,C	1,1	inf,-inf	inf,inf	2.53482,0.0338078	0.000147517	0.000206817
3	chr2:69010835:A:C	69010835	C,C	A,A	1,1	-inf,-inf	inf,inf	2.24089,0.101232	0.000147505	0.000220628
3	chr2:70468620:C:T	70468620	NA,T	NA,C	NA,1	NA,-inf	NA,inf	NA,1.30846	0.000147324	0.000231685
3	chr2:69149354:GC:G	69149354	NA,G	NA,GC	NA,1	NA,-inf	NA,inf	NA,1.34875	0.000146765	0.000233558
3	chr2:68331930:T:C	68331930	C,C	T,T	1,1	-inf,-inf	inf,inf	0.938359,1.499	0.000146746	0.000216468
3	chr2:68508776:C:A	68508776	A,A	C,C	1,1	inf,-inf	inf,inf	2.42153,0.17708	0.000146397	0.000200435
3	chr2:68986058:A:T	68986058	NA,T	NA,A	NA,1	NA,-inf	NA,inf	NA,1.33704	0.00014566	0.000232068
3	chr2:68891410:T:C	68891410	NA,C	NA,T	NA,1	NA,inf	NA,inf	NA,1.48299	0.00014539	0.000242862
3	chr2:68353338:A:G	68353338	G,G	A,A	1,1	-inf,-inf	inf,inf	0.620698,1.49457	0.000145218	0.0002054
3	chr2:69828039:G:C	69828039	C,C	G,G	1,1	inf,inf	inf,inf	1.7953,0.422559	0.000145174	0.000217813
3	chr2:68552224:A:G	68552224	G,G	A,A	1,1	inf,-inf	inf,inf	2.52981,0.0167982	0.000144798	0.000202922
3	chr2:68422559:C:T	68422559	T,T	C,C	1,1	-inf,-inf	inf,inf	0.808264,1.58277	0.000144596	0.000208321
3	chr2:69690384:A:C	69690384	NA,C	NA,A	NA,1	NA,inf	NA,inf	NA,1.52327	0.00014422	0.00023582
3	chr2:69859596:C:T	69859596	T,T	C,C	1,1	inf,inf	inf,inf	1.77089,0.404692	0.000143861	0.000215292
3	chr2:68998164:G:C	68998164	C,C	G,G	1,1	-inf,inf	inf,inf	2.07444,0.49618	0.000143771	0.000221302
3	chr2:68555705:A:G	68555705	G,G	A,A	1,1	inf,-inf	inf,inf	2.51679,0.0426073	0.000143248	0.000201047
3	chr2:69880496:A:C	69880496	NA,C	NA,A	NA,1	NA,-inf	NA,inf	NA,1.55468	0.000143169	0.000233433
3	chr2:69691338:C:T	69691338	NA,T	NA,C	NA,1	NA,-inf	NA,inf	NA,1.64911	0.000142657	0.000237732
3	chr2:68982227:A:G	68982227	G,G	A,A	1,1	-inf,-inf	inf,inf	1.6172,1.16208	0.000142222	0.000228899
3	chr2:68531048:A:G	68531048	G,G	A,A	1,1	inf,-inf	inf,inf	2.51404,0.0372653	0.000142196	0.000199511
3	chr2:70513596:G:A	70513596	NA,A	NA,G	NA,1	NA,-inf	NA,inf	NA,1.23554	0.000142191	0.000223234
3	chr2:70642958:G:T	70642958	NA,T	NA,G	NA,1	NA,inf	NA,inf	NA,1.3876	0.000142078	0.000227481
3	chr2:70425700:C:T	70425700	NA,T	NA,C	NA,1	NA,-inf	NA,inf	NA,1.29655	0.000141942	0.000225153
3	chr2:70749530:G:T	70749530	NA,T	NA,G	NA,1	NA,-inf	NA,inf	NA,1.28565	0.000141931	0.000224399
3	chr2:68624271:G:A	68624271	A,A	G,G	1,1	inf,inf	inf,inf	2.56594,0.00442378	0.00014169	0.000203062
3	chr2:69689269:A:G	69689269	G,G	A,A	1,1	inf,inf	inf,inf	0.72487,2.19134	0.000141393	0.00023544
3	chr2:68992590:CT:C	68992590	C,NA	CT,NA	1,NA	-inf,NA	inf,NA	1.59412,NA	0.000141192	0.000219471
3	chr2:70353812:T:C	70353812	NA,C	NA,T	NA,1	NA,inf	NA,inf	NA,1.41314	0.00014114	0.000227116
3	chr2:68555474:G:A	68555474	A,A	G,G	1,1	inf,-inf	inf,inf	2.50759,0.0438934	0.000140979	0.000197945
3	chr2:68533515:C:T	68533515	T,T	C,C	1,1	inf,-inf	inf,inf	2.49717,0.0663741	0.000140837	0.000197709
3	chr2:70330558:G:GT	70330558	GT,GT	G,G	1,1	inf,inf	inf,inf	2.27039,0.139005	0.000140647	0.000219235
3	chr2:70040800:T:TG	70040800	NA,TG	NA,T	NA,1	NA,-inf	NA,inf	NA,1.29985	0.000140425	0.000220698
3	chr2:70436407:G:T	70436407	NA,T	NA,G	NA,1	NA,-inf	NA,inf	NA,1.28834	0.000139724	0.000221694
3	chr2:68777061:A:G	68777061	G,G	A,A	1,1	inf,-inf	inf,inf	3.41019,0.541259	0.000139554	0.00200718
3	chr2:68592234:A:G	68592234	G,NA	A,NA	1,NA	inf,NA	inf,NA	1.46321,NA	0.000139429	0.000232153
3	chr2:70177990:T:A	70177990	A,A	T,T	1,1	inf,-inf	inf,inf	2.22073,0.0398303	0.000139337	0.000209886
3	chr2:69937577:C:T	69937577	T,NA	C,NA	1,NA	-inf,NA	inf,NA	1.11384,NA	0.000139331	0.00022232
3	chr2:68777325:A:G	68777325	G,G	A,A	1,1	inf,-inf	inf,inf	3.34427,0.584392	0.000139156	0.00186406
3	chr2:68375126:C:T	68375126	NA,T	NA,C	NA,1	NA,inf	NA,inf	NA,1.46865	0.000139013	0.000218244
3	chr2:68626723:G:C	68626723	C,C	G,G	1,1	inf,inf	inf,inf	0.720244,1.7103	0.0001387	0.000234176
3	chr2:69277247:C:T	69277247	T,T	C,C	1,1	-inf,inf	inf,inf	0.540173,2.05972	0.00013863	0.000228713
3	chr2:70511610:T:TG	70511610	NA,TG	NA,T	NA,1	NA,-inf	NA,inf	NA,1.21339	0.000138521	0.000217264
3	chr2:70607097:T:C	70607097	NA,C	NA,T	NA,1	NA,-inf	NA,inf	NA,1.29473	0.000137698	0.00021876
3	chr2:70318419:TAGC:T	70318419	T,T	TAGC,TAGC	1,1	inf,inf	inf,inf	1.76453,1.15878	0.000137307	0.000233021
3	chr2:69103884:G:T	69103884	T,T	G,G	1,1	-inf,-inf	inf,inf	1.09434,1.13883	0.000137122	0.000201485
3	chr2:68353687:G:A	68353687	A,A	G,G	1,1	-inf,-inf	inf,inf	2.05343,0.0510737	0.000137006	0.00020085
3	chr2:70290379:A:G	70290379	G,G	A,A	1,1	inf,inf	inf,inf	2.40987,0.606818	0.000136911	0.000224899
3	chr2:69917080:C:T	69917080	NA,T	NA,C	NA,1	NA,-inf	NA,inf	NA,1.30855	0.000136774	0.000217484
3	chr2:68579558:TG:T	68579558	T,T	TG,TG	1,1	inf,-inf	inf,inf	2.3488,0.251362	0.000136395	0.000191204
3	chr2:68735005:G:A	68735005	A,A	G,G	1,1	-inf,-inf	inf,inf	5.64512,0.493981	0.00013622	0.189504
3	chr2:68606440:G:A	68606440	A,A	G,G	1,1	inf,inf	inf,inf	2.50059,0.15664	0.000136143	0.000191347
3	chr2:70328694:A:G	70328694	NA,G	NA,A	NA,1	NA,inf	NA,inf	NA,1.23385	0.000136141	0.000215044
3	chr2:68619070:G:A	68619070	NA,A	NA,G	NA,1	NA,-inf	NA,inf	NA,1.27944	0.000135838	0.000215202
3	chr2:68570340:T:C	68570340	C,C	T,T	1,1	inf,-inf	inf,inf	2.48566,0.0442217	0.000135655	0.000190565
3	chr2:69557146:T:C	69557146	C,C	T,T	1,1	-inf,-inf	inf,inf	3.35667,0.860948	0.000135599	0.00089832
3	chr2:68979497:C:T	68979497	NA,T	NA,C	NA,1	NA,inf	NA,inf	NA,1.35902	0.000135559	0.000215977
3	chr2:69815783:C:A	69815783	A,A	C,C	1,1	inf,inf	inf,inf	1.73661,0.461183	0.000135058	0.000202844
3	chr2:69814049:C:T	69814049	T,T	C,C	1,1	inf,inf	inf,inf	1.68075,0.551091	0.000135026	0.000203099
3	chr2:69481973:C:T	69481973	T,NA	C,NA	1,NA	inf,NA	inf,NA	1.2687,NA	0.000134964	0.000220901
3	chr2:69173266:G:A	69173266	NA,A	NA,G	NA,1	NA,-inf	NA,inf	NA,1.25423	0.000134818	0.000214822
3	chr2:70510147:T:G	70510147	NA,G	NA,T	NA,1	NA,-inf	NA,inf	NA,1.19983	0.000134628	0.000211075
3	chr2:70483135:C:T	70483135	NA,T	NA,C	NA,1	NA,-inf	NA,inf	NA,1.25866	0.000134595	0.00021251
3	chr2:69714092:C:G	69714092	G,G	C,C	1,1	inf,inf	inf,inf	1.06224,1.90998	0.000134398	0.000228233
3	chr2:68851580:T:C	68851580	NA,C	NA,T	NA,1	NA,inf	NA,inf	NA,1.35388	0.000134205	0.000215603
3	chr2:68777223:C:T	68777223	T,NA	C,NA	1,NA	inf,NA	inf,NA	1.57371,NA	0.000134001	0.000252968
3	chr2:68698182:G:A	68698182	NA,A	NA,G	NA,1	NA,-inf	NA,inf	NA,1.32637	0.000133983	0.000219073
3	chr2:68906523:C:T	68906523	T,NA	C,NA	1,NA	inf,NA	inf,NA	1.50147,NA	0.000133921	0.000236606
3	chr2:70732122:G:T	70732122	NA,T	NA,G	NA,1	NA,-inf	NA,inf	NA,1.23633	0.000133856	0.000210293
3	chr2:70328866:G:T	70328866	T,T	G,G	1,1	inf,inf	inf,inf	2.27109,0.0838941	0.000133772	0.000208712
3	chr2:68944829:A:T	68944829	NA,T	NA,A	NA,1	NA,-inf	NA,inf	NA,1.14158	0.000133512	0.000207554
3	chr2:69815200:A:G	69815200	G,G	A,A	1,1	inf,inf	inf,inf	1.71837,0.480046	0.000133337	0.000200316
3	chr2:69892946:G:C	69892946	C,C	G,G	1,1	inf,inf	inf,inf	1.60711,0.392719	0.000132895	0.000192863
3	chr2:68869191:T:C	68869191	C,C	T,T	1,1	inf,-inf	inf,inf	2.20279,0.533808	0.000132756	0.000267906
3	chr2:70320425:A:T	70320425	T,T	A,A	1,1	inf,inf	inf,inf	1.79955,1.10402	0.000132723	0.000225534
3	chr2:68526108:T:A	68526108	A,A	T,T	1,1	inf,-inf	inf,inf	2.46856,0.0521353	0.000132488	0.000186063
3	chr2:68602287:A:T	68602287	T,T	A,A	1,1	inf,inf	inf,inf	2.48744,0.142447	0.000132446	0.000186188
3	chr2:70322646:C:A	70322646	A,A	C,C	1,1	inf,inf	inf,inf	1.78975,1.09994	0.000131944	0.000223715
3	chr2:69581008:T:C	69581008	C,C	T,T	1,1	-inf,-inf	inf,inf	2.10272,1.54312	0.000131778	0.000355567
3	chr2:70513738:G:A	70513738	NA,A	NA,G	NA,1	NA,-inf	NA,inf	NA,1.19536	0.000131741	0.000206905
3	chr2:70423962:A:G	70423962	NA,G	NA,A	NA,1	NA,-inf	NA,inf	NA,1.24157	0.000131717	0.000208001
3	chr2:70325281:T:G	70325281	G,G	T,T	1,1	inf,inf	inf,inf	1.77309,1.12126	0.000131587	0.000223211
3	chr2:69694712:T:G	69694712	G,G	T,T	1,1	inf,inf	inf,inf	0.845866,2.07466	0.000131411	0.000219794
3	chr2:68568876:A:G	68568876	G,G	A,A	1,1	inf,inf	inf,inf	0.660588,1.73688	0.000131366	0.000222545
3	chr2:70177097:C:A	70177097	NA,A	NA,C	NA,1	NA,-inf	NA,inf	NA,1.23201	0.000131363	0.000206044
3	chr2:70165995:A:G	70165995	G,G	A,A	1,1	inf,-inf	inf,inf	2.16821,0.0770459	0.000130686	0.000196216
3	chr2:68252830:A:C	68252830	NA,C	NA,A	NA,1	NA,-inf	NA,inf	NA,1.32326	0.000130402	0.000207041
3	chr2:68902450:AC:A	68902450	NA,A	NA,AC	NA,1	NA,-inf	NA,inf	NA,1.28063	0.000130215	0.000206352
3	chr2:68420299:G:A	68420299	A,A	G,G	1,1	inf,inf	inf,inf	0.679377,1.8421	0.0001298	0.000205515
3	chr2:69945455:G:A	69945455	A,A	G,G	1,1	inf,inf	inf,inf	1.49184,0.495284	0.000129724	0.000195891
3	chr2:69809311:A:G	69809311	NA,G	NA,A	NA,1	NA,-inf	NA,inf	NA,1.50573	0.000129447	0.000211489
3	chr2:68892134:C:T	68892134	NA,T	NA,C	NA,1	NA,-inf	NA,inf	NA,1.23597	0.000129427	0.000204745
3	chr2:70398065:T:C	70398065	C,C	T,T	1,1	inf,-inf	inf,inf	0.774585,1.71046	0.000129369	0.000212011
3	chr2:69558739:T:C	69558739	C,C	T,T	1,1	-inf,-inf	inf,inf	3.36051,0.84043	0.000129347	0.000870882
3	chr2:68902776:A:G	68902776	NA,G	NA,A	NA,1	NA,-inf	NA,inf	NA,1.27554	0.00012903	0.000204459
3	chr2:69696251:C:T	69696251	T,T	C,C	1,1	inf,inf	inf,inf	0.796048,2.08089	0.000128807	0.00021406
3	chr2:68523971:CT:C	68523971	C,C	CT,CT	1,1	inf,inf	inf,inf	2.48231,0.0494949	0.000128363	0.000180703
3	chr2:69703437:G:C	69703437	C,C	G,G	1,1	inf,inf	inf,inf	1.01678,1.90688	0.000127935	0.000216271
3	chr2:70650621:G:GT	70650621	NA,GT	NA,G	NA,1	NA,-inf	NA,inf	NA,1.19295	0.0001278	0.000200267
3	chr2:70398301:C:T	70398301	T,T	C,C	1,1	inf,-inf	inf,inf	0.820246,1.67024	0.000127761	0.000209902
3	chr2:69868664:C:T	69868664	NA,T	NA,C	NA,1	NA,-inf	NA,inf	NA,1.49673	0.000127707	0.000208454
3	chr2:68437880:A:G	68437880	G,G	A,A	1,1	-inf,-inf	inf,inf	2.22524,0.20773	0.000127707	0.000180163
3	chr2:70319491:C:T	70319491	T,T	C,C	1,1	inf,inf	inf,inf	1.74028,1.1381	0.000127293	0.000215947
3	chr2:68594593:A:G	68594593	G,G	A,A	1,1	inf,inf	inf,inf	2.47411,0.0813994	0.000127102	0.000178706
3	chr2:70208685:G:A	70208685	NA,A	NA,G	NA,1	NA,-inf	NA,inf	NA,1.17229	0.000127005	0.000198073
3	chr2:70219653:A:C	70219653	C,C	A,A	1,1	inf,inf	inf,inf	1.05826,1.30416	0.000127	0.000189286
3	chr2:70645659:C:T	70645659	NA,T	NA,C	NA,1	NA,-inf	NA,inf	NA,1.22932	0.000126153	0.000198518
3	chr2:70306547:AT:A	70306547	NA,A	NA,AT	NA,1	NA,inf	NA,inf	NA,1.37456	0.00012615	0.00020216
3	chr2:70324712:CA:C	70324712	C,C	CA,CA	1,1	inf,inf	inf,inf	1.7162,1.14368	0.000126012	0.000213623
3	chr2:70481029:C:T	70481029	NA,T	NA,C	NA,1	NA,-inf	NA,inf	NA,1.2228	0.000125545	0.000198299
3	chr2:70326234:G:C	70326234	C,C	G,G	1,1	inf,inf	inf,inf	1.77973,1.0844	0.000125426	0.00021278
3	chr2:68731734:G:A	68731734	NA,A	NA,G	NA,1	NA,-inf	NA,inf	NA,1.2072	0.000125409	0.00019562
3	chr2:68907018:G:GTA	68907018	NA,GTA	NA,G	NA,1	NA,-inf	NA,inf	NA,1.25849	0.000125232	0.000198482
3	chr2:69029527:A:C	69029527	C,NA	A,NA	1,NA	inf,NA	inf,NA	1.24976,NA	0.000125171	0.000189465
3	chr2:68416834:G:A	68416834	A,A	G,G	1,1	-inf,-inf	inf,inf	1.27453,1.31507	0.000124945	0.000198466
3	chr2:69712507:C:T	69712507	T,T	C,C	1,1	inf,inf	inf,inf	0.979239,1.90967	0.000124757	0.000210043
3	chr2:68720960:C:T	68720960	NA,T	NA,C	NA,1	NA,-inf	NA,inf	NA,1.22515	0.000124554	0.000197098
3	chr2:69680721:G:C	69680721	C,C	G,G	1,1	inf,inf	inf,inf	0.821836,2.05455	0.000124508	0.00020766
3	chr2:70330185:C:T	70330185	T,T	C,C	1,1	inf,inf	inf,inf	2.21012,0.144413	0.0001244	0.000194001
3	chr2:68904272:A:G	68904272	NA,G	NA,A	NA,1	NA,-inf	NA,inf	NA,1.25434	0.000124168	0.000196774
3	chr2:68436402:T:C	68436402	C,C	T,T	1,1	-inf,-inf	inf,inf	2.12103,0.329877	0.00012406	0.000175474
3	chr2:69680487:CT:C	69680487	C,C	CT,CT	1,1	inf,inf	inf,inf	0.822777,2.055	0.000124012	0.000206965
3	chr2:69707212:A:G	69707212	G,G	A,A	1,1	inf,inf	inf,inf	1.01606,1.89089	0.000123936	0.000209522
3	chr2:68955753:G:A	68955753	NA,A	NA,G	NA,1	NA,-inf	NA,inf	NA,1.24538	0.000123934	0.000196656
3	chr2:68392899:G:A	68392899	A,A	G,G	1,1	inf,inf	inf,inf	0.991187,1.4883	0.000123906	0.000196972
3	chr2:70729780:T:C	70729780	C,C	T,T	1,1	inf,inf	inf,inf	1.13368,1.13361	0.000123645	0.000188182
3	chr2:68881170:C:T	68881170	NA,T	NA,C	NA,1	NA,-inf	NA,inf	NA,1.23489	0.000123266	0.000194727
3	chr2:69656858:T:C	69656858	NA,C	NA,T	NA,1	NA,-inf	NA,inf	NA,1.5479	0.000123225	0.000204381
3	chr2:69479578:C:A	69479578	NA,A	NA,C	NA,1	NA,inf	NA,inf	NA,1.33676	0.000123105	0.000198992
3	chr2:70707804:A:T	70707804	NA,T	NA,A	NA,1	NA,inf	NA,inf	NA,1.34204	0.000122957	0.000198142
3	chr2:69691361:C:T	69691361	T,T	C,C	1,1	inf,inf	inf,inf	0.80605,2.05375	0.000122956	0.000204648
3	chr2:68395858:T:C	68395858	C,C	T,T	1,1	-inf,-inf	inf,inf	0.789291,1.52405	0.000122888	0.000176014
3	chr2:70279937:A:G	70279937	NA,G	NA,A	NA,1	NA,-inf	NA,inf	NA,1.1548	0.000122829	0.000191542
3	chr2:69826684:T:C	69826684	C,C	T,T	1,1	inf,inf	inf,inf	1.72546,0.401139	0.000122678	0.000184243
3	chr2:70098894:A:T	70098894	T,T	A,A	1,1	-inf,inf	inf,inf	2.09054,0.556988	0.00012257	0.000204448
3	chr2:68407723:C:T	68407723	NA,T	NA,C	NA,1	NA,inf	NA,inf	NA,1.30335	0.000122419	0.000194622
3	chr2:69102986:A:G	69102986	G,G	A,A	1,1	-inf,-inf	inf,inf	0.921585,1.24868	0.00012241	0.000185491
3	chr2:69692357:A:G	69692357	G,G	A,A	1,1	inf,inf	inf,inf	0.784302,2.05419	0.000122409	0.000203031
3	chr2:69796411:A:G	69796411	NA,G	NA,A	NA,1	NA,inf	NA,inf	NA,1.40998	0.000122243	0.000197493
3	chr2:68952769:A:C	68952769	NA,C	NA,A	NA,1	NA,-inf	NA,inf	NA,1.08858	0.000122208	0.000190411
3	chr2:68410498:A:C	68410498	NA,C	NA,A	NA,1	NA,inf	NA,inf	NA,1.30171	0.000122082	0.000194086
3	chr2:70176275:T:C	70176275	C,C	T,T	1,1	inf,-inf	inf,inf	2.14914,0.0504236	0.000121863	0.000183723
3	chr2:68414981:T:A	68414981	NA,A	NA,T	NA,1	NA,inf	NA,inf	NA,1.3246	0.000121553	0.000196397
3	chr2:70283785:A:G	70283785	NA,G	NA,A	NA,1	NA,-inf	NA,inf	NA,1.14913	0.000121437	0.000189401
3	chr2:68604788:T:A	68604788	A,A	T,T	1,1	inf,-inf	inf,inf	2.38211,0.0812131	0.000121404	0.000167897
3	chr2:70245391:C:G	70245391	NA,G	NA,C	NA,1	NA,-inf	NA,inf	NA,1.14755	0.000121338	0.000189331
3	chr2:68386962:T:A	68386962	NA,A	NA,T	NA,1	NA,inf	NA,inf	NA,1.35221	0.000121311	0.000196405
3	chr2:68414940:A:G	68414940	NA,G	NA,A	NA,1	NA,inf	NA,inf	NA,1.32343	0.000121293	0.000195978
3	chr2:68623789:T:C	68623789	C,C	T,T	1,1	inf,inf	inf,inf	2.47552,0.148496	0.000121229	0.000174231
3	chr2:69658518:G:T	69658518	NA,T	NA,G	NA,1	NA,-inf	NA,inf	NA,1.5377	0.000121201	0.000200978
3	chr2:70326239:A:C	70326239	C,C	A,A	1,1	inf,inf	inf,inf	1.76407,1.0783	0.000120891	0.000205022
3	chr2:70725880:A:G	70725880	NA,G	NA,A	NA,1	NA,-inf	NA,inf	NA,1.17559	0.000120834	0.000189929
3	chr2:68826897:A:G	68826897	NA,G	NA,A	NA,1	NA,-inf	NA,inf	NA,1.26661	0.000120619	0.000197799
3	chr2:69017353:T:C	69017353	C,C	T,T	1,1	inf,-inf	inf,inf	0.247625,2.01498	0.000120516	0.000196741
3	chr2:68240935:T:C	68240935	NA,C	NA,T	NA,1	NA,inf	NA,inf	NA,1.29327	0.000120405	0.000193339
3	chr2:70391444:G:C	70391444	NA,C	NA,G	NA,1	NA,-inf	NA,inf	NA,1.13705	0.000120371	0.000188712
3	chr2:68811135:G:T	68811135	NA,T	NA,G	NA,1	NA,-inf	NA,inf	NA,1.22377	0.000120201	0.000189935
3	chr2:70071441:G:A	70071441	NA,A	NA,G	NA,1	NA,-inf	NA,inf	NA,1.18382	0.000120115	0.000188643
3	chr2:68420689:A:C	68420689	C,C	A,A	1,1	-inf,-inf	inf,inf	0.67357,1.69141	0.000119955	0.000175983
3	chr2:70324775:C:T	70324775	T,T	C,C	1,1	inf,inf	inf,inf	1.73524,1.10181	0.00011987	0.000203079
3	chr2:70729716:A:C	70729716	C,C	A,A	1,1	inf,inf	inf,inf	1.12074,1.12886	0.000119668	0.000182162
3	chr2:69000712:T:G	69000712	G,G	T,T	1,1	-inf,inf	inf,inf	2.00743,0.452332	0.000119434	0.000183853
3	chr2:68827432:A:G	68827432	NA,G	NA,A	NA,1	NA,-inf	NA,inf	NA,1.25914	0.000119391	0.000195674
3	chr2:68890586:C:T	68890586	NA,T	NA,C	NA,1	NA,inf	NA,inf	NA,1.2812	0.000119312	0.000191323
3	chr2:69086240:A:G	69086240	NA,G	NA,A	NA,1	NA,-inf	NA,inf	NA,1.17075	0.000119125	0.000188497
3	chr2:68404756:A:G	68404756	G,G	A,A	1,1	-inf,-inf	inf,inf	0.801012,1.49454	0.000118469	0.000169646
3	chr2:69688967:T:C	69688967	C,C	T,T	1,1	inf,inf	inf,inf	0.772164,2.03845	0.000118448	0.000196187
3	chr2:70130618:A:G	70130618	NA,G	NA,A	NA,1	NA,inf	NA,inf	NA,1.31406	0.000118311	0.000190862
3	chr2:69789339:G:C	69789339	NA,C	NA,G	NA,1	NA,-inf	NA,inf	NA,1.18122	0.000118107	0.000186191
3	chr2:70082675:A:C	70082675	C,NA	A,NA	1,NA	inf,NA	inf,NA	1.29598,NA	0.000117924	0.000183557
3	chr2:70645635:A:T	70645635	NA,T	NA,A	NA,1	NA,-inf	NA,inf	NA,1.19614	0.000117839	0.000185116
3	chr2:68586806:C:T	68586806	T,T	C,C	1,1	inf,inf	inf,inf	2.42706,0.0261257	0.000117785	0.000165682
3	chr2:70302470:C:T	70302470	T,NA	C,NA	1,NA	inf,NA	inf,NA	1.58249,NA	0.000117782	0.000188662
3	chr2:70510203:A:G	70510203	NA,G	NA,A	NA,1	NA,-inf	NA,inf	NA,1.12819	0.000117578	0.000184488
3	chr2:68329355:T:G	68329355	NA,G	NA,T	NA,1	NA,inf	NA,inf	NA,1.2825	0.000117137	0.000189664
3	chr2:69917216:C:T	69917216	NA,T	NA,C	NA,1	NA,-inf	NA,inf	NA,1.12173	0.000116957	0.000183969
3	chr2:70603636:A:AT	70603636	NA,AT	NA,A	NA,1	NA,-inf	NA,inf	NA,1.11503	0.000116927	0.000183674
3	chr2:69678625:G:A	69678625	A,A	G,G	1,1	inf,inf	inf,inf	0.828172,2.02231	0.000116856	0.000195239
3	chr2:70324368:T:C	70324368	C,C	T,T	1,1	inf,inf	inf,inf	1.75829,1.06295	0.000116577	0.000197704
3	chr2:70463912:A:G	70463912	NA,G	NA,A	NA,1	NA,-inf	NA,inf	NA,1.20547	0.000116307	0.000184654
3	chr2:70725813:AC:A	70725813	A,A	AC,AC	1,1	inf,inf	inf,inf	1.20799,1.01416	0.000116169	0.000176433
3	chr2:68983339:C:T	68983339	T,T	C,C	1,1	-inf,inf	inf,inf	1.66788,0.885912	0.000115736	0.000181372
3	chr2:69592442:T:C	69592442	C,C	T,T	1,1	-inf,-inf	inf,inf	1.45792,1.78586	0.000115692	0.000229921
3	chr2:70482888:C:G	70482888	NA,G	NA,C	NA,1	NA,inf	NA,inf	NA,1.29451	0.000115619	0.000186082
3	chr2:68414746:C:T	68414746	NA,T	NA,C	NA,1	NA,inf	NA,inf	NA,1.29449	0.000115306	0.000186279
3	chr2:68413761:A:T	68413761	NA,T	NA,A	NA,1	NA,inf	NA,inf	NA,1.29296	0.000115004	0.000185788
3	chr2:68414503:G:T	68414503	NA,T	NA,G	NA,1	NA,inf	NA,inf	NA,1.29296	0.000115004	0.000185788
3	chr2:68875227:G:A	68875227	NA,A	NA,G	NA,1	NA,-inf	NA,inf	NA,1.16821	0.000114926	0.000182321
3	chr2:68414009:C:G	68414009	NA,G	NA,C	NA,1	NA,inf	NA,inf	NA,1.29254	0.000114916	0.000185645
3	chr2:68420607:C:T	68420607	T,T	C,C	1,1	-inf,-inf	inf,inf	0.697581,1.59235	0.000114811	0.000168632
3	chr2:68418605:T:C	68418605	C,C	T,T	1,1	-inf,-inf	inf,inf	1.25314,1.34603	0.000114741	0.000183252
3	chr2:68628724:A:G	68628724	G,G	A,A	1,1	inf,inf	inf,inf	2.44872,0.133695	0.000114738	0.000164985
3	chr2:68273088:G:A	68273088	NA,A	NA,G	NA,1	NA,inf	NA,inf	NA,1.26627	0.000114728	0.000184186
3	chr2:68630064:A:G	68630064	NA,G	NA,A	NA,1	NA,-inf	NA,inf	NA,1.19293	0.000114652	0.000178013
3	chr2:70031650:T:C	70031650	NA,C	NA,T	NA,1	NA,-inf	NA,inf	NA,1.15827	0.000114594	0.00018003
3	chr2:70699847:C:A	70699847	NA,A	NA,C	NA,1	NA,inf	NA,inf	NA,1.30009	0.000114394	0.000184274
3	chr2:70698480:C:T	70698480	NA,T	NA,C	NA,1	NA,-inf	NA,inf	NA,1.25075	0.000114335	0.000182668
3	chr2:68412958:T:C	68412958	C,C	T,T	1,1	-inf,-inf	inf,inf	1.30253,1.28256	0.000114076	0.000182075
3	chr2:70324340:A:C	70324340	C,C	A,A	1,1	inf,inf	inf,inf	1.74499,1.06137	0.000113771	0.00019289
3	chr2:70324077:C:A	70324077	A,A	C,C	1,1	inf,inf	inf,inf	1.73276,1.0735	0.000113734	0.000192767
3	chr2:68368936:C:A	68368936	NA,A	NA,C	NA,1	NA,inf	NA,inf	NA,1.27354	0.00011346	0.00018179
3	chr2:68271888:A:G	68271888	NA,G	NA,A	NA,1	NA,inf	NA,inf	NA,1.25802	0.000113089	0.000181551
3	chr2:70321991:C:T	70321991	T,T	C,C	1,1	inf,inf	inf,inf	1.69679,1.10855	0.000112978	0.000191491
3	chr2:70445480:C:A	70445480	NA,A	NA,C	NA,1	NA,-inf	NA,inf	NA,1.22051	0.000112889	0.000180172
3	chr2:70144897:G:A	70144897	A,A	G,G	1,1	inf,inf	inf,inf	2.10084,0.0932841	0.000112798	0.000170479
3	chr2:68402277:C:T	68402277	T,T	C,C	1,1	-inf,-inf	inf,inf	0.798476,1.4703	0.00011257	0.000161364
3	chr2:70640165:G:A	70640165	A,A	G,G	1,1	inf,inf	inf,inf	0.781139,1.69137	0.000112567	0.000183992
3	chr2:70325836:G:A	70325836	A,A	G,G	1,1	inf,inf	inf,inf	1.73286,1.06643	0.000112456	0.000190603
3	chr2:69524652:T:C	69524652	NA,C	NA,T	NA,1	NA,inf	NA,inf	NA,1.02561	0.000112254	0.000175525
3	chr2:70407465:A:G	70407465	G,G	A,A	1,1	inf,-inf	inf,inf	1.6165,0.927702	0.000112177	0.000186167
3	chr2:69502065:C:T	69502065	NA,T	NA,C	NA,1	NA,-inf	NA,inf	NA,1.25336	0.000112159	0.000179874
3	chr2:69964770:G:A	69964770	NA,A	NA,G	NA,1	NA,inf	NA,inf	NA,1.32717	0.000111676	0.000182462
3	chr2:70463623:G:C	70463623	NA,C	NA,G	NA,1	NA,-inf	NA,inf	NA,1.1824	0.000111557	0.00017713
3	chr2:68884904:A:G	68884904	G,G	A,A	1,1	inf,inf	inf,inf	2.30367,0.0935773	0.000111462	0.00021827
3	chr2:70158980:C:T	70158980	T,T	C,C	1,1	-inf,inf	inf,inf	0.0350091,2.14761	0.000111273	0.000174078
3	chr2:70326736:T:C	70326736	C,C	T,T	1,1	inf,inf	inf,inf	1.77461,1.01533	0.000111241	0.000188626
3	chr2:68402886:G:A	68402886	A,A	G,G	1,1	-inf,-inf	inf,inf	0.738423,1.51694	0.000111211	0.00015951
3	chr2:68421805:AG:A	68421805	A,A	AG,AG	1,1	-inf,-inf	inf,inf	0.6725,1.59621	0.000111038	0.000162745
3	chr2:70325918:G:T	70325918	T,T	G,G	1,1	inf,inf	inf,inf	1.6924,1.09821	0.000110903	0.00018772
3	chr2:69960120:G:A	69960120	NA,A	NA,G	NA,1	NA,-inf	NA,inf	NA,1.13158	0.000110856	0.000175318
3	chr2:70623194:A:C	70623194	NA,C	NA,A	NA,1	NA,-inf	NA,inf	NA,1.12151	0.00011051	0.0001743
3	chr2:68885894:A:G	68885894	G,G	A,A	1,1	inf,inf	inf,inf	1.57592,0.999498	0.000110303	0.000224415
3	chr2:68342881:C:T	68342881	NA,T	NA,C	NA,1	NA,inf	NA,inf	NA,1.27179	0.000109928	0.000175433
3	chr2:70368446:C:T	70368446	T,NA	C,NA	1,NA	inf,NA	inf,NA	1.08456,NA	0.000109902	0.000170059
3	chr2:70623560:G:A	70623560	NA,A	NA,G	NA,1	NA,-inf	NA,inf	NA,1.16984	0.000109599	0.000173256
3	chr2:69147413:C:A	69147413	NA,A	NA,C	NA,1	NA,-inf	NA,inf	NA,1.19668	0.000109401	0.000174332
3	chr2:70324784:A:G	70324784	G,G	A,A	1,1	inf,inf	inf,inf	1.6971,1.08455	0.000109336	0.00018503
3	chr2:68403295:G:A	68403295	A,A	G,G	1,1	-inf,-inf	inf,inf	0.734662,1.5111	0.000109265	0.000156761
3	chr2:70643867:C:T	70643867	NA,T	NA,C	NA,1	NA,-inf	NA,inf	NA,1.21756	0.00010924	0.000173642
3	chr2:68366306:G:A	68366306	NA,A	NA,G	NA,1	NA,inf	NA,inf	NA,1.29832	0.000108978	0.000176428
3	chr2:69486113:C:T	69486113	NA,T	NA,C	NA,1	NA,-inf	NA,inf	NA,1.09099	0.000108844	0.000170317
3	chr2:70651552:C:T	70651552	T,T	C,C	1,1	-inf,inf	inf,inf	0.980312,1.39364	0.000108815	0.000174849
3	chr2:69066051:A:G	69066051	NA,G	NA,A	NA,1	NA,-inf	NA,inf	NA,0.932819	0.000108809	0.000166461
3	chr2:70054701:C:T	70054701	NA,T	NA,C	NA,1	NA,inf	NA,inf	NA,1.30657	0.000108555	0.000174297
3	chr2:68887931:G:A	68887931	A,A	G,G	1,1	inf,inf	inf,inf	2.30229,0.0806894	0.000108389	0.000213367
3	chr2:69711097:G:A	69711097	NA,A	NA,G	NA,1	NA,inf	NA,inf	NA,1.61712	0.000108377	0.000188948
3	chr2:68254691:T:C	68254691	NA,C	NA,T	NA,1	NA,inf	NA,inf	NA,1.2347	0.000108263	0.000173856
3	chr2:70266150:G:T	70266150	T,T	G,G	1,1	-inf,-inf	inf,inf	1.09949,1.19124	0.00010822	0.000161656
3	chr2:70448782:T:C	70448782	NA,C	NA,T	NA,1	NA,-inf	NA,inf	NA,1.15168	0.000108127	0.000171531
3	chr2:70666365:A:G	70666365	NA,G	NA,A	NA,1	NA,-inf	NA,inf	NA,1.16147	0.000108071	0.00017161
3	chr2:70125508:G:T	70125508	T,T	G,G	1,1	inf,inf	inf,inf	1.82886,0.678874	0.000107931	0.000169936
3	chr2:69633917:C:T	69633917	NA,T	NA,C	NA,1	NA,-inf	NA,inf	NA,1.46109	0.000107875	0.000178465
3	chr2:69805909:C:T	69805909	NA,T	NA,C	NA,1	NA,inf	NA,inf	NA,1.33316	0.000107873	0.000173992
3	chr2:68844313:T:C	68844313	NA,C	NA,T	NA,1	NA,-inf	NA,inf	NA,1.15146	0.000107825	0.000172656
3	chr2:68860580:T:C	68860580	NA,C	NA,T	NA,1	NA,-inf	NA,inf	NA,1.1739	0.000107751	0.000171209
3	chr2:70300960:G:A	70300960	NA,A	NA,G	NA,1	NA,-inf	NA,inf	NA,1.0841	0.000107634	0.000168055
3	chr2:68795335:T:G	68795335	NA,G	NA,T	NA,1	NA,-inf	NA,inf	NA,1.13041	0.000107472	0.000168443
3	chr2:69943744:T:C	69943744	NA,C	NA,T	NA,1	NA,-inf	NA,inf	NA,1.16565	0.000107418	0.000170647
3	chr2:68877170:T:C	68877170	NA,C	NA,T	NA,1	NA,inf	NA,inf	NA,1.22011	0.000107414	0.000172172
3	chr2:69003167:A:G	69003167	NA,G	NA,A	NA,1	NA,-inf	NA,inf	NA,0.973211	0.000107314	0.00016371
3	chr2:68626076:A:AG	68626076	AG,AG	A,A	1,1	inf,inf	inf,inf	2.40608,0.153468	0.000107242	0.000154431
3	chr2:70314928:A:G	70314928	G,G	A,A	1,1	inf,inf	inf,inf	0.536577,2.29435	0.000107125	0.000193172
3	chr2:69936496:G:A	69936496	NA,A	NA,G	NA,1	NA,-inf	NA,inf	NA,1.11407	0.000106866	0.000168589
3	chr2:69276911:A:T	69276911	NA,T	NA,A	NA,1	NA,inf	NA,inf	NA,1.23064	0.000106745	0.000171331
3	chr2:70227113:T:G	70227113	NA,G	NA,T	NA,1	NA,-inf	NA,inf	NA,1.10133	0.000106745	0.000167627
3	chr2:68403452:T:G	68403452	G,G	T,T	1,1	-inf,-inf	inf,inf	0.713999,1.51729	0.000106729	0.000153173
3	chr2:69560949:T:C	69560949	C,C	T,T	1,1	-inf,-inf	inf,inf	3.16002,0.889362	0.000106673	0.000642602
3	chr2:68947485:A:G	68947485	G,G	A,A	1,1	inf,-inf	inf,inf	0.88295,1.39173	0.000106539	0.000167826
3	chr2:70554008:C:G	70554008	NA,G	NA,C	NA,1	NA,inf	NA,inf	NA,1.22588	0.000106468	0.000171294
3	chr2:70293850:C:A	70293850	NA,A	NA,C	NA,1	NA,-inf	NA,inf	NA,1.07803	0.000106423	0.000166165
3	chr2:68403468:G:C	68403468	C,C	G,G	1,1	-inf,-inf	inf,inf	0.737932,1.4941	0.000106394	0.000152702
3	chr2:70725450:T:C	70725450	C,C	T,T	1,1	inf,inf	inf,inf	1.20497,0.968969	0.000106354	0.000161648
3	chr2:68414012:T:C	68414012	NA,C	NA,T	NA,1	NA,inf	NA,inf	NA,1.24639	0.000106084	0.000171329
3	chr2:68955727:T:C	68955727	NA,C	NA,T	NA,1	NA,-inf	NA,inf	NA,1.15739	0.000105881	0.000167905
3	chr2:69066879:G:A	69066879	A,NA	G,NA	1,NA	-inf,NA	inf,NA	1.2113,NA	0.000105831	0.000160965
3	chr2:69934959:T:C	69934959	NA,C	NA,T	NA,1	NA,-inf	NA,inf	NA,1.21816	0.000105809	0.000167488
3	chr2:69716734:C:T	69716734	NA,T	NA,C	NA,1	NA,inf	NA,inf	NA,1.55018	0.000105571	0.000181444
3	chr2:70546786:C:T	70546786	NA,T	NA,C	NA,1	NA,-inf	NA,inf	NA,1.15203	0.00010554	0.000167921
3	chr2:68408777:C:T	68408777	T,T	C,C	1,1	-inf,-inf	inf,inf	0.761931,1.46946	0.000105359	0.00015124
3	chr2:70548393:C:T	70548393	NA,T	NA,C	NA,1	NA,-inf	NA,inf	NA,1.14982	0.000105124	0.00016726
3	chr2:70724732:G:A	70724732	NA,A	NA,G	NA,1	NA,-inf	NA,inf	NA,1.10071	0.000104994	0.000165192
3	chr2:69074896:A:G	69074896	G,G	A,A	1,1	inf,inf	inf,inf	0.616073,1.57223	0.000104951	0.00016583
3	chr2:70659987:GC:G	70659987	NA,G	NA,GC	NA,1	NA,inf	NA,inf	NA,1.21086	0.000104937	0.000168698
3	chr2:69944984:A:G	69944984	G,G	A,A	1,1	inf,inf	inf,inf	0.535966,0.581144	0.000104728	0.000155557
3	chr2:69963156:C:T	69963156	T,T	C,C	1,1	inf,inf	inf,inf	2.53231,0.339327	0.000104641	0.000176598
3	chr2:69786761:G:A	69786761	NA,A	NA,G	NA,1	NA,-inf	NA,inf	NA,1.11643	0.000104543	0.00016497
3	chr2:68394206:G:T	68394206	T,T	G,G	1,1	-inf,inf	inf,inf	0.620383,1.7037	0.000104521	0.000171501
3	chr2:68479591:G:C	68479591	C,C	G,G	1,1	inf,-inf	inf,inf	2.33716,0.0459676	0.000104164	0.000147038
3	chr2:68405644:G:A	68405644	A,A	G,G	1,1	-inf,-inf	inf,inf	0.728399,1.48954	0.000103943	0.000149206
3	chr2:68925812:A:G	68925812	G,G	A,A	1,1	inf,-inf	inf,inf	0.897895,1.33856	0.000103796	0.000170905
3	chr2:70166333:A:G	70166333	NA,G	NA,A	NA,1	NA,-inf	NA,inf	NA,1.14193	0.000103748	0.000163973
3	chr2:68250816:T:C	68250816	C,C	T,T	1,1	inf,-inf	inf,inf	0.195342,2.01812	0.00010346	0.000165687
3	chr2:70613139:A:G	70613139	NA,G	NA,A	NA,1	NA,-inf	NA,inf	NA,1.11601	0.000103109	0.000163021
3	chr2:70479605:A:C	70479605	NA,C	NA,A	NA,1	NA,inf	NA,inf	NA,1.24938	0.000103036	0.000167261
3	chr2:70676532:G:A	70676532	A,A	G,G	1,1	inf,inf	inf,inf	0.420463,1.72529	0.000102971	0.000160507
3	chr2:68884472:A:T	68884472	NA,T	NA,A	NA,1	NA,inf	NA,inf	NA,1.28362	0.000102881	0.000171229
3	chr2:68614009:A:G	68614009	NA,G	NA,A	NA,1	NA,-inf	NA,inf	NA,1.13201	0.00010286	0.000159849
3	chr2:68997867:A:G	68997867	G,NA	A,NA	1,NA	-inf,NA	inf,NA	1.42045,NA	0.000102785	0.000161984
3	chr2:70548094:A:C	70548094	NA,C	NA,A	NA,1	NA,-inf	NA,inf	NA,1.13602	0.000102555	0.00016318
3	chr2:68354114:T:A	68354114	A,A	T,T	1,1	-inf,-inf	inf,inf	1.14396,1.29918	0.000102462	0.000162607
3	chr2:68895407:C:T	68895407	NA,T	NA,C	NA,1	NA,inf	NA,inf	NA,1.17712	0.000102378	0.000162376
3	chr2:69584858:A:G	69584858	G,G	A,A	1,1	-inf,-inf	inf,inf	1.50098,1.73154	0.000102323	0.000212024
3	chr2:69167654:T:C	69167654	NA,C	NA,T	NA,1	NA,inf	NA,inf	NA,1.14666	0.000102197	0.000164047
3	chr2:70638784:A:G	70638784	NA,G	NA,A	NA,1	NA,-inf	NA,inf	NA,1.186	0.000102067	0.000162494
3	chr2:70675691:C:T	70675691	T,T	C,C	1,1	inf,inf	inf,inf	0.552971,1.59939	0.000101377	0.000157409
3	chr2:68472328:G:A	68472328	A,A	G,G	1,1	inf,-inf	inf,inf	2.33659,0.00470933	0.000101348	0.00014312
3	chr2:70553468:T:G	70553468	NA,G	NA,T	NA,1	NA,inf	NA,inf	NA,1.19866	0.00010124	0.000162821
3	chr2:69716674:C:T	69716674	NA,T	NA,C	NA,1	NA,inf	NA,inf	NA,1.5693	0.000101101	0.000175888
3	chr2:68624521:A:T	68624521	NA,T	NA,A	NA,1	NA,inf	NA,inf	NA,1.31182	0.000101058	0.000153694
3	chr2:68624602:C:T	68624602	NA,T	NA,C	NA,1	NA,inf	NA,inf	NA,1.31182	0.000101058	0.000153694
3	chr2:68627118:T:C	68627118	NA,C	NA,T	NA,1	NA,inf	NA,inf	NA,1.31228	0.000101015	0.000153646
3	chr2:68821151:C:T	68821151	T,NA	C,NA	1,NA	-inf,NA	inf,NA	3.3,NA	0.000100957	0.00257452
3	chr2:69888147:C:T	69888147	NA,T	NA,C	NA,1	NA,inf	NA,inf	NA,1.22	0.000100756	0.000160455
3	chr2:70681013:T:C	70681013	NA,C	NA,T	NA,1	NA,-inf	NA,inf	NA,1.18046	0.000100725	0.000160843
3	chr2:68806910:T:G	68806910	G,G	T,T	1,1	inf,inf	inf,inf	1.48492,1.49365	0.000100701	0.000285505
3	chr2:70640683:C:T	70640683	T,T	C,C	1,1	-inf,-inf	inf,inf	1.10838,1.37178	0.000100631	0.000166965
3	chr2:68997021:A:G	68997021	NA,G	NA,A	NA,1	NA,-inf	NA,inf	NA,1.13236	0.00010062	0.000160341
3	chr2:68626696:A:T	68626696	NA,T	NA,A	NA,1	NA,-inf	NA,inf	NA,1.11958	0.000100567	0.000156332
3	chr2:68433813:T:A	68433813	NA,A	NA,T	NA,1	NA,inf	NA,inf	NA,1.21573	0.000100449	0.000150208
3	chr2:69897673:T:C	69897673	C,C	T,T	1,1	inf,-inf	inf,inf	0.959988,0.208608	0.000100418	0.00016045
3	chr2:69103152:G:A	69103152	A,A	G,G	1,1	inf,inf	inf,inf	1.12589,1.04247	0.000100347	0.000151918
3	chr2:70315808:A:G	70315808	G,G	A,A	1,1	inf,inf	inf,inf	0.54221,2.25028	0.000100147	0.000180264
3	chr2:69895342:C:G	69895342	NA,G	NA,C	NA,1	NA,-inf	NA,inf	NA,1.07786	0.000100141	0.000158052
3	chr2:70110113:A:T	70110113	T,NA	A,NA	1,NA	-inf,NA	inf,NA	1.04935,NA	0.000100007	0.000155982
3	chr2:69889316:G:T	69889316	T,T	G,G	1,1	inf,inf	inf,inf	1.71155,0.0880527	9.9857e-05	0.000146834
3	chr2:68243682:C:T	68243682	T,T	C,C	1,1	inf,-inf	inf,inf	0.18634,1.9981	9.98234e-05	0.000159985
3	chr2:70174578:G:A	70174578	NA,A	NA,G	NA,1	NA,-inf	NA,inf	NA,1.12089	9.98205e-05	0.000157809
3	chr2:68822809:T:C	68822809	C,C	T,T	1,1	-inf,-inf	inf,inf	3.01736,1.43166	9.97163e-05	0.00295437
3	chr2:70623631:G:A	70623631	NA,A	NA,G	NA,1	NA,-inf	NA,inf	NA,1.11519	9.96884e-05	0.000157604
3	chr2:69075813:G:A	69075813	NA,A	NA,G	NA,1	NA,-inf	NA,inf	NA,1.08267	9.95336e-05	0.000157764
3	chr2:68640935:C:T	68640935	NA,T	NA,C	NA,1	NA,-inf	NA,inf	NA,1.11414	9.95038e-05	0.000154696
3	chr2:68978146:C:T	68978146	T,T	C,C	1,1	-inf,-inf	inf,inf	1.33852,0.921239	9.94796e-05	0.000145482
3	chr2:68720616:C:T	68720616	NA,T	NA,C	NA,1	NA,-inf	NA,inf	NA,1.14203	9.93667e-05	0.000161818
3	chr2:68479857:T:C	68479857	C,C	T,T	1,1	inf,-inf	inf,inf	2.31138,0.043653	9.92841e-05	0.000140264
3	chr2:70473804:G:T	70473804	NA,T	NA,G	NA,1	NA,inf	NA,inf	NA,1.22836	9.9221e-05	0.000161064
3	chr2:68615194:A:G	68615194	NA,G	NA,A	NA,1	NA,-inf	NA,inf	NA,1.11195	9.9203e-05	0.000154231
3	chr2:68864640:T:C	68864640	C,C	T,T	1,1	-inf,inf	inf,inf	0.343245,1.8643	9.91278e-05	0.000156826
3	chr2:69764953:T:A	69764953	NA,A	NA,T	NA,1	NA,-inf	NA,inf	NA,1.10836	9.90768e-05	0.000157134
3	chr2:69055000:C:T	69055000	NA,T	NA,C	NA,1	NA,-inf	NA,inf	NA,0.833042	9.89837e-05	0.000149949
3	chr2:68462021:T:C	68462021	C,C	T,T	1,1	inf,inf	inf,inf	2.29252,0.0850833	9.89356e-05	0.000137545
3	chr2:69054213:C:A	69054213	NA,A	NA,C	NA,1	NA,-inf	NA,inf	NA,0.833059	9.88853e-05	0.000149784
3	chr2:68396521:G:A	68396521	NA,A	NA,G	NA,1	NA,inf	NA,inf	NA,1.17837	9.88762e-05	0.000157167
3	chr2:68634895:C:G	68634895	NA,G	NA,C	NA,1	NA,-inf	NA,inf	NA,1.10747	9.84376e-05	0.000153046
3	chr2:69073523:A:G	69073523	NA,G	NA,A	NA,1	NA,inf	NA,inf	NA,1.18062	9.84221e-05	0.0001594
3	chr2:68573795:G:A	68573795	A,NA	G,NA	1,NA	-inf,NA	inf,NA	1.21321,NA	9.83455e-05	0.000151382
3	chr2:70514051:T:G	70514051	NA,G	NA,T	NA,1	NA,-inf	NA,inf	NA,1.04641	9.8321e-05	0.000154682
3	chr2:69844397:A:G	69844397	G,G	A,A	1,1	inf,inf	inf,inf	1.51369,0.403129	9.8296e-05	0.000145919
3	chr2:70514002:G:T	70514002	NA,T	NA,G	NA,1	NA,-inf	NA,inf	NA,1.04623	9.8295e-05	0.00015464
3	chr2:70514253:C:A	70514253	NA,A	NA,C	NA,1	NA,-inf	NA,inf	NA,1.04616	9.8275e-05	0.00015461
3	chr2:69118111:C:T	69118111	T,T	C,C	1,1	inf,inf	inf,inf	0.592657,1.63	9.81674e-05	0.000153653
3	chr2:70669140:A:G	70669140	G,G	A,A	1,1	inf,inf	inf,inf	0.56105,1.57595	9.81119e-05	0.000152878
3	chr2:69047855:A:G	69047855	G,G	A,A	1,1	-inf,-inf	inf,inf	1.67445,0.423902	9.80747e-05	0.000149726
3	chr2:68998008:T:C	68998008	NA,C	NA,T	NA,1	NA,-inf	NA,inf	NA,0.906067	9.80553e-05	0.000149559
3	chr2:68574706:C:T	68574706	NA,T	NA,C	NA,1	NA,-inf	NA,inf	NA,1.08325	9.79917e-05	0.000154539
3	chr2:69210561:C:T	69210561	NA,T	NA,C	NA,1	NA,-inf	NA,inf	NA,1.1663	9.79763e-05	0.000157137
3	chr2:69474253:T:G	69474253	NA,G	NA,T	NA,1	NA,inf	NA,inf	NA,1.25262	9.77618e-05	0.00015868
3	chr2:68313198:T:C	68313198	C,C	T,T	1,1	-inf,-inf	inf,inf	0.0700162,1.95263	9.75704e-05	0.000148229
3	chr2:69537367:T:C	69537367	NA,C	NA,T	NA,1	NA,-inf	NA,inf	NA,1.17369	9.75475e-05	0.000156398
3	chr2:70205105:G:T	70205105	T,T	G,G	1,1	inf,inf	inf,inf	1.21906,1.33107	9.74669e-05	0.000154254
3	chr2:70640843:T:C	70640843	NA,C	NA,T	NA,1	NA,-inf	NA,inf	NA,1.09867	9.71916e-05	0.000153181
3	chr2:68477766:A:C	68477766	C,NA	A,NA	1,NA	-inf,NA	inf,NA	1.20378,NA	9.68346e-05	0.000149084
3	chr2:70410438:A:C	70410438	NA,C	NA,A	NA,1	NA,-inf	NA,inf	NA,1.10832	9.67574e-05	0.000153696
3	chr2:68421360:A:G	68421360	G,G	A,A	1,1	-inf,-inf	inf,inf	0.726255,1.47789	9.66943e-05	0.000141923
3	chr2:70142022:A:C	70142022	C,C	A,A	1,1	inf,inf	inf,inf	1.85971,0.558419	9.65999e-05	0.000152175
3	chr2:70507105:G:A	70507105	NA,A	NA,G	NA,1	NA,inf	NA,inf	NA,1.1522	9.65735e-05	0.000154536
3	chr2:68639497:A:G	68639497	G,G	A,A	1,1	inf,-inf	inf,inf	2.24451,0.110581	9.65448e-05	0.000135135
3	chr2:68630329:A:ATCC	68630329	NA,ATCC	NA,A	NA,1	NA,inf	NA,inf	NA,1.28425	9.63516e-05	0.000146685
3	chr2:69045364:A:T	69045364	NA,T	NA,A	NA,1	NA,-inf	NA,inf	NA,0.813204	9.61936e-05	0.000145866
3	chr2:69001700:T:C	69001700	NA,C	NA,T	NA,1	NA,inf	NA,inf	NA,1.17248	9.60994e-05	0.000153375
3	chr2:70408663:A:C	70408663	NA,C	NA,A	NA,1	NA,-inf	NA,inf	NA,1.04473	9.58884e-05	0.000151062
3	chr2:68571641:C:T	68571641	NA,T	NA,C	NA,1	NA,-inf	NA,inf	NA,1.07105	9.58269e-05	0.000151149
3	chr2:70544120:T:A	70544120	NA,A	NA,T	NA,1	NA,-inf	NA,inf	NA,1.0962	9.57835e-05	0.000152391
3	chr2:68931373:GACTCACAGTTCTAAGAAAAGAGA:G	68931373	G,NA	GACTCACAGTTCTAAGAAAAGAGA,NA	1,NA	inf,NA	inf,NA	1.02755,NA	9.57466e-05	0.000137677
3	chr2:68305323:A:G	68305323	G,G	A,A	1,1	inf,inf	inf,inf	0.0217022,2.05551	9.57418e-05	0.000157269
3	chr2:68643315:G:A	68643315	NA,A	NA,G	NA,1	NA,-inf	NA,inf	NA,1.06901	9.57341e-05	0.000151011
3	chr2:69517495:C:T	69517495	NA,T	NA,C	NA,1	NA,-inf	NA,inf	NA,1.03121	9.56845e-05	0.000150686
3	chr2:69491822:A:G	69491822	NA,G	NA,A	NA,1	NA,-inf	NA,inf	NA,1.12126	9.55417e-05	0.000151351
3	chr2:70133325:T:A	70133325	A,A	T,T	1,1	inf,inf	inf,inf	1.84291,0.523329	9.54495e-05	0.000149368
3	chr2:69758814:G:T	69758814	NA,T	NA,G	NA,1	NA,-inf	NA,inf	NA,1.05593	9.53753e-05	0.000150536
3	chr2:69153813:G:A	69153813	NA,A	NA,G	NA,1	NA,-inf	NA,inf	NA,1.0874	9.53725e-05	0.00015178
3	chr2:68781802:A:ACCCCATC	68781802	ACCCCATC,NA	A,NA	1,NA	-inf,NA	inf,NA	0.945719,NA	9.50205e-05	0.00013459
3	chr2:69691127:T:C	69691127	NA,C	NA,T	NA,1	NA,-inf	NA,inf	NA,1.01205	9.49569e-05	0.000149754
3	chr2:70513924:C:T	70513924	NA,T	NA,C	NA,1	NA,-inf	NA,inf	NA,1.02785	9.49498e-05	0.000149414
3	chr2:69755216:C:T	69755216	NA,T	NA,C	NA,1	NA,-inf	NA,inf	NA,1.39438	9.4916e-05	0.000157126
3	chr2:69915933:T:G	69915933	NA,G	NA,T	NA,1	NA,-inf	NA,inf	NA,1.00892	9.48409e-05	0.00014933
3	chr2:69585145:C:T	69585145	T,T	C,C	1,1	-inf,-inf	inf,inf	1.4942,1.69282	9.47093e-05	0.000195862
3	chr2:68276324:A:G	68276324	NA,G	NA,A	NA,1	NA,inf	NA,inf	NA,1.1518	9.46097e-05	0.000150543
3	chr2:68945779:A:G	68945779	G,G	A,A	1,1	inf,-inf	inf,inf	0.860812,1.3481	9.45671e-05	0.000148987
3	chr2:68395186:T:C	68395186	C,C	T,T	1,1	-inf,-inf	inf,inf	0.778802,1.39652	9.45121e-05	0.000135816
3	chr2:68432754:T:C	68432754	NA,C	NA,T	NA,1	NA,inf	NA,inf	NA,1.17999	9.45107e-05	0.000141478
3	chr2:70627514:T:C	70627514	NA,C	NA,T	NA,1	NA,-inf	NA,inf	NA,1.11331	9.4468e-05	0.000149439
3	chr2:69674500:G:A	69674500	NA,A	NA,G	NA,1	NA,-inf	NA,inf	NA,1.35803	9.42632e-05	0.000154505
3	chr2:68279255:C:T	68279255	NA,T	NA,C	NA,1	NA,inf	NA,inf	NA,1.14918	9.42295e-05	0.00014993
3	chr2:68413879:T:C	68413879	NA,C	NA,T	NA,1	NA,inf	NA,inf	NA,1.17863	9.4172e-05	0.000152171
3	chr2:70084205:T:C	70084205	C,C	T,T	1,1	inf,inf	inf,inf	2.11386,0.319646	9.41566e-05	0.000143728
3	chr2:69870500:G:C	69870500	C,NA	G,NA	1,NA	-inf,NA	inf,NA	0.926069,NA	9.40739e-05	0.000150083
3	chr2:68879860:A:G	68879860	G,G	A,A	1,1	-inf,inf	inf,inf	0.209665,1.95632	9.38033e-05	0.000149242
3	chr2:69604600:A:G	69604600	G,G	A,A	1,1	-inf,-inf	inf,inf	1.88187,1.5053	9.34242e-05	0.000233855
3	chr2:68274201:GA:G	68274201	NA,G	NA,GA	NA,1	NA,-inf	NA,inf	NA,1.03339	9.33362e-05	0.000147598
3	chr2:69738325:C:G	69738325	NA,G	NA,C	NA,1	NA,inf	NA,inf	NA,1.2679	9.32623e-05	0.000151954
3	chr2:69255828:C:T	69255828	NA,T	NA,C	NA,1	NA,inf	NA,inf	NA,1.17615	9.30656e-05	0.000150463
3	chr2:70513946:G:A	70513946	NA,A	NA,G	NA,1	NA,-inf	NA,inf	NA,1.07027	9.30202e-05	0.000147543
3	chr2:70628520:T:C	70628520	NA,C	NA,T	NA,1	NA,-inf	NA,inf	NA,1.10434	9.29906e-05	0.000147113
3	chr2:70745293:A:T	70745293	NA,T	NA,A	NA,1	NA,-inf	NA,inf	NA,1.01726	9.29842e-05	0.000146368
3	chr2:69760608:G:A	69760608	NA,A	NA,G	NA,1	NA,-inf	NA,inf	NA,1.54784	9.29756e-05	0.000158273
3	chr2:70342597:C:T	70342597	T,NA	C,NA	1,NA	-inf,NA	inf,NA	1.38627,NA	9.28115e-05	0.000158525
3	chr2:69756978:C:T	69756978	NA,T	NA,C	NA,1	NA,inf	NA,inf	NA,0.833861	9.2793e-05	0.000144436
3	chr2:69055768:C:A	69055768	NA,A	NA,C	NA,1	NA,-inf	NA,inf	NA,0.802236	9.27557e-05	0.00014074
3	chr2:70745161:C:T	70745161	NA,T	NA,C	NA,1	NA,-inf	NA,inf	NA,1.01597	9.27412e-05	0.000145998
3	chr2:69257590:A:T	69257590	NA,T	NA,A	NA,1	NA,inf	NA,inf	NA,1.17407	9.27273e-05	0.000149917
3	chr2:70229206:C:T	70229206	NA,T	NA,C	NA,1	NA,-inf	NA,inf	NA,0.992791	9.26443e-05	0.000144638
3	chr2:69420394:T:A	69420394	NA,A	NA,T	NA,1	NA,inf	NA,inf	NA,1.17097	9.24379e-05	0.000149598
3	chr2:70703087:T:C	70703087	NA,C	NA,T	NA,1	NA,-inf	NA,inf	NA,1.07891	9.23888e-05	0.000146901
3	chr2:69483493:T:A	69483493	NA,A	NA,T	NA,1	NA,inf	NA,inf	NA,1.22809	9.22819e-05	0.000149906
3	chr2:68909745:T:G	68909745	NA,G	NA,T	NA,1	NA,inf	NA,inf	NA,1.17591	9.21643e-05	0.000150627
3	chr2:68392261:A:G	68392261	NA,G	NA,A	NA,1	NA,inf	NA,inf	NA,1.19437	9.21571e-05	0.000149119
3	chr2:68411741:A:G	68411741	G,G	A,A	1,1	-inf,inf	inf,inf	0.852884,1.47943	9.20724e-05	0.000152816
3	chr2:68403291:G:A	68403291	NA,A	NA,G	NA,1	NA,-inf	NA,inf	NA,1.04805	9.19851e-05	0.000146694
3	chr2:68408459:A:G	68408459	NA,G	NA,A	NA,1	NA,-inf	NA,inf	NA,1.04765	9.19116e-05	0.000146568
3	chr2:69013458:G:A	69013458	NA,A	NA,G	NA,1	NA,-inf	NA,inf	NA,1.07252	9.17683e-05	0.000146213
3	chr2:70622602:C:T	70622602	NA,T	NA,C	NA,1	NA,inf	NA,inf	NA,1.16741	9.17235e-05	0.000147213
3	chr2:68421524:G:A	68421524	A,A	G,G	1,1	inf,inf	inf,inf	0.826505,1.50254	9.16894e-05	0.000147466
3	chr2:69786543:A:G	69786543	NA,G	NA,A	NA,1	NA,-inf	NA,inf	NA,1.04255	9.15291e-05	0.000144513
3	chr2:68268023:A:T	68268023	NA,T	NA,A	NA,1	NA,inf	NA,inf	NA,1.13734	9.12489e-05	0.000146516
3	chr2:70321434:G:A	70321434	A,A	G,G	1,1	inf,inf	inf,inf	1.56277,1.10553	9.12402e-05	0.000153847
3	chr2:68693385:AGAG:A	68693385	NA,A	NA,AGAG	NA,1	NA,inf	NA,inf	NA,1.21143	9.12097e-05	0.00014773
3	chr2:68267604:T:C	68267604	NA,C	NA,T	NA,1	NA,inf	NA,inf	NA,1.137	9.11978e-05	0.000146434
3	chr2:68538935:A:G	68538935	NA,G	NA,A	NA,1	NA,-inf	NA,inf	NA,1.04323	9.11479e-05	0.000143783
3	chr2:69683997:AGTTGT:A	69683997	NA,A	NA,AGTTGT	NA,1	NA,-inf	NA,inf	NA,0.98795	9.07859e-05	0.000143222
3	chr2:70345864:T:C	70345864	NA,C	NA,T	NA,1	NA,-inf	NA,inf	NA,1.0296	9.07253e-05	0.000143278
3	chr2:68992173:A:C	68992173	NA,C	NA,A	NA,1	NA,-inf	NA,inf	NA,0.916123	9.05699e-05	0.000139729
3	chr2:68771874:T:C	68771874	C,C	T,T	1,1	inf,-inf	inf,inf	3.29535,0.0651701	9.0499e-05	0.000888698
3	chr2:69603795:G:A	69603795	NA,A	NA,G	NA,1	NA,-inf	NA,inf	NA,1.35025	9.04309e-05	0.000149278
3	chr2:68913348:G:T	68913348	NA,T	NA,G	NA,1	NA,inf	NA,inf	NA,1.14529	9.0133e-05	0.000143081
3	chr2:70085174:T:C	70085174	C,C	T,T	1,1	inf,inf	inf,inf	2.1102,0.287571	9.01055e-05	0.000137648
3	chr2:70510713:C:T	70510713	NA,T	NA,C	NA,1	NA,-inf	NA,inf	NA,0.983871	9.00117e-05	0.000141446
3	chr2:70310729:C:T	70310729	NA,T	NA,C	NA,1	NA,inf	NA,inf	NA,1.11561	8.99829e-05	0.000143695
3	chr2:70602993:CCTTT:C	70602993	NA,C	NA,CCTTT	NA,1	NA,-inf	NA,inf	NA,0.968062	8.97182e-05	0.00014116
3	chr2:69883903:G:A	69883903	NA,A	NA,G	NA,1	NA,-inf	NA,inf	NA,1.09352	8.96397e-05	0.000142579
3	chr2:68830665:G:A	68830665	NA,A	NA,G	NA,1	NA,inf	NA,inf	NA,1.10578	8.95896e-05	0.000141905
3	chr2:70132874:C:T	70132874	T,T	C,C	1,1	inf,inf	inf,inf	1.81266,0.535046	8.95398e-05	0.000140629
3	chr2:68948201:A:G	68948201	G,G	A,A	1,1	inf,-inf	inf,inf	0.868514,1.31599	8.93233e-05	0.000140843
3	chr2:69716649:G:A	69716649	NA,A	NA,G	NA,1	NA,inf	NA,inf	NA,1.48691	8.92507e-05	0.000154609
3	chr2:70324805:T:C	70324805	C,C	T,T	1,1	inf,inf	inf,inf	0.510848,2.20464	8.92408e-05	0.000160259
3	chr2:68618616:A:G	68618616	NA,G	NA,A	NA,1	NA,inf	NA,inf	NA,1.23026	8.91353e-05	0.000135537
3	chr2:69535376:A:G	69535376	NA,G	NA,A	NA,1	NA,inf	NA,inf	NA,0.90521	8.91076e-05	0.000139531
3	chr2:68541745:T:A	68541745	A,NA	T,NA	1,NA	-inf,NA	inf,NA	1.15921,NA	8.90956e-05	0.000137294
3	chr2:70133130:A:G	70133130	G,G	A,A	1,1	inf,inf	inf,inf	1.80663,0.535235	8.8543e-05	0.000139089
3	chr2:69614781:T:C	69614781	NA,C	NA,T	NA,1	NA,-inf	NA,inf	NA,1.33574	8.8341e-05	0.00014579
3	chr2:68822899:G:A	68822899	NA,A	NA,G	NA,1	NA,inf	NA,inf	NA,1.09835	8.82214e-05	0.000139851
3	chr2:69819832:C:A	69819832	A,A	C,C	1,1	inf,inf	inf,inf	1.61297,0.347167	8.81106e-05	0.000133107
3	chr2:70718051:C:T	70718051	NA,T	NA,C	NA,1	NA,inf	NA,inf	NA,1.18375	8.81065e-05	0.000143509
3	chr2:70618617:G:A	70618617	NA,A	NA,G	NA,1	NA,inf	NA,inf	NA,1.11866	8.80302e-05	0.000141265
3	chr2:68824766:A:G	68824766	NA,G	NA,A	NA,1	NA,inf	NA,inf	NA,1.15231	8.80113e-05	0.000144489
3	chr2:70618018:C:G	70618018	NA,G	NA,C	NA,1	NA,inf	NA,inf	NA,1.11705	8.79194e-05	0.000141064
3	chr2:69548690:T:C	69548690	C,C	T,T	1,1	-inf,-inf	inf,inf	3.06325,0.770731	8.79167e-05	0.00044916
3	chr2:68447593:C:T	68447593	T,T	C,C	1,1	-inf,-inf	inf,inf	1.08658,1.04133	8.77066e-05	0.000130372
3	chr2:68456306:G:A	68456306	NA,A	NA,G	NA,1	NA,-inf	NA,inf	NA,1.08808	8.76588e-05	0.00013814
3	chr2:69473141:G:A	69473141	NA,A	NA,G	NA,1	NA,inf	NA,inf	NA,1.18605	8.76575e-05	0.000142143
3	chr2:68980123:C:T	68980123	T,T	C,C	1,1	-inf,-inf	inf,inf	1.43101,0.874229	8.75075e-05	0.000133066
3	chr2:68371784:CACA:C	68371784	C,NA	CACA,NA	1,NA	-inf,NA	inf,NA	1.09873,NA	8.74825e-05	0.000134721
3	chr2:68995012:A:C	68995012	NA,C	NA,A	NA,1	NA,-inf	NA,inf	NA,0.897202	8.74207e-05	0.000134919
3	chr2:68407916:T:C	68407916	C,C	T,T	1,1	-inf,-inf	inf,inf	1.82111,0.479689	8.73687e-05	0.000139257
3	chr2:70333807:C:T	70333807	T,T	C,C	1,1	inf,-inf	inf,inf	0.282419,1.64229	8.71033e-05	0.000134609
3	chr2:69011189:T:C	69011189	C,C	T,T	1,1	-inf,-inf	inf,inf	1.76172,0.351743	8.69948e-05	0.000127363
3	chr2:70726531:T:C	70726531	C,C	T,T	1,1	inf,inf	inf,inf	1.49336,0.958941	8.6759e-05	0.000147952
3	chr2:69429392:T:C	69429392	NA,C	NA,T	NA,1	NA,-inf	NA,inf	NA,1.08376	8.67506e-05	0.000138605
3	chr2:69013206:G:A	69013206	NA,A	NA,G	NA,1	NA,-inf	NA,inf	NA,1.05039	8.67202e-05	0.000138268
3	chr2:69919573:G:A	69919573	NA,A	NA,G	NA,1	NA,-inf	NA,inf	NA,1.10591	8.66955e-05	0.000137468
3	chr2:68361586:C:T	68361586	NA,T	NA,C	NA,1	NA,-inf	NA,inf	NA,1.0462	8.64188e-05	0.000135761
3	chr2:70677967:T:G	70677967	G,G	T,T	1,1	-inf,-inf	inf,inf	0.589207,1.59481	8.63936e-05	0.000137705
3	chr2:70343212:A:T	70343212	T,NA	A,NA	1,NA	-inf,NA	inf,NA	1.29242,NA	8.63173e-05	0.00014109
3	chr2:69054161:T:C	69054161	C,NA	T,NA	1,NA	-inf,NA	inf,NA	1.34218,NA	8.59719e-05	0.00013622
3	chr2:70421099:G:A	70421099	NA,A	NA,G	NA,1	NA,inf	NA,inf	NA,1.16583	8.59649e-05	0.000139784
3	chr2:69040461:G:C	69040461	C,C	G,G	1,1	-inf,-inf	inf,inf	1.58225,0.435533	8.55532e-05	0.000130296
3	chr2:68443178:T:C	68443178	NA,C	NA,T	NA,1	NA,inf	NA,inf	NA,1.08208	8.55164e-05	0.00013599
3	chr2:69471326:T:C	69471326	NA,C	NA,T	NA,1	NA,inf	NA,inf	NA,1.17075	8.53722e-05	0.00013846
3	chr2:68992743:T:C	68992743	NA,C	NA,T	NA,1	NA,-inf	NA,inf	NA,0.884672	8.53415e-05	0.000131754
3	chr2:69038911:A:G	69038911	G,G	A,A	1,1	-inf,-inf	inf,inf	1.62485,0.366104	8.53247e-05	0.000129807
3	chr2:68257033:C:T	68257033	NA,T	NA,C	NA,1	NA,-inf	NA,inf	NA,1.02023	8.5313e-05	0.000134677
3	chr2:70743140:G:A	70743140	NA,A	NA,G	NA,1	NA,-inf	NA,inf	NA,0.971797	8.53102e-05	0.000134436
3	chr2:68779363:A:G	68779363	G,G	A,A	1,1	-inf,-inf	inf,inf	5.60345,0.200233	8.51857e-05	0.115055
3	chr2:69210323:T:C	69210323	NA,C	NA,T	NA,1	NA,-inf	NA,inf	NA,1.08543	8.51842e-05	0.000136597
3	chr2:69820512:G:A	69820512	A,A	G,G	1,1	inf,inf	inf,inf	1.59694,0.336053	8.51094e-05	0.000128538
3	chr2:68281572:T:G	68281572	NA,G	NA,T	NA,1	NA,inf	NA,inf	NA,1.07584	8.49678e-05	0.000136635
3	chr2:69203076:AAACAATT:A	69203076	A,A	AAACAATT,AAACAATT	1,1	-inf,inf	inf,inf	0.354884,1.4242	8.47638e-05	0.00012858
3	chr2:68832880:G:C	68832880	NA,C	NA,G	NA,1	NA,inf	NA,inf	NA,1.09872	8.47299e-05	0.000136096
3	chr2:70639999:G:A	70639999	A,A	G,G	1,1	-inf,-inf	inf,inf	1.02855,1.35981	8.47018e-05	0.000140048
3	chr2:70703945:A:G	70703945	G,G	A,A	1,1	-inf,-inf	inf,inf	0.125285,1.77614	8.45965e-05	0.000130881
3	chr2:70691898:G:A	70691898	NA,A	NA,G	NA,1	NA,-inf	NA,inf	NA,1.07703	8.45517e-05	0.000135111
3	chr2:68984795:A:G	68984795	NA,G	NA,A	NA,1	NA,-inf	NA,inf	NA,0.879438	8.44402e-05	0.000130326
3	chr2:70181806:A:G	70181806	NA,G	NA,A	NA,1	NA,inf	NA,inf	NA,1.06615	8.44157e-05	0.000133934
3	chr2:69225000:GC:G	69225000	G,G	GC,GC	1,1	-inf,inf	inf,inf	0.124005,1.50619	8.41135e-05	0.000127387
3	chr2:69037617:A:G	69037617	NA,G	NA,A	NA,1	NA,-inf	NA,inf	NA,0.771254	8.40816e-05	0.000128106
3	chr2:69609942:C:T	69609942	NA,T	NA,C	NA,1	NA,-inf	NA,inf	NA,1.3065	8.38711e-05	0.000138412
3	chr2:68873526:C:T	68873526	T,T	C,C	1,1	inf,-inf	inf,inf	2.23653,0.0459559	8.38199e-05	0.000173375
3	chr2:69760991:G:A	69760991	NA,A	NA,G	NA,1	NA,inf	NA,inf	NA,0.765412	8.38092e-05	0.000130366
3	chr2:70745768:A:G	70745768	NA,G	NA,A	NA,1	NA,inf	NA,inf	NA,1.09901	8.38014e-05	0.00013461
3	chr2:70726613:C:T	70726613	T,T	C,C	1,1	inf,inf	inf,inf	1.49354,0.939312	8.36484e-05	0.000142801
3	chr2:69261228:G:C	69261228	NA,C	NA,G	NA,1	NA,inf	NA,inf	NA,1.11223	8.35205e-05	0.00013497
3	chr2:70138872:G:A	70138872	A,A	G,G	1,1	inf,inf	inf,inf	1.78386,0.506243	8.35056e-05	0.000130769
3	chr2:70675370:C:T	70675370	T,T	C,C	1,1	inf,inf	inf,inf	0.497787,1.53952	8.33181e-05	0.000129627
3	chr2:68306798:AC:A	68306798	A,A	AC,AC	1,1	-inf,-inf	inf,inf	0.810734,1.48408	8.32866e-05	0.000132217
3	chr2:68403039:CTGAG:C	68403039	C,NA	CTGAG,NA	1,NA	-inf,NA	inf,NA	1.0132,NA	8.30895e-05	0.000125875
3	chr2:68343757:G:A	68343757	NA,A	NA,G	NA,1	NA,inf	NA,inf	NA,1.11257	8.30814e-05	0.000132822
3	chr2:70420389:G:T	70420389	NA,T	NA,G	NA,1	NA,-inf	NA,inf	NA,0.975475	8.30571e-05	0.000131049
3	chr2:70528386:G:A	70528386	NA,A	NA,G	NA,1	NA,inf	NA,inf	NA,1.00268	8.29625e-05	0.000132272
3	chr2:70637593:G:A	70637593	A,A	G,G	1,1	-inf,-inf	inf,inf	1.06312,1.31361	8.28559e-05	0.00013705
3	chr2:69035502:C:T	69035502	NA,T	NA,C	NA,1	NA,-inf	NA,inf	NA,0.766503	8.27419e-05	0.000126185
3	chr2:69956340:T:C	69956340	NA,C	NA,T	NA,1	NA,inf	NA,inf	NA,1.10707	8.26889e-05	0.000132828
3	chr2:70442778:C:T	70442778	NA,T	NA,C	NA,1	NA,inf	NA,inf	NA,1.14105	8.26123e-05	0.000134382
3	chr2:70705220:A:G	70705220	NA,G	NA,A	NA,1	NA,-inf	NA,inf	NA,1.06691	8.25813e-05	0.000131953
3	chr2:70661149:T:C	70661149	NA,C	NA,T	NA,1	NA,-inf	NA,inf	NA,1.00612	8.24053e-05	0.000130481
3	chr2:68317055:C:T	68317055	NA,T	NA,C	NA,1	NA,-inf	NA,inf	NA,0.987239	8.23908e-05	0.000128122
3	chr2:69773974:A:G	69773974	NA,G	NA,A	NA,1	NA,inf	NA,inf	NA,1.09961	8.23635e-05	0.000131691
3	chr2:70634570:C:T	70634570	NA,T	NA,C	NA,1	NA,inf	NA,inf	NA,1.10193	8.23194e-05	0.000132172
3	chr2:70361454:C:T	70361454	NA,T	NA,C	NA,1	NA,-inf	NA,inf	NA,0.892304	8.21798e-05	0.00012824
3	chr2:70595836:G:A	70595836	NA,A	NA,G	NA,1	NA,-inf	NA,inf	NA,1.00605	8.20321e-05	0.000130487
3	chr2:68345342:C:T	68345342	T,T	C,C	1,1	-inf,-inf	inf,inf	0.750705,1.37032	8.20252e-05	0.000122759
3	chr2:70489574:C:T	70489574	NA,T	NA,C	NA,1	NA,inf	NA,inf	NA,1.11408	8.19323e-05	0.000132845
3	chr2:69544266:G:A	69544266	A,A	G,G	1,1	-inf,-inf	inf,inf	0.167479,1.69424	8.18646e-05	0.000125515
3	chr2:68822654:C:T	68822654	NA,T	NA,C	NA,1	NA,inf	NA,inf	NA,1.11014	8.17362e-05	0.000134203
3	chr2:69601430:T:C	69601430	NA,C	NA,T	NA,1	NA,-inf	NA,inf	NA,1.28236	8.1557e-05	0.000134398
3	chr2:69211376:C:G	69211376	NA,G	NA,C	NA,1	NA,-inf	NA,inf	NA,1.06004	8.15091e-05	0.000130713
3	chr2:69060145:G:T	69060145	T,T	G,G	1,1	-inf,-inf	inf,inf	1.43856,0.595716	8.14349e-05	0.000124394
3	chr2:68910141:A:C	68910141	C,NA	A,NA	1,NA	inf,NA	inf,NA	0.904196,NA	8.14033e-05	0.000120065
3	chr2:69708998:A:G	69708998	NA,G	NA,A	NA,1	NA,inf	NA,inf	NA,1.42579	8.10328e-05	0.000139974
3	chr2:69109763:T:C	69109763	C,NA	T,NA	1,NA	-inf,NA	inf,NA	1.31277,NA	8.09937e-05	0.000128877
3	chr2:68980225:T:C	68980225	NA,C	NA,T	NA,1	NA,-inf	NA,inf	NA,0.857835	8.09527e-05	0.000125034
3	chr2:70532295:C:T	70532295	T,T	C,C	1,1	-inf,inf	inf,inf	0.274979,1.6154	8.09188e-05	0.000126829
3	chr2:69921579:G:T	69921579	NA,T	NA,G	NA,1	NA,inf	NA,inf	NA,1.11161	8.08861e-05	0.000130206
3	chr2:68969329:G:A	68969329	NA,A	NA,G	NA,1	NA,-inf	NA,inf	NA,0.979589	8.07395e-05	0.00012828
3	chr2:69813410:G:A	69813410	A,A	G,G	1,1	inf,inf	inf,inf	0.430132,0.106717	8.06946e-05	0.000119258
3	chr2:70337715:A:G	70337715	G,G	A,A	1,1	-inf,inf	inf,inf	1.62612,0.607823	8.05205e-05	0.000135557
3	chr2:69776433:A:T	69776433	NA,T	NA,A	NA,1	NA,-inf	NA,inf	NA,1.22904	8.04733e-05	0.000131355
3	chr2:70534894:C:G	70534894	NA,G	NA,C	NA,1	NA,-inf	NA,inf	NA,0.981664	8.04668e-05	0.000127863
3	chr2:70591139:T:G	70591139	NA,G	NA,T	NA,1	NA,-inf	NA,inf	NA,1.02489	8.04201e-05	0.000128481
3	chr2:70446858:C:T	70446858	NA,T	NA,C	NA,1	NA,-inf	NA,inf	NA,0.948278	8.03907e-05	0.000126449
3	chr2:68344297:G:A	68344297	NA,A	NA,G	NA,1	NA,inf	NA,inf	NA,1.09013	8.02182e-05	0.000128248
3	chr2:68928220:T:C	68928220	NA,C	NA,T	NA,1	NA,-inf	NA,inf	NA,0.917145	8.02164e-05	0.000125427
3	chr2:69822090:G:A	69822090	A,A	G,G	1,1	inf,inf	inf,inf	1.55791,0.359161	8.0142e-05	0.000121158
3	chr2:70305981:C:G	70305981	NA,G	NA,C	NA,1	NA,-inf	NA,inf	NA,1.04129	8.00548e-05	0.000127489
3	chr2:68679611:G:T	68679611	T,T	G,G	1,1	inf,-inf	inf,inf	1.86823,0.0413837	8.00506e-05	0.00012587
3	chr2:68953929:C:T	68953929	NA,T	NA,C	NA,1	NA,-inf	NA,inf	NA,0.997645	7.99933e-05	0.000126903
3	chr2:68401197:G:A	68401197	A,A	G,G	1,1	-inf,-inf	inf,inf	1.74328,0.513112	7.98729e-05	0.000126883
3	chr2:70358219:G:A	70358219	NA,A	NA,G	NA,1	NA,-inf	NA,inf	NA,0.877129	7.98486e-05	0.000124625
3	chr2:68874670:T:C	68874670	NA,C	NA,T	NA,1	NA,-inf	NA,inf	NA,0.967785	7.97504e-05	0.000126456
3	chr2:68777565:G:A	68777565	NA,A	NA,G	NA,1	NA,-inf	NA,inf	NA,0.919604	7.95967e-05	0.000121589
3	chr2:69106375:G:C	69106375	NA,C	NA,G	NA,1	NA,inf	NA,inf	NA,1.11046	7.95946e-05	0.000129297
3	chr2:69440855:T:C	69440855	C,C	T,T	1,1	inf,-inf	inf,inf	0.972299,1.43272	7.94383e-05	0.000128886
3	chr2:70717610:G:A	70717610	A,A	G,G	1,1	inf,inf	inf,inf	1.17159,0.826108	7.94068e-05	0.000120394
3	chr2:69808042:A:G	69808042	NA,G	NA,A	NA,1	NA,-inf	NA,inf	NA,0.980066	7.93575e-05	0.000125868
3	chr2:68642403:G:A	68642403	A,A	G,G	1,1	inf,-inf	inf,inf	2.08137,0.201557	7.92719e-05	0.000111908
3	chr2:68852476:T:A	68852476	A,A	T,T	1,1	inf,inf	inf,inf	2.20966,0.229022	7.92355e-05	0.00016519
3	chr2:68492249:T:C	68492249	C,C	T,T	1,1	inf,-inf	inf,inf	2.18002,0.0645356	7.92126e-05	0.00011279
3	chr2:69822045:T:A	69822045	NA,A	NA,T	NA,1	NA,-inf	NA,inf	NA,0.884339	7.91048e-05	0.000124276
3	chr2:70600917:G:A	70600917	NA,A	NA,G	NA,1	NA,-inf	NA,inf	NA,0.899056	7.88997e-05	0.000124239
3	chr2:70533847:A:G	70533847	NA,G	NA,A	NA,1	NA,-inf	NA,inf	NA,0.955162	7.87719e-05	0.000125209
3	chr2:69770745:G:A	69770745	NA,A	NA,G	NA,1	NA,-inf	NA,inf	NA,1.22073	7.86796e-05	0.000128491
3	chr2:69107025:A:C	69107025	NA,C	NA,A	NA,1	NA,-inf	NA,inf	NA,0.95781	7.86772e-05	0.000124408
3	chr2:70535219:AG:A	70535219	A,A	AG,AG	1,1	inf,-inf	inf,inf	1.25447,0.852355	7.85968e-05	0.000121874
3	chr2:70724443:C:T	70724443	T,T	C,C	1,1	inf,inf	inf,inf	1.42375,0.978596	7.8541e-05	0.000133921
3	chr2:69763172:A:G	69763172	NA,G	NA,A	NA,1	NA,-inf	NA,inf	NA,1.06823	7.84884e-05	0.000126483
3	chr2:68284262:A:G	68284262	NA,G	NA,A	NA,1	NA,inf	NA,inf	NA,1.10404	7.83093e-05	0.000125351
3	chr2:69665486:T:A	69665486	NA,A	NA,T	NA,1	NA,inf	NA,inf	NA,1.1547	7.8218e-05	0.000127901
3	chr2:69820365:G:A	69820365	A,NA	G,NA	1,NA	-inf,NA	inf,NA	0.838026,NA	7.80965e-05	0.000124802
3	chr2:69771208:T:C	69771208	NA,C	NA,T	NA,1	NA,-inf	NA,inf	NA,0.963473	7.80562e-05	0.000123559
3	chr2:69329559:C:T	69329559	NA,T	NA,C	NA,1	NA,inf	NA,inf	NA,1.07402	7.8048e-05	0.000126887
3	chr2:68852608:A:T	68852608	T,T	A,A	1,1	inf,inf	inf,inf	2.19235,0.245072	7.79262e-05	0.000162178
3	chr2:68877623:GT:G	68877623	NA,G	NA,GT	NA,1	NA,-inf	NA,inf	NA,1.0273	7.77985e-05	0.000126125
3	chr2:68679613:T:A	68679613	A,A	T,T	1,1	inf,-inf	inf,inf	1.84985,0.0779731	7.77162e-05	0.000122473
3	chr2:70098933:A:C	70098933	NA,C	NA,A	NA,1	NA,-inf	NA,inf	NA,0.96115	7.77137e-05	0.000123159
3	chr2:69454141:A:G	69454141	NA,G	NA,A	NA,1	NA,inf	NA,inf	NA,1.08395	7.74227e-05	0.000125808
3	chr2:69592154:T:C	69592154	NA,C	NA,T	NA,1	NA,-inf	NA,inf	NA,1.02766	7.74129e-05	0.00012313
3	chr2:69224830:C:T	69224830	T,T	C,C	1,1	-inf,inf	inf,inf	0.119687,1.46774	7.73708e-05	0.000117253
3	chr2:68809310:A:G	68809310	NA,G	NA,A	NA,1	NA,inf	NA,inf	NA,1.01793	7.73058e-05	0.00012254
3	chr2:70465210:C:T	70465210	NA,T	NA,C	NA,1	NA,-inf	NA,inf	NA,0.990459	7.73053e-05	0.000122472
3	chr2:69211411:A:G	69211411	NA,G	NA,A	NA,1	NA,-inf	NA,inf	NA,1.02893	7.73052e-05	0.000123966
3	chr2:68695272:CAG:C	68695272	C,NA	CAG,NA	1,NA	inf,NA	inf,NA	1.28651,NA	7.72045e-05	0.000136463
3	chr2:69042762:G:A	69042762	A,A	G,G	1,1	-inf,-inf	inf,inf	0.900533,1.07057	7.72008e-05	0.000115233
3	chr2:69211154:A:G	69211154	NA,G	NA,A	NA,1	NA,-inf	NA,inf	NA,1.028	7.71838e-05	0.00012377
3	chr2:69211164:A:G	69211164	NA,G	NA,A	NA,1	NA,-inf	NA,inf	NA,1.02726	7.70873e-05	0.000123617
3	chr2:69210793:A:G	69210793	NA,G	NA,A	NA,1	NA,-inf	NA,inf	NA,1.02699	7.7054e-05	0.000123561
3	chr2:69210260:A:G	69210260	NA,G	NA,A	NA,1	NA,-inf	NA,inf	NA,1.02669	7.70126e-05	0.000123496
3	chr2:68653611:C:A	68653611	NA,A	NA,C	NA,1	NA,inf	NA,inf	NA,1.02299	7.68879e-05	0.000122253
3	chr2:68698599:G:A	68698599	NA,A	NA,G	NA,1	NA,inf	NA,inf	NA,1.12296	7.68724e-05	0.00012413
3	chr2:68442924:T:A	68442924	A,NA	T,NA	1,NA	inf,NA	inf,NA	1.1449,NA	7.68473e-05	0.000127833
3	chr2:69189427:G:A	69189427	NA,A	NA,G	NA,1	NA,-inf	NA,inf	NA,0.937906	7.67228e-05	0.000122096
3	chr2:69059083:G:A	69059083	A,A	G,G	1,1	-inf,-inf	inf,inf	1.39592,0.611037	7.67134e-05	0.000117235
3	chr2:68349746:T:C	68349746	NA,C	NA,T	NA,1	NA,inf	NA,inf	NA,1.08127	7.66339e-05	0.000119443
3	chr2:68416244:C:T	68416244	NA,T	NA,C	NA,1	NA,-inf	NA,inf	NA,0.95221	7.65664e-05	0.000121957
3	chr2:70071947:TTTTC:T	70071947	NA,T	NA,TTTTC	NA,1	NA,inf	NA,inf	NA,1.03532	7.65518e-05	0.000122212
3	chr2:69933097:G:A	69933097	NA,A	NA,G	NA,1	NA,-inf	NA,inf	NA,1.12592	7.65151e-05	0.00012357
3	chr2:68663558:A:T	68663558	NA,T	NA,A	NA,1	NA,-inf	NA,inf	NA,0.985445	7.63927e-05	0.000121634
3	chr2:68822824:G:A	68822824	NA,A	NA,G	NA,1	NA,inf	NA,inf	NA,1.024	7.63904e-05	0.00012346
3	chr2:68338064:T:C	68338064	NA,C	NA,T	NA,1	NA,-inf	NA,inf	NA,0.947387	7.63781e-05	0.000118879
3	chr2:68870821:G:A	68870821	NA,A	NA,G	NA,1	NA,-inf	NA,inf	NA,0.94369	7.63539e-05	0.000121048
3	chr2:68305110:G:A	68305110	NA,A	NA,G	NA,1	NA,inf	NA,inf	NA,1.02964	7.63446e-05	0.000122803
3	chr2:68797657:T:C	68797657	C,C	T,T	1,1	inf,-inf	inf,inf	2.87859,0.721506	7.63149e-05	0.000710631
3	chr2:69664264:G:A	69664264	NA,A	NA,G	NA,1	NA,inf	NA,inf	NA,1.13739	7.60785e-05	0.000124369
3	chr2:68888797:T:C	68888797	C,C	T,T	1,1	inf,inf	inf,inf	2.09313,0.0927897	7.60249e-05	0.0001469
3	chr2:68408747:A:G	68408747	G,G	A,A	1,1	-inf,-inf	inf,inf	1.73312,0.485372	7.60173e-05	0.000120797
3	chr2:69058671:T:A	69058671	A,A	T,T	1,1	-inf,-inf	inf,inf	1.38208,0.622718	7.59369e-05	0.000116091
3	chr2:70343794:C:G	70343794	NA,G	NA,C	NA,1	NA,-inf	NA,inf	NA,0.930518	7.59315e-05	0.00011994
3	chr2:68807025:T:C	68807025	C,C	T,T	1,1	inf,inf	inf,inf	3.00992,0.705987	7.59296e-05	0.00115179
3	chr2:69403503:G:A	69403503	NA,A	NA,G	NA,1	NA,-inf	NA,inf	NA,0.953421	7.57349e-05	0.00012093
3	chr2:69701386:C:T	69701386	T,T	C,C	1,1	inf,inf	inf,inf	1.03243,1.61738	7.56335e-05	0.000128204
3	chr2:70242968:T:C	70242968	NA,C	NA,T	NA,1	NA,-inf	NA,inf	NA,0.89192	7.55847e-05	0.000118378
3	chr2:70027744:T:C	70027744	NA,C	NA,T	NA,1	NA,inf	NA,inf	NA,1.03257	7.55694e-05	0.000121534
3	chr2:70354204:C:G	70354204	NA,G	NA,C	NA,1	NA,-inf	NA,inf	NA,0.843029	7.55046e-05	0.000118005
3	chr2:68953354:G:A	68953354	NA,A	NA,G	NA,1	NA,-inf	NA,inf	NA,0.963096	7.53164e-05	0.000119527
3	chr2:70343686:C:T	70343686	NA,T	NA,C	NA,1	NA,-inf	NA,inf	NA,1.03565	7.52872e-05	0.000119976
3	chr2:69817931:G:A	69817931	A,A	G,G	1,1	inf,inf	inf,inf	1.52218,0.359551	7.5223e-05	0.000113762
3	chr2:68928230:G:C	68928230	NA,C	NA,G	NA,1	NA,-inf	NA,inf	NA,0.858056	7.51386e-05	0.000117024
3	chr2:68407545:G:A	68407545	NA,A	NA,G	NA,1	NA,inf	NA,inf	NA,1.02672	7.51346e-05	0.000115467
3	chr2:69062131:T:C	69062131	C,C	T,T	1,1	-inf,-inf	inf,inf	1.36488,0.639633	7.50997e-05	0.000114651
3	chr2:68691028:T:C	68691028	C,NA	T,NA	1,NA	inf,NA	inf,NA	1.26947,NA	7.50901e-05	0.000132517
3	chr2:68926456:A:C	68926456	C,C	A,A	1,1	inf,-inf	inf,inf	2.00903,0.142133	7.50854e-05	0.000136229
3	chr2:69685796:A:G	69685796	NA,G	NA,A	NA,1	NA,-inf	NA,inf	NA,0.919092	7.5038e-05	0.000118304
3	chr2:68927575:C:T	68927575	T,T	C,C	1,1	-inf,inf	inf,inf	0.0891525,1.64372	7.50323e-05	0.00011471
3	chr2:70574910:T:C	70574910	NA,C	NA,T	NA,1	NA,-inf	NA,inf	NA,0.952404	7.49848e-05	0.00011857
3	chr2:70623323:G:C	70623323	NA,C	NA,G	NA,1	NA,-inf	NA,inf	NA,0.933	7.49187e-05	0.000118177
3	chr2:68859624:C:G	68859624	NA,G	NA,C	NA,1	NA,-inf	NA,inf	NA,1.00304	7.48033e-05	0.00012134
3	chr2:70700529:G:A	70700529	A,A	G,G	1,1	-inf,-inf	inf,inf	0.145857,1.69877	7.47976e-05	0.000115358
3	chr2:68924314:G:A	68924314	NA,A	NA,G	NA,1	NA,-inf	NA,inf	NA,0.876459	7.46383e-05	0.000116791
3	chr2:68692025:G:A	68692025	A,NA	G,NA	1,NA	inf,NA	inf,NA	1.26542,NA	7.45949e-05	0.000131583
3	chr2:70470051:AGG:A	70470051	A,NA	AGG,NA	1,NA	-inf,NA	inf,NA	1.49436,NA	7.45139e-05	0.000128973
3	chr2:68403165:C:G	68403165	G,G	C,C	1,1	-inf,-inf	inf,inf	1.72481,0.478579	7.4253e-05	0.000117999
3	chr2:69635762:C:T	69635762	T,T	C,C	1,1	-inf,-inf	inf,inf	1.77435,1.44035	7.4225e-05	0.000176379
3	chr2:68407788:A:C	68407788	C,C	A,A	1,1	-inf,-inf	inf,inf	1.71465,0.49051	7.41638e-05	0.000117781
3	chr2:69137735:G:A	69137735	NA,A	NA,G	NA,1	NA,inf	NA,inf	NA,1.06779	7.40954e-05	0.000120703
3	chr2:70250780:G:A	70250780	NA,A	NA,G	NA,1	NA,-inf	NA,inf	NA,0.888397	7.40488e-05	0.000116122
3	chr2:70642755:T:A	70642755	A,A	T,T	1,1	inf,inf	inf,inf	0.508141,1.65995	7.39348e-05	0.000120703
3	chr2:70034897:A:C	70034897	NA,C	NA,A	NA,1	NA,inf	NA,inf	NA,1.01817	7.39345e-05	0.000118879
3	chr2:70623275:G:A	70623275	NA,A	NA,G	NA,1	NA,inf	NA,inf	NA,1.04111	7.3817e-05	0.000118683
3	chr2:69003452:T:C	69003452	NA,C	NA,T	NA,1	NA,inf	NA,inf	NA,1.01496	7.37082e-05	0.000117658
3	chr2:68282225:C:T	68282225	NA,T	NA,C	NA,1	NA,inf	NA,inf	NA,1.06779	7.36678e-05	0.00011794
3	chr2:69005840:T:C	69005840	NA,C	NA,T	NA,1	NA,inf	NA,inf	NA,1.01383	7.35711e-05	0.000117438
3	chr2:68283430:C:G	68283430	NA,G	NA,C	NA,1	NA,inf	NA,inf	NA,1.067	7.35671e-05	0.000117731
3	chr2:68793680:T:A	68793680	NA,A	NA,T	NA,1	NA,-inf	NA,inf	NA,0.862277	7.35538e-05	0.000113543
3	chr2:68864924:A:G	68864924	G,G	A,A	1,1	inf,inf	inf,inf	2.13444,0.255618	7.35287e-05	0.000151093
3	chr2:69307041:C:G	69307041	NA,G	NA,C	NA,1	NA,inf	NA,inf	NA,1.10369	7.35019e-05	0.000120418
3	chr2:70583611:T:A	70583611	NA,A	NA,T	NA,1	NA,-inf	NA,inf	NA,0.959342	7.34796e-05	0.000116815
3	chr2:68770021:A:G	68770021	G,G	A,A	1,1	-inf,-inf	inf,inf	5.53578,0.338102	7.34788e-05	0.106933
3	chr2:70120118:C:T	70120118	T,NA	C,NA	1,NA	inf,NA	inf,NA	0.944868,NA	7.34397e-05	0.00011638
3	chr2:70350283:C:T	70350283	T,T	C,C	1,1	-inf,inf	inf,inf	1.54781,0.628828	7.34329e-05	0.000123045
3	chr2:69113771:A:G	69113771	NA,G	NA,A	NA,1	NA,-inf	NA,inf	NA,0.881727	7.34026e-05	0.00011545
3	chr2:68399499:T:G	68399499	G,G	T,T	1,1	-inf,-inf	inf,inf	1.7086,0.490284	7.32412e-05	0.00011632
3	chr2:69517882:T:G	69517882	NA,G	NA,T	NA,1	NA,-inf	NA,inf	NA,0.997543	7.31651e-05	0.000116786
3	chr2:69528984:A:AATATTCCT	69528984	NA,AATATTCCT	NA,A	NA,1	NA,-inf	NA,inf	NA,0.996947	7.30969e-05	0.000116677
3	chr2:69524366:C:T	69524366	NA,T	NA,C	NA,1	NA,-inf	NA,inf	NA,0.996872	7.3089e-05	0.000116664
3	chr2:68792702:A:G	68792702	NA,G	NA,A	NA,1	NA,-inf	NA,inf	NA,1.05241	7.29975e-05	0.000126215
3	chr2:70660393:G:A	70660393	NA,A	NA,G	NA,1	NA,inf	NA,inf	NA,0.955031	7.28458e-05	0.000116443
3	chr2:69819801:C:T	69819801	NA,T	NA,C	NA,1	NA,-inf	NA,inf	NA,0.932555	7.27065e-05	0.000115283
3	chr2:70619102:C:T	70619102	NA,T	NA,C	NA,1	NA,-inf	NA,inf	NA,0.892935	7.27023e-05	0.000114606
3	chr2:68403793:A:G	68403793	G,G	A,A	1,1	-inf,-inf	inf,inf	1.70758,0.484586	7.25133e-05	0.000115192
3	chr2:69615246:C:T	69615246	NA,T	NA,C	NA,1	NA,-inf	NA,inf	NA,0.990734	7.24999e-05	0.000115335
3	chr2:68304085:A:AAC	68304085	NA,AAC	NA,A	NA,1	NA,inf	NA,inf	NA,0.996009	7.23374e-05	0.000116366
3	chr2:68949151:G:A	68949151	NA,A	NA,G	NA,1	NA,-inf	NA,inf	NA,0.936656	7.2276e-05	0.000114711
3	chr2:68761874:C:T	68761874	T,T	C,C	1,1	inf,inf	inf,inf	2.0249,0.169314	7.22588e-05	0.000174708
3	chr2:69019805:T:A	69019805	A,A	T,T	1,1	-inf,-inf	inf,inf	0.0868242,1.46864	7.22302e-05	0.000107316
3	chr2:70325604:C:T	70325604	T,T	C,C	1,1	-inf,inf	inf,inf	1.14112,1.10972	7.2168e-05	0.000116871
3	chr2:70448266:G:C	70448266	NA,C	NA,G	NA,1	NA,-inf	NA,inf	NA,0.970085	7.21385e-05	0.00011538
3	chr2:69025609:T:C	69025609	NA,C	NA,T	NA,1	NA,-inf	NA,inf	NA,0.6943	7.19465e-05	0.00010998
3	chr2:68402768:T:A	68402768	A,A	T,T	1,1	-inf,-inf	inf,inf	1.70036,0.488215	7.18977e-05	0.000114192
3	chr2:68885989:A:G	68885989	NA,G	NA,A	NA,1	NA,-inf	NA,inf	NA,0.998369	7.18864e-05	0.000119593
3	chr2:70604360:C:T	70604360	NA,T	NA,C	NA,1	NA,inf	NA,inf	NA,0.998277	7.18395e-05	0.000115701
3	chr2:70623285:G:A	70623285	A,A	G,G	1,1	inf,-inf	inf,inf	0.881851,1.15268	7.16434e-05	0.00011258
3	chr2:69382501:T:C	69382501	NA,C	NA,T	NA,1	NA,inf	NA,inf	NA,1.0453	7.14421e-05	0.000116538
3	chr2:70338233:C:T	70338233	T,T	C,C	1,1	-inf,inf	inf,inf	1.46745,0.687815	7.13786e-05	0.000119087
3	chr2:70160289:G:A	70160289	A,NA	G,NA	1,NA	-inf,NA	inf,NA	1.48131,NA	7.13663e-05	0.00012525
3	chr2:70256029:TTC:T	70256029	NA,T	NA,TTC	NA,1	NA,inf	NA,inf	NA,1.01772	7.13466e-05	0.000114834
3	chr2:69158839:G:A	69158839	NA,A	NA,G	NA,1	NA,-inf	NA,inf	NA,0.923214	7.13055e-05	0.000113552
3	chr2:68650122:C:T	68650122	NA,T	NA,C	NA,1	NA,inf	NA,inf	NA,0.999707	7.13002e-05	0.000115731
3	chr2:68848614:A:G	68848614	NA,G	NA,A	NA,1	NA,-inf	NA,inf	NA,0.905073	7.12792e-05	0.000112093
3	chr2:70338722:C:T	70338722	NA,T	NA,C	NA,1	NA,-inf	NA,inf	NA,1.00271	7.11714e-05	0.000113444
3	chr2:70274151:C:T	70274151	T,NA	C,NA	1,NA	inf,NA	inf,NA	0.921236,NA	7.1104e-05	0.000112745
3	chr2:68310740:A:T	68310740	NA,T	NA,A	NA,1	NA,-inf	NA,inf	NA,0.904127	7.09817e-05	0.000110566
3	chr2:68403285:G:C	68403285	C,C	G,G	1,1	-inf,-inf	inf,inf	1.69255,0.48886	7.09816e-05	0.000112718
3	chr2:69084057:A:G	69084057	NA,G	NA,A	NA,1	NA,inf	NA,inf	NA,0.998868	7.09702e-05	0.000114861
3	chr2:68396783:T:C	68396783	C,C	T,T	1,1	-inf,-inf	inf,inf	1.69156,0.49402	7.09593e-05	0.000112757
3	chr2:68396170:A:G	68396170	G,G	A,A	1,1	-inf,-inf	inf,inf	1.68539,0.501403	7.09012e-05	0.000112642
3	chr2:70487681:T:C	70487681	NA,C	NA,T	NA,1	NA,-inf	NA,inf	NA,0.962319	7.08887e-05	0.000113433
3	chr2:69517096:T:C	69517096	NA,C	NA,T	NA,1	NA,-inf	NA,inf	NA,0.814487	7.08758e-05	0.000111234
3	chr2:68402992:G:T	68402992	T,T	G,G	1,1	-inf,-inf	inf,inf	1.6917,0.488672	7.08597e-05	0.00011253
3	chr2:68453618:G:T	68453618	NA,T	NA,G	NA,1	NA,-inf	NA,inf	NA,0.899049	7.08486e-05	0.000111879
3	chr2:70514233:T:C	70514233	NA,C	NA,T	NA,1	NA,-inf	NA,inf	NA,0.858016	7.08002e-05	0.000111496
3	chr2:70730302:C:T	70730302	T,T	C,C	1,1	inf,inf	inf,inf	0.947621,0.995965	7.07853e-05	0.000107567
3	chr2:68404691:A:G	68404691	G,G	A,A	1,1	-inf,-inf	inf,inf	1.70217,0.474375	7.07727e-05	0.000112481
3	chr2:70414446:C:T	70414446	NA,T	NA,C	NA,1	NA,-inf	NA,inf	NA,0.892508	7.06631e-05	0.000111876
3	chr2:70467402:T:C	70467402	NA,C	NA,T	NA,1	NA,-inf	NA,inf	NA,0.937711	7.06402e-05	0.000111936
3	chr2:68403514:C:T	68403514	T,T	C,C	1,1	-inf,-inf	inf,inf	1.69828,0.47824	7.06355e-05	0.000112229
3	chr2:68292603:A:G	68292603	NA,G	NA,A	NA,1	NA,inf	NA,inf	NA,1.04204	7.06107e-05	0.000112999
3	chr2:68699694:A:C	68699694	C,NA	A,NA	1,NA	inf,NA	inf,NA	1.23091,NA	7.05329e-05	0.000124217
3	chr2:68853204:T:A	68853204	A,A	T,T	1,1	inf,inf	inf,inf	2.14189,0.23121	7.05075e-05	0.00014602
3	chr2:68399880:T:C	68399880	NA,C	NA,T	NA,1	NA,-inf	NA,inf	NA,0.897462	7.03776e-05	0.000112069
3	chr2:70049296:C:T	70049296	NA,T	NA,C	NA,1	NA,inf	NA,inf	NA,0.989903	7.03745e-05	0.000113163
3	chr2:68852578:A:G	68852578	G,G	A,A	1,1	inf,inf	inf,inf	2.13921,0.23317	7.03295e-05	0.000145626
3	chr2:68775149:C:G	68775149	G,G	C,C	1,1	-inf,-inf	inf,inf	5.43244,0.41501	7.03035e-05	0.0863092
3	chr2:68402139:A:G	68402139	G,G	A,A	1,1	-inf,-inf	inf,inf	1.68751,0.488413	7.0279e-05	0.000111607
3	chr2:68926556:A:G	68926556	G,G	A,A	1,1	inf,-inf	inf,inf	1.976,0.133736	7.02585e-05	0.000127305
3	chr2:69387903:A:G	69387903	NA,G	NA,A	NA,1	NA,-inf	NA,inf	NA,0.993213	7.02341e-05	0.000112671
3	chr2:69959178:A:G	69959178	NA,G	NA,A	NA,1	NA,inf	NA,inf	NA,1.00303	7.02147e-05	0.000112644
3	chr2:68839703:C:T	68839703	NA,T	NA,C	NA,1	NA,inf	NA,inf	NA,1.00814	7.01541e-05	0.000114064
3	chr2:68667189:T:C	68667189	C,NA	T,NA	1,NA	-inf,NA	inf,NA	0.877641,NA	7.00536e-05	0.000104792
3	chr2:68953261:G:A	68953261	NA,A	NA,G	NA,1	NA,-inf	NA,inf	NA,0.819882	7.00292e-05	0.000109097
3	chr2:68414943:A:G	68414943	NA,G	NA,A	NA,1	NA,-inf	NA,inf	NA,0.893994	6.99926e-05	0.000111483
3	chr2:68348093:C:T	68348093	NA,T	NA,C	NA,1	NA,inf	NA,inf	NA,0.990972	6.99878e-05	0.000112939
3	chr2:68848149:A:G	68848149	NA,G	NA,A	NA,1	NA,inf	NA,inf	NA,0.970384	6.98541e-05	0.000112619
3	chr2:70057436:A:G	70057436	NA,G	NA,A	NA,1	NA,-inf	NA,inf	NA,0.916005	6.98291e-05	0.000110612
3	chr2:68886719:A:G	68886719	NA,G	NA,A	NA,1	NA,inf	NA,inf	NA,1.03992	6.98282e-05	0.000115863
3	chr2:68714486:C:T	68714486	T,NA	C,NA	1,NA	inf,NA	inf,NA	1.22453,NA	6.98154e-05	0.000122878
3	chr2:70704207:G:A	70704207	A,A	G,G	1,1	-inf,-inf	inf,inf	0.123157,1.67306	6.98003e-05	0.000107767
3	chr2:68691100:C:T	68691100	T,NA	C,NA	1,NA	inf,NA	inf,NA	1.22397,NA	6.97557e-05	0.000122686
3	chr2:68408330:A:G	68408330	NA,G	NA,A	NA,1	NA,inf	NA,inf	NA,0.984174	6.94912e-05	0.000108517
3	chr2:68869769:G:A	68869769	NA,A	NA,G	NA,1	NA,inf	NA,inf	NA,0.966966	6.93581e-05	0.000112009
3	chr2:69149348:T:C	69149348	NA,C	NA,T	NA,1	NA,-inf	NA,inf	NA,0.88919	6.93529e-05	0.00011075
3	chr2:68350683:C:T	68350683	NA,T	NA,C	NA,1	NA,inf	NA,inf	NA,0.982949	6.93448e-05	0.000111078
3	chr2:70336870:C:A	70336870	NA,A	NA,C	NA,1	NA,-inf	NA,inf	NA,0.838679	6.93429e-05	0.000108414
3	chr2:70545571:G:T	70545571	NA,T	NA,G	NA,1	NA,inf	NA,inf	NA,0.983201	6.93382e-05	0.000111538
3	chr2:70622399:C:T	70622399	NA,T	NA,C	NA,1	NA,-inf	NA,inf	NA,0.930811	6.93321e-05	0.00011029
3	chr2:68401962:T:C	68401962	C,C	T,T	1,1	-inf,-inf	inf,inf	1.67634,0.49361	6.93249e-05	0.00011006
3	chr2:69711056:G:A	69711056	NA,A	NA,G	NA,1	NA,inf	NA,inf	NA,0.68951	6.925e-05	0.000108141
3	chr2:68412439:T:C	68412439	NA,C	NA,T	NA,1	NA,-inf	NA,inf	NA,0.895803	6.92454e-05	0.00011033
3	chr2:68856230:A:T	68856230	NA,T	NA,A	NA,1	NA,inf	NA,inf	NA,1.03767	6.9224e-05	0.000113463
3	chr2:69206345:T:C	69206345	NA,C	NA,T	NA,1	NA,-inf	NA,inf	NA,0.982123	6.92188e-05	0.000111229
3	chr2:70060198:G:A	70060198	NA,A	NA,G	NA,1	NA,inf	NA,inf	NA,0.979207	6.91696e-05	0.000111218
3	chr2:68822788:A:G	68822788	NA,G	NA,A	NA,1	NA,-inf	NA,inf	NA,0.913007	6.91695e-05	0.000109515
3	chr2:70371706:C:T	70371706	NA,T	NA,C	NA,1	NA,-inf	NA,inf	NA,0.827865	6.91001e-05	0.000108741
3	chr2:68401993:A:G	68401993	G,G	A,A	1,1	-inf,-inf	inf,inf	1.68043,0.484664	6.89892e-05	0.00010958
3	chr2:68395820:G:C	68395820	C,C	G,G	1,1	-inf,-inf	inf,inf	1.68067,0.487083	6.8968e-05	0.000109613
3	chr2:68928484:A:G	68928484	NA,G	NA,A	NA,1	NA,-inf	NA,inf	NA,0.81028	6.89514e-05	0.000107476
3	chr2:69246343:A:C	69246343	NA,C	NA,A	NA,1	NA,inf	NA,inf	NA,0.997891	6.8908e-05	0.000111346
3	chr2:68460890:G:A	68460890	NA,A	NA,G	NA,1	NA,-inf	NA,inf	NA,0.946019	6.87802e-05	0.000108481
3	chr2:68397128:G:A	68397128	A,A	G,G	1,1	-inf,-inf	inf,inf	1.68665,0.478246	6.87746e-05	0.000109365
3	chr2:68344648:G:A	68344648	NA,A	NA,G	NA,1	NA,-inf	NA,inf	NA,0.937717	6.87684e-05	0.000107694
3	chr2:70061021:C:CA	70061021	NA,CA	NA,C	NA,1	NA,inf	NA,inf	NA,0.975602	6.87643e-05	0.000110564
3	chr2:70011107:G:A	70011107	NA,A	NA,G	NA,1	NA,inf	NA,inf	NA,0.975602	6.87643e-05	0.000110564
3	chr2:70053242:C:G	70053242	NA,G	NA,C	NA,1	NA,inf	NA,inf	NA,0.974783	6.86678e-05	0.000110409
3	chr2:69947813:T:C	69947813	C,C	T,T	1,1	inf,-inf	inf,inf	1.72475,0.414106	6.86423e-05	0.000112481
3	chr2:70514916:T:C	70514916	NA,C	NA,T	NA,1	NA,-inf	NA,inf	NA,0.890819	6.85901e-05	0.000109038
3	chr2:69130558:T:C	69130558	NA,C	NA,T	NA,1	NA,-inf	NA,inf	NA,0.885952	6.85498e-05	0.000108697
3	chr2:70070512:A:C	70070512	NA,C	NA,A	NA,1	NA,inf	NA,inf	NA,1.0329	6.84079e-05	0.000111427
3	chr2:69633493:T:C	69633493	C,C	T,T	1,1	-inf,-inf	inf,inf	1.74483,1.40787	6.83981e-05	0.000160152
3	chr2:68644001:T:C	68644001	NA,C	NA,T	NA,1	NA,inf	NA,inf	NA,1.01639	6.83841e-05	0.000100932
3	chr2:69334676:A:T	69334676	NA,T	NA,A	NA,1	NA,inf	NA,inf	NA,1.01597	6.83636e-05	0.000111381
3	chr2:69236226:T:G	69236226	NA,G	NA,T	NA,1	NA,inf	NA,inf	NA,0.993392	6.83321e-05	0.000110447
3	chr2:68899259:C:T	68899259	T,T	C,C	1,1	inf,-inf	inf,inf	1.77546,0.629904	6.83209e-05	0.000156705
3	chr2:68952842:A:G	68952842	NA,G	NA,A	NA,1	NA,-inf	NA,inf	NA,0.805687	6.82919e-05	0.000106405
3	chr2:68401431:A:G	68401431	G,G	A,A	1,1	-inf,-inf	inf,inf	1.67221,0.487256	6.82338e-05	0.000108368
3	chr2:68337801:C:T	68337801	T,T	C,C	1,1	-inf,-inf	inf,inf	0.774719,1.24729	6.82182e-05	0.000101491
3	chr2:68924125:T:C	68924125	C,C	T,T	1,1	inf,-inf	inf,inf	0.670556,1.29571	6.81904e-05	0.000109527
3	chr2:70330953:C:T	70330953	NA,T	NA,C	NA,1	NA,inf	NA,inf	NA,0.999209	6.81305e-05	0.000109865
3	chr2:70073315:A:C	70073315	NA,C	NA,A	NA,1	NA,inf	NA,inf	NA,0.970082	6.81275e-05	0.000109539
3	chr2:68410736:G:C	68410736	C,C	G,G	1,1	-inf,-inf	inf,inf	1.68256,0.47245	6.81026e-05	0.000108235
3	chr2:68947051:T:C	68947051	NA,C	NA,T	NA,1	NA,-inf	NA,inf	NA,0.788273	6.80798e-05	0.000106733
3	chr2:68948102:C:T	68948102	NA,T	NA,C	NA,1	NA,-inf	NA,inf	NA,0.803328	6.80762e-05	0.00010607
3	chr2:68302710:A:G	68302710	G,G	A,A	1,1	-inf,inf	inf,inf	0.624935,1.3456	6.8065e-05	0.000101004
3	chr2:70234562:T:C	70234562	NA,C	NA,T	NA,1	NA,inf	NA,inf	NA,0.931936	6.79969e-05	0.000108402
3	chr2:70628518:C:T	70628518	NA,T	NA,C	NA,1	NA,-inf	NA,inf	NA,0.869148	6.79397e-05	0.000107818
3	chr2:69936302:T:G	69936302	G,G	T,T	1,1	inf,-inf	inf,inf	0.857862,0.0571234	6.7926e-05	0.000108319
3	chr2:69947743:T:C	69947743	NA,C	NA,T	NA,1	NA,inf	NA,inf	NA,0.953735	6.78443e-05	0.000108899
3	chr2:68827871:G:A	68827871	NA,A	NA,G	NA,1	NA,-inf	NA,inf	NA,0.879771	6.78259e-05	0.000107245
3	chr2:69880803:G:C	69880803	NA,C	NA,G	NA,1	NA,-inf	NA,inf	NA,0.889471	6.78012e-05	0.000107536
3	chr2:68948042:G:A	68948042	NA,A	NA,G	NA,1	NA,-inf	NA,inf	NA,0.801547	6.78004e-05	0.000105654
3	chr2:68405503:G:T	68405503	T,T	G,G	1,1	-inf,-inf	inf,inf	1.69428,0.45193	6.76963e-05	0.00010769
3	chr2:68343457:G:A	68343457	NA,A	NA,G	NA,1	NA,-inf	NA,inf	NA,0.928368	6.76955e-05	0.000106029
3	chr2:69539398:C:A	69539398	NA,A	NA,C	NA,1	NA,-inf	NA,inf	NA,0.782775	6.76042e-05	0.000105778
3	chr2:68946162:A:G	68946162	NA,G	NA,A	NA,1	NA,-inf	NA,inf	NA,0.800024	6.75813e-05	0.00010532
3	chr2:68405604:T:C	68405604	C,C	T,T	1,1	-inf,-inf	inf,inf	1.69425,0.449546	6.75154e-05	0.000107414
3	chr2:70447101:C:A	70447101	NA,A	NA,C	NA,1	NA,-inf	NA,inf	NA,0.945793	6.75025e-05	0.0001082
3	chr2:68401592:T:C	68401592	C,C	T,T	1,1	-inf,-inf	inf,inf	1.67979,0.468384	6.74761e-05	0.000107245
3	chr2:70529943:C:A	70529943	NA,A	NA,C	NA,1	NA,inf	NA,inf	NA,0.886638	6.74638e-05	0.000107722
3	chr2:70346621:C:A	70346621	NA,A	NA,C	NA,1	NA,-inf	NA,inf	NA,0.863821	6.7451e-05	0.000106625
3	chr2:69100145:G:A	69100145	NA,A	NA,G	NA,1	NA,inf	NA,inf	NA,0.944186	6.74485e-05	0.000108298
3	chr2:69303684:C:T	69303684	T,NA	C,NA	1,NA	-inf,NA	inf,NA	1.00576,NA	6.73958e-05	0.000113807
3	chr2:69920132:G:A	69920132	NA,A	NA,G	NA,1	NA,-inf	NA,inf	NA,1.04591	6.73689e-05	0.000108731
3	chr2:70344807:A:T	70344807	T,T	A,A	1,1	-inf,inf	inf,inf	1.58148,0.544475	6.73258e-05	0.000113117
3	chr2:69983987:T:C	69983987	NA,C	NA,T	NA,1	NA,inf	NA,inf	NA,0.96132	6.73067e-05	0.000108197
3	chr2:70441346:C:T	70441346	T,NA	C,NA	1,NA	inf,NA	inf,NA	0.992546,NA	6.73014e-05	0.000105163
3	chr2:69548328:G:GA	69548328	GA,GA	G,G	1,1	-inf,-inf	inf,inf	3.09526,0.51412	6.72997e-05	0.000333413
3	chr2:69373369:C:A	69373369	NA,A	NA,C	NA,1	NA,inf	NA,inf	NA,0.987479	6.72292e-05	0.000109322
3	chr2:68817518:G:A	68817518	NA,A	NA,G	NA,1	NA,inf	NA,inf	NA,0.94437	6.71536e-05	0.000108505
3	chr2:69406378:A:G	69406378	NA,G	NA,A	NA,1	NA,-inf	NA,inf	NA,0.96497	6.7141e-05	0.000107697
3	chr2:69035812:T:C	69035812	C,C	T,T	1,1	-inf,-inf	inf,inf	0.552173,1.27787	6.70685e-05	0.000102091
3	chr2:70632329:C:A	70632329	NA,A	NA,C	NA,1	NA,-inf	NA,inf	NA,0.89537	6.69639e-05	0.000106428
3	chr2:68834189:G:A	68834189	NA,A	NA,G	NA,1	NA,inf	NA,inf	NA,1.04694	6.69022e-05	0.000110949
3	chr2:70657076:G:C	70657076	C,C	G,G	1,1	inf,-inf	inf,inf	0.469934,1.42192	6.67482e-05	0.000103776
3	chr2:68911269:A:G	68911269	G,G	A,A	1,1	inf,-inf	inf,inf	1.1863,1.11339	6.67399e-05	0.000125741
3	chr2:68410578:T:C	68410578	C,C	T,T	1,1	-inf,-inf	inf,inf	1.66516,0.479745	6.67275e-05	0.000105992
3	chr2:69192180:T:A	69192180	NA,A	NA,T	NA,1	NA,-inf	NA,inf	NA,0.865367	6.67263e-05	0.000106345
3	chr2:68405937:T:A	68405937	A,A	T,T	1,1	-inf,-inf	inf,inf	1.69022,0.445962	6.6715e-05	0.000106167
3	chr2:68925286:A:T	68925286	T,T	A,A	1,1	-inf,-inf	inf,inf	0.155572,1.48761	6.66949e-05	0.000100619
3	chr2:69087669:AG:A	69087669	NA,A	NA,AG	NA,1	NA,-inf	NA,inf	NA,0.865207	6.66868e-05	0.000105858
3	chr2:70417295:G:A	70417295	NA,A	NA,G	NA,1	NA,inf	NA,inf	NA,0.958481	6.66591e-05	0.000107396
3	chr2:70550564:T:C	70550564	NA,C	NA,T	NA,1	NA,inf	NA,inf	NA,0.9595	6.66533e-05	0.000107208
3	chr2:70550882:G:C	70550882	NA,C	NA,G	NA,1	NA,inf	NA,inf	NA,0.9595	6.66533e-05	0.000107208
3	chr2:68634907:T:C	68634907	NA,C	NA,T	NA,1	NA,inf	NA,inf	NA,0.975623	6.66228e-05	0.000108679
3	chr2:69704366:T:A	69704366	NA,A	NA,T	NA,1	NA,inf	NA,inf	NA,1.08343	6.6619e-05	0.000109006
3	chr2:69508097:T:C	69508097	NA,C	NA,T	NA,1	NA,-inf	NA,inf	NA,0.833306	6.6596e-05	0.000105134
3	chr2:69144991:T:C	69144991	NA,C	NA,T	NA,1	NA,inf	NA,inf	NA,1.00124	6.65034e-05	0.000108296
3	chr2:68943725:C:T	68943725	T,T	C,C	1,1	inf,inf	inf,inf	1.37205,0.45359	6.6461e-05	9.43851e-05
3	chr2:68840949:G:A	68840949	NA,A	NA,G	NA,1	NA,inf	NA,inf	NA,0.980432	6.644e-05	0.000108643
3	chr2:70729807:T:C	70729807	C,C	T,T	1,1	inf,inf	inf,inf	0.827233,1.27699	6.63237e-05	0.000108672
3	chr2:69086297:G:A	69086297	A,A	G,G	1,1	inf,inf	inf,inf	0.847041,0.98494	6.6216e-05	0.0001061
3	chr2:69023500:G:A	69023500	NA,A	NA,G	NA,1	NA,-inf	NA,inf	NA,0.821879	6.62014e-05	0.000103918
3	chr2:70531511:C:T	70531511	NA,T	NA,C	NA,1	NA,inf	NA,inf	NA,0.87531	6.61787e-05	0.000105679
3	chr2:68820762:T:C	68820762	NA,C	NA,T	NA,1	NA,-inf	NA,inf	NA,0.923804	6.61502e-05	0.000108132
3	chr2:68251771:G:A	68251771	NA,A	NA,G	NA,1	NA,-inf	NA,inf	NA,0.897435	6.60156e-05	0.000105526
3	chr2:69395705:C:T	69395705	NA,T	NA,C	NA,1	NA,inf	NA,inf	NA,1.03178	6.60142e-05	0.000107954
3	chr2:69407962:G:A	69407962	NA,A	NA,G	NA,1	NA,-inf	NA,inf	NA,0.954572	6.59995e-05	0.000105862
3	chr2:68395545:T:G	68395545	NA,G	NA,T	NA,1	NA,inf	NA,inf	NA,0.953342	6.58731e-05	0.000106053
3	chr2:68838508:C:T	68838508	NA,T	NA,C	NA,1	NA,-inf	NA,inf	NA,0.887003	6.57899e-05	0.000106273
3	chr2:70342706:A:G	70342706	G,G	A,A	1,1	-inf,-inf	inf,inf	1.62519,0.162404	6.56173e-05	0.00010161
3	chr2:70547683:AT:A	70547683	NA,A	NA,AT	NA,1	NA,inf	NA,inf	NA,0.949483	6.5552e-05	0.000105433
3	chr2:69778584:T:C	69778584	C,NA	T,NA	1,NA	inf,NA	inf,NA	0.727764,NA	6.54875e-05	0.000104403
3	chr2:68688726:G:C	68688726	C,NA	G,NA	1,NA	inf,NA	inf,NA	1.18422,NA	6.54412e-05	0.000114827
3	chr2:69705835:G:A	69705835	NA,A	NA,G	NA,1	NA,-inf	NA,inf	NA,1.06773	6.5436e-05	0.000106249
3	chr2:68398554:G:A	68398554	A,A	G,G	1,1	-inf,-inf	inf,inf	1.65007,0.485511	6.53388e-05	0.000103756
3	chr2:69189697:G:A	69189697	NA,A	NA,G	NA,1	NA,-inf	NA,inf	NA,0.854131	6.53328e-05	0.000104089
3	chr2:68820977:A:G	68820977	NA,G	NA,A	NA,1	NA,-inf	NA,inf	NA,0.916556	6.53227e-05	0.000106764
3	chr2:70617403:C:CT	70617403	NA,CT	NA,C	NA,1	NA,-inf	NA,inf	NA,0.869664	6.52357e-05	0.00010417
3	chr2:68400309:A:G	68400309	G,G	A,A	1,1	-inf,-inf	inf,inf	1.65581,0.476807	6.52288e-05	0.000103626
3	chr2:70566258:C:T	70566258	NA,T	NA,C	NA,1	NA,-inf	NA,inf	NA,0.822811	6.51893e-05	0.000102801
3	chr2:68403267:C:A	68403267	NA,A	NA,C	NA,1	NA,-inf	NA,inf	NA,0.853097	6.51395e-05	0.000103729
3	chr2:69668617:A:C	69668617	NA,C	NA,A	NA,1	NA,-inf	NA,inf	NA,0.925584	6.51369e-05	0.000103638
3	chr2:68523917:T:A	68523917	A,A	T,T	1,1	-inf,inf	inf,inf	1.61468,0.128454	6.51122e-05	8.95439e-05
3	chr2:68703366:G:A	68703366	A,NA	G,NA	1,NA	inf,NA	inf,NA	1.1804,NA	6.50485e-05	0.000114161
3	chr2:69055192:G:A	69055192	A,A	G,G	1,1	-inf,-inf	inf,inf	1.35496,0.555777	6.4986e-05	9.94541e-05
3	chr2:70669857:GAGAGAGACAGAC:G	70669857	G,G	GAGAGAGACAGAC,GAGAGAGACAGAC	1,1	inf,inf	inf,inf	0.535066,1.37801	6.49775e-05	0.000101292
3	chr2:70535478:C:A	70535478	A,A	C,C	1,1	inf,-inf	inf,inf	0.853148,1.10853	6.49085e-05	0.000100652
3	chr2:70032797:C:T	70032797	NA,T	NA,C	NA,1	NA,inf	NA,inf	NA,0.912654	6.48758e-05	0.000104243
3	chr2:69005438:G:A	69005438	NA,A	NA,G	NA,1	NA,-inf	NA,inf	NA,0.869549	6.48651e-05	0.000103333
3	chr2:70223577:A:T	70223577	NA,T	NA,A	NA,1	NA,-inf	NA,inf	NA,0.929061	6.48542e-05	0.000103439
3	chr2:70544376:GTTA:G	70544376	NA,G	NA,GTTA	NA,1	NA,-inf	NA,inf	NA,0.84426	6.48528e-05	0.000102836
3	chr2:69503535:T:C	69503535	NA,C	NA,T	NA,1	NA,-inf	NA,inf	NA,0.818925	6.48321e-05	0.000102432
3	chr2:70263744:C:T	70263744	NA,T	NA,C	NA,1	NA,-inf	NA,inf	NA,0.875698	6.47143e-05	0.000102507
3	chr2:69053780:G:A	69053780	A,A	G,G	1,1	-inf,-inf	inf,inf	1.35113,0.558578	6.45686e-05	9.88679e-05
3	chr2:70269053:G:A	70269053	NA,A	NA,G	NA,1	NA,-inf	NA,inf	NA,0.925801	6.4534e-05	0.000102904
3	chr2:68929106:G:C	68929106	NA,C	NA,G	NA,1	NA,inf	NA,inf	NA,0.951775	6.45282e-05	0.000103799
3	chr2:68932560:C:T	68932560	NA,T	NA,C	NA,1	NA,-inf	NA,inf	NA,0.77475	6.45177e-05	0.000100653
3	chr2:68398493:C:T	68398493	T,T	C,C	1,1	-inf,-inf	inf,inf	1.65975,0.461142	6.44416e-05	0.000102417
3	chr2:68953130:C:A	68953130	NA,A	NA,C	NA,1	NA,-inf	NA,inf	NA,0.848307	6.44336e-05	0.000102275
3	chr2:70596525:C:T	70596525	NA,T	NA,C	NA,1	NA,-inf	NA,inf	NA,0.867223	6.44326e-05	0.00010261
3	chr2:68952969:G:A	68952969	NA,A	NA,G	NA,1	NA,-inf	NA,inf	NA,0.848067	6.44071e-05	0.000102233
3	chr2:69219814:C:T	69219814	NA,T	NA,C	NA,1	NA,inf	NA,inf	NA,0.956034	6.44041e-05	0.000104012
3	chr2:68778791:C:T	68778791	T,T	C,C	1,1	inf,-inf	inf,inf	3.22722,0.0514731	6.43644e-05	0.000929869
3	chr2:70163338:G:A	70163338	NA,A	NA,G	NA,1	NA,inf	NA,inf	NA,0.910853	6.43608e-05	0.000102114
3	chr2:69942479:T:C	69942479	NA,C	NA,T	NA,1	NA,-inf	NA,inf	NA,0.911316	6.43004e-05	0.00010185
3	chr2:68311243:T:C	68311243	NA,C	NA,T	NA,1	NA,-inf	NA,inf	NA,0.857647	6.42003e-05	0.000101013
3	chr2:68397749:TTTATG:T	68397749	T,T	TTTATG,TTTATG	1,1	-inf,-inf	inf,inf	1.6572,0.461924	6.41537e-05	0.00010198
3	chr2:68915502:G:A	68915502	NA,A	NA,G	NA,1	NA,inf	NA,inf	NA,0.916644	6.41276e-05	0.000103182
3	chr2:69069304:C:G	69069304	G,G	C,C	1,1	-inf,-inf	inf,inf	0.573095,1.05431	6.4031e-05	9.12462e-05
3	chr2:68855021:C:T	68855021	T,T	C,C	1,1	inf,inf	inf,inf	2.0389,0.314034	6.40114e-05	0.00013138
3	chr2:68791121:G:A	68791121	NA,A	NA,G	NA,1	NA,inf	NA,inf	NA,0.971413	6.39836e-05	0.000105479
3	chr2:69413241:C:T	69413241	NA,T	NA,C	NA,1	NA,-inf	NA,inf	NA,0.93402	6.3964e-05	0.000102564
3	chr2:69058102:C:T	69058102	T,T	C,C	1,1	-inf,-inf	inf,inf	0.969055,0.838724	6.39105e-05	9.20125e-05
3	chr2:70697054:G:A	70697054	NA,A	NA,G	NA,1	NA,inf	NA,inf	NA,0.887735	6.38965e-05	0.00010178
3	chr2:69115510:A:G	69115510	NA,G	NA,A	NA,1	NA,-inf	NA,inf	NA,0.818623	6.387e-05	0.000101055
3	chr2:68400443:T:C	68400443	C,C	T,T	1,1	-inf,-inf	inf,inf	1.65844,0.455749	6.38061e-05	0.000101428
3	chr2:70622392:G:A	70622392	NA,A	NA,G	NA,1	NA,-inf	NA,inf	NA,0.882019	6.37846e-05	0.000101508
3	chr2:69978272:A:C	69978272	NA,C	NA,A	NA,1	NA,inf	NA,inf	NA,0.928615	6.37666e-05	0.000102492
3	chr2:68399148:C:T	68399148	T,T	C,C	1,1	-inf,-inf	inf,inf	1.65713,0.457172	6.37389e-05	0.000101325
3	chr2:69008453:C:T	69008453	NA,T	NA,C	NA,1	NA,-inf	NA,inf	NA,0.86082	6.37023e-05	0.000101495
3	chr2:68404167:G:A	68404167	NA,A	NA,G	NA,1	NA,-inf	NA,inf	NA,0.84456	6.36943e-05	0.000101442
3	chr2:69115466:A:T	69115466	NA,T	NA,A	NA,1	NA,-inf	NA,inf	NA,0.818665	6.36362e-05	0.000100735
3	chr2:68380226:T:C	68380226	NA,C	NA,T	NA,1	NA,-inf	NA,inf	NA,0.836375	6.3632e-05	0.000101351
3	chr2:70622391:T:C	70622391	NA,C	NA,T	NA,1	NA,-inf	NA,inf	NA,0.880193	6.35864e-05	0.000101194
3	chr2:69817258:C:T	69817258	NA,T	NA,C	NA,1	NA,-inf	NA,inf	NA,0.933262	6.3507e-05	0.000102052
3	chr2:70659632:G:A	70659632	NA,A	NA,G	NA,1	NA,-inf	NA,inf	NA,0.849367	6.34186e-05	0.00010012
3	chr2:68846860:T:A	68846860	NA,A	NA,T	NA,1	NA,inf	NA,inf	NA,0.948545	6.34004e-05	0.000103601
3	chr2:69393920:A:G	69393920	NA,G	NA,A	NA,1	NA,inf	NA,inf	NA,0.945512	6.33891e-05	0.00010257
3	chr2:68379092:C:T	68379092	NA,T	NA,C	NA,1	NA,-inf	NA,inf	NA,0.833735	6.33619e-05	0.000100925
3	chr2:70700383:T:G	70700383	G,NA	T,NA	1,NA	-inf,NA	inf,NA	0.910095,NA	6.33017e-05	9.82722e-05
3	chr2:69724469:A:G	69724469	NA,G	NA,A	NA,1	NA,inf	NA,inf	NA,0.636293	6.32502e-05	9.88041e-05
3	chr2:69542385:C:G	69542385	NA,G	NA,C	NA,1	NA,-inf	NA,inf	NA,0.748307	6.3174e-05	9.8972e-05
3	chr2:69087597:G:A	69087597	NA,A	NA,G	NA,1	NA,-inf	NA,inf	NA,0.833228	6.31647e-05	0.000100292
3	chr2:68638161:G:A	68638161	A,A	G,G	1,1	inf,-inf	inf,inf	2.06738,0.0500087	6.30792e-05	9.0312e-05
3	chr2:68951216:T:A	68951216	NA,A	NA,T	NA,1	NA,-inf	NA,inf	NA,0.762019	6.3074e-05	9.83798e-05
3	chr2:69806452:C:T	69806452	T,T	C,C	1,1	inf,inf	inf,inf	1.38268,0.438385	6.30329e-05	9.57961e-05
3	chr2:69435589:A:G	69435589	NA,G	NA,A	NA,1	NA,inf	NA,inf	NA,1.00256	6.30195e-05	0.000103
3	chr2:69490986:A:G	69490986	NA,G	NA,A	NA,1	NA,-inf	NA,inf	NA,0.800423	6.29907e-05	9.88251e-05
3	chr2:68401564:C:T	68401564	T,T	C,C	1,1	-inf,-inf	inf,inf	1.63892,0.472893	6.29892e-05	0.000100047
3	chr2:69169345:G:C	69169345	NA,C	NA,G	NA,1	NA,inf	NA,inf	NA,0.926313	6.29732e-05	0.00010182
3	chr2:69850104:C:T	69850104	NA,T	NA,C	NA,1	NA,-inf	NA,inf	NA,0.846112	6.29391e-05	9.98721e-05
3	chr2:69506354:G:C	69506354	NA,C	NA,G	NA,1	NA,-inf	NA,inf	NA,0.801208	6.29337e-05	9.93924e-05
3	chr2:69680196:A:T	69680196	T,NA	A,NA	1,NA	-inf,NA	inf,NA	0.868998,NA	6.2904e-05	9.9565e-05
3	chr2:69043988:C:T	69043988	T,T	C,C	1,1	-inf,-inf	inf,inf	0.841,1.01987	6.28857e-05	9.41328e-05
3	chr2:70651769:C:T	70651769	T,T	C,C	1,1	-inf,inf	inf,inf	0.813409,1.37945	6.27357e-05	0.000102567
3	chr2:70378412:G:T	70378412	NA,T	NA,G	NA,1	NA,-inf	NA,inf	NA,0.845365	6.27324e-05	9.97014e-05
3	chr2:68706769:G:A	68706769	A,NA	G,NA	1,NA	inf,NA	inf,NA	1.15724,NA	6.26696e-05	0.000109854
3	chr2:70571255:C:T	70571255	NA,T	NA,C	NA,1	NA,-inf	NA,inf	NA,0.787445	6.24752e-05	9.84185e-05
3	chr2:70201170:A:G	70201170	NA,G	NA,A	NA,1	NA,inf	NA,inf	NA,0.935413	6.24702e-05	0.000100847
3	chr2:70571257:A:T	70571257	NA,T	NA,A	NA,1	NA,-inf	NA,inf	NA,0.786417	6.23677e-05	9.82495e-05
3	chr2:69575381:T:A	69575381	A,A	T,T	1,1	-inf,-inf	inf,inf	1.88188,1.28217	6.23281e-05	0.000156917
3	chr2:69224876:T:A	69224876	NA,A	NA,T	NA,1	NA,inf	NA,inf	NA,0.934892	6.23236e-05	0.000100633
3	chr2:69029410:T:A	69029410	NA,A	NA,T	NA,1	NA,-inf	NA,inf	NA,0.613683	6.22963e-05	9.54697e-05
3	chr2:70603833:A:G	70603833	NA,G	NA,A	NA,1	NA,-inf	NA,inf	NA,0.815099	6.22291e-05	9.85915e-05
3	chr2:69933900:C:T	69933900	T,T	C,C	1,1	inf,-inf	inf,inf	0.825135,0.0499155	6.2217e-05	9.92194e-05
3	chr2:70622966:A:G	70622966	NA,G	NA,A	NA,1	NA,-inf	NA,inf	NA,0.838214	6.21563e-05	9.88724e-05
3	chr2:69716163:GAGTA:G	69716163	NA,G	NA,GAGTA	NA,1	NA,inf	NA,inf	NA,1.03724	6.21134e-05	0.000101565
3	chr2:68739899:C:A	68739899	NA,A	NA,C	NA,1	NA,-inf	NA,inf	NA,1.01566	6.20383e-05	0.000110428
3	chr2:69108496:A:C	69108496	NA,C	NA,A	NA,1	NA,-inf	NA,inf	NA,0.786941	6.18995e-05	9.80685e-05
3	chr2:69614295:G:A	69614295	NA,A	NA,G	NA,1	NA,-inf	NA,inf	NA,0.78852	6.1654e-05	9.72447e-05
3	chr2:70687396:G:A	70687396	NA,A	NA,G	NA,1	NA,-inf	NA,inf	NA,0.827441	6.16469e-05	9.76737e-05
3	chr2:70647633:C:T	70647633	NA,T	NA,C	NA,1	NA,inf	NA,inf	NA,0.896037	6.16247e-05	9.8876e-05
3	chr2:69688350:G:T	69688350	T,NA	G,NA	1,NA	inf,NA	inf,NA	1.27898,NA	6.15532e-05	0.000102083
3	chr2:69710515:CTCTG:C	69710515	NA,C	NA,CTCTG	NA,1	NA,inf	NA,inf	NA,1.24259	6.14499e-05	0.000105209
3	chr2:68316162:T:C	68316162	C,C	T,T	1,1	-inf,inf	inf,inf	0.211808,1.7199	6.13494e-05	9.94308e-05
3	chr2:68973893:C:G	68973893	NA,G	NA,C	NA,1	NA,-inf	NA,inf	NA,0.863537	6.13446e-05	9.79874e-05
3	chr2:69256858:G:A	69256858	NA,A	NA,G	NA,1	NA,inf	NA,inf	NA,0.923195	6.13051e-05	9.9248e-05
3	chr2:69530547:C:T	69530547	NA,T	NA,C	NA,1	NA,inf	NA,inf	NA,0.964356	6.12654e-05	9.9139e-05
3	chr2:68320724:T:C	68320724	NA,C	NA,T	NA,1	NA,inf	NA,inf	NA,0.970603	6.1262e-05	9.71818e-05
3	chr2:70248830:T:C	70248830	C,NA	T,NA	1,NA	-inf,NA	inf,NA	0.818303,NA	6.1112e-05	9.61387e-05
3	chr2:69801498:G:A	69801498	NA,A	NA,G	NA,1	NA,-inf	NA,inf	NA,0.799611	6.1026e-05	9.68311e-05
3	chr2:68709382:G:C	68709382	C,NA	G,NA	1,NA	inf,NA	inf,NA	1.14015,NA	6.09884e-05	0.000106781
3	chr2:69965203:C:G	69965203	NA,G	NA,C	NA,1	NA,inf	NA,inf	NA,0.967163	6.09624e-05	9.93126e-05
3	chr2:68715363:C:CAAT	68715363	CAAT,NA	C,NA	1,NA	inf,NA	inf,NA	1.14089,NA	6.09557e-05	0.00010673
3	chr2:68878157:T:C	68878157	NA,C	NA,T	NA,1	NA,inf	NA,inf	NA,0.960893	6.08421e-05	0.000100462
3	chr2:68649642:A:G	68649642	G,NA	A,NA	1,NA	-inf,NA	inf,NA	1.00577,NA	6.07786e-05	9.8354e-05
3	chr2:70729488:T:C	70729488	C,C	T,T	1,1	inf,inf	inf,inf	0.814087,1.23961	6.07642e-05	9.95313e-05
3	chr2:69098096:G:A	69098096	NA,A	NA,G	NA,1	NA,-inf	NA,inf	NA,0.786914	6.07098e-05	9.56515e-05
3	chr2:69288470:C:T	69288470	T,T	C,C	1,1	inf,inf	inf,inf	0.44518,1.47958	6.0696e-05	9.35063e-05
3	chr2:70626303:C:T	70626303	NA,T	NA,C	NA,1	NA,-inf	NA,inf	NA,0.800959	6.06768e-05	9.57075e-05
3	chr2:69488327:T:C	69488327	NA,C	NA,T	NA,1	NA,-inf	NA,inf	NA,0.853463	6.06713e-05	9.6587e-05
3	chr2:69540115:A:C	69540115	C,C	A,A	1,1	-inf,-inf	inf,inf	2.54115,0.930666	6.06412e-05	0.00022081
3	chr2:68777850:T:C	68777850	C,C	T,T	1,1	inf,-inf	inf,inf	3.0314,0.287533	6.06368e-05	0.000676779
3	chr2:69512033:A:G	69512033	NA,G	NA,A	NA,1	NA,-inf	NA,inf	NA,0.729194	6.06318e-05	9.5304e-05
3	chr2:68711018:A:T	68711018	T,NA	A,NA	1,NA	inf,NA	inf,NA	1.13412,NA	6.03785e-05	0.000105694
3	chr2:70532368:A:T	70532368	NA,T	NA,A	NA,1	NA,-inf	NA,inf	NA,0.798172	6.03467e-05	9.59617e-05
3	chr2:68283594:C:T	68283594	NA,T	NA,C	NA,1	NA,inf	NA,inf	NA,0.944993	6.03114e-05	9.6594e-05
3	chr2:70177823:G:A	70177823	NA,A	NA,G	NA,1	NA,inf	NA,inf	NA,1.03925	6.02996e-05	9.86808e-05
3	chr2:69883912:G:A	69883912	NA,A	NA,G	NA,1	NA,inf	NA,inf	NA,0.82027	6.02908e-05	9.62227e-05
3	chr2:68302922:C:A	68302922	NA,A	NA,C	NA,1	NA,-inf	NA,inf	NA,0.811336	6.02557e-05	9.54583e-05
3	chr2:70532758:A:G	70532758	NA,G	NA,A	NA,1	NA,inf	NA,inf	NA,0.889488	6.02302e-05	9.68661e-05
3	chr2:70264190:C:T	70264190	NA,T	NA,C	NA,1	NA,-inf	NA,inf	NA,0.87986	6.02199e-05	9.60587e-05
3	chr2:70510667:A:T	70510667	NA,T	NA,A	NA,1	NA,-inf	NA,inf	NA,0.851532	6.02066e-05	9.63163e-05
3	chr2:70537050:C:T	70537050	NA,T	NA,C	NA,1	NA,inf	NA,inf	NA,0.905044	6.0181e-05	9.67015e-05
3	chr2:70265758:T:C	70265758	NA,C	NA,T	NA,1	NA,-inf	NA,inf	NA,0.878253	6.0062e-05	9.58072e-05
3	chr2:68837114:C:T	68837114	NA,T	NA,C	NA,1	NA,-inf	NA,inf	NA,0.825958	6.00031e-05	9.54147e-05
3	chr2:68707356:G:C	68707356	C,NA	G,NA	1,NA	inf,NA	inf,NA	1.12898,NA	5.99499e-05	0.000104875
3	chr2:70534933:C:T	70534933	NA,T	NA,C	NA,1	NA,-inf	NA,inf	NA,0.865099	5.99334e-05	9.60371e-05
3	chr2:68296599:CTGA:C	68296599	C,C	CTGA,CTGA	1,1	-inf,inf	inf,inf	0.302531,1.71263	5.99268e-05	9.61912e-05
3	chr2:70396243:T:A	70396243	NA,A	NA,T	NA,1	NA,-inf	NA,inf	NA,0.798527	5.98868e-05	9.46928e-05
3	chr2:70528379:C:T	70528379	NA,T	NA,C	NA,1	NA,-inf	NA,inf	NA,0.819295	5.98521e-05	9.51325e-05
3	chr2:68724622:G:A	68724622	A,NA	G,NA	1,NA	inf,NA	inf,NA	1.12931,NA	5.98504e-05	0.000104734
3	chr2:69146034:G:A	69146034	NA,A	NA,G	NA,1	NA,inf	NA,inf	NA,0.910047	5.9846e-05	9.69913e-05
3	chr2:69534046:A:G	69534046	NA,G	NA,A	NA,1	NA,inf	NA,inf	NA,0.893408	5.98124e-05	9.63092e-05
3	chr2:68921015:T:G	68921015	NA,G	NA,T	NA,1	NA,-inf	NA,inf	NA,0.832964	5.98004e-05	9.62156e-05
3	chr2:68728684:C:T	68728684	NA,T	NA,C	NA,1	NA,-inf	NA,inf	NA,0.828228	5.97246e-05	9.49249e-05
3	chr2:69044106:C:T	69044106	T,T	C,C	1,1	-inf,-inf	inf,inf	0.804745,1.02876	5.96569e-05	8.94495e-05
3	chr2:68719909:C:T	68719909	T,NA	C,NA	1,NA	inf,NA	inf,NA	1.12487,NA	5.94465e-05	0.000103942
3	chr2:68856489:A:G	68856489	NA,G	NA,A	NA,1	NA,-inf	NA,inf	NA,0.863957	5.94308e-05	9.62337e-05
3	chr2:69209253:T:A	69209253	NA,A	NA,T	NA,1	NA,-inf	NA,inf	NA,0.820799	5.94085e-05	9.46386e-05
3	chr2:70348072:A:C	70348072	C,C	A,A	1,1	-inf,-inf	inf,inf	0.0961497,1.62966	5.93603e-05	9.20288e-05
3	chr2:68296955:C:T	68296955	T,T	C,C	1,1	-inf,inf	inf,inf	0.342464,1.68397	5.9359e-05	9.53747e-05
3	chr2:68941607:A:G	68941607	NA,G	NA,A	NA,1	NA,-inf	NA,inf	NA,0.726131	5.93495e-05	9.26513e-05
3	chr2:69660106:T:C	69660106	C,NA	T,NA	1,NA	inf,NA	inf,NA	1.24329,NA	5.93023e-05	9.81874e-05
3	chr2:68998739:AGAGAGAGAGAGAGATAGAGAGAGG:A	68998739	A,NA	AGAGAGAGAGAGAGATAGAGAGAGG,NA	1,NA	inf,NA	inf,NA	1.14601,NA	5.92968e-05	0.000105672
3	chr2:68924614:A:C	68924614	C,C	A,A	1,1	-inf,-inf	inf,inf	0.0813024,1.46468	5.9278e-05	9.00952e-05
3	chr2:68287596:G:T	68287596	NA,T	NA,G	NA,1	NA,inf	NA,inf	NA,0.933731	5.9219e-05	9.47942e-05
3	chr2:68310382:C:T	68310382	T,NA	C,NA	1,NA	inf,NA	inf,NA	0.945921,NA	5.92032e-05	9.31479e-05
3	chr2:70548105:T:C	70548105	NA,C	NA,T	NA,1	NA,inf	NA,inf	NA,0.897187	5.9142e-05	9.52688e-05
3	chr2:68662968:T:C	68662968	C,NA	T,NA	1,NA	inf,NA	inf,NA	1.16503,NA	5.91402e-05	0.000104115
3	chr2:68715369:C:CTCAAACTTAAAGT	68715369	CTCAAACTTAAAGT,NA	C,NA	1,NA	inf,NA	inf,NA	1.12177,NA	5.91148e-05	0.000103382
3	chr2:70169172:T:C	70169172	C,NA	T,NA	1,NA	inf,NA	inf,NA	0.722644,NA	5.90933e-05	9.52934e-05
3	chr2:70644375:G:A	70644375	NA,A	NA,G	NA,1	NA,inf	NA,inf	NA,0.869812	5.90838e-05	9.4772e-05
3	chr2:68856392:T:G	68856392	NA,G	NA,T	NA,1	NA,inf	NA,inf	NA,0.906235	5.90301e-05	9.62751e-05
3	chr2:69786601:A:G	69786601	G,G	A,A	1,1	inf,inf	inf,inf	1.54684,0.029115	5.89989e-05	8.88901e-05
3	chr2:70702959:T:TC	70702959	NA,TC	NA,T	NA,1	NA,inf	NA,inf	NA,0.8531	5.88695e-05	9.39691e-05
3	chr2:68912005:A:G	68912005	G,G	A,A	1,1	-inf,inf	inf,inf	1.28305,1.00449	5.88148e-05	0.000117309
3	chr2:70671690:C:T	70671690	T,T	C,C	1,1	inf,-inf	inf,inf	0.178674,1.54281	5.87973e-05	9.19566e-05
3	chr2:68287794:G:T	68287794	NA,T	NA,G	NA,1	NA,inf	NA,inf	NA,0.929181	5.8771e-05	9.41255e-05
3	chr2:70625197:A:G	70625197	NA,G	NA,A	NA,1	NA,-inf	NA,inf	NA,0.780028	5.87202e-05	9.32185e-05
3	chr2:69009262:C:CTA	69009262	NA,CTA	NA,C	NA,1	NA,-inf	NA,inf	NA,0.823785	5.85921e-05	9.34098e-05
3	chr2:69045855:T:C	69045855	NA,C	NA,T	NA,1	NA,-inf	NA,inf	NA,0.676176	5.85493e-05	9.09137e-05
3	chr2:69016701:T:C	69016701	C,C	T,T	1,1	inf,inf	inf,inf	1.82666,0.488379	5.85388e-05	0.000110299
3	chr2:68809279:C:T	68809279	NA,T	NA,C	NA,1	NA,inf	NA,inf	NA,0.902242	5.84864e-05	9.56218e-05
3	chr2:69071722:T:G	69071722	G,NA	T,NA	1,NA	inf,NA	inf,NA	0.796837,NA	5.84153e-05	9.33683e-05
3	chr2:68609435:C:G	68609435	NA,G	NA,C	NA,1	NA,-inf	NA,inf	NA,0.805442	5.8356e-05	9.11998e-05
3	chr2:70397666:G:C	70397666	C,C	G,G	1,1	inf,-inf	inf,inf	0.0392816,1.67444	5.83405e-05	9.19658e-05
3	chr2:70294434:T:C	70294434	NA,C	NA,T	NA,1	NA,inf	NA,inf	NA,0.844672	5.83025e-05	9.30298e-05
3	chr2:69613039:T:C	69613039	NA,C	NA,T	NA,1	NA,-inf	NA,inf	NA,0.755605	5.82854e-05	9.19672e-05
3	chr2:70517775:T:G	70517775	NA,G	NA,T	NA,1	NA,-inf	NA,inf	NA,0.713664	5.82691e-05	9.14199e-05
3	chr2:70269981:C:T	70269981	NA,T	NA,C	NA,1	NA,-inf	NA,inf	NA,0.863869	5.82618e-05	9.29266e-05
3	chr2:68372675:T:C	68372675	C,C	T,T	1,1	-inf,-inf	inf,inf	1.2091,0.431335	5.82609e-05	8.04164e-05
3	chr2:70503228:G:A	70503228	NA,A	NA,G	NA,1	NA,-inf	NA,inf	NA,0.777974	5.82161e-05	9.2233e-05
3	chr2:68800176:C:T	68800176	NA,T	NA,C	NA,1	NA,-inf	NA,inf	NA,0.840312	5.82e-05	9.37917e-05
3	chr2:68945438:G:A	68945438	NA,A	NA,G	NA,1	NA,-inf	NA,inf	NA,0.808809	5.80765e-05	9.22196e-05
3	chr2:69815702:C:T	69815702	NA,T	NA,C	NA,1	NA,-inf	NA,inf	NA,0.797595	5.80392e-05	9.20187e-05
3	chr2:68400961:C:CTTAT	68400961	CTTAT,CTTAT	C,C	1,1	-inf,-inf	inf,inf	1.6314,0.426289	5.80127e-05	9.24439e-05
3	chr2:70255087:T:G	70255087	NA,G	NA,T	NA,1	NA,inf	NA,inf	NA,0.901982	5.78459e-05	9.35646e-05
3	chr2:69300120:G:A	69300120	NA,A	NA,G	NA,1	NA,inf	NA,inf	NA,0.930114	5.78388e-05	9.42816e-05
3	chr2:69928688:G:A	69928688	A,NA	G,NA	1,NA	-inf,NA	inf,NA	1.77666,NA	5.78311e-05	0.000116074
3	chr2:68899174:C:T	68899174	NA,T	NA,C	NA,1	NA,inf	NA,inf	NA,0.872107	5.77275e-05	9.31582e-05
3	chr2:70321012:C:T	70321012	NA,T	NA,C	NA,1	NA,-inf	NA,inf	NA,0.837612	5.7727e-05	9.19126e-05
3	chr2:69303117:T:A	69303117	NA,A	NA,T	NA,1	NA,inf	NA,inf	NA,0.943433	5.77207e-05	9.42079e-05
3	chr2:68841534:G:A	68841534	NA,A	NA,G	NA,1	NA,-inf	NA,inf	NA,0.80832	5.76994e-05	9.31338e-05
3	chr2:68915744:A:C	68915744	C,C	A,A	1,1	inf,inf	inf,inf	1.33893,0.12273	5.76133e-05	7.95509e-05
3	chr2:70700024:G:A	70700024	A,A	G,G	1,1	-inf,-inf	inf,inf	0.0885596,1.58732	5.75133e-05	8.91361e-05
3	chr2:68747346:C:T	68747346	T,T	C,C	1,1	inf,inf	inf,inf	1.90918,0.0908997	5.75066e-05	0.000134135
3	chr2:70393177:A:G	70393177	G,G	A,A	1,1	inf,inf	inf,inf	1.20416,0.927114	5.74692e-05	9.51519e-05
3	chr2:69261434:G:A	69261434	NA,A	NA,G	NA,1	NA,inf	NA,inf	NA,0.8771	5.74123e-05	9.28177e-05
3	chr2:70196731:G:A	70196731	NA,A	NA,G	NA,1	NA,-inf	NA,inf	NA,0.911349	5.73955e-05	9.20699e-05
3	chr2:70624669:G:T	70624669	NA,T	NA,G	NA,1	NA,-inf	NA,inf	NA,0.765688	5.73157e-05	9.1e-05
3	chr2:69048296:C:G	69048296	NA,G	NA,C	NA,1	NA,-inf	NA,inf	NA,0.641644	5.71436e-05	8.86097e-05
3	chr2:68531783:C:T	68531783	NA,T	NA,C	NA,1	NA,inf	NA,inf	NA,0.908281	5.7132e-05	9.26571e-05
3	chr2:69665306:C:T	69665306	NA,T	NA,C	NA,1	NA,inf	NA,inf	NA,0.661043	5.70927e-05	8.96262e-05
3	chr2:68925269:T:C	68925269	C,C	T,T	1,1	-inf,-inf	inf,inf	0.13435,1.42615	5.70073e-05	8.62736e-05
3	chr2:70517191:C:T	70517191	NA,T	NA,C	NA,1	NA,-inf	NA,inf	NA,0.701096	5.69891e-05	8.9434e-05
3	chr2:69717599:T:C	69717599	NA,C	NA,T	NA,1	NA,-inf	NA,inf	NA,0.700512	5.69692e-05	8.94975e-05
3	chr2:69787597:C:G	69787597	NA,G	NA,C	NA,1	NA,inf	NA,inf	NA,0.870923	5.69327e-05	9.1198e-05
3	chr2:69065130:G:A	69065130	NA,A	NA,G	NA,1	NA,-inf	NA,inf	NA,0.566287	5.69229e-05	8.73714e-05
3	chr2:70517354:C:T	70517354	NA,T	NA,C	NA,1	NA,-inf	NA,inf	NA,0.700112	5.68985e-05	8.92919e-05
3	chr2:68681996:A:G	68681996	G,NA	A,NA	1,NA	inf,NA	inf,NA	1.0993,NA	5.68736e-05	9.91208e-05
3	chr2:69046817:C:G	69046817	G,G	C,C	1,1	-inf,-inf	inf,inf	1.45825,0.318979	5.68428e-05	8.69685e-05
3	chr2:70517494:T:G	70517494	NA,G	NA,T	NA,1	NA,-inf	NA,inf	NA,0.699505	5.6826e-05	8.91796e-05
3	chr2:68907141:A:T	68907141	NA,T	NA,A	NA,1	NA,-inf	NA,inf	NA,0.778233	5.68095e-05	8.89162e-05
3	chr2:68429416:T:C	68429416	C,C	T,T	1,1	-inf,-inf	inf,inf	1.02163,0.80076	5.679e-05	8.55046e-05
3	chr2:70602281:G:A	70602281	A,A	G,G	1,1	inf,-inf	inf,inf	0.795594,1.09552	5.6773e-05	9.15565e-05
3	chr2:70528096:T:C	70528096	NA,C	NA,T	NA,1	NA,inf	NA,inf	NA,0.751281	5.67674e-05	9.03626e-05
3	chr2:69089206:T:C	69089206	NA,C	NA,T	NA,1	NA,inf	NA,inf	NA,0.81275	5.67619e-05	9.10622e-05
3	chr2:68836908:A:G	68836908	NA,G	NA,A	NA,1	NA,-inf	NA,inf	NA,0.792363	5.67121e-05	9.01983e-05
3	chr2:69158666:A:T	69158666	NA,T	NA,A	NA,1	NA,-inf	NA,inf	NA,0.787807	5.66982e-05	9.03364e-05
3	chr2:69623435:G:A	69623435	A,A	G,G	1,1	-inf,-inf	inf,inf	1.73069,1.32567	5.65376e-05	0.000133407
3	chr2:68643386:T:C	68643386	NA,C	NA,T	NA,1	NA,inf	NA,inf	NA,0.895662	5.65188e-05	9.16814e-05
3	chr2:70624114:CTGAT:C	70624114	NA,C	NA,CTGAT	NA,1	NA,-inf	NA,inf	NA,0.756883	5.64561e-05	8.96461e-05
3	chr2:70299148:G:A	70299148	NA,A	NA,G	NA,1	NA,-inf	NA,inf	NA,0.728908	5.6397e-05	8.85958e-05
3	chr2:69156449:A:C	69156449	NA,C	NA,A	NA,1	NA,-inf	NA,inf	NA,0.763108	5.63945e-05	8.98928e-05
3	chr2:68847884:G:A	68847884	A,A	G,G	1,1	inf,inf	inf,inf	2.12104,0.0675971	5.63898e-05	0.000127234
3	chr2:70495631:G:A	70495631	NA,A	NA,G	NA,1	NA,inf	NA,inf	NA,0.812797	5.63878e-05	9.01592e-05
3	chr2:69548824:C:T	69548824	NA,T	NA,C	NA,1	NA,-inf	NA,inf	NA,0.83943	5.63823e-05	8.9837e-05
3	chr2:68832387:G:A	68832387	NA,A	NA,G	NA,1	NA,inf	NA,inf	NA,0.845318	5.63393e-05	9.21831e-05
3	chr2:70516410:G:A	70516410	NA,A	NA,G	NA,1	NA,-inf	NA,inf	NA,0.694154	5.62763e-05	8.83241e-05
3	chr2:68741665:C:A	68741665	NA,A	NA,C	NA,1	NA,inf	NA,inf	NA,0.884689	5.62583e-05	9.20347e-05
3	chr2:68932921:G:C	68932921	C,C	G,G	1,1	inf,inf	inf,inf	1.3188,0.423057	5.6247e-05	8.03187e-05
3	chr2:69300144:A:G	69300144	NA,G	NA,A	NA,1	NA,inf	NA,inf	NA,0.911893	5.62085e-05	9.15978e-05
3	chr2:69280108:C:T	69280108	T,T	C,C	1,1	-inf,inf	inf,inf	1.45098,0.589296	5.61848e-05	8.84058e-05
3	chr2:68948141:G:T	68948141	NA,T	NA,G	NA,1	NA,-inf	NA,inf	NA,0.788118	5.61701e-05	8.91927e-05
3	chr2:69113887:G:A	69113887	A,NA	G,NA	1,NA	inf,NA	inf,NA	1.07936,NA	5.61629e-05	9.77359e-05
3	chr2:70516534:C:CA	70516534	NA,CA	NA,C	NA,1	NA,-inf	NA,inf	NA,0.692763	5.61398e-05	8.81122e-05
3	chr2:69093735:G:A	69093735	NA,A	NA,G	NA,1	NA,inf	NA,inf	NA,0.862382	5.61394e-05	8.98111e-05
3	chr2:68374855:G:A	68374855	A,A	G,G	1,1	-inf,-inf	inf,inf	1.19621,0.424242	5.61109e-05	7.75167e-05
3	chr2:70263615:A:G	70263615	NA,G	NA,A	NA,1	NA,-inf	NA,inf	NA,0.835645	5.60921e-05	8.94764e-05
3	chr2:70267415:C:T	70267415	NA,T	NA,C	NA,1	NA,inf	NA,inf	NA,0.860916	5.60267e-05	9.04255e-05
3	chr2:68855577:C:CA	68855577	NA,CA	NA,C	NA,1	NA,inf	NA,inf	NA,0.903904	5.60168e-05	9.15728e-05
3	chr2:70539023:A:G	70539023	G,G	A,A	1,1	inf,-inf	inf,inf	0.834538,1.04171	5.59953e-05	8.68625e-05
3	chr2:70464963:C:T	70464963	NA,T	NA,C	NA,1	NA,-inf	NA,inf	NA,0.797306	5.59948e-05	8.88313e-05
3	chr2:70520577:C:T	70520577	NA,T	NA,C	NA,1	NA,inf	NA,inf	NA,0.741844	5.59641e-05	8.91259e-05
3	chr2:69075905:G:C	69075905	C,C	G,G	1,1	-inf,inf	inf,inf	0.981632,0.934605	5.59095e-05	9.33121e-05
3	chr2:69621283:T:C	69621283	C,C	T,T	1,1	-inf,-inf	inf,inf	1.78331,1.28303	5.58989e-05	0.000134255
3	chr2:70150521:G:A	70150521	A,A	G,G	1,1	inf,inf	inf,inf	2.14484,0.319459	5.58232e-05	9.27061e-05
3	chr2:70241697:T:G	70241697	NA,G	NA,T	NA,1	NA,-inf	NA,inf	NA,0.832898	5.57755e-05	8.89786e-05
3	chr2:68672139:T:C	68672139	C,C	T,T	1,1	-inf,-inf	inf,inf	0.831216,1.36316	5.57739e-05	9.94436e-05
3	chr2:70516779:A:G	70516779	NA,G	NA,A	NA,1	NA,-inf	NA,inf	NA,0.688349	5.57355e-05	8.74799e-05
3	chr2:70400529:G:A	70400529	A,A	G,G	1,1	inf,-inf	inf,inf	0.0326347,1.64985	5.563e-05	8.77078e-05
3	chr2:68936606:G:A	68936606	NA,A	NA,G	NA,1	NA,-inf	NA,inf	NA,0.729499	5.55928e-05	8.77037e-05
3	chr2:70217716:C:A	70217716	A,NA	C,NA	1,NA	-inf,NA	inf,NA	0.756858,NA	5.55928e-05	8.7102e-05
3	chr2:68624623:T:C	68624623	C,NA	T,NA	1,NA	inf,NA	inf,NA	1.0144,NA	5.55832e-05	9.2782e-05
3	chr2:69442690:T:C	69442690	NA,C	NA,T	NA,1	NA,-inf	NA,inf	NA,0.787075	5.55635e-05	8.89494e-05
3	chr2:70492075:T:A	70492075	NA,A	NA,T	NA,1	NA,-inf	NA,inf	NA,0.777516	5.55631e-05	8.83251e-05
3	chr2:69442370:C:T	69442370	NA,T	NA,C	NA,1	NA,-inf	NA,inf	NA,0.786214	5.54842e-05	8.88228e-05
3	chr2:70717217:T:C	70717217	C,C	T,T	1,1	inf,inf	inf,inf	1.44542,0.804275	5.53926e-05	9.67655e-05
3	chr2:70504572:A:G	70504572	NA,G	NA,A	NA,1	NA,-inf	NA,inf	NA,0.748336	5.53848e-05	8.77688e-05
3	chr2:70516409:T:C	70516409	NA,C	NA,T	NA,1	NA,-inf	NA,inf	NA,0.685068	5.53747e-05	8.69237e-05
3	chr2:69922340:G:A	69922340	A,A	G,G	1,1	inf,-inf	inf,inf	0.439668,1.35142	5.53549e-05	8.58543e-05
3	chr2:69297872:A:G	69297872	NA,G	NA,A	NA,1	NA,inf	NA,inf	NA,0.902301	5.53211e-05	9.01432e-05
3	chr2:70516462:T:C	70516462	NA,C	NA,T	NA,1	NA,-inf	NA,inf	NA,0.68399	5.52841e-05	8.67857e-05
3	chr2:68576217:A:C	68576217	NA,C	NA,A	NA,1	NA,-inf	NA,inf	NA,0.776272	5.52703e-05	8.77843e-05
3	chr2:68950179:T:C	68950179	NA,C	NA,T	NA,1	NA,-inf	NA,inf	NA,0.684009	5.52607e-05	8.62317e-05
3	chr2:70174356:G:A	70174356	A,A	G,G	1,1	inf,inf	inf,inf	1.42619,1.02854	5.52565e-05	9.60986e-05
3	chr2:70269663:C:T	70269663	NA,T	NA,C	NA,1	NA,-inf	NA,inf	NA,0.825425	5.52555e-05	8.81358e-05
3	chr2:68873603:G:A	68873603	A,A	G,G	1,1	-inf,inf	inf,inf	2.31059,0.360357	5.52511e-05	0.000166789
3	chr2:69955122:C:T	69955122	NA,T	NA,C	NA,1	NA,-inf	NA,inf	NA,0.757084	5.52479e-05	8.78009e-05
3	chr2:69846987:C:T	69846987	T,NA	C,NA	1,NA	inf,NA	inf,NA	0.260905,NA	5.52448e-05	8.34272e-05
3	chr2:70335741:C:T	70335741	NA,T	NA,C	NA,1	NA,-inf	NA,inf	NA,0.82255	5.52431e-05	8.86139e-05
3	chr2:68823176:TTA:T	68823176	NA,T	NA,TTA	NA,1	NA,-inf	NA,inf	NA,0.832847	5.5236e-05	9.0864e-05
3	chr2:70467951:C:A	70467951	NA,A	NA,C	NA,1	NA,-inf	NA,inf	NA,0.771797	5.51531e-05	8.76618e-05
3	chr2:70289767:C:T	70289767	NA,T	NA,C	NA,1	NA,inf	NA,inf	NA,0.850104	5.51162e-05	8.89392e-05
3	chr2:70559049:T:A	70559049	A,NA	T,NA	1,NA	-inf,NA	inf,NA	1.13227,NA	5.51147e-05	9.13421e-05
3	chr2:69833167:A:G	69833167	NA,G	NA,A	NA,1	NA,-inf	NA,inf	NA,0.733814	5.50766e-05	8.7182e-05
3	chr2:68927695:T:C	68927695	C,NA	T,NA	1,NA	inf,NA	inf,NA	0.775315,NA	5.50453e-05	8.38171e-05
3	chr2:68804792:G:T	68804792	NA,T	NA,G	NA,1	NA,inf	NA,inf	NA,0.854985	5.50423e-05	8.87717e-05
3	chr2:70685428:A:T	70685428	NA,T	NA,A	NA,1	NA,inf	NA,inf	NA,0.797521	5.5036e-05	8.76976e-05
3	chr2:68375727:A:G	68375727	G,G	A,A	1,1	-inf,-inf	inf,inf	1.20872,0.393281	5.5035e-05	7.60553e-05
3	chr2:68814749:C:T	68814749	NA,T	NA,C	NA,1	NA,inf	NA,inf	NA,0.852001	5.49875e-05	8.92425e-05
3	chr2:70379600:T:G	70379600	NA,G	NA,T	NA,1	NA,inf	NA,inf	NA,0.834228	5.49873e-05	8.83166e-05
3	chr2:70557145:A:C	70557145	NA,C	NA,A	NA,1	NA,-inf	NA,inf	NA,0.792026	5.49356e-05	8.75035e-05
3	chr2:69535157:G:C	69535157	NA,C	NA,G	NA,1	NA,inf	NA,inf	NA,0.851891	5.49041e-05	8.86321e-05
3	chr2:69968102:T:C	69968102	NA,C	NA,T	NA,1	NA,inf	NA,inf	NA,0.903319	5.4895e-05	8.80497e-05
3	chr2:68571951:A:G	68571951	NA,G	NA,A	NA,1	NA,-inf	NA,inf	NA,0.775312	5.48589e-05	8.72561e-05
3	chr2:69613243:T:C	69613243	NA,C	NA,T	NA,1	NA,-inf	NA,inf	NA,0.720326	5.48494e-05	8.6585e-05
3	chr2:70516807:T:C	70516807	NA,C	NA,T	NA,1	NA,-inf	NA,inf	NA,0.679376	5.48486e-05	8.61063e-05
3	chr2:70581699:C:T	70581699	NA,T	NA,C	NA,1	NA,-inf	NA,inf	NA,0.751307	5.48055e-05	8.69672e-05
3	chr2:68690882:G:A	68690882	A,NA	G,NA	1,NA	-inf,NA	inf,NA	0.746239,NA	5.47942e-05	8.26035e-05
3	chr2:69061076:A:G	69061076	G,G	A,A	1,1	-inf,-inf	inf,inf	0.810412,0.941384	5.47871e-05	8.13608e-05
3	chr2:70223064:T:C	70223064	NA,C	NA,T	NA,1	NA,-inf	NA,inf	NA,0.819844	5.47245e-05	8.73171e-05
3	chr2:70038817:G:A	70038817	NA,A	NA,G	NA,1	NA,inf	NA,inf	NA,0.814351	5.46904e-05	8.80112e-05
3	chr2:69115197:G:A	69115197	NA,A	NA,G	NA,1	NA,-inf	NA,inf	NA,0.768237	5.45746e-05	8.67842e-05
3	chr2:69541377:T:C	69541377	NA,C	NA,T	NA,1	NA,-inf	NA,inf	NA,0.659231	5.44981e-05	8.53953e-05
3	chr2:68402906:A:G	68402906	G,G	A,A	1,1	-inf,-inf	inf,inf	1.6022,0.413552	5.44622e-05	8.67731e-05
3	chr2:70505217:A:C	70505217	NA,C	NA,A	NA,1	NA,-inf	NA,inf	NA,0.739068	5.4397e-05	8.62455e-05
3	chr2:68878504:G:T	68878504	T,T	G,G	1,1	inf,inf	inf,inf	1.79744,0.0710991	5.43889e-05	0.000106828
3	chr2:70733287:G:A	70733287	NA,A	NA,G	NA,1	NA,inf	NA,inf	NA,0.847183	5.43812e-05	8.76083e-05
3	chr2:70482598:C:T	70482598	NA,T	NA,C	NA,1	NA,-inf	NA,inf	NA,0.756344	5.43583e-05	8.63715e-05
3	chr2:70584688:AT:A	70584688	NA,A	NA,AT	NA,1	NA,-inf	NA,inf	NA,0.744587	5.43351e-05	8.58628e-05
3	chr2:69989545:C:T	69989545	NA,T	NA,C	NA,1	NA,inf	NA,inf	NA,0.88671	5.43282e-05	8.83094e-05
3	chr2:68340969:G:A	68340969	NA,A	NA,G	NA,1	NA,-inf	NA,inf	NA,0.7877	5.43135e-05	8.61808e-05
3	chr2:70379916:C:T	70379916	NA,T	NA,C	NA,1	NA,inf	NA,inf	NA,0.826098	5.42923e-05	8.71964e-05
3	chr2:70516769:A:G	70516769	NA,G	NA,A	NA,1	NA,-inf	NA,inf	NA,0.673267	5.42795e-05	8.52174e-05
3	chr2:70728905:G:A	70728905	NA,A	NA,G	NA,1	NA,-inf	NA,inf	NA,0.764849	5.41675e-05	8.59095e-05
3	chr2:68924714:C:A	68924714	A,A	C,C	1,1	-inf,-inf	inf,inf	0.136168,1.40012	5.41481e-05	8.22234e-05
3	chr2:68643558:C:T	68643558	NA,T	NA,C	NA,1	NA,inf	NA,inf	NA,0.869998	5.40564e-05	8.03231e-05
3	chr2:70521764:G:A	70521764	NA,A	NA,G	NA,1	NA,inf	NA,inf	NA,0.721358	5.40381e-05	8.60634e-05
3	chr2:69602784:T:C	69602784	NA,C	NA,T	NA,1	NA,-inf	NA,inf	NA,0.869354	5.39838e-05	8.64222e-05
3	chr2:70523486:G:A	70523486	NA,A	NA,G	NA,1	NA,inf	NA,inf	NA,0.72049	5.39732e-05	8.59639e-05
3	chr2:70194847:T:C	70194847	NA,C	NA,T	NA,1	NA,inf	NA,inf	NA,0.837892	5.39408e-05	8.7071e-05
3	chr2:70497017:G:A	70497017	NA,A	NA,G	NA,1	NA,inf	NA,inf	NA,0.844047	5.38728e-05	8.67344e-05
3	chr2:70465834:G:A	70465834	NA,A	NA,G	NA,1	NA,-inf	NA,inf	NA,0.777583	5.38724e-05	8.54017e-05
3	chr2:70465222:G:A	70465222	NA,A	NA,G	NA,1	NA,-inf	NA,inf	NA,0.777583	5.38724e-05	8.54017e-05
3	chr2:69072788:T:A	69072788	NA,A	NA,T	NA,1	NA,-inf	NA,inf	NA,0.715791	5.37958e-05	8.54126e-05
3	chr2:68666887:A:G	68666887	G,NA	A,NA	1,NA	inf,NA	inf,NA	1.06377,NA	5.377e-05	9.30378e-05
3	chr2:68688361:T:C	68688361	NA,C	NA,T	NA,1	NA,-inf	NA,inf	NA,0.743264	5.37629e-05	8.48822e-05
3	chr2:70711133:C:T	70711133	T,T	C,C	1,1	inf,inf	inf,inf	0.721288,1.08545	5.37563e-05	8.30447e-05
3	chr2:70522109:C:T	70522109	NA,T	NA,C	NA,1	NA,inf	NA,inf	NA,0.717915	5.37391e-05	8.5592e-05
3	chr2:70436276:A:G	70436276	NA,G	NA,A	NA,1	NA,-inf	NA,inf	NA,0.806161	5.37265e-05	8.60993e-05
3	chr2:69878252:G:A	69878252	NA,A	NA,G	NA,1	NA,-inf	NA,inf	NA,0.717844	5.36842e-05	8.50294e-05
3	chr2:69556663:G:GCTC	69556663	GCTC,GCTC	G,G	1,1	-inf,-inf	inf,inf	2.73137,0.755226	5.3666e-05	0.000232035
3	chr2:68986576:T:C	68986576	NA,C	NA,T	NA,1	NA,inf	NA,inf	NA,0.810377	5.36606e-05	8.64504e-05
3	chr2:70310526:G:A	70310526	A,A	G,G	1,1	inf,inf	inf,inf	0.867077,1.37784	5.35801e-05	8.99357e-05
3	chr2:69400590:T:C	69400590	NA,C	NA,T	NA,1	NA,-inf	NA,inf	NA,0.728394	5.35645e-05	8.52073e-05
3	chr2:70370185:AAC:A	70370185	NA,A	NA,AAC	NA,1	NA,inf	NA,inf	NA,0.883019	5.35357e-05	8.59883e-05
3	chr2:70698081:C:A	70698081	NA,A	NA,C	NA,1	NA,-inf	NA,inf	NA,0.7258	5.34932e-05	8.43509e-05
3	chr2:68374099:A:G	68374099	G,G	A,A	1,1	-inf,-inf	inf,inf	1.22148,0.355958	5.34903e-05	7.39311e-05
3	chr2:68747443:G:T	68747443	T,NA	G,NA	1,NA	inf,NA	inf,NA	0.672287,NA	5.34818e-05	7.77979e-05
3	chr2:69543702:G:A	69543702	NA,A	NA,G	NA,1	NA,-inf	NA,inf	NA,0.648636	5.34728e-05	8.38052e-05
3	chr2:69030363:G:T	69030363	NA,T	NA,G	NA,1	NA,-inf	NA,inf	NA,0.541842	5.34486e-05	8.22283e-05
3	chr2:70521905:A:G	70521905	NA,G	NA,A	NA,1	NA,inf	NA,inf	NA,0.714536	5.34411e-05	8.5118e-05
3	chr2:68875052:C:T	68875052	NA,T	NA,C	NA,1	NA,-inf	NA,inf	NA,0.790109	5.34271e-05	8.61119e-05
3	chr2:68490846:G:A	68490846	NA,A	NA,G	NA,1	NA,inf	NA,inf	NA,0.837583	5.34216e-05	8.69694e-05
3	chr2:68352799:A:G	68352799	G,G	A,A	1,1	-inf,-inf	inf,inf	0.289033,1.46622	5.33899e-05	7.81919e-05
3	chr2:69202293:A:G	69202293	NA,G	NA,A	NA,1	NA,-inf	NA,inf	NA,0.73847	5.33472e-05	8.46741e-05
3	chr2:69921283:A:G	69921283	NA,G	NA,A	NA,1	NA,-inf	NA,inf	NA,0.715504	5.33387e-05	8.44926e-05
3	chr2:69725571:C:T	69725571	T,T	C,C	1,1	inf,inf	inf,inf	2.53926,1.21777	5.32908e-05	0.000175462
3	chr2:69151572:C:T	69151572	NA,T	NA,C	NA,1	NA,-inf	NA,inf	NA,0.732901	5.32841e-05	8.50856e-05
3	chr2:68276699:A:G	68276699	NA,G	NA,A	NA,1	NA,-inf	NA,inf	NA,0.689076	5.32719e-05	8.32298e-05
3	chr2:68549881:T:C	68549881	NA,C	NA,T	NA,1	NA,inf	NA,inf	NA,0.847695	5.32417e-05	8.60933e-05
3	chr2:69726488:G:A	69726488	A,NA	G,NA	1,NA	inf,NA	inf,NA	1.08656,NA	5.32023e-05	8.6458e-05
3	chr2:69446278:T:G	69446278	NA,G	NA,T	NA,1	NA,-inf	NA,inf	NA,0.759476	5.31123e-05	8.50257e-05
3	chr2:68446091:T:C	68446091	C,C	T,T	1,1	-inf,-inf	inf,inf	0.834445,0.989099	5.30434e-05	7.81887e-05
3	chr2:69800787:C:T	69800787	T,T	C,C	1,1	inf,inf	inf,inf	1.60025,0.485186	5.29679e-05	8.16406e-05
3	chr2:68822570:T:C	68822570	NA,C	NA,T	NA,1	NA,inf	NA,inf	NA,0.815623	5.29578e-05	8.68736e-05
3	chr2:70655078:C:T	70655078	T,T	C,C	1,1	inf,-inf	inf,inf	0.0157278,1.61762	5.29114e-05	8.28533e-05
3	chr2:69929134:C:G	69929134	NA,G	NA,C	NA,1	NA,inf	NA,inf	NA,0.82606	5.27346e-05	8.45157e-05
3	chr2:69643498:G:A	69643498	NA,A	NA,G	NA,1	NA,-inf	NA,inf	NA,0.638937	5.27337e-05	8.31695e-05
3	chr2:69567596:GCAA:G	69567596	G,NA	GCAA,NA	1,NA	-inf,NA	inf,NA	0.696363,NA	5.27296e-05	8.23645e-05
3	chr2:70122901:G:C	70122901	C,C	G,G	1,1	inf,inf	inf,inf	1.29951,1.11523	5.26776e-05	9.11209e-05
3	chr2:70034440:G:A	70034440	NA,A	NA,G	NA,1	NA,inf	NA,inf	NA,0.842431	5.26225e-05	8.4789e-05
3	chr2:69325104:T:C	69325104	NA,C	NA,T	NA,1	NA,inf	NA,inf	NA,0.863196	5.25743e-05	8.50409e-05
3	chr2:68856629:A:G	68856629	NA,G	NA,A	NA,1	NA,-inf	NA,inf	NA,0.80791	5.25583e-05	8.50069e-05
3	chr2:69959515:G:T	69959515	NA,T	NA,G	NA,1	NA,-inf	NA,inf	NA,0.726431	5.253e-05	8.34864e-05
3	chr2:68484679:G:A	68484679	NA,A	NA,G	NA,1	NA,-inf	NA,inf	NA,0.752525	5.24855e-05	8.34921e-05
3	chr2:70560623:T:A	70560623	NA,A	NA,T	NA,1	NA,-inf	NA,inf	NA,0.762844	5.24714e-05	8.38402e-05
3	chr2:69912166:A:G	69912166	NA,G	NA,A	NA,1	NA,-inf	NA,inf	NA,0.712286	5.23767e-05	8.32059e-05
3	chr2:70636054:G:C	70636054	NA,C	NA,G	NA,1	NA,-inf	NA,inf	NA,0.706853	5.23708e-05	8.30578e-05
3	chr2:68374120:A:T	68374120	T,T	A,A	1,1	-inf,-inf	inf,inf	1.21437,0.350956	5.23438e-05	7.23914e-05
3	chr2:68983028:A:C	68983028	NA,C	NA,A	NA,1	NA,-inf	NA,inf	NA,0.754256	5.23379e-05	8.34295e-05
3	chr2:70516754:G:A	70516754	NA,A	NA,G	NA,1	NA,-inf	NA,inf	NA,0.689682	5.23343e-05	8.26588e-05
3	chr2:70492886:A:G	70492886	NA,G	NA,A	NA,1	NA,-inf	NA,inf	NA,0.719047	5.23266e-05	8.29283e-05
3	chr2:70361504:G:C	70361504	NA,C	NA,G	NA,1	NA,-inf	NA,inf	NA,0.73261	5.23057e-05	8.28911e-05
3	chr2:68304112:G:A	68304112	NA,A	NA,G	NA,1	NA,inf	NA,inf	NA,0.799422	5.22653e-05	8.39691e-05
3	chr2:70331862:C:T	70331862	T,T	C,C	1,1	inf,inf	inf,inf	0.749268,1.43856	5.22244e-05	8.65299e-05
3	chr2:68817396:A:T	68817396	T,T	A,A	1,1	inf,inf	inf,inf	2.99661,0.489784	5.22178e-05	0.000768823
3	chr2:68681292:A:G	68681292	NA,G	NA,A	NA,1	NA,inf	NA,inf	NA,0.84441	5.22074e-05	8.30333e-05
3	chr2:69806663:A:T	69806663	T,T	A,A	1,1	inf,inf	inf,inf	1.43709,0.300961	5.21822e-05	8.02061e-05
3	chr2:70330261:G:A	70330261	NA,A	NA,G	NA,1	NA,-inf	NA,inf	NA,0.66013	5.21793e-05	8.16584e-05
3	chr2:68720670:CA:C	68720670	NA,C	NA,CA	NA,1	NA,inf	NA,inf	NA,0.799134	5.21743e-05	8.22919e-05
3	chr2:70647191:C:T	70647191	NA,T	NA,C	NA,1	NA,-inf	NA,inf	NA,0.721579	5.20891e-05	8.25063e-05
3	chr2:69908286:C:CT	69908286	NA,CT	NA,C	NA,1	NA,inf	NA,inf	NA,0.817678	5.20531e-05	8.34127e-05
3	chr2:68413283:A:G	68413283	G,G	A,A	1,1	-inf,-inf	inf,inf	1.04194,1.08121	5.20134e-05	8.30044e-05
3	chr2:69035988:C:T	69035988	NA,T	NA,C	NA,1	NA,-inf	NA,inf	NA,0.576191	5.19825e-05	8.07615e-05
3	chr2:68739431:C:G	68739431	G,G	C,C	1,1	inf,inf	inf,inf	1.86843,0.103747	5.19664e-05	0.000121158
3	chr2:70340308:T:C	70340308	C,C	T,T	1,1	-inf,-inf	inf,inf	1.53486,0.580419	5.19539e-05	8.89851e-05
3	chr2:68826852:C:T	68826852	NA,T	NA,C	NA,1	NA,-inf	NA,inf	NA,0.718275	5.1923e-05	8.21746e-05
3	chr2:70222056:A:C	70222056	NA,C	NA,A	NA,1	NA,-inf	NA,inf	NA,0.697698	5.19186e-05	8.19104e-05
3	chr2:69808406:G:A	69808406	A,NA	G,NA	1,NA	inf,NA	inf,NA	1.05486,NA	5.19003e-05	8.38307e-05
3	chr2:69069310:T:G	69069310	G,G	T,T	1,1	-inf,-inf	inf,inf	0.581298,0.948089	5.18315e-05	7.40989e-05
3	chr2:70508303:G:A	70508303	A,NA	G,NA	1,NA	-inf,NA	inf,NA	0.866253,NA	5.17893e-05	8.18769e-05
3	chr2:69448697:T:C	69448697	NA,C	NA,T	NA,1	NA,-inf	NA,inf	NA,0.740752	5.17531e-05	8.27912e-05
3	chr2:70382017:G:A	70382017	NA,A	NA,G	NA,1	NA,inf	NA,inf	NA,0.795767	5.17427e-05	8.3093e-05
3	chr2:68969919:T:C	68969919	NA,C	NA,T	NA,1	NA,inf	NA,inf	NA,0.835892	5.17014e-05	8.31566e-05
3	chr2:70598268:G:A	70598268	NA,A	NA,G	NA,1	NA,-inf	NA,inf	NA,0.721168	5.1672e-05	8.20396e-05
3	chr2:68322527:C:T	68322527	NA,T	NA,C	NA,1	NA,-inf	NA,inf	NA,0.76577	5.16421e-05	8.11781e-05
3	chr2:68372499:C:T	68372499	T,T	C,C	1,1	-inf,-inf	inf,inf	1.19982,0.361709	5.15962e-05	7.13837e-05
3	chr2:69106321:T:C	69106321	NA,C	NA,T	NA,1	NA,-inf	NA,inf	NA,0.714712	5.1531e-05	8.16701e-05
3	chr2:70654460:C:T	70654460	T,T	C,C	1,1	-inf,inf	inf,inf	0.96083,1.00843	5.15223e-05	8.31247e-05
3	chr2:70182965:G:A	70182965	NA,A	NA,G	NA,1	NA,-inf	NA,inf	NA,0.669665	5.15133e-05	8.11162e-05
3	chr2:69061540:G:A	69061540	A,NA	G,NA	1,NA	inf,NA	inf,NA	0.752195,NA	5.15045e-05	8.35432e-05
3	chr2:70357937:C:T	70357937	NA,T	NA,C	NA,1	NA,inf	NA,inf	NA,0.847095	5.14465e-05	8.33962e-05
3	chr2:70197055:T:C	70197055	NA,C	NA,T	NA,1	NA,-inf	NA,inf	NA,0.67715	5.14251e-05	8.13875e-05
3	chr2:70324884:T:C	70324884	C,NA	T,NA	1,NA	-inf,NA	inf,NA	0.727836,NA	5.13917e-05	8.09663e-05
3	chr2:69095581:A:G	69095581	NA,G	NA,A	NA,1	NA,inf	NA,inf	NA,0.806726	5.13837e-05	8.22073e-05
3	chr2:70522860:C:A	70522860	NA,A	NA,C	NA,1	NA,inf	NA,inf	NA,0.690902	5.13569e-05	8.18068e-05
3	chr2:70621750:T:C	70621750	NA,C	NA,T	NA,1	NA,-inf	NA,inf	NA,0.700776	5.13051e-05	8.09014e-05
3	chr2:69090227:A:C	69090227	NA,C	NA,A	NA,1	NA,inf	NA,inf	NA,0.807457	5.12638e-05	8.21359e-05
3	chr2:68391612:A:G	68391612	G,G	A,A	1,1	-inf,-inf	inf,inf	0.181555,1.56532	5.11762e-05	7.59151e-05
3	chr2:70488204:G:A	70488204	NA,A	NA,G	NA,1	NA,-inf	NA,inf	NA,0.725333	5.11702e-05	8.13355e-05
3	chr2:68674692:G:T	68674692	T,NA	G,NA	1,NA	inf,NA	inf,NA	1.03115,NA	5.11647e-05	8.84003e-05
3	chr2:68406872:G:T	68406872	T,NA	G,NA	1,NA	inf,NA	inf,NA	0.89253,NA	5.11529e-05	8.28523e-05
3	chr2:70400007:A:G	70400007	NA,G	NA,A	NA,1	NA,-inf	NA,inf	NA,0.763392	5.11334e-05	8.17294e-05
3	chr2:70405852:C:CTGGATT	70405852	NA,CTGGATT	NA,C	NA,1	NA,-inf	NA,inf	NA,0.763267	5.11272e-05	8.17242e-05
3	chr2:68869437:C:T	68869437	NA,T	NA,C	NA,1	NA,inf	NA,inf	NA,0.846766	5.11086e-05	8.41056e-05
3	chr2:69904413:C:T	69904413	NA,T	NA,C	NA,1	NA,-inf	NA,inf	NA,0.674389	5.1067e-05	8.06572e-05
3	chr2:70123085:T:C	70123085	NA,C	NA,T	NA,1	NA,inf	NA,inf	NA,0.815342	5.10292e-05	8.19093e-05
3	chr2:69206548:G:T	69206548	T,T	G,G	1,1	-inf,inf	inf,inf	0.246857,1.4732	5.10241e-05	8.0552e-05
3	chr2:68812580:G:A	68812580	NA,A	NA,G	NA,1	NA,inf	NA,inf	NA,0.782205	5.1008e-05	8.23877e-05
3	chr2:68812967:G:C	68812967	C,NA	G,NA	1,NA	inf,NA	inf,NA	1.08738,NA	5.10032e-05	9.02564e-05
3	chr2:69791275:G:A	69791275	NA,A	NA,G	NA,1	NA,-inf	NA,inf	NA,0.700453	5.09283e-05	8.06313e-05
3	chr2:68644616:G:A	68644616	NA,A	NA,G	NA,1	NA,inf	NA,inf	NA,0.828014	5.09166e-05	8.25314e-05
3	chr2:68376159:A:G	68376159	G,G	A,A	1,1	-inf,-inf	inf,inf	1.22763,0.311984	5.08874e-05	7.0408e-05
3	chr2:70141954:A:G	70141954	NA,G	NA,A	NA,1	NA,inf	NA,inf	NA,0.813207	5.08356e-05	8.16084e-05
3	chr2:68745080:A:G	68745080	NA,G	NA,A	NA,1	NA,inf	NA,inf	NA,0.792634	5.08178e-05	8.25837e-05
3	chr2:70463994:T:C	70463994	NA,C	NA,T	NA,1	NA,-inf	NA,inf	NA,0.722708	5.08034e-05	8.07777e-05
3	chr2:68806554:T:C	68806554	C,NA	T,NA	1,NA	inf,NA	inf,NA	0.941235,NA	5.07777e-05	8.52098e-05
3	chr2:68283006:C:T	68283006	NA,T	NA,C	NA,1	NA,-inf	NA,inf	NA,0.744713	5.07159e-05	8.06374e-05
3	chr2:68289248:T:C	68289248	NA,C	NA,T	NA,1	NA,-inf	NA,inf	NA,0.74466	5.07135e-05	8.06335e-05
3	chr2:69538711:G:A	69538711	NA,A	NA,G	NA,1	NA,-inf	NA,inf	NA,0.708466	5.06958e-05	8.02962e-05
3	chr2:69090020:T:C	69090020	NA,C	NA,T	NA,1	NA,-inf	NA,inf	NA,0.726804	5.06877e-05	8.06524e-05
3	chr2:69003259:T:C	69003259	NA,C	NA,T	NA,1	NA,-inf	NA,inf	NA,0.567482	5.06576e-05	7.81949e-05
3	chr2:68673434:C:T	68673434	T,NA	C,NA	1,NA	inf,NA	inf,NA	1.02392,NA	5.06171e-05	8.74098e-05
3	chr2:70341860:T:C	70341860	C,C	T,T	1,1	-inf,-inf	inf,inf	1.5685,0.519926	5.06092e-05	8.67379e-05
3	chr2:69937215:A:G	69937215	NA,G	NA,A	NA,1	NA,-inf	NA,inf	NA,0.713457	5.05993e-05	8.028e-05
3	chr2:69965766:C:T	69965766	NA,T	NA,C	NA,1	NA,inf	NA,inf	NA,0.847252	5.05669e-05	8.22324e-05
3	chr2:68637674:T:C	68637674	NA,C	NA,T	NA,1	NA,inf	NA,inf	NA,0.826389	5.052e-05	7.52937e-05
3	chr2:68374259:A:G	68374259	G,G	A,A	1,1	-inf,-inf	inf,inf	1.19811,0.349421	5.05148e-05	6.99345e-05
3	chr2:69040002:G:A	69040002	A,A	G,G	1,1	-inf,-inf	inf,inf	0.819452,0.920914	5.05143e-05	7.57065e-05
3	chr2:69861880:C:T	69861880	NA,T	NA,C	NA,1	NA,-inf	NA,inf	NA,0.667068	5.04948e-05	7.96258e-05
3	chr2:68377162:C:T	68377162	T,T	C,C	1,1	-inf,-inf	inf,inf	1.20344,0.341692	5.04899e-05	6.98712e-05
3	chr2:69521996:C:T	69521996	NA,T	NA,C	NA,1	NA,inf	NA,inf	NA,0.791882	5.04607e-05	8.13256e-05
3	chr2:69664388:A:G	69664388	NA,G	NA,A	NA,1	NA,-inf	NA,inf	NA,0.654524	5.04431e-05	7.96905e-05
3	chr2:69763736:C:G	69763736	NA,G	NA,C	NA,1	NA,inf	NA,inf	NA,0.818683	5.0434e-05	8.15227e-05
3	chr2:70661541:G:A	70661541	NA,A	NA,G	NA,1	NA,inf	NA,inf	NA,0.755435	5.03577e-05	8.04896e-05
3	chr2:70643573:AC:A	70643573	A,A	AC,AC	1,1	-inf,-inf	inf,inf	1.58178,0.00677187	5.03444e-05	8.10907e-05
3	chr2:69187206:A:G	69187206	NA,G	NA,A	NA,1	NA,inf	NA,inf	NA,0.772823	5.03408e-05	8.09846e-05
3	chr2:69547177:G:A	69547177	NA,A	NA,G	NA,1	NA,-inf	NA,inf	NA,0.662321	5.03401e-05	7.96409e-05
3	chr2:68923628:C:T	68923628	T,T	C,C	1,1	inf,-inf	inf,inf	1.75249,0.198082	5.03275e-05	8.76542e-05
3	chr2:69583729:A:T	69583729	NA,T	NA,A	NA,1	NA,-inf	NA,inf	NA,0.592494	5.03005e-05	7.92914e-05
3	chr2:70510972:T:C	70510972	NA,C	NA,T	NA,1	NA,inf	NA,inf	NA,0.695357	5.02818e-05	8.0277e-05
3	chr2:70196966:T:G	70196966	NA,G	NA,T	NA,1	NA,-inf	NA,inf	NA,0.663762	5.02753e-05	7.95789e-05
3	chr2:70056105:C:T	70056105	NA,T	NA,C	NA,1	NA,inf	NA,inf	NA,0.783033	5.02718e-05	8.08551e-05
3	chr2:68933139:T:C	68933139	C,C	T,T	1,1	inf,-inf	inf,inf	0.874794,1.01768	5.02671e-05	7.94241e-05
3	chr2:69484743:C:T	69484743	NA,T	NA,C	NA,1	NA,-inf	NA,inf	NA,0.705589	5.02629e-05	7.95198e-05
3	chr2:70340602:C:T	70340602	T,T	C,C	1,1	-inf,-inf	inf,inf	1.49682,0.604444	5.02507e-05	8.59791e-05
3	chr2:70123829:G:A	70123829	A,A	G,G	1,1	-inf,inf	inf,inf	1.90995,0.256892	5.02034e-05	8.59836e-05
3	chr2:68792985:A:T	68792985	T,NA	A,NA	1,NA	-inf,NA	inf,NA	0.730249,NA	5.01907e-05	7.48609e-05
3	chr2:70635926:TAAAAC:T	70635926	NA,T	NA,TAAAAC	NA,1	NA,-inf	NA,inf	NA,0.679743	5.01574e-05	7.95663e-05
3	chr2:68829543:A:G	68829543	NA,G	NA,A	NA,1	NA,-inf	NA,inf	NA,0.701345	5.01215e-05	7.94281e-05
3	chr2:68759622:A:ATTAG	68759622	ATTAG,ATTAG	A,A	1,1	inf,inf	inf,inf	1.83159,0.232391	5.01209e-05	0.00012152
3	chr2:70084929:T:C	70084929	NA,C	NA,T	NA,1	NA,-inf	NA,inf	NA,0.695415	5.0109e-05	7.96544e-05
3	chr2:70646303:C:T	70646303	T,T	C,C	1,1	-inf,inf	inf,inf	0.955857,1.01138	5.01054e-05	8.08958e-05
3	chr2:68868020:G:A	68868020	A,A	G,G	1,1	-inf,inf	inf,inf	2.24656,0.356704	5.00202e-05	0.000148851
3	chr2:69640302:TCCA:T	69640302	NA,T	NA,TCCA	NA,1	NA,-inf	NA,inf	NA,0.608464	4.99811e-05	7.88672e-05
3	chr2:70407245:A:AG	70407245	NA,AG	NA,A	NA,1	NA,-inf	NA,inf	NA,0.748472	4.99392e-05	7.98259e-05
3	chr2:69103313:A:G	69103313	G,G	A,A	1,1	-inf,-inf	inf,inf	0.971443,0.689913	4.98722e-05	7.39875e-05
3	chr2:68525108:A:G	68525108	NA,G	NA,A	NA,1	NA,-inf	NA,inf	NA,0.71027	4.9872e-05	7.8347e-05
3	chr2:69806517:G:A	69806517	A,A	G,G	1,1	inf,inf	inf,inf	1.40235,0.328387	4.98707e-05	7.67423e-05
3	chr2:69589390:G:A	69589390	NA,A	NA,G	NA,1	NA,-inf	NA,inf	NA,0.586529	4.98372e-05	7.85653e-05
3	chr2:68905999:G:A	68905999	NA,A	NA,G	NA,1	NA,inf	NA,inf	NA,0.779313	4.98269e-05	8.01295e-05
3	chr2:69256563:G:T	69256563	NA,T	NA,G	NA,1	NA,inf	NA,inf	NA,0.779003	4.98222e-05	8.00117e-05
3	chr2:69680427:A:G	69680427	NA,G	NA,A	NA,1	NA,-inf	NA,inf	NA,0.674843	4.97864e-05	7.86966e-05
3	chr2:68927814:G:A	68927814	A,A	G,G	1,1	inf,inf	inf,inf	1.22915,0.424827	4.97728e-05	7.06983e-05
3	chr2:69930026:T:C	69930026	C,C	T,T	1,1	inf,-inf	inf,inf	0.0996999,1.08413	4.97456e-05	7.5039e-05
3	chr2:70717230:C:T	70717230	T,T	C,C	1,1	inf,inf	inf,inf	1.00489,1.14903	4.97445e-05	8.49323e-05
3	chr2:70405851:A:ATAGAATG	70405851	NA,ATAGAATG	NA,A	NA,1	NA,-inf	NA,inf	NA,0.745716	4.97151e-05	7.94684e-05
3	chr2:69787854:T:C	69787854	C,C	T,T	1,1	inf,inf	inf,inf	1.45869,0.0575978	4.9668e-05	7.49785e-05
3	chr2:68374270:C:A	68374270	A,A	C,C	1,1	-inf,-inf	inf,inf	1.18733,0.352731	4.96636e-05	6.87894e-05
3	chr2:69300189:G:GA	69300189	NA,GA	NA,G	NA,1	NA,inf	NA,inf	NA,0.824101	4.96553e-05	8.0265e-05
3	chr2:70362300:A:T	70362300	NA,T	NA,A	NA,1	NA,-inf	NA,inf	NA,0.738457	4.96524e-05	7.91736e-05
3	chr2:70450196:CT:C	70450196	NA,C	NA,CT	NA,1	NA,inf	NA,inf	NA,0.784044	4.96408e-05	8.00438e-05
3	chr2:69300188:G:GCA	69300188	NA,GCA	NA,G	NA,1	NA,inf	NA,inf	NA,0.823742	4.96271e-05	8.02193e-05
3	chr2:69439351:A:G	69439351	NA,G	NA,A	NA,1	NA,-inf	NA,inf	NA,0.613257	4.96153e-05	7.84787e-05
3	chr2:68375378:A:G	68375378	G,G	A,A	1,1	-inf,-inf	inf,inf	1.21768,0.307981	4.96089e-05	6.86845e-05
3	chr2:68516987:TATA:T	68516987	NA,T	NA,TATA	NA,1	NA,inf	NA,inf	NA,0.807443	4.9551e-05	8.02179e-05
3	chr2:70517517:T:A	70517517	NA,A	NA,T	NA,1	NA,inf	NA,inf	NA,0.667264	4.95409e-05	7.88912e-05
3	chr2:70515828:G:A	70515828	NA,A	NA,G	NA,1	NA,-inf	NA,inf	NA,0.613687	4.9528e-05	7.77987e-05
3	chr2:68375529:G:A	68375529	A,A	G,G	1,1	-inf,-inf	inf,inf	1.17498,0.36821	4.95183e-05	6.86122e-05
3	chr2:69348900:G:A	69348900	NA,A	NA,G	NA,1	NA,-inf	NA,inf	NA,0.686318	4.94921e-05	7.90587e-05
3	chr2:68854474:T:C	68854474	NA,C	NA,T	NA,1	NA,inf	NA,inf	NA,0.78471	4.94762e-05	7.98759e-05
3	chr2:68273533:A:G	68273533	NA,G	NA,A	NA,1	NA,-inf	NA,inf	NA,0.705063	4.9469e-05	7.86e-05
3	chr2:70237379:C:T	70237379	NA,T	NA,C	NA,1	NA,-inf	NA,inf	NA,0.757392	4.94645e-05	7.89336e-05
3	chr2:69558555:C:T	69558555	T,T	C,C	1,1	-inf,-inf	inf,inf	3.16395,0.234298	4.94519e-05	0.000276361
3	chr2:69991546:CTTTA:C	69991546	C,NA	CTTTA,NA	1,NA	-inf,NA	inf,NA	0.691058,NA	4.94249e-05	7.75249e-05
3	chr2:69807333:G:C	69807333	C,C	G,G	1,1	inf,inf	inf,inf	1.42911,0.231057	4.94173e-05	7.57759e-05
3	chr2:70382832:T:C	70382832	NA,C	NA,T	NA,1	NA,inf	NA,inf	NA,0.81999	4.94082e-05	8.00648e-05
3	chr2:69251253:G:A	69251253	NA,A	NA,G	NA,1	NA,-inf	NA,inf	NA,0.812023	4.93702e-05	7.95233e-05
3	chr2:69540041:C:T	69540041	NA,T	NA,C	NA,1	NA,-inf	NA,inf	NA,0.692801	4.93612e-05	7.82156e-05
3	chr2:70489934:CA:C	70489934	C,NA	CA,NA	1,NA	inf,NA	inf,NA	0.887352,NA	4.93438e-05	7.80822e-05
3	chr2:69102443:G:T	69102443	NA,T	NA,G	NA,1	NA,-inf	NA,inf	NA,0.659501	4.93182e-05	7.78264e-05
3	chr2:69542731:G:A	69542731	NA,A	NA,G	NA,1	NA,-inf	NA,inf	NA,0.602318	4.93165e-05	7.7371e-05
3	chr2:69183747:A:G	69183747	NA,G	NA,A	NA,1	NA,-inf	NA,inf	NA,0.684457	4.93e-05	7.86319e-05
3	chr2:68753606:T:A	68753606	A,A	T,T	1,1	inf,inf	inf,inf	1.74381,0.325715	4.92709e-05	0.000117636
3	chr2:70677372:C:T	70677372	NA,T	NA,C	NA,1	NA,-inf	NA,inf	NA,0.701932	4.92513e-05	7.79652e-05
3	chr2:70500578:T:A	70500578	NA,A	NA,T	NA,1	NA,-inf	NA,inf	NA,0.677048	4.92129e-05	7.80421e-05
3	chr2:70453479:T:C	70453479	NA,C	NA,T	NA,1	NA,-inf	NA,inf	NA,0.730656	4.92078e-05	7.87229e-05
3	chr2:68952205:A:G	68952205	NA,G	NA,A	NA,1	NA,-inf	NA,inf	NA,0.715019	4.91802e-05	7.81811e-05
3	chr2:70511602:A:G	70511602	NA,G	NA,A	NA,1	NA,-inf	NA,inf	NA,0.647406	4.91722e-05	7.76145e-05
3	chr2:68691140:G:A	68691140	NA,A	NA,G	NA,1	NA,inf	NA,inf	NA,0.835525	4.91667e-05	7.91298e-05
3	chr2:70058826:T:G	70058826	G,NA	T,NA	1,NA	inf,NA	inf,NA	0.623899,NA	4.91057e-05	7.91471e-05
3	chr2:68643259:G:GC	68643259	NA,GC	NA,G	NA,1	NA,inf	NA,inf	NA,0.807613	4.9075e-05	7.32246e-05
3	chr2:70515830:G:A	70515830	NA,A	NA,G	NA,1	NA,-inf	NA,inf	NA,0.608304	4.90684e-05	7.70851e-05
3	chr2:69026895:G:A	69026895	NA,A	NA,G	NA,1	NA,-inf	NA,inf	NA,0.497936	4.9062e-05	7.56493e-05
3	chr2:68643274:T:C	68643274	NA,C	NA,T	NA,1	NA,inf	NA,inf	NA,0.807486	4.90566e-05	7.31991e-05
3	chr2:68924979:C:T	68924979	T,T	C,C	1,1	-inf,-inf	inf,inf	0.110848,1.36052	4.90099e-05	7.45191e-05
3	chr2:69363108:T:C	69363108	NA,C	NA,T	NA,1	NA,inf	NA,inf	NA,0.800277	4.9002e-05	7.95999e-05
3	chr2:69914321:A:G	69914321	NA,G	NA,A	NA,1	NA,-inf	NA,inf	NA,0.649313	4.89906e-05	7.73951e-05
3	chr2:68504451:C:T	68504451	NA,T	NA,C	NA,1	NA,-inf	NA,inf	NA,0.705706	4.89681e-05	7.79857e-05
3	chr2:70452235:T:C	70452235	NA,C	NA,T	NA,1	NA,-inf	NA,inf	NA,0.694385	4.89618e-05	7.77077e-05
3	chr2:70498460:C:T	70498460	T,NA	C,NA	1,NA	inf,NA	inf,NA	0.830255,NA	4.89476e-05	7.84342e-05
3	chr2:69602324:A:G	69602324	NA,G	NA,A	NA,1	NA,-inf	NA,inf	NA,0.573229	4.88807e-05	7.70426e-05
3	chr2:70624377:G:A	70624377	NA,A	NA,G	NA,1	NA,-inf	NA,inf	NA,0.725066	4.88793e-05	7.75429e-05
3	chr2:69558531:G:C	69558531	NA,C	NA,G	NA,1	NA,-inf	NA,inf	NA,0.761691	4.88561e-05	7.80502e-05
3	chr2:69480545:A:G	69480545	NA,G	NA,A	NA,1	NA,-inf	NA,inf	NA,0.631084	4.88061e-05	7.68149e-05
3	chr2:70105467:G:A	70105467	NA,A	NA,G	NA,1	NA,-inf	NA,inf	NA,0.714045	4.87772e-05	7.7618e-05
3	chr2:69550034:G:A	69550034	NA,A	NA,G	NA,1	NA,-inf	NA,inf	NA,0.595744	4.87667e-05	7.65179e-05
3	chr2:68917399:A:G	68917399	NA,G	NA,A	NA,1	NA,-inf	NA,inf	NA,0.651781	4.87632e-05	7.67682e-05
3	chr2:69041145:G:A	69041145	A,A	G,G	1,1	-inf,-inf	inf,inf	0.833108,0.883036	4.87523e-05	7.29887e-05
3	chr2:68922037:A:T	68922037	T,T	A,A	1,1	-inf,-inf	inf,inf	0.120282,1.37117	4.87212e-05	7.42067e-05
3	chr2:68657944:A:G	68657944	G,NA	A,NA	1,NA	-inf,NA	inf,NA	1.04778,NA	4.87199e-05	8.81905e-05
3	chr2:68520244:A:G	68520244	G,G	A,A	1,1	-inf,inf	inf,inf	1.4434,0.155545	4.87141e-05	6.74021e-05
3	chr2:68376919:C:T	68376919	T,T	C,C	1,1	-inf,-inf	inf,inf	1.18472,0.342797	4.87047e-05	6.7493e-05
3	chr2:68374268:A:C	68374268	C,C	A,A	1,1	-inf,-inf	inf,inf	1.18234,0.346091	4.86936e-05	6.74793e-05
3	chr2:70624683:T:C	70624683	NA,C	NA,T	NA,1	NA,-inf	NA,inf	NA,0.642698	4.86819e-05	7.68673e-05
3	chr2:70088316:A:T	70088316	T,NA	A,NA	1,NA	-inf,NA	inf,NA	0.829618,NA	4.86799e-05	7.99533e-05
3	chr2:70496063:G:A	70496063	NA,A	NA,G	NA,1	NA,inf	NA,inf	NA,0.778608	4.86775e-05	7.83218e-05
3	chr2:70623243:G:A	70623243	A,A	G,G	1,1	inf,-inf	inf,inf	0.977606,0.717333	4.86743e-05	7.62708e-05
3	chr2:68375215:G:T	68375215	T,T	G,G	1,1	-inf,-inf	inf,inf	1.21124,0.303573	4.86688e-05	6.74158e-05
3	chr2:70291735:G:T	70291735	NA,T	NA,G	NA,1	NA,inf	NA,inf	NA,0.7718	4.86686e-05	7.85059e-05
3	chr2:70648025:C:T	70648025	NA,T	NA,C	NA,1	NA,-inf	NA,inf	NA,0.708724	4.865e-05	7.7403e-05
3	chr2:68377248:A:T	68377248	T,T	A,A	1,1	-inf,-inf	inf,inf	1.19418,0.328734	4.86497e-05	6.7388e-05
3	chr2:70735843:C:T	70735843	NA,T	NA,C	NA,1	NA,inf	NA,inf	NA,0.785557	4.864e-05	7.8418e-05
3	chr2:68905677:G:A	68905677	NA,A	NA,G	NA,1	NA,inf	NA,inf	NA,0.76302	4.85829e-05	7.81227e-05
3	chr2:69541704:G:C	69541704	NA,C	NA,G	NA,1	NA,-inf	NA,inf	NA,0.682549	4.85547e-05	7.69496e-05
3	chr2:69495375:A:C	69495375	NA,C	NA,A	NA,1	NA,-inf	NA,inf	NA,0.754023	4.85486e-05	7.74761e-05
3	chr2:69595799:G:A	69595799	NA,A	NA,G	NA,1	NA,-inf	NA,inf	NA,0.570263	4.85409e-05	7.65225e-05
3	chr2:69977061:G:A	69977061	NA,A	NA,G	NA,1	NA,-inf	NA,inf	NA,0.736654	4.85057e-05	7.7334e-05
3	chr2:70454838:C:T	70454838	NA,T	NA,C	NA,1	NA,-inf	NA,inf	NA,0.716984	4.84649e-05	7.74556e-05
3	chr2:70158493:A:G	70158493	NA,G	NA,A	NA,1	NA,inf	NA,inf	NA,0.812786	4.84402e-05	7.79116e-05
3	chr2:68648191:G:A	68648191	NA,A	NA,G	NA,1	NA,-inf	NA,inf	NA,0.691336	4.84092e-05	7.61149e-05
3	chr2:68341628:A:G	68341628	NA,G	NA,A	NA,1	NA,-inf	NA,inf	NA,0.720108	4.83536e-05	7.59861e-05
3	chr2:69866020:G:A	69866020	NA,A	NA,G	NA,1	NA,-inf	NA,inf	NA,0.563965	4.83125e-05	7.57027e-05
3	chr2:69169464:G:A	69169464	NA,A	NA,G	NA,1	NA,inf	NA,inf	NA,0.795596	4.82928e-05	7.85881e-05
3	chr2:68317004:C:G	68317004	NA,G	NA,C	NA,1	NA,inf	NA,inf	NA,0.798385	4.82841e-05	7.6269e-05
3	chr2:70653132:T:C	70653132	NA,C	NA,T	NA,1	NA,inf	NA,inf	NA,0.710556	4.82801e-05	7.6925e-05
3	chr2:70193906:G:A	70193906	NA,A	NA,G	NA,1	NA,inf	NA,inf	NA,0.762307	4.82479e-05	7.7808e-05
3	chr2:68969396:G:A	68969396	NA,A	NA,G	NA,1	NA,inf	NA,inf	NA,0.751307	4.82311e-05	7.69712e-05
3	chr2:70295795:A:T	70295795	NA,T	NA,A	NA,1	NA,-inf	NA,inf	NA,0.668648	4.82134e-05	7.63924e-05
3	chr2:68879213:G:T	68879213	NA,T	NA,G	NA,1	NA,-inf	NA,inf	NA,0.709975	4.81943e-05	7.75271e-05
3	chr2:68518890:T:C	68518890	NA,C	NA,T	NA,1	NA,-inf	NA,inf	NA,0.691307	4.81887e-05	7.56806e-05
3	chr2:70383652:G:A	70383652	NA,A	NA,G	NA,1	NA,inf	NA,inf	NA,0.748019	4.81329e-05	7.72917e-05
3	chr2:69737101:C:T	69737101	NA,T	NA,C	NA,1	NA,-inf	NA,inf	NA,0.657111	4.80948e-05	7.64813e-05
3	chr2:69240118:T:G	69240118	G,NA	T,NA	1,NA	-inf,NA	inf,NA	0.857265,NA	4.8019e-05	7.76048e-05
3	chr2:68369369:G:A	68369369	A,A	G,G	1,1	-inf,inf	inf,inf	1.14239,0.474042	4.80058e-05	6.92633e-05
3	chr2:69788649:A:G	69788649	G,G	A,A	1,1	inf,inf	inf,inf	1.44046,0.0565402	4.80027e-05	7.2491e-05
3	chr2:69597602:G:A	69597602	NA,A	NA,G	NA,1	NA,-inf	NA,inf	NA,0.563282	4.79514e-05	7.56016e-05
3	chr2:70397585:T:C	70397585	NA,C	NA,T	NA,1	NA,-inf	NA,inf	NA,0.729722	4.79378e-05	7.66607e-05
3	chr2:69790260:A:G	69790260	G,G	A,A	1,1	inf,inf	inf,inf	1.43642,0.0667479	4.79322e-05	7.23212e-05
3	chr2:70148624:T:C	70148624	C,C	T,T	1,1	inf,inf	inf,inf	1.31801,1.04597	4.79189e-05	8.27556e-05
3	chr2:70547753:T:C	70547753	NA,C	NA,T	NA,1	NA,inf	NA,inf	NA,0.611192	4.78928e-05	7.5271e-05
3	chr2:70671612:G:A	70671612	A,A	G,G	1,1	inf,-inf	inf,inf	0.172088,1.4451	4.78887e-05	7.5018e-05
3	chr2:68431635:T:C	68431635	NA,C	NA,T	NA,1	NA,inf	NA,inf	NA,0.76674	4.78711e-05	7.33654e-05
3	chr2:68397224:C:T	68397224	T,NA	C,NA	1,NA	-inf,NA	inf,NA	1.07556,NA	4.78483e-05	8.98842e-05
3	chr2:70153503:C:T	70153503	NA,T	NA,C	NA,1	NA,inf	NA,inf	NA,0.80507	4.78344e-05	7.69031e-05
3	chr2:69044974:G:A	69044974	A,A	G,G	1,1	-inf,-inf	inf,inf	0.804409,0.899861	4.78242e-05	7.16847e-05
3	chr2:70153782:G:A	70153782	NA,A	NA,G	NA,1	NA,inf	NA,inf	NA,0.772692	4.78062e-05	7.67338e-05
3	chr2:69589475:G:A	69589475	NA,A	NA,G	NA,1	NA,-inf	NA,inf	NA,0.562395	4.77779e-05	7.53468e-05
3	chr2:70179784:A:T	70179784	T,T	A,A	1,1	inf,inf	inf,inf	1.37012,0.998669	4.7721e-05	8.30058e-05
3	chr2:68985897:G:A	68985897	NA,A	NA,G	NA,1	NA,-inf	NA,inf	NA,0.653408	4.77141e-05	7.53067e-05
3	chr2:70247953:G:A	70247953	NA,A	NA,G	NA,1	NA,inf	NA,inf	NA,0.754525	4.76925e-05	7.68966e-05
3	chr2:70429462:TCA:T	70429462	T,T	TCA,TCA	1,1	inf,inf	inf,inf	1.49136,0.460988	4.76648e-05	8.18271e-05
3	chr2:69541104:C:G	69541104	G,G	C,C	1,1	-inf,-inf	inf,inf	2.41774,0.873129	4.76536e-05	0.000162396
3	chr2:68972866:G:T	68972866	NA,T	NA,G	NA,1	NA,inf	NA,inf	NA,0.744093	4.7642e-05	7.67115e-05
3	chr2:70137032:A:G	70137032	G,G	A,A	1,1	inf,inf	inf,inf	1.50795,0.462378	4.76173e-05	7.4708e-05
3	chr2:69594896:A:G	69594896	NA,G	NA,A	NA,1	NA,-inf	NA,inf	NA,0.559463	4.76159e-05	7.50783e-05
3	chr2:68638422:G:A	68638422	NA,A	NA,G	NA,1	NA,inf	NA,inf	NA,0.788086	4.75792e-05	7.11015e-05
3	chr2:70624389:C:A	70624389	NA,A	NA,C	NA,1	NA,-inf	NA,inf	NA,0.658874	4.7547e-05	7.4983e-05
3	chr2:69591753:C:T	69591753	NA,T	NA,C	NA,1	NA,-inf	NA,inf	NA,0.78237	4.75264e-05	7.60354e-05
3	chr2:68679831:C:T	68679831	T,NA	C,NA	1,NA	-inf,NA	inf,NA	1.038,NA	4.75147e-05	8.62358e-05
3	chr2:70518763:C:T	70518763	NA,T	NA,C	NA,1	NA,inf	NA,inf	NA,0.641725	4.74679e-05	7.56e-05
3	chr2:70624976:T:A	70624976	NA,A	NA,T	NA,1	NA,-inf	NA,inf	NA,0.627142	4.74399e-05	7.49183e-05
3	chr2:69796923:G:A	69796923	NA,A	NA,G	NA,1	NA,-inf	NA,inf	NA,0.665501	4.74356e-05	7.54951e-05
3	chr2:69020277:C:T	69020277	NA,T	NA,C	NA,1	NA,inf	NA,inf	NA,0.740431	4.74279e-05	7.64264e-05
3	chr2:68800873:A:G	68800873	G,G	A,A	1,1	inf,-inf	inf,inf	1.55326,1.21818	4.73684e-05	0.000148802
3	chr2:70194445:A:G	70194445	NA,G	NA,A	NA,1	NA,inf	NA,inf	NA,0.749893	4.73636e-05	7.63721e-05
3	chr2:68504576:T:C	68504576	NA,C	NA,T	NA,1	NA,inf	NA,inf	NA,0.799777	4.73298e-05	7.69535e-05
3	chr2:69513234:C:T	69513234	NA,T	NA,C	NA,1	NA,inf	NA,inf	NA,0.829798	4.7312e-05	7.68117e-05
3	chr2:68998034:G:A	68998034	NA,A	NA,G	NA,1	NA,-inf	NA,inf	NA,0.639584	4.72984e-05	7.4897e-05
3	chr2:68746206:C:G	68746206	NA,G	NA,C	NA,1	NA,-inf	NA,inf	NA,0.662835	4.72879e-05	7.41928e-05
3	chr2:68376473:T:C	68376473	C,C	T,T	1,1	-inf,-inf	inf,inf	1.21335,0.278942	4.72575e-05	6.55082e-05
3	chr2:68924820:G:A	68924820	A,A	G,G	1,1	-inf,-inf	inf,inf	0.132621,1.33289	4.72562e-05	7.184e-05
3	chr2:68532852:A:G	68532852	NA,G	NA,A	NA,1	NA,-inf	NA,inf	NA,0.68429	4.725e-05	7.52601e-05
3	chr2:68999868:A:G	68999868	G,NA	A,NA	1,NA	-inf,NA	inf,NA	0.79223,NA	4.72337e-05	7.46013e-05
3	chr2:70438078:CCT:C	70438078	C,C	CCT,CCT	1,1	inf,inf	inf,inf	1.54237,0.383808	4.72193e-05	8.11736e-05
3	chr2:68372874:A:G	68372874	G,G	A,A	1,1	-inf,-inf	inf,inf	1.18144,0.324983	4.72146e-05	6.54777e-05
3	chr2:68997449:T:C	68997449	NA,C	NA,T	NA,1	NA,inf	NA,inf	NA,0.769255	4.72058e-05	7.64122e-05
3	chr2:70743312:G:A	70743312	NA,A	NA,G	NA,1	NA,inf	NA,inf	NA,0.765116	4.71868e-05	7.60384e-05
3	chr2:70177943:G:A	70177943	NA,A	NA,G	NA,1	NA,inf	NA,inf	NA,0.751599	4.7184e-05	7.58047e-05
3	chr2:70501169:A:G	70501169	NA,G	NA,A	NA,1	NA,-inf	NA,inf	NA,0.650265	4.71001e-05	7.47096e-05
3	chr2:69431684:CA:C	69431684	C,NA	CA,NA	1,NA	-inf,NA	inf,NA	0.801783,NA	4.70871e-05	7.89854e-05
3	chr2:69640703:G:A	69640703	NA,A	NA,G	NA,1	NA,-inf	NA,inf	NA,0.573811	4.70823e-05	7.43278e-05
3	chr2:68928139:A:G	68928139	G,G	A,A	1,1	inf,inf	inf,inf	1.2208,0.39328	4.70656e-05	6.68627e-05
3	chr2:68354658:C:T	68354658	NA,T	NA,C	NA,1	NA,-inf	NA,inf	NA,0.658713	4.70584e-05	7.50412e-05
3	chr2:68513387:C:T	68513387	T,T	C,C	1,1	-inf,inf	inf,inf	1.44298,0.126471	4.70552e-05	6.51806e-05
3	chr2:69618882:A:C	69618882	NA,C	NA,A	NA,1	NA,-inf	NA,inf	NA,0.782554	4.70508e-05	7.56541e-05
3	chr2:69051243:A:G	69051243	G,G	A,A	1,1	-inf,-inf	inf,inf	1.09126,0.536121	4.70278e-05	7.1257e-05
3	chr2:68350151:G:A	68350151	NA,A	NA,G	NA,1	NA,-inf	NA,inf	NA,0.703801	4.70056e-05	7.38615e-05
3	chr2:69000546:C:T	69000546	NA,T	NA,C	NA,1	NA,-inf	NA,inf	NA,0.523532	4.69625e-05	7.26026e-05
3	chr2:70622993:A:G	70622993	NA,G	NA,A	NA,1	NA,-inf	NA,inf	NA,0.651987	4.69614e-05	7.41943e-05
3	chr2:70636943:C:T	70636943	NA,T	NA,C	NA,1	NA,-inf	NA,inf	NA,0.646108	4.69269e-05	7.45149e-05
3	chr2:70080746:A:T	70080746	NA,T	NA,A	NA,1	NA,inf	NA,inf	NA,0.764499	4.69265e-05	7.56855e-05
3	chr2:70529627:G:A	70529627	NA,A	NA,G	NA,1	NA,inf	NA,inf	NA,0.731079	4.69005e-05	7.5339e-05
3	chr2:70144583:G:A	70144583	NA,A	NA,G	NA,1	NA,inf	NA,inf	NA,0.792122	4.68651e-05	7.53447e-05
3	chr2:68376580:T:C	68376580	C,C	T,T	1,1	-inf,-inf	inf,inf	1.21553,0.269569	4.68601e-05	6.49684e-05
3	chr2:69535236:C:G	69535236	NA,G	NA,C	NA,1	NA,inf	NA,inf	NA,0.749112	4.68535e-05	7.5569e-05
3	chr2:69983908:C:T	69983908	NA,T	NA,C	NA,1	NA,-inf	NA,inf	NA,0.653521	4.68517e-05	7.44998e-05
3	chr2:68636361:C:T	68636361	T,T	C,C	1,1	inf,inf	inf,inf	1.9207,0.0364934	4.68293e-05	6.73996e-05
3	chr2:68429015:A:G	68429015	G,G	A,A	1,1	-inf,-inf	inf,inf	0.969,0.739092	4.68291e-05	7.06429e-05
3	chr2:69027925:G:A	69027925	NA,A	NA,G	NA,1	NA,-inf	NA,inf	NA,0.472727	4.68246e-05	7.22851e-05
3	chr2:70288850:G:C	70288850	NA,C	NA,G	NA,1	NA,inf	NA,inf	NA,0.736568	4.68052e-05	7.54103e-05
3	chr2:70004347:T:C	70004347	NA,C	NA,T	NA,1	NA,inf	NA,inf	NA,0.761982	4.6747e-05	7.53947e-05
3	chr2:69096031:G:A	69096031	NA,A	NA,G	NA,1	NA,inf	NA,inf	NA,0.733167	4.67334e-05	7.51125e-05
3	chr2:69209659:A:G	69209659	NA,G	NA,A	NA,1	NA,-inf	NA,inf	NA,0.693274	4.67211e-05	7.45953e-05
3	chr2:68726913:T:G	68726913	NA,G	NA,T	NA,1	NA,-inf	NA,inf	NA,0.65676	4.6707e-05	7.37974e-05
3	chr2:69572982:A:G	69572982	NA,G	NA,A	NA,1	NA,-inf	NA,inf	NA,0.543221	4.66868e-05	7.30067e-05
3	chr2:69066106:A:G	69066106	G,G	A,A	1,1	-inf,-inf	inf,inf	1.33473,0.297254	4.6646e-05	7.04995e-05
3	chr2:68378865:C:G	68378865	G,G	C,C	1,1	-inf,-inf	inf,inf	1.23845,0.229898	4.6633e-05	6.46588e-05
3	chr2:69274469:G:T	69274469	NA,T	NA,G	NA,1	NA,-inf	NA,inf	NA,0.77683	4.6631e-05	7.5122e-05
3	chr2:70324116:AAAAAG:A	70324116	NA,A	NA,AAAAAG	NA,1	NA,-inf	NA,inf	NA,0.703532	4.66141e-05	7.42305e-05
3	chr2:69164485:C:T	69164485	NA,T	NA,C	NA,1	NA,inf	NA,inf	NA,0.74215	4.65874e-05	7.49691e-05
3	chr2:70343914:T:C	70343914	NA,C	NA,T	NA,1	NA,inf	NA,inf	NA,0.779248	4.65555e-05	7.54805e-05
3	chr2:68831983:A:C	68831983	NA,C	NA,A	NA,1	NA,-inf	NA,inf	NA,0.696892	4.65117e-05	7.57922e-05
3	chr2:70660553:T:G	70660553	NA,G	NA,T	NA,1	NA,inf	NA,inf	NA,0.704808	4.64696e-05	7.42708e-05
3	chr2:70348617:T:C	70348617	C,C	T,T	1,1	-inf,inf	inf,inf	1.45673,0.438348	4.64546e-05	7.8126e-05
3	chr2:68762556:T:G	68762556	G,NA	T,NA	1,NA	-inf,NA	inf,NA	0.677056,NA	4.64426e-05	6.92935e-05
3	chr2:69513279:T:C	69513279	NA,C	NA,T	NA,1	NA,inf	NA,inf	NA,0.817211	4.6422e-05	7.53584e-05
3	chr2:68640945:G:A	68640945	NA,A	NA,G	NA,1	NA,inf	NA,inf	NA,0.770852	4.6419e-05	6.94287e-05
3	chr2:69331810:T:C	69331810	NA,C	NA,T	NA,1	NA,-inf	NA,inf	NA,0.627482	4.64004e-05	7.34456e-05
3	chr2:68875258:G:A	68875258	NA,A	NA,G	NA,1	NA,inf	NA,inf	NA,0.696936	4.63769e-05	7.4511e-05
3	chr2:70651405:C:T	70651405	NA,T	NA,C	NA,1	NA,inf	NA,inf	NA,0.717293	4.63264e-05	7.43098e-05
3	chr2:69705091:G:C	69705091	NA,C	NA,G	NA,1	NA,inf	NA,inf	NA,0.47175	4.63096e-05	7.26126e-05
3	chr2:70309865:G:T	70309865	NA,T	NA,G	NA,1	NA,inf	NA,inf	NA,0.71424	4.63092e-05	7.42411e-05
3	chr2:68911002:C:G	68911002	NA,G	NA,C	NA,1	NA,-inf	NA,inf	NA,0.656247	4.62933e-05	7.48611e-05
3	chr2:68623110:A:G	68623110	NA,G	NA,A	NA,1	NA,inf	NA,inf	NA,0.765843	4.62639e-05	7.49534e-05
3	chr2:68616240:C:T	68616240	NA,T	NA,C	NA,1	NA,inf	NA,inf	NA,0.764293	4.62607e-05	7.49165e-05
3	chr2:69070178:G:A	69070178	NA,A	NA,G	NA,1	NA,-inf	NA,inf	NA,0.592742	4.62252e-05	7.25836e-05
3	chr2:68759624:ACCTGAT:A	68759624	A,A	ACCTGAT,ACCTGAT	1,1	inf,inf	inf,inf	1.78444,0.230732	4.62033e-05	0.000110996
3	chr2:70017878:A:G	70017878	NA,G	NA,A	NA,1	NA,inf	NA,inf	NA,0.728516	4.61544e-05	7.42289e-05
3	chr2:69512287:A:G	69512287	NA,G	NA,A	NA,1	NA,inf	NA,inf	NA,0.813115	4.61476e-05	7.49079e-05
3	chr2:69550535:C:T	69550535	NA,T	NA,C	NA,1	NA,-inf	NA,inf	NA,0.563344	4.61383e-05	7.24413e-05
3	chr2:68642303:A:T	68642303	NA,T	NA,A	NA,1	NA,inf	NA,inf	NA,0.76674	4.61333e-05	6.90226e-05
3	chr2:68640068:G:A	68640068	NA,A	NA,G	NA,1	NA,inf	NA,inf	NA,0.76674	4.61333e-05	6.90226e-05
3	chr2:68922625:T:A	68922625	A,A	T,T	1,1	-inf,-inf	inf,inf	0.0943797,1.34259	4.61096e-05	7.0248e-05
3	chr2:68542014:A:G	68542014	NA,G	NA,A	NA,1	NA,-inf	NA,inf	NA,0.668561	4.6069e-05	7.33843e-05
3	chr2:68303549:C:T	68303549	T,T	C,C	1,1	inf,inf	inf,inf	0.221186,1.64451	4.60537e-05	7.57839e-05
3	chr2:69956715:C:T	69956715	NA,T	NA,C	NA,1	NA,-inf	NA,inf	NA,0.645167	4.60348e-05	7.32572e-05
3	chr2:68895707:T:C	68895707	C,C	T,T	1,1	-inf,-inf	inf,inf	2.10989,0.354958	4.60163e-05	0.000136505
3	chr2:68366312:A:G	68366312	G,G	A,A	1,1	-inf,inf	inf,inf	1.28349,0.276685	4.59846e-05	6.50721e-05
3	chr2:70734462:T:A	70734462	A,NA	T,NA	1,NA	inf,NA	inf,NA	0.624056,NA	4.58968e-05	7.08903e-05
3	chr2:70735841:C:T	70735841	NA,T	NA,C	NA,1	NA,inf	NA,inf	NA,0.745705	4.58055e-05	7.38186e-05
3	chr2:68505298:A:G	68505298	NA,G	NA,A	NA,1	NA,-inf	NA,inf	NA,0.665327	4.58014e-05	7.29676e-05
3	chr2:69101543:T:C	69101543	NA,C	NA,T	NA,1	NA,inf	NA,inf	NA,0.684327	4.57871e-05	7.34617e-05
3	chr2:68538741:C:T	68538741	NA,T	NA,C	NA,1	NA,-inf	NA,inf	NA,0.663841	4.57303e-05	7.28469e-05
3	chr2:68640120:TA:T	68640120	NA,T	NA,TA	NA,1	NA,inf	NA,inf	NA,0.760651	4.57164e-05	6.8427e-05
3	chr2:70154696:C:T	70154696	T,T	C,C	1,1	inf,inf	inf,inf	1.42367,0.892932	4.57013e-05	7.90027e-05
3	chr2:69220537:C:T	69220537	NA,T	NA,C	NA,1	NA,-inf	NA,inf	NA,0.619995	4.56888e-05	7.23019e-05
3	chr2:69192925:GAATTTA:G	69192925	NA,G	NA,GAATTTA	NA,1	NA,-inf	NA,inf	NA,0.657217	4.56782e-05	7.2816e-05
3	chr2:69091348:G:T	69091348	NA,T	NA,G	NA,1	NA,-inf	NA,inf	NA,0.631811	4.56694e-05	7.24789e-05
3	chr2:68424631:C:T	68424631	T,T	C,C	1,1	-inf,-inf	inf,inf	0.992193,0.765596	4.56635e-05	6.76734e-05
```
