## Supplementary material for "Characterization of shared and ancestry-specific signals driving complex traits using multi-ancestry fine-mapping": susiex_nc3.cs80.snp (part 1 of 2)

```
BP	SNP	PIP(CS1)	LogBF(CS1,Pop1)	LogBF(CS1,Pop2)	PIP(CS2)	LogBF(CS2,Pop1)	LogBF(CS2,Pop2)	PIP(CS3)	LogBF(CS3,Pop1)	LogBF(CS3,Pop2)
68235262	chr2:68235262:C:T	2.99974e-06	-1.10143	-3.69445e-10	1.45745e-05	-1.07821	-3.69445e-10	2.88661e-05	-1.0968	-3.69445e-10
68235460	chr2:68235460:T:C	6.09247e-07	-1.34584	-1.34965	3.07113e-06	-1.29032	-1.34511	6.04535e-06	-1.31472	-1.34545
68235463	chr2:68235463:A:C	2.27457e-06	-1.13299e-10	-1.37816	1.08114e-05	-1.13299e-10	-1.37688	2.18425e-05	-1.13299e-10	-1.3756
68235546	chr2:68235546:C:T	2.07346e-06	-1.48798	0.0172481	9.16367e-06	-1.444	-0.0982329	1.83063e-05	-1.45847	-0.0937435
68236155	chr2:68236155:C:A	2.83915e-06	-1.13299e-10	-1.15645	1.32404e-05	-1.13299e-10	-1.17421	2.67524e-05	-1.13299e-10	-1.17284
68236189	chr2:68236189:C:T	1.14067e-06	-1.556	-0.512339	7.78763e-06	-1.56065	-0.1443	1.64768e-05	-1.54374	-0.113771
68236244	chr2:68236244:G:A	8.99892e-07	-1.55561	-0.749827	3.72771e-06	-1.51568	-0.926009	7.27281e-06	-1.54313	-0.932189
68236264	chr2:68236264:T:A	2.28692e-06	-1.13299e-10	-1.37274	1.08092e-05	-1.13299e-10	-1.37709	2.18211e-05	-1.13299e-10	-1.37658
68236311	chr2:68236311:C:T	2.276e-06	-1.13299e-10	-1.37753	1.07982e-05	-1.13299e-10	-1.37811	2.18057e-05	-1.13299e-10	-1.37729
68237109	chr2:68237109:TATTGTTACTTGTA:T	3.91604e-06	-1.13299e-10	-0.83487	2.03927e-05	-1.13299e-10	-0.742304	4.12098e-05	-1.13299e-10	-0.740787
68237139	chr2:68237139:A:T	7.10789e-07	-1.54509	-0.996238	3.65234e-06	-1.55317	-0.908944	7.48697e-06	-1.53349	-0.912813
68237537	chr2:68237537:C:G	2.28363e-06	-1.13299e-10	-1.37419	1.08061e-05	-1.13299e-10	-1.37737	2.17882e-05	-1.13299e-10	-1.3781
68237953	chr2:68237953:T:C	7.49518e-07	-1.13495	-1.35333	3.70001e-06	-1.10423	-1.34492	7.85157e-06	-1.06336	-1.33539
68238383	chr2:68238383:G:A	2.33884e-06	-1.13299e-10	-1.3503	1.09764e-05	-1.13299e-10	-1.36173	2.21839e-05	-1.13299e-10	-1.36009
68239018	chr2:68239018:ATACTTT:A	3.65021e-06	-1.13299e-10	-0.905167	1.57161e-05	-1.13299e-10	-1.0028	3.18806e-05	-1.13299e-10	-0.997466
68239255	chr2:68239255:T:A	7.89866e-07	-1.10542	-1.33042	3.91478e-06	-1.07391	-1.31881	8.34708e-06	-1.03126	-1.30629
68239954	chr2:68239954:GT:G	3.63079e-05	-1.13299e-10	1.39208	0.000177311	-1.13299e-10	1.42042	0.000366096	-1.13299e-10	1.44343
68240586	chr2:68240586:T:A	3.84924e-06	-1.13299e-10	-0.852076	1.67554e-05	-1.13299e-10	-0.938761	3.38167e-05	-1.13299e-10	-0.938509
68240778	chr2:68240778:A:C	1.1141e-06	-1.55977	-0.532142	7.59229e-06	-1.56389	-0.166457	1.60297e-05	-1.54847	-0.136558
68240779	chr2:68240779:A:T	2.41403e-06	-1.13299e-10	-1.31866	1.1619e-05	-1.13299e-10	-1.30484	2.35311e-05	-1.13299e-10	-1.30114
68240935	chr2:68240935:T:C	1.31489e-05	-1.13299e-10	0.376385	5.97941e-05	-1.13299e-10	0.333424	0.000120405	-1.13299e-10	0.3314
68241155	chr2:68241155:C:T	8.86696e-07	-1.46499	-0.855219	4.43214e-06	-1.49536	-0.773238	9.33266e-06	-1.44717	-0.778773
68242391	chr2:68242391:A:G	4.04745e-06	-0.801865	-3.69445e-10	1.82082e-05	-0.855609	-3.69445e-10	4.2479e-05	-0.710453	-3.69445e-10
68242822	chr2:68242822:G:A	2.45637e-06	-1.13299e-10	-1.30127	1.148e-05	-1.13299e-10	-1.31687	2.30043e-05	-1.13299e-10	-1.32378
68243272	chr2:68243272:G:A	2.27441e-06	-1.13299e-10	-1.37823	1.08024e-05	-1.13299e-10	-1.37772	2.18142e-05	-1.13299e-10	-1.3769
68243682	chr2:68243682:C:T	1.11463e-05	-1.51127	1.72243	4.90219e-05	-1.47484	1.60963	9.98234e-05	-1.48698	1.63092
68244568	chr2:68244568:T:C	2.36203e-06	-1.13299e-10	-1.34043	1.1028e-05	-1.13299e-10	-1.35704	2.21658e-05	-1.13299e-10	-1.36091
68245110	chr2:68245110:A:C	1.21258e-06	-1.56422	-0.442979	8.40365e-06	-1.56827	-0.0605451	1.77298e-05	-1.55496	-0.0292596
68245154	chr2:68245154:T:G	2.4952e-06	-1.13299e-10	-1.28558	1.14966e-05	-1.13299e-10	-1.31543	2.32789e-05	-1.13299e-10	-1.31192
68245272	chr2:68245272:G:C	2.33995e-06	-1.13299e-10	-1.34982	1.09534e-05	-1.13299e-10	-1.36383	2.20324e-05	-1.13299e-10	-1.36695
68245478	chr2:68245478:T:G	2.27392e-06	-1.13299e-10	-1.37845	1.08298e-05	-1.13299e-10	-1.37518	2.18907e-05	-1.13299e-10	-1.3734
68245743	chr2:68245743:C:T	0.000215783	-1.13299e-10	3.17432	0.00107349	-1.13299e-10	3.22119	0.00222138	-1.13299e-10	3.24642
68246325	chr2:68246325:A:G	1.12124e-06	-1.5597	-0.525814	7.63834e-06	-1.56395	-0.160351	1.61249e-05	-1.54864	-0.130451
68247936	chr2:68247936:C:A	1.19047e-06	-1.55395	-0.471654	8.19203e-06	-1.55895	-0.0953704	1.73502e-05	-1.54138	-0.0644799
68248083	chr2:68248083:A:C	2.41103e-06	-1.13299e-10	-1.3199	1.16029e-05	-1.13299e-10	-1.30623	2.34977e-05	-1.13299e-10	-1.30256
68248154	chr2:68248154:C:T	9.70488e-07	-1.38901	-0.840902	5.02773e-06	-1.34211	-0.8004	9.97635e-06	-1.36338	-0.795862
68249022	chr2:68249022:A:C	2.93247e-05	-1.13299e-10	1.17848	0.000142902	-1.13299e-10	1.20468	0.000294924	-1.13299e-10	1.22725
68249328	chr2:68249328:C:A	3.72974e-06	-1.13299e-10	-0.883614	1.60208e-05	-1.13299e-10	-0.983595	3.25045e-05	-1.13299e-10	-0.978084
68249995	chr2:68249995:G:C	2.38298e-06	-1.13299e-10	-1.3316	1.11428e-05	-1.13299e-10	-1.34669	2.25359e-05	-1.13299e-10	-1.34435
68250816	chr2:68250816:T:C	1.15979e-05	-1.50463	1.7555	5.06358e-05	-1.46708	1.63425	0.00010346	-1.47971	1.65943
68250817	chr2:68250817:A:AC	9.3581e-07	-1.45838	-0.807918	4.69349e-06	-1.48948	-0.721826	9.89264e-06	-1.43992	-0.72775
68251771	chr2:68251771:G:A	6.70785e-06	-1.13299e-10	-0.296674	3.28056e-05	-1.13299e-10	-0.266884	6.60156e-05	-1.13299e-10	-0.269573
68252080	chr2:68252080:G:A	2.69501e-06	-1.13299e-10	-1.20855	1.22555e-05	-1.13299e-10	-1.25151	2.44228e-05	-1.13299e-10	-1.26395
68252225	chr2:68252225:C:T	3.52056e-06	-1.13299e-10	-0.941331	1.53947e-05	-1.13299e-10	-1.02346	3.03827e-05	-1.13299e-10	-1.04559
68252347	chr2:68252347:G:A	3.3846e-06	-1.13299e-10	-0.980716	1.74539e-05	-1.13299e-10	-0.897919	3.51402e-05	-1.13299e-10	-0.900118
68252444	chr2:68252444:G:A	3.9883e-06	-1.49937	0.682788	1.79498e-05	-1.45977	0.589868	3.63703e-05	-1.47321	0.607499
68252700	chr2:68252700:C:T	2.30644e-06	-1.13299e-10	-1.36425	1.1139e-05	-1.13299e-10	-1.34703	2.25867e-05	-1.13299e-10	-1.3421
68252830	chr2:68252830:A:C	1.3063e-05	-1.13299e-10	0.369831	6.35866e-05	-1.13299e-10	0.394921	0.000130402	-1.13299e-10	0.41116
68253096	chr2:68253096:A:G	2.31852e-06	-1.13299e-10	-1.35902	1.1223e-05	-1.13299e-10	-1.33952	2.27692e-05	-1.13299e-10	-1.33405
68254382	chr2:68254382:G:C	2.40219e-06	-1.13299e-10	-1.32357	1.15417e-05	-1.13299e-10	-1.31151	2.33839e-05	-1.13299e-10	-1.30742
68254597	chr2:68254597:C:G	2.31365e-06	-1.13299e-10	-1.36113	1.11895e-05	-1.13299e-10	-1.3425	2.26967e-05	-1.13299e-10	-1.33724
68254691	chr2:68254691:T:C	1.18734e-05	-1.13299e-10	0.274348	5.37278e-05	-1.13299e-10	0.226449	0.000108263	-1.13299e-10	0.225096
68254743	chr2:68254743:G:C	2.66125e-06	-1.13299e-10	-1.22116	1.28966e-05	-1.13299e-10	-1.20052	2.62215e-05	-1.13299e-10	-1.19288
68254882	chr2:68254882:T:G	2.73916e-06	-1.13299e-10	-1.1923	1.27694e-05	-1.13299e-10	-1.21043	2.5817e-05	-1.13299e-10	-1.20843
68255078	chr2:68255078:C:T	1.30463e-06	-0.959643	-0.974391	6.15311e-06	-0.896476	-1.04405	1.32078e-05	-0.841602	-1.03705
68255195	chr2:68255195:A:G	1.24283e-06	-1.46158	-0.52098	8.3993e-06	-1.47304	-0.156293	1.81318e-05	-1.43483	-0.12696
68255216	chr2:68255216:T:C	1.51433e-06	-1.31588	-0.469102	7.58006e-06	-1.25253	-0.479427	1.49757e-05	-1.27976	-0.473277
68255359	chr2:68255359:G:A	2.31127e-06	-1.13299e-10	-1.36215	1.11737e-05	-1.13299e-10	-1.34392	2.26626e-05	-1.13299e-10	-1.33875
68256432	chr2:68256432:G:GA	2.29246e-06	-1.13299e-10	-1.37033	1.10174e-05	-1.13299e-10	-1.35801	2.23621e-05	-1.13299e-10	-1.3521
68256827	chr2:68256827:CCA:C	2.30562e-06	-1.13299e-10	-1.3646	1.11332e-05	-1.13299e-10	-1.34755	2.25738e-05	-1.13299e-10	-1.34267
68257033	chr2:68257033:C:T	8.09463e-06	-1.13299e-10	-0.108751	4.12742e-05	-1.13299e-10	-0.0372456	8.5313e-05	-1.13299e-10	-0.0131368
68258139	chr2:68258139:C:T	3.95011e-06	-1.13299e-10	-0.826209	1.71575e-05	-1.13299e-10	-0.915047	3.4621e-05	-1.13299e-10	-0.915003
68258773	chr2:68258773:C:T	3.95077e-06	-1.13299e-10	-0.82604	1.71571e-05	-1.13299e-10	-0.915069	3.46203e-05	-1.13299e-10	-0.915022
68258774	chr2:68258774:A:G	5.26221e-06	-1.13299e-10	-0.539401	2.11534e-05	-1.13299e-10	-0.70568	4.16229e-05	-1.13299e-10	-0.730812
68261411	chr2:68261411:T:A	2.69142e-06	-1.13299e-10	-1.20988	1.30507e-05	-1.13299e-10	-1.18864	2.65447e-05	-1.13299e-10	-1.18063
68261532	chr2:68261532:A:T	3.98878e-06	-1.13299e-10	-0.816467	2.08769e-05	-1.13299e-10	-0.718841	4.20133e-05	-1.13299e-10	-0.721478
68261643	chr2:68261643:C:T	2.65095e-06	-1.13299e-10	-1.22504	1.21614e-05	-1.13299e-10	-1.25922	2.46278e-05	-1.13299e-10	-1.25559
68262089	chr2:68262089:G:C	1.47977e-06	-1.44004	-0.368027	6.01245e-06	-1.47433	-0.489319	1.21769e-05	-1.44173	-0.518187
68262535	chr2:68262535:A:C	1.11197e-06	-1.54838	-0.545439	7.54226e-06	-1.55517	-0.181792	1.59669e-05	-1.53549	-0.153458
68262676	chr2:68262676:T:G	4.16642e-06	-1.13299e-10	-0.772895	1.80348e-05	-1.13299e-10	-0.86518	3.63771e-05	-1.13299e-10	-0.865525
68263041	chr2:68263041:A:G	2.36412e-06	-1.13299e-10	-1.33954	1.10708e-05	-1.13299e-10	-1.35317	2.22792e-05	-1.13299e-10	-1.35581
68263089	chr2:68263089:C:T	3.8371e-06	-1.13299e-10	-0.855234	1.75992e-05	-1.13299e-10	-0.889627	3.54075e-05	-1.13299e-10	-0.892539
68263838	chr2:68263838:T:A	1.18046e-06	-1.53938	-0.494662	8.07799e-06	-1.5472	-0.121143	1.71607e-05	-1.52469	-0.0921537
68263927	chr2:68263927:G:A	2.30279e-06	-1.13299e-10	-1.36583	1.11114e-05	-1.13299e-10	-1.34951	2.25262e-05	-1.13299e-10	-1.34479
68263964	chr2:68263964:G:A	2.29873e-06	-1.13299e-10	-1.36759	1.10049e-05	-1.13299e-10	-1.35914	2.21496e-05	-1.13299e-10	-1.36164
68263965	chr2:68263965:C:T	2.29644e-06	-1.13299e-10	-1.36859	1.09892e-05	-1.13299e-10	-1.36057	2.21201e-05	-1.13299e-10	-1.36298
68263975	chr2:68263975:T:C	2.29874e-06	-1.13299e-10	-1.36759	1.10043e-05	-1.13299e-10	-1.3592	2.2149e-05	-1.13299e-10	-1.36167
68264624	chr2:68264624:C:T	2.846e-06	-1.13299e-10	-1.15404	1.38228e-05	-1.13299e-10	-1.13117	2.79574e-05	-1.13299e-10	-1.12878
68264845	chr2:68264845:C:T	3.8068e-06	-1.13299e-10	-0.863163	1.98656e-05	-1.13299e-10	-0.768491	3.99887e-05	-1.13299e-10	-0.770865
68265139	chr2:68265139:A:G	2.27936e-06	-1.13299e-10	-1.37606	1.07945e-05	-1.13299e-10	-1.37844	2.17851e-05	-1.13299e-10	-1.37824
68265755	chr2:68265755:G:A	1.20575e-06	-1.5491	-0.463753	8.30716e-06	-1.55633	-0.0840326	1.76066e-05	-1.53655	-0.0546405
68266178	chr2:68266178:G:C	2.95011e-06	-1.13299e-10	-1.11811	1.46585e-05	-1.13299e-10	-1.07246	3.00022e-05	-1.13299e-10	-1.05819
68267091	chr2:68267091:C:T	8.23797e-07	-1.05343	-1.34035	4.10217e-06	-1.01718	-1.32879	8.73012e-06	-0.975506	-1.31718
68267604	chr2:68267604:T:C	9.97438e-06	-1.13299e-10	0.100068	4.52674e-05	-1.13299e-10	0.0551058	9.11978e-05	-1.13299e-10	0.0535679
68267870	chr2:68267870:G:A	9.81197e-07	-1.40615	-0.812782	5.94819e-06	-1.37076	-0.603638	1.23277e-05	-1.39711	-0.550501
68268023	chr2:68268023:A:T	9.98024e-06	-1.13299e-10	0.100655	4.52928e-05	-1.13299e-10	0.0556648	9.12489e-05	-1.13299e-10	0.0541283
68268111	chr2:68268111:G:A	1.00029e-06	-1.36855	-0.831116	6.06118e-06	-1.33042	-0.625155	1.25296e-05	-1.3587	-0.572668
68268328	chr2:68268328:T:C	2.29004e-06	-1.13299e-10	-1.37138	1.09146e-05	-1.13299e-10	-1.36738	2.20146e-05	-1.13299e-10	-1.36776
68268331	chr2:68268331:G:A	1.05607e-06	-1.53911	-0.606287	7.06421e-06	-1.54671	-0.255731	1.49884e-05	-1.52405	-0.228133
68268657	chr2:68268657:C:T	2.28041e-06	-1.13299e-10	-1.3756	1.08082e-05	-1.13299e-10	-1.37718	2.18613e-05	-1.13299e-10	-1.37474
68269319	chr2:68269319:G:A	8.4246e-07	-1.04477	-1.32661	4.2046e-06	-1.00794	-1.31337	8.96225e-06	-0.966256	-1.30019
68269372	chr2:68269372:G:A	2.40081e-06	-1.32415	-3.69445e-10	1.10584e-05	-1.35429	-3.69445e-10	2.33521e-05	-1.30878	-3.69445e-10
68271247	chr2:68271247:A:G	3.18257e-06	-1.13299e-10	-1.04226	1.40581e-05	-1.13299e-10	-1.11428	2.83639e-05	-1.13299e-10	-1.11434
68271376	chr2:68271376:T:C	1.16393e-06	-1.52062	-0.527532	7.90238e-06	-1.52996	-0.160355	1.6872e-05	-1.50206	-0.131745
68271437	chr2:68271437:T:A	3.19523e-06	-1.13299e-10	-1.03829	1.41018e-05	-1.13299e-10	-1.11118	2.84499e-05	-1.13299e-10	-1.11132
68271751	chr2:68271751:A:G	8.16571e-07	-1.56673	-0.835861	3.41651e-06	-1.53355	-0.995317	6.6867e-06	-1.55748	-1.00186
68271888	chr2:68271888:A:G	1.23812e-05	-1.13299e-10	0.316226	5.60887e-05	-1.13299e-10	0.269452	0.000113089	-1.13299e-10	0.268715
68272519	chr2:68272519:A:G	8.65888e-07	-1.06719	-1.27676	4.40839e-06	-1.02872	-1.24526	9.36036e-06	-0.991596	-1.23138
68272567	chr2:68272567:G:A	2.31038e-06	-1.13299e-10	-1.36254	1.10992e-05	-1.13299e-10	-1.35061	2.23524e-05	-1.13299e-10	-1.35253
68272572	chr2:68272572:C:T	2.31725e-06	-1.13299e-10	-1.35957	1.0822e-05	-1.13299e-10	-1.3759	2.17944e-05	-1.13299e-10	-1.37781
68272695	chr2:68272695:G:A	8.72836e-07	-1.06594	-1.27002	4.44381e-06	-1.02858	-1.23739	9.4367e-06	-0.99175	-1.22311
68273088	chr2:68273088:G:A	1.25646e-05	-1.13299e-10	0.330935	5.69021e-05	-1.13299e-10	0.283849	0.000114728	-1.13299e-10	0.283101
68273533	chr2:68273533:A:G	4.95846e-06	-1.13299e-10	-0.598857	2.41741e-05	-1.13299e-10	-0.572202	4.9469e-05	-1.13299e-10	-0.558117
68274055	chr2:68274055:A:G	2.29566e-06	-1.13299e-10	-1.36893	1.0795e-05	-1.13299e-10	-1.3784	2.17881e-05	-1.13299e-10	-1.3781
68274201	chr2:68274201:GA:G	7.8849e-06	-1.13299e-10	-0.135002	4.63825e-05	-1.13299e-10	0.0794399	9.33362e-05	-1.13299e-10	0.0767453
68274669	chr2:68274669:C:T	1.86899e-06	-1.57455	-3.69445e-10	8.88506e-06	-1.57311	-3.69445e-10	1.79046e-05	-1.57441	-3.69445e-10
68275313	chr2:68275313:G:A	2.29097e-06	-1.13299e-10	-1.37098	1.09672e-05	-1.13299e-10	-1.36257	2.20984e-05	-1.13299e-10	-1.36396
68275912	chr2:68275912:G:A	2.4788e-06	-0.504067	-0.788109	1.46277e-05	-0.375124	-0.699443	2.83505e-05	-0.433918	-0.680901
68276157	chr2:68276157:A:G	2.29862e-06	-1.13299e-10	-1.36764	1.09932e-05	-1.13299e-10	-1.36021	2.22184e-05	-1.13299e-10	-1.35854
68276324	chr2:68276324:A:G	9.98482e-06	-1.13299e-10	0.101115	4.59543e-05	-1.13299e-10	0.0701656	9.46097e-05	-1.13299e-10	0.0902968
68276652	chr2:68276652:TG:T	2.58406e-06	-1.13299e-10	-1.25059	1.19617e-05	-1.13299e-10	-1.27577	2.4303e-05	-1.13299e-10	-1.26886
68276699	chr2:68276699:A:G	4.65181e-06	-1.13299e-10	-0.662694	2.53077e-05	-1.13299e-10	-0.526372	5.32719e-05	-1.13299e-10	-0.484053
68276788	chr2:68276788:A:G	2.95349e-06	-0.199153	-0.91781	1.75308e-05	-0.25437	-0.639155	4.20971e-05	-0.0987248	-0.62076
68276844	chr2:68276844:T:C	2.61442e-06	-1.13299e-10	-1.23891	1.29794e-05	-1.13299e-10	-1.19412	2.66494e-05	-1.13299e-10	-1.1767
68277947	chr2:68277947:A:G	2.63828e-06	-1.13299e-10	-1.22982	1.3113e-05	-1.13299e-10	-1.18388	2.69363e-05	-1.13299e-10	-1.16599
68278041	chr2:68278041:A:T	2.48533e-06	-1.13299e-10	-1.28955	1.18634e-05	-1.13299e-10	-1.28402	2.39905e-05	-1.13299e-10	-1.2818
68278123	chr2:68278123:G:A	3.8365e-06	-1.13299e-10	-0.85539	1.74815e-05	-1.13299e-10	-0.896342	3.51904e-05	-1.13299e-10	-0.898691
68278181	chr2:68278181:C:T	2.31941e-06	-1.13299e-10	-1.35864	1.0807e-05	-1.13299e-10	-1.37729	2.18198e-05	-1.13299e-10	-1.37664
68278307	chr2:68278307:A:G	2.31558e-06	-1.13299e-10	-1.36029	1.08029e-05	-1.13299e-10	-1.37767	2.18092e-05	-1.13299e-10	-1.37713
68279074	chr2:68279074:C:T	2.28033e-06	-1.13299e-10	-1.37563	1.07966e-05	-1.13299e-10	-1.37825	2.17811e-05	-1.13299e-10	-1.37842
68279255	chr2:68279255:C:T	9.93985e-06	-1.13299e-10	0.0966006	4.57668e-05	-1.13299e-10	0.0660756	9.42295e-05	-1.13299e-10	0.08627
68279351	chr2:68279351:A:G	3.39929e-06	-1.57246	0.596073	1.12214e-05	-1.56423	0.224572	2.18603e-05	-1.57303	0.198241
68279447	chr2:68279447:T:G	3.54457e-06	-1.13299e-10	-0.934534	1.64429e-05	-1.13299e-10	-0.957586	3.29208e-05	-1.13299e-10	-0.965359
68279903	chr2:68279903:G:C	3.67787e-06	-1.13299e-10	-0.897618	1.68085e-05	-1.13299e-10	-0.935598	3.3831e-05	-1.13299e-10	-0.938085
68280313	chr2:68280313:G:A	2.30323e-06	-1.13299e-10	-1.36564	1.08537e-05	-1.13299e-10	-1.37298	2.18719e-05	-1.13299e-10	-1.37426
68280357	chr2:68280357:C:T	2.31278e-06	-1.13299e-10	-1.3615	1.08005e-05	-1.13299e-10	-1.37789	2.18027e-05	-1.13299e-10	-1.37743
68280399	chr2:68280399:A:G	2.79514e-06	-0.0218202	-1.15025	1.46322e-05	0.0581208	-1.13238	3.29266e-05	0.145611	-1.11079
68280701	chr2:68280701:A:G	5.54654e-06	-1.57384	1.08706	1.82866e-05	-1.55279	0.70148	3.55779e-05	-1.57034	0.682607
68280914	chr2:68280914:A:G	2.41883e-06	-1.13299e-10	-1.31667	1.14082e-05	-1.13299e-10	-1.32315	2.31077e-05	-1.13299e-10	-1.3193
68281257	chr2:68281257:A:G	2.28215e-06	-1.13299e-10	-1.37484	1.08084e-05	-1.13299e-10	-1.37716	2.1813e-05	-1.13299e-10	-1.37696
68281572	chr2:68281572:T:G	9.31554e-06	-1.13299e-10	0.0317318	4.23568e-05	-1.13299e-10	-0.0113536	8.49678e-05	-1.13299e-10	-0.0171906
68281582	chr2:68281582:G:A	2.31164e-06	-1.13299e-10	-1.36199	1.08307e-05	-1.13299e-10	-1.37509	2.18664e-05	-1.13299e-10	-1.37451
68281653	chr2:68281653:A:G	2.13701e-06	-1.48196	0.0414181	1.15773e-05	-1.46735	0.15891	2.32257e-05	-1.48186	0.167659
68281684	chr2:68281684:T:C	2.59279e-06	0.0467932	-1.29401	9.90482e-06	-0.114412	-1.35005	2.51195e-05	0.11217	-1.34799
68281773	chr2:68281773:A:C	6.71083e-07	-1.24604	-1.35278	3.12074e-06	-1.2881	-1.33131	6.5291e-06	-1.25415	-1.32904
68281791	chr2:68281791:G:A	2.29442e-06	-1.13299e-10	-1.36947	1.10924e-05	-1.13299e-10	-1.35122	2.23254e-05	-1.13299e-10	-1.35374
68281802	chr2:68281802:A:G	2.27393e-06	-1.13299e-10	-1.37844	1.08044e-05	-1.13299e-10	-1.37753	2.1809e-05	-1.13299e-10	-1.37714
68281909	chr2:68281909:T:A	4.19682e-06	-1.13299e-10	-0.765624	1.92396e-05	-1.13299e-10	-0.800514	4.05688e-05	-1.13299e-10	-0.756464
68282205	chr2:68282205:G:A	2.69861e-06	-1.13299e-10	-1.20721	1.21631e-05	-1.13299e-10	-1.25908	2.45182e-05	-1.13299e-10	-1.26005
68282225	chr2:68282225:C:T	8.5852e-06	-1.13299e-10	-0.0499118	3.56906e-05	-1.13299e-10	-0.182595	7.36678e-05	-1.13299e-10	-0.159898
68282616	chr2:68282616:A:G	2.82142e-06	-1.44669	0.283978	1.65598e-05	-1.47725	0.526744	3.77878e-05	-1.42068	0.593205
68282878	chr2:68282878:T:C	1.03803e-06	-1.51225	-0.650372	4.63508e-06	-1.53652	-0.68731	9.68099e-06	-1.5251	-0.664202
68282902	chr2:68282902:A:G	8.40425e-07	-1.21413	-1.15966	3.35825e-06	-1.28354	-1.26252	7.32264e-06	-1.21043	-1.25806
68283006	chr2:68283006:C:T	5.16933e-06	-1.13299e-10	-0.557209	2.47538e-05	-1.13299e-10	-0.548503	5.07159e-05	-1.13299e-10	-0.533224
68283037	chr2:68283037:A:T	4.7755e-07	-1.56959	-1.36944	2.24465e-06	-1.57492	-1.37401	4.54207e-06	-1.5734	-1.37268
68283430	chr2:68283430:C:G	8.57867e-06	-1.13299e-10	-0.0506729	3.55889e-05	-1.13299e-10	-0.185447	7.35671e-05	-1.13299e-10	-0.161266
68283594	chr2:68283594:C:T	6.97337e-06	-1.13299e-10	-0.257852	2.93117e-05	-1.13299e-10	-0.379497	6.03114e-05	-1.13299e-10	-0.359942
68283786	chr2:68283786:A:G	2.29526e-06	-1.13299e-10	-1.3691	1.10552e-05	-1.13299e-10	-1.35458	2.23444e-05	-1.13299e-10	-1.35289
68284262	chr2:68284262:A:G	9.14857e-06	-1.13299e-10	0.0136461	3.78971e-05	-1.13299e-10	-0.122609	7.83093e-05	-1.13299e-10	-0.0987969
68284452	chr2:68284452:A:G	8.19859e-07	-1.27682	-1.12175	3.28029e-06	-1.33738	-1.23217	7.10266e-06	-1.27154	-1.22746
68284553	chr2:68284553:C:T	2.27895e-06	-1.13299e-10	-1.37624	1.09136e-05	-1.13299e-10	-1.36748	2.2045e-05	-1.13299e-10	-1.36638
68284957	chr2:68284957:T:C	2.674e-06	-1.21638	-3.69445e-10	1.19908e-05	-1.27334	-3.69445e-10	2.66817e-05	-1.17549	-3.69445e-10
68285329	chr2:68285329:C:T	3.71056e-06	-1.13299e-10	-0.888769	1.80867e-05	-1.13299e-10	-0.862304	3.73407e-05	-1.13299e-10	-0.83938
68285633	chr2:68285633:T:A	4.20753e-06	-1.13299e-10	-0.763077	2.15853e-05	-1.13299e-10	-0.68547	4.41973e-05	-1.13299e-10	-0.6708
68285689	chr2:68285689:AAAAG:A	1.84806e-06	-1.0106	-0.575211	8.16276e-06	-1.14547	-0.512429	1.86768e-05	-1.01873	-0.513447
68286057	chr2:68286057:T:G	4.98697e-07	-1.52431	-1.3714	2.30665e-06	-1.54618	-1.3755	4.69853e-06	-1.53781	-1.37441
68286270	chr2:68286270:A:G	1.36854e-06	-1.17394	-0.712262	6.13744e-06	-1.28657	-0.656505	1.37387e-05	-1.18048	-0.658766
68286279	chr2:68286279:T:C	2.52481e-06	-1.13299e-10	-1.27379	1.21602e-05	-1.13299e-10	-1.25931	2.45873e-05	-1.13299e-10	-1.25723
68286355	chr2:68286355:C:T	8.50162e-07	-1.10302	-1.25926	3.78228e-06	-1.15253	-1.27463	8.0078e-06	-1.10507	-1.27398
68286458	chr2:68286458:A:G	2.38086e-06	-1.13299e-10	-1.33249	1.16119e-05	-1.13299e-10	-1.30546	2.34191e-05	-1.13299e-10	-1.30591
68286707	chr2:68286707:G:A	2.35694e-06	-1.13299e-10	-1.34259	1.14775e-05	-1.13299e-10	-1.3171	2.32288e-05	-1.13299e-10	-1.31407
68287023	chr2:68287023:A:G	2.39781e-06	-1.13299e-10	-1.32539	1.17232e-05	-1.13299e-10	-1.29592	2.36399e-05	-1.13299e-10	-1.29653
68287430	chr2:68287430:A:G	1.99418e-05	-1.13299e-10	0.792867	9.14038e-05	-1.13299e-10	0.757805	0.000183594	-1.13299e-10	0.753262
68287496	chr2:68287496:T:C	1.03486e-06	-1.22219	-0.943493	4.47703e-06	-1.27384	-0.984677	9.59654e-06	-1.2238	-0.97426
68287596	chr2:68287596:G:T	6.84087e-06	-1.13299e-10	-0.277036	2.87366e-05	-1.13299e-10	-0.39931	5.9219e-05	-1.13299e-10	-0.378221
68287794	chr2:68287794:G:T	6.78671e-06	-1.13299e-10	-0.284986	2.85701e-05	-1.13299e-10	-0.405122	5.8771e-05	-1.13299e-10	-0.385814
68288398	chr2:68288398:G:A	8.06887e-07	-1.30234	-1.11219	3.32056e-06	-1.36747	-1.18988	7.22291e-06	-1.30012	-1.18208
68288655	chr2:68288655:A:G	1.89796e-06	-1.55917	-3.69445e-10	8.87945e-06	-1.57374	-3.69445e-10	1.82103e-05	-1.55748	-3.69445e-10
68289248	chr2:68289248:T:C	5.16887e-06	-1.13299e-10	-0.557298	2.47527e-05	-1.13299e-10	-0.548547	5.07135e-05	-1.13299e-10	-0.53327
68289965	chr2:68289965:A:G	2.51286e-06	-1.13299e-10	-1.27853	1.1728e-05	-1.13299e-10	-1.29551	2.39246e-05	-1.13299e-10	-1.28455
68290169	chr2:68290169:C:T	2.08808e-06	-1.56972	0.10601	8.38895e-06	-1.57538	-0.0551895	1.74527e-05	-1.57452	-0.0254508
68290327	chr2:68290327:G:A	2.37931e-06	-1.13299e-10	-1.33314	1.16205e-05	-1.13299e-10	-1.30471	2.34387e-05	-1.13299e-10	-1.30508
68290417	chr2:68290417:T:C	7.35414e-07	-1.18845	-1.31883	3.19168e-06	-1.2907	-1.30623	7.19418e-06	-1.18446	-1.30173
68290601	chr2:68290601:C:G	2.39232e-06	-1.13299e-10	-1.32769	1.14677e-05	-1.13299e-10	-1.31794	2.31464e-05	-1.13299e-10	-1.31763
68290804	chr2:68290804:A:G	7.88503e-07	-1.51616	-0.921408	4.7422e-06	-1.52766	-0.673324	1.01681e-05	-1.49091	-0.649299
68290972	chr2:68290972:C:T	3.52686e-06	-1.13299e-10	-0.939543	1.64967e-05	-1.13299e-10	-0.954321	3.25403e-05	-1.13299e-10	-0.976983
68291054	chr2:68291054:A:G	2.39529e-06	-1.13299e-10	-1.32645	1.17008e-05	-1.13299e-10	-1.29783	2.35975e-05	-1.13299e-10	-1.29832
68291148	chr2:68291148:C:T	1.24867e-06	-1.54984	-0.428027	5.40515e-06	-1.55712	-0.513013	1.11697e-05	-1.54682	-0.499433
68291410	chr2:68291410:TGTG:T	2.43581e-06	-1.13299e-10	-1.30967	1.16845e-05	-1.13299e-10	-1.29922	2.36157e-05	-1.13299e-10	-1.29755
68291482	chr2:68291482:G:A	1.14943e-06	-1.55667	-0.504013	4.98974e-06	-1.56254	-0.587563	1.02967e-05	-1.5531	-0.574537
68291486	chr2:68291486:G:T	1.97255e-06	-1.15635	-0.364272	8.97638e-06	-1.27237	-0.290512	2.01838e-05	-1.16337	-0.291212
68291927	chr2:68291927:A:T	1.87536e-06	-1.57115	-3.69445e-10	8.8671e-06	-1.57513	-3.69445e-10	1.79785e-05	-1.57029	-3.69445e-10
68292031	chr2:68292031:G:A	2.45711e-06	-1.13299e-10	-1.30097	1.14899e-05	-1.13299e-10	-1.31601	2.31251e-05	-1.13299e-10	-1.31855
68292155	chr2:68292155:T:G	2.37795e-06	-1.13299e-10	-1.33371	1.16092e-05	-1.13299e-10	-1.30568	2.34977e-05	-1.13299e-10	-1.30256
68292412	chr2:68292412:A:G	9.02945e-07	-1.26846	-1.03358	3.82522e-06	-1.33913	-1.07674	8.14755e-06	-1.28331	-1.07844
68292603	chr2:68292603:A:G	8.20909e-06	-1.13299e-10	-0.0947091	3.41824e-05	-1.13299e-10	-0.22577	7.06107e-05	-1.13299e-10	-0.202281
68292745	chr2:68292745:G:A	8.13284e-07	-1.56277	-0.843861	3.62707e-06	-1.57225	-0.896807	7.41559e-06	-1.56937	-0.886506
68292972	chr2:68292972:G:C	3.64379e-06	-1.13299e-10	-0.906926	1.66956e-05	-1.13299e-10	-0.942339	3.34315e-05	-1.13299e-10	-0.949965
68293020	chr2:68293020:C:T	2.4401e-06	-1.13299e-10	-1.30791	1.20549e-05	-1.13299e-10	-1.26801	2.42955e-05	-1.13299e-10	-1.26917
68293424	chr2:68293424:T:G	3.29258e-06	-1.13299e-10	-1.00828	1.68216e-05	-1.13299e-10	-0.934818	3.39705e-05	-1.13299e-10	-0.933971
68293684	chr2:68293684:T:C	4.34186e-06	-1.13299e-10	-0.731649	2.05894e-05	-1.13299e-10	-0.732705	4.10705e-05	-1.13299e-10	-0.744174
68294540	chr2:68294540:G:A	2.41706e-06	-1.3174	-3.69445e-10	1.17347e-05	-1.29493	-3.69445e-10	2.24843e-05	-1.34665	-3.69445e-10
68294610	chr2:68294610:G:A	6.59163e-07	-1.26368	-1.35306	3.07529e-06	-1.31536	-1.31872	6.79416e-06	-1.22613	-1.31727
68295792	chr2:68295792:T:C	6.37741e-07	-1.27254	-1.37723	2.91299e-06	-1.3239	-1.3644	6.42441e-06	-1.2358	-1.36355
68295887	chr2:68295887:T:A	3.06745e-05	-1.13299e-10	1.22348	0.000153848	-1.13299e-10	1.27848	0.000317322	-1.13299e-10	1.30045
68296599	chr2:68296599:CTGA:C	7.00511e-06	-1.39971	1.1464	2.92617e-05	-1.32104	0.939835	5.99268e-05	-1.35519	0.988851
68296955	chr2:68296955:C:T	6.9421e-06	-1.35486	1.09251	2.9076e-05	-1.26895	0.881377	5.9359e-05	-1.3057	0.929844
68297323	chr2:68297323:T:C	2.63957e-06	-1.13299e-10	-1.22933	1.25505e-05	-1.13299e-10	-1.22773	2.56981e-05	-1.13299e-10	-1.21305
68297792	chr2:68297792:G:A	1.52271e-06	-1.22692	-0.552539	6.96854e-06	-1.32895	-0.487126	1.54086e-05	-1.23203	-0.49251
68298013	chr2:68298013:G:A	3.61261e-06	-1.13299e-10	-0.915521	1.88389e-05	-1.13299e-10	-0.821559	3.81572e-05	-1.13299e-10	-0.817748
68298109	chr2:68298109:T:C	6.20718e-07	-1.29933	-1.3775	2.7433e-06	-1.37422	-1.3741	6.03832e-06	-1.28764	-1.37369
68298135	chr2:68298135:G:A	2.55883e-06	-1.13299e-10	-1.2604	1.25664e-05	-1.13299e-10	-1.22645	2.55362e-05	-1.13299e-10	-1.21937
68298419	chr2:68298419:G:T	2.31687e-06	-1.13299e-10	-1.35974	1.09427e-05	-1.13299e-10	-1.36481	2.20244e-05	-1.13299e-10	-1.36731
68298496	chr2:68298496:C:T	3.74911e-06	-1.13299e-10	-0.878432	1.90161e-05	-1.13299e-10	-0.812199	3.87783e-05	-1.13299e-10	-0.801603
68298615	chr2:68298615:G:A	2.64001e-06	-1.13299e-10	-1.22917	1.31523e-05	-1.13299e-10	-1.18088	2.64987e-05	-1.13299e-10	-1.18237
68298748	chr2:68298748:G:A	7.50277e-07	-1.12006	-1.3672	3.20348e-06	-1.2148	-1.37845	7.28482e-06	-1.09527	-1.3784
68299342	chr2:68299342:G:A	7.79009e-07	-1.24468	-1.20501	3.73483e-06	-1.30447	-1.13531	8.30547e-06	-1.21137	-1.13118
68299351	chr2:68299351:C:G	2.64257e-06	-1.13299e-10	-1.2282	1.22755e-05	-1.13299e-10	-1.24988	2.49028e-05	-1.13299e-10	-1.24448
68299598	chr2:68299598:T:A	9.7632e-07	-1.14954	-1.07437	4.43363e-06	-1.19251	-1.07575	9.45456e-06	-1.14898	-1.06399
68300332	chr2:68300332:C:A	8.19341e-07	-1.22758	-1.17162	3.95418e-06	-1.28863	-1.09408	8.81312e-06	-1.19339	-1.08983
68300474	chr2:68300474:G:A	1.87878e-06	-1.56933	-3.69445e-10	8.86637e-06	-1.57522	-3.69445e-10	1.79214e-05	-1.57347	-3.69445e-10
68302271	chr2:68302271:A:G	2.49719e-06	-1.13299e-10	-1.28479	1.19861e-05	-1.13299e-10	-1.27373	2.4217e-05	-1.13299e-10	-1.27241
68302284	chr2:68302284:G:A	1.44003e-06	-1.52681	-0.308476	6.28603e-06	-1.48399	-0.435167	1.25809e-05	-1.50425	-0.423035
68302365	chr2:68302365:C:T	2.30343e-06	-1.13299e-10	-1.36555	1.11428e-05	-1.13299e-10	-1.34669	2.24546e-05	-1.13299e-10	-1.34797
68302710	chr2:68302710:A:G	6.34872e-06	-0.757648	0.40595	2.6593e-05	-0.961829	0.484995	6.8065e-05	-0.75085	0.51185
68302922	chr2:68302922:C:A	5.44565e-06	-1.13299e-10	-0.505135	2.97592e-05	-1.13299e-10	-0.364342	6.02557e-05	-1.13299e-10	-0.360866
68302936	chr2:68302936:C:T	5.96909e-07	-1.33751	-1.37843	2.81214e-06	-1.35545	-1.36809	5.79704e-06	-1.33569	-1.36642
68303131	chr2:68303131:T:C	2.37659e-06	-1.13299e-10	-1.33428	1.10262e-05	-1.13299e-10	-1.35721	2.24227e-05	-1.13299e-10	-1.34939
68303206	chr2:68303206:A:G	2.01165e-06	-1.50099	-3.69445e-10	9.81006e-06	-1.47407	-3.69445e-10	1.88917e-05	-1.52074	-3.69445e-10
68303549	chr2:68303549:C:T	6.21751e-06	-1.42915	1.05657	2.35142e-05	-1.46566	0.86578	4.60537e-05	-1.46205	0.832392
68303828	chr2:68303828:G:A	2.98613e-06	-1.13299e-10	-1.10597	1.48405e-05	-1.13299e-10	-1.06012	3.03677e-05	-1.13299e-10	-1.04608
68304036	chr2:68304036:C:T	5.51913e-07	-1.56452	-1.2298	2.62652e-06	-1.54295	-1.24887	5.1584e-06	-1.56564	-1.2532
68304074	chr2:68304074:A:C	1.39457e-06	-0.524592	-1.34277	7.3089e-06	-0.481387	-1.287	1.60413e-05	-0.395864	-1.28843
68304085	chr2:68304085:A:AAC	7.85954e-06	-1.13299e-10	-0.138224	3.61728e-05	-1.13299e-10	-0.169174	7.23374e-05	-1.13299e-10	-0.178122
68304112	chr2:68304112:G:A	5.64393e-06	-1.13299e-10	-0.469371	2.60616e-05	-1.13299e-10	-0.497019	5.22653e-05	-1.13299e-10	-0.50313
68304209	chr2:68304209:T:C	2.50407e-05	1.1142	-0.0936516	0.000107806	1.05518	-0.13233	0.00025504	1.20551	-0.123551
68304317	chr2:68304317:G:A	2.8892e-06	-1.13299e-10	-1.13897	1.42333e-05	-1.13299e-10	-1.1019	2.86795e-05	-1.13299e-10	-1.10328
68304681	chr2:68304681:T:C	1.57673e-06	-0.619106	-1.12549	8.26549e-06	-0.659196	-0.986197	1.99724e-05	-0.473011	-0.992103
68305011	chr2:68305011:G:A	3.65963e-05	1.05796	0.342037	0.000143729	0.965144	0.2453	0.000341623	1.13327	0.240974
68305110	chr2:68305110:G:A	8.31518e-06	-1.13299e-10	-0.0818695	3.81475e-05	-1.13299e-10	-0.116021	7.63446e-05	-1.13299e-10	-0.124205
68305147	chr2:68305147:G:A	2.27705e-06	-1.13299e-10	-1.37707	1.08271e-05	-1.13299e-10	-1.37543	2.17956e-05	-1.13299e-10	-1.37775
68305168	chr2:68305168:C:T	1.01899e-06	-1.47369	-0.707449	4.50539e-06	-1.48393	-0.768276	9.4237e-06	-1.47187	-0.744367
68305184	chr2:68305184:C:T	2.27409e-06	-1.13299e-10	-1.37837	1.08008e-05	-1.13299e-10	-1.37786	2.18113e-05	-1.13299e-10	-1.37703
68305201	chr2:68305201:G:A	1.87346e-05	-0.344084	1.0745	8.1369e-05	-0.350821	0.992333	0.000174829	-0.301531	1.00587
68305286	chr2:68305286:G:A	1.05853e-06	-1.0672	-1.07586	4.57502e-06	-1.1704	-1.06647	9.70918e-06	-1.12889	-1.0575
68305323	chr2:68305323:A:G	1.20001e-05	-1.57173	1.8567	4.95335e-05	-1.57512	1.72028	9.57418e-05	-1.57494	1.67713
68305329	chr2:68305329:A:ATAATATATATT	2.2773e-06	-1.13299e-10	-1.37696	1.08091e-05	-1.13299e-10	-1.37709	2.18153e-05	-1.13299e-10	-1.37685
68306488	chr2:68306488:T:C	2.31169e-06	-1.13299e-10	-1.36197	1.09949e-05	-1.13299e-10	-1.36005	2.22926e-05	-1.13299e-10	-1.35521
68306798	chr2:68306798:AC:A	9.09375e-06	-0.691304	0.698941	3.98407e-05	-0.68978	0.617188	8.32866e-05	-0.665023	0.627848
68306905	chr2:68306905:A:C	3.05399e-06	-1.13299e-10	-1.0835	1.50554e-05	-1.13299e-10	-1.04575	3.08265e-05	-1.13299e-10	-1.03109
68307114	chr2:68307114:T:A	3.52286e-06	-1.13299e-10	-0.940679	1.84386e-05	-1.13299e-10	-0.843034	3.68718e-05	-1.13299e-10	-0.852016
68307180	chr2:68307180:T:C	4.83967e-07	-1.57548	-1.35021	2.50166e-06	-1.56716	-1.27337	5.02074e-06	-1.57553	-1.27036
68307318	chr2:68307318:G:A	1.76333e-06	-1.32274	-0.31001	7.56779e-06	-1.34411	-0.389473	1.64136e-05	-1.30818	-0.353177
68307665	chr2:68307665:G:A	2.81658e-06	-1.13299e-10	-1.16443	1.37978e-05	-1.13299e-10	-1.13297	2.8191e-05	-1.13299e-10	-1.12046
68307700	chr2:68307700:G:A	3.05249e-06	-1.13299e-10	-1.08399	1.51716e-05	-1.13299e-10	-1.03805	3.10481e-05	-1.13299e-10	-1.02392
68307958	chr2:68307958:T:C	2.85534e-06	-1.13299e-10	-1.15076	1.40031e-05	-1.13299e-10	-1.1182	2.86305e-05	-1.13299e-10	-1.10499
68308313	chr2:68308313:T:G	4.71515e-07	-1.57473	-1.37702	2.28746e-06	-1.57243	-1.35762	4.6105e-06	-1.57442	-1.3567
68308326	chr2:68308326:C:T	2.95088e-06	-1.13299e-10	-1.11785	1.45147e-05	-1.13299e-10	-1.08232	2.96921e-05	-1.13299e-10	-1.06858
68308455	chr2:68308455:CAT:C	3.26503e-06	-1.13299e-10	-1.01668	1.63414e-05	-1.13299e-10	-0.96378	3.35022e-05	-1.13299e-10	-0.947852
68308459	chr2:68308459:A:C	3.52673e-06	-1.13299e-10	-0.939579	1.84549e-05	-1.13299e-10	-0.842155	3.6916e-05	-1.13299e-10	-0.850819
68308674	chr2:68308674:A:T	2.96267e-06	-1.13299e-10	-1.11386	1.46749e-05	-1.13299e-10	-1.07134	3.00219e-05	-1.13299e-10	-1.05754
68308820	chr2:68308820:A:G	3.09682e-06	-1.13299e-10	-1.06958	1.54235e-05	-1.13299e-10	-1.02159	3.1563e-05	-1.13299e-10	-1.00748
68308900	chr2:68308900:T:C	2.97711e-06	-1.13299e-10	-1.109	1.46701e-05	-1.13299e-10	-1.07167	3.00026e-05	-1.13299e-10	-1.05818
68309484	chr2:68309484:C:T	4.74155e-06	-1.13299e-10	-0.643588	2.15924e-05	-1.13299e-10	-0.68514	4.32311e-05	-1.13299e-10	-0.692903
68309529	chr2:68309529:G:A	2.27394e-06	-1.13299e-10	-1.37844	1.08086e-05	-1.13299e-10	-1.37714	2.18494e-05	-1.13299e-10	-1.37529
68309938	chr2:68309938:T:G	1.38361e-06	-0.836445	-1.03881	9.03513e-06	-0.74854	-0.807822	1.86e-05	-0.724254	-0.812045
68310198	chr2:68310198:C:T	2.84151e-06	-1.13299e-10	-1.15562	1.39762e-05	-1.13299e-10	-1.12012	2.81509e-05	-1.13299e-10	-1.12188
68310382	chr2:68310382:C:T	6.26257e-06	-0.365362	-3.69445e-10	2.76843e-05	-0.436616	-3.69445e-10	5.92032e-05	-0.378487	-3.69445e-10
68310408	chr2:68310408:C:T	3.26417e-06	-1.13299e-10	-1.01695	1.63333e-05	-1.13299e-10	-0.964275	3.3485e-05	-1.13299e-10	-0.948365
68310740	chr2:68310740:A:T	6.43961e-06	-1.13299e-10	-0.337484	3.31475e-05	-1.13299e-10	-0.256515	7.09817e-05	-1.13299e-10	-0.197041
68311243	chr2:68311243:T:C	6.3512e-06	-1.13299e-10	-0.351308	3.04636e-05	-1.13299e-10	-0.340949	6.42003e-05	-1.13299e-10	-0.297456
68311479	chr2:68311479:G:A	2.96486e-06	-1.13299e-10	-1.11312	1.36555e-05	-1.13299e-10	-1.14334	2.75959e-05	-1.13299e-10	-1.1418
68311549	chr2:68311549:G:A	2.46468e-06	-1.13299e-10	-1.29789	1.19427e-05	-1.13299e-10	-1.27737	2.41338e-05	-1.13299e-10	-1.27585
68311865	chr2:68311865:G:A	3.14037e-06	-1.13299e-10	-1.05561	1.37953e-05	-1.13299e-10	-1.13316	2.8264e-05	-1.13299e-10	-1.11787
68311935	chr2:68311935:T:C	9.95017e-07	-1.53579	-0.669158	5.01746e-06	-1.55853	-0.586025	1.00483e-05	-1.54316	-0.6089
68312004	chr2:68312004:A:G	2.28158e-06	-1.13299e-10	-1.37508	1.0873e-05	-1.13299e-10	-1.3712	2.20296e-05	-1.13299e-10	-1.36708
68312073	chr2:68312073:A:T	2.73361e-06	-1.13299e-10	-1.19433	1.33518e-05	-1.13299e-10	-1.16583	2.70004e-05	-1.13299e-10	-1.16361
68312167	chr2:68312167:T:C	2.27455e-06	-1.13299e-10	-1.37817	1.07957e-05	-1.13299e-10	-1.37833	2.17852e-05	-1.13299e-10	-1.37823
68312460	chr2:68312460:C:T	6.99264e-07	-1.34651	-1.21117	4.27641e-06	-1.23878	-1.06559	8.22432e-06	-1.28674	-1.06563
68312930	chr2:68312930:T:C	0.000178823	-1.13299e-10	2.98645	0.000786334	-1.13299e-10	2.9099	0.00160114	-1.13299e-10	2.91901
68313132	chr2:68313132:C:T	1.88804e-06	-1.56441	-3.69445e-10	8.86483e-06	-1.57539	-3.69445e-10	1.80427e-05	-1.56672	-3.69445e-10
68313198	chr2:68313198:T:C	7.91513e-06	-1.54229	1.41112	4.27483e-05	-1.56237	1.56022	9.75704e-05	-1.53568	1.65679
68314241	chr2:68314241:CT:C	3.61619e-06	-0.91453	-3.69445e-10	1.61383e-05	-0.976289	-3.69445e-10	3.53472e-05	-0.894245	-3.69445e-10
68314859	chr2:68314859:A:T	6.68622e-07	-1.3646	-1.23789	3.78617e-06	-1.26449	-1.16164	7.15462e-06	-1.31707	-1.17464
68314928	chr2:68314928:G:A	1.23631e-06	-1.38456	-0.603253	4.90123e-06	-1.46522	-0.702772	1.02856e-05	-1.4063	-0.722416
68315366	chr2:68315366:C:A	6.55734e-07	-1.36036	-1.2616	3.69587e-06	-1.25872	-1.19155	6.98777e-06	-1.31164	-1.20366
68315596	chr2:68315596:A:C	5.99469e-07	-1.39609	-1.31557	3.18746e-06	-1.31232	-1.28594	6.17904e-06	-1.35879	-1.27951
68315977	chr2:68315977:T:C	2.36924e-06	-1.13299e-10	-1.33738	1.11299e-05	-1.13299e-10	-1.34784	2.23133e-05	-1.13299e-10	-1.35428
68316140	chr2:68316140:CTT:C	0.000241333	-1.38437	4.6706	0.00141357	-1.35994	4.85632	0.00281723	-1.34233	4.82638
68316162	chr2:68316162:T:C	6.89355e-06	-1.48252	1.21316	3.11904e-05	-1.46149	1.14412	6.13494e-05	-1.44898	1.10611
68317004	chr2:68317004:C:G	5.40587e-06	-1.13299e-10	-0.512465	2.25805e-05	-1.13299e-10	-0.640397	4.82841e-05	-1.13299e-10	-0.582361
68317055	chr2:68317055:C:T	7.37229e-06	-1.13299e-10	-0.202223	3.83633e-05	-1.13299e-10	-0.110381	8.23908e-05	-1.13299e-10	-0.0479891
68317080	chr2:68317080:G:C	3.11937e-06	-1.13299e-10	-1.06232	1.37921e-05	-1.13299e-10	-1.13338	2.87736e-05	-1.13299e-10	-1.1
68317416	chr2:68317416:G:A	0.000162423	-1.13299e-10	2.89025	0.000715664	-1.13299e-10	2.81573	0.0014627	-1.13299e-10	2.82857
68317504	chr2:68317504:G:C	3.66404e-06	-1.13299e-10	-0.901386	1.80426e-05	-1.13299e-10	-0.864746	3.47095e-05	-1.13299e-10	-0.912451
68318153	chr2:68318153:G:C	2.40282e-06	-1.13299e-10	-1.32331	1.15924e-05	-1.13299e-10	-1.30714	2.34313e-05	-1.13299e-10	-1.30539
68318203	chr2:68318203:G:A	3.16282e-06	-1.13299e-10	-1.04849	1.39616e-05	-1.13299e-10	-1.12117	2.91505e-05	-1.13299e-10	-1.08699
68318541	chr2:68318541:G:A	7.5237e-07	-1.34115	-1.14333	4.71242e-06	-1.23323	-0.974049	9.05388e-06	-1.28181	-0.974459
68318569	chr2:68318569:C:G	2.27599e-06	-1.13299e-10	-1.37754	1.07945e-05	-1.13299e-10	-1.37845	2.17895e-05	-1.13299e-10	-1.37804
68318737	chr2:68318737:A:G	0.000209616	-1.13299e-10	3.14533	0.000922105	-1.13299e-10	3.06918	0.00187809	-1.13299e-10	3.07855
68318808	chr2:68318808:T:G	1.66049e-06	-1.48611	-0.206726	9.03437e-06	-1.42657	-0.129879	1.75641e-05	-1.46019	-0.133414
68318853	chr2:68318853:C:G	6.50494e-07	-1.35911	-1.27086	3.63834e-06	-1.26336	-1.20259	6.90848e-06	-1.31218	-1.21453
68319003	chr2:68319003:A:C	3.6609e-06	-0.902242	-3.69445e-10	1.63308e-05	-0.96443	-3.69445e-10	3.28953e-05	-0.966134	-3.69445e-10
68319172	chr2:68319172:T:C	1.89569e-06	-1.57375	0.0133755	1.33712e-05	-1.54661	0.382235	2.61075e-05	-1.56367	0.366423
68319242	chr2:68319242:T:C	2.06866e-06	-1.57522	0.102167	1.04671e-05	-1.55877	0.149525	2.12903e-05	-1.57149	0.170278
68319317	chr2:68319317:G:A	1.91933e-06	-1.56443	0.0164538	8.3865e-06	-1.57407	-0.0567914	1.63297e-05	-1.56499	-0.10149
68320518	chr2:68320518:C:T	1.91464e-06	-1.55042	-3.69445e-10	8.90566e-06	-1.5708	-3.69445e-10	1.82697e-05	-1.55422	-3.69445e-10
68320724	chr2:68320724:T:C	7.16149e-06	-1.13299e-10	-0.231234	2.87607e-05	-1.13299e-10	-0.398471	6.1262e-05	-1.13299e-10	-0.344303
68320979	chr2:68320979:G:T	2.27392e-06	-1.13299e-10	-1.37845	1.0842e-05	-1.13299e-10	-1.37406	2.1906e-05	-1.13299e-10	-1.3727
68321571	chr2:68321571:T:A	2.3492e-06	-1.13299e-10	-1.34588	1.13522e-05	-1.13299e-10	-1.32807	2.30557e-05	-1.13299e-10	-1.32155
68321947	chr2:68321947:CTT:C	4.92651e-07	-1.57141	-1.33649	2.30161e-06	-1.57108	-1.35279	4.66712e-06	-1.56007	-1.35885
68322462	chr2:68322462:T:C	2.66859e-06	-1.13299e-10	-1.2184	1.27191e-05	-1.13299e-10	-1.21438	2.57715e-05	-1.13299e-10	-1.2102
68322475	chr2:68322475:G:A	5.21963e-07	-1.5467	-1.30341	2.43932e-06	-1.54853	-1.31723	4.98623e-06	-1.52871	-1.32407
68322527	chr2:68322527:C:T	4.93057e-06	-1.13299e-10	-0.604498	2.46071e-05	-1.13299e-10	-0.554447	5.16421e-05	-1.13299e-10	-0.515126
68322569	chr2:68322569:G:T	2.5993e-06	-1.13299e-10	-1.24471	1.26467e-05	-1.13299e-10	-1.22008	2.57269e-05	-1.13299e-10	-1.21193
68322749	chr2:68322749:T:C	2.96607e-06	-0.773309	-0.339404	1.26114e-05	-0.927748	-0.295132	2.91267e-05	-0.758819	-0.32899
68322779	chr2:68322779:G:A	3.22701e-06	-1.13299e-10	-1.02839	1.70453e-05	-1.13299e-10	-0.921607	3.44395e-05	-1.13299e-10	-0.920259
68322786	chr2:68322786:T:C	2.59418e-06	-1.13299e-10	-1.24668	1.26237e-05	-1.13299e-10	-1.22191	2.56797e-05	-1.13299e-10	-1.21376
68323205	chr2:68323205:A:G	1.86721e-06	-1.57551	-3.69445e-10	8.90461e-06	-1.57091	-3.69445e-10	1.78956e-05	-1.57491	-3.69445e-10
68323880	chr2:68323880:C:T	8.76549e-07	-0.971562	-1.36015	4.60003e-06	-0.853243	-1.37818	9.39219e-06	-0.841439	-1.37815
68324281	chr2:68324281:C:T	1.68279e-05	1.91295	-1.28986	7.80351e-05	1.88549	-1.28581	0.000183845	2.04588	-1.29125
68325177	chr2:68325177:A:C	1.96036e-06	-0.931017	-0.595805	8.18953e-06	-1.06448	-0.590149	1.86855e-05	-0.903867	-0.627846
68325825	chr2:68325825:C:T	5.62912e-07	-1.48965	-1.28493	2.72198e-06	-1.52646	-1.22967	5.50274e-06	-1.52636	-1.22786
68326063	chr2:68326063:T:C	8.79857e-07	-0.967348	-1.3606	3.70755e-06	-1.09006	-1.35705	8.60177e-06	-0.944269	-1.36323
68326350	chr2:68326350:T:C	2.88206e-06	-1.13299e-10	-1.14145	1.46701e-05	-1.13299e-10	-1.07167	2.90674e-05	-1.13299e-10	-1.08985
68326957	chr2:68326957:A:G	5.37067e-07	-1.55588	-1.2657	2.61098e-06	-1.5561	-1.24166	5.40894e-06	-1.54149	-1.22992
68327059	chr2:68327059:T:C	2.08846e-05	2.21722	-1.37815	9.86046e-05	2.20206	-1.36842	0.000234724	2.36839	-1.36944
68327509	chr2:68327509:G:T	8.09778e-07	-1.04168	-1.36927	4.26599e-06	-0.931537	-1.37527	8.72007e-06	-0.918738	-1.3751
68327936	chr2:68327936:C:T	9.67513e-07	-0.878156	-1.35482	4.03861e-06	-1.01088	-1.3507	9.4848e-06	-0.852072	-1.3577
68328285	chr2:68328285:G:C	7.00444e-05	-1.13299e-10	2.04918	0.000297616	-1.13299e-10	1.93832	0.000603864	-1.13299e-10	1.94389
68328568	chr2:68328568:T:C	7.38124e-07	-1.57488	-0.928717	4.36625e-06	-1.54707	-0.736511	8.54458e-06	-1.56735	-0.74682
68328739	chr2:68328739:C:A	4.25111e-06	-0.752771	-3.69445e-10	1.86275e-05	-0.832844	-3.69445e-10	3.81613e-05	-0.817641	-3.69445e-10
68328942	chr2:68328942:C:T	9.02494e-07	-0.934219	-1.36833	4.8022e-06	-0.812697	-1.37571	9.8233e-06	-0.799155	-1.37555
68328968	chr2:68328968:G:A	8.81288e-07	-1.57503	-0.751291	5.02298e-06	-1.54992	-0.593534	9.58702e-06	-1.56901	-0.630042
68328999	chr2:68328999:G:A	3.32966e-06	-0.383411	-0.613669	1.67651e-05	-0.585576	-0.352608	4.12858e-05	-0.387779	-0.351164
68329068	chr2:68329068:A:G	8.06905e-07	-1.23642	-1.17808	3.46853e-06	-1.4005	-1.11325	7.55945e-06	-1.29778	-1.13889
68329105	chr2:68329105:A:G	2.18448e-06	-0.952078	-0.466494	9.75184e-06	-1.08521	-0.394817	2.24653e-05	-0.936139	-0.411354
68329355	chr2:68329355:T:G	1.34857e-05	-1.13299e-10	0.40168	5.90501e-05	-1.13299e-10	0.320903	0.000117137	-1.13299e-10	0.303882
68330050	chr2:68330050:C:A	2.42429e-06	-1.13299e-10	-1.31441	1.14131e-05	-1.13299e-10	-1.32272	2.29818e-05	-1.13299e-10	-1.32476
68330185	chr2:68330185:T:G	2.27923e-06	-1.13299e-10	-1.37611	1.084e-05	-1.13299e-10	-1.37424	2.18951e-05	-1.13299e-10	-1.3732
68330706	chr2:68330706:A:C	1.38047e-06	-0.520306	-1.35722	8.22396e-06	-0.36117	-1.28926	1.68032e-05	-0.349717	-1.28818
68331740	chr2:68331740:A:G	2.29444e-05	-1.13299e-10	0.933122	0.000104965	-1.13299e-10	0.896148	0.000211756	-1.13299e-10	0.895972
68331930	chr2:68331930:T:C	1.14366e-05	-0.31669	0.553557	5.82963e-05	-0.394691	0.702748	0.000146746	-0.279567	0.808807
68332318	chr2:68332318:G:A	1.82312e-06	-0.70505	-0.894353	8.06219e-06	-0.882987	-0.787311	1.92232e-05	-0.700735	-0.802608
68332470	chr2:68332470:G:C	1.87002e-06	-1.574	-3.69445e-10	8.95843e-06	-1.56489	-3.69445e-10	1.79453e-05	-1.57213	-3.69445e-10
68332836	chr2:68332836:T:C	3.08544e-05	-1.13299e-10	1.22933	0.000153346	-1.13299e-10	1.27522	0.000309345	-1.13299e-10	1.27499
68333068	chr2:68333068:T:C	9.46755e-07	-0.880821	-1.37385	5.14126e-06	-0.745832	-1.37435	1.03731e-05	-0.746016	-1.37423
68333149	chr2:68333149:C:A	2.31581e-06	-1.13299e-10	-1.36019	1.09516e-05	-1.13299e-10	-1.364	2.20911e-05	-1.13299e-10	-1.36429
68333152	chr2:68333152:G:A	2.37457e-06	-1.13299e-10	-1.33513	1.12027e-05	-1.13299e-10	-1.34133	2.25923e-05	-1.13299e-10	-1.34185
68333217	chr2:68333217:A:T	2.93508e-06	-1.12322	-3.69445e-10	1.5335e-05	-1.02734	-3.69445e-10	3.06642e-05	-1.03637	-3.69445e-10
68333243	chr2:68333243:G:A	8.80678e-07	-0.950426	-1.37659	4.89272e-06	-0.822445	-1.34729	9.87556e-06	-0.822376	-1.34702
68333515	chr2:68333515:C:T	9.50921e-07	-0.872332	-1.37794	5.22975e-06	-0.736999	-1.36612	1.05466e-05	-0.737742	-1.36592
68333684	chr2:68333684:G:A	9.48302e-07	-0.889148	-1.36389	5.07616e-06	-0.754607	-1.37832	1.02374e-05	-0.755124	-1.3783
68333746	chr2:68333746:C:T	2.52411e-06	-1.13299e-10	-1.27406	1.18594e-05	-1.13299e-10	-1.28436	2.38663e-05	-1.13299e-10	-1.287
68333765	chr2:68333765:A:T	9.23515e-07	-0.901077	-1.37844	5.09753e-06	-0.768622	-1.36011	1.02879e-05	-0.768636	-1.35986
68334008	chr2:68334008:A:T	2.72062e-06	-1.13299e-10	-1.19909	1.33038e-05	-1.13299e-10	-1.16943	2.6845e-05	-1.13299e-10	-1.16938
68334109	chr2:68334109:G:A	8.7425e-07	-0.959756	-1.37458	4.75849e-06	-0.827705	-1.36985	9.67497e-06	-0.82035	-1.36957
68334186	chr2:68334186:A:G	1.76801e-06	-0.326352	-1.30375	8.70063e-06	-0.231588	-1.3625	1.91386e-05	-0.145321	-1.36244
68335048	chr2:68335048:C:A	9.0873e-07	-0.917735	-1.37792	4.98326e-06	-0.785187	-1.36621	1.00408e-05	-0.786795	-1.36601
68335103	chr2:68335103:C:T	0.000220888	-1.13299e-10	3.1977	0.00101818	-1.13299e-10	3.16829	0.00213939	-1.13299e-10	3.20881
68335386	chr2:68335386:C:T	9.10665e-07	-0.916055	-1.37748	4.98613e-06	-0.782848	-1.36797	1.00467e-05	-0.784431	-1.36779
68335387	chr2:68335387:C:T	8.94641e-07	-0.933644	-1.37764	4.8937e-06	-0.80213	-1.3674	9.86074e-06	-0.803692	-1.36721
68335513	chr2:68335513:C:T	2.33793e-06	-1.13299e-10	-1.35069	1.13695e-05	-1.13299e-10	-1.32655	2.28433e-05	-1.13299e-10	-1.3308
68335538	chr2:68335538:T:C	9.44647e-07	-0.878746	-1.37815	5.2063e-06	-0.742676	-1.36494	1.04916e-05	-0.744168	-1.36472
68335647	chr2:68335647:G:T	2.74717e-06	-0.896918	-0.292461	1.92733e-05	-0.764787	-0.0339762	3.91842e-05	-0.766584	-0.0246063
68335697	chr2:68335697:G:A	0.000202822	-1.13299e-10	3.11238	0.00091434	-1.13299e-10	3.06072	0.00191299	-1.13299e-10	3.09696
68336022	chr2:68336022:T:C	3.59775e-06	-0.919643	-3.69445e-10	1.58617e-05	-0.993578	-3.69445e-10	3.26471e-05	-0.973706	-3.69445e-10
68336074	chr2:68336074:G:A	2.86136e-06	-1.13299e-10	-1.14865	1.34308e-05	-1.13299e-10	-1.15993	2.70441e-05	-1.13299e-10	-1.16199
68336095	chr2:68336095:C:T	2.52909e-06	-1.13299e-10	-1.27209	1.18784e-05	-1.13299e-10	-1.28276	2.3905e-05	-1.13299e-10	-1.28538
68336114	chr2:68336114:G:A	1.52321e-06	-0.863961	-0.915173	6.88977e-06	-0.997972	-0.829473	1.61125e-05	-0.837794	-0.842074
68336137	chr2:68336137:A:T	9.224e-07	-0.902307	-1.37842	5.10409e-06	-0.768191	-1.35925	1.02828e-05	-0.769995	-1.35899
68336406	chr2:68336406:A:T	8.96494e-07	-0.930789	-1.37843	4.93484e-06	-0.799342	-1.36182	9.94474e-06	-0.800837	-1.36158
68337010	chr2:68337010:T:C	9.33446e-07	-0.905206	-1.36362	4.98243e-06	-0.773118	-1.37845	1.00422e-05	-0.774227	-1.37844
68337621	chr2:68337621:A:G	1.43757e-06	-0.885892	-0.951108	6.55411e-06	-1.01959	-0.857805	1.52948e-05	-0.86315	-0.868802
68337801	chr2:68337801:C:T	5.57132e-06	-0.603909	0.121589	2.7704e-05	-0.671595	0.235691	6.82182e-05	-0.570013	0.333262
68338064	chr2:68338064:T:C	6.61042e-06	-1.13299e-10	-0.311305	3.58942e-05	-1.13299e-10	-0.176906	7.63781e-05	-1.13299e-10	-0.123768
68338316	chr2:68338316:A:G	0.000191868	-1.13299e-10	3.05685	0.000889115	-1.13299e-10	3.03274	0.00185635	-1.13299e-10	3.0669
68338362	chr2:68338362:G:A	8.59203e-07	-0.993193	-1.35851	4.53023e-06	-0.868637	-1.37807	9.12731e-06	-0.870063	-1.37813
68338933	chr2:68338933:A:T	2.351e-06	-1.13299e-10	-1.34511	1.12441e-05	-1.13299e-10	-1.33764	2.26594e-05	-1.13299e-10	-1.33889
68339056	chr2:68339056:T:C	4.82801e-05	-1.13299e-10	1.67707	0.00021775	-1.13299e-10	1.62586	0.000450225	-1.13299e-10	1.65028
68339141	chr2:68339141:T:G	8.90287e-07	-0.942464	-1.3737	4.80468e-06	-0.813607	-1.37428	9.68486e-06	-0.814724	-1.37418
68339927	chr2:68339927:A:G	6.49052e-07	-1.52285	-1.10934	3.44048e-06	-1.49476	-1.02712	6.67061e-06	-1.52829	-1.03346
68340420	chr2:68340420:C:G	2.02173e-06	-0.698131	-0.797869	9.38417e-06	-0.777415	-0.741044	2.17796e-05	-0.682663	-0.695825
68340557	chr2:68340557:T:C	8.40647e-07	-1.00119	-1.37234	4.53322e-06	-0.873456	-1.37259	9.20832e-06	-0.867016	-1.37234
68340729	chr2:68340729:C:G	5.32839e-07	-1.52443	-1.30506	2.70327e-06	-1.48219	-1.28084	5.43288e-06	-1.49973	-1.26727
68340895	chr2:68340895:A:T	2.29336e-06	-1.13299e-10	-1.36993	1.07948e-05	-1.13299e-10	-1.37841	2.17885e-05	-1.13299e-10	-1.37808
68340927	chr2:68340927:C:T	8.83017e-07	-0.968797	-1.35557	4.65179e-06	-0.842618	-1.37761	9.36821e-06	-0.844432	-1.37771
68340963	chr2:68340963:A:G	2.27447e-06	-1.13299e-10	-1.3782	1.0795e-05	-1.13299e-10	-1.3784	2.17815e-05	-1.13299e-10	-1.3784
68340969	chr2:68340969:G:A	5.32803e-06	-1.13299e-10	-0.526969	2.65411e-05	-1.13299e-10	-0.478788	5.43135e-05	-1.13299e-10	-0.464691
68341628	chr2:68341628:A:G	4.61033e-06	-1.13299e-10	-0.671653	2.30236e-05	-1.13299e-10	-0.620964	4.83536e-05	-1.13299e-10	-0.580922
68341684	chr2:68341684:A:C	2.47479e-06	-1.13299e-10	-1.2938	1.2404e-05	-1.13299e-10	-1.23947	2.50397e-05	-1.13299e-10	-1.239
68341927	chr2:68341927:A:G	1.11538e-06	-0.798426	-1.29233	6.17968e-06	-0.667747	-1.26847	1.25526e-05	-0.661473	-1.26806
68341935	chr2:68341935:C:A	0.000104107	-1.13299e-10	2.44546	0.000475167	-1.13299e-10	2.40618	0.000993686	-1.13299e-10	2.44196
68342184	chr2:68342184:T:G	1.02386e-06	-1.18772	-0.988658	6.72847e-06	-0.983248	-0.867886	1.17602e-05	-1.11452	-0.880216
68342288	chr2:68342288:G:A	2.24659e-06	-1.39054	-3.69445e-10	1.05371e-05	-1.40258	-3.69445e-10	2.22331e-05	-1.35788	-3.69445e-10
68342323	chr2:68342323:G:T	2.30317e-06	-1.13299e-10	-1.36566	1.10372e-05	-1.13299e-10	-1.35621	2.23844e-05	-1.13299e-10	-1.3511
68342438	chr2:68342438:C:T	2.27491e-06	-1.13299e-10	-1.37801	1.08009e-05	-1.13299e-10	-1.37785	2.18213e-05	-1.13299e-10	-1.37658
68342526	chr2:68342526:C:G	1.0967e-06	-1.09219	-1.01546	7.66034e-06	-0.858781	-0.862645	1.29718e-05	-1.00624	-0.890443
68342645	chr2:68342645:T:C	9.03506e-07	-1.17514	-1.12628	5.74551e-06	-0.969187	-1.03988	1.01741e-05	-1.10231	-1.03731
68342856	chr2:68342856:A:G	1.04858e-06	-1.09103	-1.06149	7.26272e-06	-0.857021	-0.917706	1.23004e-05	-1.00511	-0.944724
68342881	chr2:68342881:C:T	1.18704e-05	-1.13299e-10	0.274098	5.36419e-05	-1.13299e-10	0.224848	0.000109928	-1.13299e-10	0.240366
68342959	chr2:68342959:G:A	1.02107e-06	-1.10023	-1.07887	7.03346e-06	-0.86838	-0.938423	1.19344e-05	-1.01534	-0.964692
68343133	chr2:68343133:A:G	7.11066e-07	-1.56586	-0.975078	3.6899e-06	-1.57545	-0.876438	7.39417e-06	-1.56309	-0.895679
68343329	chr2:68343329:A:G	9.80805e-07	-1.12765	-1.09168	6.69491e-06	-0.901846	-0.95429	1.1408e-05	-1.04498	-0.980167
68343371	chr2:68343371:G:T	1.07646e-06	-0.751803	-1.37447	6.04716e-06	-0.587806	-1.37009	1.23047e-05	-0.579761	-1.36972
68343432	chr2:68343432:C:T	1.03234e-06	-1.0754	-1.09272	7.11635e-06	-0.839715	-0.955373	1.20494e-05	-0.989301	-0.981147
68343457	chr2:68343457:G:A	6.33688e-06	-1.13299e-10	-0.353565	3.1999e-05	-1.13299e-10	-0.291776	6.76955e-05	-1.13299e-10	-0.244444
68343505	chr2:68343505:A:G	9.10129e-07	-1.4649	-0.829222	5.2098e-06	-1.52553	-0.581411	1.11185e-05	-1.46793	-0.582923
68343627	chr2:68343627:A:G	1.86836e-06	-1.57489	-3.69445e-10	8.88172e-06	-1.57349	-3.69445e-10	1.79777e-05	-1.57033	-3.69445e-10
68343757	chr2:68343757:G:A	8.99553e-06	-1.13299e-10	-0.00322344	4.07493e-05	-1.13299e-10	-0.0500432	8.30814e-05	-1.13299e-10	-0.0396419
68343789	chr2:68343789:G:A	8.26614e-07	-1.55509	-0.83528	4.31859e-06	-1.57254	-0.722017	8.70953e-06	-1.55111	-0.743935
68343838	chr2:68343838:G:A	1.02152e-06	-1.10318	-1.07547	7.0339e-06	-0.871825	-0.934917	1.19377e-05	-1.01845	-0.96131
68343861	chr2:68343861:A:G	1.0871e-06	-1.05561	-1.06083	8.17733e-06	-0.801613	-0.854503	1.40094e-05	-0.949574	-0.870158
68343942	chr2:68343942:G:A	7.09515e-07	-1.56065	-0.982473	3.66415e-06	-1.57443	-0.88446	7.37898e-06	-1.55723	-0.903596
68344021	chr2:68344021:T:C	9.9985e-07	-1.12868	-1.07142	6.84662e-06	-0.903414	-0.930313	1.16622e-05	-1.04625	-0.956857
68344297	chr2:68344297:G:A	8.67039e-06	-1.13299e-10	-0.0400376	3.93638e-05	-1.13299e-10	-0.0846352	8.02182e-05	-1.13299e-10	-0.0747125
68344648	chr2:68344648:G:A	6.4326e-06	-1.13299e-10	-0.338573	3.24961e-05	-1.13299e-10	-0.276362	6.87684e-05	-1.13299e-10	-0.228718
68344826	chr2:68344826:A:G	9.02846e-07	-1.47919	-0.822969	5.19557e-06	-1.53486	-0.574819	1.10891e-05	-1.48181	-0.571688
68345302	chr2:68345302:A:G	2.35021e-06	-1.06431	-0.281139	1.97641e-05	-0.817266	0.0436491	3.36769e-05	-0.968832	0.0261824
68345342	chr2:68345342:C:T	6.82751e-06	-0.645672	0.36668	3.39099e-05	-0.712789	0.479013	8.20252e-05	-0.612195	0.559759
68345765	chr2:68345765:C:T	1.0402e-06	-1.10272	-1.05782	7.19298e-06	-0.871226	-0.91315	1.22185e-05	-1.01791	-0.938599
68345779	chr2:68345779:G:A	1.0445e-06	-1.09602	-1.06039	7.2308e-06	-0.862882	-0.916251	1.22699e-05	-1.01071	-0.941605
68345957	chr2:68345957:G:A	1.09965e-06	-1.0562	-1.04876	8.2916e-06	-0.802798	-0.839442	1.42333e-05	-0.950472	-0.853404
68346070	chr2:68346070:C:T	3.52644e-06	-1.13299e-10	-0.939662	1.74413e-05	-1.13299e-10	-0.89864	3.62155e-05	-1.13299e-10	-0.869975
68346111	chr2:68346111:A:G	1.03589e-06	-1.11525	-1.04944	7.14903e-06	-0.887012	-0.903493	1.21664e-05	-1.03157	-0.92922
68346491	chr2:68346491:G:A	1.07603e-06	-1.0691	-1.05758	8.06902e-06	-0.818721	-0.850729	1.38786e-05	-0.964573	-0.864544
68346494	chr2:68346494:G:A	1.09035e-06	-1.05598	-1.05747	8.20065e-06	-0.802685	-0.850584	1.40801e-05	-0.950302	-0.864401
68346730	chr2:68346730:T:C	2.21734e-06	-1.08142	-0.322223	1.84815e-05	-0.837594	-0.00311982	3.1559e-05	-0.987049	-0.0205562
68346865	chr2:68346865:C:A	1.04982e-06	-1.07911	-1.07221	7.26752e-06	-0.842985	-0.931082	1.23173e-05	-0.99241	-0.956048
68347051	chr2:68347051:A:G	1.0466e-06	-1.0976	-1.05681	7.23412e-06	-0.865804	-0.912869	1.22896e-05	-1.01242	-0.938283
68347192	chr2:68347192:C:T	1.0942e-06	-0.737379	-1.37255	6.13512e-06	-0.571042	-1.37241	1.24697e-05	-0.564063	-1.3721
68347253	chr2:68347253:T:G	2.2579e-06	-1.07294	-0.31257	1.88575e-05	-0.827397	0.00682358	3.21704e-05	-0.978302	-0.010115
68347573	chr2:68347573:C:A	9.99996e-07	-1.05478	-1.14518	6.84897e-06	-0.811813	-1.02157	1.15841e-05	-0.965685	-1.04415
68347775	chr2:68347775:C:T	1.05229e-06	-1.11244	-1.03654	7.29843e-06	-0.88198	-0.887843	1.23966e-05	-1.02795	-0.914087
68347900	chr2:68347900:G:A	2.99465e-06	-1.10312	-3.69445e-10	1.24208e-05	-1.23811	-3.69445e-10	2.78204e-05	-1.13369	-3.69445e-10
68348093	chr2:68348093:C:T	7.82089e-06	-1.13299e-10	-0.143153	3.51335e-05	-1.13299e-10	-0.198328	6.99878e-05	-1.13299e-10	-0.211142
68348166	chr2:68348166:C:T	3.11828e-06	-1.13299e-10	-1.06267	1.53133e-05	-1.13299e-10	-1.02876	3.16609e-05	-1.13299e-10	-1.00438
68348352	chr2:68348352:C:T	2.65179e-06	-1.13299e-10	-1.22472	1.24273e-05	-1.13299e-10	-1.23759	2.52098e-05	-1.13299e-10	-1.23223
68348880	chr2:68348880:T:A	5.92815e-05	-1.13299e-10	1.88235	0.000297101	-1.13299e-10	1.93659	0.000598957	-1.13299e-10	1.93573
68348905	chr2:68348905:G:C	1.03294e-06	-1.11681	-1.05074	7.12837e-06	-0.888024	-0.905376	1.21215e-05	-1.03335	-0.931133
68349020	chr2:68349020:C:T	3.6997e-06	-1.13299e-10	-0.8917	1.68702e-05	-1.13299e-10	-0.931935	3.37717e-05	-1.13299e-10	-0.93984
68349505	chr2:68349505:T:C	1.02024e-06	-0.998385	-1.18152	5.766e-06	-0.876932	-1.12857	1.15329e-05	-0.872443	-1.14182
68349746	chr2:68349746:T:C	8.32849e-06	-1.13299e-10	-0.0802693	3.44845e-05	-1.13299e-10	-0.216973	7.66339e-05	-1.13299e-10	-0.120423
68349928	chr2:68349928:A:G	2.31901e-06	-1.13299e-10	-1.35881	1.09399e-05	-1.13299e-10	-1.36506	2.19893e-05	-1.13299e-10	-1.36891
68350151	chr2:68350151:G:A	4.48321e-06	-1.13299e-10	-0.699612	2.23741e-05	-1.13299e-10	-0.649579	4.70056e-05	-1.13299e-10	-0.609196
68350602	chr2:68350602:G:C	2.99703e-06	0.269685	-1.37202	1.68671e-05	0.391573	-1.32369	3.94508e-05	0.537097	-1.32151
68350683	chr2:68350683:C:T	7.42228e-06	-1.13299e-10	-0.195465	3.43143e-05	-1.13299e-10	-0.221922	6.93448e-05	-1.13299e-10	-0.220371
68351152	chr2:68351152:G:A	1.93755e-06	-1.25701	-0.28152	1.32221e-05	-1.05023	-0.125363	2.31026e-05	-1.21119	-0.108329
68351226	chr2:68351226:A:G	7.85282e-07	-1.06329	-1.37838	3.40352e-06	-1.169	-1.36367	7.78097e-06	-1.04326	-1.36452
68351254	chr2:68351254:G:A	2.34557e-06	-1.13299e-10	-1.34743	1.12573e-05	-1.13299e-10	-1.33647	2.27925e-05	-1.13299e-10	-1.33303
68351295	chr2:68351295:G:A	1.87832e-06	-1.56957	-3.69445e-10	8.88268e-06	-1.57338	-3.69445e-10	1.78963e-05	-1.57487	-3.69445e-10
68351543	chr2:68351543:T:G	1.27489e-06	-0.646457	-1.31063	7.82155e-06	-0.484914	-1.21569	1.66501e-05	-0.431443	-1.2156
68351626	chr2:68351626:G:T	1.85389e-06	-1.27864	-0.304025	1.28152e-05	-1.08018	-0.126673	2.25288e-05	-1.23535	-0.109316
68351885	chr2:68351885:C:T	1.7162e-06	-1.35435	-0.305489	1.14458e-05	-1.3522	0.0323458	2.60876e-05	-1.25695	0.0589432
68351906	chr2:68351906:A:G	5.52513e-07	-1.55218	-1.24105	2.48534e-06	-1.54326	-1.30381	4.88675e-06	-1.56605	-1.30689
68352244	chr2:68352244:A:C	1.69295e-06	-1.23873	-0.434753	1.17337e-05	-1.02421	-0.270807	2.03281e-05	-1.19323	-0.254234
68352602	chr2:68352602:G:A	2.3682e-06	-1.33782	-3.69445e-10	1.23064e-05	-1.24736	-3.69445e-10	2.22093e-05	-1.35895	-3.69445e-10
68352779	chr2:68352779:C:T	2.22046e-06	-1.38991	-0.0123262	1.42247e-05	-1.39659	0.294089	3.40606e-05	-1.30633	0.375013
68352799	chr2:68352799:A:G	3.70888e-06	-1.36248	0.473263	2.10945e-05	-1.38575	0.677276	5.33899e-05	-1.29858	0.816742
68352840	chr2:68352840:G:A	1.91068e-06	-1.41475	-0.137737	1.20915e-05	-1.41912	0.154146	2.86893e-05	-1.33521	0.232274
68353012	chr2:68353012:T:G	1.89365e-06	-1.56145	-3.69445e-10	8.88143e-06	-1.57352	-3.69445e-10	1.81436e-05	-1.56115	-3.69445e-10
68353068	chr2:68353068:A:T	0.000119546	-0.91719	3.50094	0.0007554	-0.979575	3.84934	0.00224378	-0.837609	4.09406
68353307	chr2:68353307:T:C	2.7204e-06	-1.45227	0.253093	1.92534e-05	-1.45153	0.651737	4.30895e-05	-1.37866	0.682474
68353338	chr2:68353338:A:G	7.67711e-06	-0.795209	0.6335	5.25142e-05	-0.893789	1.09739	0.000145218	-0.593709	1.11248
68353687	chr2:68353687:G:A	8.31803e-06	1.29442	-1.37595	5.55356e-05	1.59917	-1.33963	0.000137006	1.80011	-1.33955
68353704	chr2:68353704:G:T	7.41501e-07	-1.24343	-1.2556	4.43956e-06	-1.02896	-1.23796	7.68656e-06	-1.19098	-1.22901
68353898	chr2:68353898:T:C	1.03595e-06	-0.838603	-1.32603	4.64296e-06	-0.991859	-1.23027	1.11565e-05	-0.818578	-1.22887
68354114	chr2:68354114:T:A	6.70617e-06	-0.432293	0.13537	5.34459e-05	-0.128014	0.349201	0.000102462	-0.240818	0.410845
68354602	chr2:68354602:T:A	1.02158e-06	-0.893685	-1.28492	4.37758e-06	-1.00955	-1.27144	1.06707e-05	-0.837063	-1.2549
68354658	chr2:68354658:C:T	4.38384e-06	-1.13299e-10	-0.722027	2.36004e-05	-1.13299e-10	-0.596217	4.70584e-05	-1.13299e-10	-0.608075
68355437	chr2:68355437:C:T	1.21219e-06	-1.25366	-0.753856	7.02532e-06	-1.02797	-0.779996	1.27548e-05	-1.18069	-0.732866
68355574	chr2:68355574:T:G	3.00718e-06	-1.13299e-10	-1.09895	1.39435e-05	-1.13299e-10	-1.12247	2.78314e-05	-1.13299e-10	-1.1333
68355670	chr2:68355670:C:T	4.1883e-06	-1.53616	0.768501	1.91968e-05	-1.5325	0.729764	3.86442e-05	-1.51913	0.714062
68355852	chr2:68355852:CCT:C	2.83429e-06	-1.13299e-10	-1.15816	1.36229e-05	-1.13299e-10	-1.14573	2.74305e-05	-1.13299e-10	-1.14781
68356013	chr2:68356013:T:C	0.000115287	-0.853159	3.40063	0.000480621	-0.927695	3.34529	0.000980382	-0.929934	3.35841
68356037	chr2:68356037:T:C	0.000125652	0.275412	2.35815	0.000569222	0.0162551	2.57053	0.00196148	0.440396	2.6816
68356375	chr2:68356375:A:C	2.32898e-06	-1.13299e-10	-1.35452	1.11257e-05	-1.13299e-10	-1.34822	2.24664e-05	-1.13299e-10	-1.34744
68356696	chr2:68356696:G:T	4.78376e-07	-1.57392	-1.36339	2.26949e-06	-1.57508	-1.36285	4.56984e-06	-1.57553	-1.36446
68356775	chr2:68356775:A:T	1.03882e-06	-1.17095	-0.990912	6.20134e-06	-0.920824	-1.01189	1.09492e-05	-1.08809	-0.978108
68356791	chr2:68356791:C:T	6.7263e-07	-1.22927	-1.36724	4.00849e-06	-1.00066	-1.36841	6.88782e-06	-1.1691	-1.36061
68356863	chr2:68356863:G:A	9.72741e-07	-1.21958	-1.00801	5.73149e-06	-0.983234	-1.02827	1.01997e-05	-1.14192	-0.995184
68356864	chr2:68356864:C:A	9.92801e-07	-1.20356	-1.00361	5.87369e-06	-0.963	-1.024	1.04274e-05	-1.12431	-0.990715
68356913	chr2:68356913:C:T	5.26569e-05	-0.881125	2.64497	0.00022189	-0.953104	2.5978	0.000448991	-0.955104	2.60264
68357573	chr2:68357573:AAACC:A	1.046e-06	-0.984255	-1.17072	4.41184e-06	-1.12626	-1.14693	1.10558e-05	-0.93231	-1.1242
68357747	chr2:68357747:T:A	2.43433e-06	-1.52616	0.215878	1.12365e-05	-1.51751	0.17919	2.25495e-05	-1.50357	0.159813
68358352	chr2:68358352:G:A	2.56982e-05	2.36829	-1.32182	0.00016269	2.57926	-1.2449	0.000463014	2.92334	-1.24505
68358389	chr2:68358389:G:A	1.87212e-06	-1.57288	-3.69445e-10	8.86355e-06	-1.57554	-3.69445e-10	1.79811e-05	-1.57014	-3.69445e-10
68359287	chr2:68359287:G:A	2.15548e-06	-0.103569	-1.32837	8.74311e-06	-0.293075	-1.29614	2.55095e-05	0.0607599	-1.28117
68359980	chr2:68359980:A:T	2.67129e-06	-1.13299e-10	-1.21739	1.28189e-05	-1.13299e-10	-1.20656	2.58161e-05	-1.13299e-10	-1.20846
68360022	chr2:68360022:G:T	2.51377e-06	-1.13299e-10	-1.27817	1.20826e-05	-1.13299e-10	-1.26572	2.44137e-05	-1.13299e-10	-1.26432
68360184	chr2:68360184:C:T	3.30206e-06	-1.52852	0.523113	1.52792e-05	-1.52037	0.489382	3.06533e-05	-1.50686	0.470136
68360213	chr2:68360213:T:C	0.000177263	-0.795585	3.77327	0.000701143	-0.874481	3.66971	0.00143209	-0.874545	3.68197
68360345	chr2:68360345:C:T	1.46595e-06	-0.639195	-1.17826	6.01476e-06	-0.810665	-1.1526	1.56083e-05	-0.58603	-1.12563
68360456	chr2:68360456:G:A	3.369e-05	2.69563	-1.37838	0.000206989	2.93275	-1.35756	0.000594839	3.28646	-1.35763
68360593	chr2:68360593:A:G	6.29691e-07	-1.31211	-1.35037	2.85672e-06	-1.34256	-1.36525	5.87767e-06	-1.3231	-1.36521
68360597	chr2:68360597:T:A	4.62245e-06	-0.669026	-3.69445e-10	2.37033e-05	-0.591868	-3.69445e-10	4.46604e-05	-0.660375	-3.69445e-10
68360851	chr2:68360851:A:T	2.97282e-05	2.55255	-1.3604	0.000175313	2.78753	-1.37844	0.000501123	3.13582	-1.37843
68360926	chr2:68360926:A:G	3.43205e-06	-1.54286	0.576067	1.57956e-05	-1.53604	0.538292	3.16276e-05	-1.52405	0.518619
68361586	chr2:68361586:C:T	8.28651e-06	-1.13299e-10	-0.0853232	4.10605e-05	-1.13299e-10	-0.0424347	8.64188e-05	-1.13299e-10	-0.000258207
68361995	chr2:68361995:A:G	3.08999e-05	2.60486	-1.37405	0.000185331	2.83823	-1.37356	0.000529504	3.18603	-1.37355
68362051	chr2:68362051:G:C	2.8567e-06	-1.53504	0.38476	1.31428e-05	-1.52719	0.345584	2.63755e-05	-1.51449	0.327459
68362102	chr2:68362102:T:C	7.83692e-05	-0.772954	2.93443	0.000508092	-0.798601	3.27178	0.00144542	-0.694132	3.51082
68362190	chr2:68362190:C:A	2.23744e-06	-0.454103	-0.940518	9.18665e-06	-0.6349	-0.904831	2.44711e-05	-0.38876	-0.873211
68362349	chr2:68362349:C:T	3.17166e-05	2.632	-1.37511	0.000190768	2.8655	-1.37193	0.000546081	3.21506	-1.37176
68362813	chr2:68362813:A:G	2.71117e-05	-0.0720816	1.1721	0.000118578	-0.162602	1.18069	0.000247593	-0.159731	1.21205
68363071	chr2:68363071:C:T	4.15754e-05	-0.936054	2.46361	0.000254693	-0.97044	2.75301	0.000701683	-0.87844	2.97246
68363983	chr2:68363983:CATCTT:C	6.68516e-07	-1.25522	-1.34743	3.30952e-06	-1.18549	-1.37519	6.84208e-06	-1.16076	-1.37561
68364308	chr2:68364308:C:G	1.86829e-06	-1.57493	-3.69445e-10	8.881e-06	-1.57357	-3.69445e-10	1.80125e-05	-1.5684	-3.69445e-10
68364374	chr2:68364374:GTTC:G	1.86735e-06	-1.57543	-3.69445e-10	8.93277e-06	-1.56776	-3.69445e-10	1.78852e-05	-1.57549	-3.69445e-10
68364579	chr2:68364579:C:T	0.00027224	-1.13299e-10	3.40673	0.0012791	-1.13299e-10	3.39643	0.00283701	-1.13299e-10	3.49104
68364653	chr2:68364653:G:A	2.69965e-06	-1.53146	0.324633	1.24865e-05	-1.52355	0.29072	2.50285e-05	-1.51005	0.270604
68364946	chr2:68364946:G:A	3.209e-06	0.152222	-1.18621	1.18835e-05	-0.0365801	-1.24575	3.55784e-05	0.378729	-1.26645
68365183	chr2:68365183:A:C	3.10546e-06	0.122643	-1.18943	1.15282e-05	-0.0643195	-1.24837	3.43996e-05	0.347413	-1.26883
68365414	chr2:68365414:C:A	2.90567e-05	0.0782419	1.09106	0.000123141	-0.0444532	1.1003	0.000260759	-0.0270391	1.13117
68365568	chr2:68365568:A:G	3.95369e-05	1.05829	0.418989	0.000155743	0.747215	0.543509	0.000548904	1.23799	0.610467
68365592	chr2:68365592:C:T	2.5571e-06	-1.54147	0.280394	1.18204e-05	-1.53394	0.246285	2.36575e-05	-1.52204	0.226262
68365730	chr2:68365730:A:C	6.00665e-07	-1.56947	-1.1402	2.92685e-06	-1.56436	-1.11919	5.98312e-06	-1.57309	-1.09743
68366013	chr2:68366013:G:A	4.05037e-05	1.09626	0.405184	0.000162136	0.788662	0.542289	0.000572526	1.28241	0.608186
68366306	chr2:68366306:G:A	1.25331e-05	-1.13299e-10	0.32842	5.49248e-05	-1.13299e-10	0.248483	0.000108978	-1.13299e-10	0.231685
68366312	chr2:68366312:A:G	4.1003e-06	0.384937	-1.17383	1.49882e-05	0.18523	-1.23545	4.59846e-05	0.625836	-1.25699
68366328	chr2:68366328:C:T	2.49172e-06	-1.53206	0.24508	1.15311e-05	-1.52394	0.211506	2.31188e-05	-1.51064	0.191823
68366423	chr2:68366423:G:T	0.000111678	-0.822366	3.33803	0.000706454	-0.856786	3.65956	0.00195597	-0.757805	3.87699
68366641	chr2:68366641:G:C	6.51392e-07	-1.26221	-1.36639	3.61668e-06	-1.1003	-1.37162	6.51165e-06	-1.21283	-1.37304
68366881	chr2:68366881:A:G	5.27256e-05	1.29381	0.471336	0.000205749	0.970997	0.598176	0.00074185	1.48353	0.666156
68367341	chr2:68367341:C:T	2.31068e-06	-1.13299e-10	-1.36241	1.09176e-05	-1.13299e-10	-1.3671	2.20394e-05	-1.13299e-10	-1.36663
68367614	chr2:68367614:T:C	6.40125e-05	-0.839738	2.79886	0.000391301	-0.873791	3.08578	0.00109317	-0.775553	3.31292
68367638	chr2:68367638:TG:T	4.08823e-06	-1.13299e-10	-0.791838	1.90004e-05	-1.13299e-10	-0.813022	3.79441e-05	-1.13299e-10	-0.823348
68368433	chr2:68368433:C:T	3.58491e-05	0.167921	1.21145	0.000151718	0.0436492	1.22089	0.000321101	0.0597976	1.25249
68368548	chr2:68368548:G:A	3.92604e-06	-0.0696559	-0.762666	1.56891e-05	-0.282416	-0.722102	4.43418e-05	0.0150037	-0.682539
68368697	chr2:68368697:A:G	2.12396e-06	-0.069748	-1.37692	8.62296e-06	-0.235786	-1.36727	2.56248e-05	0.144929	-1.36083
68368803	chr2:68368803:C:G	3.09217e-05	0.134976	1.09653	0.000131058	0.0123861	1.10577	0.000277095	0.0282315	1.13666
68368807	chr2:68368807:T:C	6.3222e-05	-0.786593	2.73329	0.000384772	-0.821922	3.01709	0.00107696	-0.72009	3.24253
68368910	chr2:68368910:A:T	3.35927e-06	0.146979	-1.13521	1.33143e-05	-0.091067	-1.07758	3.67347e-05	0.226787	-1.08253
68368936	chr2:68368936:C:A	1.21938e-05	-1.13299e-10	0.30098	5.61443e-05	-1.13299e-10	0.270443	0.00011346	-1.13299e-10	0.271991
68368949	chr2:68368949:C:T	3.13027e-06	-1.13299e-10	-1.05883	1.44888e-05	-1.13299e-10	-1.08411	2.91038e-05	-1.13299e-10	-1.08859
68369337	chr2:68369337:C:T	8.85585e-07	-1.20182	-1.11963	5.12093e-06	-1.0232	-1.10094	9.30484e-06	-1.13279	-1.09614
68369369	chr2:68369369:G:A	3.84748e-06	0.149344	-1.00188	1.74111e-05	-0.107742	-0.792632	4.80058e-05	0.194731	-0.782872
68369720	chr2:68369720:A:G	1.31954e-06	-0.570721	-1.35195	6.74085e-06	-0.512551	-1.33674	1.37278e-05	-0.501142	-1.3389
68369975	chr2:68369975:CA:C	3.83335e-06	-0.0687071	-0.787505	1.53099e-05	-0.280988	-0.747993	4.32267e-05	0.0163222	-0.709327
68370346	chr2:68370346:A:G	3.07422e-05	0.132461	1.09322	0.000130293	0.00990918	1.1024	0.000275486	0.0257794	1.1333
68370529	chr2:68370529:T:G	6.30724e-05	3.27643	-1.3321	0.000367791	3.52284	-1.37281	0.0011218	3.93579	-1.37256
68371139	chr2:68371139:A:G	2.37352e-06	-1.33558	-3.69445e-10	1.07911e-05	-1.37876	-3.69445e-10	2.31272e-05	-1.31845	-3.69445e-10
68371157	chr2:68371157:A:G	2.70593e-05	-0.96707	2.06515	0.000116637	-1.06348	2.06507	0.000313001	-0.866301	2.15304
68371198	chr2:68371198:A:G	6.50172e-05	-0.802341	2.77704	0.000396616	-0.837546	3.06303	0.00111035	-0.736576	3.28954
68371372	chr2:68371372:G:C	6.65201e-05	-0.787161	2.78471	0.000405566	-0.822905	3.07071	0.00113692	-0.720769	3.29738
68371375	chr2:68371375:G:A	3.27619e-06	-1.52685	0.513575	1.50871e-05	-1.51833	0.474692	3.02322e-05	-1.50442	0.453861
68371651	chr2:68371651:G:A	5.98928e-05	-0.76323	2.65583	0.000367688	-0.800611	2.95036	0.00102842	-0.697806	3.17412
68371694	chr2:68371694:A:G	3.23705e-05	0.0914349	1.18586	0.000137447	-0.0300209	1.19578	0.000290609	-0.0142465	1.22676
68371703	chr2:68371703:G:A	3.23434e-05	0.0979659	1.17849	0.000137289	-0.0232945	1.1879	0.000290368	-0.0076211	1.21931
68371708	chr2:68371708:C:A	2.94421e-06	-1.13299e-10	-1.12011	1.36687e-05	-1.13299e-10	-1.14237	2.74642e-05	-1.13299e-10	-1.14658
68371771	chr2:68371771:C:T	2.92556e-05	-0.964578	2.1407	0.000126329	-1.06071	2.14212	0.000339664	-0.862938	2.23143
68371784	chr2:68371784:CACA:C	8.33864e-06	-0.0790512	-3.69445e-10	3.89045e-05	-0.0963737	-3.69445e-10	8.74825e-05	0.0119751	-3.69445e-10
68371823	chr2:68371823:T:C	3.00907e-05	-0.973982	2.17825	0.000129949	-1.06951	2.17918	0.000348937	-0.873437	2.26886
68371885	chr2:68371885:C:A	2.63937e-06	0.148658	-1.37807	1.04352e-05	-0.0412552	-1.37104	3.20513e-05	0.373476	-1.3656
68372022	chr2:68372022:T:C	6.04638e-05	3.21493	-1.31284	0.000348157	3.4601	-1.36493	0.00105943	3.87058	-1.36456
68372028	chr2:68372028:A:G	2.65292e-06	0.150797	-1.37509	1.03705e-05	-0.0401902	-1.37833	3.1724e-05	0.374624	-1.37701
68372035	chr2:68372035:T:C	3.43486e-05	0.146897	1.18971	0.000145375	0.0244585	1.19737	0.000307538	0.0403901	1.22874
68372499	chr2:68372499:C:T	3.61521e-06	0.224748	-1.13955	1.61734e-05	0.0397387	-1.01386	5.15962e-05	0.467097	-0.983113
68372519	chr2:68372519:A:G	2.65563e-06	-1.13299e-10	-1.22327	1.32271e-05	-1.13299e-10	-1.17522	2.65884e-05	-1.13299e-10	-1.17899
68372675	chr2:68372675:T:C	3.99941e-06	0.243998	-1.0578	1.81574e-05	0.0585094	-0.916914	5.82609e-05	0.487344	-0.881875
68372874	chr2:68372874:A:G	3.35871e-06	0.191578	-1.17997	1.49053e-05	0.00817855	-1.06394	4.72146e-05	0.430756	-1.03552
68373455	chr2:68373455:G:A	1.89908e-05	-1.13299e-10	0.744	8.54054e-05	-1.13299e-10	0.689927	0.000169443	-1.13299e-10	0.673056
68373666	chr2:68373666:A:G	6.39033e-05	3.2944	-1.33698	0.000375452	3.54499	-1.37435	0.00114533	3.95812	-1.37414
68373674	chr2:68373674:G:A	2.6317e-06	-1.13299e-10	-1.23232	1.26869e-05	-1.13299e-10	-1.21692	2.55531e-05	-1.13299e-10	-1.21871
68374025	chr2:68374025:G:C	1.64441e-05	-1.13299e-10	0.600014	7.01711e-05	-1.13299e-10	0.493454	0.000152123	-1.13299e-10	0.565226
68374032	chr2:68374032:C:T	4.37721e-06	-0.723541	-3.69445e-10	1.7647e-05	-0.886917	-3.69445e-10	3.77508e-05	-0.828457	-3.69445e-10
68374099	chr2:68374099:A:G	3.75247e-06	0.268437	-1.14597	1.66895e-05	0.0792989	-1.022	5.34903e-05	0.511772	-0.991735
68374120	chr2:68374120:A:T	3.67913e-06	0.25433	-1.15161	1.63696e-05	0.066927	-1.02898	5.23438e-05	0.497377	-0.999007
68374259	chr2:68374259:A:G	3.56054e-06	0.223287	-1.15332	1.58602e-05	0.0374517	-1.03112	5.05148e-05	0.464035	-1.00123
68374268	chr2:68374268:A:C	3.4428e-06	0.193362	-1.15703	1.53439e-05	0.00903008	-1.0358	4.86936e-05	0.432186	-1.0061
68374270	chr2:68374270:C:A	3.50152e-06	0.202857	-1.14961	1.56252e-05	0.0179159	-1.02651	4.96636e-05	0.442239	-0.99643
68374538	chr2:68374538:G:A	2.69191e-06	-1.13299e-10	-1.2097	1.29313e-05	-1.13299e-10	-1.19783	2.60394e-05	-1.13299e-10	-1.19985
68374686	chr2:68374686:C:T	4.76503e-06	-1.13299e-10	-0.638648	2.10958e-05	-1.13299e-10	-0.708407	4.17442e-05	-1.13299e-10	-0.727904
68374728	chr2:68374728:T:G	6.60455e-05	-0.820005	2.8104	0.000402629	-0.855017	3.09555	0.00112624	-0.755546	3.32272
68374773	chr2:68374773:G:A	6.70455e-07	-1.26093	-1.33882	3.3018e-06	-1.19089	-1.37212	6.81002e-06	-1.16834	-1.37273
68374832	chr2:68374832:G:A	5.6894e-05	-0.786794	2.62803	0.000349072	-0.823987	2.92178	0.00097427	-0.722536	3.14476
68374855	chr2:68374855:G:A	3.86997e-06	0.21977	-1.06647	1.75372e-05	0.0344463	-0.927606	5.61109e-05	0.460935	-0.893068
68375126	chr2:68375126:C:T	1.50216e-05	-1.13299e-10	0.509538	6.4222e-05	-1.13299e-10	0.404864	0.000139013	-1.13299e-10	0.475101
68375215	chr2:68375215:G:T	3.47571e-06	0.248576	-1.20273	1.52722e-05	0.0614944	-1.09294	4.86688e-05	0.491491	-1.06591
68375378	chr2:68375378:A:G	3.53417e-06	0.260668	-1.19814	1.55424e-05	0.0731972	-1.0871	4.96089e-05	0.504513	-1.05981
68375529	chr2:68375529:G:A	3.48172e-06	0.179399	-1.13182	1.56131e-05	-0.00474251	-1.00463	4.95183e-05	0.416813	-0.973935
68375727	chr2:68375727:A:G	3.82232e-06	0.243471	-1.10257	1.71992e-05	0.0565853	-0.969202	5.5035e-05	0.485512	-0.937006
68376082	chr2:68376082:A:G	2.43636e-06	-1.13299e-10	-1.30945	1.18825e-05	-1.13299e-10	-1.28241	2.33557e-05	-1.13299e-10	-1.30862
68376159	chr2:68376159:A:G	3.617e-06	0.279632	-1.19394	1.59046e-05	0.0909017	-1.08178	5.08874e-05	0.524363	-1.05421
68376398	chr2:68376398:T:C	1.94445e-05	-1.13299e-10	0.767614	8.37473e-05	-1.13299e-10	0.670322	0.000183433	-1.13299e-10	0.752388
68376473	chr2:68376473:T:C	3.40309e-06	0.25243	-1.2277	1.48485e-05	0.0653053	-1.12489	4.72575e-05	0.495566	-1.09942
68376580	chr2:68376580:T:C	3.38663e-06	0.25673	-1.23685	1.47226e-05	0.0685931	-1.13669	4.68601e-05	0.499529	-1.11182
68376848	chr2:68376848:A:G	3.20041e-06	0.192152	-1.22882	1.40019e-05	0.00788006	-1.12617	4.42703e-05	0.431633	-1.10078
68376919	chr2:68376919:C:T	3.44706e-06	0.198142	-1.16057	1.53422e-05	0.0131397	-1.04001	4.87047e-05	0.437193	-1.01088
68377162	chr2:68377162:C:T	3.56582e-06	0.234343	-1.1629	1.58165e-05	0.0481998	-1.04463	5.04899e-05	0.477285	-1.01497
68377248	chr2:68377248:A:T	3.45351e-06	0.21656	-1.17712	1.52857e-05	0.0316661	-1.06223	4.86497e-05	0.458563	-1.03338
68377419	chr2:68377419:C:A	3.14652e-05	0.121355	1.12757	0.000133035	-0.00205045	1.13518	0.00028183	0.0158351	1.16601
68377421	chr2:68377421:C:T	9.69332e-07	-1.22244	-1.00866	5.74637e-06	-1.04772	-0.961198	1.06434e-05	-1.17114	-0.923384
68377780	chr2:68377780:G:A	2.14618e-05	-1.13299e-10	0.866322	9.21719e-05	-1.13299e-10	0.766173	0.000202496	-1.13299e-10	0.851259
68377886	chr2:68377886:C:T	3.20893e-06	0.24032	-1.27433	1.37905e-05	0.0528169	-1.18632	4.36901e-05	0.481735	-1.16408
68377976	chr2:68377976:C:T	3.15672e-06	0.177602	-1.22802	1.38038e-05	-0.00560358	-1.12693	4.35826e-05	0.416265	-1.10107
68378062	chr2:68378062:A:C	2.07008e-05	-1.13299e-10	0.830219	8.8997e-05	-1.13299e-10	0.73112	0.000195222	-1.13299e-10	0.814673
68378589	chr2:68378589:T:C	3.20525e-05	0.131603	1.13582	0.000135462	0.0077328	1.14348	0.000286952	0.0255031	1.17435
68378803	chr2:68378803:G:A	3.11909e-06	0.218583	-1.28099	1.33904e-05	0.0324973	-1.19544	4.2293e-05	0.458874	-1.17372
68378865	chr2:68378865:C:G	3.4106e-06	0.300341	-1.2734	1.46161e-05	0.109736	-1.1851	4.6633e-05	0.545627	-1.16278
68378911	chr2:68378911:C:T	3.19093e-06	0.230047	-1.26969	1.37472e-05	0.0434823	-1.18013	4.35144e-05	0.471191	-1.15756
68379092	chr2:68379092:C:T	5.76119e-06	-1.13299e-10	-0.448808	3.18043e-05	-1.13299e-10	-0.297879	6.33619e-05	-1.13299e-10	-0.3106
68379381	chr2:68379381:C:T	2.88507e-05	0.0405961	1.12159	0.000122374	-0.079618	1.12922	0.000259167	-0.0619993	1.16001
68379743	chr2:68379743:A:G	3.41788e-06	-1.51614	0.54521	1.57194e-05	-1.50657	0.503984	3.16011e-05	-1.49085	0.484578
68379996	chr2:68379996:C:T	4.92481e-05	-0.814325	2.51124	0.000308943	-0.845349	2.82102	0.000868377	-0.741683	3.04885
68380226	chr2:68380226:T:C	5.78857e-06	-1.13299e-10	-0.444066	3.19332e-05	-1.13299e-10	-0.293836	6.3632e-05	-1.13299e-10	-0.306347
68380592	chr2:68380592:C:T	2.06014e-06	-1.47718	-3.69445e-10	9.62177e-06	-1.49345	-3.69445e-10	1.99304e-05	-1.46722	-3.69445e-10
68380595	chr2:68380595:C:A	3.5945e-06	-1.50387	0.583325	1.64856e-05	-1.49361	0.538614	3.32428e-05	-1.47657	0.520947
68380714	chr2:68380714:G:A	2.06982e-06	-1.47249	-3.69445e-10	1.12682e-05	-1.3355	-3.69445e-10	2.14014e-05	-1.39601	-3.69445e-10
68381246	chr2:68381246:G:T	2.31939e-06	-1.13299e-10	-1.35865	1.09536e-05	-1.13299e-10	-1.36381	2.21134e-05	-1.13299e-10	-1.36328
68382153	chr2:68382153:T:C	2.28247e-06	-1.13299e-10	-1.37469	1.09512e-05	-1.13299e-10	-1.36403	2.20289e-05	-1.13299e-10	-1.36711
68382662	chr2:68382662:G:A	2.32146e-06	-1.13299e-10	-1.35776	1.0962e-05	-1.13299e-10	-1.36305	2.21305e-05	-1.13299e-10	-1.36251
68382683	chr2:68382683:A:G	2.66222e-06	-1.13299e-10	-1.22079	1.31968e-05	-1.13299e-10	-1.17751	2.54884e-05	-1.13299e-10	-1.22124
68382860	chr2:68382860:T:G	1.65991e-05	-1.13299e-10	0.609398	7.64051e-05	-1.13299e-10	0.578567	0.000154047	-1.13299e-10	0.577798
68382988	chr2:68382988:A:G	2.40658e-06	-0.177664	-1.14408	9.20063e-06	-0.380351	-1.15786	2.54373e-05	-0.0923548	-1.13089
68383018	chr2:68383018:T:C	3.01452e-06	-1.13299e-10	-1.09651	1.45096e-05	-1.13299e-10	-1.08267	2.92167e-05	-1.13299e-10	-1.08472
68383117	chr2:68383117:C:T	2.29093e-06	-1.13299e-10	-1.37099	1.0916e-05	-1.13299e-10	-1.36725	2.20333e-05	-1.13299e-10	-1.36691
68383980	chr2:68383980:A:G	3.20649e-06	-1.03477	-3.69445e-10	1.40134e-05	-1.11747	-3.69445e-10	3.11336e-05	-1.02117	-3.69445e-10
68383990	chr2:68383990:G:A	3.54905e-06	-1.54938	0.616105	1.5517e-05	-1.53984	0.524292	3.10451e-05	-1.52824	0.504216
68384053	chr2:68384053:G:C	4.53363e-06	-1.51245	0.824019	2.07393e-05	-1.50287	0.777413	4.16609e-05	-1.48679	0.756893
68384338	chr2:68384338:C:T	3.25253e-06	-1.13299e-10	-1.02052	1.6852e-05	-1.13299e-10	-0.933012	3.23857e-05	-1.13299e-10	-0.981747
68384499	chr2:68384499:T:C	1.22753e-06	-1.25656	-0.738389	7.29025e-06	-1.08936	-0.681587	1.41676e-05	-1.20692	-0.601584
68384580	chr2:68384580:A:G	1.22696e-06	-1.26383	-0.731586	7.27835e-06	-1.09829	-0.67429	1.41684e-05	-1.21454	-0.593907
68384683	chr2:68384683:C:T	2.29119e-06	-1.13299e-10	-1.37088	1.10253e-05	-1.13299e-10	-1.35729	2.21634e-05	-1.13299e-10	-1.36102
68384745	chr2:68384745:G:A	4.95479e-05	3.02841	-1.32543	0.000286804	3.27154	-1.37022	0.000868496	3.67719	-1.36989
68384951	chr2:68384951:G:A	1.87639e-06	-1.5706	-3.69445e-10	9.11371e-06	-1.5477	-3.69445e-10	1.79335e-05	-1.5728	-3.69445e-10
68385045	chr2:68385045:C:T	1.97676e-06	-1.51849	-3.69445e-10	9.24172e-06	-1.53375	-3.69445e-10	1.91349e-05	-1.50795	-3.69445e-10
68385046	chr2:68385046:G:A	2.53735e-05	-0.0906921	1.12444	0.000108284	-0.20361	1.13088	0.000228421	-0.189342	1.16107
68385152	chr2:68385152:G:A	5.98913e-05	3.1894	-1.29682	0.000341888	3.43421	-1.35721	0.0010428	3.84687	-1.35667
68385160	chr2:68385160:G:A	2.19056e-06	-0.0646081	-1.35119	8.39297e-06	-0.274686	-1.3554	2.29686e-05	0.0264934	-1.35183
68385246	chr2:68385246:T:C	3.59399e-05	-0.902381	2.28428	0.000225456	-0.927388	2.58803	0.000622499	-0.83039	2.80467
68385636	chr2:68385636:G:A	2.33437e-06	-1.13299e-10	-1.35221	1.10107e-05	-1.13299e-10	-1.35862	2.2229e-05	-1.13299e-10	-1.35807
68385814	chr2:68385814:C:T	6.62128e-07	-1.24874	-1.36351	3.76442e-06	-1.08081	-1.35108	6.87071e-06	-1.20128	-1.33091
68386144	chr2:68386144:A:AT	1.56124e-06	-0.381371	-1.3731	6.14971e-06	-0.56554	-1.37554	1.62508e-05	-0.296982	-1.37434
68386914	chr2:68386914:A:T	2.00331e-05	0.0529061	0.744528	8.51774e-05	-0.0662988	0.753552	0.000179169	-0.0520958	0.780963
68386962	chr2:68386962:T:A	1.38272e-05	-1.13299e-10	0.426685	6.12774e-05	-1.13299e-10	0.357929	0.000121311	-1.13299e-10	0.33889
68387001	chr2:68387001:C:T	4.2624e-05	2.85993	-1.30747	0.000244463	3.10409	-1.36251	0.000734088	3.50129	-1.36213
68387013	chr2:68387013:T:A	4.35361e-06	-1.54304	0.814091	1.97776e-05	-1.53586	0.762928	3.97358e-05	-1.52384	0.746627
68387556	chr2:68387556:A:T	1.88174e-05	-0.0300266	0.764855	8.01443e-05	-0.147572	0.773918	0.000168812	-0.132129	0.801454
68387786	chr2:68387786:T:G	6.80226e-07	-1.23444	-1.35084	3.89357e-06	-1.06368	-1.33448	7.1263e-06	-1.18597	-1.3097
68388131	chr2:68388131:A:T	1.89221e-05	-0.00873617	0.749116	8.05277e-05	-0.127077	0.758196	0.000169623	-0.11152	0.785632
68388263	chr2:68388263:C:T	8.79412e-07	-1.26358	-1.06488	5.46048e-06	-1.10775	-0.952192	9.90742e-06	-1.22235	-0.943833
68388306	chr2:68388306:A:AG	1.8408e-06	-0.255116	-1.33463	7.17078e-06	-0.452749	-1.33472	1.92364e-05	-0.170627	-1.33203
68388310	chr2:68388310:G:GA	2.27539e-06	-1.13299e-10	-1.3778	1.08739e-05	-1.13299e-10	-1.37112	2.18944e-05	-1.13299e-10	-1.37323
68388522	chr2:68388522:T:C	7.46948e-07	-1.22748	-1.26423	4.49004e-06	-1.06542	-1.1902	8.07281e-06	-1.18496	-1.18601
68388767	chr2:68388767:G:A	6.65081e-07	-1.25102	-1.35677	3.78641e-06	-1.08418	-1.34188	6.93638e-06	-1.20357	-1.31911
68388953	chr2:68388953:C:T	1.66559e-06	-0.340622	-1.34915	6.52839e-06	-0.526401	-1.35492	1.73788e-05	-0.252709	-1.3515
68389045	chr2:68389045:G:A	3.24753e-06	-1.13299e-10	-1.02206	1.68233e-05	-1.13299e-10	-0.934718	3.23336e-05	-1.13299e-10	-0.983356
68389072	chr2:68389072:C:G	2.80587e-06	-1.13299e-10	-1.16824	1.40956e-05	-1.13299e-10	-1.11162	2.83034e-05	-1.13299e-10	-1.11648
68389306	chr2:68389306:A:G	1.54161e-06	-0.392879	-1.37424	6.08241e-06	-0.575819	-1.37626	1.60551e-05	-0.308262	-1.37517
68390043	chr2:68390043:C:CAAAG	4.66546e-05	2.94119	-1.29837	0.000266254	3.18508	-1.35811	0.000803461	3.58718	-1.35771
68390124	chr2:68390124:G:A	2.81922e-06	-1.13299e-10	-1.16349	1.27896e-05	-1.13299e-10	-1.20885	2.59988e-05	-1.13299e-10	-1.20141
68390484	chr2:68390484:G:A	2.28227e-06	-1.13299e-10	-1.37478	1.09642e-05	-1.13299e-10	-1.36284	2.20747e-05	-1.13299e-10	-1.36503
68390782	chr2:68390782:A:G	4.15213e-05	-0.850316	2.37657	0.000256	-0.877406	2.6651	0.000713165	-0.776944	2.88719
68391237	chr2:68391237:T:TGAGG	4.15447e-05	-0.871145	2.39796	0.000256268	-0.89808	2.68682	0.000713294	-0.798798	2.90923
68391612	chr2:68391612:A:G	3.62948e-06	-1.49265	0.58179	2.11108e-05	-1.49182	0.784127	5.11762e-05	-1.45803	0.933845
68392006	chr2:68392006:A:G	4.82708e-05	2.98774	-1.31086	0.00027763	3.23293	-1.36413	0.000839664	3.63731	-1.36377
68392226	chr2:68392226:C:CCTT	5.67012e-05	-0.785531	2.62337	0.000380708	-0.811968	2.99652	0.00107886	-0.706661	3.23085
68392260	chr2:68392260:C:T	1.57715e-06	-0.380579	-1.36376	6.30557e-06	-0.55807	-1.35798	1.65742e-05	-0.292747	-1.35887
68392261	chr2:68392261:A:G	1.05187e-05	-1.13299e-10	0.153207	4.64489e-05	-1.13299e-10	0.0808711	9.21571e-05	-1.13299e-10	0.0640311
68392314	chr2:68392314:A:G	3.90497e-05	-0.772087	2.23697	0.000238433	-0.800784	2.51739	0.000666007	-0.694925	2.73676
68392697	chr2:68392697:G:A	4.14569e-06	-1.13299e-10	-0.777883	1.78266e-05	-1.13299e-10	-0.876789	3.54591e-05	-1.13299e-10	-0.891083
68392731	chr2:68392731:A:G	1.91084e-06	-1.55241	-3.69445e-10	8.94421e-06	-1.56648	-3.69445e-10	1.84233e-05	-1.54585	-3.69445e-10
68392849	chr2:68392849:C:A	1.20309e-05	0.941488	-0.653962	6.66049e-05	1.08331	-0.642018	0.000163829	1.19756	-0.5582
68392899	chr2:68392899:G:A	1.35615e-05	-0.253155	0.660441	5.9515e-05	-0.334244	0.662991	0.000123906	-0.335131	0.695188
68392955	chr2:68392955:T:A	2.98775e-06	-1.13299e-10	-1.10543	1.43677e-05	-1.13299e-10	-1.0925	2.92209e-05	-1.13299e-10	-1.08458
68393278	chr2:68393278:T:A	9.64976e-07	-1.17922	-1.05638	6.1108e-06	-1.00474	-0.942685	1.09436e-05	-1.13298	-0.933725
68393716	chr2:68393716:C:T	7.86103e-07	-1.20774	-1.23288	4.76416e-06	-1.03911	-1.15725	8.54445e-06	-1.16264	-1.15154
68393798	chr2:68393798:C:A	1.02571e-06	-1.16163	-1.01293	6.56028e-06	-0.984216	-0.892233	1.17272e-05	-1.11488	-0.882678
68394206	chr2:68394206:G:T	8.54437e-06	-1.1529	1.09822	5.84437e-05	-0.966729	1.27731	0.000104521	-1.08612	1.27604
68394295	chr2:68394295:G:A	8.99725e-07	-1.19773	-1.10788	5.60495e-06	-1.02681	-1.00702	1.00443e-05	-1.15243	-1.00003
68394340	chr2:68394340:G:A	2.53985e-06	-1.57029	0.302447	1.14858e-05	-1.567	0.250623	2.3001e-05	-1.56103	0.237106
68394571	chr2:68394571:C:T	3.18519e-05	-0.362521	1.62366	0.0001482	-0.415271	1.65635	0.000299429	-0.43525	1.67767
68395016	chr2:68395016:CTG:C	2.90951e-06	-0.0479408	-1.08403	1.88664e-05	0.236165	-1.05626	3.6583e-05	0.134775	-0.994653
68395088	chr2:68395088:C:T	1.1051e-06	-1.1902	-0.909818	7.12831e-06	-1.01887	-0.774542	1.28102e-05	-1.14537	-0.763851
68395186	chr2:68395186:T:C	6.0747e-06	-0.670713	0.274895	3.52332e-05	-0.687409	0.491915	9.45121e-05	-0.559271	0.648536
68395526	chr2:68395526:C:T	2.98833e-06	-0.0654407	-1.0398	1.93849e-05	0.216695	-1.00968	3.7769e-05	0.116049	-0.944023
68395545	chr2:68395545:T:G	7.1574e-06	-1.13299e-10	-0.231805	3.30257e-05	-1.13299e-10	-0.260196	6.58731e-05	-1.13299e-10	-0.271733
68395650	chr2:68395650:C:T	2.83107e-06	-1.13299e-10	-1.1593	1.4274e-05	-1.13299e-10	-1.09904	2.71777e-05	-1.13299e-10	-1.15707
68395782	chr2:68395782:G:A	4.78966e-05	2.97682	-1.30772	0.000275164	3.2224	-1.36251	0.000829637	3.62369	-1.36216
68395820	chr2:68395820:G:C	5.23739e-06	0.50463	-1.04876	3.54103e-05	0.82997	-1.02045	6.8968e-05	0.730058	-0.955879
68395858	chr2:68395858:T:C	7.66001e-06	-0.654323	0.490385	4.54726e-05	-0.66258	0.722208	0.000122888	-0.536138	0.887947
68396170	chr2:68396170:A:G	5.36815e-06	0.51206	-1.03153	3.63755e-05	0.83918	-1.00277	7.09012e-05	0.738403	-0.936578
68396520	chr2:68396520:T:C	4.73776e-05	2.96944	-1.31124	0.000272789	3.21544	-1.36422	0.00082163	3.6157	-1.36388
68396521	chr2:68396521:G:A	1.02175e-05	-1.13299e-10	0.12415	4.80793e-05	-1.13299e-10	0.11537	9.88762e-05	-1.13299e-10	0.134405
68396604	chr2:68396604:T:C	2.7913e-06	-1.13299e-10	-1.17344	1.33887e-05	-1.13299e-10	-1.16307	2.68901e-05	-1.13299e-10	-1.1677
68396783	chr2:68396783:T:C	5.3808e-06	0.523359	-1.04047	3.64204e-05	0.849758	-1.01211	7.09593e-05	0.749391	-0.946748
68396785	chr2:68396785:C:T	2.29751e-06	-1.36813	-3.69445e-10	9.8674e-06	-1.46825	-3.69445e-10	2.13658e-05	-1.39767	-3.69445e-10
68396941	chr2:68396941:T:G	2.2968e-06	-1.13299e-10	-1.36843	1.09189e-05	-1.13299e-10	-1.36699	2.20757e-05	-1.13299e-10	-1.36499
68397128	chr2:68397128:G:A	5.23246e-06	0.514337	-1.05941	3.53605e-05	0.83999	-1.03188	6.87746e-05	0.739636	-0.968265
68397224	chr2:68397224:C:T	4.99962e-06	-0.590589	-3.69445e-10	3.70385e-05	-0.145525	-3.69445e-10	4.78483e-05	-0.591428	-3.69445e-10
68397749	chr2:68397749:TTTATG:T	4.88698e-06	0.463869	-1.07725	3.29416e-05	0.786186	-1.04893	6.41537e-05	0.68752	-0.985701
68398056	chr2:68398056:C:T	3.77304e-06	-1.13299e-10	-0.872069	1.63285e-05	-1.13299e-10	-0.964573	3.24676e-05	-1.13299e-10	-0.979221
68398286	chr2:68398286:C:T	2.29661e-06	-1.13299e-10	-1.36852	1.09172e-05	-1.13299e-10	-1.36714	2.20714e-05	-1.13299e-10	-1.36518
68398339	chr2:68398339:T:C	5.14638e-05	3.04865	-1.30772	0.000296326	3.29649	-1.36251	0.000895054	3.69959	-1.36216
68398493	chr2:68398493:C:T	4.90731e-06	0.468948	-1.07818	3.30703e-05	0.79095	-1.0498	6.44416e-05	0.69296	-0.986664
68398554	chr2:68398554:G:A	4.96355e-06	0.451583	-1.04941	3.34568e-05	0.772762	-1.01999	6.53388e-05	0.674418	-0.954295
68398622	chr2:68398622:T:C	2.79259e-06	-1.13299e-10	-1.17298	1.33951e-05	-1.13299e-10	-1.16259	2.69028e-05	-1.13299e-10	-1.16723
68398644	chr2:68398644:A:G	2.27751e-06	-1.13299e-10	-1.37687	1.08884e-05	-1.13299e-10	-1.36979	2.17836e-05	-1.13299e-10	-1.37831
68399148	chr2:68399148:C:T	4.86149e-06	0.464191	-1.0828	3.27269e-05	0.785454	-1.05474	6.37389e-05	0.68742	-0.992088
68399499	chr2:68399499:T:G	5.52793e-06	0.553483	-1.04362	3.75544e-05	0.881784	-1.01348	7.32412e-05	0.781419	-0.947123
68399880	chr2:68399880:T:C	6.37757e-06	-1.13299e-10	-0.347165	3.53173e-05	-1.13299e-10	-0.193108	7.03776e-05	-1.13299e-10	-0.205588
68400281	chr2:68400281:T:C	1.63959e-05	-1.13299e-10	0.597078	7.46655e-05	-1.13299e-10	0.555536	0.00014781	-1.13299e-10	0.536466
68400309	chr2:68400309:A:G	4.96174e-06	0.461578	-1.05977	3.34379e-05	0.782472	-1.03026	6.52288e-05	0.68384	-0.965402
68400348	chr2:68400348:G:C	2.44189e-06	-1.13299e-10	-1.30718	1.13533e-05	-1.13299e-10	-1.32797	2.35814e-05	-1.13299e-10	-1.29901
68400443	chr2:68400443:T:C	4.86702e-06	0.466969	-1.08444	3.27573e-05	0.787487	-1.05584	6.38061e-05	0.689671	-0.993285
68400961	chr2:68400961:C:CTTAT	4.47841e-06	0.418392	-1.11908	2.99549e-05	0.736729	-1.09452	5.80127e-05	0.637932	-1.03673
68401001	chr2:68401001:G:T	2.86696e-06	-0.883371	-0.263329	1.9827e-05	-0.666937	-0.103499	3.46562e-05	-0.815796	-0.0981913
68401197	chr2:68401197:G:A	6.02632e-06	0.613633	-1.01745	4.09877e-05	0.943275	-0.987485	7.98729e-05	0.841072	-0.920099
68401431	chr2:68401431:A:G	5.16854e-06	0.489816	-1.04718	3.49685e-05	0.813948	-1.01698	6.82338e-05	0.714419	-0.950943
68401564	chr2:68401564:C:T	4.79732e-06	0.432677	-1.06457	3.2263e-05	0.751006	-1.03457	6.29892e-05	0.653679	-0.970179
68401592	chr2:68401592:T:C	5.12217e-06	0.503199	-1.06957	3.46496e-05	0.827851	-1.04005	6.74761e-05	0.728409	-0.976099
68401619	chr2:68401619:G:A	2.71286e-05	-0.652798	1.75343	0.000125043	-0.706454	1.77763	0.000252459	-0.727323	1.79911
68401687	chr2:68401687:T:G	2.45647e-05	-1.13299e-10	1.00136	0.000113758	-1.13299e-10	0.976592	0.000228212	-1.13299e-10	0.970811
68401962	chr2:68401962:T:C	5.24703e-06	0.497221	-1.03951	3.54915e-05	0.821129	-1.00932	6.93249e-05	0.721913	-0.942572
68401993	chr2:68401993:A:G	5.22788e-06	0.504329	-1.05027	3.53656e-05	0.828674	-1.02042	6.89892e-05	0.729149	-0.954661
68402139	chr2:68402139:A:G	5.31776e-06	0.51697	-1.04587	3.60129e-05	0.842221	-1.01583	7.0279e-05	0.742688	-0.949679
68402169	chr2:68402169:A:T	4.92522e-05	3.00853	-1.31153	0.000283453	3.25392	-1.36436	0.000855015	3.65568	-1.36402
68402277	chr2:68402277:C:T	7.09418e-06	-0.638503	0.397825	4.17057e-05	-0.649162	0.622317	0.00011257	-0.520571	0.784685
68402320	chr2:68402320:G:A	4.97404e-05	3.01464	-1.30777	0.000285913	3.26081	-1.36261	0.000863775	3.6641	-1.36225
68402326	chr2:68402326:G:T	1.29855e-06	-0.848637	-1.09006	8.5489e-06	-0.627862	-0.983819	1.48889e-05	-0.782533	-0.976316
68402351	chr2:68402351:C:T	2.24003e-06	-1.53614	0.142675	1.02644e-05	-1.52866	0.0998631	2.05827e-05	-1.51555	0.0805357
68402426	chr2:68402426:G:T	5.36853e-05	3.09199	-1.3088	0.000309741	3.34135	-1.36309	0.000937781	3.74679	-1.36274
68402768	chr2:68402768:T:A	5.43413e-06	0.538897	-1.04615	3.68632e-05	0.865754	-1.01602	7.18977e-05	0.765704	-0.949923
68402886	chr2:68402886:G:A	6.97395e-06	-0.736013	0.478243	4.133e-05	-0.745747	0.709854	0.000111211	-0.623065	0.875033
68402906	chr2:68402906:A:G	4.20284e-06	0.367916	-1.13211	2.811e-05	0.683558	-1.10492	5.44622e-05	0.585569	-1.04753
68402992	chr2:68402992:G:T	5.36143e-06	0.524839	-1.04556	3.63121e-05	0.85017	-1.0155	7.08597e-05	0.750564	-0.949326
68403030	chr2:68403030:C:G	1.8845e-06	-1.56629	-3.69445e-10	8.88943e-06	-1.57262	-3.69445e-10	1.79368e-05	-1.57261	-3.69445e-10
68403039	chr2:68403039:CTGAG:C	7.45665e-06	-0.190845	-3.69445e-10	3.53328e-05	-0.19267	-3.69445e-10	8.30895e-05	-0.0395453	-3.69445e-10
68403165	chr2:68403165:C:G	5.61277e-06	0.5827	-1.05761	3.81365e-05	0.912051	-1.02836	7.4253e-05	0.811318	-0.963303
68403267	chr2:68403267:C:A	5.93404e-06	-1.13299e-10	-0.419246	3.26579e-05	-1.13299e-10	-0.271395	6.51395e-05	-1.13299e-10	-0.282932
68403285	chr2:68403285:G:C	5.36685e-06	0.525623	-1.04533	3.63731e-05	0.851615	-1.01527	7.09816e-05	0.752027	-0.949069
68403291	chr2:68403291:G:A	8.33764e-06	-1.13299e-10	-0.0791715	4.63766e-05	-1.13299e-10	0.0793124	9.19851e-05	-1.13299e-10	0.0621637
68403295	chr2:68403295:G:A	6.86179e-06	-0.742245	0.468262	4.06397e-05	-0.751647	0.698911	0.000109265	-0.629625	0.863937
68403296	chr2:68403296:G:T	2.21857e-06	-1.54177	0.138682	1.01623e-05	-1.53476	0.0959649	2.03593e-05	-1.52258	0.0766559
68403452	chr2:68403452:T:G	6.70956e-06	-0.775437	0.479018	3.97391e-05	-0.784839	0.709693	0.000106729	-0.665063	0.875893
68403457	chr2:68403457:C:G	1.65357e-05	-1.13299e-10	0.605572	7.52934e-05	-1.13299e-10	0.56391	0.00014905	-1.13299e-10	0.544816
68403468	chr2:68403468:G:C	6.70124e-06	-0.736898	0.439239	3.96122e-05	-0.74671	0.668364	0.000106394	-0.624379	0.832063
68403514	chr2:68403514:C:T	5.35153e-06	0.535441	-1.05801	3.62449e-05	0.861599	-1.02878	7.06355e-05	0.761831	-0.963762
68403710	chr2:68403710:C:T	2.27434e-06	-1.13299e-10	-1.37826	1.07951e-05	-1.13299e-10	-1.37839	2.17806e-05	-1.13299e-10	-1.37844
68403793	chr2:68403793:A:G	5.47975e-06	0.551592	-1.05049	3.72025e-05	0.879499	-1.02061	7.25133e-05	0.779232	-0.954925
68403841	chr2:68403841:G:A	2.37071e-05	-1.13299e-10	0.965823	0.000105723	-1.13299e-10	0.903339	0.000209925	-1.13299e-10	0.887289
68404167	chr2:68404167:G:A	5.85934e-06	-1.13299e-10	-0.431915	3.18909e-05	-1.13299e-10	-0.29516	6.36943e-05	-1.13299e-10	-0.305369
68404240	chr2:68404240:G:A	2.89247e-06	-0.787472	-0.350369	2.02955e-05	-0.558343	-0.188741	3.51532e-05	-0.718358	-0.181389
68404482	chr2:68404482:G:A	2.31818e-06	-1.13299e-10	-1.35917	1.12044e-05	-1.13299e-10	-1.34118	2.20562e-05	-1.13299e-10	-1.36587
68404691	chr2:68404691:A:G	5.36138e-06	0.541866	-1.0626	3.63497e-05	0.869278	-1.03358	7.07727e-05	0.768992	-0.968982
68404733	chr2:68404733:T:A	4.88766e-05	3.01198	-1.32263	0.000282575	3.25551	-1.36905	0.000852712	3.65778	-1.36882
68404756	chr2:68404756:A:G	7.42768e-06	-0.63413	0.439392	4.37555e-05	-0.644339	0.665475	0.000118469	-0.515346	0.830535
68405080	chr2:68405080:C:G	1.16617e-06	-0.956273	-1.08995	5.1523e-06	-1.08714	-1.0309	1.23003e-05	-0.913906	-1.03593
68405503	chr2:68405503:G:T	5.15201e-06	0.528302	-1.08887	3.48443e-05	0.854388	-1.06098	6.76963e-05	0.75455	-0.998981
68405604	chr2:68405604:T:C	5.13731e-06	0.528171	-1.09159	3.47637e-05	0.854923	-1.06383	6.75154e-05	0.755031	-1.00214
68405644	chr2:68405644:G:A	6.55115e-06	-0.752221	0.431909	3.87166e-05	-0.761191	0.659978	0.000103943	-0.639737	0.824114
68405898	chr2:68405898:C:T	2.63737e-06	-0.799705	-0.430464	1.83647e-05	-0.571263	-0.275788	3.18395e-05	-0.730125	-0.26863
68405937	chr2:68405937:T:A	5.0779e-06	0.520701	-1.09576	3.43772e-05	0.847847	-1.06794	6.6715e-05	0.747571	-1.0066
68405978	chr2:68405978:G:A	4.90651e-05	3.01525	-1.32206	0.000284267	3.26125	-1.36881	0.000857612	3.66327	-1.36859
68406048	chr2:68406048:C:A	1.00367e-06	-1.07618	-1.12011	4.37438e-06	-1.18796	-1.09375	1.03907e-05	-1.03258	-1.08597
68406152	chr2:68406152:A:T	2.38715e-06	-1.13299e-10	-1.32985	1.11429e-05	-1.13299e-10	-1.34668	2.30194e-05	-1.13299e-10	-1.32313
68406872	chr2:68406872:G:T	5.75409e-06	-0.450041	-3.69445e-10	2.5947e-05	-0.501425	-3.69445e-10	5.11529e-05	-0.524643	-3.69445e-10
68407240	chr2:68407240:G:A	3.44277e-05	-1.13299e-10	1.33891	0.000158173	-1.13299e-10	1.3062	0.000318945	-1.13299e-10	1.30556
68407347	chr2:68407347:A:G	2.93207e-06	-1.13299e-10	-1.12424	1.48223e-05	-1.13299e-10	-1.06135	2.97799e-05	-1.13299e-10	-1.06563
68407390	chr2:68407390:T:A	5.30897e-05	3.0936	-1.32157	0.000306393	3.336	-1.36861	0.000930062	3.74417	-1.36838
68407506	chr2:68407506:A:G	5.02328e-05	3.04469	-1.32797	0.000291885	3.29004	-1.37116	0.000881921	3.6936	-1.37096
68407526	chr2:68407526:AG:A	2.94927e-06	-1.13299e-10	-1.11839	1.38803e-05	-1.13299e-10	-1.12701	2.85489e-05	-1.13299e-10	-1.10784
68407545	chr2:68407545:G:A	7.05663e-06	-1.13299e-10	-0.245984	3.32794e-05	-1.13299e-10	-0.252543	7.51346e-05	-1.13299e-10	-0.140182
68407635	chr2:68407635:A:G	2.28451e-06	-1.3738	-3.69445e-10	1.31091e-05	-1.18417	-3.69445e-10	2.24827e-05	-1.34672	-3.69445e-10
68407723	chr2:68407723:C:T	1.26877e-05	-1.13299e-10	0.340682	5.95249e-05	-1.13299e-10	0.328913	0.000122419	-1.13299e-10	0.347983
68407788	chr2:68407788:A:C	5.58678e-06	0.563928	-1.04348	3.80337e-05	0.894363	-1.01337	7.41638e-05	0.793722	-0.946909
68407916	chr2:68407916:T:C	6.58564e-06	0.740968	-1.05603	4.53071e-05	1.08659	-1.03061	8.73687e-05	0.976573	-0.965899
68407933	chr2:68407933:A:G	1.89429e-06	-1.56111	-3.69445e-10	9.01241e-06	-1.55888	-3.69445e-10	1.82188e-05	-1.55701	-3.69445e-10
68408129	chr2:68408129:C:CAAAA	2.44036e-06	-1.13299e-10	-1.30781	1.17482e-05	-1.13299e-10	-1.29378	2.3874e-05	-1.13299e-10	-1.28667
68408306	chr2:68408306:G:A	2.66126e-06	-1.13299e-10	-1.22115	1.21531e-05	-1.13299e-10	-1.2599	2.46823e-05	-1.13299e-10	-1.25338
68408330	chr2:68408330:A:G	7.09371e-06	-1.13299e-10	-0.240743	3.1935e-05	-1.13299e-10	-0.293781	6.94912e-05	-1.13299e-10	-0.218263
68408339	chr2:68408339:A:G	2.72031e-06	-0.775963	-0.423244	1.90345e-05	-0.54419	-0.26704	3.29009e-05	-0.704981	-0.260982
68408427	chr2:68408427:A:C	6.15887e-07	-1.5733	-1.11134	3.00416e-06	-1.57495	-1.08254	6.22573e-06	-1.56974	-1.06103
68408459	chr2:68408459:A:G	8.33458e-06	-1.13299e-10	-0.0795386	4.63272e-05	-1.13299e-10	0.0782461	9.19116e-05	-1.13299e-10	0.0613637
68408467	chr2:68408467:A:G	3.35295e-05	-0.455228	1.7677	0.000156165	-0.506442	1.79988	0.000313964	-0.532085	1.8219
68408603	chr2:68408603:C:A	3.12642e-05	-1.13299e-10	1.24252	0.000140077	-1.13299e-10	1.18471	0.000276895	-1.13299e-10	1.16417
68408747	chr2:68408747:A:G	5.73089e-06	0.595557	-1.04964	3.90527e-05	0.927672	-1.02024	7.60173e-05	0.826141	-0.954643
68408777	chr2:68408777:C:T	6.66774e-06	-0.698817	0.396147	3.92178e-05	-0.708268	0.619915	0.000105359	-0.583878	0.781792
68408838	chr2:68408838:G:A	2.26649e-06	-1.53797	0.156253	1.038e-05	-1.53072	0.113116	2.08049e-05	-1.51788	0.0936048
68408973	chr2:68408973:C:G	2.67583e-06	-0.798014	-0.417676	1.86733e-05	-0.569126	-0.261259	3.23426e-05	-0.727904	-0.255174
68409111	chr2:68409111:G:A	2.37344e-05	-1.13299e-10	0.966974	0.00010585	-1.13299e-10	0.90454	0.000210174	-1.13299e-10	0.888473
68409176	chr2:68409176:G:A	2.31232e-06	-1.13299e-10	-1.3617	1.11871e-05	-1.13299e-10	-1.34272	2.24583e-05	-1.13299e-10	-1.3478
68409791	chr2:68409791:A:T	4.22772e-05	2.865	-1.3207	0.000244702	3.11081	-1.36825	0.000733629	3.50656	-1.36802
68410305	chr2:68410305:G:A	2.27517e-06	-1.13299e-10	-1.3779	1.08587e-05	-1.13299e-10	-1.37251	2.17809e-05	-1.13299e-10	-1.37843
68410498	chr2:68410498:A:C	1.26511e-05	-1.13299e-10	0.33779	5.93634e-05	-1.13299e-10	0.326196	0.000122082	-1.13299e-10	0.345226
68410578	chr2:68410578:T:C	5.05853e-06	0.477456	-1.05633	3.42087e-05	0.80193	-1.02693	6.67275e-05	0.703087	-0.961933
68410597	chr2:68410597:AAC:A	1.91443e-06	-1.55053	-3.69445e-10	8.95502e-06	-1.56527	-3.69445e-10	1.84674e-05	-1.54346	-3.69445e-10
68410697	chr2:68410697:A:G	2.62728e-06	-0.818888	-0.415116	1.82744e-05	-0.592679	-0.259303	3.17471e-05	-0.749476	-0.252186
68410736	chr2:68410736:G:C	5.16743e-06	0.507446	-1.06502	3.4968e-05	0.833122	-1.03617	6.81026e-05	0.733567	-0.972015
68410855	chr2:68410855:TA:T	5.35227e-05	-0.669189	2.44934	0.000336094	-0.693282	2.75319	0.000947502	-0.58283	2.9772
68411167	chr2:68411167:G:T	1.87151e-05	-1.13299e-10	0.729381	8.51012e-05	-1.13299e-10	0.686359	0.000168168	-1.13299e-10	0.665501
68411209	chr2:68411209:C:A	2.85242e-06	-1.13299e-10	-1.15178	1.36787e-05	-1.13299e-10	-1.14164	2.7473e-05	-1.13299e-10	-1.14626
68411227	chr2:68411227:C:G	2.54687e-06	-0.844924	-0.420163	1.76332e-05	-0.623299	-0.264401	3.07215e-05	-0.777203	-0.257297
68411303	chr2:68411303:G:A	2.92608e-06	-1.13299e-10	-1.12629	1.47884e-05	-1.13299e-10	-1.06364	2.97118e-05	-1.13299e-10	-1.06792
68411741	chr2:68411741:A:G	7.48917e-06	-0.842706	0.656213	5.32606e-05	-0.616757	0.834472	9.20724e-05	-0.769278	0.83239
68411871	chr2:68411871:G:A	3.06156e-06	-1.13299e-10	-1.08103	1.44796e-05	-1.13299e-10	-1.08474	2.856e-05	-1.13299e-10	-1.10746
68411949	chr2:68411949:C:T	1.91324e-06	-0.88338	-0.667773	1.28709e-05	-0.66686	-0.535655	2.25117e-05	-0.816552	-0.528875
68412038	chr2:68412038:A:G	2.36661e-05	-1.13299e-10	0.964094	0.000105536	-1.13299e-10	0.901573	0.000209552	-1.13299e-10	0.885508
68412141	chr2:68412141:G:A	1.98307e-06	-0.882548	-0.632758	1.33873e-05	-0.665605	-0.497574	2.34128e-05	-0.815528	-0.490654
68412181	chr2:68412181:A:C	1.95615e-06	-0.869583	-0.65939	1.31969e-05	-0.651018	-0.52648	2.30536e-05	-0.801982	-0.519657
68412293	chr2:68412293:A:G	3.93827e-06	-0.829209	-3.69445e-10	1.80049e-05	-0.86684	-3.69445e-10	3.56732e-05	-0.885065	-3.69445e-10
68412439	chr2:68412439:T:C	6.36066e-06	-1.13299e-10	-0.349819	3.4727e-05	-1.13299e-10	-0.209965	6.92454e-05	-1.13299e-10	-0.221806
68412499	chr2:68412499:G:A	8.6402e-07	-1.08769	-1.25842	5.58423e-06	-0.835673	-1.20186	9.39396e-06	-1.02316	-1.19623
68412504	chr2:68412504:C:T	1.19362e-06	-1.1233	-0.899664	7.87323e-06	-0.878447	-0.815567	1.33465e-05	-1.059	-0.809207
68412528	chr2:68412528:G:C	1.16976e-06	-1.11562	-0.927531	7.71154e-06	-0.868809	-0.845955	1.30521e-05	-1.05088	-0.839637
68412585	chr2:68412585:G:A	9.6463e-07	-1.16513	-1.07083	4.26791e-06	-1.26462	-1.04174	9.98451e-06	-1.12336	-1.03506
68412608	chr2:68412608:G:A	2.27689e-06	-1.13299e-10	-1.37714	1.0818e-05	-1.13299e-10	-1.37627	2.18409e-05	-1.13299e-10	-1.37568
68412958	chr2:68412958:T:C	8.36174e-06	-0.197749	0.121464	5.96459e-05	0.142035	0.188909	0.000114076	-0.0317514	0.30915
68413008	chr2:68413008:G:A	2.47374e-06	-1.13299e-10	-1.29422	1.18973e-05	-1.13299e-10	-1.28117	2.40388e-05	-1.13299e-10	-1.27979
68413283	chr2:68413283:A:G	4.0035e-06	-0.607699	-0.205084	2.69892e-05	-0.319978	-0.142066	5.20134e-05	-0.473503	-0.0344592
68413489	chr2:68413489:T:C	7.19666e-07	-1.28553	-1.24339	4.43007e-06	-1.08646	-1.18261	7.7466e-06	-1.23668	-1.17553
68413502	chr2:68413502:G:A	1.72819e-06	-1.57537	-0.077504	7.83507e-06	-1.57359	-0.125285	1.55633e-05	-1.57079	-0.143754
68413761	chr2:68413761:A:T	1.27282e-05	-1.13299e-10	0.343866	5.80644e-05	-1.13299e-10	0.304071	0.000115004	-1.13299e-10	0.285502
68413879	chr2:68413879:T:C	1.04068e-05	-1.13299e-10	0.14251	4.75984e-05	-1.13299e-10	0.105317	9.4172e-05	-1.13299e-10	0.0856597
68414009	chr2:68414009:C:G	1.27185e-05	-1.13299e-10	0.343109	5.80193e-05	-1.13299e-10	0.303294	0.000114916	-1.13299e-10	0.284734
68414012	chr2:68414012:T:C	1.17199e-05	-1.13299e-10	0.26134	5.35325e-05	-1.13299e-10	0.222807	0.000106084	-1.13299e-10	0.204764
68414503	chr2:68414503:G:T	1.27282e-05	-1.13299e-10	0.343866	5.80644e-05	-1.13299e-10	0.304071	0.000115004	-1.13299e-10	0.285502
68414746	chr2:68414746:C:T	1.27625e-05	-1.13299e-10	0.346562	5.82187e-05	-1.13299e-10	0.306725	0.000115306	-1.13299e-10	0.28813
68414784	chr2:68414784:T:C	2.70937e-05	-1.13299e-10	1.09935	0.000123643	-1.13299e-10	1.05992	0.00024344	-1.13299e-10	1.03541
68414940	chr2:68414940:A:G	1.34373e-05	-1.13299e-10	0.398081	6.12571e-05	-1.13299e-10	0.357598	0.000121293	-1.13299e-10	0.338746
68414943	chr2:68414943:A:G	6.34297e-06	-1.13299e-10	-0.352604	3.51502e-05	-1.13299e-10	-0.197852	6.99926e-05	-1.13299e-10	-0.211073
68414981	chr2:68414981:T:A	1.34656e-05	-1.13299e-10	0.400188	6.13883e-05	-1.13299e-10	0.359737	0.000121553	-1.13299e-10	0.340885
68415358	chr2:68415358:G:A	8.03845e-07	-1.29131	-1.12699	5.05367e-06	-1.09293	-1.04444	8.85537e-06	-1.24365	-1.03478
68415450	chr2:68415450:C:A	1.96721e-05	-0.551753	1.331	0.000136479	-0.565548	1.72423	0.000376642	-0.438979	1.91081
68415675	chr2:68415675:A:C	6.69933e-07	-1.43544	-1.16509	2.94626e-06	-1.46302	-1.21393	5.83056e-06	-1.47984	-1.21651
68415724	chr2:68415724:G:C	2.74729e-06	-1.13299e-10	-1.18934	1.32038e-05	-1.13299e-10	-1.17698	2.65299e-05	-1.13299e-10	-1.18119
68416244	chr2:68416244:C:T	6.97879e-06	-1.13299e-10	-0.257076	3.84155e-05	-1.13299e-10	-0.109021	7.65664e-05	-1.13299e-10	-0.121305
68416262	chr2:68416262:T:C	1.68123e-05	1.97454	-1.35238	0.000110495	2.3259	-1.37841	0.000277604	2.54512	-1.37839
68416330	chr2:68416330:T:C	1.44089e-05	-1.13299e-10	0.467892	6.46635e-05	-1.13299e-10	0.411714	0.000148597	-1.13299e-10	0.541775
68416367	chr2:68416367:G:A	2.49707e-06	-0.672497	-0.612337	1.12436e-05	-0.828354	-0.509326	2.82296e-05	-0.617593	-0.501499
68416493	chr2:68416493:T:A	1.59416e-05	1.94741	-1.37843	0.000110309	2.3002	-1.3544	0.00027723	2.52044	-1.35506
68416542	chr2:68416542:GCT:G	1.4639e-05	-1.13299e-10	0.483737	6.5704e-05	-1.13299e-10	0.427678	0.000151051	-1.13299e-10	0.558153
68416834	chr2:68416834:G:A	8.25123e-06	-0.244446	0.154857	6.52795e-05	0.104804	0.316392	0.000124945	-0.0683811	0.436788
68416841	chr2:68416841:A:G	2.30064e-05	-1.13299e-10	0.935821	0.000106016	-1.13299e-10	0.906111	0.000213382	-1.13299e-10	0.90362
68417778	chr2:68417778:G:A	1.50828e-05	-1.13299e-10	0.5136	6.76611e-05	-1.13299e-10	0.45703	0.000155719	-1.13299e-10	0.58859
68418083	chr2:68418083:C:G	1.91122e-06	-1.55221	-3.69445e-10	9.00648e-06	-1.55954	-3.69445e-10	1.80721e-05	-1.56509	-3.69445e-10
68418605	chr2:68418605:T:C	8.53695e-06	-0.281628	0.22608	5.99831e-05	0.0497324	0.286849	0.000114741	-0.124747	0.407959
68418686	chr2:68418686:C:T	4.05847e-05	-0.403032	1.90647	0.000188434	-0.447117	1.92838	0.000374892	-0.479512	1.94669
68418688	chr2:68418688:G:A	1.71056e-05	2.00916	-1.36971	0.000115525	2.36662	-1.37462	0.000290189	2.58592	-1.37485
68418738	chr2:68418738:A:G	1.39333e-05	-1.13299e-10	0.434328	6.91337e-05	-1.13299e-10	0.47856	0.000159481	-1.13299e-10	0.612464
68418779	chr2:68418779:G:A	1.45961e-05	-1.13299e-10	0.480803	6.56395e-05	-1.13299e-10	0.426695	0.000150859	-1.13299e-10	0.556884
68418872	chr2:68418872:G:A	8.44732e-07	-1.32082	-1.04787	4.10649e-06	-1.35447	-0.990438	8.1216e-06	-1.37473	-0.990204
68419404	chr2:68419404:C:T	1.32549e-05	-0.258387	0.642801	9.15114e-05	-0.0581039	0.817085	0.000214375	-0.072578	0.980841
68419639	chr2:68419639:G:T	7.85487e-07	-1.30265	-1.13875	4.99523e-06	-1.08842	-1.06058	8.59579e-06	-1.25769	-1.0505
68419651	chr2:68419651:G:A	1.87038e-05	-0.417968	1.14674	0.00012033	-0.206476	1.23923	0.000287521	-0.206468	1.4083
68419726	chr2:68419726:C:G	2.41379e-06	-1.31875	-3.69445e-10	1.08373e-05	-1.37449	-3.69445e-10	2.32557e-05	-1.31291	-3.69445e-10
68419913	chr2:68419913:T:C	1.72693e-05	-1.13299e-10	0.648976	7.92438e-05	-1.13299e-10	0.615047	0.000160094	-1.13299e-10	0.616298
68419963	chr2:68419963:C:T	4.55671e-05	-0.243774	1.86301	0.000294902	-0.0117233	1.94088	0.000715473	-0.00633293	2.11981
68420134	chr2:68420134:A:G	1.73215e-05	-1.13299e-10	0.651999	7.94833e-05	-1.13299e-10	0.618064	0.000160579	-1.13299e-10	0.619325
68420299	chr2:68420299:G:A	1.34981e-05	-0.812406	1.21501	6.22275e-05	-0.85533	1.22864	0.0001298	-0.877869	1.2844
68420375	chr2:68420375:A:G	6.63928e-07	-1.56408	-1.04546	3.54354e-06	-1.54917	-0.943181	7.44732e-06	-1.54066	-0.910948
68420607	chr2:68420607:C:T	7.79519e-06	-0.797692	0.651247	4.60322e-05	-0.839881	0.911739	0.000114811	-0.726083	1.00991
68420689	chr2:68420689:A:C	9.00743e-06	-0.836207	0.834304	4.70279e-05	-0.888315	0.981575	0.000119955	-0.779164	1.10682
68420834	chr2:68420834:T:C	6.61475e-07	-1.54593	-1.06731	3.53972e-06	-1.52372	-0.969716	7.45367e-06	-1.51242	-0.938341
68421360	chr2:68421360:A:G	6.67973e-06	-0.753064	0.452191	3.8554e-05	-0.794567	0.689144	9.66943e-05	-0.679339	0.79143
68421502	chr2:68421502:C:T	3.23041e-06	-0.894025	-0.133318	1.63482e-05	-0.939757	-0.0236087	4.03604e-05	-0.837751	0.0761384
68421524	chr2:68421524:G:A	1.01802e-05	-0.554694	0.675183	4.56019e-05	-0.617005	0.679473	9.16894e-05	-0.633392	0.692336
68421805	chr2:68421805:AG:A	7.5338e-06	-0.839297	0.658746	4.41794e-05	-0.877102	0.907879	0.000111038	-0.768446	1.01885
68421894	chr2:68421894:T:G	3.14377e-06	-1.13299e-10	-1.05453	1.53021e-05	-1.13299e-10	-1.02949	3.09018e-05	-1.13299e-10	-1.02865
68421940	chr2:68421940:G:A	3.50275e-06	-0.946403	-3.69445e-10	1.42287e-05	-1.10222	-3.69445e-10	3.29806e-05	-0.963542	-3.69445e-10
68422076	chr2:68422076:G:A	3.6601e-06	-0.90246	-3.69445e-10	1.8756e-05	-0.825971	-3.69445e-10	3.35639e-05	-0.946012	-3.69445e-10
68422082	chr2:68422082:G:A	1.89043e-05	-1.13299e-10	0.739437	8.77369e-05	-1.13299e-10	0.716861	0.000176882	-1.13299e-10	0.716021
68422166	chr2:68422166:C:T	2.58758e-06	-1.13299e-10	-1.24923	1.18316e-05	-1.13299e-10	-1.28671	2.54288e-05	-1.13299e-10	-1.22358
68422497	chr2:68422497:C:A	1.77109e-05	1.98662	-1.3124	0.000133421	2.34484	-1.20881	0.000323178	2.52889	-1.21014
68422559	chr2:68422559:C:T	9.48338e-06	-0.589197	0.638785	5.42514e-05	-0.646013	0.882159	0.000144596	-0.482449	0.996927
68422565	chr2:68422565:C:T	1.80923e-05	-0.0959965	0.791529	0.000109449	0.152615	0.785365	0.000246324	0.154302	0.892882
68422697	chr2:68422697:C:T	1.62399e-05	1.89912	-1.3116	0.000121403	2.24815	-1.20651	0.000293904	2.43174	-1.20795
68423102	chr2:68423102:A:G	1.87162e-06	-1.57315	-3.69445e-10	8.86355e-06	-1.57553	-3.69445e-10	1.79616e-05	-1.57122	-3.69445e-10
68423114	chr2:68423114:A:C	1.87394e-06	-1.57191	-3.69445e-10	8.86488e-06	-1.57538	-3.69445e-10	1.79905e-05	-1.56962	-3.69445e-10
68423178	chr2:68423178:A:G	2.2777e-06	-1.13299e-10	-1.37679	1.07957e-05	-1.13299e-10	-1.37834	2.17805e-05	-1.13299e-10	-1.37845
68423241	chr2:68423241:A:G	1.52269e-05	1.85891	-1.33579	0.000100757	2.23069	-1.37546	0.00023998	2.39633	-1.37524
68423582	chr2:68423582:A:G	2.13252e-05	-1.13299e-10	0.859939	0.000127801	-1.13299e-10	1.093	0.000249799	-1.13299e-10	1.06119
68423647	chr2:68423647:G:A	3.28244e-06	-1.13299e-10	-1.01137	1.5477e-05	-1.13299e-10	-1.01813	3.08759e-05	-1.13299e-10	-1.02949
68423865	chr2:68423865:G:A	1.67086e-06	-1.03103	-0.655583	1.01824e-05	-0.938485	-0.498334	2.18873e-05	-0.95392	-0.419636
68423970	chr2:68423970:T:C	3.32441e-06	-1.13299e-10	-0.998659	1.73387e-05	-1.13299e-10	-0.904542	3.48366e-05	-1.13299e-10	-0.908795
68424268	chr2:68424268:T:C	2.58728e-05	1.81548	-0.762243	0.000222711	2.23203	-0.583634	0.000423969	2.18805	-0.597855
68424611	chr2:68424611:T:G	2.29934e-06	-1.13299e-10	-1.36733	1.09156e-05	-1.13299e-10	-1.36729	2.19829e-05	-1.13299e-10	-1.3692
68424631	chr2:68424631:C:T	3.47664e-06	-0.309286	-0.644598	1.85343e-05	-0.318655	-0.519203	4.56635e-05	-0.190418	-0.447745
68424662	chr2:68424662:C:A	2.2771e-06	-1.13299e-10	-1.37705	1.08104e-05	-1.13299e-10	-1.37697	2.18315e-05	-1.13299e-10	-1.37611
68424710	chr2:68424710:G:T	2.27693e-06	-1.13299e-10	-1.37713	1.08096e-05	-1.13299e-10	-1.37705	2.18293e-05	-1.13299e-10	-1.37621
68424771	chr2:68424771:G:A	3.30763e-06	-1.13299e-10	-1.00372	1.61168e-05	-1.13299e-10	-0.977617	3.31048e-05	-1.13299e-10	-0.959784
68425042	chr2:68425042:C:A	1.35224e-06	-0.522879	-1.37531	7.70391e-06	-0.359944	-1.35581	1.37802e-05	-0.483534	-1.3527
68425204	chr2:68425204:G:C	2.27713e-06	-1.13299e-10	-1.37704	1.08106e-05	-1.13299e-10	-1.37696	2.18318e-05	-1.13299e-10	-1.3761
68425448	chr2:68425448:G:A	1.226e-06	-0.871655	-1.12454	7.46961e-06	-0.726468	-1.02017	1.40024e-05	-0.814713	-1.00552
68425523	chr2:68425523:A:T	3.3631e-06	-1.13299e-10	-0.987088	1.73571e-05	-1.13299e-10	-0.90348	3.49647e-05	-1.13299e-10	-0.905124
68425753	chr2:68425753:G:T	2.2819e-06	-1.13299e-10	-1.37494	1.08311e-05	-1.13299e-10	-1.37506	2.18325e-05	-1.13299e-10	-1.37607
68425993	chr2:68425993:G:A	2.43475e-06	-1.13299e-10	-1.31011	1.14776e-05	-1.13299e-10	-1.31708	2.44184e-05	-1.13299e-10	-1.26413
68426681	chr2:68426681:A:C	2.3047e-06	-1.13299e-10	-1.365	1.09471e-05	-1.13299e-10	-1.3644	2.21415e-05	-1.13299e-10	-1.36201
68426734	chr2:68426734:T:C	2.6091e-05	2.02461	-0.962969	0.000186507	2.41201	-0.941019	0.000355828	2.37278	-0.95779
68426905	chr2:68426905:CA:C	4.9514e-06	-1.13299e-10	-0.600281	2.09724e-05	-1.13299e-10	-0.714276	4.13389e-05	-1.13299e-10	-0.737659
68426973	chr2:68426973:A:T	2.49113e-06	-1.13299e-10	-1.28722	1.2321e-05	-1.13299e-10	-1.24618	2.39968e-05	-1.13299e-10	-1.28154
68427064	chr2:68427064:C:T	2.4387e-06	-1.13299e-10	-1.30849	1.20057e-05	-1.13299e-10	-1.2721	2.34748e-05	-1.13299e-10	-1.30354
68427400	chr2:68427400:T:A	2.27701e-06	-1.13299e-10	-1.37709	1.081e-05	-1.13299e-10	-1.37701	2.18304e-05	-1.13299e-10	-1.37616
68427608	chr2:68427608:A:G	2.3749e-06	-1.13299e-10	-1.335	1.15957e-05	-1.13299e-10	-1.30685	2.2869e-05	-1.13299e-10	-1.32968
68427766	chr2:68427766:G:A	1.37643e-05	1.72891	-1.30678	9.06783e-05	2.07211	-1.32227	0.000177178	2.02709	-1.3094
68427776	chr2:68427776:C:T	2.2771e-06	-1.13299e-10	-1.37705	1.08104e-05	-1.13299e-10	-1.37697	2.18314e-05	-1.13299e-10	-1.37611
68428273	chr2:68428273:T:A	3.76901e-06	-1.13299e-10	-0.87314	1.8426e-05	-1.13299e-10	-0.843718	3.79631e-05	-1.13299e-10	-0.822848
68428576	chr2:68428576:T:C	2.3915e-06	-1.13299e-10	-1.32803	1.17166e-05	-1.13299e-10	-1.29647	2.30021e-05	-1.13299e-10	-1.32388
68428587	chr2:68428587:A:T	2.28044e-06	-1.13299e-10	-1.37558	1.08266e-05	-1.13299e-10	-1.37548	2.1825e-05	-1.13299e-10	-1.37641
68428704	chr2:68428704:A:G	1.2791e-05	0.348791	-3.69445e-10	8.5403e-05	0.689899	-3.69445e-10	0.000165057	0.646828	-3.69445e-10
68428817	chr2:68428817:A:G	2.03552e-06	-1.12666	-0.362539	9.71091e-06	-1.13879	-0.345442	1.90952e-05	-1.17392	-0.336107
68428886	chr2:68428886:T:C	2.36204e-06	-1.13299e-10	-1.34043	1.1553e-05	-1.13299e-10	-1.31054	2.27518e-05	-1.13299e-10	-1.33482
68428895	chr2:68428895:G:A	2.30934e-06	-1.13299e-10	-1.36299	1.09655e-05	-1.13299e-10	-1.36273	2.2183e-05	-1.13299e-10	-1.36014
68429015	chr2:68429015:A:G	3.47035e-06	-0.345135	-0.61056	2.03446e-05	-0.335115	-0.409551	4.68291e-05	-0.202243	-0.410715
68429223	chr2:68429223:G:T	2.67135e-06	-1.13299e-10	-1.21737	1.28758e-05	-1.13299e-10	-1.20213	2.67141e-05	-1.13299e-10	-1.17427
68429282	chr2:68429282:A:G	1.84025e-05	1.86834	-1.1558	0.000128913	2.24567	-1.14401	0.000246081	2.21063	-1.16443
68429416	chr2:68429416:T:C	4.17782e-06	-0.254132	-0.51603	2.45385e-05	-0.246186	-0.311054	5.679e-05	-0.109225	-0.310877
68429772	chr2:68429772:G:A	2.27729e-06	-1.13299e-10	-1.37697	1.08222e-05	-1.13299e-10	-1.37588	2.18723e-05	-1.13299e-10	-1.37424
68429875	chr2:68429875:G:T	2.30934e-06	-1.13299e-10	-1.36299	1.09655e-05	-1.13299e-10	-1.36273	2.2183e-05	-1.13299e-10	-1.36014
68429882	chr2:68429882:A:G	2.93318e-06	-0.546457	-0.577408	1.88952e-05	-0.512867	-0.305705	4.44074e-05	-0.389029	-0.277028
68429885	chr2:68429885:G:A	3.06728e-06	-0.355868	-0.723293	1.62345e-05	-0.364518	-0.605824	3.9796e-05	-0.237641	-0.538056
68429922	chr2:68429922:A:G	1.82895e-06	-1.15709	-0.439123	8.70952e-06	-1.16883	-0.424233	1.71579e-05	-1.20242	-0.414579
68429968	chr2:68429968:A:AG	2.93851e-05	1.772	-0.591462	0.00025832	2.18749	-0.39077	0.000497136	2.15622	-0.406822
68429984	chr2:68429984:A:G	2.93071e-06	-0.535676	-0.589032	1.88576e-05	-0.501553	-0.319014	4.43342e-05	-0.377117	-0.29059
68430089	chr2:68430089:C:A	2.42627e-06	-1.13299e-10	-1.3136	1.15921e-05	-1.13299e-10	-1.30716	2.35894e-05	-1.13299e-10	-1.29867
68430156	chr2:68430156:T:C	2.35155e-06	-1.13299e-10	-1.34488	1.13974e-05	-1.13299e-10	-1.3241	2.30034e-05	-1.13299e-10	-1.32382
68430396	chr2:68430396:A:G	2.59669e-06	-1.13299e-10	-1.24572	1.23906e-05	-1.13299e-10	-1.24055	2.41113e-05	-1.13299e-10	-1.27678
68431320	chr2:68431320:C:T	7.86672e-07	-1.15144	-1.28845	4.27021e-06	-1.11329	-1.19253	9.71832e-06	-1.02313	-1.16232
68431385	chr2:68431385:T:G	2.38128e-06	-1.13299e-10	-1.33231	1.13187e-05	-1.13299e-10	-1.33103	2.29525e-05	-1.13299e-10	-1.32603
68431635	chr2:68431635:T:C	4.45432e-06	-1.13299e-10	-0.706078	2.10413e-05	-1.13299e-10	-0.710994	4.78711e-05	-1.13299e-10	-0.590951
68431658	chr2:68431658:T:C	1.91275e-05	1.18027	-0.429095	0.000164889	1.56459	-0.2168	0.000313686	1.52112	-0.232196
68431719	chr2:68431719:T:C	1.71736e-05	1.14803	-0.504608	0.000147287	1.53045	-0.295554	0.000280343	1.4877	-0.311155
68432344	chr2:68432344:C:G	2.3344e-06	-1.13299e-10	-1.3522	1.09084e-05	-1.13299e-10	-1.36795	2.19025e-05	-1.13299e-10	-1.37286
68432733	chr2:68432733:C:T	2.39835e-06	-1.13299e-10	-1.32517	1.14825e-05	-1.13299e-10	-1.31666	2.31611e-05	-1.13299e-10	-1.31699
68432754	chr2:68432754:T:C	8.12102e-06	-1.13299e-10	-0.105496	3.8851e-05	-1.13299e-10	-0.0977496	9.45107e-05	-1.13299e-10	0.0892499
68432980	chr2:68432980:T:C	8.63057e-07	-1.56449	-0.782734	3.67051e-06	-1.57152	-0.885627	7.96943e-06	-1.57496	-0.808886
68432994	chr2:68432994:G:A	1.52071e-06	-0.808344	-0.972432	7.46383e-06	-0.671613	-1.0758	1.3356e-05	-0.782358	-1.08514
68433027	chr2:68433027:G:A	8.81109e-07	-1.56865	-0.757873	3.74798e-06	-1.57382	-0.86245	8.16456e-06	-1.57553	-0.784128
68433054	chr2:68433054:CA:C	8.57532e-07	-1.56414	-0.789504	3.64875e-06	-1.57131	-0.891783	7.91749e-06	-1.57488	-0.815505
68433360	chr2:68433360:G:A	7.51603e-07	-1.50896	-0.976541	3.21153e-06	-1.5267	-1.06404	6.56431e-06	-1.54272	-1.0351
68433582	chr2:68433582:T:G	1.86362e-05	1.25326	-0.528109	0.000160656	1.64373	-0.321943	0.000305916	1.60118	-0.33733
68433639	chr2:68433639:C:T	4.12281e-06	-1.13299e-10	-0.783417	2.00928e-05	-1.13299e-10	-0.75712	4.01701e-05	-1.13299e-10	-0.76634
68433712	chr2:68433712:C:T	1.37069e-06	-0.763695	-1.12094	6.85434e-06	-0.631346	-1.20125	1.23016e-05	-0.740442	-1.20929
68433757	chr2:68433757:T:C	4.21965e-06	-1.13299e-10	-0.7602	2.05813e-05	-1.13299e-10	-0.7331	4.1142e-05	-1.13299e-10	-0.742433
68433813	chr2:68433813:T:A	8.60434e-06	-1.13299e-10	-0.0476848	4.11601e-05	-1.13299e-10	-0.0400125	0.000100449	-1.13299e-10	0.150189
68433867	chr2:68433867:A:G	1.76519e-05	1.18578	-0.514885	0.000151373	1.56981	-0.307543	0.000288382	1.52769	-0.322864
68434117	chr2:68434117:G:A	7.55396e-07	-1.53514	-0.945322	3.2343e-06	-1.54731	-1.03637	6.64264e-06	-1.55989	-1.00607
68434313	chr2:68434313:A:T	1.78197e-06	-1.50771	-0.114516	7.17881e-06	-1.52659	-0.259762	1.61225e-05	-1.54293	-0.136314
68434382	chr2:68434382:G:A	3.13374e-06	-0.445307	-0.612418	1.65646e-05	-0.416162	-0.534055	3.83087e-05	-0.350466	-0.463319
68435256	chr2:68435256:A:G	1.3266e-05	1.17418	-0.788923	0.000123033	1.61249	-0.557519	0.000266392	1.66833	-0.542828
68435778	chr2:68435778:G:A	2.56664e-06	-1.13299e-10	-1.25735	1.19142e-05	-1.13299e-10	-1.27975	2.40467e-05	-1.13299e-10	-1.27947
68435938	chr2:68435938:T:C	2.6049e-05	1.22704	-0.167018	0.000140141	1.33358	-0.148414	0.000313313	1.41098	-0.123243
68436234	chr2:68436234:A:G	2.32993e-06	-1.35411	-3.69445e-10	1.15686e-05	-1.30919	-3.69445e-10	2.17864e-05	-1.37818	-3.69445e-10
68436402	chr2:68436402:T:C	4.57107e-06	0.484502	-1.16471	4.68492e-05	1.10529	-1.01584	0.00012406	1.38135	-1.02005
68436464	chr2:68436464:T:C	2.46579e-06	-1.13299e-10	-1.29744	1.12515e-05	-1.13299e-10	-1.33698	2.24157e-05	-1.13299e-10	-1.3497
68436741	chr2:68436741:C:T	2.27727e-06	-1.13299e-10	-1.37697	1.07972e-05	-1.13299e-10	-1.3782	2.18388e-05	-1.13299e-10	-1.37577
68436814	chr2:68436814:G:C	1.66324e-06	-0.632034	-1.05915	8.84435e-06	-0.564989	-1.01271	2.04328e-05	-0.461119	-0.981201
68437280	chr2:68437280:G:C	2.59999e-06	-1.13299e-10	-1.24444	1.18635e-05	-1.13299e-10	-1.28402	2.38292e-05	-1.13299e-10	-1.28855
68437543	chr2:68437543:G:A	2.02944e-05	-1.13299e-10	0.810394	9.85975e-05	-1.13299e-10	0.833564	0.000319063	-1.13299e-10	1.30593
68437799	chr2:68437799:G:A	2.40109e-06	-1.13299e-10	-1.32403	1.1121e-05	-1.13299e-10	-1.34865	2.23949e-05	-1.13299e-10	-1.35063
68437880	chr2:68437880:A:G	4.75631e-06	0.644708	-1.28519	4.77066e-05	1.28546	-1.17787	0.000127707	1.57206	-1.18179
68437932	chr2:68437932:C:T	2.76942e-06	-1.13299e-10	-1.18131	1.24234e-05	-1.13299e-10	-1.2379	2.49446e-05	-1.13299e-10	-1.24281
68437934	chr2:68437934:G:A	2.45008e-06	-1.13299e-10	-1.30383	1.14261e-05	-1.13299e-10	-1.32158	2.30589e-05	-1.13299e-10	-1.32141
68438314	chr2:68438314:T:C	2.39804e-06	-1.13299e-10	-1.3253	1.11082e-05	-1.13299e-10	-1.3498	2.23716e-05	-1.13299e-10	-1.35167
68438520	chr2:68438520:T:C	5.5461e-06	0.696165	-1.18302	5.81453e-05	1.34472	-1.03926	0.000156112	1.63435	-1.04324
68438568	chr2:68438568:A:C	2.36736e-06	-1.13299e-10	-1.33817	1.11026e-05	-1.13299e-10	-1.3503	2.24059e-05	-1.13299e-10	-1.35014
68438760	chr2:68438760:A:G	5.6293e-06	0.725009	-1.19697	5.89435e-05	1.37699	-1.05789	0.000158526	1.66827	-1.06182
68438813	chr2:68438813:C:T	1.72288e-06	-0.541243	-1.11471	9.49067e-06	-0.43893	-1.06824	2.10695e-05	-0.370529	-1.04111
68439013	chr2:68439013:A:G	2.38527e-06	-1.13299e-10	-1.33064	1.11657e-05	-1.13299e-10	-1.34463	2.24288e-05	-1.13299e-10	-1.34912
68439238	chr2:68439238:C:T	2.40341e-06	-1.13299e-10	-1.32306	1.12357e-05	-1.13299e-10	-1.33838	2.26742e-05	-1.13299e-10	-1.33823
68439468	chr2:68439468:G:A	0.000147447	-1.13299e-10	2.79352	0.000681934	-1.13299e-10	2.76745	0.00274021	-1.13299e-10	3.45633
68439593	chr2:68439593:A:G	2.58827e-06	-1.13299e-10	-1.24896	1.18153e-05	-1.13299e-10	-1.28809	2.37364e-05	-1.13299e-10	-1.29245
68439644	chr2:68439644:A:G	2.48878e-06	-0.760691	-0.527469	1.29412e-05	-0.709684	-0.487379	3.01401e-05	-0.611968	-0.441638
68439778	chr2:68439778:A:G	2.27585e-06	-1.13299e-10	-1.3776	1.08168e-05	-1.13299e-10	-1.37638	2.18119e-05	-1.13299e-10	-1.37701
68439790	chr2:68439790:A:T	5.61463e-07	-1.40437	-1.37279	2.66017e-06	-1.40724	-1.37185	5.23083e-06	-1.43707	-1.36782
68439905	chr2:68439905:A:G	1.41939e-06	-1.43534	-0.414387	6.47643e-06	-1.34758	-0.541735	1.37809e-05	-1.30782	-0.528367
68440029	chr2:68440029:T:C	2.3839e-06	-1.13299e-10	-1.33121	1.10605e-05	-1.13299e-10	-1.3541	2.22786e-05	-1.13299e-10	-1.35584
68440132	chr2:68440132:A:C	3.12434e-06	-1.13299e-10	-1.06073	1.37923e-05	-1.13299e-10	-1.13337	2.76627e-05	-1.13299e-10	-1.13938
68440261	chr2:68440261:G:T	3.65763e-06	-1.13299e-10	-0.903136	2.03214e-05	-1.13299e-10	-0.745808	3.85264e-05	-1.13299e-10	-0.808118
68440303	chr2:68440303:G:T	3.28983e-06	-1.13299e-10	-1.00912	1.44433e-05	-1.13299e-10	-1.08725	2.89565e-05	-1.13299e-10	-1.09367
68440415	chr2:68440415:C:T	2.2869e-06	-1.13299e-10	-1.37276	1.08175e-05	-1.13299e-10	-1.37632	2.18098e-05	-1.13299e-10	-1.3771
68440590	chr2:68440590:C:T	6.15018e-07	-1.31013	-1.37593	2.91303e-06	-1.31306	-1.37523	5.67798e-06	-1.35064	-1.37223
68440901	chr2:68440901:C:T	2.33255e-06	-1.13299e-10	-1.35299	1.08955e-05	-1.13299e-10	-1.36913	2.19545e-05	-1.13299e-10	-1.37049
68441166	chr2:68441166:A:T	7.8852e-07	-1.45913	-0.978422	3.62853e-06	-1.39173	-1.07693	7.77374e-06	-1.3388	-1.06991
68441421	chr2:68441421:G:A	7.93821e-07	-1.4715	-0.959352	3.63232e-06	-1.40706	-1.06055	7.76542e-06	-1.35652	-1.05326
68441849	chr2:68441849:C:A	2.33511e-06	-1.13299e-10	-1.35189	1.09029e-05	-1.13299e-10	-1.36846	2.19685e-05	-1.13299e-10	-1.36985
68441851	chr2:68441851:A:G	8.74777e-07	-1.49747	-0.836267	3.87681e-06	-1.44844	-0.954029	8.3914e-06	-1.38926	-0.942996
68441899	chr2:68441899:G:C	2.29015e-06	-1.13299e-10	-1.37134	1.0874e-05	-1.13299e-10	-1.37111	2.18916e-05	-1.13299e-10	-1.37336
68442130	chr2:68442130:A:G	2.07806e-06	-0.753009	-0.715506	1.06966e-05	-0.741985	-0.64557	2.64045e-05	-0.589725	-0.596205
68442720	chr2:68442720:A:G	2.50617e-06	-1.13299e-10	-1.28119	1.17578e-05	-1.13299e-10	-1.29297	2.37605e-05	-1.13299e-10	-1.29144
68442860	chr2:68442860:T:C	2.50075e-06	-1.13299e-10	-1.28336	1.147e-05	-1.13299e-10	-1.31774	2.30762e-05	-1.13299e-10	-1.32066
68442924	chr2:68442924:T:A	8.35039e-06	-0.077643	-3.69445e-10	4.26398e-05	-0.004695	-3.69445e-10	7.68473e-05	-0.117643	-3.69445e-10
68442996	chr2:68442996:T:C	2.32259e-06	-1.13299e-10	-1.35727	1.08684e-05	-1.13299e-10	-1.37162	2.19049e-05	-1.13299e-10	-1.37275
68443178	chr2:68443178:T:C	8.81736e-06	-1.13299e-10	-0.0232296	4.16607e-05	-1.13299e-10	-0.0279236	8.55164e-05	-1.13299e-10	-0.010755
68443274	chr2:68443274:A:G	2.46348e-06	-1.13299e-10	-1.29838	1.25302e-05	-1.13299e-10	-1.22934	2.47461e-05	-1.13299e-10	-1.25079
68443789	chr2:68443789:G:A	6.00456e-07	-1.33836	-1.37166	3.06986e-06	-1.25858	-1.37727	6.51954e-06	-1.20762	-1.37704
68443981	chr2:68443981:T:C	1.99898e-06	-1.50732	-3.69445e-10	9.69278e-06	-1.4861	-3.69445e-10	1.87166e-05	-1.53005	-3.69445e-10
68444218	chr2:68444218:A:T	1.86879e-06	-1.57466	-3.69445e-10	9.35266e-06	-1.52182	-3.69445e-10	1.81232e-05	-1.56227	-3.69445e-10
68444245	chr2:68444245:C:T	2.37874e-06	-1.13299e-10	-1.33338	1.10372e-05	-1.13299e-10	-1.35621	2.22234e-05	-1.13299e-10	-1.35832
68444362	chr2:68444362:C:T	6.14411e-07	-1.42844	-1.25861	2.98701e-06	-1.35168	-1.31153	6.41378e-06	-1.29254	-1.30848
68444396	chr2:68444396:T:G	2.03381e-05	0.419392	0.393155	0.000194512	0.912102	0.600912	0.00120832	1.58012	1.0574
68444402	chr2:68444402:C:T	0.000407378	-1.13299e-10	3.80979	0.00199782	-1.13299e-10	3.84233	0.0100839	-1.13299e-10	4.75923
68444504	chr2:68444504:A:G	2.82085e-06	-1.13299e-10	-1.16291	1.2588e-05	-1.13299e-10	-1.22474	2.5276e-05	-1.13299e-10	-1.22961
68444544	chr2:68444544:A:G	2.86788e-06	-1.13299e-10	-1.14638	1.27551e-05	-1.13299e-10	-1.21155	2.56085e-05	-1.13299e-10	-1.21654
68444567	chr2:68444567:G:T	2.7899e-06	-1.13299e-10	-1.17395	1.36787e-05	-1.13299e-10	-1.14164	2.79947e-05	-1.13299e-10	-1.12745
68444800	chr2:68444800:T:A	2.10707e-06	-0.545263	-0.909391	1.10012e-05	-0.536115	-0.823365	2.66349e-05	-0.399453	-0.777789
68444854	chr2:68444854:G:A	2.29317e-06	-1.13299e-10	-1.37002	1.08019e-05	-1.13299e-10	-1.37776	2.17871e-05	-1.13299e-10	-1.37815
68444883	chr2:68444883:C:T	6.09321e-06	0.885191	-1.27797	4.81333e-05	1.45267	-1.33617	0.000158009	1.93727	-1.33408
68445007	chr2:68445007:C:A	1.89933e-06	-0.649644	-0.908807	9.92402e-06	-0.638934	-0.82359	2.38791e-05	-0.508434	-0.778024
68445121	chr2:68445121:G:A	2.97145e-06	-1.13299e-10	-1.1109	1.33416e-05	-1.13299e-10	-1.16659	2.61772e-05	-1.13299e-10	-1.19457
68445586	chr2:68445586:C:T	2.32501e-06	-1.13299e-10	-1.35623	1.11252e-05	-1.13299e-10	-1.34827	2.24558e-05	-1.13299e-10	-1.34791
68445662	chr2:68445662:G:A	2.99517e-06	-1.13299e-10	-1.10295	1.3436e-05	-1.13299e-10	-1.15955	2.6349e-05	-1.13299e-10	-1.18803
68446049	chr2:68446049:G:A	4.46546e-06	-1.13299e-10	-0.703581	1.92974e-05	-1.13299e-10	-0.797514	3.71892e-05	-1.13299e-10	-0.843446
68446091	chr2:68446091:T:C	3.89289e-06	-0.55609	-0.284711	2.12538e-05	-0.544332	-0.156612	5.30434e-05	-0.406731	-0.0816222
68446270	chr2:68446270:T:C	2.03192e-06	-1.49097	-3.69445e-10	9.37738e-06	-1.51918	-3.69445e-10	1.97308e-05	-1.47728	-3.69445e-10
68446586	chr2:68446586:ATG:A	2.46172e-06	-1.13299e-10	-1.29909	1.1318e-05	-1.13299e-10	-1.33109	2.27693e-05	-1.13299e-10	-1.33405
68446667	chr2:68446667:G:GT	2.47625e-06	-1.13299e-10	-1.2932	1.13692e-05	-1.13299e-10	-1.32657	2.28695e-05	-1.13299e-10	-1.32966
68446922	chr2:68446922:G:C	1.89682e-06	-0.581289	-0.978485	9.85763e-06	-0.570792	-0.898444	2.37574e-05	-0.435555	-0.856013
68447167	chr2:68447167:C:T	2.95193e-06	-1.13299e-10	-1.11749	1.32122e-05	-1.13299e-10	-1.17634	2.59442e-05	-1.13299e-10	-1.20352
68447459	chr2:68447459:G:T	3.98562e-06	-1.13299e-10	-0.817259	1.92281e-05	-1.13299e-10	-0.801108	3.98288e-05	-1.13299e-10	-0.774874
68447593	chr2:68447593:C:T	6.22653e-06	-0.163618	-0.207514	3.64426e-05	-0.0959828	-0.0657611	8.77066e-05	0.00706979	0.00746434
68447665	chr2:68447665:C:T	6.43366e-07	-1.30629	-1.3347	3.27333e-06	-1.20387	-1.36781	7.72864e-06	-1.04816	-1.36637
68447687	chr2:68447687:T:A	2.35179e-06	-1.13299e-10	-1.34477	1.1213e-05	-1.13299e-10	-1.34041	2.26484e-05	-1.13299e-10	-1.33937
68448001	chr2:68448001:G:A	2.54725e-06	-1.13299e-10	-1.26494	1.16067e-05	-1.13299e-10	-1.3059	2.33317e-05	-1.13299e-10	-1.30965
68448111	chr2:68448111:C:T	2.85682e-06	-1.13299e-10	-1.15024	1.28991e-05	-1.13299e-10	-1.20033	2.53797e-05	-1.13299e-10	-1.22552
68448380	chr2:68448380:T:A	2.30623e-06	-1.13299e-10	-1.36434	1.1093e-05	-1.13299e-10	-1.35117	2.26418e-05	-1.13299e-10	-1.33966
68448519	chr2:68448519:G:T	2.00792e-05	1.49929	-0.699554	0.000149679	2.12484	-0.87383	0.000693465	2.95096	-0.86872
68448523	chr2:68448523:C:T	2.43307e-06	-1.13299e-10	-1.3108	1.12069e-05	-1.13299e-10	-1.34095	2.25686e-05	-1.13299e-10	-1.3429
68448624	chr2:68448624:G:A	2.72848e-06	-1.13299e-10	-1.19621	1.2389e-05	-1.13299e-10	-1.24067	2.44394e-05	-1.13299e-10	-1.26327
68448653	chr2:68448653:G:A	2.4963e-06	-1.13299e-10	-1.28514	1.14334e-05	-1.13299e-10	-1.32094	2.30133e-05	-1.13299e-10	-1.32339
68448669	chr2:68448669:G:A	7.31383e-07	-1.17695	-1.33582	3.87251e-06	-1.03593	-1.36765	9.10377e-06	-0.884668	-1.36611
68448809	chr2:68448809:G:A	1.59154e-06	-0.734298	-1.00095	8.26327e-06	-0.725026	-0.920636	1.97382e-05	-0.598947	-0.877963
68448876	chr2:68448876:A:T	1.88855e-05	1.43799	-0.699554	0.000140192	2.05936	-0.87383	0.000644854	2.87828	-0.86872
68448883	chr2:68448883:G:A	2.03449e-06	-1.4897	-3.69445e-10	1.13452e-05	-1.32869	-3.69445e-10	2.06604e-05	-1.43124	-3.69445e-10
68448948	chr2:68448948:C:A	2.45094e-06	-1.13299e-10	-1.30348	1.12742e-05	-1.13299e-10	-1.33497	2.26998e-05	-1.13299e-10	-1.3371
68448974	chr2:68448974:C:G	2.76519e-06	-1.13299e-10	-1.18284	1.25335e-05	-1.13299e-10	-1.22908	2.47014e-05	-1.13299e-10	-1.25261
68449167	chr2:68449167:A:T	1.35904e-05	-1.13299e-10	0.409411	6.36166e-05	-1.13299e-10	0.395392	0.000205395	-1.13299e-10	0.865474
68449207	chr2:68449207:A:G	2.33819e-06	-0.260612	-1.08996	1.26992e-05	-0.199147	-1.01679	2.94149e-05	-0.0971195	-0.980842
68449265	chr2:68449265:A:G	2.42518e-06	-1.13299e-10	-1.31405	1.11837e-05	-1.13299e-10	-1.34302	2.253e-05	-1.13299e-10	-1.34461
68449388	chr2:68449388:G:C	2.98372e-06	-1.13299e-10	-1.10678	1.39096e-05	-1.13299e-10	-1.12491	2.80538e-05	-1.13299e-10	-1.12534
68452235	chr2:68452235:C:G	7.08942e-07	-1.18129	-1.36264	3.87983e-06	-1.06726	-1.33443	8.40211e-06	-0.996692	-1.33429
68452407	chr2:68452407:C:T	7.10878e-07	-1.20972	-1.33149	3.73464e-06	-1.07436	-1.36547	8.73798e-06	-0.928002	-1.36378
68452432	chr2:68452432:AG:A	7.15386e-07	-1.21883	-1.31605	3.73082e-06	-1.08455	-1.3563	8.71272e-06	-0.940128	-1.35455
68452466	chr2:68452466:C:A	2.44608e-06	-1.13299e-10	-1.30547	1.12575e-05	-1.13299e-10	-1.33645	2.2667e-05	-1.13299e-10	-1.33855
68452816	chr2:68452816:T:C	1.34155e-06	-0.715517	-1.19061	6.87251e-06	-0.701577	-1.12838	1.62812e-05	-0.572753	-1.0967
68452853	chr2:68452853:A:G	2.41309e-06	-1.13299e-10	-1.31905	1.11442e-05	-1.13299e-10	-1.34656	2.2452e-05	-1.13299e-10	-1.34808
68453162	chr2:68453162:G:C	2.46351e-05	1.579	-0.574776	0.000186129	2.15576	-0.686807	0.000930561	2.99386	-0.617531
68453223	chr2:68453223:T:A	2.88659e-06	-1.35938	0.219504	1.83297e-05	-1.29019	0.441229	3.30622e-05	-1.38317	0.422098
68453242	chr2:68453242:G:A	2.75704e-06	-1.13299e-10	-1.18579	1.25009e-05	-1.13299e-10	-1.23168	2.46433e-05	-1.13299e-10	-1.25496
68453281	chr2:68453281:C:T	1.92588e-06	-1.54457	-3.69445e-10	9.16552e-06	-1.54203	-3.69445e-10	1.86479e-05	-1.53373	-3.69445e-10
68453392	chr2:68453392:C:T	2.1216e-06	-1.44778	-3.69445e-10	9.26381e-06	-1.53137	-3.69445e-10	2.01103e-05	-1.45823	-3.69445e-10
68453618	chr2:68453618:G:T	6.42059e-06	-1.13299e-10	-0.340442	3.4613e-05	-1.13299e-10	-0.213254	7.08486e-05	-1.13299e-10	-0.198918
68453708	chr2:68453708:C:A	2.44429e-06	-1.13299e-10	-1.3062	1.14803e-05	-1.13299e-10	-1.31685	2.3161e-05	-1.13299e-10	-1.31699
68453934	chr2:68453934:C:T	0.000110432	-1.13299e-10	2.50445	0.000540935	-1.13299e-10	2.53582	0.00256844	-1.13299e-10	3.39159
68453988	chr2:68453988:G:A	3.05171e-05	1.21833	-3.69445e-10	0.000241143	1.72791	-3.69445e-10	0.00195792	3.12017	-3.69445e-10
68453989	chr2:68453989:G:T	0.000136883	-1.13299e-10	2.71917	0.000670972	-1.13299e-10	2.75124	0.00325708	-1.13299e-10	3.62912
68454363	chr2:68454363:C:T	2.79309e-06	-1.13299e-10	-1.1728	1.30207e-05	-1.13299e-10	-1.19094	2.61869e-05	-1.13299e-10	-1.1942
68454392	chr2:68454392:A:T	1.14709e-06	-0.726849	-1.33587	4.71853e-06	-0.836543	-1.36944	9.25356e-06	-0.871733	-1.36272
68454603	chr2:68454603:G:A	5.97189e-05	-1.13299e-10	1.8897	0.000291565	-1.13299e-10	1.91778	0.00129792	-1.13299e-10	2.70905
68454685	chr2:68454685:A:G	2.75739e-06	-1.13299e-10	-1.18567	1.28647e-05	-1.13299e-10	-1.20299	2.58731e-05	-1.13299e-10	-1.20626
68454812	chr2:68454812:G:A	2.39636e-05	0.976584	-3.69445e-10	0.000183833	1.45654	-3.69445e-10	0.00142979	2.80582	-3.69445e-10
68455124	chr2:68455124:A:G	1.29772e-05	1.73646	-1.37321	8.01896e-05	2.00434	-1.37743	0.000468083	3.06763	-1.37844
68455208	chr2:68455208:A:G	2.27584e-06	-1.13299e-10	-1.3776	1.08197e-05	-1.13299e-10	-1.37611	2.18279e-05	-1.13299e-10	-1.37627
68455209	chr2:68455209:C:T	2.75663e-06	-1.13299e-10	-1.18594	1.28615e-05	-1.13299e-10	-1.20324	2.58666e-05	-1.13299e-10	-1.20651
68455473	chr2:68455473:T:C	2.27592e-06	-1.13299e-10	-1.37757	1.08203e-05	-1.13299e-10	-1.37606	2.18292e-05	-1.13299e-10	-1.37622
68455662	chr2:68455662:G:A	8.22032e-06	1.28474	-1.37808	4.91122e-05	1.5044	-1.36778	0.000256641	2.45887	-1.37066
68456038	chr2:68456038:C:G	1.35259e-05	0.404651	-3.69445e-10	0.000100914	0.856785	-3.69445e-10	0.000534473	1.82182	-3.69445e-10
68456076	chr2:68456076:A:T	2.7959e-06	-1.13299e-10	-1.1718	1.30357e-05	-1.13299e-10	-1.18979	2.6213e-05	-1.13299e-10	-1.19321
68456306	chr2:68456306:G:A	8.16764e-06	-1.13299e-10	-0.0997719	4.23184e-05	-1.13299e-10	-0.0122593	8.76588e-05	-1.13299e-10	0.0139883
68456386	chr2:68456386:G:C	2.28938e-05	0.930916	-3.69445e-10	0.000174618	1.40512	-3.69445e-10	0.00134224	2.74263	-3.69445e-10
68456406	chr2:68456406:C:T	3.01064e-06	-1.13299e-10	-1.0978	1.3996e-05	-1.13299e-10	-1.11871	2.81173e-05	-1.13299e-10	-1.12308
68456501	chr2:68456501:C:T	3.39163e-06	-1.13299e-10	-0.978641	1.69289e-05	-1.13299e-10	-0.928463	3.54478e-05	-1.13299e-10	-0.891403
68456508	chr2:68456508:C:T	2.39644e-05	0.976617	-3.69445e-10	0.000184035	1.45764	-3.69445e-10	0.00143164	2.80712	-3.69445e-10
68456973	chr2:68456973:G:A	1.29296e-06	-0.885874	-1.05714	1.16163e-05	-0.15518	-1.1499	1.12406e-05	-0.854656	-1.18527
68457033	chr2:68457033:T:C	2.25523e-05	0.915885	-3.69445e-10	0.000172342	1.392	-3.69445e-10	0.00132134	2.72694	-3.69445e-10
68457073	chr2:68457073:A:G	9.52395e-07	-1.06366	-1.18507	4.56473e-06	-1.13803	-1.10109	9.28744e-06	-1.16064	-1.07017
68457265	chr2:68457265:T:C	0.000131884	-1.13299e-10	2.68197	0.000644196	-1.13299e-10	2.71052	0.00310053	-1.13299e-10	3.57986
68457402	chr2:68457402:C:T	3.37442e-06	-1.13299e-10	-0.983727	1.68519e-05	-1.13299e-10	-0.933021	3.52728e-05	-1.13299e-10	-0.89635
68457491	chr2:68457491:G:A	2.18757e-05	0.885423	-3.69445e-10	0.000166683	1.35861	-3.69445e-10	0.00126979	2.68714	-3.69445e-10
68457841	chr2:68457841:T:C	2.31607e-06	-1.13299e-10	-1.36008	1.10728e-05	-1.13299e-10	-1.35299	2.23496e-05	-1.13299e-10	-1.35266
68457898	chr2:68457898:T:C	2.35552e-06	-1.13299e-10	-1.34319	1.11085e-05	-1.13299e-10	-1.34977	2.24243e-05	-1.13299e-10	-1.34932
68457990	chr2:68457990:T:C	3.04394e-06	-1.13299e-10	-1.0868	1.429e-05	-1.13299e-10	-1.09792	2.86333e-05	-1.13299e-10	-1.10489
68458217	chr2:68458217:T:C	3.49385e-06	-1.13299e-10	-0.948947	1.74611e-05	-1.13299e-10	-0.897508	3.66453e-05	-1.13299e-10	-0.858178
68458221	chr2:68458221:T:G	3.05463e-06	-1.13299e-10	-1.08329	1.41928e-05	-1.13299e-10	-1.10475	2.85093e-05	-1.13299e-10	-1.10923
68458319	chr2:68458319:G:A	2.55483e-05	1.04062	-3.69445e-10	0.00019763	1.52891	-3.69445e-10	0.00155897	2.89232	-3.69445e-10
68458783	chr2:68458783:C:T	9.57666e-05	-1.13299e-10	2.36196	0.000467339	-1.13299e-10	2.38957	0.00217587	-1.13299e-10	3.22572
68458856	chr2:68458856:T:A	7.61472e-07	-1.55353	-0.918924	3.21082e-06	-1.54935	-1.04161	6.45479e-06	-1.53912	-1.05552
68459391	chr2:68459391:A:G	1.68371e-05	1.96904	-1.3454	0.000101315	2.23405	-1.3733	0.000608294	3.31972	-1.36852
68459393	chr2:68459393:G:A	3.64247e-06	-1.13299e-10	-0.90729	1.80247e-05	-1.13299e-10	-0.865737	3.655e-05	-1.13299e-10	-0.860782
68460267	chr2:68460267:T:A	2.62297e-05	1.06694	-3.69445e-10	0.00020326	1.55701	-3.69445e-10	0.00161422	2.92714	-3.69445e-10
68460324	chr2:68460324:G:C	3.90176e-06	-1.13299e-10	-0.838523	1.81014e-05	-1.13299e-10	-0.861495	3.63921e-05	-1.13299e-10	-0.865112
68460436	chr2:68460436:A:G	3.93581e-06	-1.13299e-10	-0.829836	1.95972e-05	-1.13299e-10	-0.782094	3.9606e-05	-1.13299e-10	-0.780483
68460591	chr2:68460591:A:T	2.55846e-05	1.04204	-3.69445e-10	0.000197873	1.53014	-3.69445e-10	0.00156289	2.89483	-3.69445e-10
68460774	chr2:68460774:T:A	2.35543e-06	-1.13299e-10	-1.34323	1.11082e-05	-1.13299e-10	-1.3498	2.24236e-05	-1.13299e-10	-1.34935
68460837	chr2:68460837:A:G	2.27947e-06	-1.13299e-10	-1.37601	1.08512e-05	-1.13299e-10	-1.37321	2.19138e-05	-1.13299e-10	-1.37235
68460890	chr2:68460890:G:A	6.42177e-06	-1.13299e-10	-0.340258	3.32815e-05	-1.13299e-10	-0.252479	6.87802e-05	-1.13299e-10	-0.228547
68460945	chr2:68460945:G:A	3.01392e-06	-1.13299e-10	-1.09671	1.40125e-05	-1.13299e-10	-1.11753	2.81513e-05	-1.13299e-10	-1.12187
68460955	chr2:68460955:A:G	5.17612e-06	-1.13299e-10	-0.555896	2.22694e-05	-1.13299e-10	-0.654268	4.45937e-05	-1.13299e-10	-0.66187
68460968	chr2:68460968:T:C	2.28381e-06	-1.13299e-10	-1.37411	1.08724e-05	-1.13299e-10	-1.37126	2.19316e-05	-1.13299e-10	-1.37154
68461029	chr2:68461029:G:A	2.31557e-06	-1.13299e-10	-1.3603	1.09363e-05	-1.13299e-10	-1.36539	2.20739e-05	-1.13299e-10	-1.36507
68461756	chr2:68461756:G:A	2.98472e-06	-1.13299e-10	-1.10645	1.38574e-05	-1.13299e-10	-1.12866	2.78292e-05	-1.13299e-10	-1.13338
68461906	chr2:68461906:G:A	3.84459e-06	-1.13299e-10	-0.853285	1.91206e-05	-1.13299e-10	-0.806717	3.86416e-05	-1.13299e-10	-0.805133
68462021	chr2:68462021:T:C	5.10695e-06	0.803128	-1.37248	3.3506e-05	1.1324	-1.37815	9.89356e-05	1.51077	-1.37577
68462578	chr2:68462578:G:C	3.05532e-06	-1.13299e-10	-1.08307	1.41958e-05	-1.13299e-10	-1.10453	2.85153e-05	-1.13299e-10	-1.10902
68462801	chr2:68462801:A:G	2.97771e-06	-1.13299e-10	-1.1088	1.33593e-05	-1.13299e-10	-1.16527	2.67813e-05	-1.13299e-10	-1.17176
68462860	chr2:68462860:G:C	2.4987e-05	1.0184	-3.69445e-10	0.000192808	1.50421	-3.69445e-10	0.00151461	2.86345	-3.69445e-10
68463578	chr2:68463578:G:A	2.58073e-05	1.05071	-3.69445e-10	0.00019962	1.53893	-3.69445e-10	0.00157819	2.90457	-3.69445e-10
68463837	chr2:68463837:C:G	2.27393e-06	-1.13299e-10	-1.37844	1.08076e-05	-1.13299e-10	-1.37724	2.1824e-05	-1.13299e-10	-1.37645
68463907	chr2:68463907:A:T	3.14178e-06	-1.13299e-10	-1.05516	1.46054e-05	-1.13299e-10	-1.07609	2.93034e-05	-1.13299e-10	-1.08176
68464135	chr2:68464135:T:C	3.07549e-06	-1.13299e-10	-1.07649	1.42787e-05	-1.13299e-10	-1.09872	2.86827e-05	-1.13299e-10	-1.10317
68464403	chr2:68464403:G:A	7.61839e-05	-1.13299e-10	2.1332	0.000368943	-1.13299e-10	2.15316	0.00160875	-1.13299e-10	2.92375
68464418	chr2:68464418:T:C	3.00189e-06	-1.13299e-10	-1.10071	1.39506e-05	-1.13299e-10	-1.12196	2.80289e-05	-1.13299e-10	-1.12623
68464554	chr2:68464554:G:A	3.62072e-06	-1.13299e-10	-0.913278	1.81281e-05	-1.13299e-10	-0.860019	3.81016e-05	-1.13299e-10	-0.819206
68465444	chr2:68465444:A:C	3.47294e-06	-1.13299e-10	-0.954949	1.60697e-05	-1.13299e-10	-0.980549	3.21964e-05	-1.13299e-10	-0.98761
68465750	chr2:68465750:G:T	3.59599e-06	-1.13299e-10	-0.920131	1.79193e-05	-1.13299e-10	-0.871602	3.76551e-05	-1.13299e-10	-0.830996
68465990	chr2:68465990:C:T	3.09137e-06	-1.13299e-10	-1.07134	1.38045e-05	-1.13299e-10	-1.13249	2.76576e-05	-1.13299e-10	-1.13956
68466778	chr2:68466778:A:T	3.09147e-06	-1.13299e-10	-1.07131	1.43398e-05	-1.13299e-10	-1.09444	2.88028e-05	-1.13299e-10	-1.09899
68466966	chr2:68466966:C:T	4.08915e-06	-1.13299e-10	-0.791615	1.86444e-05	-1.13299e-10	-0.831935	3.70058e-05	-1.13299e-10	-0.84839
68467123	chr2:68467123:G:A	1.00684e-06	-0.998477	-1.19466	4.79788e-06	-1.07709	-1.11222	9.73579e-06	-1.10145	-1.08221
68467257	chr2:68467257:C:G	3.5801e-06	-1.13299e-10	-0.92456	1.79248e-05	-1.13299e-10	-0.871295	3.76202e-05	-1.13299e-10	-0.831922
68467927	chr2:68467927:G:A	3.1e-05	1.23404	-3.69445e-10	0.000242531	1.73365	-3.69445e-10	0.00199821	3.14054	-3.69445e-10
68467976	chr2:68467976:A:C	3.18696e-06	-1.13299e-10	-1.04088	1.41863e-05	-1.13299e-10	-1.10521	2.841e-05	-1.13299e-10	-1.11272
68468321	chr2:68468321:C:G	3.57851e-06	-1.13299e-10	-0.925005	1.66075e-05	-1.13299e-10	-0.947628	3.31986e-05	-1.13299e-10	-0.956957
68468512	chr2:68468512:T:G	2.55111e-05	1.03916	-3.69445e-10	0.000197832	1.52994	-3.69445e-10	0.00157528	2.90272	-3.69445e-10
68468619	chr2:68468619:A:G	4.14315e-06	-0.778495	-3.69445e-10	2.46841e-05	-0.551324	-3.69445e-10	4.01411e-05	-0.767063	-3.69445e-10
68468825	chr2:68468825:C:T	7.44029e-07	-1.16726	-1.32837	3.46413e-06	-1.23396	-1.28106	6.97166e-06	-1.25137	-1.26624
68469012	chr2:68469012:GTGTGTGTGT:G	2.27989e-06	-1.13299e-10	-1.37582	1.08538e-05	-1.13299e-10	-1.37297	2.19867e-05	-1.13299e-10	-1.36903
68469091	chr2:68469091:G:A	3.50919e-06	-1.13299e-10	-0.944566	1.73892e-05	-1.13299e-10	-0.901636	3.51292e-05	-1.13299e-10	-0.900429
68469287	chr2:68469287:A:T	2.70744e-05	1.09864	-3.69445e-10	0.000210936	1.59407	-3.69445e-10	0.0017012	2.97963	-3.69445e-10
68469325	chr2:68469325:T:C	2.67401e-05	1.08621	-3.69445e-10	0.000208106	1.58056	-3.69445e-10	0.00167381	2.96339	-3.69445e-10
68469599	chr2:68469599:G:A	3.0023e-06	-1.13299e-10	-1.10057	1.34574e-05	-1.13299e-10	-1.15795	2.6975e-05	-1.13299e-10	-1.16455
68469613	chr2:68469613:A:T	2.44281e-06	-1.13299e-10	-1.3068	1.15756e-05	-1.13299e-10	-1.30859	2.3493e-05	-1.13299e-10	-1.30276
68469816	chr2:68469816:A:T	2.76241e-06	-1.13299e-10	-1.18385	1.29081e-05	-1.13299e-10	-1.19963	2.59195e-05	-1.13299e-10	-1.20447
68469999	chr2:68469999:G:T	3.29549e-06	-1.13299e-10	-1.0074	1.64284e-05	-1.13299e-10	-0.958472	3.43463e-05	-1.13299e-10	-0.92297
68470571	chr2:68470571:C:T	3.05287e-06	-1.13299e-10	-1.08387	1.36524e-05	-1.13299e-10	-1.14357	2.73679e-05	-1.13299e-10	-1.15009
68470667	chr2:68470667:A:C	2.96262e-06	-1.13299e-10	-1.11388	1.38272e-05	-1.13299e-10	-1.13084	2.77157e-05	-1.13299e-10	-1.13746
68470846	chr2:68470846:C:A	4.06321e-06	-0.797977	-3.69445e-10	3.52696e-05	-0.19446	-3.69445e-10	3.91658e-05	-0.79166	-3.69445e-10
68471396	chr2:68471396:G:C	2.97401e-06	-1.13299e-10	-1.11004	1.38862e-05	-1.13299e-10	-1.12659	2.78299e-05	-1.13299e-10	-1.13335
68471445	chr2:68471445:T:C	2.922e-06	-1.13299e-10	-1.12768	1.3644e-05	-1.13299e-10	-1.14418	2.73534e-05	-1.13299e-10	-1.15062
68471460	chr2:68471460:A:G	2.91809e-06	-1.13299e-10	-1.12902	1.36261e-05	-1.13299e-10	-1.1455	2.73181e-05	-1.13299e-10	-1.15192
68471853	chr2:68471853:G:C	2.79377e-05	1.13002	-3.69445e-10	0.000218194	1.6279	-3.69445e-10	0.00177069	3.01966	-3.69445e-10
68471886	chr2:68471886:C:T	2.97825e-06	-1.13299e-10	-1.10862	1.39049e-05	-1.13299e-10	-1.12524	2.78667e-05	-1.13299e-10	-1.13203
68472291	chr2:68472291:G:A	2.92452e-05	1.17577	-3.69445e-10	0.000229268	1.67741	-3.69445e-10	0.00187939	3.07924	-3.69445e-10
68472328	chr2:68472328:G:A	5.78113e-06	0.932752	-1.3781	3.59958e-05	1.18199	-1.35607	0.000101348	1.51816	-1.35907
68472408	chr2:68472408:A:G	2.72433e-06	-1.13299e-10	-1.19773	1.23595e-05	-1.13299e-10	-1.24306	2.48175e-05	-1.13299e-10	-1.24791
68473073	chr2:68473073:C:T	3.04563e-06	-1.13299e-10	-1.08624	1.42907e-05	-1.13299e-10	-1.09787	2.86371e-05	-1.13299e-10	-1.10476
68473134	chr2:68473134:G:A	2.97633e-06	-1.13299e-10	-1.10926	1.38959e-05	-1.13299e-10	-1.12588	2.78496e-05	-1.13299e-10	-1.13265
68473159	chr2:68473159:T:C	2.96695e-06	-1.13299e-10	-1.11242	1.38536e-05	-1.13299e-10	-1.12894	2.77657e-05	-1.13299e-10	-1.13566
68473271	chr2:68473271:T:C	2.97031e-06	-1.13299e-10	-1.11128	1.33299e-05	-1.13299e-10	-1.16747	2.67233e-05	-1.13299e-10	-1.17393
68473298	chr2:68473298:C:T	2.9925e-06	-1.13299e-10	-1.10384	1.39694e-05	-1.13299e-10	-1.12061	2.79946e-05	-1.13299e-10	-1.12745
68473418	chr2:68473418:G:C	2.48017e-06	-1.13299e-10	-1.29162	1.15863e-05	-1.13299e-10	-1.30766	2.32629e-05	-1.13299e-10	-1.3126
68473441	chr2:68473441:A:G	2.72211e-06	-1.13299e-10	-1.19855	1.27224e-05	-1.13299e-10	-1.21412	2.55535e-05	-1.13299e-10	-1.21869
68473462	chr2:68473462:A:G	1.52461e-05	-1.13299e-10	0.52437	7.41455e-05	-1.13299e-10	0.548547	0.000236832	-1.13299e-10	1.00789
68473488	chr2:68473488:G:A	2.55927e-06	-1.13299e-10	-1.26023	1.20167e-05	-1.13299e-10	-1.27119	2.41428e-05	-1.13299e-10	-1.27548
68473719	chr2:68473719:G:C	3.37381e-06	-1.13299e-10	-0.983909	1.68339e-05	-1.13299e-10	-0.93409	3.52342e-05	-1.13299e-10	-0.897445
68473868	chr2:68473868:A:T	3.7588e-06	-1.13299e-10	-0.875853	1.86903e-05	-1.13299e-10	-0.829479	3.77729e-05	-1.13299e-10	-0.82787
68474203	chr2:68474203:C:T	2.97374e-06	-1.13299e-10	-1.11013	1.38846e-05	-1.13299e-10	-1.1267	2.78268e-05	-1.13299e-10	-1.13346
68474396	chr2:68474396:C:T	3.02802e-06	-1.09204	-3.69445e-10	1.59523e-05	-0.987878	-3.69445e-10	2.8595e-05	-1.10623	-3.69445e-10
68474740	chr2:68474740:C:T	3.05289e-06	-1.13299e-10	-1.08386	1.43241e-05	-1.13299e-10	-1.09554	2.87028e-05	-1.13299e-10	-1.10247
68474754	chr2:68474754:T:C	7.23343e-07	-1.21433	-1.30949	3.0073e-06	-1.29441	-1.36203	5.96117e-06	-1.31782	-1.35638
68474829	chr2:68474829:C:T	4.54996e-05	-1.13299e-10	1.61775	0.000215594	-1.13299e-10	1.61591	0.000823165	-1.13299e-10	2.25369
68474834	chr2:68474834:G:A	2.96872e-06	-1.13299e-10	-1.11182	1.38617e-05	-1.13299e-10	-1.12836	2.77815e-05	-1.13299e-10	-1.13509
68474928	chr2:68474928:A:G	2.31837e-05	0.943499	-3.69445e-10	0.000178421	1.42666	-3.69445e-10	0.00138887	2.77678	-3.69445e-10
68474968	chr2:68474968:A:G	2.92032e-06	-1.13299e-10	-1.12826	1.36361e-05	-1.13299e-10	-1.14476	2.73377e-05	-1.13299e-10	-1.1512
68475588	chr2:68475588:G:A	2.97374e-06	-1.13299e-10	-1.11013	1.38846e-05	-1.13299e-10	-1.1267	2.78268e-05	-1.13299e-10	-1.13346
68475634	chr2:68475634:T:C	8.08619e-07	-1.07895	-1.33343	3.73591e-06	-1.15152	-1.28797	7.49932e-06	-1.17087	-1.27378
68475821	chr2:68475821:G:C	3.05154e-06	-1.13299e-10	-1.08431	1.42263e-05	-1.13299e-10	-1.10239	2.85015e-05	-1.13299e-10	-1.1095
68475823	chr2:68475823:C:A	3.04937e-06	-1.13299e-10	-1.08502	1.42155e-05	-1.13299e-10	-1.10315	2.848e-05	-1.13299e-10	-1.11026
68476122	chr2:68476122:G:A	2.36704e-05	0.964272	-3.69445e-10	0.000182558	1.44959	-3.69445e-10	0.00142812	2.80465	-3.69445e-10
68476240	chr2:68476240:C:T	3.03766e-06	-1.13299e-10	-1.08886	1.41737e-05	-1.13299e-10	-1.10609	2.83987e-05	-1.13299e-10	-1.11312
68476255	chr2:68476255:A:G	2.89109e-06	-1.13299e-10	-1.13832	1.35051e-05	-1.13299e-10	-1.15441	2.7079e-05	-1.13299e-10	-1.16071
68476271	chr2:68476271:A:G	2.8303e-06	-1.13299e-10	-1.15957	1.323e-05	-1.13299e-10	-1.175	2.65353e-05	-1.13299e-10	-1.18099
68476305	chr2:68476305:G:A	2.31872e-05	0.943648	-3.69445e-10	0.000178479	1.42699	-3.69445e-10	0.00138978	2.77743	-3.69445e-10
68476366	chr2:68476366:T:C	6.83436e-06	1.08838	-1.36637	3.97817e-05	1.30415	-1.37822	0.000204286	2.23848	-1.37842
68476371	chr2:68476371:T:C	2.96002e-06	-1.13299e-10	-1.11476	1.32879e-05	-1.13299e-10	-1.17063	2.66412e-05	-1.13299e-10	-1.177
68476698	chr2:68476698:A:G	2.68592e-06	-1.13299e-10	-1.21193	1.25609e-05	-1.13299e-10	-1.22689	2.52337e-05	-1.13299e-10	-1.23128
68476992	chr2:68476992:T:C	2.72066e-06	-1.13299e-10	-1.19908	1.27163e-05	-1.13299e-10	-1.2146	2.55413e-05	-1.13299e-10	-1.21917
68477111	chr2:68477111:A:G	2.36362e-06	-1.13299e-10	-1.33976	1.11374e-05	-1.13299e-10	-1.34717	2.24259e-05	-1.13299e-10	-1.34925
68477766	chr2:68477766:A:C	1.01371e-05	0.116249	-3.69445e-10	4.21178e-05	-0.0170117	-3.69445e-10	9.68346e-05	0.113541	-3.69445e-10
68478315	chr2:68478315:A:G	2.8688e-06	-1.13299e-10	-1.14606	1.34036e-05	-1.13299e-10	-1.16196	2.68783e-05	-1.13299e-10	-1.16814
68478888	chr2:68478888:A:C	2.429e-05	0.990112	-3.69445e-10	0.000187789	1.47783	-3.69445e-10	0.00147753	2.83867	-3.69445e-10
68479258	chr2:68479258:A:G	1.92821e-06	-1.54336	-3.69445e-10	1.02628e-05	-1.42896	-3.69445e-10	1.91897e-05	-1.50509	-3.69445e-10
68479378	chr2:68479378:G:C	3.61415e-06	-1.13299e-10	-0.915095	1.8081e-05	-1.13299e-10	-0.862619	3.7956e-05	-1.13299e-10	-0.823035
68479449	chr2:68479449:A:C	2.69969e-06	-1.13299e-10	-1.20681	1.26223e-05	-1.13299e-10	-1.22202	2.53552e-05	-1.13299e-10	-1.22648
68479523	chr2:68479523:G:A	2.97374e-06	-1.13299e-10	-1.11013	1.38846e-05	-1.13299e-10	-1.1267	2.78268e-05	-1.13299e-10	-1.13346
68479591	chr2:68479591:G:C	5.83162e-06	0.932539	-1.36919	3.70476e-05	1.18189	-1.32717	0.000104164	1.51808	-1.33158
68479857	chr2:68479857:T:C	5.58964e-06	0.890937	-1.36997	3.53949e-05	1.13813	-1.32905	9.92841e-05	1.47191	-1.33338
68479964	chr2:68479964:C:T	7.9625e-05	-1.13299e-10	2.17738	0.000389844	-1.13299e-10	2.20826	0.00179088	-1.13299e-10	3.031
68480147	chr2:68480147:A:G	9.19806e-07	-1.55853	-0.725013	3.63868e-06	-1.57344	-0.892418	7.21695e-06	-1.56887	-0.91416
68480160	chr2:68480160:C:T	2.97513e-06	-1.13299e-10	-1.10966	1.38911e-05	-1.13299e-10	-1.12624	2.78396e-05	-1.13299e-10	-1.133
68480449	chr2:68480449:G:A	3.36892e-06	-1.13299e-10	-0.985358	1.67972e-05	-1.13299e-10	-0.936268	3.51585e-05	-1.13299e-10	-0.899597
68481112	chr2:68481112:G:A	3.00444e-06	-1.13299e-10	-1.09986	1.34676e-05	-1.13299e-10	-1.1572	2.69949e-05	-1.13299e-10	-1.16381
68481293	chr2:68481293:T:C	2.96095e-06	-1.13299e-10	-1.11444	1.38265e-05	-1.13299e-10	-1.1309	2.77123e-05	-1.13299e-10	-1.13759
68481504	chr2:68481504:TTGA:T	2.17935e-06	-1.42093	-3.69445e-10	1.08995e-05	-1.36877	-3.69445e-10	2.08734e-05	-1.42099	-3.69445e-10
68481752	chr2:68481752:C:T	2.90014e-06	-1.13299e-10	-1.13519	1.35355e-05	-1.13299e-10	-1.15216	2.71493e-05	-1.13299e-10	-1.15811
68482146	chr2:68482146:T:G	2.65793e-06	-1.13299e-10	-1.22241	1.24356e-05	-1.13299e-10	-1.23692	2.49857e-05	-1.13299e-10	-1.24116
68483371	chr2:68483371:A:T	2.40936e-05	0.981994	-3.69445e-10	0.00018594	1.46794	-3.69445e-10	0.00146058	2.82713	-3.69445e-10
68483547	chr2:68483547:A:G	2.81067e-06	-1.13299e-10	-1.16653	1.31054e-05	-1.13299e-10	-1.18445	2.63173e-05	-1.13299e-10	-1.18924
68483752	chr2:68483752:A:G	2.72372e-06	-1.13299e-10	-1.19795	1.27252e-05	-1.13299e-10	-1.2139	2.55612e-05	-1.13299e-10	-1.21839
68483756	chr2:68483756:TA:TAA	2.26413e-05	0.919826	-3.69445e-10	0.000173945	1.40126	-3.69445e-10	0.00134512	2.74478	-3.69445e-10
68483798	chr2:68483798:A:G	4.96321e-05	-1.13299e-10	1.70469	0.000242467	-1.13299e-10	1.73338	0.00105313	-1.13299e-10	2.50006
68483932	chr2:68483932:A:G	2.71073e-06	-1.13299e-10	-1.20273	1.26672e-05	-1.13299e-10	-1.21847	2.54462e-05	-1.13299e-10	-1.2229
68484168	chr2:68484168:T:TAACA	6.81584e-06	1.09203	-1.37273	4.00099e-05	1.30745	-1.3758	0.000205265	2.2423	-1.37747
68484301	chr2:68484301:A:G	7.40058e-07	-1.23494	-1.26604	3.73366e-06	-1.1832	-1.25689	6.83594e-06	-1.29153	-1.24574
68484553	chr2:68484553:A:G	3.76206e-06	-1.13299e-10	-0.874984	1.88923e-05	-1.13299e-10	-0.818728	3.97046e-05	-1.13299e-10	-0.777997
68484678	chr2:68484678:C:T	2.29935e-05	0.935259	-3.69445e-10	0.000177072	1.41907	-3.69445e-10	0.00137473	2.76655	-3.69445e-10
68484679	chr2:68484679:G:A	5.13052e-06	-1.13299e-10	-0.564745	2.58778e-05	-1.13299e-10	-0.504095	5.24855e-05	-1.13299e-10	-0.498927
68485171	chr2:68485171:G:A	2.9163e-06	-1.13299e-10	-1.12963	1.36724e-05	-1.13299e-10	-1.1421	2.74251e-05	-1.13299e-10	-1.148
68485563	chr2:68485563:A:G	5.42223e-07	-1.43364	-1.37839	2.50178e-06	-1.47146	-1.36902	5.03075e-06	-1.48057	-1.36333
68485586	chr2:68485586:T:C	2.26451e-05	0.919991	-3.69445e-10	0.000174048	1.40185	-3.69445e-10	0.001348	2.74691	-3.69445e-10
68485873	chr2:68485873:G:A	3.60453e-06	-1.13299e-10	-0.917762	1.80782e-05	-1.13299e-10	-0.862777	3.79314e-05	-1.13299e-10	-0.823683
68485933	chr2:68485933:C:T	3.62998e-06	-1.13299e-10	-0.910725	1.66983e-05	-1.13299e-10	-0.942174	3.35088e-05	-1.13299e-10	-0.947656
68486094	chr2:68486094:T:C	2.89798e-06	-1.13299e-10	-1.13594	1.30394e-05	-1.13299e-10	-1.18951	2.61515e-05	-1.13299e-10	-1.19556
68486225	chr2:68486225:G:A	2.73438e-06	-1.13299e-10	-1.19405	1.27722e-05	-1.13299e-10	-1.21021	2.56544e-05	-1.13299e-10	-1.21475
68486289	chr2:68486289:A:G	9.42853e-06	-1.29725	1.34104	4.47362e-05	-1.33932	1.38262	0.000197077	-1.2531	2.07723
68486389	chr2:68486389:C:T	2.72966e-06	-1.13299e-10	-1.19577	1.2751e-05	-1.13299e-10	-1.21187	2.56126e-05	-1.13299e-10	-1.21638
68486527	chr2:68486527:C:T	3.09162e-06	-1.13299e-10	-1.07126	1.449e-05	-1.13299e-10	-1.08403	2.9035e-05	-1.13299e-10	-1.09096
68487212	chr2:68487212:T:C	2.32952e-05	0.948294	-3.69445e-10	0.000179362	1.43193	-3.69445e-10	0.001398	2.78333	-3.69445e-10
68487416	chr2:68487416:T:C	7.04414e-07	-1.18537	-1.36497	3.22392e-06	-1.25066	-1.33622	6.46166e-06	-1.26738	-1.32619
68488334	chr2:68488334:T:C	2.85912e-06	-1.13299e-10	-1.14944	1.34107e-05	-1.13299e-10	-1.16143	2.69018e-05	-1.13299e-10	-1.16727
68488729	chr2:68488729:T:C	2.86439e-06	-1.13299e-10	-1.1476	1.29053e-05	-1.13299e-10	-1.19984	2.58869e-05	-1.13299e-10	-1.20573
68488967	chr2:68488967:TATA:T	3.51761e-06	-1.13299e-10	-0.942169	1.62004e-05	-1.13299e-10	-0.972448	3.25162e-05	-1.13299e-10	-0.977725
68488973	chr2:68488973:AAT:A	2.295e-06	-1.13299e-10	-1.36922	1.08996e-05	-1.13299e-10	-1.36875	2.20091e-05	-1.13299e-10	-1.36801
68489569	chr2:68489569:G:A	3.57231e-06	-0.92674	-3.69445e-10	1.89561e-05	-0.815356	-3.69445e-10	3.41387e-05	-0.929033	-3.69445e-10
68489950	chr2:68489950:G:A	2.70493e-06	-1.13299e-10	-1.20488	1.25085e-05	-1.13299e-10	-1.23107	2.53295e-05	-1.13299e-10	-1.2275
68490010	chr2:68490010:T:A	6.00486e-07	-1.38062	-1.32935	2.97615e-06	-1.34194	-1.32491	5.58729e-06	-1.4222	-1.31677
68490052	chr2:68490052:C:T	3.16251e-06	-1.13299e-10	-1.04859	1.57084e-05	-1.13299e-10	-1.00328	3.27774e-05	-1.13299e-10	-0.969724
68490059	chr2:68490059:T:C	2.72089e-06	-1.13299e-10	-1.19899	1.27168e-05	-1.13299e-10	-1.21456	2.55425e-05	-1.13299e-10	-1.21912
68490367	chr2:68490367:A:G	2.99019e-06	-1.13299e-10	-1.10461	1.34137e-05	-1.13299e-10	-1.16121	2.6886e-05	-1.13299e-10	-1.16786
68490551	chr2:68490551:A:G	6.34179e-07	-1.41927	-1.2361	2.87e-06	-1.39596	-1.30721	5.83173e-06	-1.38532	-1.31083
68490710	chr2:68490710:T:G	2.97957e-06	-1.13299e-10	-1.10817	1.39782e-05	-1.13299e-10	-1.11998	2.80212e-05	-1.13299e-10	-1.1265
68490717	chr2:68490717:T:G	1.93745e-06	-1.53858	-3.69445e-10	1.03664e-05	-1.41891	-3.69445e-10	1.93248e-05	-1.49808	-3.69445e-10
68490846	chr2:68490846:G:A	5.97943e-06	-1.13299e-10	-0.411626	2.75704e-05	-1.13299e-10	-0.440741	5.34216e-05	-1.13299e-10	-0.481249
68491725	chr2:68491725:C:T	2.30881e-05	0.939367	-3.69445e-10	0.000177811	1.42324	-3.69445e-10	0.00138243	2.77214	-3.69445e-10
68491890	chr2:68491890:T:C	2.13751e-06	-1.06018	-0.380132	1.23759e-05	-1.25945	0.0177233	3.02907e-05	-1.09991	0.051291
68492154	chr2:68492154:A:C	2.66009e-06	-1.13299e-10	-1.22159	1.24436e-05	-1.13299e-10	-1.23628	2.50205e-05	-1.13299e-10	-1.23977
68492249	chr2:68492249:T:C	4.70646e-06	0.710931	-1.36195	2.88741e-05	0.916662	-1.3112	7.92126e-05	1.22896	-1.31629
68492388	chr2:68492388:G:T	6.63848e-07	-1.25807	-1.35158	3.32248e-06	-1.20805	-1.34873	6.07548e-06	-1.31218	-1.34302
68492403	chr2:68492403:G:A	6.51464e-07	-1.27877	-1.34972	3.25511e-06	-1.23048	-1.34677	5.97444e-06	-1.33108	-1.34089
68492457	chr2:68492457:G:A	3.01385e-06	-1.13299e-10	-1.09673	1.40321e-05	-1.13299e-10	-1.11614	2.81433e-05	-1.13299e-10	-1.12215
68492666	chr2:68492666:C:T	2.99464e-06	-1.13299e-10	-1.10313	1.34284e-05	-1.13299e-10	-1.16011	2.69175e-05	-1.13299e-10	-1.16669
68492826	chr2:68492826:T:A	3.869e-06	-1.13299e-10	-0.846954	1.92669e-05	-1.13299e-10	-0.799094	3.89415e-05	-1.13299e-10	-0.797402
68492959	chr2:68492959:A:G	4.32272e-06	-0.736067	-3.69445e-10	1.78367e-05	-0.876227	-3.69445e-10	4.40308e-05	-0.674574	-3.69445e-10
68493327	chr2:68493327:G:GA	4.01566e-06	-1.13299e-10	-0.80975	2.00333e-05	-1.13299e-10	-0.760086	4.0495e-05	-1.13299e-10	-0.758286
68493609	chr2:68493609:C:T	2.85078e-06	-1.13299e-10	-1.15236	1.33069e-05	-1.13299e-10	-1.1692	2.6708e-05	-1.13299e-10	-1.1745
68493613	chr2:68493613:A:G	2.5186e-06	-1.13299e-10	-1.27625	1.20748e-05	-1.13299e-10	-1.26636	2.44432e-05	-1.13299e-10	-1.26311
68493825	chr2:68493825:G:A	4.0811e-06	-1.13299e-10	-0.793585	2.04035e-05	-1.13299e-10	-0.741774	4.12322e-05	-1.13299e-10	-0.740243
68493846	chr2:68493846:C:T	1.91082e-06	-1.55242	-3.69445e-10	9.01285e-06	-1.55883	-3.69445e-10	1.84933e-05	-1.54206	-3.69445e-10
68493890	chr2:68493890:C:T	7.467e-07	-1.16954	-1.3225	3.49246e-06	-1.23313	-1.27374	7.03434e-06	-1.2518	-1.25686
68493967	chr2:68493967:G:A	1.35966e-06	-1.12	-0.772717	7.60523e-06	-1.05481	-0.673832	1.32003e-05	-1.17857	-0.700649
68494337	chr2:68494337:G:A	2.78099e-06	-1.13299e-10	-1.17714	1.29889e-05	-1.13299e-10	-1.19339	2.60812e-05	-1.13299e-10	-1.19825
68494362	chr2:68494362:A:G	2.34341e-05	0.954239	-3.69445e-10	0.000180665	1.43916	-3.69445e-10	0.00140984	2.79177	-3.69445e-10
68494530	chr2:68494530:G:C	2.43814e-06	-1.13299e-10	-1.30872	1.15554e-05	-1.13299e-10	-1.31033	2.34456e-05	-1.13299e-10	-1.30478
68494649	chr2:68494649:C:T	9.28242e-05	-1.13299e-10	2.33076	0.000452927	-1.13299e-10	2.35825	0.00210181	-1.13299e-10	3.19109
68494844	chr2:68494844:C:T	7.71512e-06	1.22165	-1.37842	4.63283e-05	1.4395	-1.36123	0.000240757	2.39025	-1.36593
68495389	chr2:68495389:C:T	6.6221e-07	-1.25828	-1.35385	3.3146e-06	-1.20813	-1.35101	6.05841e-06	-1.31242	-1.3456
68495394	chr2:68495394:G:A	2.34673e-05	0.955656	-3.69445e-10	0.000180876	1.44033	-3.69445e-10	0.00141232	2.79353	-3.69445e-10
68495465	chr2:68495465:C:A	8.67017e-06	1.29499	-1.33505	5.25312e-05	1.57333	-1.36941	0.000154021	1.94242	-1.3648
68495478	chr2:68495478:C:T	2.36147e-05	0.961916	-3.69445e-10	0.00018211	1.44713	-3.69445e-10	0.00142372	2.80157	-3.69445e-10
68495577	chr2:68495577:A:G	2.42246e-05	0.987416	-3.69445e-10	0.000187247	1.47495	-3.69445e-10	0.0014722	2.83505	-3.69445e-10
68495650	chr2:68495650:T:C	2.57812e-05	1.0497	-3.69445e-10	0.000200387	1.54277	-3.69445e-10	0.00159725	2.91658	-3.69445e-10
68495803	chr2:68495803:T:C	2.36729e-05	0.964377	-3.69445e-10	0.000182604	1.44984	-3.69445e-10	0.0014285	2.80492	-3.69445e-10
68495885	chr2:68495885:G:A	1.26606e-06	-1.12437	-0.839668	7.04582e-06	-1.05947	-0.745579	1.22551e-05	-1.18265	-0.770863
68496136	chr2:68496136:G:C	2.38291e-05	0.970954	-3.69445e-10	0.00018391	1.45696	-3.69445e-10	0.00144063	2.81338	-3.69445e-10
68496138	chr2:68496138:G:T	3.77538e-06	-1.13299e-10	-0.871452	1.896e-05	-1.13299e-10	-0.815149	3.99279e-05	-1.13299e-10	-0.772388
68496263	chr2:68496263:G:A	2.38827e-05	0.973202	-3.69445e-10	0.000180056	1.43579	-3.69445e-10	0.00142376	2.8016	-3.69445e-10
68496461	chr2:68496461:G:A	2.39743e-06	-1.13299e-10	-1.32556	1.13595e-05	-1.13299e-10	-1.32742	2.30379e-05	-1.13299e-10	-1.32232
68496607	chr2:68496607:G:A	2.38025e-05	0.969837	-3.69445e-10	0.000183679	1.4557	-3.69445e-10	0.00143854	2.81192	-3.69445e-10
68496695	chr2:68496695:A:G	3.55241e-06	-1.13299e-10	-0.932325	1.63687e-05	-1.13299e-10	-0.962114	3.28445e-05	-1.13299e-10	-0.967678
68497103	chr2:68497103:T:C	2.77929e-06	-1.26772	0.0899637	1.72858e-05	-1.20599	0.298388	3.22934e-05	-1.27424	0.289642
68497115	chr2:68497115:A:G	2.33533e-06	-1.3518	-3.69445e-10	9.67095e-06	-1.48836	-3.69445e-10	2.16719e-05	-1.38345	-3.69445e-10
68497149	chr2:68497149:T:C	2.54601e-05	1.03716	-3.69445e-10	0.00019768	1.52917	-3.69445e-10	0.00157127	2.90017	-3.69445e-10
68497181	chr2:68497181:A:G	2.60075e-05	1.05843	-3.69445e-10	0.000202323	1.55238	-3.69445e-10	0.00161581	2.92813	-3.69445e-10
68497219	chr2:68497219:T:C	2.51902e-05	1.0265	-3.69445e-10	0.00019539	1.51752	-3.69445e-10	0.0015494	2.88616	-3.69445e-10
68497488	chr2:68497488:CT:C	2.29442e-05	0.933112	-3.69445e-10	0.000176454	1.41558	-3.69445e-10	0.00137077	2.76367	-3.69445e-10
68497702	chr2:68497702:C:T	3.31705e-06	0.190267	-1.19114	1.55429e-05	0.173129	-1.18701	3.68155e-05	0.322722	-1.17627
68497813	chr2:68497813:C:A	7.11972e-07	-1.16525	-1.37442	3.56117e-06	-1.11121	-1.37619	6.37573e-06	-1.22946	-1.3775
68498000	chr2:68498000:GTAT:G	1.27211e-06	-0.827162	-1.13211	4.91872e-06	-0.932594	-1.23184	9.9283e-06	-0.960943	-1.20313
68498299	chr2:68498299:A:C	3.01407e-06	-1.13299e-10	-1.09666	1.35059e-05	-1.13299e-10	-1.15436	2.70704e-05	-1.13299e-10	-1.16102
68498308	chr2:68498308:G:A	2.3371e-05	0.951544	-3.69445e-10	0.000180065	1.43584	-3.69445e-10	0.00140462	2.78806	-3.69445e-10
68498560	chr2:68498560:T:C	2.24438e-05	0.911065	-3.69445e-10	0.000172407	1.39237	-3.69445e-10	0.00133247	2.73532	-3.69445e-10
68499170	chr2:68499170:A:G	2.29361e-06	-1.13299e-10	-1.36982	1.09451e-05	-1.13299e-10	-1.36459	2.21141e-05	-1.13299e-10	-1.36325
68499329	chr2:68499329:C:T	5.57587e-06	0.892894	-1.3744	3.3815e-05	1.10771	-1.34429	0.00016876	2.02101	-1.352
68499366	chr2:68499366:G:A	2.77095e-06	-1.13299e-10	-1.18076	1.29462e-05	-1.13299e-10	-1.19668	2.5995e-05	-1.13299e-10	-1.20156
68499387	chr2:68499387:G:A	7.34955e-06	1.12384	-1.32915	4.19827e-05	1.34826	-1.36848	0.000217498	2.28663	-1.36391
68499478	chr2:68499478:G:T	2.24203e-06	-1.39257	-3.69445e-10	1.29139e-05	-1.19918	-3.69445e-10	2.21891e-05	-1.35986	-3.69445e-10
68499606	chr2:68499606:G:A	8.31809e-07	-1.04614	-1.33796	5.69884e-06	-0.657711	-1.35951	8.10572e-06	-1.00825	-1.35864
68499711	chr2:68499711:C:T	2.81738e-05	1.13844	-3.69445e-10	0.000220842	1.63996	-3.69445e-10	0.00179444	3.03298	-3.69445e-10
68499927	chr2:68499927:G:A	1.01835e-06	-0.854168	-1.3276	4.24814e-06	-0.95023	-1.36077	8.47662e-06	-0.973397	-1.34875
68500014	chr2:68500014:G:A	6.38094e-06	1.02705	-1.37368	3.7416e-05	1.23985	-1.37523	0.000189894	2.16412	-1.37712
68500016	chr2:68500016:G:T	3.87169e-06	-1.13299e-10	-0.846261	1.92811e-05	-1.13299e-10	-0.798357	3.89708e-05	-1.13299e-10	-0.79665
68500386	chr2:68500386:T:TTAAA	2.32247e-05	0.945264	-3.69445e-10	0.000178844	1.42903	-3.69445e-10	0.00139335	2.78001	-3.69445e-10
68500439	chr2:68500439:T:A	3.56002e-06	-1.13299e-10	-0.930186	1.64027e-05	-1.13299e-10	-0.960038	3.29121e-05	-1.13299e-10	-0.965624
68501085	chr2:68501085:T:C	0.000107834	-1.13299e-10	2.48064	0.000526456	-1.13299e-10	2.50869	0.00248184	-1.13299e-10	3.35729
68501216	chr2:68501216:C:G	2.2146e-06	-1.40488	-3.69445e-10	9.37558e-06	-1.51937	-3.69445e-10	2.06549e-05	-1.43151	-3.69445e-10
68501351	chr2:68501351:G:A	6.95136e-06	1.10155	-1.36256	4.30705e-05	1.32232	-1.31696	0.000220851	2.26513	-1.32711
68501641	chr2:68501641:G:A	1.87926e-06	-1.56907	-3.69445e-10	9.04835e-06	-1.5549	-3.69445e-10	1.79894e-05	-1.56968	-3.69445e-10
68501815	chr2:68501815:G:T	2.39317e-05	0.975253	-3.69445e-10	0.000184855	1.46209	-3.69445e-10	0.00144931	2.81938	-3.69445e-10
68502174	chr2:68502174:T:C	3.09953e-06	-1.13299e-10	-1.0687	1.49296e-05	-1.13299e-10	-1.05414	3.03701e-05	-1.13299e-10	-1.04601
68502799	chr2:68502799:A:G	2.271e-05	0.922853	-3.69445e-10	0.000174266	1.4031	-3.69445e-10	0.00134982	2.74826	-3.69445e-10
68502860	chr2:68502860:A:G	6.52897e-06	1.05304	-1.37674	3.8589e-05	1.26678	-1.37129	0.000196504	2.19553	-1.37431
68503179	chr2:68503179:G:C	6.30126e-06	1.01688	-1.37608	3.71536e-05	1.23008	-1.3725	0.000188161	2.15304	-1.37521
68503491	chr2:68503491:G:A	2.47383e-06	-1.13299e-10	-1.29418	1.25763e-05	-1.13299e-10	-1.22567	2.46257e-05	-1.13299e-10	-1.25567
68503581	chr2:68503581:C:T	9.30857e-06	1.33721	-1.30622	5.37276e-05	1.58047	-1.35403	0.000297485	2.5791	-1.3432
68503783	chr2:68503783:T:G	2.2904e-06	-1.13299e-10	-1.37123	1.09246e-05	-1.13299e-10	-1.36647	2.20712e-05	-1.13299e-10	-1.36519
68504055	chr2:68504055:C:T	6.74294e-07	-1.27699	-1.31705	3.38111e-06	-1.22875	-1.31052	6.22098e-06	-1.33042	-1.30112
68504094	chr2:68504094:A:G	2.66263e-05	1.08195	-3.69445e-10	0.000207007	1.57527	-3.69445e-10	0.00166357	2.95726	-3.69445e-10
68504221	chr2:68504221:A:G	3.72106e-06	-1.13299e-10	-0.885944	1.8658e-05	-1.13299e-10	-0.831209	3.92291e-05	-1.13299e-10	-0.790045
68504241	chr2:68504241:A:G	2.45802e-05	1.00199	-3.69445e-10	0.00018971	1.48801	-3.69445e-10	0.00149685	2.85166	-3.69445e-10
68504332	chr2:68504332:A:G	1.91571e-06	-1.54986	-3.69445e-10	9.03034e-06	-1.55689	-3.69445e-10	1.85481e-05	-1.53909	-3.69445e-10
68504451	chr2:68504451:C:T	4.80738e-06	-1.13299e-10	-0.629799	2.42117e-05	-1.13299e-10	-0.570647	4.89681e-05	-1.13299e-10	-0.568294
68504576	chr2:68504576:T:C	5.63003e-06	-1.13299e-10	-0.471837	2.39952e-05	-1.13299e-10	-0.57963	4.73298e-05	-1.13299e-10	-0.602322
68504799	chr2:68504799:A:G	2.06449e-05	0.827516	-3.69445e-10	0.000157065	1.29918	-3.69445e-10	0.0011903	2.62249	-3.69445e-10
68505186	chr2:68505186:G:A	3.62728e-06	-0.007802	-0.903667	1.10668e-05	-0.280454	-1.07308	3.54338e-05	0.159427	-1.05122
68505298	chr2:68505298:A:G	4.51576e-06	-1.13299e-10	-0.692379	2.26518e-05	-1.13299e-10	-0.637244	4.58014e-05	-1.13299e-10	-0.635149
68506257	chr2:68506257:T:C	8.765e-06	1.34021	-1.36939	5.51139e-05	1.58002	-1.3281	0.00015858	1.9391	-1.3323
68506385	chr2:68506385:T:G	5.13566e-06	-1.13299e-10	-0.563743	2.19931e-05	-1.13299e-10	-0.666753	4.34441e-05	-1.13299e-10	-0.687987
68506875	chr2:68506875:T:G	2.40902e-06	-1.13299e-10	-1.32073	1.12793e-05	-1.13299e-10	-1.33452	2.26682e-05	-1.13299e-10	-1.3385
68507174	chr2:68507174:A:G	1.34797e-06	-1.27465	-0.626699	7.96702e-06	-1.21724	-0.464937	1.46645e-05	-1.30576	-0.468275
68507843	chr2:68507843:T:C	3.8351e-05	1.44683	-3.69445e-10	0.000307258	1.97021	-3.69445e-10	0.002679	3.43374	-3.69445e-10
68508249	chr2:68508249:G:A	2.34439e-06	-1.13299e-10	-1.34793	1.10963e-05	-1.13299e-10	-1.35087	2.23409e-05	-1.13299e-10	-1.35304
68508492	chr2:68508492:T:C	5.03242e-07	-1.50824	-1.3784	2.3498e-06	-1.53384	-1.36931	4.74141e-06	-1.53944	-1.36369
68508513	chr2:68508513:A:G	3.8943e-06	-1.13299e-10	-0.840438	1.95702e-05	-1.13299e-10	-0.783476	4.12777e-05	-1.13299e-10	-0.739142
68508586	chr2:68508586:G:A	1.04376e-05	1.49192	-1.34646	6.4015e-05	1.77588	-1.37424	0.000190042	2.15951	-1.37173
68508776	chr2:68508776:C:A	6.74611e-06	0.994224	-1.28521	4.72999e-05	1.38049	-1.28147	0.000146397	1.79651	-1.26965
68508966	chr2:68508966:G:A	3.6506e-05	1.39753	-3.69445e-10	0.000291859	1.91879	-3.69445e-10	0.00252812	3.37577	-3.69445e-10
68509179	chr2:68509179:A:G	3.67187e-05	1.40333	-3.69445e-10	0.000293158	1.92323	-3.69445e-10	0.00254471	3.38231	-3.69445e-10
68509401	chr2:68509401:G:A	1.76091e-05	-0.551387	1.21985	0.000135524	-0.394457	1.54612	0.000213331	-0.615527	1.51891
68509470	chr2:68509470:C:T	4.11858e-05	1.51814	-3.69445e-10	0.000331961	2.04754	-3.69445e-10	0.00294978	3.53002	-3.69445e-10
68509501	chr2:68509501:G:A	7.32323e-06	1.09312	-1.30202	5.15167e-05	1.48293	-1.2985	0.00016097	1.90964	-1.28788
68509602	chr2:68509602:A:G	8.67858e-07	-0.974628	-1.36705	4.41567e-06	-0.909367	-1.36296	7.75392e-06	-1.05344	-1.35782
68509768	chr2:68509768:C:T	7.15049e-07	-1.20146	-1.3339	3.60466e-06	-1.14597	-1.32929	6.55382e-06	-1.25988	-1.31953
68510324	chr2:68510324:C:T	8.02458e-06	1.25563	-1.37308	5.12839e-05	1.51609	-1.3362	0.000147517	1.87268	-1.33819
68510638	chr2:68510638:G:A	7.22017e-07	-1.16354	-1.36212	3.13746e-06	-1.23682	-1.37724	6.24919e-06	-1.25366	-1.37335
68510835	chr2:68510835:T:G	5.54125e-05	-1.13299e-10	1.81485	0.000270279	-1.13299e-10	1.84197	0.00119306	-1.13299e-10	2.62481
68510851	chr2:68510851:A:G	2.33987e-06	-1.13299e-10	-1.34985	1.10578e-05	-1.13299e-10	-1.35435	2.23697e-05	-1.13299e-10	-1.35176
68510981	chr2:68510981:CAG:C	1.87733e-06	-1.5701	-3.69445e-10	8.93863e-06	-1.5671	-3.69445e-10	1.80715e-05	-1.56513	-3.69445e-10
68511030	chr2:68511030:A:G	2.34128e-06	-1.13299e-10	-1.34925	1.1077e-05	-1.13299e-10	-1.35261	2.23039e-05	-1.13299e-10	-1.3547
68511199	chr2:68511199:T:G	2.98025e-05	-1.13299e-10	1.19464	0.000152108	-1.13299e-10	1.26711	0.00032326	-1.13299e-10	1.31899
68511448	chr2:68511448:T:G	6.02422e-05	-1.13299e-10	1.89842	0.000293986	-1.13299e-10	1.92605	0.00131023	-1.13299e-10	2.7185
68512196	chr2:68512196:G:C	4.45003e-06	-1.13299e-10	-0.707041	2.23242e-05	-1.13299e-10	-0.651811	4.51461e-05	-1.13299e-10	-0.649558
68512505	chr2:68512505:A:G	8.80657e-05	-1.13299e-10	2.27813	0.000429335	-1.13299e-10	2.30475	0.00198154	-1.13299e-10	3.13216
68512643	chr2:68512643:T:C	3.78501e-06	-0.868903	-3.69445e-10	1.87612e-05	-0.825691	-3.69445e-10	3.54668e-05	-0.890866	-3.69445e-10
68513003	chr2:68513003:T:A	3.73473e-05	1.42031	-3.69445e-10	0.000298585	1.94157	-3.69445e-10	0.00260092	3.40416	-3.69445e-10
68513203	chr2:68513203:C:G	4.51969e-06	-0.691508	-3.69445e-10	1.70787e-05	-0.919651	-3.69445e-10	4.15378e-05	-0.732859	-3.69445e-10
68513387	chr2:68513387:C:T	3.776e-06	0.478902	-1.35019	1.43502e-05	0.171475	-1.26519	4.70552e-05	0.66079	-1.26893
68513466	chr2:68513466:G:A	3.67993e-05	1.40553	-3.69445e-10	0.000294298	1.92711	-3.69445e-10	0.00255415	3.38601	-3.69445e-10
68513470	chr2:68513470:G:C	3.71794e-05	1.4158	-3.69445e-10	0.000297427	1.93769	-3.69445e-10	0.0025876	3.39902	-3.69445e-10
68513576	chr2:68513576:A:G	4.9357e-06	-1.13299e-10	-0.603456	2.20301e-05	-1.13299e-10	-0.665071	4.32859e-05	-1.13299e-10	-0.691637
68513770	chr2:68513770:TATAGAG:T	5.84804e-06	0.943901	-1.37775	3.50974e-05	1.15712	-1.35648	0.000177921	2.08355	-1.36168
68514154	chr2:68514154:G:T	5.51306e-06	0.881203	-1.37403	3.33082e-05	1.09131	-1.34299	0.000166953	2.00795	-1.3497
68514264	chr2:68514264:C:T	5.67383e-06	0.914048	-1.37814	3.38459e-05	1.12334	-1.359	0.000170702	2.04436	-1.36391
68514508	chr2:68514508:G:A	2.3802e-06	-1.13299e-10	-1.33277	1.11619e-05	-1.13299e-10	-1.34498	2.2444e-05	-1.13299e-10	-1.34844
68514802	chr2:68514802:A:G	9.69266e-06	1.44284	-1.37143	5.7098e-05	1.66391	-1.37663	0.000309966	2.65489	-1.37789
68515532	chr2:68515532:A:G	2.43396e-06	-1.13299e-10	-1.31043	1.14578e-05	-1.13299e-10	-1.31881	2.31429e-05	-1.13299e-10	-1.31777
68516416	chr2:68516416:T:A	2.37575e-06	-1.13299e-10	-1.33464	1.12147e-05	-1.13299e-10	-1.34025	2.27019e-05	-1.13299e-10	-1.33701
68516813	chr2:68516813:T:C	2.33634e-06	-1.13299e-10	-1.35137	1.12081e-05	-1.13299e-10	-1.34085	2.26141e-05	-1.13299e-10	-1.34089
68516844	chr2:68516844:G:A	9.42997e-07	-0.910002	-1.34864	4.82533e-06	-0.84171	-1.34189	8.42023e-06	-0.994549	-1.33428
68516912	chr2:68516912:T:C	8.32732e-07	-1.02929	-1.35371	3.54377e-06	-1.11781	-1.37448	7.05424e-06	-1.13755	-1.36829
68516987	chr2:68516987:TATA:T	5.83241e-06	-1.13299e-10	-0.436522	2.48361e-05	-1.13299e-10	-0.545184	4.9551e-05	-1.13299e-10	-0.55646
68517138	chr2:68517138:T:G	3.92984e-05	1.47123	-3.69445e-10	0.000319388	2.00892	-3.69445e-10	0.00279173	3.47495	-3.69445e-10
68517397	chr2:68517397:A:G	5.19367e-07	-1.4892	-1.36589	2.47461e-06	-1.51857	-1.33283	5.0162e-06	-1.52408	-1.32271
68517538	chr2:68517538:CAT:C	8.22181e-05	-1.13299e-10	2.20942	0.000398643	-1.13299e-10	2.23058	0.00181502	-1.13299e-10	3.04439
68517612	chr2:68517612:CTAA:C	2.32869e-06	-1.13299e-10	-1.35464	1.10074e-05	-1.13299e-10	-1.35892	2.22622e-05	-1.13299e-10	-1.35658
68517722	chr2:68517722:T:G	2.5193e-06	-1.13299e-10	-1.27597	1.18355e-05	-1.13299e-10	-1.28638	2.39094e-05	-1.13299e-10	-1.28519
68517951	chr2:68517951:A:C	2.27402e-06	-1.13299e-10	-1.3784	1.07992e-05	-1.13299e-10	-1.37801	2.17961e-05	-1.13299e-10	-1.37773
68518215	chr2:68518215:G:A	4.18052e-06	-1.13299e-10	-0.769515	1.82956e-05	-1.13299e-10	-0.850822	3.6472e-05	-1.13299e-10	-0.86292
68518890	chr2:68518890:T:C	4.74038e-06	-1.13299e-10	-0.643834	2.2753e-05	-1.13299e-10	-0.632787	4.81887e-05	-1.13299e-10	-0.584338
68518985	chr2:68518985:C:T	8.72016e-06	1.34195	-1.37626	5.57672e-05	1.60945	-1.34575	0.000161529	1.9729	-1.34768
68519180	chr2:68519180:G:T	2.3372e-06	-1.13299e-10	-1.351	1.10587e-05	-1.13299e-10	-1.35427	2.2269e-05	-1.13299e-10	-1.35627
68520014	chr2:68520014:C:G	3.91455e-05	1.46733	-3.69445e-10	0.00031423	1.99264	-3.69445e-10	0.00276371	3.46487	-3.69445e-10
68520143	chr2:68520143:T:C	2.34549e-06	-1.13299e-10	-1.34746	1.12427e-05	-1.13299e-10	-1.33776	2.26962e-05	-1.13299e-10	-1.33727
68520244	chr2:68520244:A:G	3.84125e-06	0.479235	-1.33339	1.48477e-05	0.173816	-1.23345	4.87141e-05	0.664214	-1.23771
68520310	chr2:68520310:T:G	3.88833e-06	-1.13299e-10	-0.841972	1.95413e-05	-1.13299e-10	-0.784952	4.12167e-05	-1.13299e-10	-0.74062
68520496	chr2:68520496:G:A	2.38389e-06	-1.13299e-10	-1.33122	1.14514e-05	-1.13299e-10	-1.31937	2.31757e-05	-1.13299e-10	-1.31636
68520735	chr2:68520735:G:A	2.33104e-06	-1.13299e-10	-1.35364	1.10492e-05	-1.13299e-10	-1.35512	2.23693e-05	-1.13299e-10	-1.35177
68520968	chr2:68520968:T:A	3.75156e-05	1.4248	-3.69445e-10	0.00030035	1.94747	-3.69445e-10	0.00261784	3.41064	-3.69445e-10
68521189	chr2:68521189:G:A	8.8877e-07	-1.01442	-1.30345	4.53578e-06	-0.95068	-1.29481	8.05849e-06	-1.08959	-1.28314
68521443	chr2:68521443:A:AT	2.33897e-06	-1.13299e-10	-1.35024	1.10668e-05	-1.13299e-10	-1.35354	2.22843e-05	-1.13299e-10	-1.35558
68521457	chr2:68521457:A:G	2.35099e-06	-1.13299e-10	-1.34512	1.11045e-05	-1.13299e-10	-1.35013	2.24691e-05	-1.13299e-10	-1.34732
68521521	chr2:68521521:A:G	7.79031e-07	-1.13589	-1.31377	3.93979e-06	-1.0779	-1.30846	7.11407e-06	-1.20166	-1.29573
68522139	chr2:68522139:T:C	8.18695e-07	-1.55582	-0.84418	3.74431e-06	-1.52684	-0.91041	7.16374e-06	-1.55782	-0.932614
68522190	chr2:68522190:A:G	1.09091e-06	-0.824874	-1.28806	5.6459e-06	-0.802355	-1.2242	1.00686e-05	-0.95639	-1.19365
68522365	chr2:68522365:C:T	7.29534e-07	-1.23403	-1.28128	3.67647e-06	-1.18183	-1.2737	6.75339e-06	-1.29068	-1.25874
68522394	chr2:68522394:T:C	8.115e-07	-1.03453	-1.37429	4.10807e-06	-0.972997	-1.37153	7.25609e-06	-1.10965	-1.36797
68522411	chr2:68522411:T:TA	4.33986e-06	-1.13299e-10	-0.732109	2.17481e-05	-1.13299e-10	-0.677954	4.39799e-05	-1.13299e-10	-0.67573
68522716	chr2:68522716:T:C	7.63232e-07	-1.15535	-1.31479	3.85547e-06	-1.09844	-1.30955	6.98292e-06	-1.21909	-1.29691
68523094	chr2:68523094:C:T	3.73564e-05	1.42055	-3.69445e-10	0.000298857	1.94248	-3.69445e-10	0.00260125	3.40428	-3.69445e-10
68523360	chr2:68523360:T:C	7.51276e-07	-1.16856	-1.31738	3.79163e-06	-1.11248	-1.3122	6.8776e-06	-1.2314	-1.2998
68523402	chr2:68523402:TATACA:T	4.07745e-06	-1.13299e-10	-0.79448	2.05427e-05	-1.13299e-10	-0.734978	4.34058e-05	-1.13299e-10	-0.688869
68523493	chr2:68523493:A:G	2.34937e-06	-1.13299e-10	-1.3458	1.10975e-05	-1.13299e-10	-1.35076	2.24542e-05	-1.13299e-10	-1.34799
68523546	chr2:68523546:G:A	4.17029e-06	-0.771966	-3.69445e-10	2.48736e-05	-0.543675	-3.69445e-10	4.04049e-05	-0.760512	-3.69445e-10
68523580	chr2:68523580:T:A	2.27835e-06	-1.13299e-10	-1.3765	1.08284e-05	-1.13299e-10	-1.37531	2.18437e-05	-1.13299e-10	-1.37555
68523917	chr2:68523917:T:A	5.17442e-06	0.792733	-1.34896	1.9259e-05	0.463674	-1.26318	6.51122e-05	0.983274	-1.26663
68523971	chr2:68523971:CT:C	7.4038e-06	1.17317	-1.37113	4.49432e-05	1.4218	-1.37388	0.000128363	1.76896	-1.37356
68523984	chr2:68523984:A:AAT	2.44918e-06	-1.13299e-10	-1.3042	1.15774e-05	-1.13299e-10	-1.30842	2.34961e-05	-1.13299e-10	-1.30263
68524293	chr2:68524293:A:G	2.35099e-06	-1.13299e-10	-1.34512	1.11045e-05	-1.13299e-10	-1.35013	2.24691e-05	-1.13299e-10	-1.34732
68524452	chr2:68524452:G:T	7.65966e-07	-1.1827	-1.28387	3.87356e-06	-1.127	-1.27631	7.0597e-06	-1.24356	-1.2615
68524790	chr2:68524790:A:G	3.61127e-06	-1.13299e-10	-0.915892	1.79426e-05	-1.13299e-10	-0.870302	3.62814e-05	-1.13299e-10	-0.868158
68524927	chr2:68524927:A:G	0.000255999	-1.13299e-10	3.34522	0.00125204	-1.13299e-10	3.37505	0.00616881	-1.13299e-10	4.2678
68524966	chr2:68524966:G:A	7.73797e-07	-1.13123	-1.32517	3.91377e-06	-1.07264	-1.32034	7.05654e-06	-1.19681	-1.3087
68525069	chr2:68525069:G:A	2.3334e-06	-1.13299e-10	-1.35262	1.10285e-05	-1.13299e-10	-1.357	2.23066e-05	-1.13299e-10	-1.35458
68525108	chr2:68525108:A:G	4.86494e-06	-1.13299e-10	-0.617898	2.36116e-05	-1.13299e-10	-0.595744	4.9872e-05	-1.13299e-10	-0.550003
68525120	chr2:68525120:T:C	8.04971e-07	-1.09225	-1.32465	3.96378e-06	-1.03847	-1.34182	6.94863e-06	-1.17007	-1.35085
68525251	chr2:68525251:G:A	7.34983e-05	-1.13299e-10	2.09731	0.000360978	-1.13299e-10	2.13134	0.001642	-1.13299e-10	2.9442
68525512	chr2:68525512:A:G	3.8077e-06	-1.13299e-10	-0.862925	1.91052e-05	-1.13299e-10	-0.80752	4.02649e-05	-1.13299e-10	-0.763982
68526108	chr2:68526108:T:A	7.23159e-06	1.1458	-1.3673	4.63509e-05	1.40099	-1.32223	0.000132488	1.75144	-1.32441
68526750	chr2:68526750:C:T	4.11985e-06	-1.13299e-10	-0.784135	2.05435e-05	-1.13299e-10	-0.734939	4.17015e-05	-1.13299e-10	-0.728925
68526901	chr2:68526901:C:T	2.42255e-06	-1.13299e-10	-1.31513	1.16433e-05	-1.13299e-10	-1.30275	2.35668e-05	-1.13299e-10	-1.29962
68527074	chr2:68527074:G:A	2.37871e-06	-1.13299e-10	-1.33339	1.12896e-05	-1.13299e-10	-1.3336	2.28785e-05	-1.13299e-10	-1.32927
68527092	chr2:68527092:G:A	6.91592e-07	-1.43243	-1.13628	3.46993e-06	-1.47332	-1.04003	7.15559e-06	-1.48256	-1.00901
68527142	chr2:68527142:C:T	2.32894e-06	-1.13299e-10	-1.35454	1.11745e-05	-1.13299e-10	-1.34385	2.27085e-05	-1.13299e-10	-1.33672
68527557	chr2:68527557:C:T	1.88308e-06	-1.56705	-3.69445e-10	8.87513e-06	-1.57423	-3.69445e-10	1.79598e-05	-1.57133	-3.69445e-10
68528011	chr2:68528011:C:G	7.626e-05	-1.13299e-10	2.1342	0.000373103	-1.13299e-10	2.16437	0.00170459	-1.13299e-10	2.98162
68528665	chr2:68528665:G:A	1.97623e-06	-1.51876	-3.69445e-10	1.07505e-05	-1.38253	-3.69445e-10	1.98565e-05	-1.47093	-3.69445e-10
68529019	chr2:68529019:A:G	9.68389e-07	-0.963888	-1.26818	4.74306e-06	-0.904928	-1.29587	8.16464e-06	-1.05214	-1.30751
68529340	chr2:68529340:G:A	2.48621e-06	-1.13299e-10	-1.28919	1.20554e-05	-1.13299e-10	-1.26797	2.46583e-05	-1.13299e-10	-1.25435
68529753	chr2:68529753:C:T	7.6506e-07	-1.12964	-1.33811	3.86994e-06	-1.07045	-1.33379	6.95955e-06	-1.19581	-1.32354
68529903	chr2:68529903:G:C	3.81343e-06	-1.13299e-10	-0.861423	1.91472e-05	-1.13299e-10	-0.805325	4.03547e-05	-1.13299e-10	-0.761756
68529931	chr2:68529931:C:A	7.03141e-07	-1.20638	-1.34577	3.53682e-06	-1.15237	-1.34188	6.42798e-06	-1.26625	-1.33255
68530060	chr2:68530060:A:G	2.68937e-05	1.09194	-3.69445e-10	0.000167065	1.3609	-3.69445e-10	0.00047004	1.69335	-3.69445e-10
68530087	chr2:68530087:G:T	1.86732e-06	-1.57544	-3.69445e-10	8.90294e-06	-1.5711	-3.69445e-10	1.78857e-05	-1.57546	-3.69445e-10
68531048	chr2:68531048:A:G	7.75013e-06	1.21988	-1.37212	4.9574e-05	1.4795	-1.33352	0.000142196	1.83334	-1.3356
68531257	chr2:68531257:C:T	6.47257e-07	-1.27883	-1.35613	3.02948e-06	-1.34296	-1.30613	6.09706e-06	-1.36165	-1.29
68531459	chr2:68531459:C:T	3.95008e-05	1.47637	-3.69445e-10	0.000316951	2.00126	-3.69445e-10	0.00279335	3.47553	-3.69445e-10
68531783	chr2:68531783:C:T	6.79614e-06	-1.13299e-10	-0.283596	2.87312e-05	-1.13299e-10	-0.3995	5.7132e-05	-1.13299e-10	-0.414099
68532030	chr2:68532030:G:A	2.38619e-06	-1.13299e-10	-1.33025	1.11888e-05	-1.13299e-10	-1.34257	2.24973e-05	-1.13299e-10	-1.34607
68532339	chr2:68532339:T:G	1.0083e-06	-0.933216	-1.25847	4.93724e-06	-0.873248	-1.28743	8.46266e-06	-1.02399	-1.29981
68532482	chr2:68532482:T:C	1.28802e-05	1.53034	-1.1746	8.7511e-05	1.92467	-1.21039	0.000285526	2.36425	-1.16938
68532488	chr2:68532488:AT:A	1.86729e-06	-1.57546	-3.69445e-10	8.88702e-06	-1.57289	-3.69445e-10	1.7931e-05	-1.57293	-3.69445e-10
68532599	chr2:68532599:G:A	5.09962e-07	-1.50388	-1.36949	2.41538e-06	-1.5307	-1.34492	4.89758e-06	-1.53586	-1.33486
68532809	chr2:68532809:TCTC:T	8.36939e-07	-1.54722	-0.830732	3.8435e-06	-1.51354	-0.897557	7.31491e-06	-1.54928	-0.920263
68532852	chr2:68532852:A:G	4.64805e-06	-1.13299e-10	-0.663504	2.33635e-05	-1.13299e-10	-0.606308	4.725e-05	-1.13299e-10	-0.604011
68532986	chr2:68532986:G:A	2.43739e-06	-1.13299e-10	-1.30902	1.1469e-05	-1.13299e-10	-1.31783	2.31643e-05	-1.13299e-10	-1.31685
68533071	chr2:68533071:T:C	2.39031e-06	-1.13299e-10	-1.32853	1.12642e-05	-1.13299e-10	-1.33585	2.27466e-05	-1.13299e-10	-1.33505
68533274	chr2:68533274:T:C	1.11354e-06	-0.79317	-1.29924	5.74218e-06	-0.770691	-1.23895	1.0184e-05	-0.92866	-1.20999
68533405	chr2:68533405:G:A	2.51598e-06	-1.13299e-10	-1.27729	1.18932e-05	-1.13299e-10	-1.28151	2.38223e-05	-1.13299e-10	-1.28884
68533515	chr2:68533515:C:T	7.60951e-06	1.19071	-1.36126	4.92705e-05	1.44905	-1.3092	0.000140837	1.79995	-1.31181
68533605	chr2:68533605:T:C	8.47934e-07	-0.990659	-1.37424	4.30352e-06	-0.926542	-1.37151	7.55287e-06	-1.06958	-1.36796
68534209	chr2:68534209:T:A	8.7017e-07	-0.965873	-1.37315	4.425e-06	-0.900051	-1.37016	7.74198e-06	-1.0465	-1.36631
68534622	chr2:68534622:C:T	4.11681e-06	-1.13299e-10	-0.784874	2.07203e-05	-1.13299e-10	-0.726369	4.37813e-05	-1.13299e-10	-0.680256
68534771	chr2:68534771:T:A	4.5395e-06	-1.13299e-10	-0.687134	1.97144e-05	-1.13299e-10	-0.776134	3.92943e-05	-1.13299e-10	-0.788385
68535466	chr2:68535466:T:G	2.70818e-06	-1.13299e-10	-1.20367	1.32328e-05	-1.13299e-10	-1.17478	2.68613e-05	-1.13299e-10	-1.16878
68535943	chr2:68535943:A:G	8.53051e-07	-0.98575	-1.37314	4.33087e-06	-0.921592	-1.37012	7.59428e-06	-1.06581	-1.36626
68536105	chr2:68536105:G:A	3.9395e-06	-1.13299e-10	-0.828897	1.98071e-05	-1.13299e-10	-0.771444	4.17996e-05	-1.13299e-10	-0.726577
68536170	chr2:68536170:T:C	8.13095e-07	-1.07714	-1.32972	4.1265e-06	-1.01507	-1.32499	7.37118e-06	-1.14808	-1.3138
68536432	chr2:68536432:C:G	2.27705e-06	-1.13299e-10	-1.37707	1.08002e-05	-1.13299e-10	-1.37792	2.18018e-05	-1.13299e-10	-1.37747
68536639	chr2:68536639:A:T	8.77806e-07	-0.953112	-1.37717	4.45647e-06	-0.887594	-1.37553	7.77442e-06	-1.03552	-1.37311
68536913	chr2:68536913:T:TATTA	4.50973e-05	-1.13299e-10	1.60887	0.000219518	-1.13299e-10	1.63395	0.000942643	-1.13299e-10	2.38922
68536964	chr2:68536964:C:T	2.37292e-06	-1.13299e-10	-1.33583	1.12574e-05	-1.13299e-10	-1.33646	2.28102e-05	-1.13299e-10	-1.33225
68537221	chr2:68537221:G:A	3.79162e-06	-1.13299e-10	-0.867159	1.90319e-05	-1.13299e-10	-0.811366	4.01039e-05	-1.13299e-10	-0.767989
68537394	chr2:68537394:T:C	5.99109e-07	-1.39986	-1.3124	2.87205e-06	-1.44404	-1.25842	5.84458e-06	-1.45443	-1.23952
68537637	chr2:68537637:T:C	6.00337e-07	-1.4058	-1.30442	2.88921e-06	-1.44889	-1.24761	5.88533e-06	-1.45915	-1.22785
68537741	chr2:68537741:G:T	8.17884e-06	1.27228	-1.37068	5.25686e-05	1.53445	-1.32981	0.000151167	1.89091	-1.33198
68538002	chr2:68538002:AAAG:A	1.42021e-06	-0.488812	-1.36033	6.81914e-06	-0.512546	-1.3252	1.51793e-05	-0.413223	-1.32631
68538495	chr2:68538495:G:A	1.05785e-05	1.50885	-1.34998	6.50194e-05	1.79271	-1.37551	0.000192867	2.17588	-1.37334
68538642	chr2:68538642:TTGA:T	8.62333e-07	-1.20648	-1.14159	4.2675e-06	-1.27063	-1.03582	8.72103e-06	-1.28836	-1.00536
68538741	chr2:68538741:C:T	4.50529e-06	-1.13299e-10	-0.694699	2.26126e-05	-1.13299e-10	-0.638974	4.57303e-05	-1.13299e-10	-0.636701
68538935	chr2:68538935:A:G	8.16349e-06	-1.13299e-10	-0.10028	4.44766e-05	-1.13299e-10	0.0374818	9.11479e-05	-1.13299e-10	0.05302
68538973	chr2:68538973:A:C	2.3401e-06	-1.13299e-10	-1.34976	1.11094e-05	-1.13299e-10	-1.34969	2.249e-05	-1.13299e-10	-1.34639
68539373	chr2:68539373:T:A	8.55252e-07	-1.03807	-1.31824	4.35669e-06	-0.974977	-1.31079	7.74762e-06	-1.11181	-1.30026
68539552	chr2:68539552:C:A	2.38242e-06	-1.13299e-10	-1.33183	1.13021e-05	-1.13299e-10	-1.3325	2.29051e-05	-1.13299e-10	-1.3281
68539768	chr2:68539768:C:G	4.52003e-05	-1.13299e-10	1.61115	0.000220026	-1.13299e-10	1.63626	0.000945088	-1.13299e-10	2.39181
68539954	chr2:68539954:T:A	4.3751e-06	-1.13299e-10	-0.724022	2.19549e-05	-1.13299e-10	-0.668492	4.43899e-05	-1.13299e-10	-0.666452
68540234	chr2:68540234:C:G	2.28374e-06	-1.37414	-3.69445e-10	1.13286e-05	-1.33015	-3.69445e-10	2.16535e-05	-1.3843	-3.69445e-10
68540538	chr2:68540538:A:G	8.34763e-07	-1.00694	-1.37362	4.23452e-06	-0.943439	-1.37077	7.44874e-06	-1.08436	-1.36705
68541195	chr2:68541195:A:G	1.88219e-06	-1.56752	-3.69445e-10	8.87064e-06	-1.57474	-3.69445e-10	1.81953e-05	-1.5583	-3.69445e-10
68541339	chr2:68541339:TAGA:T	4.58444e-05	-1.13299e-10	1.6253	0.000223175	-1.13299e-10	1.65047	0.000960223	-1.13299e-10	2.4077
68541354	chr2:68541354:G:A	4.51216e-05	-1.13299e-10	1.60941	0.000219655	-1.13299e-10	1.63458	0.000943289	-1.13299e-10	2.38991
68541386	chr2:68541386:C:T	3.57943e-06	-0.924748	-3.69445e-10	2.95668e-05	-0.370831	-3.69445e-10	3.44429e-05	-0.92016	-3.69445e-10
68541676	chr2:68541676:C:T	8.44272e-07	-1.03506	-1.33417	4.29513e-06	-0.971955	-1.32805	7.62662e-06	-1.10912	-1.31869
68541735	chr2:68541735:A:T	4.21246e-05	1.54068	-3.69445e-10	0.000339447	2.06984	-3.69445e-10	0.00302809	3.55622	-3.69445e-10
68541745	chr2:68541745:T:A	9.33617e-06	0.033944	-3.69445e-10	3.88667e-05	-0.0973433	-3.69445e-10	8.90956e-05	0.0302471	-3.69445e-10
68542014	chr2:68542014:A:G	4.53939e-06	-1.13299e-10	-0.687159	2.27773e-05	-1.13299e-10	-0.63172	4.6069e-05	-1.13299e-10	-0.629322
68542135	chr2:68542135:ATATAACT:A	3.89978e-06	-1.13299e-10	-0.839031	1.96034e-05	-1.13299e-10	-0.781781	4.13524e-05	-1.13299e-10	-0.737333
68542403	chr2:68542403:A:G	2.35584e-06	-1.13299e-10	-1.34305	1.11446e-05	-1.13299e-10	-1.34652	2.2434e-05	-1.13299e-10	-1.34889
68542597	chr2:68542597:G:A	3.73759e-06	-1.13299e-10	-0.881512	1.87465e-05	-1.13299e-10	-0.826474	3.94789e-05	-1.13299e-10	-0.783696
68542767	chr2:68542767:A:G	7.85132e-07	-1.15047	-1.29138	3.97992e-06	-1.09216	-1.28406	7.20765e-06	-1.21449	-1.26983
68543099	chr2:68543099:T:G	6.1697e-07	-1.39424	-1.28864	2.98126e-06	-1.43881	-1.22632	6.0774e-06	-1.44951	-1.20538
68543144	chr2:68543144:A:G	8.66404e-07	-0.966457	-1.3769	4.39974e-06	-0.900701	-1.37524	7.69248e-06	-1.04659	-1.37263
68543348	chr2:68543348:C:A	4.55895e-05	-1.13299e-10	1.61973	0.000221925	-1.13299e-10	1.64486	0.000954234	-1.13299e-10	2.40145
68543554	chr2:68543554:C:T	4.34456e-05	1.57156	-3.69445e-10	0.00035085	2.10288	-3.69445e-10	0.00315107	3.59603	-3.69445e-10
68543636	chr2:68543636:G:A	3.62076e-06	-1.13299e-10	-0.913269	1.81498e-05	-1.13299e-10	-0.858824	3.81734e-05	-1.13299e-10	-0.817323
68544342	chr2:68544342:C:G	2.50666e-06	-1.13299e-10	-1.281	1.17897e-05	-1.13299e-10	-1.29026	2.38055e-05	-1.13299e-10	-1.28955
68544420	chr2:68544420:A:G	7.90101e-07	-1.11048	-1.32507	4.00349e-06	-1.05011	-1.32021	7.19057e-06	-1.17811	-1.30858
68544583	chr2:68544583:T:C	4.27467e-05	1.55534	-3.69445e-10	0.000344515	2.08465	-3.69445e-10	0.00308475	3.57476	-3.69445e-10
68544863	chr2:68544863:A:G	9.37951e-06	1.40933	-1.37076	6.04497e-05	1.67425	-1.32992	0.00017585	2.0423	-1.33214
68545026	chr2:68545026:A:G	2.29299e-06	-1.37009	-3.69445e-10	1.03073e-05	-1.42463	-3.69445e-10	2.31282e-05	-1.31841	-3.69445e-10
68545302	chr2:68545302:T:C	2.38326e-06	-1.13299e-10	-1.33148	1.14812e-05	-1.13299e-10	-1.31677	2.33826e-05	-1.13299e-10	-1.30747
68545619	chr2:68545619:T:C	1.71083e-05	1.99645	-1.35684	0.000137862	2.52609	-1.35732	0.00136709	4.06545	-1.30447
68545676	chr2:68545676:A:G	3.05961e-06	-1.08166	-3.69445e-10	1.58991e-05	-0.991217	-3.69445e-10	2.86422e-05	-1.10458	-3.69445e-10
68546275	chr2:68546275:T:C	5.9349e-07	-1.46819	-1.2535	2.74062e-06	-1.43171	-1.31758	5.4448e-06	-1.44479	-1.32002
68546729	chr2:68546729:A:C	2.27525e-06	-1.13299e-10	-1.37786	1.07952e-05	-1.13299e-10	-1.37838	2.17888e-05	-1.13299e-10	-1.37807
68546941	chr2:68546941:G:A	2.41493e-06	-1.13299e-10	-1.31828	1.13995e-05	-1.13299e-10	-1.32391	2.30801e-05	-1.13299e-10	-1.32049
68547227	chr2:68547227:A:G	2.40179e-06	-1.13299e-10	-1.32374	1.11246e-05	-1.13299e-10	-1.34832	2.25519e-05	-1.13299e-10	-1.34364
68547552	chr2:68547552:T:C	3.76737e-06	-1.13299e-10	-0.873574	1.88845e-05	-1.13299e-10	-0.81914	3.97835e-05	-1.13299e-10	-0.776011
68547794	chr2:68547794:G:A	5.01217e-05	1.7145	-3.69445e-10	0.000405708	2.24815	-3.69445e-10	0.00375568	3.77156	-3.69445e-10
68549448	chr2:68549448:T:G	1.01398e-05	-1.13299e-10	0.116515	4.9094e-05	-1.13299e-10	0.136254	0.000148823	-1.13299e-10	0.543298
68549499	chr2:68549499:A:G	8.52966e-07	-0.993581	-1.36541	4.33802e-06	-0.929454	-1.36061	7.62996e-06	-1.07221	-1.35517
68549580	chr2:68549580:T:C	2.35497e-06	-1.13299e-10	-1.34342	1.11405e-05	-1.13299e-10	-1.34689	2.24264e-05	-1.13299e-10	-1.34922
68549881	chr2:68549881:T:C	6.24263e-06	-1.13299e-10	-0.368551	2.66109e-05	-1.13299e-10	-0.476163	5.32417e-05	-1.13299e-10	-0.484621
68550235	chr2:68550235:A:G	4.30199e-05	1.56171	-3.69445e-10	0.000348869	2.09721	-3.69445e-10	0.00312051	3.58629	-3.69445e-10
68550525	chr2:68550525:C:T	4.42501e-06	-1.13299e-10	-0.712679	2.21925e-05	-1.13299e-10	-0.657726	4.48761e-05	-1.13299e-10	-0.655559
68550971	chr2:68550971:A:G	2.44053e-06	-1.13299e-10	-1.30773	1.14816e-05	-1.13299e-10	-1.31674	2.31893e-05	-1.13299e-10	-1.31577
68551032	chr2:68551032:T:G	2.39994e-06	-1.13299e-10	-1.32451	1.13731e-05	-1.13299e-10	-1.32623	2.30588e-05	-1.13299e-10	-1.32142
68551298	chr2:68551298:C:G	2.40481e-06	-1.13299e-10	-1.32248	1.15799e-05	-1.13299e-10	-1.30821	2.33718e-05	-1.13299e-10	-1.30793
68551345	chr2:68551345:A:G	4.04192e-06	-1.13299e-10	-0.803231	2.02148e-05	-1.13299e-10	-0.751068	4.08866e-05	-1.13299e-10	-0.74866
68551684	chr2:68551684:T:C	4.07957e-05	1.50862	-3.69445e-10	0.000329474	2.04002	-3.69445e-10	0.00291614	3.51855	-3.69445e-10
68551715	chr2:68551715:A:G	7.92185e-07	-1.1248	-1.30812	4.01587e-06	-1.06538	-1.30185	7.23977e-06	-1.19127	-1.28861
68551944	chr2:68551944:T:C	2.35221e-06	-1.13299e-10	-1.3446	1.1132e-05	-1.13299e-10	-1.34766	2.24098e-05	-1.13299e-10	-1.34996
68552224	chr2:68552224:A:G	7.92916e-06	1.24734	-1.37674	5.02036e-05	1.5066	-1.34799	0.000144798	1.86558	-1.3497
68552382	chr2:68552382:C:T	4.23702e-05	-1.13299e-10	1.54649	0.000206205	-1.13299e-10	1.57139	0.000878892	-1.13299e-10	2.3192
68552402	chr2:68552402:TAACC:T	8.56355e-07	-0.978387	-1.37664	4.3459e-06	-0.913528	-1.37472	7.60874e-06	-1.05812	-1.37205
68553175	chr2:68553175:TC:T	5.25743e-06	-1.13299e-10	-0.540309	2.25838e-05	-1.13299e-10	-0.640251	4.52226e-05	-1.13299e-10	-0.647867
68553236	chr2:68553236:A:G	3.1496e-06	-1.13299e-10	-1.05268	1.47961e-05	-1.13299e-10	-1.06312	2.96853e-05	-1.13299e-10	-1.06881
68553291	chr2:68553291:T:A	2.32674e-06	-1.13299e-10	-1.35548	1.10007e-05	-1.13299e-10	-1.35952	2.22473e-05	-1.13299e-10	-1.35724
68553342	chr2:68553342:A:T	4.6326e-06	-1.13299e-10	-0.666833	2.00852e-05	-1.13299e-10	-0.757502	4.00303e-05	-1.13299e-10	-0.769826
68553392	chr2:68553392:C:T	6.66745e-07	-1.22756	-1.37774	4.39358e-06	-0.899574	-1.37776	6.61883e-06	-1.1917	-1.37784
68553531	chr2:68553531:A:G	2.40827e-06	-1.13299e-10	-1.32104	1.13437e-05	-1.13299e-10	-1.32882	2.29082e-05	-1.13299e-10	-1.32797
68553603	chr2:68553603:C:G	4.51014e-05	-1.13299e-10	1.60896	0.00021954	-1.13299e-10	1.63405	0.000942738	-1.13299e-10	2.38932
68554086	chr2:68554086:A:C	8.52977e-07	-0.983131	-1.37584	4.32999e-06	-0.9182	-1.37372	7.5872e-06	-1.06234	-1.37066
68554249	chr2:68554249:T:A	3.98026e-06	-1.13299e-10	-0.818604	1.99573e-05	-1.13299e-10	-0.763889	4.21815e-05	-1.13299e-10	-0.71748
68554739	chr2:68554739:A:G	7.66614e-07	-1.14941	-1.31631	3.87814e-06	-1.09139	-1.31074	7.00807e-06	-1.21404	-1.29836
68555042	chr2:68555042:G:A	8.4441e-07	-1.0359	-1.33317	4.29721e-06	-0.972796	-1.32672	7.63078e-06	-1.10998	-1.3173
68555250	chr2:68555250:A:G	2.86417e-05	1.94335	-0.788437	0.000197784	2.43963	-0.909941	0.000360464	2.33663	-0.908703
68555474	chr2:68555474:G:A	7.677e-06	1.20832	-1.37004	4.9297e-05	1.46873	-1.32835	0.000140979	1.81967	-1.33052
68555705	chr2:68555705:A:G	7.79446e-06	1.22394	-1.37048	5.00135e-05	1.48402	-1.32921	0.000143248	1.83651	-1.3314
68556032	chr2:68556032:A:C	4.15344e-05	1.52657	-3.69445e-10	0.000336093	2.0599	-3.69445e-10	0.00298517	3.54195	-3.69445e-10
68556225	chr2:68556225:A:T	4.20495e-06	-1.13299e-10	-0.763689	2.10445e-05	-1.13299e-10	-0.710841	4.25512e-05	-1.13299e-10	-0.708755
68556813	chr2:68556813:G:A	7.63991e-07	-1.14474	-1.32441	3.86589e-06	-1.08603	-1.31926	6.97512e-06	-1.20949	-1.30763
68557225	chr2:68557225:T:A	2.92457e-06	-1.1268	-3.69445e-10	1.5365e-05	-1.02539	-3.69445e-10	2.76274e-05	-1.14066	-3.69445e-10
68557344	chr2:68557344:A:G	8.51961e-07	-1.04147	-1.31869	4.19293e-06	-0.985895	-1.33819	7.3094e-06	-1.12367	-1.34663
68557890	chr2:68557890:G:A	4.51138e-06	-1.13299e-10	-0.693348	1.95836e-05	-1.13299e-10	-0.782787	3.90461e-05	-1.13299e-10	-0.794719
68557938	chr2:68557938:T:C	4.16807e-06	-1.13299e-10	-0.772499	2.07866e-05	-1.13299e-10	-0.723172	4.21997e-05	-1.13299e-10	-0.71705
68558126	chr2:68558126:T:A	7.68451e-07	-1.56217	-0.901156	3.51158e-06	-1.53735	-0.96407	6.75493e-06	-1.56385	-0.985338
68558139	chr2:68558139:A:T	8.32485e-07	-1.05628	-1.32701	4.09981e-06	-1.0016	-1.34494	7.16638e-06	-1.13746	-1.3526
68558211	chr2:68558211:G:A	2.37044e-06	-1.13299e-10	-1.33687	1.1232e-05	-1.13299e-10	-1.33871	2.27623e-05	-1.13299e-10	-1.33436
68558486	chr2:68558486:T:C	7.48794e-07	-1.16532	-1.32393	3.78339e-06	-1.10801	-1.31886	6.84665e-06	-1.22843	-1.30728
68558734	chr2:68558734:G:A	3.55839e-06	-1.13299e-10	-0.930645	1.58089e-05	-1.13299e-10	-0.996912	3.16574e-05	-1.13299e-10	-1.00449
68558797	chr2:68558797:G:A	4.55897e-06	-1.13299e-10	-0.682856	1.97822e-05	-1.13299e-10	-0.772702	3.94369e-05	-1.13299e-10	-0.784762
68558800	chr2:68558800:C:T	7.27147e-07	-1.18932	-1.32926	3.66685e-06	-1.13361	-1.32454	6.65563e-06	-1.25051	-1.31349
68558858	chr2:68558858:A:G	1.02874e-06	-0.986577	-1.18504	4.97094e-06	-0.930141	-1.22373	8.54116e-06	-1.07435	-1.24022
68559381	chr2:68559381:A:G	7.66902e-07	-1.14337	-1.32198	3.88042e-06	-1.08473	-1.31681	7.00211e-06	-1.20826	-1.30499
68559431	chr2:68559431:G:A	1.23918e-05	1.63307	-1.316	7.50865e-05	1.92157	-1.36041	0.000225427	2.31396	-1.35543
68559477	chr2:68559477:G:C	7.45205e-07	-1.17482	-1.31923	3.76359e-06	-1.11819	-1.31392	6.82372e-06	-1.23721	-1.30184
68559910	chr2:68559910:C:T	8.41594e-06	1.30188	-1.3717	5.39552e-05	1.56286	-1.33219	0.000155903	1.92413	-1.33436
68560043	chr2:68560043:G:C	7.41001e-07	-1.17079	-1.32891	3.74148e-06	-1.11403	-1.32397	6.77216e-06	-1.23369	-1.31295
68560059	chr2:68560059:T:G	8.02438e-06	1.24805	-1.36552	5.18642e-05	1.50909	-1.31794	0.000148734	1.86311	-1.32042
68560362	chr2:68560362:G:A	4.52806e-05	-1.13299e-10	1.61293	0.000220418	-1.13299e-10	1.63804	0.000946961	-1.13299e-10	2.39379
68560458	chr2:68560458:T:G	3.69976e-06	-1.13299e-10	-0.891683	1.8414e-05	-1.13299e-10	-0.844373	3.71588e-05	-1.13299e-10	-0.844262
68560795	chr2:68560795:C:A	4.52281e-05	-1.13299e-10	1.61177	0.000220159	-1.13299e-10	1.63687	0.000945779	-1.13299e-10	2.39255
68560989	chr2:68560989:ATAT:A	3.97593e-06	-1.13299e-10	-0.819694	1.99953e-05	-1.13299e-10	-0.761983	4.22101e-05	-1.13299e-10	-0.716803
68561162	chr2:68561162:A:G	7.4838e-07	-1.19241	-1.29739	3.78602e-06	-1.13645	-1.28972	6.89348e-06	-1.25281	-1.27607
68561421	chr2:68561421:A:G	4.10857e-06	-1.13299e-10	-0.786877	2.04826e-05	-1.13299e-10	-0.737909	4.15788e-05	-1.13299e-10	-0.731873
68561623	chr2:68561623:G:A	5.52685e-07	-1.42596	-1.36696	2.58608e-06	-1.46805	-1.33929	5.23637e-06	-1.47517	-1.32867
68561733	chr2:68561733:C:T	4.1692e-05	1.53036	-3.69445e-10	0.000335941	2.05945	-3.69445e-10	0.00298708	3.54259	-3.69445e-10
68562037	chr2:68562037:C:T	2.27405e-06	-1.13299e-10	-1.37839	1.07977e-05	-1.13299e-10	-1.37815	2.17862e-05	-1.13299e-10	-1.37819
68562137	chr2:68562137:G:A	4.01785e-06	-1.13299e-10	-0.809205	2.02128e-05	-1.13299e-10	-0.751167	4.26854e-05	-1.13299e-10	-0.705606
68562150	chr2:68562150:G:A	8.16134e-07	-1.10449	-1.29864	3.99134e-06	-1.05204	-1.32131	7.0052e-06	-1.1814	-1.33141
68562324	chr2:68562324:A:G	4.851e-06	-1.13299e-10	-0.620768	2.1011e-05	-1.13299e-10	-0.712434	4.18568e-05	-1.13299e-10	-0.725209
68562598	chr2:68562598:T:A	4.92499e-06	-1.13299e-10	-0.60563	2.13134e-05	-1.13299e-10	-0.698147	4.24519e-05	-1.13299e-10	-0.711092
68562784	chr2:68562784:A:C	5.42932e-07	-1.46092	-1.3498	2.58581e-06	-1.49595	-1.31149	5.24943e-06	-1.50364	-1.29771
68563029	chr2:68563029:C:T	1.23553e-05	1.62073	-1.30659	7.44489e-05	1.90776	-1.35513	0.000223627	2.30002	-1.34951
68563135	chr2:68563135:T:C	4.90837e-06	-1.13299e-10	-0.609009	2.12435e-05	-1.13299e-10	-0.70143	4.23144e-05	-1.13299e-10	-0.714335
68563424	chr2:68563424:C:T	5.42771e-07	-1.45267	-1.35835	2.56587e-06	-1.49048	-1.3247	5.20867e-06	-1.49677	-1.31237
68563670	chr2:68563670:G:A	4.20509e-05	-1.13299e-10	1.53893	0.000204631	-1.13299e-10	1.56373	0.000871407	-1.13299e-10	2.31065
68563764	chr2:68563764:A:G	2.30004e-06	-1.13299e-10	-1.36703	1.08982e-05	-1.13299e-10	-1.36888	2.19613e-05	-1.13299e-10	-1.37018
68563853	chr2:68563853:C:T	3.98486e-06	-1.13299e-10	-0.81745	2.00433e-05	-1.13299e-10	-0.759586	4.23141e-05	-1.13299e-10	-0.714343
68564412	chr2:68564412:T:A	1.94313e-06	-1.53565	-3.69445e-10	1.04344e-05	-1.41238	-3.69445e-10	1.94049e-05	-1.49394	-3.69445e-10
68564509	chr2:68564509:A:G	8.00792e-06	1.24834	-1.36786	5.16075e-05	1.50943	-1.32325	0.00014813	1.86421	-1.32559
68564665	chr2:68564665:T:A	4.56319e-05	-1.13299e-10	1.62066	0.000222116	-1.13299e-10	1.64572	0.000955141	-1.13299e-10	2.4024
68564674	chr2:68564674:A:G	2.30272e-06	-1.13299e-10	-1.36586	1.10042e-05	-1.13299e-10	-1.35921	2.22396e-05	-1.13299e-10	-1.35759
68564762	chr2:68564762:A:G	4.54063e-05	-1.13299e-10	1.6157	0.000221047	-1.13299e-10	1.64089	0.000950007	-1.13299e-10	2.39701
68565028	chr2:68565028:T:C	9.56418e-07	-1.01755	-1.22696	4.63807e-06	-0.962443	-1.26074	8.01315e-06	-1.10302	-1.27536
68565072	chr2:68565072:A:G	4.46727e-06	-0.703175	-3.69445e-10	2.69146e-05	-0.464814	-3.69445e-10	4.32667e-05	-0.692081	-3.69445e-10
68565207	chr2:68565207:AG:A	8.77551e-07	-1.02426	-1.30631	4.30981e-06	-0.968766	-1.32782	7.49419e-06	-1.10797	-1.33736
68565321	chr2:68565321:A:G	4.54331e-05	-1.13299e-10	1.61629	0.000221151	-1.13299e-10	1.64136	0.000950495	-1.13299e-10	2.39752
68565322	chr2:68565322:A:G	1.76624e-06	-1.06074	-0.570357	9.90658e-06	-0.99099	-0.473293	1.66761e-05	-1.12346	-0.522025
68565558	chr2:68565558:G:C	1.17716e-05	1.52574	-1.26001	7.70822e-05	1.77226	-1.18487	0.000475853	2.87046	-1.16482
68565703	chr2:68565703:A:T	3.93199e-06	-1.13299e-10	-0.830807	1.97561e-05	-1.13299e-10	-0.774022	4.16841e-05	-1.13299e-10	-0.729343
68565720	chr2:68565720:T:A	7.59677e-07	-1.16525	-1.30957	3.84206e-06	-1.108	-1.30347	6.9627e-06	-1.22841	-1.29049
68565844	chr2:68565844:G:A	1.34491e-06	-0.732792	-1.17083	1.28372e-05	0.0416443	-1.24678	1.19658e-05	-0.704381	-1.27303
68565896	chr2:68565896:C:T	1.89331e-06	-1.56162	-3.69445e-10	9.83275e-06	-1.47176	-3.69445e-10	1.86468e-05	-1.53379	-3.69445e-10
68565942	chr2:68565942:G:A	4.58007e-06	-1.13299e-10	-0.678237	1.98733e-05	-1.13299e-10	-0.768105	3.96112e-05	-1.13299e-10	-0.780352
68566289	chr2:68566289:C:T	3.64229e-06	-1.13299e-10	-0.90734	1.82195e-05	-1.13299e-10	-0.854988	3.83273e-05	-1.13299e-10	-0.8133
68566457	chr2:68566457:G:A	4.1083e-06	-1.13299e-10	-0.786943	2.04808e-05	-1.13299e-10	-0.737997	4.15745e-05	-1.13299e-10	-0.731975
68567072	chr2:68567072:T:C	2.40438e-06	-1.13299e-10	-1.32266	1.13894e-05	-1.13299e-10	-1.3248	2.30874e-05	-1.13299e-10	-1.32018
68567665	chr2:68567665:A:G	2.82612e-05	1.14154	-3.69445e-10	0.000228289	1.67313	-3.69445e-10	0.00141033	2.79211	-3.69445e-10
68568008	chr2:68568008:C:T	4.67049e-05	-1.13299e-10	1.6439	0.000226501	-1.13299e-10	1.66527	0.0009753	-1.13299e-10	2.42328
68568533	chr2:68568533:G:A	4.61086e-05	-1.13299e-10	1.63105	0.0002237	-1.13299e-10	1.65282	0.000962597	-1.13299e-10	2.41017
68568638	chr2:68568638:C:T	2.3696e-06	-1.13299e-10	-1.33723	1.12417e-05	-1.13299e-10	-1.33785	2.27769e-05	-1.13299e-10	-1.33371
68568814	chr2:68568814:A:C	4.77311e-05	-1.13299e-10	1.66563	0.000231411	-1.13299e-10	1.68671	0.000999495	-1.13299e-10	2.44779
68568876	chr2:68568876:A:G	1.06595e-05	-0.963784	1.13029	8.05326e-05	-0.820287	1.45147	0.000131366	-1.00547	1.42399
68568956	chr2:68568956:C:T	8.32429e-07	-1.06398	-1.31938	4.09144e-06	-1.01002	-1.33857	7.15535e-06	-1.14465	-1.34695
68569100	chr2:68569100:A:T	5.42181e-07	-1.46233	-1.34977	2.58232e-06	-1.49722	-1.31157	5.24289e-06	-1.5048	-1.29779
68569201	chr2:68569201:G:A	4.58205e-06	-1.13299e-10	-0.677806	1.9897e-05	-1.13299e-10	-0.766913	3.96582e-05	-1.13299e-10	-0.779165
68569486	chr2:68569486:A:G	8.8779e-06	1.17908	-1.19547	6.14378e-05	1.44894	-1.0884	0.000175645	1.80606	-1.09706
68569643	chr2:68569643:T:A	9.56161e-07	-1.01603	-1.22875	4.6384e-06	-0.961039	-1.26207	8.01015e-06	-1.1022	-1.27655
68570042	chr2:68570042:T:C	1.98939e-05	1.73302	-0.942561	0.000144983	2.03609	-0.816952	0.000932004	3.15632	-0.778445
68570340	chr2:68570340:T:C	7.40942e-06	1.1728	-1.37	4.75074e-05	1.43132	-1.32791	0.000135655	1.78081	-1.33015
68570629	chr2:68570629:T:C	9.13521e-07	-1.04496	-1.24544	4.43477e-06	-0.991332	-1.27667	7.69451e-06	-1.12875	-1.2902
68570654	chr2:68570654:C:T	2.27828e-05	-1.13299e-10	0.926055	0.000109105	-1.13299e-10	0.934832	0.000416427	-1.13299e-10	1.57225
68571300	chr2:68571300:T:G	2.47589e-06	-1.13299e-10	-1.29335	1.16783e-05	-1.13299e-10	-1.29975	2.34764e-05	-1.13299e-10	-1.30347
68571332	chr2:68571332:C:A	8.42606e-07	-1.05926	-1.31195	4.13587e-06	-1.00494	-1.33284	7.23547e-06	-1.13924	-1.34123
68571641	chr2:68571641:C:T	8.55614e-06	-1.13299e-10	-0.0533027	4.67713e-05	-1.13299e-10	0.0877877	9.58269e-05	-1.13299e-10	0.103081
68571940	chr2:68571940:T:C	4.96906e-05	1.70586	-3.69445e-10	0.000405357	2.24729	-3.69445e-10	0.0037375	3.76671	-3.69445e-10
68571951	chr2:68571951:A:G	5.31059e-06	-1.13299e-10	-0.530248	2.70885e-05	-1.13299e-10	-0.458374	5.48589e-05	-1.13299e-10	-0.454698
68572089	chr2:68572089:A:T	7.73644e-07	-1.31745	-1.13915	3.82022e-06	-1.34776	-1.06941	7.74935e-06	-1.36255	-1.0493
68572094	chr2:68572094:A:T	7.4795e-07	-1.35116	-1.13921	3.70071e-06	-1.37918	-1.06978	7.51574e-06	-1.39284	-1.04963
68572518	chr2:68572518:G:C	8.8982e-07	-1.05449	-1.2622	4.33231e-06	-1.00043	-1.29095	7.55298e-06	-1.1352	-1.30232
68572646	chr2:68572646:G:A	2.53216e-06	-1.13299e-10	-1.27088	1.19641e-05	-1.13299e-10	-1.27557	2.37996e-05	-1.13299e-10	-1.28979
68573091	chr2:68573091:T:C	2.37295e-06	-1.13299e-10	-1.33582	1.12574e-05	-1.13299e-10	-1.33645	2.28104e-05	-1.13299e-10	-1.33225
68573336	chr2:68573336:A:G	1.25318e-06	-0.629477	-1.34479	5.70643e-06	-0.644641	-1.37125	1.23357e-05	-0.576258	-1.37071
68573569	chr2:68573569:A:G	5.23972e-06	-1.13299e-10	-0.543684	2.25353e-05	-1.13299e-10	-0.642398	4.50205e-05	-1.13299e-10	-0.652346
68573787	chr2:68573787:C:T	4.9795e-07	-1.52379	-1.37342	2.35956e-06	-1.54566	-1.35335	4.78113e-06	-1.55008	-1.34471
68573795	chr2:68573795:G:A	1.03107e-05	0.133228	-3.69445e-10	4.27316e-05	-0.00254251	-3.69445e-10	9.83455e-05	0.129023	-3.69445e-10
68573917	chr2:68573917:C:T	2.33318e-06	-1.13299e-10	-1.35272	1.11733e-05	-1.13299e-10	-1.34396	2.25553e-05	-1.13299e-10	-1.34349
68574004	chr2:68574004:T:C	7.47426e-07	-1.16953	-1.32154	3.77364e-06	-1.11308	-1.31637	6.83647e-06	-1.23269	-1.3045
68574142	chr2:68574142:A:G	4.64342e-06	-1.13299e-10	-0.6645	2.01298e-05	-1.13299e-10	-0.75528	4.01186e-05	-1.13299e-10	-0.767623
68574280	chr2:68574280:T:A	4.3141e-05	-1.13299e-10	1.56452	0.000209245	-1.13299e-10	1.58602	0.000893276	-1.13299e-10	2.33543
68574706	chr2:68574706:C:T	8.73653e-06	-1.13299e-10	-0.0324384	4.78162e-05	-1.13299e-10	0.109883	9.79917e-05	-1.13299e-10	0.12542
68574958	chr2:68574958:G:T	2.04286e-06	-1.4856	-3.69445e-10	9.02088e-06	-1.55794	-3.69445e-10	1.90826e-05	-1.51069	-3.69445e-10
68574975	chr2:68574975:G:A	8.33967e-07	-1.08004	-1.30147	4.08124e-06	-1.02688	-1.3242	7.14237e-06	-1.1594	-1.33402
68575155	chr2:68575155:C:CAGAT	9.44993e-07	-1.07566	-1.18087	4.53959e-06	-1.02426	-1.22039	7.88705e-06	-1.15691	-1.23733
68575340	chr2:68575340:G:A	7.39942e-07	-1.20605	-1.29508	3.7372e-06	-1.15175	-1.2874	6.82148e-06	-1.2658	-1.27359
68575793	chr2:68575793:T:C	2.30689e-06	-1.13299e-10	-1.36405	1.09261e-05	-1.13299e-10	-1.36632	2.20145e-05	-1.13299e-10	-1.36776
68575926	chr2:68575926:A:G	2.41729e-06	-1.13299e-10	-1.31731	1.14228e-05	-1.13299e-10	-1.32187	2.29292e-05	-1.13299e-10	-1.32705
68576079	chr2:68576079:T:C	4.96211e-07	-1.52941	-1.37129	2.35962e-06	-1.54987	-1.34911	4.7861e-06	-1.55396	-1.33979
68576217	chr2:68576217:A:C	5.34734e-06	-1.13299e-10	-0.523353	2.71686e-05	-1.13299e-10	-0.455421	5.52703e-05	-1.13299e-10	-0.447228
68576327	chr2:68576327:A:G	7.34068e-07	-1.19183	-1.31728	3.70318e-06	-1.13678	-1.31151	6.73402e-06	-1.25308	-1.29921
68576677	chr2:68576677:A:G	1.89355e-06	-1.5615	-3.69445e-10	8.89881e-06	-1.57156	-3.69445e-10	1.82503e-05	-1.55528	-3.69445e-10
68576991	chr2:68576991:G:T	4.7602e-05	-1.13299e-10	1.66292	0.000230965	-1.13299e-10	1.68478	0.000997584	-1.13299e-10	2.44587
68576993	chr2:68576993:T:A	8.84475e-07	-1.02248	-1.30024	4.33868e-06	-0.966743	-1.32317	7.53893e-06	-1.10627	-1.33311
68576995	chr2:68576995:G:A	2.27444e-06	-1.13299e-10	-1.37822	1.07947e-05	-1.13299e-10	-1.37843	2.17813e-05	-1.13299e-10	-1.37841
68577167	chr2:68577167:G:A	6.74386e-05	-1.13299e-10	2.01127	0.000325534	-1.13299e-10	2.02798	0.00145564	-1.13299e-10	2.82374
68577200	chr2:68577200:G:A	2.27672e-06	-1.13299e-10	-1.37722	1.08169e-05	-1.13299e-10	-1.37637	2.1823e-05	-1.13299e-10	-1.3765
68577436	chr2:68577436:C:A	4.91937e-06	-1.13299e-10	-0.60677	2.12464e-05	-1.13299e-10	-0.701293	4.23214e-05	-1.13299e-10	-0.714171
68578970	chr2:68578970:A:G	5.1929e-07	-1.4992	-1.35605	2.48076e-06	-1.52732	-1.3216	5.04046e-06	-1.53314	-1.30882
68579453	chr2:68579453:G:A	1.07681e-06	-1.12727	-0.998674	4.96281e-06	-1.08686	-1.06865	9.15565e-06	-1.21287	-1.03222
68579558	chr2:68579558:TG:T	6.9058e-06	0.950076	-1.21767	4.79109e-05	1.21329	-1.10143	0.000136395	1.56335	-1.10726
68579734	chr2:68579734:C:T	6.34315e-05	-1.13299e-10	1.95001	0.000308484	-1.13299e-10	1.97419	0.00138212	-1.13299e-10	2.77191
68579813	chr2:68579813:G:A	4.72063e-05	1.65458	-3.69445e-10	0.000383571	2.19204	-3.69445e-10	0.00349987	3.70102	-3.69445e-10
68579951	chr2:68579951:T:C	4.54842e-06	-1.13299e-10	-0.685173	1.97864e-05	-1.13299e-10	-0.772487	3.97314e-05	-1.13299e-10	-0.77732
68580092	chr2:68580092:C:T	1.63148e-06	-1.12722	-0.583245	9.08583e-06	-1.06165	-0.489117	1.54251e-05	-1.18589	-0.537575
68580446	chr2:68580446:C:T	4.43869e-05	-1.13299e-10	1.59299	0.000180335	-1.13299e-10	1.43733	0.000510431	-1.13299e-10	1.77579
68580847	chr2:68580847:T:G	2.39821e-06	-1.13299e-10	-1.32523	1.13318e-05	-1.13299e-10	-1.32987	2.27992e-05	-1.13299e-10	-1.33274
68581076	chr2:68581076:T:C	3.56121e-06	-1.01392	0.0840647	1.61207e-05	-0.962606	-0.01477	3.21386e-05	-1.10184	0.112429
68581099	chr2:68581099:T:C	4.11672e-06	-1.13299e-10	-0.784895	1.79944e-05	-1.13299e-10	-0.867422	3.59043e-05	-1.13299e-10	-0.878605
68581114	chr2:68581114:T:C	1.40322e-05	-1.13299e-10	0.441405	6.8161e-05	-1.13299e-10	0.46439	0.000215684	-1.13299e-10	0.914351
68581668	chr2:68581668:CTT:C	4.51636e-06	-1.13299e-10	-0.692246	1.9655e-05	-1.13299e-10	-0.779149	3.94677e-05	-1.13299e-10	-0.783979
68581820	chr2:68581820:A:G	1.93319e-06	-1.54078	-3.69445e-10	1.03228e-05	-1.42313	-3.69445e-10	1.92705e-05	-1.50089	-3.69445e-10
68581850	chr2:68581850:T:C	7.42337e-07	-1.19994	-1.29796	3.74604e-06	-1.14553	-1.29125	6.83203e-06	-1.26061	-1.27723
68581864	chr2:68581864:A:G	4.4559e-06	-1.13299e-10	-0.705723	1.93696e-05	-1.13299e-10	-0.793778	3.86177e-05	-1.13299e-10	-0.805753
68582009	chr2:68582009:G:A	4.34893e-06	-1.13299e-10	-0.730021	1.89741e-05	-1.13299e-10	-0.814407	3.81029e-05	-1.13299e-10	-0.819173
68582035	chr2:68582035:A:G	7.39708e-07	-1.23118	-1.27027	3.73447e-06	-1.17856	-1.26131	6.85586e-06	-1.28872	-1.24564
68582067	chr2:68582067:AT:A	1.46791e-06	-1.40558	-0.410539	8.63507e-06	-1.36215	-0.239497	1.65957e-05	-1.40669	-0.243631
68582491	chr2:68582491:C:T	2.13594e-06	-1.05428	-0.386764	9.8238e-06	-1.00441	-0.468262	1.92463e-05	-1.1371	-0.365042
68582518	chr2:68582518:A:G	3.88794e-06	-1.13299e-10	-0.842072	1.95446e-05	-1.13299e-10	-0.784781	4.12097e-05	-1.13299e-10	-0.74079
68583310	chr2:68583310:G:A	0.000105324	-1.13299e-10	2.45709	0.000508041	-1.13299e-10	2.47308	0.00238233	-1.13299e-10	3.31637
68583723	chr2:68583723:G:T	8.91551e-07	-1.07994	-1.23481	4.31261e-06	-1.02772	-1.26822	7.51166e-06	-1.16068	-1.28233
68583883	chr2:68583883:G:A	4.61529e-06	-1.13299e-10	-0.670576	2.00157e-05	-1.13299e-10	-0.760963	3.98927e-05	-1.13299e-10	-0.773269
68584034	chr2:68584034:C:T	2.38869e-06	-1.13299e-10	-1.32921	1.12795e-05	-1.13299e-10	-1.3345	2.28296e-05	-1.13299e-10	-1.3314
68584197	chr2:68584197:A:T	2.37973e-06	-1.04567	-0.287294	1.08539e-05	-0.996305	-0.37665	2.11485e-05	-1.13194	-0.275956
68584295	chr2:68584295:A:G	2.32228e-06	-1.03736	-0.320044	1.06123e-05	-0.987213	-0.408251	2.06207e-05	-1.12405	-0.309122
68584669	chr2:68584669:C:T	7.57456e-07	-1.18946	-1.28829	3.8268e-06	-1.13422	-1.28123	6.97232e-06	-1.25106	-1.26646
68584720	chr2:68584720:C:T	7.53223e-07	-1.18346	-1.29989	3.80631e-06	-1.12756	-1.29326	6.92225e-06	-1.24526	-1.27946
68584797	chr2:68584797:T:G	3.77346e-06	-1.13299e-10	-0.871959	1.71943e-05	-1.13299e-10	-0.912903	3.40093e-05	-1.13299e-10	-0.93283
68585151	chr2:68585151:A:G	9.09619e-07	-1.17271	-1.12198	4.51379e-06	-1.12004	-1.13031	8.67192e-06	-1.23758	-1.06179
68585391	chr2:68585391:A:G	3.57919e-06	-0.924814	-3.69445e-10	2.05664e-05	-0.733824	-3.69445e-10	3.4074e-05	-0.930929	-3.69445e-10
68585741	chr2:68585741:A:C	2.83952e-06	-1.13299e-10	-1.15632	1.39615e-05	-1.13299e-10	-1.12118	2.90391e-05	-1.13299e-10	-1.09082
68586409	chr2:68586409:T:C	2.35969e-06	-1.13299e-10	-1.34142	1.11821e-05	-1.13299e-10	-1.34317	2.26553e-05	-1.13299e-10	-1.33907
68586422	chr2:68586422:A:G	2.95663e-06	-1.13299e-10	-1.1159	1.38782e-05	-1.13299e-10	-1.12716	2.76264e-05	-1.13299e-10	-1.14069
68586806	chr2:68586806:C:T	6.65688e-06	1.07271	-1.37702	4.1246e-05	1.33391	-1.37184	0.000117785	1.68204	-1.37264
68586866	chr2:68586866:C:T	2.40438e-06	-1.13299e-10	-1.32266	1.13894e-05	-1.13299e-10	-1.3248	2.30874e-05	-1.13299e-10	-1.32018
68587460	chr2:68587460:G:A	2.21521e-06	-1.02825	-0.376356	1.02093e-05	-0.976956	-0.45723	1.99392e-05	-1.11332	-0.353455
68587502	chr2:68587502:T:C	6.33231e-05	-1.13299e-10	1.9483	0.000307914	-1.13299e-10	1.97234	0.00137925	-1.13299e-10	2.76983
68587663	chr2:68587663:G:A	2.40145e-06	-1.13299e-10	-1.32388	1.138e-05	-1.13299e-10	-1.32563	2.30734e-05	-1.13299e-10	-1.32078
68587839	chr2:68587839:G:T	2.11704e-06	-1.0504	-0.399535	9.75693e-06	-0.999987	-0.479518	1.90853e-05	-1.13358	-0.376963
68587940	chr2:68587940:C:T	2.39379e-06	-1.13299e-10	-1.32707	1.13023e-05	-1.13299e-10	-1.33248	2.28773e-05	-1.13299e-10	-1.32932
68588034	chr2:68588034:G:T	2.42961e-06	-1.13299e-10	-1.31222	1.14627e-05	-1.13299e-10	-1.31838	2.32123e-05	-1.13299e-10	-1.31478
68588192	chr2:68588192:C:T	4.66469e-06	-1.13299e-10	-0.65993	2.02825e-05	-1.13299e-10	-0.747723	4.07015e-05	-1.13299e-10	-0.753199
68588616	chr2:68588616:G:GT	3.07034e-05	1.96665	-0.742231	0.000212247	2.47016	-0.869893	0.00038603	2.36511	-0.868657
68589060	chr2:68589060:G:A	6.29674e-05	1.94267	-3.69445e-10	0.000528262	2.51211	-3.69445e-10	0.00507053	4.07174	-3.69445e-10
68589133	chr2:68589133:A:T	9.08845e-07	-1.15044	-1.14509	4.52117e-06	-1.09643	-1.15228	8.63208e-06	-1.21729	-1.08669
68589703	chr2:68589703:C:A	4.56281e-06	-1.13299e-10	-0.682012	1.98569e-05	-1.13299e-10	-0.768929	3.98753e-05	-1.13299e-10	-0.773707
68589708	chr2:68589708:C:T	2.51734e-06	-1.13299e-10	-1.27675	1.29072e-05	-1.13299e-10	-1.1997	2.54639e-05	-1.13299e-10	-1.2222
68589710	chr2:68589710:C:G	0.000123654	-1.13299e-10	2.61754	0.000596532	-1.13299e-10	2.63365	0.00284399	-1.13299e-10	3.4935
68589800	chr2:68589800:T:C	2.32261e-06	-1.13299e-10	-1.35726	1.1129e-05	-1.13299e-10	-1.34793	2.24542e-05	-1.13299e-10	-1.34798
68590068	chr2:68590068:C:T	2.21004e-06	-1.03501	-0.371936	1.01776e-05	-0.983805	-0.453485	1.98978e-05	-1.11936	-0.349493
68590069	chr2:68590069:A:G	4.05191e-06	-1.13299e-10	-0.800764	2.01751e-05	-1.13299e-10	-0.753032	4.09575e-05	-1.13299e-10	-0.746928
68590079	chr2:68590079:T:C	6.30387e-05	-1.13299e-10	1.9438	0.000306575	-1.13299e-10	1.96798	0.00137259	-1.13299e-10	2.76499
68590222	chr2:68590222:G:A	4.60143e-06	-1.13299e-10	-0.673586	1.99644e-05	-1.13299e-10	-0.763532	3.97879e-05	-1.13299e-10	-0.7759
68590389	chr2:68590389:A:G	2.23577e-06	-1.04408	-0.351284	1.02816e-05	-0.99344	-0.433684	2.01459e-05	-1.12784	-0.328625
68590479	chr2:68590479:C:CT	1.97978e-06	-1.03626	-0.480701	9.1734e-06	-0.985001	-0.556173	1.78118e-05	-1.12052	-0.459085
68590544	chr2:68590544:G:A	6.28831e-05	-1.13299e-10	1.94133	0.000305793	-1.13299e-10	1.96542	0.00136868	-1.13299e-10	2.76214
68590784	chr2:68590784:C:T	1.92164e-06	-1.54677	-3.69445e-10	1.01941e-05	-1.43568	-3.69445e-10	1.90981e-05	-1.50987	-3.69445e-10
68591043	chr2:68591043:A:C	5.91209e-05	1.87963	-3.69445e-10	0.000495102	2.44728	-3.69445e-10	0.00469454	3.99469	-3.69445e-10
68591339	chr2:68591339:A:G	6.31223e-05	1.94512	-3.69445e-10	0.000530656	2.51663	-3.69445e-10	0.00509818	4.07718	-3.69445e-10
68591391	chr2:68591391:A:G	8.75817e-07	-1.18468	-1.14787	4.3489e-06	-1.13274	-1.15482	8.34165e-06	-1.24861	-1.0896
68591437	chr2:68591437:G:A	2.71943e-06	-1.13299e-10	-1.19953	1.42423e-05	-1.13299e-10	-1.10126	2.75508e-05	-1.13299e-10	-1.14343
68591537	chr2:68591537:A:T	6.42108e-05	1.96222	-3.69445e-10	0.000540659	2.53531	-3.69445e-10	0.00521043	4.09895	-3.69445e-10
68591579	chr2:68591579:A:T	4.5614e-06	-1.13299e-10	-0.682322	1.98428e-05	-1.13299e-10	-0.769643	3.98416e-05	-1.13299e-10	-0.774552
68591830	chr2:68591830:C:T	2.29197e-06	-1.13299e-10	-1.37054	1.08552e-05	-1.13299e-10	-1.37284	2.18349e-05	-1.13299e-10	-1.37595
68591955	chr2:68591955:TCTC:T	2.39912e-06	-1.32485	-3.69445e-10	1.15524e-05	-1.31059	-3.69445e-10	2.24915e-05	-1.34633	-3.69445e-10
68592234	chr2:68592234:A:G	1.52742e-05	0.526212	-3.69445e-10	7.74642e-05	0.592334	-3.69445e-10	0.000139429	0.478091	-3.69445e-10
68592448	chr2:68592448:A:G	7.87176e-07	-1.17603	-1.26322	3.98852e-06	-1.11989	-1.25417	7.26487e-06	-1.23838	-1.23803
68592535	chr2:68592535:G:A	2.38238e-06	-1.13299e-10	-1.33185	1.14413e-05	-1.13299e-10	-1.32026	2.31472e-05	-1.13299e-10	-1.31759
68592538	chr2:68592538:G:A	2.30251e-06	-0.981784	-0.38417	1.06305e-05	-0.929077	-0.464677	2.0639e-05	-1.07087	-0.361409
68592614	chr2:68592614:C:G	2.39159e-06	-1.13299e-10	-1.32799	1.12924e-05	-1.13299e-10	-1.33335	2.28567e-05	-1.13299e-10	-1.33022
68592639	chr2:68592639:G:A	2.40792e-06	-1.13299e-10	-1.32119	1.1373e-05	-1.13299e-10	-1.32624	2.30252e-05	-1.13299e-10	-1.32287
68592759	chr2:68592759:G:A	8.4765e-07	-1.08079	-1.28445	4.1356e-06	-1.02812	-1.30973	7.24448e-06	-1.15912	-1.3201
68592837	chr2:68592837:A:G	3.90844e-05	1.46577	-3.69445e-10	0.00032917	2.03909	-3.69445e-10	0.00213687	3.20763	-3.69445e-10
68592866	chr2:68592866:T:C	9.48843e-05	-1.13299e-10	2.35271	0.000458931	-1.13299e-10	2.37142	0.00213711	-1.13299e-10	3.20775
68592937	chr2:68592937:C:A	2.39821e-06	-1.13299e-10	-1.32523	1.13318e-05	-1.13299e-10	-1.32987	2.27992e-05	-1.13299e-10	-1.33274
68593530	chr2:68593530:T:A	2.43137e-06	-1.13299e-10	-1.3115	1.14707e-05	-1.13299e-10	-1.31768	2.32291e-05	-1.13299e-10	-1.31406
68593939	chr2:68593939:C:T	2.35825e-06	-1.13299e-10	-1.34203	1.11521e-05	-1.13299e-10	-1.34586	2.24495e-05	-1.13299e-10	-1.3482
68594593	chr2:68594593:A:G	7.3024e-06	1.14883	-1.36058	4.4309e-05	1.412	-1.37829	0.000127102	1.76367	-1.37814
68594769	chr2:68594769:CAG:C	9.38272e-05	-1.13299e-10	2.3415	0.000453809	-1.13299e-10	2.36019	0.0021108	-1.13299e-10	3.19536
68594793	chr2:68594793:C:T	7.74258e-07	-1.18793	-1.26787	3.91859e-06	-1.13243	-1.25932	7.14643e-06	-1.2493	-1.24355
68595136	chr2:68595136:G:A	3.833e-06	-1.13299e-10	-0.856303	1.68887e-05	-1.13299e-10	-0.930838	3.39358e-05	-1.13299e-10	-0.934992
68595216	chr2:68595216:G:T	8.98397e-05	-1.13299e-10	2.29808	0.000434488	-1.13299e-10	2.31669	0.00201157	-1.13299e-10	3.14721
68595281	chr2:68595281:T:A	4.60292e-06	-1.13299e-10	-0.673261	1.99719e-05	-1.13299e-10	-0.763157	3.98035e-05	-1.13299e-10	-0.775508
68595290	chr2:68595290:T:A	7.68607e-07	-1.16606	-1.29706	3.88595e-06	-1.1093	-1.29081	7.05059e-06	-1.22959	-1.27676
68595559	chr2:68595559:A:G	2.39769e-06	-1.13299e-10	-1.32544	1.15493e-05	-1.13299e-10	-1.31086	2.33088e-05	-1.13299e-10	-1.31063
68595729	chr2:68595729:C:T	9.42916e-05	-1.13299e-10	2.34644	0.000456074	-1.13299e-10	2.36517	0.00212243	-1.13299e-10	3.20085
68595751	chr2:68595751:C:T	4.67675e-06	-1.13299e-10	-0.657349	2.02699e-05	-1.13299e-10	-0.748347	4.03907e-05	-1.13299e-10	-0.760863
68595771	chr2:68595771:A:G	9.91794e-07	-1.12926	-1.07893	4.93173e-06	-1.07435	-1.08744	9.47656e-06	-1.19783	-1.01281
68595822	chr2:68595822:T:C	3.06088e-06	-1.13299e-10	-1.08125	1.51272e-05	-1.13299e-10	-1.04099	3.15934e-05	-1.13299e-10	-1.00652
68596185	chr2:68596185:T:G	6.13472e-05	1.9166	-3.69445e-10	0.000514911	2.48651	-3.69445e-10	0.00491882	4.04136	-3.69445e-10
68596533	chr2:68596533:A:G	2.39821e-06	-1.13299e-10	-1.32523	1.13318e-05	-1.13299e-10	-1.32987	2.27992e-05	-1.13299e-10	-1.33274
68597008	chr2:68597008:A:C	2.12345e-06	-1.04241	-0.404497	9.77818e-06	-0.992085	-0.485244	1.91111e-05	-1.12646	-0.382736
68597434	chr2:68597434:A:G	1.02207e-06	-1.10395	-1.07417	5.08794e-06	-1.04769	-1.08292	9.7476e-06	-1.17463	-1.00782
68597556	chr2:68597556:C:A	6.34636e-05	-1.13299e-10	1.95051	0.00030856	-1.13299e-10	1.97443	0.00138247	-1.13299e-10	2.77216
68597764	chr2:68597764:C:T	9.4211e-05	-1.13299e-10	2.34559	0.000455675	-1.13299e-10	2.3643	0.00212036	-1.13299e-10	3.19988
68598058	chr2:68598058:A:G	4.25195e-06	-1.13299e-10	-0.752574	2.12105e-05	-1.13299e-10	-0.702986	4.30697e-05	-1.13299e-10	-0.696643
68598377	chr2:68598377:TCCTCGACACATACA:T	2.38451e-06	-1.13299e-10	-1.33096	1.12739e-05	-1.13299e-10	-1.33499	2.26868e-05	-1.13299e-10	-1.33768
68598644	chr2:68598644:A:G	1.86736e-06	-1.57542	-3.69445e-10	8.86374e-06	-1.57551	-3.69445e-10	1.78897e-05	-1.57524	-3.69445e-10
68598687	chr2:68598687:G:A	0.000104979	-1.13299e-10	2.45381	0.000509865	-1.13299e-10	2.47666	0.00240123	-1.13299e-10	3.32428
68598860	chr2:68598860:A:G	9.02363e-05	-1.13299e-10	2.30248	0.000443315	-1.13299e-10	2.3368	0.00192843	-1.13299e-10	3.105
68599524	chr2:68599524:A:T	5.37349e-07	-1.52336	-1.29769	2.6472e-06	-1.54588	-1.2381	5.42018e-06	-1.55037	-1.21896
68599653	chr2:68599653:C:T	2.42218e-06	-1.13299e-10	-1.31528	1.14294e-05	-1.13299e-10	-1.3213	2.31429e-05	-1.13299e-10	-1.31778
68599807	chr2:68599807:A:G	2.38573e-06	-1.13299e-10	-1.33045	1.12794e-05	-1.13299e-10	-1.33451	2.26975e-05	-1.13299e-10	-1.33721
68599962	chr2:68599962:A:T	2.10528e-06	-1.05543	-0.400077	9.70732e-06	-1.00531	-0.479288	1.90134e-05	-1.1376	-0.376718
68600131	chr2:68600131:A:T	6.32715e-05	1.94748	-3.69445e-10	0.000532534	2.52016	-3.69445e-10	0.0051187	4.08119	-3.69445e-10
68600138	chr2:68600138:A:G	8.71492e-05	-1.13299e-10	2.26767	0.000424057	-1.13299e-10	2.29239	0.00195327	-1.13299e-10	3.1178
68600274	chr2:68600274:G:A	6.21142e-05	-1.13299e-10	1.92902	0.000303136	-1.13299e-10	1.9567	0.00135572	-1.13299e-10	2.75263
68600467	chr2:68600467:C:A	2.042e-06	-1.09918	-0.386838	9.39249e-06	-1.05104	-0.466535	1.85182e-05	-1.17752	-0.36319
68600714	chr2:68600714:GAA:G	2.29079e-06	-1.13299e-10	-1.37106	1.08528e-05	-1.13299e-10	-1.37306	2.19236e-05	-1.13299e-10	-1.3719
68601053	chr2:68601053:T:A	2.38536e-06	-1.13299e-10	-1.3306	1.11841e-05	-1.13299e-10	-1.34299	2.24859e-05	-1.13299e-10	-1.34657
68601093	chr2:68601093:T:A	3.3422e-06	-1.13299e-10	-0.993323	1.53915e-05	-1.13299e-10	-1.02366	3.07852e-05	-1.13299e-10	-1.03243
68601094	chr2:68601094:A:G	8.69746e-07	-1.53742	-0.802087	3.99584e-06	-1.50001	-0.872223	7.56246e-06	-1.54046	-0.895802
68601101	chr2:68601101:T:C	7.66583e-07	-1.16601	-1.29976	3.8771e-06	-1.1091	-1.2933	7.03606e-06	-1.22895	-1.27946
68601106	chr2:68601106:AT:A	8.80081e-07	-1.09205	-1.23564	4.26562e-06	-1.03958	-1.26732	7.45781e-06	-1.1691	-1.2811
68601354	chr2:68601354:A:G	2.3299e-06	-1.13299e-10	-1.35413	1.11703e-05	-1.13299e-10	-1.34423	2.259e-05	-1.13299e-10	-1.34195
68601559	chr2:68601559:T:C	5.39777e-07	-1.51705	-1.2995	2.65338e-06	-1.54106	-1.24059	5.42961e-06	-1.54593	-1.22167
68601583	chr2:68601583:TTATAAA:T	5.51466e-07	-1.48301	-1.31211	2.68021e-06	-1.51413	-1.25745	5.46913e-06	-1.52068	-1.23966
68601611	chr2:68601611:G:A	6.54894e-05	-1.13299e-10	1.98194	0.00031973	-1.13299e-10	2.00999	0.00143851	-1.13299e-10	2.8119
68601946	chr2:68601946:T:C	9.30077e-05	-1.13299e-10	2.33273	0.000451534	-1.13299e-10	2.35517	0.00209948	-1.13299e-10	3.18998
68602287	chr2:68602287:A:T	7.7379e-06	1.17186	-1.32568	4.60108e-05	1.43809	-1.36669	0.000132446	1.79217	-1.36546
68602321	chr2:68602321:C:T	4.43136e-06	-1.13299e-10	-0.711244	1.93326e-05	-1.13299e-10	-0.795688	3.8814e-05	-1.13299e-10	-0.800682
68602544	chr2:68602544:A:G	7.48827e-07	-1.19902	-1.29018	3.7792e-06	-1.14452	-1.28345	6.89817e-06	-1.2594	-1.26881
68602724	chr2:68602724:C:A	3.01753e-06	-1.13299e-10	-1.09551	1.33366e-05	-1.13299e-10	-1.16697	2.72916e-05	-1.13299e-10	-1.15289
68603051	chr2:68603051:C:T	6.68382e-07	-1.38228	-1.22056	3.26938e-06	-1.40058	-1.17231	6.59796e-06	-1.41466	-1.15805
68603105	chr2:68603105:G:A	5.3366e-05	1.77722	-3.69445e-10	0.000441491	2.33267	-3.69445e-10	0.00410713	3.86102	-3.69445e-10
68603749	chr2:68603749:G:A	2.10519e-06	-1.05162	-0.403927	9.71127e-06	-1.00114	-0.483058	1.90066e-05	-1.13402	-0.380654
68603807	chr2:68603807:T:C	8.74784e-06	1.34629	-1.37743	5.57602e-05	1.6148	-1.35122	0.000161084	1.97531	-1.35285
68603998	chr2:68603998:G:T	3.5896e-06	-1.13299e-10	-0.92191	1.67652e-05	-1.13299e-10	-0.93818	3.35733e-05	-1.13299e-10	-0.945731
68604276	chr2:68604276:A:G	2.16919e-06	-1.05825	-0.367341	9.98055e-06	-1.0082	-0.44864	1.95897e-05	-1.14014	-0.344314
68604524	chr2:68604524:T:C	2.28488e-06	-1.13299e-10	-1.37364	1.08294e-05	-1.13299e-10	-1.37522	2.18707e-05	-1.13299e-10	-1.37431
68604788	chr2:68604788:T:A	5.88622e-06	0.93128	-1.35862	4.06128e-05	1.28733	-1.34072	0.000121404	1.66517	-1.32551
68604814	chr2:68604814:G:A	6.56153e-07	-1.24348	-1.37783	4.32456e-06	-0.92078	-1.37239	6.53486e-06	-1.20971	-1.3726
68604959	chr2:68604959:G:A	4.12747e-06	-1.13299e-10	-0.782286	2.05726e-05	-1.13299e-10	-0.733524	4.17694e-05	-1.13299e-10	-0.727298
68605285	chr2:68605285:T:C	7.52264e-07	-1.18278	-1.30184	3.79838e-06	-1.12723	-1.29568	6.9068e-06	-1.24495	-1.28201
68605836	chr2:68605836:G:GT	2.11737e-06	-1.051	-0.39878	9.76601e-06	-1.00054	-0.478031	1.91172e-05	-1.13347	-0.375408
68605979	chr2:68605979:T:C	5.46174e-07	-1.51366	-1.29111	2.69129e-06	-1.53851	-1.22895	5.51005e-06	-1.54351	-1.20938
68606343	chr2:68606343:A:T	2.91737e-06	-1.13299e-10	-1.12927	1.41329e-05	-1.13299e-10	-1.10898	2.93041e-05	-1.13299e-10	-1.08173
68606379	chr2:68606379:C:T	5.10447e-06	-1.13299e-10	-0.569835	2.19926e-05	-1.13299e-10	-0.666775	4.40417e-05	-1.13299e-10	-0.674326
68606440	chr2:68606440:G:A	7.99639e-06	1.1943	-1.31526	4.72159e-05	1.45896	-1.36171	0.000136143	1.81449	-1.36025
68606710	chr2:68606710:T:G	2.12849e-06	-1.06626	-0.378278	9.79533e-06	-1.01678	-0.458799	1.92351e-05	-1.14771	-0.355017
68606770	chr2:68606770:C:G	1.86717e-06	-1.57553	-3.69445e-10	8.89293e-06	-1.57223	-3.69445e-10	1.78896e-05	-1.57525	-3.69445e-10
68607095	chr2:68607095:G:A	2.10786e-06	-1.01058	-0.443693	9.80393e-06	-0.956999	-0.5177	1.91127e-05	-1.0948	-0.414315
68607369	chr2:68607369:T:G	5.71256e-05	1.8453	-3.69445e-10	0.000477103	2.41025	-3.69445e-10	0.00449669	3.95163	-3.69445e-10
68607595	chr2:68607595:T:C	7.35393e-07	-1.23726	-1.27005	3.7104e-06	-1.18497	-1.26137	6.82057e-06	-1.29385	-1.24567
68607958	chr2:68607958:G:A	7.57841e-07	-1.21209	-1.26514	3.82981e-06	-1.15833	-1.25633	7.01553e-06	-1.27103	-1.24031
68608064	chr2:68608064:A:G	9.14152e-06	1.26782	-1.25495	6.48933e-05	1.67023	-1.25497	0.000214041	2.11359	-1.20688
68608082	chr2:68608082:T:C	5.17153e-07	-1.53243	-1.32694	2.52781e-06	-1.55257	-1.27756	5.16415e-06	-1.55651	-1.26121
68608110	chr2:68608110:T:C	5.23464e-07	-1.52007	-1.32717	2.55025e-06	-1.54337	-1.27792	5.20587e-06	-1.54807	-1.26161
68608258	chr2:68608258:A:G	2.44262e-06	-1.13299e-10	-1.30688	1.1533e-05	-1.13299e-10	-1.31227	2.31929e-05	-1.13299e-10	-1.31562
68608406	chr2:68608406:G:A	3.1914e-06	-1.13299e-10	-1.03949	1.58326e-05	-1.13299e-10	-0.995411	3.31869e-05	-1.13299e-10	-0.957309
68608434	chr2:68608434:T:C	4.28458e-06	-1.13299e-10	-0.74493	2.08215e-05	-1.13299e-10	-0.721499	4.30767e-05	-1.13299e-10	-0.696482
68608540	chr2:68608540:C:T	2.2149e-05	-1.13299e-10	0.897841	0.000103614	-1.13299e-10	0.883188	0.000334581	-1.13299e-10	1.35342
68608681	chr2:68608681:A:T	2.39033e-06	-1.13299e-10	-1.32852	1.12868e-05	-1.13299e-10	-1.33384	2.2845e-05	-1.13299e-10	-1.33073
68608888	chr2:68608888:A:C	9.15026e-07	-1.09191	-1.19685	4.67212e-06	-1.0301	-1.18577	8.45118e-06	-1.1608	-1.16436
68608950	chr2:68608950:CT:C	2.39717e-06	-1.13299e-10	-1.32566	1.13078e-05	-1.13299e-10	-1.33199	2.26272e-05	-1.13299e-10	-1.34031
68608977	chr2:68608977:C:G	4.96504e-05	1.70505	-3.69445e-10	0.000408565	2.25517	-3.69445e-10	0.00374991	3.77002	-3.69445e-10
68609040	chr2:68609040:G:A	2.71528e-06	-1.13299e-10	-1.20106	1.30454e-05	-1.13299e-10	-1.18905	2.64719e-05	-1.13299e-10	-1.18338
68609320	chr2:68609320:C:T	2.20263e-05	-1.13299e-10	0.892285	0.000103078	-1.13299e-10	0.878008	0.000332574	-1.13299e-10	1.3474
68609403	chr2:68609403:C:G	7.80576e-07	-1.18487	-1.2628	3.95408e-06	-1.12884	-1.25389	7.21332e-06	-1.24579	-1.23774
68609435	chr2:68609435:C:G	5.71628e-06	-1.13299e-10	-0.456634	2.71296e-05	-1.13299e-10	-0.456856	5.8356e-05	-1.13299e-10	-0.392901
68609572	chr2:68609572:T:G	2.27475e-06	-1.13299e-10	-1.37808	1.08058e-05	-1.13299e-10	-1.3774	2.1785e-05	-1.13299e-10	-1.37824
68609871	chr2:68609871:G:A	1.97682e-05	-1.13299e-10	0.784125	9.26559e-05	-1.13299e-10	0.77141	0.000295761	-1.13299e-10	1.23009
68610396	chr2:68610396:C:T	7.37302e-07	-1.2243	-1.28041	3.722e-06	-1.17129	-1.27193	6.82363e-06	-1.28208	-1.25699
68610887	chr2:68610887:G:A	8.9312e-06	1.31787	-1.32827	5.33354e-05	1.58703	-1.36791	0.000155169	1.95187	-1.36682
68611042	chr2:68611042:G:GC	4.79042e-06	-1.13299e-10	-0.633335	2.07129e-05	-1.13299e-10	-0.726725	4.12688e-05	-1.13299e-10	-0.739356
68611237	chr2:68611237:T:C	2.38487e-06	-1.13299e-10	-1.33081	1.12661e-05	-1.13299e-10	-1.33568	2.28003e-05	-1.13299e-10	-1.33269
68611252	chr2:68611252:G:A	2.71776e-05	-1.13299e-10	1.10244	0.000127215	-1.13299e-10	1.08839	0.000418661	-1.13299e-10	1.5776
68612631	chr2:68612631:A:G	7.40111e-07	-1.16943	-1.33147	5.34136e-06	-0.723196	-1.35881	6.88804e-06	-1.16318	-1.3665
68613099	chr2:68613099:C:G	4.59115e-06	-1.13299e-10	-0.675822	1.99372e-05	-1.13299e-10	-0.764896	3.97352e-05	-1.13299e-10	-0.777227
68613149	chr2:68613149:T:C	5.60288e-05	-1.13299e-10	1.82591	0.000228324	-1.13299e-10	1.67328	0.000666735	-1.13299e-10	2.04293
68613278	chr2:68613278:A:G	2.30068e-06	-1.13299e-10	-1.36675	1.08333e-05	-1.13299e-10	-1.37486	2.1837e-05	-1.13299e-10	-1.37586
68613567	chr2:68613567:A:G	4.87248e-05	-1.13299e-10	1.68624	0.000199538	-1.13299e-10	1.53852	0.000578434	-1.13299e-10	1.90086
68613816	chr2:68613816:G:C	2.28002e-06	-1.13299e-10	-1.37577	1.08417e-05	-1.13299e-10	-1.37408	2.18667e-05	-1.13299e-10	-1.3745
68614009	chr2:68614009:A:G	9.94524e-06	-1.13299e-10	0.0971421	4.70499e-05	-1.13299e-10	0.0937273	0.00010286	-1.13299e-10	0.173904
68614098	chr2:68614098:C:T	2.28508e-06	-1.13299e-10	-1.37355	1.08884e-05	-1.13299e-10	-1.36978	2.19717e-05	-1.13299e-10	-1.36971
68614678	chr2:68614678:T:G	1.93603e-05	-1.13299e-10	0.763272	7.76927e-05	-1.13299e-10	0.595278	0.000184218	-1.13299e-10	0.756655
68615003	chr2:68615003:G:C	3.82853e-06	-1.13299e-10	-0.857471	1.90199e-05	-1.13299e-10	-0.811996	3.8604e-05	-1.13299e-10	-0.806107
68615126	chr2:68615126:T:C	5.37191e-05	-1.13299e-10	1.78382	0.000218871	-1.13299e-10	1.631	0.000637887	-1.13299e-10	1.9987
68615194	chr2:68615194:A:G	9.60272e-06	-1.13299e-10	0.0620944	4.54312e-05	-1.13299e-10	0.0587168	9.9203e-05	-1.13299e-10	0.137705
68615460	chr2:68615460:G:A	2.38796e-06	-1.13299e-10	-1.32951	1.11281e-05	-1.13299e-10	-1.34801	2.23806e-05	-1.13299e-10	-1.35127
68615846	chr2:68615846:G:T	5.43277e-07	-1.50529	-1.3048	2.65803e-06	-1.53212	-1.24778	5.43409e-06	-1.5376	-1.22917
68616200	chr2:68616200:A:G	7.74492e-05	2.14967	-3.69445e-10	0.000611591	2.65858	-3.69445e-10	0.00628046	4.28573	-3.69445e-10
68616240	chr2:68616240:C:T	5.41525e-06	-1.13299e-10	-0.510733	2.3242e-05	-1.13299e-10	-0.611523	4.62607e-05	-1.13299e-10	-0.62517
68616486	chr2:68616486:G:A	3.19967e-06	-1.13299e-10	-1.0369	1.52942e-05	-1.13299e-10	-1.03001	3.20085e-05	-1.13299e-10	-0.99346
68617180	chr2:68617180:T:A	1.86979e-05	-1.13299e-10	0.728457	8.76163e-05	-1.13299e-10	0.715485	0.000277942	-1.13299e-10	1.16795
68617217	chr2:68617217:C:T	1.30819e-05	-1.13299e-10	0.371281	5.63731e-05	-1.13299e-10	0.27451	0.000150245	-1.13299e-10	0.552801
68617237	chr2:68617237:A:G	2.50908e-06	-1.13299e-10	-1.28003	1.15841e-05	-1.13299e-10	-1.30785	2.32654e-05	-1.13299e-10	-1.3125
68617247	chr2:68617247:G:A	7.69495e-07	-1.19317	-1.2688	3.91992e-06	-1.12649	-1.26492	7.0024e-06	-1.26446	-1.24875
68618616	chr2:68618616:A:G	8.69645e-06	-1.13299e-10	-0.0370372	3.77093e-05	-1.13299e-10	-0.127574	8.91353e-05	-1.13299e-10	0.0306918
68619070	chr2:68619070:G:A	1.23326e-05	-1.13299e-10	0.312292	6.70434e-05	-1.13299e-10	0.447857	0.000135838	-1.13299e-10	0.451998
68620010	chr2:68620010:G:A	3.83881e-05	2.15611	-0.708315	0.000267447	2.67124	-0.839797	0.000486547	2.56673	-0.838859
68620546	chr2:68620546:C:T	2.38775e-06	-1.13299e-10	-1.3296	1.12791e-05	-1.13299e-10	-1.33453	2.28282e-05	-1.13299e-10	-1.33147
68620599	chr2:68620599:G:A	2.58723e-05	-1.13299e-10	1.05322	0.00012124	-1.13299e-10	1.04029	0.000397241	-1.13299e-10	1.52508
68620799	chr2:68620799:T:C	3.98874e-06	-1.13299e-10	-0.816477	1.8743e-05	-1.13299e-10	-0.826663	4.3437e-05	-1.13299e-10	-0.688151
68621155	chr2:68621155:C:T	2.55289e-06	-1.13299e-10	-1.26273	1.2211e-05	-1.13299e-10	-1.25514	2.49845e-05	-1.13299e-10	-1.24121
68621702	chr2:68621702:G:GA	7.33052e-05	2.09468	-3.69445e-10	0.000554147	2.55995	-3.69445e-10	0.00407203	3.85243	-3.69445e-10
68622223	chr2:68622223:C:T	2.77141e-06	-1.13299e-10	-1.1806	1.46039e-05	-1.13299e-10	-1.07619	2.82768e-05	-1.13299e-10	-1.11742
68622374	chr2:68622374:C:T	5.79837e-05	-1.13299e-10	1.86021	0.000279316	-1.13299e-10	1.87486	0.00122108	-1.13299e-10	2.64803
68623110	chr2:68623110:A:G	5.42992e-06	-1.13299e-10	-0.508027	2.3261e-05	-1.13299e-10	-0.610703	4.62639e-05	-1.13299e-10	-0.625101
68623499	chr2:68623499:TA:T	2.03349e-06	-1.4902	-3.69445e-10	9.13235e-06	-1.54566	-3.69445e-10	1.96449e-05	-1.48165	-3.69445e-10
68623582	chr2:68623582:A:G	3.84828e-06	-1.13299e-10	-0.852325	1.80821e-05	-1.13299e-10	-0.862558	4.17273e-05	-1.13299e-10	-0.728308
68623616	chr2:68623616:C:T	1.9856e-05	0.788552	-3.69445e-10	0.000159129	1.31223	-3.69445e-10	0.000922764	2.36791	-3.69445e-10
68623617	chr2:68623617:G:A	3.95421e-06	-1.13299e-10	-0.825171	1.85719e-05	-1.13299e-10	-0.835833	4.29994e-05	-1.13299e-10	-0.698276
68623667	chr2:68623667:A:G	2.29269e-06	-1.13299e-10	-1.37023	1.08125e-05	-1.13299e-10	-1.37678	2.18012e-05	-1.13299e-10	-1.3775
68623789	chr2:68623789:T:C	7.51137e-06	1.13801	-1.32155	4.54977e-05	1.42424	-1.36406	0.000121229	1.7011	-1.36288
68624271	chr2:68624271:G:A	8.23757e-06	1.2872	-1.37844	5.31429e-05	1.57679	-1.36129	0.00014169	1.8564	-1.36222
68624288	chr2:68624288:G:A	2.28639e-06	-1.13299e-10	-1.37298	1.08009e-05	-1.13299e-10	-1.37785	2.17852e-05	-1.13299e-10	-1.37823
68624521	chr2:68624521:A:T	9.93006e-06	-1.13299e-10	0.0956151	4.27123e-05	-1.13299e-10	-0.00299565	0.000101058	-1.13299e-10	0.156228
68624599	chr2:68624599:A:G	1.92756e-06	-1.5437	-3.69445e-10	9.02095e-06	-1.55793	-3.69445e-10	1.88598e-05	-1.52243	-3.69445e-10
68624602	chr2:68624602:C:T	9.93006e-06	-1.13299e-10	0.0956151	4.27123e-05	-1.13299e-10	-0.00299565	0.000101058	-1.13299e-10	0.156228
68624623	chr2:68624623:T:C	6.12265e-06	-0.387957	-3.69445e-10	3.10783e-05	-0.320971	-3.69445e-10	5.55832e-05	-0.441581	-3.69445e-10
68624840	chr2:68624840:C:T	2.34547e-06	-1.13299e-10	-1.34747	1.11232e-05	-1.13299e-10	-1.34845	2.25355e-05	-1.13299e-10	-1.34437
68625686	chr2:68625686:A:G	2.50871e-06	-1.13299e-10	-1.28018	1.19943e-05	-1.13299e-10	-1.27305	2.45167e-05	-1.13299e-10	-1.26011
68625769	chr2:68625769:A:C	7.57797e-07	-1.20231	-1.27498	3.86581e-06	-1.13562	-1.26969	6.90697e-06	-1.27248	-1.25445
68626076	chr2:68626076:A:AG	6.73951e-06	1.026	-1.31796	4.04548e-05	1.30492	-1.36222	0.000107242	1.57658	-1.36096
68626696	chr2:68626696:A:T	9.73139e-06	-1.13299e-10	0.0754049	4.60397e-05	-1.13299e-10	0.0720223	0.000100567	-1.13299e-10	0.151365
68626723	chr2:68626723:G:C	1.13183e-05	-0.857776	1.08425	8.41712e-05	-0.713204	1.38857	0.0001387	-0.890693	1.36355
68626838	chr2:68626838:C:T	1.95307e-06	-1.53055	-3.69445e-10	9.05561e-06	-1.5541	-3.69445e-10	1.87653e-05	-1.52746	-3.69445e-10
68627056	chr2:68627056:T:C	2.5595e-06	-1.13299e-10	-1.26014	1.18024e-05	-1.13299e-10	-1.28918	2.35333e-05	-1.13299e-10	-1.30105
68627059	chr2:68627059:G:T	3.6738e-05	1.40386	-3.69445e-10	0.000297246	1.93708	-3.69445e-10	0.00253323	3.37779	-3.69445e-10
68627118	chr2:68627118:T:C	9.93715e-06	-1.13299e-10	0.0963286	4.26989e-05	-1.13299e-10	-0.00330798	0.000101015	-1.13299e-10	0.155809
68627209	chr2:68627209:G:A	7.70336e-07	-1.17988	-1.281	3.93739e-06	-1.11096	-1.27601	7.0058e-06	-1.25148	-1.26124
68628506	chr2:68628506:G:A	2.32698e-06	-1.13299e-10	-1.35538	1.09146e-05	-1.13299e-10	-1.36738	2.1981e-05	-1.13299e-10	-1.36929
68628724	chr2:68628724:A:G	7.11113e-06	1.0935	-1.33179	4.31421e-05	1.37585	-1.36883	0.000114738	1.65105	-1.36786
68628831	chr2:68628831:G:A	2.65987e-06	-1.13299e-10	-1.22167	1.28841e-05	-1.13299e-10	-1.20149	2.6109e-05	-1.13299e-10	-1.19718
68628920	chr2:68628920:G:A	0.000118788	-1.13299e-10	2.57739	0.000576575	-1.13299e-10	2.59962	0.00274678	-1.13299e-10	3.45872
68628991	chr2:68628991:A:G	6.62419e-07	-1.25182	-1.35999	2.82946e-06	-1.33917	-1.37823	6.21609e-06	-1.25403	-1.37829
68629113	chr2:68629113:C:T	0.000164515	-1.13299e-10	2.90305	0.000799238	-1.13299e-10	2.92618	0.0039348	-1.13299e-10	3.81815
68629129	chr2:68629129:G:T	0.000153258	-1.13299e-10	2.83217	0.000741949	-1.13299e-10	2.8518	0.00361192	-1.13299e-10	3.73253
68629389	chr2:68629389:G:A	6.35421e-07	-1.31268	-1.34074	3.01318e-06	-1.30058	-1.35391	5.84212e-06	-1.33747	-1.3569
68629802	chr2:68629802:TA:T	2.33992e-06	-1.13299e-10	-1.34983	1.095e-05	-1.13299e-10	-1.36415	2.20449e-05	-1.13299e-10	-1.36638
68630064	chr2:68630064:A:G	1.1075e-05	-1.13299e-10	0.204735	5.22941e-05	-1.13299e-10	0.199402	0.000114652	-1.13299e-10	0.282435
68630251	chr2:68630251:G:A	5.54103e-07	-1.5031	-1.28725	2.72402e-06	-1.53053	-1.22485	5.57499e-06	-1.53632	-1.20486
68630329	chr2:68630329:A:ATCC	9.49393e-06	-1.13299e-10	0.0507014	4.08447e-05	-1.13299e-10	-0.0477058	9.63516e-05	-1.13299e-10	0.108541
68630538	chr2:68630538:C:T	2.44271e-06	-1.13299e-10	-1.30684	1.13368e-05	-1.13299e-10	-1.32943	2.27819e-05	-1.13299e-10	-1.3335
68630895	chr2:68630895:A:C	4.66237e-05	-1.13299e-10	1.64216	0.000219725	-1.13299e-10	1.6349	0.000824504	-1.13299e-10	2.25532
68631795	chr2:68631795:T:C	5.20013e-06	-1.13299e-10	-0.551269	2.23685e-05	-1.13299e-10	-0.649826	4.4525e-05	-1.13299e-10	-0.663413
68632061	chr2:68632061:A:G	2.39176e-06	-1.13299e-10	-1.32792	1.11473e-05	-1.13299e-10	-1.34628	2.23356e-05	-1.13299e-10	-1.35328
68632181	chr2:68632181:CACTTG:C	7.3991e-07	-1.42417	-1.07701	3.7163e-06	-1.38583	-1.05892	7.1198e-06	-1.46367	-1.03292
68632545	chr2:68632545:T:C	0.000163573	-1.13299e-10	2.89731	0.000797309	-1.13299e-10	2.92376	0.00391644	-1.13299e-10	3.81348
68633987	chr2:68633987:T:G	6.55943e-07	-1.24657	-1.37506	4.2844e-06	-0.924074	-1.37843	6.47602e-06	-1.21294	-1.37842
68634385	chr2:68634385:G:T	2.49206e-06	-1.28684	-3.69445e-10	1.49945e-05	-1.0498	-3.69445e-10	2.48177e-05	-1.24791	-3.69445e-10
68634637	chr2:68634637:C:T	5.71919e-05	-1.13299e-10	1.84646	0.00027072	-1.13299e-10	1.8436	0.00104309	-1.13299e-10	2.49048
68634895	chr2:68634895:C:G	9.53157e-06	-1.13299e-10	0.0546576	4.50827e-05	-1.13299e-10	0.0510167	9.84376e-05	-1.13299e-10	0.12996
68634907	chr2:68634907:T:C	7.53033e-06	-1.13299e-10	-0.181013	3.4529e-05	-1.13299e-10	-0.215683	6.66228e-05	-1.13299e-10	-0.260416
68634909	chr2:68634909:T:C	4.86343e-05	1.68438	-3.69445e-10	0.000399557	2.23287	-3.69445e-10	0.00363188	3.73804	-3.69445e-10
68635270	chr2:68635270:C:A	2.2858e-06	-1.13299e-10	-1.37324	1.07999e-05	-1.13299e-10	-1.37794	2.1784e-05	-1.13299e-10	-1.37829
68635349	chr2:68635349:A:G	3.79744e-06	-1.13299e-10	-0.865625	1.7638e-05	-1.13299e-10	-0.887426	4.03842e-05	-1.13299e-10	-0.761023
68635685	chr2:68635685:A:G	7.31082e-05	-1.13299e-10	2.09199	0.000345144	-1.13299e-10	2.08648	0.0013563	-1.13299e-10	2.75305
68635865	chr2:68635865:G:A	2.57044e-06	-1.13299e-10	-1.25587	1.24934e-05	-1.13299e-10	-1.23228	2.56122e-05	-1.13299e-10	-1.2164
68636361	chr2:68636361:C:T	2.94525e-06	0.256574	-1.37633	1.7626e-05	0.485621	-1.37373	4.68293e-05	0.760847	-1.3738
68636572	chr2:68636572:C:T	2.7265e-06	-1.13299e-10	-1.19693	1.3143e-05	-1.13299e-10	-1.18159	2.69641e-05	-1.13299e-10	-1.16496
68636656	chr2:68636656:T:C	2.34189e-06	-1.13299e-10	-1.34899	1.09559e-05	-1.13299e-10	-1.36361	2.20566e-05	-1.13299e-10	-1.36585
68637096	chr2:68637096:C:T	2.42997e-06	-1.13299e-10	-1.31207	1.13113e-05	-1.13299e-10	-1.33168	2.26089e-05	-1.13299e-10	-1.34112
68637420	chr2:68637420:C:T	0.000102296	-1.13299e-10	2.42792	0.000499729	-1.13299e-10	2.45658	0.00234786	-1.13299e-10	3.3018
68637584	chr2:68637584:G:A	3.48115e-05	1.35	-3.69445e-10	0.000281301	1.88194	-3.69445e-10	0.00234629	3.30113	-3.69445e-10
68637674	chr2:68637674:T:C	4.39628e-06	-1.13299e-10	-0.719194	2.03788e-05	-1.13299e-10	-0.742986	5.052e-05	-1.13299e-10	-0.537094
68637701	chr2:68637701:G:A	2.32926e-06	-1.13299e-10	-1.3544	1.09134e-05	-1.13299e-10	-1.36749	2.19781e-05	-1.13299e-10	-1.36942
68638161	chr2:68638161:G:A	3.74095e-06	0.486553	-1.36717	2.34936e-05	0.722041	-1.32279	6.30792e-05	1.00899	-1.32406
68638422	chr2:68638422:G:A	4.1753e-06	-1.13299e-10	-0.770765	1.93482e-05	-1.13299e-10	-0.794882	4.75792e-05	-1.13299e-10	-0.597068
68638574	chr2:68638574:CT:C	7.8515e-07	-1.40454	-1.03729	3.94505e-06	-1.36479	-1.02023	7.53986e-06	-1.44735	-0.991914
68638721	chr2:68638721:T:G	2.33572e-06	-1.13299e-10	-1.35163	1.10719e-05	-1.13299e-10	-1.35307	2.24124e-05	-1.13299e-10	-1.34985
68638894	chr2:68638894:G:A	1.8676e-06	-1.5753	-3.69445e-10	8.86357e-06	-1.57553	-3.69445e-10	1.7885e-05	-1.5755	-3.69445e-10
68639323	chr2:68639323:A:G	2.70429e-06	-1.13299e-10	-1.20511	1.30331e-05	-1.13299e-10	-1.18999	2.67283e-05	-1.13299e-10	-1.17374
68639485	chr2:68639485:C:T	2.15862e-06	-1.43048	-3.69445e-10	9.24283e-06	-1.53363	-3.69445e-10	2.02099e-05	-1.45329	-3.69445e-10
68639497	chr2:68639497:A:G	4.89085e-06	0.690806	-1.30339	3.37037e-05	1.04219	-1.28206	9.65448e-05	1.41222	-1.30168
68639798	chr2:68639798:A:C	2.31155e-06	-1.13299e-10	-1.36204	1.14117e-05	-1.13299e-10	-1.32284	2.27131e-05	-1.13299e-10	-1.33652
68639818	chr2:68639818:C:T	2.00292e-06	-1.50534	-3.69445e-10	9.25027e-06	-1.53283	-3.69445e-10	1.93985e-05	-1.49427	-3.69445e-10
68639971	chr2:68639971:CT:C	3.27904e-06	-1.0124	-3.69445e-10	2.34703e-05	-0.601748	-3.69445e-10	3.18393e-05	-0.998762	-3.69445e-10
68640068	chr2:68640068:G:A	4.05885e-06	-1.13299e-10	-0.799052	1.88315e-05	-1.13299e-10	-0.821952	4.61333e-05	-1.13299e-10	-0.627927
68640120	chr2:68640120:TA:T	4.02656e-06	-1.13299e-10	-0.80704	1.86852e-05	-1.13299e-10	-0.829751	4.57164e-05	-1.13299e-10	-0.637007
68640935	chr2:68640935:C:T	9.65293e-06	-1.13299e-10	0.0673103	4.55447e-05	-1.13299e-10	0.0612124	9.95038e-05	-1.13299e-10	0.140733
68640945	chr2:68640945:G:A	4.08197e-06	-1.13299e-10	-0.793373	1.89289e-05	-1.13299e-10	-0.816791	4.6419e-05	-1.13299e-10	-0.621754
68640999	chr2:68640999:A:T	2.41025e-06	-1.13299e-10	-1.32022	1.14317e-05	-1.13299e-10	-1.32109	2.31712e-05	-1.13299e-10	-1.31655
68641210	chr2:68641210:A:G	2.02953e-05	-1.13299e-10	0.810437	9.92677e-05	-1.13299e-10	0.840338	0.000326884	-1.13299e-10	1.33014
68642303	chr2:68642303:A:T	4.05885e-06	-1.13299e-10	-0.799052	1.88315e-05	-1.13299e-10	-0.821952	4.61333e-05	-1.13299e-10	-0.627927
68642324	chr2:68642324:C:T	2.02252e-05	1.71277	-0.905796	0.000139158	2.1909	-1.01277	0.000253206	2.08847	-1.01373
68642403	chr2:68642403:G:A	4.1906e-06	0.44398	-1.21109	2.84486e-05	0.769168	-1.17855	7.92719e-05	1.1209	-1.20748
68642438	chr2:68642438:C:T	6.78063e-07	-1.45619	-1.13227	3.37132e-06	-1.42719	-1.11499	6.51328e-06	-1.49309	-1.09253
68643259	chr2:68643259:G:GC	4.2848e-06	-1.13299e-10	-0.744878	1.98661e-05	-1.13299e-10	-0.768468	4.9075e-05	-1.13299e-10	-0.566113
68643274	chr2:68643274:T:C	4.2841e-06	-1.13299e-10	-0.745042	1.98596e-05	-1.13299e-10	-0.768792	4.90566e-05	-1.13299e-10	-0.566489
68643315	chr2:68643315:G:A	8.52701e-06	-1.13299e-10	-0.0567131	4.67553e-05	-1.13299e-10	0.087446	9.57341e-05	-1.13299e-10	0.102112
68643386	chr2:68643386:T:C	6.71339e-06	-1.13299e-10	-0.295848	2.84514e-05	-1.13299e-10	-0.409284	5.65188e-05	-1.13299e-10	-0.42489
68643403	chr2:68643403:A:G	2.15005e-05	1.59017	-0.722047	0.000144497	2.07102	-0.855247	0.000261053	1.96713	-0.861874
68643558	chr2:68643558:C:T	4.66571e-06	-1.13299e-10	-0.659711	2.16025e-05	-1.13299e-10	-0.684672	5.40564e-05	-1.13299e-10	-0.469435
68643994	chr2:68643994:C:A	2.31933e-06	-1.13299e-10	-1.35867	1.08832e-05	-1.13299e-10	-1.37027	2.19232e-05	-1.13299e-10	-1.37192
68644001	chr2:68644001:T:C	5.76053e-06	-1.13299e-10	-0.448923	2.67901e-05	-1.13299e-10	-0.469449	6.83841e-05	-1.13299e-10	-0.234323
68644398	chr2:68644398:G:C	2.02039e-05	2.12816	-1.32223	0.000116777	2.36742	-1.36464	0.000689738	3.4377	-1.36085
68644578	chr2:68644578:G:C	6.5153e-07	-1.44168	-1.1867	3.24804e-06	-1.40632	-1.17311	6.21671e-06	-1.47898	-1.15324
68644616	chr2:68644616:G:A	5.99452e-06	-1.13299e-10	-0.409106	2.5622e-05	-1.13299e-10	-0.51403	5.09166e-05	-1.13299e-10	-0.529275
68644666	chr2:68644666:C:T	2.42229e-06	-1.13299e-10	-1.31524	1.16244e-05	-1.13299e-10	-1.30437	2.3481e-05	-1.13299e-10	-1.30327
68644916	chr2:68644916:CAG:C	1.60221e-05	-1.13299e-10	0.574015	7.57624e-05	-1.13299e-10	0.57012	0.00023716	-1.13299e-10	1.00927
68644924	chr2:68644924:G:T	6.00424e-07	-1.43407	-1.276	2.9137e-06	-1.47481	-1.21325	5.9621e-06	-1.48336	-1.19068
68644963	chr2:68644963:G:A	2.28365e-06	-1.13299e-10	-1.37418	1.0872e-05	-1.13299e-10	-1.3713	2.19975e-05	-1.13299e-10	-1.36854
68645330	chr2:68645330:TCC:T	3.24781e-06	-1.02197	-3.69445e-10	1.69904e-05	-0.924835	-3.69445e-10	3.03931e-05	-1.04525	-3.69445e-10
68645533	chr2:68645533:T:C	2.60113e-06	-1.13299e-10	-1.244	1.19286e-05	-1.13299e-10	-1.27854	2.39557e-05	-1.13299e-10	-1.28325
68645927	chr2:68645927:A:T	2.39964e-06	-1.13299e-10	-1.32463	1.1392e-05	-1.13299e-10	-1.32457	2.30082e-05	-1.13299e-10	-1.32361
68645939	chr2:68645939:A:G	1.3053e-05	1.60097	-1.23191	7.18794e-05	1.82501	-1.3075	0.000394527	2.8107	-1.29248
68646975	chr2:68646975:G:A	1.54848e-05	0.539909	-3.69445e-10	0.000119365	1.0247	-3.69445e-10	0.000632019	1.98946	-3.69445e-10
68647078	chr2:68647078:A:T	1.30526e-06	-1.41163	-0.521917	7.03611e-06	-1.45766	-0.348771	1.51417e-05	-1.47121	-0.270804
68647219	chr2:68647219:A:G	6.82417e-07	-1.49473	-1.08734	3.47979e-06	-1.52447	-0.986039	7.22536e-06	-1.53089	-0.950972
68647943	chr2:68647943:T:G	2.61209e-06	-1.13299e-10	-1.2398	1.24206e-05	-1.13299e-10	-1.23813	2.50937e-05	-1.13299e-10	-1.23685
68648108	chr2:68648108:C:T	7.05106e-07	-1.39178	-1.15757	3.48806e-06	-1.43822	-1.06992	7.18388e-06	-1.44902	-1.0386
68648115	chr2:68648115:A:G	5.01821e-06	-1.13299e-10	-0.586878	2.1724e-05	-1.13299e-10	-0.679063	4.37121e-05	-1.13299e-10	-0.681839
68648132	chr2:68648132:G:C	2.4436e-06	-1.13299e-10	-1.30648	1.24247e-05	-1.13299e-10	-1.2378	2.42668e-05	-1.13299e-10	-1.27035
68648191	chr2:68648191:G:A	4.72356e-06	-1.13299e-10	-0.647389	2.29835e-05	-1.13299e-10	-0.622704	4.84092e-05	-1.13299e-10	-0.579772
68648338	chr2:68648338:C:T	3.16546e-05	1.25493	-3.69445e-10	0.000247902	1.75555	-3.69445e-10	0.0019528	3.11756	-3.69445e-10
68648412	chr2:68648412:T:C	1.88985e-06	-1.56346	-3.69445e-10	8.89983e-06	-1.57145	-3.69445e-10	1.83645e-05	-1.54904	-3.69445e-10
68648467	chr2:68648467:A:G	2.85703e-06	-1.13299e-10	-1.15017	1.40823e-05	-1.13299e-10	-1.11257	2.87627e-05	-1.13299e-10	-1.10039
68648652	chr2:68648652:G:A	3.13421e-05	1.24501	-3.69445e-10	0.000245934	1.74758	-3.69445e-10	0.0019333	3.10752	-3.69445e-10
68648656	chr2:68648656:A:G	3.80694e-06	-1.13299e-10	-0.863126	1.86523e-05	-1.13299e-10	-0.831513	3.78514e-05	-1.13299e-10	-0.825795
68649407	chr2:68649407:C:T	1.87611e-06	-1.57075	-3.69445e-10	9.03543e-06	-1.55633	-3.69445e-10	1.78914e-05	-1.57514	-3.69445e-10
68649642	chr2:68649642:A:G	6.24969e-06	-0.367419	-3.69445e-10	3.13281e-05	-0.312966	-3.69445e-10	6.07786e-05	-0.352225	-3.69445e-10
68650122	chr2:68650122:C:T	8.06691e-06	-1.13299e-10	-0.112181	3.63672e-05	-1.13299e-10	-0.163816	7.13002e-05	-1.13299e-10	-0.192564
68650601	chr2:68650601:T:C	6.61565e-05	1.99207	-3.69445e-10	0.000528246	2.51208	-3.69445e-10	0.00465994	3.98729	-3.69445e-10
68650655	chr2:68650655:T:G	8.55879e-07	-1.55264	-0.802941	4.49469e-06	-1.53686	-0.717726	8.4862e-06	-1.56331	-0.757715
68650686	chr2:68650686:T:C	1.95799e-05	-1.13299e-10	0.774552	9.0801e-05	-1.13299e-10	0.751188	0.000288616	-1.13299e-10	1.20563
68650795	chr2:68650795:G:A	3.99686e-06	-1.13299e-10	-0.814442	1.90264e-05	-1.13299e-10	-0.811654	4.02401e-05	-1.13299e-10	-0.764598
68650890	chr2:68650890:G:A	2.31418e-06	-1.13299e-10	-1.36089	1.09792e-05	-1.13299e-10	-1.36148	2.22112e-05	-1.13299e-10	-1.35887
68650909	chr2:68650909:G:A	1.97904e-06	-1.51734	-3.69445e-10	8.90646e-06	-1.57071	-3.69445e-10	1.85987e-05	-1.53637	-3.69445e-10
68651049	chr2:68651049:G:A	2.38328e-06	-1.33147	-3.69445e-10	1.56467e-05	-1.00722	-3.69445e-10	2.28472e-05	-1.33064	-3.69445e-10
68651220	chr2:68651220:G:A	2.21383e-06	-1.03521	-0.370021	1.41243e-05	-0.934353	-0.175235	3.15365e-05	-0.847025	-0.161293
68651721	chr2:68651721:A:G	6.0418e-07	-1.49413	-1.20971	3.57294e-06	-1.40019	-1.0839	6.92599e-06	-1.43844	-1.08575
68652051	chr2:68652051:T:C	5.10509e-06	-1.13299e-10	-0.569715	2.24176e-05	-1.13299e-10	-0.647636	4.5085e-05	-1.13299e-10	-0.650914
68652324	chr2:68652324:A:G	1.12949e-06	-0.769156	-1.30903	6.96542e-06	-0.458648	-1.35788	1.11257e-05	-0.695577	-1.35463
68652402	chr2:68652402:C:T	4.71045e-07	-1.57433	-1.37842	2.24781e-06	-1.57071	-1.37682	4.50813e-06	-1.57548	-1.3781
68652408	chr2:68652408:A:G	1.06174e-06	-0.802915	-1.33713	6.62014e-06	-0.495972	-1.37139	1.05906e-05	-0.730119	-1.36938
68652626	chr2:68652626:A:G	7.86521e-07	-1.08104	-1.35904	5.01191e-06	-0.767907	-1.37776	7.9389e-06	-1.01059	-1.3771
68652679	chr2:68652679:CT:C	8.06846e-07	-1.07688	-1.33769	5.07739e-06	-0.762094	-1.37059	8.04282e-06	-1.00606	-1.36862
68653102	chr2:68653102:G:T	2.43319e-06	-1.13299e-10	-1.31075	1.18247e-05	-1.13299e-10	-1.28729	2.37253e-05	-1.13299e-10	-1.29292
68653304	chr2:68653304:T:C	8.6966e-07	-0.962092	-1.37751	6.1034e-06	-0.58712	-1.36152	8.87257e-06	-0.914547	-1.36195
68653611	chr2:68653611:C:A	8.9182e-06	-1.13299e-10	-0.0118575	3.64512e-05	-1.13299e-10	-0.161509	7.68879e-05	-1.13299e-10	-0.117114
68653845	chr2:68653845:G:T	1.23169e-06	-1.12342	-0.868152	5.02161e-06	-1.39677	-0.746959	1.28923e-05	-1.13618	-0.766655
68654038	chr2:68654038:C:T	1.14581e-06	-1.11832	-0.94552	4.70038e-06	-1.38529	-0.824545	1.21025e-05	-1.12682	-0.839224
68654650	chr2:68654650:T:A	4.51466e-06	-1.13299e-10	-0.692621	2.21029e-05	-1.13299e-10	-0.661773	4.2955e-05	-1.13299e-10	-0.69931
68654657	chr2:68654657:G:A	7.63479e-05	2.13535	-3.69445e-10	0.000769421	2.88816	-3.69445e-10	0.00106752	2.51363	-3.69445e-10
68655529	chr2:68655529:A:G	3.58157e-06	-0.924151	-3.69445e-10	2.61159e-05	-0.494937	-3.69445e-10	4.06774e-05	-0.753789	-3.69445e-10
68655651	chr2:68655651:A:C	6.16936e-05	1.92223	-3.69445e-10	0.000610913	2.65747	-3.69445e-10	0.000853964	2.29043	-3.69445e-10
68656101	chr2:68656101:C:T	6.61131e-07	-1.23905	-1.37471	4.08661e-06	-0.974027	-1.37574	6.72936e-06	-1.17517	-1.37782
68656792	chr2:68656792:A:T	1.07144e-06	-0.814256	-1.31669	4.62434e-06	-0.87137	-1.35478	1.04706e-05	-0.766353	-1.34454
68656928	chr2:68656928:CAGAT:C	5.62576e-05	1.82999	-3.69445e-10	0.000554307	2.56024	-3.69445e-10	0.000774775	2.19311	-3.69445e-10
68656953	chr2:68656953:A:G	2.63529e-06	-1.13299e-10	-1.23096	1.26767e-05	-1.13299e-10	-1.21772	2.55171e-05	-1.13299e-10	-1.22011
68656994	chr2:68656994:A:G	2.01885e-06	-1.49742	-3.69445e-10	9.39723e-06	-1.51707	-3.69445e-10	1.94879e-05	-1.48967	-3.69445e-10
68657255	chr2:68657255:G:A	7.3355e-07	-1.14199	-1.36782	4.6234e-06	-0.848004	-1.37835	7.46851e-06	-1.07061	-1.37816
68657405	chr2:68657405:G:A	7.33439e-07	-1.13544	-1.37452	4.66834e-06	-0.840909	-1.37577	7.51745e-06	-1.06439	-1.37785
68657534	chr2:68657534:A:G	1.13819e-06	-1.52372	-0.546798	9.83508e-06	-1.23941	-0.232116	1.58443e-05	-1.49521	-0.201448
68657690	chr2:68657690:GTTA:G	7.25932e-07	-1.15011	-1.37014	4.57723e-06	-0.858437	-1.37795	7.40257e-06	-1.07921	-1.37842
68657944	chr2:68657944:A:G	4.77634e-06	-0.636277	-3.69445e-10	3.46963e-05	-0.210848	-3.69445e-10	4.87199e-05	-0.573376	-3.69445e-10
68657986	chr2:68657986:G:A	1.02886e-06	-1.51442	-0.657083	8.828e-06	-1.21734	-0.362215	1.40429e-05	-1.48348	-0.333868
68658102	chr2:68658102:G:C	1.04539e-06	-1.52345	-0.632108	8.88743e-06	-1.23987	-0.332979	1.43014e-05	-1.49479	-0.304317
68658672	chr2:68658672:C:G	3.4931e-06	-1.13299e-10	-0.949163	1.61297e-05	-1.13299e-10	-0.976823	3.21255e-05	-1.13299e-10	-0.989813
68658841	chr2:68658841:A:T	5.59209e-07	-1.49528	-1.2859	2.69743e-06	-1.46475	-1.30044	5.24541e-06	-1.5135	-1.28861
68658918	chr2:68658918:A:C	7.41565e-07	-1.12214	-1.37681	4.77014e-06	-0.822036	-1.37307	7.63797e-06	-1.05055	-1.37579
68658925	chr2:68658925:G:A	2.07379e-06	-0.0946881	-1.37588	1.18977e-05	0.0967374	-1.37787	2.35034e-05	0.0761182	-1.37844
68659706	chr2:68659706:T:C	5.78656e-07	-1.48218	-1.26482	2.7946e-06	-1.4489	-1.2809	5.41965e-06	-1.50172	-1.26771
68659882	chr2:68659882:G:A	2.86063e-06	-1.13299e-10	-1.14891	1.41345e-05	-1.13299e-10	-1.10886	2.82142e-05	-1.13299e-10	-1.11964
68660019	chr2:68660019:G:T	2.61821e-06	-1.13299e-10	-1.23746	1.2437e-05	-1.13299e-10	-1.23681	2.48331e-05	-1.13299e-10	-1.24729
68660204	chr2:68660204:T:C	2.51238e-06	-1.13299e-10	-1.27872	1.23184e-05	-1.13299e-10	-1.24639	2.47737e-05	-1.13299e-10	-1.24968
68660531	chr2:68660531:C:G	2.5162e-06	-1.13299e-10	-1.2772	1.17899e-05	-1.13299e-10	-1.29024	2.4485e-05	-1.13299e-10	-1.2614
68660604	chr2:68660604:GT:G	3.01283e-06	-1.13299e-10	-1.09707	1.40754e-05	-1.13299e-10	-1.11305	2.98316e-05	-1.13299e-10	-1.0639
68660891	chr2:68660891:G:A	3.26178e-06	-1.13299e-10	-1.01768	1.57573e-05	-1.13299e-10	-1.00018	3.22661e-05	-1.13299e-10	-0.985446
68660898	chr2:68660898:C:T	5.57267e-07	-1.53134	-1.25332	3.13564e-06	-1.45267	-1.16198	5.97035e-06	-1.50728	-1.16537
68660945	chr2:68660945:C:T	1.25292e-06	-0.6364	-1.33807	5.42657e-06	-0.698533	-1.36764	1.23539e-05	-0.584795	-1.36069
68661182	chr2:68661182:A:G	5.05218e-07	-1.55266	-1.33005	2.72039e-06	-1.48858	-1.26812	5.18381e-06	-1.5324	-1.28153
68661313	chr2:68661313:G:A	1.13368e-06	-0.780125	-1.29436	4.91728e-06	-0.803696	-1.36103	1.12088e-05	-0.678364	-1.3644
68661356	chr2:68661356:T:C	2.62261e-06	-1.13299e-10	-1.23578	1.24577e-05	-1.13299e-10	-1.23514	2.48737e-05	-1.13299e-10	-1.24565
68661461	chr2:68661461:C:T	2.27528e-06	-1.13299e-10	-1.37785	1.09394e-05	-1.13299e-10	-1.36511	2.19589e-05	-1.13299e-10	-1.37029
68661576	chr2:68661576:G:A	1.08676e-06	-1.21748	-0.89927	8.3909e-06	-0.859121	-0.771213	1.31024e-05	-1.13357	-0.753097
68662265	chr2:68662265:G:A	2.42307e-06	-0.851293	-0.463624	8.59294e-06	-1.19441	-0.412129	2.3428e-05	-0.850488	-0.455044
68662742	chr2:68662742:A:G	5.00782e-07	-1.53637	-1.35517	3.33538e-06	-1.25538	-1.29752	5.26299e-06	-1.5071	-1.29167
68662968	chr2:68662968:T:C	4.9988e-06	-0.590753	-3.69445e-10	3.99787e-05	-0.0691361	-3.69445e-10	5.91402e-05	-0.379552	-3.69445e-10
68662972	chr2:68662972:C:T	9.3406e-07	-1.06882	-1.19935	7.1337e-06	-0.678175	-1.11448	1.1186e-05	-0.926527	-1.11827
68663232	chr2:68663232:T:A	5.5005e-07	-1.51787	-1.27983	3.10125e-06	-1.4294	-1.19628	5.80224e-06	-1.48743	-1.21379
68663323	chr2:68663323:C:T	9.16186e-07	-1.05567	-1.23182	6.99179e-06	-0.657901	-1.15484	1.09336e-05	-0.909688	-1.15793
68663324	chr2:68663324:C:T	2.72051e-06	-1.13299e-10	-1.19913	1.28617e-05	-1.13299e-10	-1.20322	2.65485e-05	-1.13299e-10	-1.18049
68663363	chr2:68663363:T:A	5.7386e-07	-1.50097	-1.25435	2.75726e-06	-1.47163	-1.27162	5.38044e-06	-1.51906	-1.25764
68663456	chr2:68663456:T:C	7.91462e-07	-1.06101	-1.37281	2.90377e-06	-1.31542	-1.37606	7.29831e-06	-1.09434	-1.37748
68663512	chr2:68663512:G:T	3.2694e-06	-1.13299e-10	-1.01535	1.54457e-05	-1.13299e-10	-1.02015	3.21889e-05	-1.13299e-10	-0.987842
68663558	chr2:68663558:A:T	7.38313e-06	-1.13299e-10	-0.200754	3.78617e-05	-1.13299e-10	-0.123541	7.63927e-05	-1.13299e-10	-0.123576
68664081	chr2:68664081:A:G	7.78824e-07	-1.09839	-1.35153	2.81918e-06	-1.34395	-1.37708	7.03288e-06	-1.13403	-1.37483
68664155	chr2:68664155:C:A	2.75663e-06	-1.13299e-10	-1.18594	1.32614e-05	-1.13299e-10	-1.17262	2.70815e-05	-1.13299e-10	-1.16061
68666084	chr2:68666084:C:T	9.92353e-07	-0.852755	-1.35487	7.87215e-06	-0.383826	-1.31033	1.19489e-05	-0.654483	-1.32434
68666429	chr2:68666429:A:G	8.12411e-07	-1.0323	-1.3754	2.97808e-06	-1.29289	-1.37331	7.54233e-06	-1.06344	-1.37549
68666534	chr2:68666534:G:A	4.95834e-07	-1.53793	-1.36354	2.98939e-06	-1.28446	-1.37796	4.88651e-06	-1.49474	-1.37824
68666887	chr2:68666887:A:G	4.38536e-06	-0.721679	-3.69445e-10	3.48847e-05	-0.205434	-3.69445e-10	5.377e-05	-0.474748	-3.69445e-10
68666995	chr2:68666995:G:A	9.29586e-07	-0.912057	-1.36091	7.21688e-06	-0.460204	-1.32086	1.107e-05	-0.721559	-1.33367
68667095	chr2:68667095:T:C	1.80508e-06	-0.243652	-1.3657	8.4531e-06	-0.25694	-1.36601	1.94862e-05	-0.122042	-1.36771
68667096	chr2:68667096:G:A	2.45292e-06	-1.13299e-10	-1.30267	1.15096e-05	-1.13299e-10	-1.3143	2.3824e-05	-1.13299e-10	-1.28877
68667142	chr2:68667142:G:A	9.7014e-07	-0.876941	-1.35333	7.65157e-06	-0.414939	-1.30763	1.16569e-05	-0.681627	-1.32194
68667189	chr2:68667189:T:C	7.52691e-06	-0.181468	-3.69445e-10	2.72141e-05	-0.453747	-3.69445e-10	7.00536e-05	-0.210203	-3.69445e-10
68667294	chr2:68667294:G:A	9.66852e-07	-0.880013	-1.35365	7.61838e-06	-0.418863	-1.30806	1.16114e-05	-0.685148	-1.32233
68667389	chr2:68667389:A:G	3.66169e-06	-0.902028	-3.69445e-10	1.29555e-05	-1.19596	-3.69445e-10	3.40355e-05	-0.932058	-3.69445e-10
68667704	chr2:68667704:C:T	2.27599e-06	-1.13299e-10	-1.37754	1.0811e-05	-1.13299e-10	-1.37692	2.17915e-05	-1.13299e-10	-1.37794
68668077	chr2:68668077:T:C	2.38826e-06	-1.13299e-10	-1.32939	1.16175e-05	-1.13299e-10	-1.30497	2.35566e-05	-1.13299e-10	-1.30006
68668407	chr2:68668407:G:A	3.22649e-06	-1.13299e-10	-1.02856	1.55978e-05	-1.13299e-10	-1.01035	3.19054e-05	-1.13299e-10	-0.996687
68668410	chr2:68668410:C:T	9.66887e-07	-0.872489	-1.36114	7.60299e-06	-0.407761	-1.32118	1.15808e-05	-0.676174	-1.33394
68669157	chr2:68669157:A:G	9.56212e-07	-0.905107	-1.33962	7.58659e-06	-0.444596	-1.2865	1.14835e-05	-0.717689	-1.30087
68669176	chr2:68669176:T:C	2.53685e-06	-1.13299e-10	-1.26903	1.20363e-05	-1.13299e-10	-1.26955	2.40521e-05	-1.13299e-10	-1.27924
68669345	chr2:68669345:C:T	2.46012e-06	-1.13299e-10	-1.29974	1.15394e-05	-1.13299e-10	-1.31172	2.38977e-05	-1.13299e-10	-1.28568
68669384	chr2:68669384:G:A	1.90904e-06	-0.95547	-0.59788	6.95475e-06	-1.25905	-0.559009	1.84006e-05	-0.947976	-0.599102
68669437	chr2:68669437:T:C	9.06955e-07	-0.951933	-1.34568	7.12065e-06	-0.498681	-1.2958	1.08813e-05	-0.76314	-1.30928
68669568	chr2:68669568:G:T	2.42749e-06	-1.13299e-10	-1.31309	1.13989e-05	-1.13299e-10	-1.32397	2.35522e-05	-1.13299e-10	-1.30024
68669821	chr2:68669821:G:T	2.27085e-06	-0.809493	-0.570305	7.90677e-06	-1.1653	-0.524462	2.18603e-05	-0.809336	-0.565453
68670069	chr2:68670069:G:A	2.25682e-06	-0.897203	-0.488791	8.11234e-06	-1.2174	-0.446697	2.17634e-05	-0.889645	-0.489588
68670129	chr2:68670129:A:G	6.11597e-07	-1.47177	-1.21986	2.55115e-06	-1.5195	-1.30143	5.31037e-06	-1.50824	-1.28156
68670334	chr2:68670334:G:A	2.43528e-06	-1.13299e-10	-1.30989	1.1432e-05	-1.13299e-10	-1.32107	2.36316e-05	-1.13299e-10	-1.29688
68670337	chr2:68670337:C:G	9.18241e-07	-0.943856	-1.34139	7.09692e-06	-0.508804	-1.28902	1.09752e-05	-0.760549	-1.30328
68671120	chr2:68671120:AC:A	8.7395e-07	-0.960322	-1.37436	3.13724e-06	-1.23958	-1.37455	8.05578e-06	-0.996137	-1.37694
68671242	chr2:68671242:C:A	9.77886e-07	-0.87205	-1.35026	7.71008e-06	-0.412375	-1.30258	1.1754e-05	-0.677662	-1.31761
68671295	chr2:68671295:GT:G	9.45245e-07	-0.910285	-1.34598	7.38198e-06	-0.462886	-1.29555	1.13198e-05	-0.721578	-1.31134
68671364	chr2:68671364:A:T	4.91885e-07	-1.5333	-1.37616	3.09965e-06	-1.25721	-1.36898	4.87886e-06	-1.50591	-1.36864
68671450	chr2:68671450:G:A	1.00953e-06	-0.897483	-1.29299	8.14151e-06	-0.443324	-1.21718	1.23202e-05	-0.709731	-1.2385
68671576	chr2:68671576:C:T	6.00758e-07	-1.48363	-1.22588	2.52125e-06	-1.52754	-1.30519	5.23977e-06	-1.51714	-1.28605
68671633	chr2:68671633:C:G	9.43463e-07	-0.983923	-1.27423	7.52233e-06	-0.546945	-1.19266	1.14922e-05	-0.802328	-1.21547
68671840	chr2:68671840:T:C	9.37295e-07	-0.970762	-1.29395	7.47179e-06	-0.527259	-1.21909	1.14019e-05	-0.78555	-1.24013
68671866	chr2:68671866:C:T	2.45562e-06	-1.13299e-10	-1.30157	1.15193e-05	-1.13299e-10	-1.31346	2.38547e-05	-1.13299e-10	-1.28748
68671901	chr2:68671901:C:T	2.3995e-06	-1.13299e-10	-1.32469	1.12805e-05	-1.13299e-10	-1.33441	2.32638e-05	-1.13299e-10	-1.31256
68672139	chr2:68672139:T:C	5.9361e-06	-0.950232	0.531333	3.77362e-05	-0.581977	0.455114	5.57739e-05	-0.921509	0.483353
68672188	chr2:68672188:AC:A	1.58807e-06	-0.380553	-1.35688	7.45041e-06	-0.391658	-1.35756	1.70673e-05	-0.261786	-1.36051
68672382	chr2:68672382:G:A	2.56389e-06	-1.13299e-10	-1.25843	1.19868e-05	-1.13299e-10	-1.27368	2.39011e-05	-1.13299e-10	-1.28554
68672390	chr2:68672390:C:T	1.35523e-06	-1.49928	-0.396702	8.21752e-06	-1.57474	-0.0764703	1.78018e-05	-1.52547	-0.0546897
68672745	chr2:68672745:A:T	4.92992e-07	-1.52882	-1.37839	3.20135e-06	-1.23871	-1.3552	4.98717e-06	-1.49794	-1.35466
68673048	chr2:68673048:G:A	9.82848e-07	-0.943143	-1.27411	7.86147e-06	-0.504449	-1.19106	1.20278e-05	-0.758303	-1.21394
68673118	chr2:68673118:A:T	9.3308e-07	-0.993229	-1.27599	7.34666e-06	-0.569829	-1.19341	1.1336e-05	-0.815283	-1.2162
68673153	chr2:68673153:T:C	9.8588e-07	-0.942617	-1.27156	7.89085e-06	-0.50426	-1.18752	1.20706e-05	-0.758101	-1.21059
68673434	chr2:68673434:C:T	4.16358e-06	-0.773577	-3.69445e-10	3.26312e-05	-0.272215	-3.69445e-10	5.06171e-05	-0.535174	-3.69445e-10
68673498	chr2:68673498:T:C	9.69895e-07	-0.961927	-1.26859	7.7279e-06	-0.529164	-1.18348	1.18606e-05	-0.779426	-1.20682
68673795	chr2:68673795:G:A	2.58408e-06	-1.13299e-10	-1.25058	1.18879e-05	-1.13299e-10	-1.28196	2.42336e-05	-1.13299e-10	-1.27172
68673906	chr2:68673906:C:T	1.20435e-06	-0.646033	-1.36798	1.00348e-05	-0.110774	-1.34065	1.52984e-05	-0.390384	-1.34133
68674224	chr2:68674224:G:A	2.32734e-06	-0.907626	-0.4476	8.40296e-06	-1.22498	-0.403917	2.24607e-05	-0.899665	-0.44803
68674254	chr2:68674254:G:A	1.00237e-06	-0.933775	-1.26381	8.07183e-06	-0.491957	-1.17714	1.23218e-05	-0.747374	-1.20072
68674453	chr2:68674453:G:C	2.51341e-06	-0.120523	-1.15779	6.30622e-06	-0.7846	-1.13135	2.08247e-05	-0.300977	-1.12235
68674476	chr2:68674476:T:C	7.50737e-07	-1.28902	-1.19763	3.08393e-06	-1.46646	-1.16482	7.54109e-06	-1.2467	-1.1924
68674690	chr2:68674690:C:A	1.00379e-06	-0.939969	-1.2562	8.08368e-06	-0.500497	-1.16714	1.23496e-05	-0.754497	-1.19134
68674692	chr2:68674692:G:T	4.20454e-06	-0.763788	-3.69445e-10	3.30331e-05	-0.259972	-3.69445e-10	5.11647e-05	-0.524413	-3.69445e-10
68674699	chr2:68674699:G:C	6.71111e-07	-1.29235	-1.30642	3.48755e-06	-1.24917	-1.25911	6.47406e-06	-1.32953	-1.26213
68674770	chr2:68674770:CA:C	9.97523e-07	-0.942438	-1.25999	8.02143e-06	-0.503244	-1.17212	1.22587e-05	-0.757203	-1.19602
68675087	chr2:68675087:G:T	1.0038e-06	-0.937059	-1.2591	8.08561e-06	-0.496398	-1.171	1.23478e-05	-0.751003	-1.19498
68675149	chr2:68675149:C:T	1.00609e-06	-0.93286	-1.26102	8.11205e-06	-0.490717	-1.17341	1.23768e-05	-0.746386	-1.19725
68675372	chr2:68675372:C:T	1.03311e-06	-0.908133	-1.25924	8.39542e-06	-0.458779	-1.17102	1.27609e-05	-0.718049	-1.19502
68675376	chr2:68675376:C:A	9.95922e-07	-0.945043	-1.259	8.00593e-06	-0.506609	-1.17069	1.22431e-05	-0.759783	-1.19472
68675570	chr2:68675570:T:C	8.32761e-07	-1.00997	-1.373	3.02041e-06	-1.27653	-1.37556	7.66648e-06	-1.04509	-1.37752
68675613	chr2:68675613:A:G	9.49865e-07	-0.984733	-1.26665	7.61182e-06	-0.545978	-1.1818	1.16186e-05	-0.801754	-1.2051
68676218	chr2:68676218:A:C	4.94671e-07	-1.52609	-1.37772	3.19557e-06	-1.23124	-1.36448	4.95993e-06	-1.49402	-1.36405
68676231	chr2:68676231:A:C	1.03072e-06	-0.916988	-1.25271	8.36829e-06	-0.470752	-1.16228	1.27338e-05	-0.728382	-1.18682
68676408	chr2:68676408:T:C	9.97165e-07	-0.947154	-1.25564	8.01303e-06	-0.51014	-1.16627	1.22567e-05	-0.762878	-1.19051
68676558	chr2:68676558:A:C	5.43427e-07	-1.44014	-1.36967	4.0034e-06	-1.02667	-1.34367	5.66116e-06	-1.37889	-1.34694
68676584	chr2:68676584:C:T	1.8748e-06	-1.57145	-3.69445e-10	9.95264e-06	-1.45964	-3.69445e-10	1.84598e-05	-1.54387	-3.69445e-10
68676608	chr2:68676608:C:T	2.27428e-06	-1.13299e-10	-1.37829	1.07945e-05	-1.13299e-10	-1.37844	2.17878e-05	-1.13299e-10	-1.37811
68676653	chr2:68676653:A:C	3.03849e-06	-1.13299e-10	-1.08859	1.41008e-05	-1.13299e-10	-1.11125	2.79159e-05	-1.13299e-10	-1.13027
68677109	chr2:68677109:G:T	1.96833e-06	-1.52277	-3.69445e-10	8.96176e-06	-1.56452	-3.69445e-10	1.88028e-05	-1.52546	-3.69445e-10
68677171	chr2:68677171:C:A	2.43165e-06	-1.13299e-10	-1.31138	1.12891e-05	-1.13299e-10	-1.33365	2.29498e-05	-1.13299e-10	-1.32615
68677465	chr2:68677465:T:C	2.29104e-06	-1.13299e-10	-1.37095	1.08624e-05	-1.13299e-10	-1.37217	2.19767e-05	-1.13299e-10	-1.36948
68677489	chr2:68677489:C:T	2.48543e-06	-1.13299e-10	-1.2895	1.29175e-05	-1.13299e-10	-1.1989	2.54155e-05	-1.13299e-10	-1.22411
68677624	chr2:68677624:T:C	8.56437e-07	-1.00333	-1.35159	6.49769e-06	-0.582967	-1.30307	1.01244e-05	-0.827125	-1.31739
68677854	chr2:68677854:A:G	1.67262e-06	-0.351885	-1.33368	7.8502e-06	-0.36233	-1.33461	1.80291e-05	-0.228806	-1.33867
68679087	chr2:68679087:T:C	1.03222e-06	-0.906062	-1.26218	8.37907e-06	-0.456865	-1.17488	1.27398e-05	-0.716015	-1.19871
68679236	chr2:68679236:T:A	2.61782e-06	-1.13299e-10	-1.23761	1.25749e-05	-1.13299e-10	-1.22578	2.55818e-05	-1.13299e-10	-1.21758
68679527	chr2:68679527:C:T	2.27832e-06	-1.13299e-10	-1.37651	1.0812e-05	-1.13299e-10	-1.37682	2.17946e-05	-1.13299e-10	-1.3778
68679529	chr2:68679529:G:A	7.82846e-07	-1.32114	-1.12363	3.28168e-06	-1.48643	-1.08269	7.8593e-06	-1.28129	-1.11647
68679544	chr2:68679544:A:G	2.33999e-06	-1.13299e-10	-1.34981	1.08732e-05	-1.13299e-10	-1.37119	2.19985e-05	-1.13299e-10	-1.36849
68679611	chr2:68679611:G:T	6.57272e-06	1.06102	-1.37805	3.92505e-05	1.2791	-1.36661	8.00506e-05	1.2959	-1.3727
68679613	chr2:68679613:T:A	6.382e-06	1.02502	-1.37148	3.83782e-05	1.23872	-1.34872	7.77162e-05	1.25262	-1.35902
68679831	chr2:68679831:C:T	4.66469e-06	-0.659929	-3.69445e-10	3.40585e-05	-0.229404	-3.69445e-10	4.75147e-05	-0.598425	-3.69445e-10
68679877	chr2:68679877:A:G	9.7389e-07	-0.967293	-1.25912	7.77026e-06	-0.538318	-1.16886	1.19434e-05	-0.786261	-1.19303
68679925	chr2:68679925:C:T	2.27462e-06	-1.13299e-10	-1.37814	1.08115e-05	-1.13299e-10	-1.37687	2.17836e-05	-1.13299e-10	-1.37831
68680065	chr2:68680065:G:A	2.62606e-06	-1.13299e-10	-1.23447	1.25902e-05	-1.13299e-10	-1.22456	2.56196e-05	-1.13299e-10	-1.2161
68680213	chr2:68680213:G:T	2.28828e-06	-1.13299e-10	-1.37215	1.08457e-05	-1.13299e-10	-1.37372	2.19372e-05	-1.13299e-10	-1.37128
68680214	chr2:68680214:C:T	2.28828e-06	-1.13299e-10	-1.37215	1.08457e-05	-1.13299e-10	-1.37372	2.19372e-05	-1.13299e-10	-1.37128
68680381	chr2:68680381:A:T	2.66283e-06	-1.13299e-10	-1.22056	1.27897e-05	-1.13299e-10	-1.20884	2.60311e-05	-1.13299e-10	-1.20017
68681292	chr2:68681292:A:G	5.55496e-06	-1.13299e-10	-0.485261	2.52727e-05	-1.13299e-10	-0.527759	5.22074e-05	-1.13299e-10	-0.504239
68681400	chr2:68681400:T:C	9.54686e-07	-1.02507	-1.22125	3.42156e-06	-1.4122	-1.11519	1.01598e-05	-1.0375	-1.10352
68681507	chr2:68681507:A:G	2.80496e-06	-1.13299e-10	-1.16856	1.34317e-05	-1.13299e-10	-1.15986	2.75407e-05	-1.13299e-10	-1.1438
68681539	chr2:68681539:T:TA	2.55674e-06	-0.710413	-0.550805	8.30341e-06	-1.08626	-0.554558	2.42597e-05	-0.69782	-0.572827
68681717	chr2:68681717:G:A	2.29814e-06	-1.13299e-10	-1.36785	1.08999e-05	-1.13299e-10	-1.36873	2.19432e-05	-1.13299e-10	-1.37101
68681905	chr2:68681905:G:T	1.88614e-06	-1.56542	-3.69445e-10	9.5191e-06	-1.50418	-3.69445e-10	1.86034e-05	-1.53612	-3.69445e-10
68681996	chr2:68681996:A:G	4.60239e-06	-0.673376	-3.69445e-10	3.76474e-05	-0.129219	-3.69445e-10	5.68736e-05	-0.418632	-3.69445e-10
68682126	chr2:68682126:C:T	5.28825e-07	-1.51398	-1.32307	2.28956e-06	-1.5611	-1.36802	4.98255e-06	-1.49071	-1.36281
68682401	chr2:68682401:T:C	7.26133e-07	-1.17474	-1.34523	3.54819e-06	-1.19523	-1.29582	7.77876e-06	-1.09466	-1.31341
68682465	chr2:68682465:A:G	2.8788e-06	-1.13299e-10	-1.14258	1.33845e-05	-1.13299e-10	-1.16339	2.65441e-05	-1.13299e-10	-1.18066
68683208	chr2:68683208:A:G	2.41724e-06	-1.13299e-10	-1.31733	1.15369e-05	-1.13299e-10	-1.31193	2.34861e-05	-1.13299e-10	-1.30305
68683685	chr2:68683685:A:G	7.79034e-07	-1.10254	-1.34711	3.7903e-06	-1.12586	-1.29918	8.38351e-06	-1.01673	-1.31647
68683856	chr2:68683856:A:T	5.12046e-07	-1.55456	-1.31473	2.26579e-06	-1.57533	-1.36423	4.76352e-06	-1.54025	-1.35823
68684101	chr2:68684101:T:G	2.17787e-06	-1.4216	-3.69445e-10	1.10675e-05	-1.35347	-3.69445e-10	2.13742e-05	-1.39728	-3.69445e-10
68684772	chr2:68684772:C:T	2.44179e-06	-1.30722	-3.69445e-10	1.10934e-05	-1.35113	-3.69445e-10	2.48177e-05	-1.24791	-3.69445e-10
68685445	chr2:68685445:A:G	5.28245e-07	-1.53358	-1.30457	2.28848e-06	-1.57027	-1.35932	4.91566e-06	-1.51453	-1.35251
68685501	chr2:68685501:T:A	7.4612e-07	-1.152	-1.34082	3.64143e-06	-1.17596	-1.28915	8.00569e-06	-1.0718	-1.30751
68685723	chr2:68685723:A:G	7.17489e-07	-1.19146	-1.34049	3.50721e-06	-1.21393	-1.28873	7.6712e-06	-1.11482	-1.30717
68686368	chr2:68686368:G:A	1.99186e-06	-1.51088	-3.69445e-10	9.48023e-06	-1.50827	-3.69445e-10	1.87223e-05	-1.52975	-3.69445e-10
68686897	chr2:68686897:A:G	2.43135e-06	-1.13299e-10	-1.31151	1.16069e-05	-1.13299e-10	-1.30588	2.36369e-05	-1.13299e-10	-1.29665
68686923	chr2:68686923:C:T	2.40211e-06	-1.13299e-10	-1.32361	1.0999e-05	-1.13299e-10	-1.35968	2.24327e-05	-1.13299e-10	-1.34894
68686929	chr2:68686929:C:T	6.49055e-07	-1.286	-1.34618	2.79542e-06	-1.35388	-1.37562	5.62886e-06	-1.3612	-1.37036
68686944	chr2:68686944:G:A	2.28402e-06	-1.13299e-10	-1.37402	1.08949e-05	-1.13299e-10	-1.36919	2.19691e-05	-1.13299e-10	-1.36983
68687203	chr2:68687203:G:T	2.79863e-06	-1.13299e-10	-1.17082	1.302e-05	-1.13299e-10	-1.191	2.58577e-05	-1.13299e-10	-1.20686
68687991	chr2:68687991:T:A	5.0968e-07	-1.54994	-1.32398	2.25722e-06	-1.57478	-1.36856	4.76593e-06	-1.53449	-1.36348
68688144	chr2:68688144:C:T	2.58549e-06	-1.13299e-10	-1.25004	1.22572e-05	-1.13299e-10	-1.25137	2.5049e-05	-1.13299e-10	-1.23863
68688189	chr2:68688189:G:A	4.07045e-06	-0.796198	-3.69445e-10	1.44449e-05	-1.08714	-3.69445e-10	3.92701e-05	-0.789	-3.69445e-10
68688361	chr2:68688361:T:C	5.40888e-06	-1.13299e-10	-0.511909	2.57123e-05	-1.13299e-10	-0.510514	5.37629e-05	-1.13299e-10	-0.474879
68688726	chr2:68688726:G:C	5.21304e-06	-0.548788	-3.69445e-10	4.41765e-05	0.0307103	-3.69445e-10	6.54412e-05	-0.278312	-3.69445e-10
68688925	chr2:68688925:A:G	2.41337e-06	-1.13299e-10	-1.31893	1.15202e-05	-1.13299e-10	-1.31338	2.34463e-05	-1.13299e-10	-1.30475
68688988	chr2:68688988:A:G	5.08981e-07	-1.54353	-1.33177	2.44168e-06	-1.57261	-1.29219	5.00483e-06	-1.54028	-1.30878
68689683	chr2:68689683:C:T	5.06411e-07	-1.55099	-1.32937	2.44505e-06	-1.57449	-1.28892	4.98054e-06	-1.54807	-1.30586
68689963	chr2:68689963:C:T	2.31165e-06	-1.13299e-10	-1.36199	1.09597e-05	-1.13299e-10	-1.36326	2.20487e-05	-1.13299e-10	-1.36621
68690017	chr2:68690017:A:C	3.4536e-06	-1.13299e-10	-0.960535	1.59641e-05	-1.13299e-10	-0.987141	3.32117e-05	-1.13299e-10	-0.956562
68690043	chr2:68690043:G:A	5.00785e-07	-1.55853	-1.333	2.2474e-06	-1.57553	-1.37218	4.69168e-06	-1.54563	-1.36804
68690351	chr2:68690351:G:A	3.41442e-06	-1.13299e-10	-0.971945	1.55738e-05	-1.13299e-10	-1.01189	3.11079e-05	-1.13299e-10	-1.022
68690436	chr2:68690436:G:T	5.16642e-07	-1.48277	-1.37759	2.46014e-06	-1.47892	-1.37835	4.84111e-06	-1.50455	-1.37776
68690441	chr2:68690441:C:T	5.14415e-07	-1.48697	-1.3777	2.44952e-06	-1.48321	-1.37838	4.82284e-06	-1.50823	-1.37787
68690882	chr2:68690882:G:A	5.71652e-06	-0.456591	-3.69445e-10	2.20944e-05	-0.662157	-3.69445e-10	5.47942e-05	-0.455878	-3.69445e-10
68690911	chr2:68690911:C:T	5.09215e-07	-1.54653	-1.32831	2.45159e-06	-1.57342	-1.28732	5.0118e-06	-1.54326	-1.30441
68691028	chr2:68691028:T:C	5.90174e-06	-0.424705	-3.69445e-10	5.15299e-05	0.18468	-3.69445e-10	7.50901e-05	-0.140774	-3.69445e-10
68691100	chr2:68691100:C:T	5.52549e-06	-0.49058	-3.69445e-10	4.74084e-05	0.101318	-3.69445e-10	6.97557e-05	-0.214464	-3.69445e-10
68691140	chr2:68691140:G:A	5.48433e-06	-1.13299e-10	-0.498056	2.44803e-05	-1.13299e-10	-0.559613	4.91667e-05	-1.13299e-10	-0.564246
68691180	chr2:68691180:A:C	2.02485e-06	-1.49446	-3.69445e-10	1.28229e-05	-1.20625	-3.69445e-10	1.95751e-05	-1.4852	-3.69445e-10
68691550	chr2:68691550:T:C	7.10781e-07	-1.2375	-1.30384	3.53443e-06	-1.25898	-1.23595	7.65347e-06	-1.16471	-1.2596
68692025	chr2:68692025:G:A	5.86836e-06	-0.430377	-3.69445e-10	5.1124e-05	0.176771	-3.69445e-10	7.45949e-05	-0.147391	-3.69445e-10
68692283	chr2:68692283:A:C	7.88901e-07	-1.19309	-1.24397	3.49189e-06	-1.22097	-1.28607	7.8893e-06	-1.11097	-1.28299
68692373	chr2:68692373:G:A	4.93023e-07	-1.52949	-1.37766	2.27368e-06	-1.57425	-1.36183	4.66421e-06	-1.55349	-1.36605
68692399	chr2:68692399:A:G	2.2785e-06	-1.13299e-10	-1.37643	1.08328e-05	-1.13299e-10	-1.3749	2.18969e-05	-1.13299e-10	-1.37312
68693239	chr2:68693239:C:T	2.30233e-06	-1.13299e-10	-1.36603	1.09371e-05	-1.13299e-10	-1.36532	2.19857e-05	-1.13299e-10	-1.36907
68693385	chr2:68693385:AGAG:A	1.06907e-05	-1.13299e-10	0.169426	4.58353e-05	-1.13299e-10	0.0675712	9.12097e-05	-1.13299e-10	0.0536979
68693578	chr2:68693578:C:T	4.98076e-07	-1.5586	-1.33835	2.25119e-06	-1.57551	-1.37051	4.69852e-06	-1.54687	-1.36535
68693631	chr2:68693631:G:A	4.86889e-07	-1.55684	-1.36283	2.23347e-06	-1.57552	-1.3784	4.65438e-06	-1.54352	-1.37813
68693691	chr2:68693691:G:A	4.85202e-07	-1.55486	-1.36828	2.23573e-06	-1.57543	-1.37748	4.66481e-06	-1.54101	-1.3784
68693863	chr2:68693863:A:G	2.48844e-06	-1.13299e-10	-1.2883	1.27954e-05	-1.13299e-10	-1.20839	2.50897e-05	-1.13299e-10	-1.23701
68694038	chr2:68694038:G:T	5.64913e-07	-1.5709	-1.20014	2.48565e-06	-1.57081	-1.27614	5.14586e-06	-1.56485	-1.25642
68694309	chr2:68694309:G:A	5.24588e-07	-1.55089	-1.2942	2.31113e-06	-1.57507	-1.34468	4.88735e-06	-1.53716	-1.33565
68694359	chr2:68694359:G:A	2.97576e-06	-1.13299e-10	-1.10945	1.41397e-05	-1.13299e-10	-1.1085	2.91043e-05	-1.13299e-10	-1.08858
68695053	chr2:68695053:A:G	5.29589e-07	-1.55706	-1.27855	2.33352e-06	-1.57554	-1.33457	4.90359e-06	-1.54513	-1.32437
68695103	chr2:68695103:G:C	2.30567e-06	-1.13299e-10	-1.36458	1.08793e-05	-1.13299e-10	-1.37062	2.1948e-05	-1.13299e-10	-1.37079
68695122	chr2:68695122:G:C	3.62509e-06	-1.13299e-10	-0.912072	1.64953e-05	-1.13299e-10	-0.954406	3.29172e-05	-1.13299e-10	-0.965469
68695272	chr2:68695272:CAG:C	6.05243e-06	-0.399493	-3.69445e-10	5.3211e-05	0.216783	-3.69445e-10	7.72045e-05	-0.113005	-3.69445e-10
68695556	chr2:68695556:C:A	2.70853e-06	-1.13299e-10	-1.20355	1.26125e-05	-1.13299e-10	-1.22279	2.50802e-05	-1.13299e-10	-1.23738
68696818	chr2:68696818:C:T	4.90665e-07	-1.55447	-1.35748	2.23401e-06	-1.57541	-1.37828	4.67252e-06	-1.54072	-1.37704
68697351	chr2:68697351:T:C	5.27485e-07	-1.55565	-1.28394	2.32536e-06	-1.57551	-1.3381	4.8933e-06	-1.5433	-1.32829
68697378	chr2:68697378:C:T	5.27181e-07	-1.5572	-1.28296	2.32599e-06	-1.57554	-1.3378	4.88498e-06	-1.54537	-1.32793
68697428	chr2:68697428:G:A	5.25251e-07	-1.55719	-1.28664	2.32105e-06	-1.57554	-1.33993	4.87392e-06	-1.54524	-1.33032
68697551	chr2:68697551:T:C	5.76221e-07	-1.38868	-1.36254	2.66231e-06	-1.42056	-1.35773	5.93173e-06	-1.31978	-1.35937
68697633	chr2:68697633:ATC:A	2.28393e-06	-1.13299e-10	-1.37405	1.08807e-05	-1.13299e-10	-1.37049	2.21114e-05	-1.13299e-10	-1.36337
68697727	chr2:68697727:AC:A	2.91295e-06	-1.13078	-3.69445e-10	1.57743e-05	-0.999099	-3.69445e-10	2.61319e-05	-1.1963	-3.69445e-10
68698102	chr2:68698102:G:A	2.2899e-06	-1.13299e-10	-1.37144	1.08328e-05	-1.13299e-10	-1.37491	2.20273e-05	-1.13299e-10	-1.36718
68698171	chr2:68698171:T:C	4.86648e-07	-1.55371	-1.36646	2.23487e-06	-1.57535	-1.37795	4.6699e-06	-1.53988	-1.37844
68698182	chr2:68698182:G:A	1.2428e-05	-1.13299e-10	0.319997	7.26745e-05	-1.13299e-10	0.528508	0.000133983	-1.13299e-10	0.438246
68698304	chr2:68698304:C:T	1.1924e-06	-0.656449	-1.36754	6.48732e-06	-0.549803	-1.33783	1.12303e-05	-0.703262	-1.33758
68698431	chr2:68698431:C:T	5.18033e-07	-1.55556	-1.3021	2.29891e-06	-1.57551	-1.34954	4.83128e-06	-1.54323	-1.34113
68698550	chr2:68698550:A:G	2.88338e-06	-1.13299e-10	-1.14099	1.36966e-05	-1.13299e-10	-1.14034	2.81557e-05	-1.13299e-10	-1.12171
68698574	chr2:68698574:C:G	2.87479e-06	-1.13299e-10	-1.14397	1.3964e-05	-1.13299e-10	-1.121	2.82024e-05	-1.13299e-10	-1.12005
68698599	chr2:68698599:G:A	8.73083e-06	-1.13299e-10	-0.0330912	3.85308e-05	-1.13299e-10	-0.106025	7.68724e-05	-1.13299e-10	-0.117316
68698982	chr2:68698982:C:G	2.59593e-06	-1.13299e-10	-1.24601	1.2384e-05	-1.13299e-10	-1.24108	2.46452e-05	-1.13299e-10	-1.25488
68699251	chr2:68699251:T:C	2.17975e-06	-1.42074	-3.69445e-10	1.09226e-05	-1.36665	-3.69445e-10	2.11316e-05	-1.40869	-3.69445e-10
68699455	chr2:68699455:G:A	2.34207e-06	-1.13299e-10	-1.34892	1.10297e-05	-1.13299e-10	-1.35689	2.22545e-05	-1.13299e-10	-1.35692
68699685	chr2:68699685:C:T	3.21792e-06	-1.13299e-10	-1.03122	1.54339e-05	-1.13299e-10	-1.02091	3.04277e-05	-1.13299e-10	-1.04411
68699694	chr2:68699694:A:C	5.57996e-06	-0.48077	-3.69445e-10	4.81082e-05	0.115971	-3.69445e-10	7.05329e-05	-0.203384	-3.69445e-10
68699814	chr2:68699814:A:T	2.59959e-06	-1.2446	-3.69445e-10	1.16058e-05	-1.30598	-3.69445e-10	2.57102e-05	-1.21257	-3.69445e-10
68700093	chr2:68700093:A:G	5.14612e-07	-1.55906	-1.30523	2.29463e-06	-1.57548	-1.35143	4.79914e-06	-1.54773	-1.3433
68700144	chr2:68700144:T:A	4.87188e-07	-1.556	-1.36306	2.23357e-06	-1.5755	-1.37839	4.65784e-06	-1.54274	-1.37817
68700339	chr2:68700339:T:C	5.14372e-07	-1.55889	-1.30587	2.29353e-06	-1.57549	-1.3519	4.79816e-06	-1.54741	-1.34382
68700374	chr2:68700374:A:C	5.18585e-07	-1.55321	-1.30339	2.29744e-06	-1.57534	-1.35034	4.84165e-06	-1.54015	-1.34205
68700908	chr2:68700908:T:A	2.28241e-06	-1.13299e-10	-1.37472	1.0871e-05	-1.13299e-10	-1.37138	2.2084e-05	-1.13299e-10	-1.36461
68701550	chr2:68701550:A:G	2.80248e-06	-1.13299e-10	-1.16945	1.32967e-05	-1.13299e-10	-1.16997	2.73019e-05	-1.13299e-10	-1.15251
68701712	chr2:68701712:T:G	2.38677e-06	-1.13299e-10	-1.33001	1.12758e-05	-1.13299e-10	-1.33482	2.26909e-05	-1.13299e-10	-1.3375
68701917	chr2:68701917:C:T	2.315e-06	-1.13299e-10	-1.36054	1.09213e-05	-1.13299e-10	-1.36676	2.20219e-05	-1.13299e-10	-1.36743
68702013	chr2:68702013:A:G	2.84844e-06	-1.13299e-10	-1.15318	1.41757e-05	-1.13299e-10	-1.10595	2.83045e-05	-1.13299e-10	-1.11644
68702139	chr2:68702139:C:T	2.54018e-06	-1.13299e-10	-1.26772	1.22145e-05	-1.13299e-10	-1.25486	2.48038e-05	-1.13299e-10	-1.24847
68702698	chr2:68702698:G:A	1.90094e-06	-1.5576	-3.69445e-10	9.06399e-06	-1.55317	-3.69445e-10	1.78909e-05	-1.57517	-3.69445e-10
68702850	chr2:68702850:T:C	5.27163e-07	-1.5539	-1.2863	2.32289e-06	-1.57542	-1.33925	4.89771e-06	-1.54165	-1.32904
68703366	chr2:68703366:G:A	5.18687e-06	-0.553821	-3.69445e-10	4.39288e-05	0.0250889	-3.69445e-10	6.50485e-05	-0.28433	-3.69445e-10
68703523	chr2:68703523:ACT:A	5.29561e-07	-1.55347	-1.28218	2.32912e-06	-1.5754	-1.33659	4.91408e-06	-1.5413	-1.32606
68703608	chr2:68703608:C:T	2.2875e-06	-1.13299e-10	-1.37249	1.08187e-05	-1.13299e-10	-1.3762	2.18215e-05	-1.13299e-10	-1.37657
68703761	chr2:68703761:TCAC:T	0.000128997	2.65984	-3.69445e-10	0.00137768	3.47068	-3.69445e-10	0.00167133	2.96191	-3.69445e-10
68703777	chr2:68703777:A:G	5.19668e-07	-1.55765	-1.29686	2.30689e-06	-1.57553	-1.34606	4.83658e-06	-1.54653	-1.33672
68703849	chr2:68703849:T:C	1.60831e-06	-1.42954	-0.295233	9.19048e-06	-1.55455	0.0152332	1.95202e-05	-1.48616	-0.00185258
68704324	chr2:68704324:T:C	5.20833e-07	-1.55564	-1.29664	2.30733e-06	-1.57551	-1.34588	4.85023e-06	-1.54393	-1.33651
68704401	chr2:68704401:C:T	2.50352e-06	-1.13299e-10	-1.28225	1.19025e-05	-1.13299e-10	-1.28074	2.42856e-05	-1.13299e-10	-1.26958
68705390	chr2:68705390:G:A	2.751e-06	-1.13299e-10	-1.18799	1.28105e-05	-1.13299e-10	-1.20722	2.56237e-05	-1.13299e-10	-1.21595
68705446	chr2:68705446:C:T	2.60836e-06	-1.13299e-10	-1.24123	1.36611e-05	-1.13299e-10	-1.14293	2.66689e-05	-1.13299e-10	-1.17597
68705510	chr2:68705510:C:T	3.06251e-06	-1.13299e-10	-1.08072	1.41644e-05	-1.13299e-10	-1.10675	2.79819e-05	-1.13299e-10	-1.1279
68706302	chr2:68706302:C:T	2.32515e-06	-1.13299e-10	-1.35617	1.10159e-05	-1.13299e-10	-1.35814	2.21496e-05	-1.13299e-10	-1.36164
68706380	chr2:68706380:T:C	5.35503e-07	-1.54658	-1.27792	2.33822e-06	-1.57439	-1.3337	4.97263e-06	-1.53269	-1.32283
68706434	chr2:68706434:G:T	2.30658e-06	-1.13299e-10	-1.36419	1.09319e-05	-1.13299e-10	-1.3658	2.1998e-05	-1.13299e-10	-1.36851
68706769	chr2:68706769:G:A	5.01443e-06	-0.587632	-3.69445e-10	4.21733e-05	-0.0156946	-3.69445e-10	6.26696e-05	-0.321587	-3.69445e-10
68706935	chr2:68706935:C:T	2.63437e-06	-1.13299e-10	-1.23131	1.22909e-05	-1.13299e-10	-1.24863	2.44686e-05	-1.13299e-10	-1.26207
68707182	chr2:68707182:T:C	5.3285e-07	-1.54031	-1.28916	2.32431e-06	-1.57295	-1.34111	4.96843e-06	-1.52523	-1.33113
68707243	chr2:68707243:A:G	2.40006e-06	-1.13299e-10	-1.32446	1.146e-05	-1.13299e-10	-1.31862	2.33214e-05	-1.13299e-10	-1.31009
68707356	chr2:68707356:G:C	4.82132e-06	-0.626903	-3.69445e-10	4.01066e-05	-0.0659419	-3.69445e-10	5.99499e-05	-0.365954	-3.69445e-10
68707545	chr2:68707545:C:CCTT	2.71686e-06	-1.56982	0.369348	2.03401e-05	-1.53914	0.794253	4.16097e-05	-1.57528	0.844147
68707629	chr2:68707629:T:C	2.3989e-06	0.0533392	-1.37828	1.63074e-05	0.395565	-1.36143	3.18283e-05	0.36916	-1.36827
68707853	chr2:68707853:A:G	2.60651e-06	-1.13299e-10	-1.24194	1.25439e-05	-1.13299e-10	-1.22825	2.54666e-05	-1.13299e-10	-1.2221
68708099	chr2:68708099:G:T	1.98224e-06	-1.51572	-3.69445e-10	8.97622e-06	-1.5629	-3.69445e-10	1.91209e-05	-1.50868	-3.69445e-10
68708182	chr2:68708182:G:A	3.97626e-05	-1.13299e-10	1.48297	0.000173384	-1.13299e-10	1.39802	0.00037729	-1.13299e-10	1.47355
68708385	chr2:68708385:A:G	5.36299e-07	-1.53579	-1.28722	2.33024e-06	-1.57165	-1.33986	5.0017e-06	-1.51996	-1.32972
68709382	chr2:68709382:G:C	4.89533e-06	-0.61167	-3.69445e-10	4.09004e-05	-0.0463434	-3.69445e-10	6.09884e-05	-0.34878	-3.69445e-10
68709532	chr2:68709532:G:T	5.30324e-07	-1.54039	-1.29383	2.31654e-06	-1.57319	-1.34421	4.94511e-06	-1.52593	-1.33513
68709669	chr2:68709669:G:A	2.37725e-06	-1.13299e-10	-1.33401	1.09186e-05	-1.13299e-10	-1.36702	2.24106e-05	-1.13299e-10	-1.34993
68709742	chr2:68709742:T:C	2.54712e-06	-1.13299e-10	-1.26499	1.32335e-05	-1.13299e-10	-1.17473	2.58922e-05	-1.13299e-10	-1.20552
68710018	chr2:68710018:T:C	5.24974e-07	-1.54802	-1.29634	2.30877e-06	-1.57472	-1.34604	4.89219e-06	-1.53463	-1.3372
68710148	chr2:68710148:A:G	3.09526e-06	-1.13299e-10	-1.07008	1.52593e-05	-1.13299e-10	-1.0323	3.07203e-05	-1.13299e-10	-1.03454
68710260	chr2:68710260:C:T	2.41376e-06	-1.13299e-10	-1.31877	1.13106e-05	-1.13299e-10	-1.33174	2.26055e-05	-1.13299e-10	-1.34127
68710410	chr2:68710410:G:C	2.33702e-06	-1.13299e-10	-1.35108	1.09972e-05	-1.13299e-10	-1.35984	2.21834e-05	-1.13299e-10	-1.36012
68710771	chr2:68710771:G:A	5.233e-07	-1.54256	-1.30499	2.2989e-06	-1.57361	-1.35144	4.89436e-06	-1.52807	-1.34331
68711018	chr2:68711018:A:T	4.8513e-06	-0.620705	-3.69445e-10	4.04672e-05	-0.0569917	-3.69445e-10	6.03785e-05	-0.35883	-3.69445e-10
68711481	chr2:68711481:T:C	7.10865e-07	-1.21373	-1.3275	3.14696e-06	-1.24017	-1.37088	7.35008e-06	-1.0992	-1.36555
68711520	chr2:68711520:A:T	5.00738e-07	-1.54914	-1.34249	2.24241e-06	-1.57506	-1.37487	4.7257e-06	-1.53508	-1.37137
68711606	chr2:68711606:A:G	5.29738e-07	-1.53529	-1.30003	2.31077e-06	-1.57153	-1.34838	4.95441e-06	-1.51937	-1.33982
68711627	chr2:68711627:G:A	5.30167e-07	-1.54324	-1.29128	2.31856e-06	-1.57374	-1.3428	4.93834e-06	-1.52887	-1.33356
68711652	chr2:68711652:A:G	2.55036e-06	-1.13299e-10	-1.26372	1.32558e-05	-1.13299e-10	-1.17304	2.59325e-05	-1.13299e-10	-1.20397
68711766	chr2:68711766:A:G	5.47027e-07	-1.55236	-1.25085	2.37855e-06	-1.57535	-1.31564	5.0319e-06	-1.54017	-1.30349
68711807	chr2:68711807:T:C	2.45404e-06	-1.13299e-10	-1.30222	1.17301e-05	-1.13299e-10	-1.29532	2.34137e-05	-1.13299e-10	-1.30614
68712064	chr2:68712064:G:A	2.38094e-06	-1.13299e-10	-1.33246	1.12773e-05	-1.13299e-10	-1.33469	2.26365e-05	-1.13299e-10	-1.3399
68712292	chr2:68712292:C:T	5.31271e-07	-1.5283	-1.30414	2.31046e-06	-1.56913	-1.35091	4.98077e-06	-1.51118	-1.3427
68712367	chr2:68712367:T:C	5.24776e-07	-1.53602	-1.30872	2.29797e-06	-1.5718	-1.35366	4.91996e-06	-1.52032	-1.34584
68712394	chr2:68712394:T:G	5.23853e-07	-1.53242	-1.31407	2.29336e-06	-1.57061	-1.35685	4.92294e-06	-1.51603	-1.34952
68712495	chr2:68712495:A:G	5.27986e-07	-1.53594	-1.3027	2.30644e-06	-1.57176	-1.35002	4.94119e-06	-1.52016	-1.34169
68712552	chr2:68712552:C:A	5.40427e-07	-1.5224	-1.29294	2.33183e-06	-1.56725	-1.34358	5.0524e-06	-1.50515	-1.33445
68712761	chr2:68712761:A:G	1.93621e-06	-1.53922	-3.69445e-10	1.20027e-05	-1.27235	-3.69445e-10	1.87879e-05	-1.52625	-3.69445e-10
68713262	chr2:68713262:T:C	4.95172e-07	-1.53059	-1.37222	2.25247e-06	-1.56976	-1.37569	4.80225e-06	-1.51271	-1.37766
68713304	chr2:68713304:CATCT:C	2.59137e-06	-1.13299e-10	-1.24777	1.23525e-05	-1.13299e-10	-1.24362	2.45847e-05	-1.13299e-10	-1.25734
68713585	chr2:68713585:G:A	1.86721e-05	-1.13299e-10	0.727079	0.000112406	-1.13299e-10	0.964634	0.000205134	-1.13299e-10	0.864199
68713842	chr2:68713842:A:G	2.48113e-06	-1.13299e-10	-1.29124	1.19011e-05	-1.13299e-10	-1.28085	2.40941e-05	-1.13299e-10	-1.2775
68714486	chr2:68714486:C:T	5.52567e-06	-0.490548	-3.69445e-10	4.75409e-05	0.104109	-3.69445e-10	6.98154e-05	-0.213608	-3.69445e-10
68714499	chr2:68714499:C:T	3.15403e-06	-1.05127	-3.69445e-10	2.11451e-05	-0.706074	-3.69445e-10	3.69727e-05	-0.849283	-3.69445e-10
68714734	chr2:68714734:G:A	2.38468e-06	-1.13299e-10	-1.33089	1.12968e-05	-1.13299e-10	-1.33296	2.26736e-05	-1.13299e-10	-1.33826
68714769	chr2:68714769:G:A	5.22164e-07	-1.53955	-1.31018	2.29358e-06	-1.57281	-1.35456	4.89455e-06	-1.52447	-1.34687
68714877	chr2:68714877:G:A	5.22745e-07	-1.53991	-1.30871	2.29537e-06	-1.57291	-1.35368	4.89735e-06	-1.52491	-1.34586
68714881	chr2:68714881:G:T	5.22897e-07	-1.5415	-1.30682	2.29699e-06	-1.57333	-1.35256	4.89439e-06	-1.5268	-1.34457
68715363	chr2:68715363:C:CAAT	4.89557e-06	-0.611622	-3.69445e-10	4.0882e-05	-0.046793	-3.69445e-10	6.09557e-05	-0.349315	-3.69445e-10
68715369	chr2:68715369:C:CTCAAACTTAAAGT	4.76427e-06	-0.638808	-3.69445e-10	3.95057e-05	-0.0810382	-3.69445e-10	5.91148e-05	-0.379983	-3.69445e-10
68715406	chr2:68715406:A:C	5.04034e-07	-1.57552	-1.30954	2.32778e-06	-1.55938	-1.35318	4.66709e-06	-1.5748	-1.34413
68715523	chr2:68715523:C:A	5.17697e-07	-1.53643	-1.32188	2.28039e-06	-1.57192	-1.36122	4.8746e-06	-1.52082	-1.35461
68715736	chr2:68715736:A:G	2.49481e-06	-1.13299e-10	-1.28574	1.18637e-05	-1.13299e-10	-1.284	2.42025e-05	-1.13299e-10	-1.27301
68715799	chr2:68715799:A:G	6.19705e-07	-1.44254	-1.23592	2.91328e-06	-1.55948	-1.12872	6.13135e-06	-1.49747	-1.14858
68716061	chr2:68716061:C:T	5.26109e-07	-1.53954	-1.30265	2.30395e-06	-1.57281	-1.35005	4.91976e-06	-1.52449	-1.34171
68716116	chr2:68716116:T:C	2.83938e-06	-1.13299e-10	-1.15637	1.44289e-05	-1.13299e-10	-1.08825	2.90733e-05	-1.13299e-10	-1.08964
68716433	chr2:68716433:T:C	5.21781e-07	-1.54107	-1.30939	2.29368e-06	-1.57323	-1.35409	4.88802e-06	-1.52634	-1.34633
68716545	chr2:68716545:T:C	5.23725e-07	-1.53918	-1.30756	2.29749e-06	-1.57269	-1.35297	4.90563e-06	-1.52404	-1.34504
68716924	chr2:68716924:G:A	2.23115e-06	-0.490847	-0.906588	2.31657e-05	0.108799	-0.723608	3.31493e-05	-0.21191	-0.746532
68717086	chr2:68717086:G:A	2.88034e-06	-1.13299e-10	-1.14204	1.54764e-05	-1.13299e-10	-1.01817	3.00073e-05	-1.13299e-10	-1.05802
68717713	chr2:68717713:G:T	5.22825e-07	-1.5396	-1.30886	2.29537e-06	-1.57283	-1.35376	4.89866e-06	-1.52456	-1.34594
68717918	chr2:68717918:A:G	5.10989e-07	-1.54173	-1.32963	2.26754e-06	-1.57343	-1.36536	4.81965e-06	-1.52724	-1.35952
68717946	chr2:68717946:A:G	4.83232e-07	-1.54877	-1.37844	2.27527e-06	-1.57477	-1.36061	4.75445e-06	-1.53441	-1.36598
68718079	chr2:68718079:A:G	2.49293e-06	-1.13299e-10	-1.28649	1.16846e-05	-1.13299e-10	-1.29921	2.38034e-05	-1.13299e-10	-1.28964
68718371	chr2:68718371:G:A	4.95899e-07	-1.53039	-1.37094	2.25073e-06	-1.56963	-1.37659	4.8035e-06	-1.51215	-1.37796
68718584	chr2:68718584:CAGAT:C	2.3756e-06	-1.13299e-10	-1.3347	1.11681e-05	-1.13299e-10	-1.34442	2.2523e-05	-1.13299e-10	-1.34493
68718756	chr2:68718756:C:T	3.21946e-06	-1.13299e-10	-1.03074	1.50557e-05	-1.13299e-10	-1.04573	3.1692e-05	-1.13299e-10	-1.0034
68718874	chr2:68718874:A:G	9.27157e-07	-1.15184	-1.12374	5.74018e-06	-0.818984	-1.19101	8.4174e-06	-1.11749	-1.21167
68719334	chr2:68719334:T:C	2.63121e-06	-1.13299e-10	-1.23251	1.27416e-05	-1.13299e-10	-1.21261	2.57506e-05	-1.13299e-10	-1.211
68719891	chr2:68719891:T:C	7.30553e-07	-1.23578	-1.27812	3.16045e-06	-1.26207	-1.3447	7.38668e-06	-1.12406	-1.33573
68719909	chr2:68719909:C:T	4.78831e-06	-0.633774	-3.69445e-10	3.97105e-05	-0.0758665	-3.69445e-10	5.94465e-05	-0.374387	-3.69445e-10
68719912	chr2:68719912:T:C	7.04631e-07	-1.22598	-1.32405	3.11402e-06	-1.25275	-1.36882	7.2636e-06	-1.11292	-1.36367
68720540	chr2:68720540:A:G	3.12005e-06	-1.13299e-10	-1.0621	1.45963e-05	-1.13299e-10	-1.07672	3.06644e-05	-1.13299e-10	-1.03636
68720600	chr2:68720600:T:C	2.56254e-06	-1.13299e-10	-1.25895	1.23911e-05	-1.13299e-10	-1.24051	2.50414e-05	-1.13299e-10	-1.23893
68720607	chr2:68720607:C:T	2.50922e-06	-1.13299e-10	-1.27998	1.20266e-05	-1.13299e-10	-1.27036	2.45876e-05	-1.13299e-10	-1.25722
68720616	chr2:68720616:C:T	9.17833e-06	-1.13299e-10	0.0168932	5.32797e-05	-1.13299e-10	0.218072	9.93667e-05	-1.13299e-10	0.139354
68720670	chr2:68720670:CA:C	5.40733e-06	-1.13299e-10	-0.512197	2.4712e-05	-1.13299e-10	-0.550194	5.21743e-05	-1.13299e-10	-0.504874
68720960	chr2:68720960:C:T	1.26381e-05	-1.13299e-10	0.336761	5.99155e-05	-1.13299e-10	0.335453	0.000124554	-1.13299e-10	0.365276
68721302	chr2:68721302:G:A	3.45837e-06	-1.13299e-10	-0.959153	1.6642e-05	-1.13299e-10	-0.945553	3.48741e-05	-1.13299e-10	-0.907719
68721499	chr2:68721499:G:A	2.96536e-06	-1.13299e-10	-1.11295	1.43021e-05	-1.13299e-10	-1.09707	2.97762e-05	-1.13299e-10	-1.06575
68721646	chr2:68721646:C:T	2.68885e-06	-1.13299e-10	-1.21084	1.42198e-05	-1.13299e-10	-1.10285	2.76607e-05	-1.13299e-10	-1.13945
68722606	chr2:68722606:T:G	6.518e-07	-1.25333	-1.37464	3.15955e-06	-1.26498	-1.34207	7.2069e-06	-1.13446	-1.34997
68722957	chr2:68722957:G:A	6.38644e-07	-1.27125	-1.37711	3.07627e-06	-1.28266	-1.35111	7.00233e-06	-1.15533	-1.35789
68723081	chr2:68723081:G:A	2.21488e-06	-1.40476	-3.69445e-10	1.08947e-05	-1.36921	-3.69445e-10	2.12492e-05	-1.40315	-3.69445e-10
68723186	chr2:68723186:G:A	5.06369e-07	-1.52075	-1.35969	2.25462e-06	-1.56611	-1.37839	4.85888e-06	-1.501	-1.37765
68723284	chr2:68723284:C:G	6.41921e-07	-1.26612	-1.37712	3.09163e-06	-1.27761	-1.35117	7.04624e-06	-1.14901	-1.35796
68723595	chr2:68723595:G:A	2.81234e-06	-1.13299e-10	-1.16594	1.30733e-05	-1.13299e-10	-1.18691	2.67877e-05	-1.13299e-10	-1.17152
68724115	chr2:68724115:A:T	6.5889e-07	-1.24034	-1.37681	3.17625e-06	-1.25201	-1.34977	7.27189e-06	-1.11872	-1.35673
68724272	chr2:68724272:T:C	5.11949e-07	-1.4962	-1.37328	2.52816e-06	-1.49201	-1.33798	5.35135e-06	-1.4358	-1.34632
68724345	chr2:68724345:C:T	1.19818e-06	-0.728373	-1.29078	3.3434e-06	-1.20345	-1.34704	1.08555e-05	-0.74148	-1.33331
68724374	chr2:68724374:A:C	6.28558e-07	-1.28613	-1.37815	2.97547e-06	-1.29849	-1.36859	6.75694e-06	-1.1756	-1.3733
68724506	chr2:68724506:A:G	1.3771e-06	-1.50113	-0.378844	8.24962e-06	-1.57384	-0.0734757	1.68334e-05	-1.53839	-0.0977157
68724622	chr2:68724622:G:A	4.8132e-06	-0.62859	-3.69445e-10	4.00732e-05	-0.0667744	-3.69445e-10	5.98504e-05	-0.367616	-3.69445e-10
68724713	chr2:68724713:A:G	6.70447e-07	-1.22441	-1.37536	3.2431e-06	-1.23654	-1.34441	7.4418e-06	-1.1003	-1.35205
68724839	chr2:68724839:A:T	6.61161e-07	-1.23798	-1.37573	3.19639e-06	-1.24978	-1.34568	7.31643e-06	-1.11616	-1.35318
68725189	chr2:68725189:C:T	2.69733e-06	-1.13299e-10	-1.20769	1.25238e-05	-1.13299e-10	-1.22985	2.52395e-05	-1.13299e-10	-1.23105
68725384	chr2:68725384:A:G	1.24473e-06	-0.603199	-1.37784	3.79686e-06	-1.09424	-1.32907	1.24164e-05	-0.594601	-1.34585
68725710	chr2:68725710:T:C	1.89624e-06	-1.56008	-3.69445e-10	9.44169e-06	-1.51235	-3.69445e-10	1.8196e-05	-1.55826	-3.69445e-10
68725728	chr2:68725728:A:C	2.29548e-06	-1.13299e-10	-1.36901	1.08451e-05	-1.13299e-10	-1.37377	2.18732e-05	-1.13299e-10	-1.3742
68725789	chr2:68725789:G:A	3.19162e-06	-1.13299e-10	-1.03942	1.47247e-05	-1.13299e-10	-1.06796	2.96622e-05	-1.13299e-10	-1.06959
68725877	chr2:68725877:G:A	3.25906e-06	-1.13299e-10	-1.01851	1.50225e-05	-1.13299e-10	-1.04794	3.04318e-05	-1.13299e-10	-1.04397
68725985	chr2:68725985:A:G	3.11716e-06	-1.13299e-10	-1.06303	1.70745e-05	-1.13299e-10	-0.919896	3.28415e-05	-1.13299e-10	-0.967771
68726122	chr2:68726122:T:C	2.31254e-06	-1.13299e-10	-1.36161	1.09049e-05	-1.13299e-10	-1.36827	2.19902e-05	-1.13299e-10	-1.36887
68726156	chr2:68726156:G:A	9.10286e-07	-1.10018	-1.19376	3.85043e-06	-1.12222	-1.28708	9.25208e-06	-0.957505	-1.27711
68726164	chr2:68726164:C:T	1.86965e-06	-1.5742	-3.69445e-10	9.01291e-06	-1.55882	-3.69445e-10	1.79445e-05	-1.57218	-3.69445e-10
68726189	chr2:68726189:A:T	1.89174e-06	-1.56245	-3.69445e-10	9.57599e-06	-1.49822	-3.69445e-10	1.86564e-05	-1.53327	-3.69445e-10
68726225	chr2:68726225:C:T	5.4359e-07	-1.45508	-1.35443	2.33728e-06	-1.53497	-1.37353	5.28292e-06	-1.4224	-1.37259
68726550	chr2:68726550:A:C	8.01548e-07	-1.0467	-1.37446	3.38764e-06	-1.21739	-1.31996	7.63931e-06	-1.09286	-1.33329
68726751	chr2:68726751:G:T	1.99909e-06	-1.50726	-3.69445e-10	1.1941e-05	-1.27751	-3.69445e-10	1.92738e-05	-1.50072	-3.69445e-10
68726913	chr2:68726913:T:G	4.7209e-06	-1.13299e-10	-0.647952	2.23709e-05	-1.13299e-10	-0.649722	4.6707e-05	-1.13299e-10	-0.615569
68727230	chr2:68727230:C:T	2.94086e-06	-1.13299e-10	-1.12125	1.59027e-05	-1.13299e-10	-0.990995	3.06673e-05	-1.13299e-10	-1.03626
68727253	chr2:68727253:G:A	2.33562e-06	-1.13299e-10	-1.35168	1.17233e-05	-1.13299e-10	-1.29591	2.32506e-05	-1.13299e-10	-1.31313
68727650	chr2:68727650:G:A	7.45125e-07	-1.12531	-1.36884	2.96377e-06	-1.29376	-1.37726	6.73072e-06	-1.17569	-1.37709
68727787	chr2:68727787:A:G	7.4877e-07	-1.11732	-1.37196	2.98056e-06	-1.28721	-1.37816	6.77586e-06	-1.16802	-1.37807
68727798	chr2:68727798:A:G	2.30242e-06	-1.13299e-10	-1.36599	1.14081e-05	-1.13299e-10	-1.32316	2.27039e-05	-1.13299e-10	-1.33692
68727908	chr2:68727908:T:C	4.72711e-06	-0.495748	-0.15089	1.3218e-05	-1.03061	-0.145289	3.80708e-05	-0.627074	-0.192942
68728045	chr2:68728045:A:G	5.798e-07	-1.36659	-1.37844	2.40374e-06	-1.52435	-1.35611	5.27881e-06	-1.43253	-1.36323
68728381	chr2:68728381:G:C	2.47033e-06	-1.13299e-10	-1.2956	1.27446e-05	-1.13299e-10	-1.21237	2.49863e-05	-1.13299e-10	-1.24113
68728684	chr2:68728684:C:T	5.63222e-06	-1.13299e-10	-0.471447	2.95703e-05	-1.13299e-10	-0.370711	5.97246e-05	-1.13299e-10	-0.369719
68728834	chr2:68728834:T:C	2.34405e-06	-1.13299e-10	-1.34807	1.17968e-05	-1.13299e-10	-1.28965	2.33803e-05	-1.13299e-10	-1.30757
68730100	chr2:68730100:T:C	1.06931e-06	-1.50246	-0.630483	6.28714e-06	-1.36162	-0.557352	1.12738e-05	-1.49204	-0.544946
68730113	chr2:68730113:C:T	3.03709e-06	-1.13299e-10	-1.08905	1.43972e-05	-1.13299e-10	-1.09045	2.96545e-05	-1.13299e-10	-1.06985
68730197	chr2:68730197:G:A	1.1515e-06	-1.3474	-0.711478	6.31615e-06	-1.5465	-0.367875	1.45408e-05	-1.37419	-0.408313
68730807	chr2:68730807:G:A	2.23452e-06	-0.100148	-1.29578	7.29192e-06	-0.576531	-1.19418	2.30489e-05	-0.12037	-1.20147
68730826	chr2:68730826:G:A	2.27395e-06	-1.13299e-10	-1.37843	1.09481e-05	-1.13299e-10	-1.36432	2.1967e-05	-1.13299e-10	-1.36992
68730971	chr2:68730971:A:G	1.85763e-06	-1.33692	-0.243732	8.86985e-06	-1.25443	-0.320393	1.73712e-05	-1.38025	-0.224396
68731492	chr2:68731492:A:G	1.21659e-06	-1.40211	-0.601783	6.14714e-06	-1.30706	-0.634436	1.15871e-05	-1.45976	-0.549813
68731734	chr2:68731734:G:A	1.16522e-05	-1.13299e-10	0.255545	5.85685e-05	-1.13299e-10	0.312714	0.000125409	-1.13299e-10	0.372118
68731763	chr2:68731763:C:G	5.0987e-07	-1.56939	-1.30417	2.4584e-06	-1.5349	-1.32307	4.8341e-06	-1.57514	-1.30862
68732339	chr2:68732339:A:G	6.91533e-07	-1.27354	-1.29525	1.34338e-05	0.151625	-1.31134	6.60612e-06	-1.26831	-1.30316
68733203	chr2:68733203:A:G	1.79739e-06	-0.353673	-1.25994	3.00493e-05	0.747703	-1.10235	2.68095e-05	-0.0498271	-1.12088
68733353	chr2:68733353:C:A	6.28147e-07	-1.29052	-1.37441	2.47073e-06	-1.47495	-1.37801	6.13527e-06	-1.27573	-1.36968
68733518	chr2:68733518:T:G	1.57251e-06	-0.372445	-1.37484	2.2e-05	0.711393	-1.37783	2.00909e-05	-0.081098	-1.3781
68733581	chr2:68733581:A:T	3.427e-06	-1.13299e-10	-0.968267	1.64641e-05	-1.13299e-10	-0.956302	3.16972e-05	-1.13299e-10	-1.00323
68733589	chr2:68733589:C:T	2.19973e-06	-1.41162	-3.69445e-10	9.72058e-06	-1.48324	-3.69445e-10	2.15343e-05	-1.38982	-3.69445e-10
68733938	chr2:68733938:G:A	1.52858e-06	-0.458404	-1.31721	2.34257e-05	0.600467	-1.20412	2.15944e-05	-0.167522	-1.21951
68734281	chr2:68734281:A:G	2.38378e-06	-1.13299e-10	-1.33127	1.13691e-05	-1.13299e-10	-1.32658	2.33849e-05	-1.13299e-10	-1.30737
68735005	chr2:68735005:G:A	1.03602e-05	1.33168	-1.19366	0.189385	9.30425	-0.910198	0.00013622	1.61469	-1.15987
68735127	chr2:68735127:T:C	1.47004e-06	-0.440433	-1.37423	2.00134e-05	0.616982	-1.37806	1.86086e-05	-0.157957	-1.37788
68735280	chr2:68735280:G:A	2.27937e-06	-1.13299e-10	-1.37605	1.08038e-05	-1.13299e-10	-1.37758	2.17834e-05	-1.13299e-10	-1.37831
68735300	chr2:68735300:G:A	2.61847e-06	-1.23736	-3.69445e-10	1.08699e-05	-1.37148	-3.69445e-10	2.5429e-05	-1.22357	-3.69445e-10
68735438	chr2:68735438:G:A	1.59326e-06	-0.494106	-1.24006	2.54748e-05	0.552378	-1.07217	2.35841e-05	-0.207284	-1.09161
68735693	chr2:68735693:G:A	3.64682e-06	-1.13299e-10	-0.906095	1.76503e-05	-1.13299e-10	-0.886731	3.7191e-05	-1.13299e-10	-0.843396
68736310	chr2:68736310:C:T	3.15293e-06	-1.13299e-10	-1.05162	1.51902e-05	-1.13299e-10	-1.03683	3.18079e-05	-1.13299e-10	-0.999748
68736934	chr2:68736934:C:G	2.72898e-06	-1.13299e-10	-1.19602	1.29586e-05	-1.13299e-10	-1.19572	2.64696e-05	-1.13299e-10	-1.18346
68736985	chr2:68736985:T:C	2.4683e-06	-1.13299e-10	-1.29642	1.30959e-05	-1.13299e-10	-1.18519	2.50445e-05	-1.13299e-10	-1.23881
68737172	chr2:68737172:TGAACTA:T	3.45913e-06	-1.13299e-10	-0.958935	1.67188e-05	-1.13299e-10	-0.940951	3.5151e-05	-1.13299e-10	-0.899811
68737668	chr2:68737668:A:G	2.2777e-06	-1.13299e-10	-1.37678	1.09495e-05	-1.13299e-10	-1.36418	2.18854e-05	-1.13299e-10	-1.37364
68737781	chr2:68737781:T:C	2.2777e-06	-1.13299e-10	-1.37678	1.09493e-05	-1.13299e-10	-1.36421	2.18851e-05	-1.13299e-10	-1.37366
68737901	chr2:68737901:G:A	2.34658e-06	-1.13299e-10	-1.34699	1.11837e-05	-1.13299e-10	-1.34303	2.2932e-05	-1.13299e-10	-1.32693
68737946	chr2:68737946:G:T	5.92543e-07	-1.35761	-1.36568	2.39076e-06	-1.51243	-1.37344	5.79636e-06	-1.34439	-1.35785
68738037	chr2:68738037:A:C	1.55483e-06	-0.382192	-1.3764	2.17261e-05	0.697911	-1.37688	1.98677e-05	-0.0919358	-1.37843
68738085	chr2:68738085:A:G	2.37254e-06	-1.13299e-10	-1.33599	1.13129e-05	-1.13299e-10	-1.33153	2.32499e-05	-1.13299e-10	-1.31316
68738343	chr2:68738343:C:T	2.62029e-06	-1.23667	-3.69445e-10	1.71797e-05	-0.913756	-3.69445e-10	2.87267e-05	-1.10164	-3.69445e-10
68738730	chr2:68738730:A:T	2.30099e-06	-1.13299e-10	-1.36661	1.08714e-05	-1.13299e-10	-1.37135	2.19994e-05	-1.13299e-10	-1.36845
68738745	chr2:68738745:C:T	5.5521e-07	-1.46596	-1.3224	2.44043e-06	-1.56422	-1.30109	5.28913e-06	-1.46806	-1.32575
68739180	chr2:68739180:C:T	2.29694e-06	-1.13299e-10	-1.36837	1.07999e-05	-1.13299e-10	-1.37795	2.18952e-05	-1.13299e-10	-1.3732
68739270	chr2:68739270:A:G	2.42714e-06	-1.13299e-10	-1.31324	1.15186e-05	-1.13299e-10	-1.31352	2.26682e-05	-1.13299e-10	-1.3385
68739431	chr2:68739431:C:G	3.39544e-06	0.381316	-1.35884	6.58003e-05	1.70396	-1.27482	5.19664e-05	0.776819	-1.28568
68739459	chr2:68739459:A:T	2.37812e-06	-1.13299e-10	-1.33364	1.13408e-05	-1.13299e-10	-1.32907	2.33174e-05	-1.13299e-10	-1.31026
68739507	chr2:68739507:C:A	2.37863e-06	-1.13299e-10	-1.33343	1.13434e-05	-1.13299e-10	-1.32885	2.33237e-05	-1.13299e-10	-1.31
68739899	chr2:68739899:C:A	5.63216e-06	-1.13299e-10	-0.471459	4.27611e-05	-1.13299e-10	-0.00185341	6.20383e-05	-1.13299e-10	-0.331711
68740113	chr2:68740113:G:A	1.72421e-06	-0.395722	-1.25946	2.83439e-05	0.688564	-1.10163	2.55778e-05	-0.0975522	-1.12019
68740129	chr2:68740129:C:T	2.34508e-06	-1.13299e-10	-1.34763	1.1095e-05	-1.13299e-10	-1.35099	2.27447e-05	-1.13299e-10	-1.33513
68740624	chr2:68740624:G:T	2.35492e-06	-1.13299e-10	-1.34344	1.1141e-05	-1.13299e-10	-1.34685	2.22476e-05	-1.13299e-10	-1.35723
68740996	chr2:68740996:C:T	2.39521e-06	-1.13299e-10	-1.32648	1.10422e-05	-1.13299e-10	-1.35576	2.26755e-05	-1.13299e-10	-1.33818
68741129	chr2:68741129:C:T	2.56011e-06	-1.13299e-10	-1.2599	1.21865e-05	-1.13299e-10	-1.25715	2.43335e-05	-1.13299e-10	-1.26761
68741178	chr2:68741178:G:T	4.08174e-06	-1.13299e-10	-0.793428	1.89774e-05	-1.13299e-10	-0.814234	3.75905e-05	-1.13299e-10	-0.832713
68741286	chr2:68741286:C:T	1.42646e-06	-0.572617	-1.27214	2.17073e-05	0.440667	-1.1205	2.0607e-05	-0.295424	-1.13841
68741540	chr2:68741540:A:C	2.27438e-06	-1.13299e-10	-1.37824	1.07947e-05	-1.13299e-10	-1.37843	2.1787e-05	-1.13299e-10	-1.37815
68741635	chr2:68741635:G:T	2.29287e-06	-1.13299e-10	-1.37015	1.14575e-05	-1.13299e-10	-1.31884	2.24787e-05	-1.13299e-10	-1.3469
68741665	chr2:68741665:C:A	6.26318e-06	-1.13299e-10	-0.365264	2.95154e-05	-1.13299e-10	-0.37257	5.62583e-05	-1.13299e-10	-0.42951
68741839	chr2:68741839:T:C	2.45693e-06	-1.13299e-10	-1.30104	1.16623e-05	-1.13299e-10	-1.30112	2.28927e-05	-1.13299e-10	-1.32865
68742470	chr2:68742470:G:A	1.79139e-06	-0.363919	-1.25304	2.1702e-05	0.490974	-1.17105	1.85152e-05	-0.342231	-1.19864
68742475	chr2:68742475:A:T	2.42798e-06	-1.13299e-10	-1.31289	1.15262e-05	-1.13299e-10	-1.31286	2.2677e-05	-1.13299e-10	-1.33811
68742772	chr2:68742772:A:G	6.51301e-07	-1.37252	-1.25622	4.50698e-06	-0.984217	-1.26764	6.4422e-06	-1.31368	-1.28291
68743209	chr2:68743209:C:T	6.05788e-07	-1.33077	-1.37041	2.45326e-06	-1.49895	-1.36111	5.85114e-06	-1.31735	-1.37548
68743371	chr2:68743371:C:G	2.40684e-06	-1.13299e-10	-1.32164	1.14266e-05	-1.13299e-10	-1.32154	2.25244e-05	-1.13299e-10	-1.34487
68743421	chr2:68743421:G:A	2.38415e-06	-1.13299e-10	-1.33111	1.23782e-05	-1.13299e-10	-1.24154	2.38884e-05	-1.13299e-10	-1.28607
68743465	chr2:68743465:C:T	2.3993e-06	-1.13299e-10	-1.32478	1.14471e-05	-1.13299e-10	-1.31975	2.35734e-05	-1.13299e-10	-1.29935
68743507	chr2:68743507:C:G	2.28258e-06	-1.13299e-10	-1.37465	1.07974e-05	-1.13299e-10	-1.37817	2.17933e-05	-1.13299e-10	-1.37786
68743565	chr2:68743565:T:G	2.29677e-06	-1.13299e-10	-1.36845	1.08844e-05	-1.13299e-10	-1.37015	2.21735e-05	-1.13299e-10	-1.36057
68743592	chr2:68743592:T:C	2.51446e-06	-1.13299e-10	-1.27789	1.21266e-05	-1.13299e-10	-1.26208	2.45957e-05	-1.13299e-10	-1.25689
68743815	chr2:68743815:C:T	2.38113e-06	-1.13299e-10	-1.33238	1.13061e-05	-1.13299e-10	-1.33214	2.23363e-05	-1.13299e-10	-1.35325
68744239	chr2:68744239:C:T	2.32838e-06	-1.13299e-10	-1.35478	1.08549e-05	-1.13299e-10	-1.37287	2.20847e-05	-1.13299e-10	-1.36458
68744306	chr2:68744306:C:G	2.27664e-06	-1.13299e-10	-1.37725	1.08005e-05	-1.13299e-10	-1.37789	2.18432e-05	-1.13299e-10	-1.37557
68744433	chr2:68744433:A:G	5.89832e-07	-1.37722	-1.35065	2.44925e-06	-1.527	-1.3347	5.62198e-06	-1.38004	-1.35274
68744485	chr2:68744485:A:G	5.88149e-07	-1.38139	-1.34934	2.4476e-06	-1.52924	-1.33313	5.60392e-06	-1.38448	-1.35152
68745080	chr2:68745080:A:G	5.55525e-06	-1.13299e-10	-0.485207	2.62124e-05	-1.13299e-10	-0.49125	5.08178e-05	-1.13299e-10	-0.531216
68745578	chr2:68745578:T:C	2.65337e-06	-1.13299e-10	-1.22412	1.25401e-05	-1.13299e-10	-1.22855	2.47515e-05	-1.13299e-10	-1.25058
68745594	chr2:68745594:G:A	7.06761e-07	-1.31442	-1.23259	2.52518e-06	-1.55896	-1.27221	6.32865e-06	-1.32373	-1.29065
68745906	chr2:68745906:G:A	1.92584e-06	-1.54459	-3.69445e-10	9.28836e-06	-1.52872	-3.69445e-10	1.8074e-05	-1.56499	-3.69445e-10
68745926	chr2:68745926:T:G	2.37785e-06	-1.13299e-10	-1.33375	1.10538e-05	-1.13299e-10	-1.35471	2.20704e-05	-1.13299e-10	-1.36522
68746012	chr2:68746012:A:G	3.50548e-06	-1.13299e-10	-0.945624	1.73046e-05	-1.13299e-10	-0.906507	3.52474e-05	-1.13299e-10	-0.897071
68746048	chr2:68746048:T:A	2.33096e-06	-1.13299e-10	-1.35367	1.08977e-05	-1.13299e-10	-1.36893	2.1959e-05	-1.13299e-10	-1.37028
68746090	chr2:68746090:G:A	6.26678e-07	-1.49051	-1.17677	2.81796e-06	-1.57423	-1.14723	6.00944e-06	-1.47746	-1.18867
68746202	chr2:68746202:G:A	2.67191e-06	-1.13299e-10	-1.21716	1.26223e-05	-1.13299e-10	-1.22202	2.49057e-05	-1.13299e-10	-1.24437
68746206	chr2:68746206:C:G	4.75253e-06	-1.13299e-10	-0.641275	2.21537e-05	-1.13299e-10	-0.659476	4.72879e-05	-1.13299e-10	-0.603208
68746225	chr2:68746225:T:C	2.35612e-06	-1.13299e-10	-1.34293	1.09292e-05	-1.13299e-10	-1.36605	2.23783e-05	-1.13299e-10	-1.35137
68746524	chr2:68746524:G:A	3.55472e-06	-1.13299e-10	-0.931675	1.75633e-05	-1.13299e-10	-0.89167	3.57848e-05	-1.13299e-10	-0.881941
68746590	chr2:68746590:C:T	4.88839e-06	-1.13299e-10	-0.61309	2.30631e-05	-1.13299e-10	-0.61925	4.4861e-05	-1.13299e-10	-0.655894
68746800	chr2:68746800:C:T	2.36029e-06	-1.34117	-3.69445e-10	9.15718e-06	-1.54294	-3.69445e-10	2.1657e-05	-1.38413	-3.69445e-10
68747189	chr2:68747189:A:T	1.49672e-06	-0.455041	-1.34164	1.58588e-05	0.37392	-1.36768	1.43601e-05	-0.435801	-1.35921
68747225	chr2:68747225:T:C	2.71914e-06	-1.13299e-10	-1.19964	1.28577e-05	-1.13299e-10	-1.20354	2.53274e-05	-1.13299e-10	-1.22758
68747249	chr2:68747249:TC:T	2.49509e-06	-1.13299e-10	-1.28563	1.17889e-05	-1.13299e-10	-1.29032	2.44449e-05	-1.13299e-10	-1.26304
68747346	chr2:68747346:C:T	3.66973e-06	0.464072	-1.3639	7.2963e-05	1.81574	-1.28327	5.75066e-05	0.885813	-1.29338
68747405	chr2:68747405:G:A	2.32328e-06	-1.13299e-10	-1.35697	1.08752e-05	-1.13299e-10	-1.37099	2.1918e-05	-1.13299e-10	-1.37216
68747443	chr2:68747443:G:T	5.55172e-06	-0.485844	-3.69445e-10	1.87658e-05	-0.825445	-3.69445e-10	5.34818e-05	-0.480122	-3.69445e-10
68747448	chr2:68747448:G:T	2.7446e-06	0.0464273	-1.23674	5.35394e-05	1.28498	-1.06205	4.3019e-05	0.384567	-1.08239
68747457	chr2:68747457:G:C	5.83862e-07	-1.49583	-1.24221	2.63062e-06	-1.57297	-1.21729	5.59867e-06	-1.48539	-1.25154
68747535	chr2:68747535:C:T	2.73371e-06	-1.13299e-10	-1.19429	1.2925e-05	-1.13299e-10	-1.19832	2.54514e-05	-1.13299e-10	-1.22269
68748574	chr2:68748574:T:C	1.24098e-06	-0.609642	-1.37441	3.35405e-05	1.12759	-1.37232	1.29913e-05	-0.528781	-1.3664
68748722	chr2:68748722:C:A	2.25974e-06	-0.147631	-1.23707	4.17744e-05	1.03735	-1.06255	3.46762e-05	0.169466	-1.08288
68748770	chr2:68748770:T:C	1.23931e-06	-0.717938	-1.26746	3.29305e-05	0.982685	-1.24577	1.31057e-05	-0.615724	-1.27069
68748787	chr2:68748787:G:A	2.27414e-06	-1.13299e-10	-1.37835	1.07997e-05	-1.13299e-10	-1.37796	2.18101e-05	-1.13299e-10	-1.37709
68749472	chr2:68749472:G:T	6.70214e-07	-1.26385	-1.33626	1.61384e-05	0.279262	-1.25554	6.72739e-06	-1.23914	-1.31413
68749564	chr2:68749564:C:T	2.31459e-06	-1.13299e-10	-1.36072	1.10168e-05	-1.13299e-10	-1.35806	2.22373e-05	-1.13299e-10	-1.35769
68749599	chr2:68749599:C:T	3.25962e-06	-1.13299e-10	-1.01834	1.57706e-05	-1.13299e-10	-0.999334	3.29641e-05	-1.13299e-10	-0.964043
68749773	chr2:68749773:C:T	2.45221e-06	-1.13299e-10	-1.30296	1.13041e-05	-1.13299e-10	-1.33232	2.27463e-05	-1.13299e-10	-1.33506
68749865	chr2:68749865:G:A	3.04164e-06	-1.13299e-10	-1.08756	1.46341e-05	-1.13299e-10	-1.07413	3.04938e-05	-1.13299e-10	-1.04194
68749894	chr2:68749894:T:G	3.04164e-06	-1.13299e-10	-1.08756	1.46341e-05	-1.13299e-10	-1.07413	3.04938e-05	-1.13299e-10	-1.04194
68750046	chr2:68750046:G:A	6.42732e-07	-1.27318	-1.3688	7.47614e-06	-0.383883	-1.36188	6.63943e-06	-1.20034	-1.36609
68750069	chr2:68750069:T:C	2.0373e-06	-1.48832	-3.69445e-10	9.19647e-06	-1.53866	-3.69445e-10	1.98007e-05	-1.47375	-3.69445e-10
68750080	chr2:68750080:C:T	2.44563e-06	-1.13299e-10	-1.30565	1.15554e-05	-1.13299e-10	-1.31033	2.38848e-05	-1.13299e-10	-1.28622
68750122	chr2:68750122:C:T	2.50149e-06	0.0571782	-1.34024	0.0125158	6.92137	-1.24411	2.76094e-05	0.212098	-1.35341
68750145	chr2:68750145:C:T	1.25488e-06	-0.61312	-1.35979	3.37866e-05	1.11957	-1.35698	1.32554e-05	-0.524835	-1.35022
68750225	chr2:68750225:G:A	2.99342e-06	-1.13299e-10	-1.10354	1.44044e-05	-1.13299e-10	-1.08995	2.99937e-05	-1.13299e-10	-1.05847
68750447	chr2:68750447:C:T	3.68717e-06	-1.13299e-10	-0.895091	1.72673e-05	-1.13299e-10	-0.908668	3.649e-05	-1.13299e-10	-0.862424
68750448	chr2:68750448:A:G	2.94305e-06	-1.13299e-10	-1.12051	1.4155e-05	-1.13299e-10	-1.10742	2.94465e-05	-1.13299e-10	-1.07689
68750476	chr2:68750476:C:A	3.68677e-06	-1.13299e-10	-0.895202	1.82229e-05	-1.13299e-10	-0.854802	3.71279e-05	-1.13299e-10	-0.845096
68750513	chr2:68750513:G:A	6.58109e-07	-1.31174	-1.3066	6.03295e-06	-0.653808	-1.30644	6.21546e-06	-1.31798	-1.31445
68750621	chr2:68750621:G:A	2.38802e-06	-1.13299e-10	-1.32949	1.10821e-05	-1.13299e-10	-1.35215	2.23146e-05	-1.13299e-10	-1.35422
68750770	chr2:68750770:GT:G	3.89848e-06	-1.13299e-10	-0.839365	1.82177e-05	-1.13299e-10	-0.855088	3.85788e-05	-1.13299e-10	-0.806759
68750822	chr2:68750822:A:G	2.42237e-06	-1.13299e-10	-1.3152	1.12012e-05	-1.13299e-10	-1.34147	2.25457e-05	-1.13299e-10	-1.34392
68750837	chr2:68750837:G:C	3.68831e-06	-1.13299e-10	-0.894784	1.82298e-05	-1.13299e-10	-0.854425	3.71421e-05	-1.13299e-10	-0.844712
68751027	chr2:68751027:C:T	2.81776e-06	-1.13299e-10	-1.16401	1.36038e-05	-1.13299e-10	-1.14713	2.69031e-05	-1.13299e-10	-1.16722
68751098	chr2:68751098:C:T	3.00978e-06	-1.13299e-10	-1.09809	1.44853e-05	-1.13299e-10	-1.08435	3.01748e-05	-1.13299e-10	-1.05246
68751115	chr2:68751115:A:G	4.01344e-06	0.537027	-1.34733	0.00125756	4.73702	-1.35757	3.97215e-05	0.598354	-1.37593
68751180	chr2:68751180:C:T	3.14554e-06	-1.13299e-10	-1.05397	1.51762e-05	-1.13299e-10	-1.03776	3.15982e-05	-1.13299e-10	-1.00636
68751428	chr2:68751428:G:A	2.38244e-06	-1.13299e-10	-1.33183	1.10634e-05	-1.13299e-10	-1.35384	2.22787e-05	-1.13299e-10	-1.35583
68751477	chr2:68751477:G:A	2.40093e-06	-1.13299e-10	-1.3241	1.13054e-05	-1.13299e-10	-1.33221	2.24607e-05	-1.13299e-10	-1.3477
68751645	chr2:68751645:C:T	2.02825e-06	-1.49278	-3.69445e-10	1.27688e-05	-1.21048	-3.69445e-10	2.24208e-05	-1.34947	-3.69445e-10
68751802	chr2:68751802:T:A	2.93877e-06	-1.13299e-10	-1.12196	1.41338e-05	-1.13299e-10	-1.10892	2.94001e-05	-1.13299e-10	-1.07846
68752009	chr2:68752009:A:C	2.47436e-06	0.0140711	-1.30804	0.01209	6.83279	-1.19014	2.71697e-05	0.170918	-1.32828
68752036	chr2:68752036:A:G	2.27503e-06	-1.13299e-10	-1.37796	1.0795e-05	-1.13299e-10	-1.3784	2.18444e-05	-1.13299e-10	-1.37552
68752154	chr2:68752154:C:A	2.27613e-06	-1.13299e-10	-1.37748	1.07965e-05	-1.13299e-10	-1.37826	2.17883e-05	-1.13299e-10	-1.37809
68752191	chr2:68752191:T:G	3.69535e-06	-1.13299e-10	-0.892877	1.92727e-05	-1.13299e-10	-0.798795	3.868e-05	-1.13299e-10	-0.80414
68752199	chr2:68752199:G:T	2.607e-06	0.0533153	-1.29507	0.0135278	6.92385	-1.16883	2.86567e-05	0.213014	-1.31709
68752301	chr2:68752301:AATGAAATCTGTTCTTCAAGATAGAAAAAAAAGAGAAATATTATGAATGCC:A	2.99521e-06	-1.13299e-10	-1.10294	1.44506e-05	-1.13299e-10	-1.08675	3.00594e-05	-1.13299e-10	-1.05629
68752452	chr2:68752452:A:G	2.90017e-06	-1.13299e-10	-1.13518	1.398e-05	-1.13299e-10	-1.11986	2.90451e-05	-1.13299e-10	-1.09061
68752472	chr2:68752472:A:G	8.16966e-07	-1.28961	-1.11249	9.52176e-06	-0.432296	-1.07161	8.68157e-06	-1.22218	-1.07608
68752524	chr2:68752524:C:G	2.48855e-06	-1.13299e-10	-1.28825	1.14245e-05	-1.13299e-10	-1.32172	2.27874e-05	-1.13299e-10	-1.33326
68752577	chr2:68752577:G:A	3.80755e-06	-1.13299e-10	-0.862967	1.98857e-05	-1.13299e-10	-0.767481	3.99528e-05	-1.13299e-10	-0.771763
68752594	chr2:68752594:C:A	3.82363e-06	-1.13299e-10	-0.858753	1.99796e-05	-1.13299e-10	-0.76277	4.01403e-05	-1.13299e-10	-0.767083
68752747	chr2:68752747:G:GC	8.73403e-07	-1.29144	-1.04387	1.02166e-05	-0.436002	-0.997464	9.32718e-06	-1.22422	-1.00231
68752969	chr2:68752969:C:A	3.84029e-06	-1.13299e-10	-0.854404	1.91854e-05	-1.13299e-10	-0.803333	3.72844e-05	-1.13299e-10	-0.840889
68753585	chr2:68753585:G:C	3.12167e-06	-1.06158	-3.69445e-10	1.76487e-05	-0.886823	-3.69445e-10	2.85434e-05	-1.10804	-3.69445e-10
68753601	chr2:68753601:T:A	9.19505e-07	-1.29671	-0.98716	3.76246e-06	-1.53571	-0.896697	9.25014e-06	-1.27732	-0.957501
68753606	chr2:68753606:T:A	3.13767e-06	0.124708	-1.18118	6.52313e-05	1.40022	-0.979767	4.92709e-05	0.439816	-1.00194
68753830	chr2:68753830:G:A	2.92752e-06	0.0738272	-1.19962	5.94665e-05	1.33341	-1.00548	4.54861e-05	0.384938	-1.02699
68754241	chr2:68754241:A:G	2.89956e-06	-1.13299e-10	-1.13539	1.40145e-05	-1.13299e-10	-1.11739	2.83915e-05	-1.13299e-10	-1.11337
68754306	chr2:68754306:ATGCTTT:A	1.35743e-06	-1.29034	-0.60402	1.95287e-05	-0.404051	-0.381545	1.61212e-05	-1.21816	-0.461168
68754593	chr2:68754593:A:G	3.05919e-06	-1.13299e-10	-1.0818	1.47942e-05	-1.13299e-10	-1.06325	3.08326e-05	-1.13299e-10	-1.03089
68754932	chr2:68754932:CT:C	6.84619e-07	-1.21457	-1.36427	6.63884e-06	-0.49749	-1.36705	6.64997e-06	-1.21629	-1.34856
68755227	chr2:68755227:C:G	2.96885e-06	-1.13299e-10	-1.11178	1.5115e-05	-1.13299e-10	-1.0418	2.98498e-05	-1.13299e-10	-1.06329
68755467	chr2:68755467:A:G	6.05203e-07	-1.45586	-1.24629	5.70037e-06	-0.802252	-1.2147	6.04958e-06	-1.41559	-1.24389
68755506	chr2:68755506:C:T	1.86983e-06	-1.57411	-3.69445e-10	9.11273e-06	-1.54781	-3.69445e-10	1.78974e-05	-1.57481	-3.69445e-10
68755519	chr2:68755519:A:G	2.88197e-06	-1.13299e-10	-1.14148	1.46174e-05	-1.13299e-10	-1.07527	2.88986e-05	-1.13299e-10	-1.09567
68755601	chr2:68755601:C:T	6.16625e-07	-1.44339	-1.24005	5.92174e-06	-0.771553	-1.2073	6.17713e-06	-1.40144	-1.23717
68755651	chr2:68755651:CT:C	6.14787e-07	-1.44125	-1.24518	5.91376e-06	-0.76722	-1.21298	6.16039e-06	-1.39907	-1.24225
68755728	chr2:68755728:T:C	2.95066e-06	-1.13299e-10	-1.11792	1.50104e-05	-1.13299e-10	-1.04874	2.96495e-05	-1.13299e-10	-1.07002
68755744	chr2:68755744:T:C	7.06999e-07	-1.33005	-1.21662	2.7972e-06	-1.54511	-1.18375	6.94167e-06	-1.30391	-1.21801
68755914	chr2:68755914:G:A	1.44988e-06	-0.450111	-1.37836	1.57757e-05	0.370443	-1.36945	1.43571e-05	-0.420329	-1.37489
68755952	chr2:68755952:A:G	2.27392e-06	-1.13299e-10	-1.37845	1.07945e-05	-1.13299e-10	-1.37845	2.1834e-05	-1.13299e-10	-1.376
68755991	chr2:68755991:T:C	2.78166e-06	-1.1769	-3.69445e-10	1.41704e-05	-1.10632	-3.69445e-10	2.58267e-05	-1.20805	-3.69445e-10
68756024	chr2:68756024:C:T	2.8191e-06	-1.13299e-10	-1.16353	1.35817e-05	-1.13299e-10	-1.14876	2.81677e-05	-1.13299e-10	-1.12129
68756069	chr2:68756069:C:T	2.88947e-06	-1.13299e-10	-1.13888	1.3932e-05	-1.13299e-10	-1.1233	2.89358e-05	-1.13299e-10	-1.09438
68756085	chr2:68756085:G:A	9.08523e-07	-0.929952	-1.36593	2.62736e-05	0.878127	-1.36704	9.37755e-06	-0.877911	-1.34323
68756336	chr2:68756336:A:T	6.03331e-07	-1.46523	-1.24001	5.60449e-06	-0.826625	-1.20729	6.02279e-06	-1.42675	-1.23716
68756743	chr2:68756743:G:T	4.98438e-07	-1.53566	-1.36057	4.27017e-06	-0.955754	-1.35007	4.694e-06	-1.54165	-1.37153
68756894	chr2:68756894:A:C	2.88446e-06	-1.13299e-10	-1.14061	1.39072e-05	-1.13299e-10	-1.12508	2.88816e-05	-1.13299e-10	-1.09626
68756935	chr2:68756935:T:C	2.35331e-06	-1.13299e-10	-1.34413	1.08472e-05	-1.13299e-10	-1.37358	2.21755e-05	-1.13299e-10	-1.36048
68757267	chr2:68757267:G:A	3.32979e-06	-0.997044	-3.69445e-10	1.99035e-05	-0.766585	-3.69445e-10	3.09613e-05	-1.02673	-3.69445e-10
68757388	chr2:68757388:G:T	1.40525e-06	-0.482162	-1.37757	1.51886e-05	0.328232	-1.36517	1.39286e-05	-0.453474	-1.37204
68757466	chr2:68757466:G:A	1.47002e-06	-0.436539	-1.37814	1.61248e-05	0.390684	-1.36781	1.45896e-05	-0.405316	-1.37384
68757573	chr2:68757573:A:C	2.35838e-06	-1.13299e-10	-1.34198	1.08561e-05	-1.13299e-10	-1.37276	2.22095e-05	-1.13299e-10	-1.35894
68757749	chr2:68757749:T:A	7.22354e-07	-1.30698	-1.21822	2.8165e-06	-1.53666	-1.18532	7.10784e-06	-1.27886	-1.21941
68757764	chr2:68757764:G:A	5.97083e-07	-1.47124	-1.24441	5.49137e-06	-0.842152	-1.21215	5.95553e-06	-1.43359	-1.24155
68758017	chr2:68758017:T:C	2.87089e-06	-1.13299e-10	-1.14533	1.346e-05	-1.13299e-10	-1.15776	2.68902e-05	-1.13299e-10	-1.1677
68758152	chr2:68758152:A:C	2.83907e-06	-1.13299e-10	-1.15647	1.36812e-05	-1.13299e-10	-1.14146	2.83862e-05	-1.13299e-10	-1.11356
68758790	chr2:68758790:A:G	3.19715e-06	-1.13299e-10	-1.03769	1.5783e-05	-1.13299e-10	-0.998546	3.20762e-05	-1.13299e-10	-0.991348
68758894	chr2:68758894:G:A	9.03585e-07	-0.967216	-1.33412	2.66941e-05	0.839541	-1.31258	9.09733e-06	-0.90052	-1.35096
68758943	chr2:68758943:A:G	2.89621e-06	-1.13299e-10	-1.13655	1.46981e-05	-1.13299e-10	-1.06976	2.9061e-05	-1.13299e-10	-1.09007
68758953	chr2:68758953:T:G	1.59996e-06	-0.351792	-1.37818	1.79758e-05	0.499575	-1.36803	1.58753e-05	-0.320702	-1.37399
68759289	chr2:68759289:A:C	6.8175e-07	-1.28563	-1.29742	8.51371e-06	-0.395799	-1.22001	7.3506e-06	-1.21194	-1.25274
68759336	chr2:68759336:G:A	8.97292e-07	-0.975312	-1.33301	2.61615e-05	0.818355	-1.31155	9.00575e-06	-0.911337	-1.35026
68759340	chr2:68759340:A:C	2.42985e-06	-1.13299e-10	-1.31212	1.10171e-05	-1.13299e-10	-1.35804	2.24383e-05	-1.13299e-10	-1.34869
68759431	chr2:68759431:A:T	6.4991e-07	-1.27025	-1.36062	2.42465e-06	-1.52255	-1.34925	6.39131e-06	-1.24345	-1.36107
68759595	chr2:68759595:A:G	5.69313e-07	-1.39068	-1.3726	4.66947e-06	-0.840801	-1.37564	5.38156e-06	-1.39821	-1.37828
68759622	chr2:68759622:A:ATTAG	3.28033e-06	0.260935	-1.27294	6.81222e-05	1.58212	-1.1183	5.01209e-05	0.590873	-1.1359
68759624	chr2:68759624:ACCTGAT:A	3.0445e-06	0.187774	-1.27439	6.17512e-05	1.4862	-1.12057	4.62033e-05	0.511676	-1.13809
68759771	chr2:68759771:A:T	5.7002e-07	-1.38669	-1.37535	4.68766e-06	-0.835145	-1.3774	5.40573e-06	-1.39469	-1.37732
68759960	chr2:68759960:C:T	2.81887e-06	-1.13299e-10	-1.16362	1.35797e-05	-1.13299e-10	-1.14891	2.8162e-05	-1.13299e-10	-1.12149
68759961	chr2:68759961:G:A	9.27245e-07	-0.957023	-1.31847	2.78276e-05	0.862108	-1.29356	9.32389e-06	-0.888589	-1.33829
68760013	chr2:68760013:A:G	6.74381e-07	-1.29472	-1.29919	8.35807e-06	-0.41206	-1.22219	7.26056e-06	-1.22226	-1.25475
68760880	chr2:68760880:AAT:A	2.53672e-06	-0.201403	-1.06768	0.00862575	6.12992	-0.824891	2.86511e-05	-0.0394534	-1.06482
68761013	chr2:68761013:T:A	2.56134e-06	-1.13299e-10	-1.25942	1.19727e-05	-1.13299e-10	-1.27485	2.45031e-05	-1.13299e-10	-1.26066
68761422	chr2:68761422:A:G	8.59448e-07	-0.980752	-1.37067	2.38636e-05	0.786799	-1.37193	8.84822e-06	-0.927325	-1.35192
68761780	chr2:68761780:T:C	6.09449e-07	-1.37732	-1.31783	6.8252e-06	-0.588087	-1.24877	6.45789e-06	-1.31592	-1.27824
68761874	chr2:68761874:C:T	4.51045e-06	0.6267	-1.32025	9.79463e-05	2.02228	-1.19534	7.22588e-05	1.02945	-1.20866
68762065	chr2:68762065:A:T	2.67672e-06	-1.13299e-10	-1.21536	1.28541e-05	-1.13299e-10	-1.20382	2.65862e-05	-1.13299e-10	-1.17907
68762083	chr2:68762083:G:A	6.42197e-07	-1.33797	-1.30484	7.57912e-06	-0.502043	-1.23004	6.86702e-06	-1.27101	-1.26172
68762262	chr2:68762262:T:C	6.42377e-07	-1.32359	-1.31894	7.65897e-06	-0.470843	-1.25076	6.856e-06	-1.25423	-1.2801
68762319	chr2:68762319:T:C	6.35202e-07	-1.34384	-1.30992	7.42687e-06	-0.514867	-1.23751	6.7767e-06	-1.27764	-1.26833
68762556	chr2:68762556:T:G	4.93831e-06	-0.602929	-3.69445e-10	1.79137e-05	-0.871914	-3.69445e-10	4.64426e-05	-0.621246	-3.69445e-10
68762559	chr2:68762559:C:T	6.36905e-07	-1.35526	-1.29582	7.4018e-06	-0.538571	-1.21719	6.81229e-06	-1.29045	-1.25029
68762984	chr2:68762984:T:G	2.59007e-06	-1.13299e-10	-1.24827	1.27766e-05	-1.13299e-10	-1.20987	2.52496e-05	-1.13299e-10	-1.23065
68763186	chr2:68763186:C:A	3.07709e-06	-1.07597	-3.69445e-10	1.59211e-05	-0.989839	-3.69445e-10	2.85519e-05	-1.10774	-3.69445e-10
68763297	chr2:68763297:A:C	1.96859e-06	-0.320843	-1.20179	2.41433e-05	0.539243	-1.11272	2.0611e-05	-0.289375	-1.14426
68763888	chr2:68763888:T:A	6.30038e-07	-1.34469	-1.31723	7.3343e-06	-0.516661	-1.24826	6.705e-06	-1.27872	-1.27789
68763923	chr2:68763923:A:G	6.6112e-07	-1.28685	-1.32692	8.13532e-06	-0.397676	-1.26359	7.04769e-06	-1.21449	-1.29227
68763974	chr2:68763974:T:C	2.95896e-06	-1.13299e-10	-1.11511	1.4303e-05	-1.13299e-10	-1.09701	2.8986e-05	-1.13299e-10	-1.09265
68764350	chr2:68764350:C:T	6.26968e-07	-1.28965	-1.37716	7.01704e-06	-0.430698	-1.37844	6.37058e-06	-1.22978	-1.378
68764482	chr2:68764482:G:A	1.54924e-06	-0.385902	-1.37628	1.7303e-05	0.454298	-1.3609	1.53967e-05	-0.356316	-1.369
68764750	chr2:68764750:A:G	2.35943e-06	-1.13299e-10	-1.34153	1.12028e-05	-1.13299e-10	-1.34131	2.30841e-05	-1.13299e-10	-1.32032
68765006	chr2:68765006:C:T	1.47118e-06	-0.43689	-1.37699	1.6154e-05	0.387761	-1.36307	1.45996e-05	-0.407867	-1.3706
68765581	chr2:68765581:A:T	2.33822e-06	-1.13299e-10	-1.35056	1.1028e-05	-1.13299e-10	-1.35704	2.21075e-05	-1.13299e-10	-1.36354
68766270	chr2:68766270:C:A	5.00693e-07	-1.51763	-1.37409	2.25635e-06	-1.57549	-1.36824	4.92819e-06	-1.50912	-1.35537
68766767	chr2:68766767:T:C	1.46642e-06	-0.438776	-1.37835	1.59402e-05	0.383931	-1.37257	1.44517e-05	-0.411911	-1.37674
68766945	chr2:68766945:G:A	2.44764e-06	-1.13299e-10	-1.30483	1.2085e-05	-1.13299e-10	-1.26552	2.41082e-05	-1.13299e-10	-1.27691
68767122	chr2:68767122:G:A	2.60128e-06	-1.13299e-10	-1.24395	1.25092e-05	-1.13299e-10	-1.23102	2.58024e-05	-1.13299e-10	-1.209
68767366	chr2:68767366:A:G	7.2918e-07	-1.25103	-1.26476	9.57309e-06	-0.323142	-1.17538	7.95774e-06	-1.17277	-1.21255
68767456	chr2:68767456:C:T	2.32842e-06	-1.13299e-10	-1.35476	1.1499e-05	-1.13299e-10	-1.31522	2.28827e-05	-1.13299e-10	-1.32908
68767466	chr2:68767466:G:A	9.7976e-07	-0.87017	-1.35023	3.03729e-05	1.00412	-1.34805	9.75535e-06	-0.811694	-1.36995
68767937	chr2:68767937:A:G	7.58959e-07	-1.25128	-1.22448	1.00921e-05	-0.323353	-1.12237	8.35687e-06	-1.17204	-1.16434
68768257	chr2:68768257:C:T	6.82994e-07	-1.26808	-1.31314	2.629e-06	-1.49555	-1.29533	6.46444e-06	-1.27107	-1.32208
68768531	chr2:68768531:A:G	1.01791e-06	-0.823653	-1.35854	3.27233e-05	1.08765	-1.35705	1.01785e-05	-0.764994	-1.37419
68768641	chr2:68768641:G:A	2.3457e-06	-1.13299e-10	-1.34737	1.15429e-05	-1.13299e-10	-1.31141	2.27008e-05	-1.13299e-10	-1.33706
68769204	chr2:68769204:T:C	2.42529e-06	-1.13299e-10	-1.314	1.1523e-05	-1.13299e-10	-1.31314	2.31072e-05	-1.13299e-10	-1.31932
68769329	chr2:68769329:C:A	1.14018e-06	-0.897142	-1.17162	3.70774e-05	0.980913	-1.12539	1.12987e-05	-0.825397	-1.20938
68769536	chr2:68769536:A:G	4.95022e-07	-1.56427	-1.33883	3.9136e-06	-1.03882	-1.3542	4.89086e-06	-1.55423	-1.31787
68769617	chr2:68769617:A:G	5.40111e-07	-1.44233	-1.3736	2.27224e-06	-1.56139	-1.37533	5.30007e-06	-1.42669	-1.36506
68769705	chr2:68769705:C:A	2.42714e-06	-1.13299e-10	-1.31324	1.12103e-05	-1.13299e-10	-1.34065	2.2532e-05	-1.13299e-10	-1.34453
68769901	chr2:68769901:C:T	2.31467e-06	-1.13299e-10	-1.36069	1.07985e-05	-1.13299e-10	-1.37807	2.19259e-05	-1.13299e-10	-1.3718
68770021	chr2:68770021:A:G	6.38223e-06	0.93779	-1.28422	0.106862	8.90717	-1.08536	7.34788e-05	1.1192	-1.28167
68770050	chr2:68770050:T:C	2.12515e-06	-1.44611	-3.69445e-10	1.2037e-05	-1.2695	-3.69445e-10	2.10443e-05	-1.41283	-3.69445e-10
68770288	chr2:68770288:G:A	6.00739e-07	-1.50561	-1.20393	2.8987e-06	-1.5502	-1.14302	5.87125e-06	-1.48806	-1.20133
68770539	chr2:68770539:G:A	1.91834e-06	-1.54849	-3.69445e-10	8.87022e-06	-1.57478	-3.69445e-10	1.83425e-05	-1.55024	-3.69445e-10
68770631	chr2:68770631:C:A	2.38518e-06	-1.13299e-10	-1.33068	1.1381e-05	-1.13299e-10	-1.32553	2.33213e-05	-1.13299e-10	-1.3101
68770684	chr2:68770684:A:G	5.66726e-07	-1.5617	-1.20613	3.23854e-06	-1.36447	-1.21789	5.44076e-06	-1.53085	-1.2347
68771009	chr2:68771009:CCACGAAA:C	2.30172e-06	-1.13299e-10	-1.36629	1.08235e-05	-1.13299e-10	-1.37576	2.18156e-05	-1.13299e-10	-1.37684
68771278	chr2:68771278:C:T	2.28863e-06	-1.13299e-10	-1.372	1.07945e-05	-1.13299e-10	-1.37844	2.18512e-05	-1.13299e-10	-1.37521
68771639	chr2:68771639:T:G	5.90081e-07	-1.54855	-1.1789	3.48147e-06	-1.31973	-1.1903	5.71594e-06	-1.50862	-1.20759
68771823	chr2:68771823:C:T	2.27561e-06	-1.13299e-10	-1.3777	1.08414e-05	-1.13299e-10	-1.37411	2.19031e-05	-1.13299e-10	-1.37284
68771874	chr2:68771874:T:C	8.12679e-06	1.23244	-1.33723	0.000790151	4.28039	-1.36565	9.0499e-05	1.39751	-1.35164
68772021	chr2:68772021:C:T	6.57438e-07	-1.46937	-1.14999	3.04876e-06	-1.56089	-1.08185	6.43878e-06	-1.44867	-1.14845
68772508	chr2:68772508:G:A	5.59445e-07	-1.4478	-1.33296	4.34106e-06	-1.04439	-1.24497	6.37586e-06	-1.35103	-1.25591
68772636	chr2:68772636:G:A	2.70553e-06	-1.13299e-10	-1.20465	1.22696e-05	-1.13299e-10	-1.25035	2.45848e-05	-1.13299e-10	-1.25733
68772922	chr2:68772922:C:G	2.0297e-06	-1.49207	-3.69445e-10	9.07786e-06	-1.55164	-3.69445e-10	1.95576e-05	-1.4861	-3.69445e-10
68772999	chr2:68772999:G:A	2.29836e-06	-1.13299e-10	-1.36776	1.0808e-05	-1.13299e-10	-1.3772	2.18547e-05	-1.13299e-10	-1.37505
68773168	chr2:68773168:A:G	6.43466e-07	-1.48007	-1.16077	3.02618e-06	-1.55585	-1.09433	6.29352e-06	-1.46049	-1.15945
68773604	chr2:68773604:G:T	6.57169e-07	-1.46664	-1.15313	3.03591e-06	-1.5613	-1.08567	6.43508e-06	-1.44568	-1.15201
68773615	chr2:68773615:C:T	2.44203e-06	-1.13299e-10	-1.30712	1.11913e-05	-1.13299e-10	-1.34235	2.31352e-05	-1.13299e-10	-1.31811
68774039	chr2:68774039:C:T	5.8918e-07	-1.46086	-1.26812	4.29759e-06	-1.06477	-1.23466	5.31241e-06	-1.49135	-1.29806
68774074	chr2:68774074:A:G	7.2589e-07	-1.49949	-1.02082	3.45917e-06	-1.54999	-0.966468	6.8681e-06	-1.47466	-1.05792
68774333	chr2:68774333:G:T	2.51413e-06	-1.13299e-10	-1.27802	1.20595e-05	-1.13299e-10	-1.26763	2.48208e-05	-1.13299e-10	-1.24778
68774741	chr2:68774741:C:T	2.44065e-06	-1.13299e-10	-1.30769	1.11949e-05	-1.13299e-10	-1.34202	2.27231e-05	-1.13299e-10	-1.33608
68775149	chr2:68775149:C:G	6.56198e-06	0.918493	-1.23715	0.086239	8.65784	-1.05044	7.03035e-05	1.04851	-1.25515
68776149	chr2:68776149:G:A	2.99708e-06	0.23742	-1.33973	0.000202876	2.93287	-1.37776	3.33379e-05	0.415268	-1.36804
68776684	chr2:68776684:G:A	3.79417e-06	-0.866487	-3.69445e-10	3.12557e-05	-0.315281	-3.69445e-10	3.79704e-05	-0.822656	-3.69445e-10
68777061	chr2:68777061:A:G	1.15982e-05	0.918635	-0.66774	0.00185631	4.70463	-0.935764	0.000139554	1.24967	-0.770686
68777204	chr2:68777204:G:A	6.12627e-07	-1.37461	-1.31534	5.12763e-06	-0.906263	-1.21658	7.18225e-06	-1.25896	-1.22889
68777223	chr2:68777223:C:T	1.18144e-05	0.26937	-3.69445e-10	0.00010717	0.916933	-3.69445e-10	0.000134001	0.438384	-3.69445e-10
68777325	chr2:68777325:A:G	1.17101e-05	0.854951	-0.594454	0.00171345	4.56653	-0.877745	0.000139156	1.17961	-0.703473
68777360	chr2:68777360:C:T	3.00131e-06	-1.1009	-3.69445e-10	3.03745e-05	-0.34388	-3.69445e-10	2.72087e-05	-1.15593	-3.69445e-10
68777565	chr2:68777565:G:A	7.38917e-06	-1.13299e-10	-0.199936	3.46071e-05	-1.13299e-10	-0.213423	7.95967e-05	-1.13299e-10	-0.0824901
68777659	chr2:68777659:A:G	3.77657e-06	0.447552	-1.31869	0.000282462	3.25811	-1.37205	4.20997e-05	0.633561	-1.35298
68777850	chr2:68777850:T:C	4.95163e-06	0.49684	-1.09707	0.000611231	3.83874	-1.18075	6.06368e-05	0.744458	-1.09902
68778028	chr2:68778028:G:C	6.78029e-07	-1.37435	-1.21416	5.32153e-06	-0.948518	-1.1372	6.38643e-06	-1.40443	-1.20086
68778190	chr2:68778190:G:C	2.43534e-06	-1.13299e-10	-1.30987	1.16136e-05	-1.13299e-10	-1.30531	2.37526e-05	-1.13299e-10	-1.29177
68778216	chr2:68778216:A:T	3.17918e-06	0.286699	-1.33003	0.000218606	3.00576	-1.37597	3.51352e-05	0.462476	-1.36274
68778534	chr2:68778534:A:G	2.71118e-06	-1.13299e-10	-1.20257	1.22635e-05	-1.13299e-10	-1.25085	2.4641e-05	-1.13299e-10	-1.25505
68778791	chr2:68778791:C:T	4.87526e-06	0.719518	-1.3353	0.000860689	4.3787	-1.37844	6.43644e-05	1.07769	-1.37259
68778845	chr2:68778845:A:G	2.42027e-06	-1.13299e-10	-1.31607	1.15433e-05	-1.13299e-10	-1.31138	2.36758e-05	-1.13299e-10	-1.29501
68778955	chr2:68778955:A:G	2.21299e-06	-1.4056	-3.69445e-10	1.27209e-05	-1.21424	-3.69445e-10	2.19817e-05	-1.36925	-3.69445e-10
68779204	chr2:68779204:G:A	3.83446e-06	-0.855923	-3.69445e-10	3.17032e-05	-0.301063	-3.69445e-10	3.83793e-05	-0.811945	-3.69445e-10
68779363	chr2:68779363:A:G	7.17497e-06	1.13006	-1.35941	0.114973	9.12947	-1.2345	8.51857e-05	1.32634	-1.34097
68779589	chr2:68779589:A:C	3.44315e-06	0.337711	-1.30127	0.000238596	3.08395	-1.36666	3.76976e-05	0.514641	-1.34451
68779606	chr2:68779606:T:C	3.42888e-06	0.339137	-1.30685	0.000239177	3.08725	-1.36753	3.78266e-05	0.518136	-1.34459
68779976	chr2:68779976:G:A	1.01622e-06	-1.39421	-0.789652	8.64394e-06	-0.926156	-0.674468	9.43358e-06	-1.42361	-0.791582
68780175	chr2:68780175:T:A	2.28101e-06	-1.13299e-10	-1.37533	1.08018e-05	-1.13299e-10	-1.37777	2.17893e-05	-1.13299e-10	-1.37804
68780413	chr2:68780413:C:T	2.65687e-06	-1.13299e-10	-1.2228	1.29574e-05	-1.13299e-10	-1.19581	2.63057e-05	-1.13299e-10	-1.18968
68780518	chr2:68780518:A:G	2.2858e-06	-1.13299e-10	-1.37324	1.0924e-05	-1.13299e-10	-1.36652	2.19689e-05	-1.13299e-10	-1.36984
68780937	chr2:68780937:G:A	2.75116e-06	-1.13299e-10	-1.18793	1.33978e-05	-1.13299e-10	-1.16239	2.70253e-05	-1.13299e-10	-1.16269
68781073	chr2:68781073:T:C	8.62083e-07	-1.5196	-0.828754	4.40142e-06	-1.53622	-0.739331	8.37565e-06	-1.50061	-0.833522
68781118	chr2:68781118:T:C	2.33763e-06	-1.13299e-10	-1.35081	1.13645e-05	-1.13299e-10	-1.32699	2.28658e-05	-1.13299e-10	-1.32982
68781366	chr2:68781366:G:A	5.2927e-07	-1.46206	-1.37414	3.69387e-06	-1.08004	-1.37077	5.44203e-06	-1.3917	-1.37361
68781371	chr2:68781371:C:G	5.42834e-07	-1.45678	-1.35413	4.09194e-06	-1.06517	-1.28329	6.06356e-06	-1.364	-1.29316
68781427	chr2:68781427:C:T	6.23236e-07	-1.37894	-1.29384	4.37571e-06	-0.921836	-1.35958	6.46109e-06	-1.23824	-1.35542
68781719	chr2:68781719:C:T	2.74877e-06	-1.1888	-3.69445e-10	1.64031e-05	-0.960014	-3.69445e-10	2.60548e-05	-1.19926	-3.69445e-10
68781728	chr2:68781728:G:A	9.63091e-07	-0.906231	-1.33133	0.000176779	2.68771	-1.27029	1.02927e-05	-0.797014	-1.33101
68781802	chr2:68781802:A:ACCCCATC	9.53182e-06	0.0546845	-3.69445e-10	3.00415e-05	-0.354903	-3.69445e-10	9.50205e-05	0.0946299	-3.69445e-10
68781985	chr2:68781985:T:C	2.69919e-06	-1.13299e-10	-1.207	1.3514e-05	-1.13299e-10	-1.15375	2.8078e-05	-1.13299e-10	-1.12448
68782040	chr2:68782040:G:C	2.30353e-06	-1.13299e-10	-1.36551	1.10479e-05	-1.13299e-10	-1.35524	2.23486e-05	-1.13299e-10	-1.3527
68782162	chr2:68782162:T:C	2.52613e-06	-1.13299e-10	-1.27326	1.24776e-05	-1.13299e-10	-1.23355	2.57131e-05	-1.13299e-10	-1.21246
68782172	chr2:68782172:C:T	9.32347e-07	-0.905162	-1.36484	0.000167836	2.69203	-1.32652	9.9733e-06	-0.794705	-1.36485
68782407	chr2:68782407:G:A	2.47538e-06	-1.13299e-10	-1.29356	1.17692e-05	-1.13299e-10	-1.29199	2.38881e-05	-1.13299e-10	-1.28608
68782651	chr2:68782651:A:G	2.4447e-06	-1.30603	-3.69445e-10	9.86489e-06	-1.4685	-3.69445e-10	2.30855e-05	-1.32026	-3.69445e-10
68782698	chr2:68782698:A:G	6.92107e-07	-1.53886	-1.0291	3.22478e-06	-1.57521	-1.0114	6.84394e-06	-1.50762	-1.02848
68782815	chr2:68782815:G:A	1.95962e-06	-1.5272	-3.69445e-10	8.86998e-06	-1.57481	-3.69445e-10	1.87186e-05	-1.52994	-3.69445e-10
68783176	chr2:68783176:G:T	2.0687e-06	-0.552877	-0.920152	7.95666e-05	1.71925	-1.10014	2.05025e-05	-0.421184	-1.01773
68783249	chr2:68783249:A:G	2.74275e-06	-1.13299e-10	-1.19099	1.37631e-05	-1.13299e-10	-1.13549	2.86284e-05	-1.13299e-10	-1.10506
68784022	chr2:68784022:C:T	9.71482e-07	-0.912962	-1.31592	0.000178212	2.67242	-1.24692	1.04005e-05	-0.802162	-1.31544
68784054	chr2:68784054:A:G	2.40006e-06	-1.13299e-10	-1.32446	1.14584e-05	-1.13299e-10	-1.31876	2.28185e-05	-1.13299e-10	-1.33189
68784094	chr2:68784094:T:C	2.66648e-06	-1.13299e-10	-1.21919	1.28153e-05	-1.13299e-10	-1.20684	2.64047e-05	-1.13299e-10	-1.18592
68784179	chr2:68784179:C:G	9.11424e-07	-0.952715	-1.33998	0.000155151	2.57014	-1.28322	9.72946e-06	-0.844642	-1.33966
68784192	chr2:68784192:A:T	4.01238e-06	-1.13299e-10	-0.810568	1.90834e-05	-1.13299e-10	-0.808665	3.77746e-05	-1.13299e-10	-0.827825
68784691	chr2:68784691:G:A	6.38706e-07	-1.39787	-1.25039	4.91831e-06	-0.965432	-1.19909	7.15123e-06	-1.29273	-1.19945
68784906	chr2:68784906:A:G	7.13564e-07	-1.46053	-1.0769	5.98887e-06	-1.06926	-0.898318	8.79215e-06	-1.36598	-0.919623
68785026	chr2:68785026:G:A	5.4207e-07	-1.48782	-1.3245	4.04382e-06	-1.12896	-1.23133	6.13291e-06	-1.40229	-1.2435
68785390	chr2:68785390:G:A	8.08573e-07	-1.50628	-0.906159	3.90781e-06	-1.56314	-0.831367	7.7414e-06	-1.49094	-0.921943
68785714	chr2:68785714:A:T	5.02279e-07	-1.54558	-1.34298	1.22754e-05	0.0425738	-1.29246	4.88224e-06	-1.53191	-1.34195
68785831	chr2:68785831:G:A	2.3908e-06	-1.13299e-10	-1.32832	1.14735e-05	-1.13299e-10	-1.31744	2.28891e-05	-1.13299e-10	-1.3288
68785875	chr2:68785875:T:C	8.1684e-07	-1.10106	-1.30121	5.96627e-05	1.51162	-1.18039	8.55439e-06	-1.03765	-1.27537
68786034	chr2:68786034:C:T	5.70517e-07	-1.4394	-1.32176	2.35909e-05	0.612252	-1.20887	5.81544e-06	-1.40276	-1.29618
68786119	chr2:68786119:C:T	5.8814e-07	-1.51533	-1.21541	1.75483e-05	0.227842	-1.12037	5.7432e-06	-1.497	-1.21445
68786143	chr2:68786143:T:C	2.29769e-06	-1.13299e-10	-1.36805	1.09192e-05	-1.13299e-10	-1.36696	2.21788e-05	-1.13299e-10	-1.36033
68786182	chr2:68786182:T:A	3.89476e-06	0.505818	-1.34614	0.00833678	6.54061	-1.26966	3.80453e-05	0.539791	-1.36048
68786285	chr2:68786285:A:G	1.9149e-06	-1.55029	-3.69445e-10	9.88646e-06	-1.46632	-3.69445e-10	1.87862e-05	-1.52634	-3.69445e-10
68786319	chr2:68786319:A:C	4.08935e-06	-1.13299e-10	-0.791565	1.9746e-05	-1.13299e-10	-0.774533	3.76216e-05	-1.13299e-10	-0.831885
68786482	chr2:68786482:A:T	2.50253e-06	-1.13299e-10	-1.28265	1.17607e-05	-1.13299e-10	-1.29272	2.35148e-05	-1.13299e-10	-1.30183
68786788	chr2:68786788:A:G	3.08143e-06	-1.13299e-10	-1.07456	1.46923e-05	-1.13299e-10	-1.07016	3.11584e-05	-1.13299e-10	-1.02038
68787215	chr2:68787215:C:G	6.28606e-07	-1.38527	-1.27893	2.54574e-05	0.656193	-1.17667	6.45375e-06	-1.33719	-1.25761
68787247	chr2:68787247:G:T	2.65507e-06	-1.13299e-10	-1.22348	1.29331e-05	-1.13299e-10	-1.19769	2.52958e-05	-1.13299e-10	-1.22883
68787312	chr2:68787312:G:A	6.8779e-07	-1.2239	-1.35032	3.78906e-05	1.16719	-1.28997	7.03138e-06	-1.1685	-1.34058
68787464	chr2:68787464:C:T	5.05963e-07	-1.54605	-1.33519	1.27871e-05	0.0479969	-1.25704	5.01849e-06	-1.52802	-1.31831
68787718	chr2:68787718:T:C	2.53861e-06	-1.26833	-3.69445e-10	1.00984e-05	-1.44511	-3.69445e-10	2.38696e-05	-1.28686	-3.69445e-10
68788612	chr2:68788612:C:T	3.50604e-06	-1.13299e-10	-0.945466	1.6686e-05	-1.13299e-10	-0.942911	3.25485e-05	-1.13299e-10	-0.976732
68788666	chr2:68788666:G:C	5.74939e-07	-1.3754	-1.37804	2.29197e-06	-1.55035	-1.37772	5.70287e-06	-1.34006	-1.37844
68788964	chr2:68788964:C:G	2.27462e-06	-1.13299e-10	-1.37814	1.07986e-05	-1.13299e-10	-1.37807	2.18033e-05	-1.13299e-10	-1.3774
68789035	chr2:68789035:T:C	2.56708e-06	-1.13299e-10	-1.25718	1.17368e-05	-1.13299e-10	-1.29475	2.34566e-05	-1.13299e-10	-1.30431
68789331	chr2:68789331:C:G	5.7722e-07	-1.47404	-1.27544	2.08714e-05	0.440828	-1.15993	5.84029e-06	-1.44283	-1.25185
68789510	chr2:68789510:A:G	6.37002e-07	-1.39847	-1.25247	2.94168e-06	-1.57514	-1.10337	6.51766e-06	-1.45832	-1.12663
68790074	chr2:68790074:C:T	5.09414e-07	-1.52024	-1.3542	3.29478e-06	-1.27131	-1.29384	5.38961e-06	-1.47296	-1.30203
68790119	chr2:68790119:G:T	3.18615e-06	-1.13299e-10	-1.04114	1.53577e-05	-1.13299e-10	-1.02586	3.1087e-05	-1.13299e-10	-1.02267
68790154	chr2:68790154:A:G	1.88561e-06	-1.5657	-3.69445e-10	9.52758e-06	-1.50329	-3.69445e-10	1.83532e-05	-1.54966	-3.69445e-10
68790386	chr2:68790386:C:A	8.49856e-07	-1.42603	-0.936607	4.12836e-06	-1.55601	-0.783593	8.60572e-06	-1.44265	-0.864388
68790471	chr2:68790471:A:C	2.49416e-06	-1.13299e-10	-1.286	1.19835e-05	-1.13299e-10	-1.27395	2.4393e-05	-1.13299e-10	-1.26517
68790474	chr2:68790474:G:T	1.88509e-06	-1.56597	-3.69445e-10	9.52023e-06	-1.50406	-3.69445e-10	1.8345e-05	-1.55011	-3.69445e-10
68790555	chr2:68790555:C:A	2.34364e-06	-1.13299e-10	-1.34825	1.11007e-05	-1.13299e-10	-1.35047	2.2731e-05	-1.13299e-10	-1.33573
68790692	chr2:68790692:T:C	6.46022e-07	-1.35753	-1.27934	2.74948e-06	-1.50319	-1.24288	6.43261e-06	-1.33971	-1.25838
68791025	chr2:68791025:C:T	2.18428e-06	-0.145138	-1.27353	7.96653e-05	1.96875	-1.3484	2.22032e-05	-0.0342785	-1.32495
68791073	chr2:68791073:C:T	5.07599e-07	-1.51554	-1.36247	3.27813e-06	-1.26042	-1.30979	5.34048e-06	-1.46693	-1.31722
68791121	chr2:68791121:G:A	7.26314e-06	-1.13299e-10	-0.217139	3.42353e-05	-1.13299e-10	-0.224224	6.39836e-05	-1.13299e-10	-0.300837
68791356	chr2:68791356:G:A	2.30918e-06	-1.13299e-10	-1.36306	1.09451e-05	-1.13299e-10	-1.36459	2.23245e-05	-1.13299e-10	-1.35378
68791658	chr2:68791658:T:C	2.35809e-06	-1.13299e-10	-1.3421	1.0984e-05	-1.13299e-10	-1.36104	2.20788e-05	-1.13299e-10	-1.36484
68791711	chr2:68791711:A:T	2.30468e-06	-1.13299e-10	-1.36501	1.11577e-05	-1.13299e-10	-1.34535	2.24647e-05	-1.13299e-10	-1.34752
68792140	chr2:68792140:A:G	7.92955e-07	-1.38717	-1.04477	3.30586e-06	-1.55473	-1.00706	7.75708e-06	-1.35064	-1.06021
68792298	chr2:68792298:A:G	7.58708e-07	-1.14097	-1.33512	1.39885e-05	0.256596	-1.37584	7.46738e-06	-1.08223	-1.36669
68792367	chr2:68792367:A:G	3.52594e-06	-1.13299e-10	-0.939804	1.66549e-05	-1.13299e-10	-0.94478	3.24371e-05	-1.13299e-10	-0.98016
68792417	chr2:68792417:C:T	8.19167e-07	-1.10239	-1.29703	5.63965e-05	1.47299	-1.19807	8.48551e-06	-1.0415	-1.2796
68792472	chr2:68792472:G:A	2.28758e-06	-1.13299e-10	-1.37246	1.09144e-05	-1.13299e-10	-1.3674	2.19722e-05	-1.13299e-10	-1.36968
68792484	chr2:68792484:C:G	4.55562e-06	-1.13299e-10	-0.683589	2.23826e-05	-1.13299e-10	-0.6492	4.53893e-05	-1.13299e-10	-0.644186
68792636	chr2:68792636:A:G	2.38424e-06	-1.13299e-10	-1.33107	1.14253e-05	-1.13299e-10	-1.32165	2.30904e-05	-1.13299e-10	-1.32005
68792702	chr2:68792702:A:G	6.26524e-06	-1.13299e-10	-0.364935	4.69569e-05	-1.13299e-10	0.0917489	7.29975e-05	-1.13299e-10	-0.169038
68792980	chr2:68792980:G:A	6.30299e-07	-1.38878	-1.27273	2.7211e-06	-1.52104	-1.2354	6.27022e-06	-1.37237	-1.25128
68792985	chr2:68792985:A:T	5.41535e-06	-0.510714	-3.69445e-10	1.92563e-05	-0.799646	-3.69445e-10	5.01907e-05	-0.543634	-3.69445e-10
68793029	chr2:68793029:G:A	2.37794e-06	-1.13299e-10	-1.33372	1.10524e-05	-1.13299e-10	-1.35483	2.2202e-05	-1.13299e-10	-1.35928
68793439	chr2:68793439:C:G	2.37685e-06	-1.13299e-10	-1.33417	1.11912e-05	-1.13299e-10	-1.34235	2.23548e-05	-1.13299e-10	-1.35242
68793467	chr2:68793467:G:A	2.36736e-06	-1.13299e-10	-1.33818	1.12082e-05	-1.13299e-10	-1.34084	2.30019e-05	-1.13299e-10	-1.32389
68793531	chr2:68793531:T:C	9.09614e-07	-1.11049	-1.1842	1.60643e-05	0.318663	-1.29955	8.57682e-06	-1.04886	-1.26154
68793680	chr2:68793680:T:A	6.81728e-06	-1.13299e-10	-0.280491	3.31755e-05	-1.13299e-10	-0.25567	7.35538e-05	-1.13299e-10	-0.161446
68793817	chr2:68793817:G:A	2.57275e-06	-1.13299e-10	-1.25498	1.21881e-05	-1.13299e-10	-1.25702	2.535e-05	-1.13299e-10	-1.22668
68793972	chr2:68793972:C:T	9.38586e-07	-1.33672	-0.926613	3.62504e-06	-1.5751	-0.894521	8.59383e-06	-1.34446	-0.963955
68794094	chr2:68794094:C:T	1.22435e-06	-0.619101	-1.37844	3.19673e-05	1.08038	-1.37315	1.24447e-05	-0.559958	-1.37821
68794438	chr2:68794438:G:A	2.40505e-06	-1.13299e-10	-1.32238	1.13822e-05	-1.13299e-10	-1.32543	2.34266e-05	-1.13299e-10	-1.30559
68795335	chr2:68795335:T:G	1.03203e-05	-1.13299e-10	0.134159	5.06584e-05	-1.13299e-10	0.167623	0.000107472	-1.13299e-10	0.217764
68795545	chr2:68795545:A:G	5.75851e-07	-1.37914	-1.37272	2.32294e-06	-1.5514	-1.36325	5.74549e-06	-1.34239	-1.36866
68795822	chr2:68795822:T:G	2.74815e-06	-1.13299e-10	-1.18902	1.30101e-05	-1.13299e-10	-1.19175	2.72499e-05	-1.13299e-10	-1.15441
68795862	chr2:68795862:G:A	3.014e-06	-1.13299e-10	-1.09668	1.44167e-05	-1.13299e-10	-1.0891	2.94367e-05	-1.13299e-10	-1.07722
68795946	chr2:68795946:T:C	2.78658e-06	0.0709117	-1.24605	0.00121673	4.54302	-1.19658	3.08108e-05	0.113122	-1.14472
68795986	chr2:68795986:T:C	5.99652e-07	-1.34114	-1.37022	3.91783e-06	-1.07984	-1.3121	5.65513e-06	-1.38456	-1.34234
68796126	chr2:68796126:T:G	2.55817e-06	-1.13299e-10	-1.26066	1.27514e-05	-1.13299e-10	-1.21184	2.55536e-05	-1.13299e-10	-1.21869
68796285	chr2:68796285:A:G	3.04608e-06	-1.13299e-10	-1.0861	1.89794e-05	-1.13299e-10	-0.814127	3.28375e-05	-1.13299e-10	-0.967891
68796572	chr2:68796572:G:A	1.77772e-06	-0.327784	-1.29683	1.4612e-05	0.098835	-1.17447	1.63534e-05	-0.448955	-1.21607
68796601	chr2:68796601:T:C	2.27783e-06	-1.13299e-10	-1.37673	1.08038e-05	-1.13299e-10	-1.37758	2.18305e-05	-1.13299e-10	-1.37615
68796862	chr2:68796862:A:T	8.77008e-07	-1.1578	-1.17339	1.47229e-05	0.225555	-1.29364	8.22568e-06	-1.09758	-1.25463
68796957	chr2:68796957:G:T	3.34915e-06	0.234804	-1.22605	0.0017261	4.87212	-1.17598	3.73162e-05	0.280739	-1.12077
68797138	chr2:68797138:G:A	2.37482e-06	-1.13299e-10	-1.33503	1.13729e-05	-1.13299e-10	-1.32625	2.30873e-05	-1.13299e-10	-1.32018
68797198	chr2:68797198:G:A	2.65109e-06	-1.13299e-10	-1.22498	1.25294e-05	-1.13299e-10	-1.2294	2.61292e-05	-1.13299e-10	-1.19641
68797355	chr2:68797355:C:T	5.86631e-07	-1.56239	-1.17092	3.60812e-06	-1.39182	-1.08247	6.2997e-06	-1.53656	-1.0824
68797362	chr2:68797362:C:T	2.62405e-06	-1.13299e-10	-1.23523	1.24085e-05	-1.13299e-10	-1.2391	2.58483e-05	-1.13299e-10	-1.20722
68797657	chr2:68797657:T:C	6.58401e-06	0.299418	-0.614725	0.000627785	3.10318	-0.418465	7.63149e-05	0.270573	-0.395168
68798106	chr2:68798106:A:G	2.77622e-06	-1.13299e-10	-1.17886	1.37702e-05	-1.13299e-10	-1.13498	2.89583e-05	-1.13299e-10	-1.09361
68798396	chr2:68798396:A:C	1.96812e-06	-1.52287	-3.69445e-10	1.04194e-05	-1.41381	-3.69445e-10	1.89308e-05	-1.51867	-3.69445e-10
68798544	chr2:68798544:C:G	1.44455e-06	-0.47836	-1.3538	4.82955e-05	1.49804	-1.37818	1.505e-05	-0.376045	-1.37204
68798832	chr2:68798832:G:T	2.29196e-06	-1.13299e-10	-1.37054	1.08293e-05	-1.13299e-10	-1.37522	2.18187e-05	-1.13299e-10	-1.3767
68799572	chr2:68799572:C:T	2.32062e-06	-1.13299e-10	-1.35812	1.09036e-05	-1.13299e-10	-1.36839	2.19258e-05	-1.13299e-10	-1.3718
68799757	chr2:68799757:C:A	5.9037e-07	-1.38087	-1.34608	3.18685e-06	-1.22237	-1.37608	5.9824e-06	-1.2952	-1.37544
68799895	chr2:68799895:A:T	5.84123e-07	-1.39919	-1.33841	3.11644e-06	-1.24716	-1.37363	5.86762e-06	-1.31725	-1.37277
68799920	chr2:68799920:C:G	7.37649e-05	-0.417481	2.51841	0.000387366	-0.553833	2.75572	0.000748155	-0.518432	2.67658
68799923	chr2:68799923:C:T	2.61155e-06	-1.13299e-10	-1.24001	1.2049e-05	-1.13299e-10	-1.2685	2.39418e-05	-1.13299e-10	-1.28384
68800176	chr2:68800176:C:T	5.62038e-06	-1.13299e-10	-0.473553	2.99736e-05	-1.13299e-10	-0.357167	5.82e-05	-1.13299e-10	-0.395578
68800607	chr2:68800607:T:C	2.74142e-06	-1.13299e-10	-1.19147	1.28354e-05	-1.13299e-10	-1.20527	2.5653e-05	-1.13299e-10	-1.2148
68800688	chr2:68800688:G:A	8.42797e-07	-1.25527	-1.11571	3.32051e-06	-1.41394	-1.14342	7.57178e-06	-1.26678	-1.16826
68800860	chr2:68800860:T:A	2.56607e-06	-1.13299e-10	-1.25758	1.20527e-05	-1.13299e-10	-1.2682	2.40878e-05	-1.13299e-10	-1.27776
68800873	chr2:68800873:A:G	6.09067e-06	-0.865801	0.472608	9.53486e-05	0.763449	0.036608	4.73684e-05	-0.777707	0.1762
68800906	chr2:68800906:T:C	1.7778e-06	-1.14792	-0.476654	6.20916e-06	-1.40698	-0.524473	1.85957e-05	-1.06547	-0.471065
68800933	chr2:68800933:T:G	6.00785e-07	-1.42712	-1.28234	3.08132e-06	-1.28563	-1.3465	5.83468e-06	-1.35143	-1.34422
68801334	chr2:68801334:G:T	1.9145e-06	-1.13644	-0.414057	6.64866e-06	-1.39977	-0.463298	2.00602e-05	-1.0527	-0.408021
68801403	chr2:68801403:C:A	8.89384e-07	-1.35006	-0.96712	3.99868e-06	-1.38708	-0.984435	8.34938e-06	-1.36793	-0.969346
68801453	chr2:68801453:A:G	3.57269e-06	-1.34187	0.41524	3.61377e-05	-0.135878	-0.0342687	2.64558e-05	-1.2888	0.104814
68801457	chr2:68801457:A:G	3.92873e-06	-1.37214	0.540503	3.73248e-05	-0.211666	0.0738415	2.86706e-05	-1.32189	0.218302
68801555	chr2:68801555:G:C	2.53781e-06	-1.13299e-10	-1.26865	1.13296e-05	-1.13299e-10	-1.33006	2.32638e-05	-1.13299e-10	-1.31256
68801584	chr2:68801584:T:C	1.96979e-06	-1.52202	-3.69445e-10	8.96637e-06	-1.564	-3.69445e-10	1.96754e-05	-1.48009	-3.69445e-10
68801696	chr2:68801696:T:A	2.43637e-06	-1.13299e-10	-1.30944	1.16101e-05	-1.13299e-10	-1.3056	2.36513e-05	-1.13299e-10	-1.29604
68802083	chr2:68802083:G:A	3.37313e-06	-1.37605	0.391939	3.25047e-05	-0.222297	-0.0538014	2.49526e-05	-1.3268	0.0843153
68802228	chr2:68802228:GAAACCCCGTCTCTACTA:G	3.68073e-06	-1.36214	0.465303	3.58619e-05	-0.187617	0.00981049	2.70887e-05	-1.31158	0.151233
68802278	chr2:68802278:C:T	2.35894e-06	-1.13299e-10	-1.34174	1.11682e-05	-1.13299e-10	-1.34442	2.24618e-05	-1.13299e-10	-1.34765
68802446	chr2:68802446:T:C	3.12894e-06	-1.13299e-10	-1.05926	1.50832e-05	-1.13299e-10	-1.0439	3.11694e-05	-1.13299e-10	-1.02003
68802558	chr2:68802558:G:C	4.35639e-06	-1.34961	0.621305	4.25114e-05	-0.155331	0.147621	3.17448e-05	-1.29733	0.295593
68802638	chr2:68802638:T:C	3.13212e-06	-1.29	0.231756	1.86553e-05	-1.21434	0.382989	2.92229e-05	-1.36763	0.283119
68803007	chr2:68803007:A:T	2.25626e-06	-1.38624	-3.69445e-10	1.30592e-05	-1.18799	-3.69445e-10	2.25988e-05	-1.34156	-3.69445e-10
68803050	chr2:68803050:T:C	1.08872e-06	-1.21148	-0.903472	4.83357e-06	-1.25989	-0.922011	1.01693e-05	-1.23431	-0.905784
68803246	chr2:68803246:A:G	5.63304e-07	-1.55727	-1.21661	3.19573e-06	-1.4721	-1.12356	5.88156e-06	-1.54215	-1.14549
68803558	chr2:68803558:A:T	2.6166e-06	-1.13299e-10	-1.23807	1.15683e-05	-1.13299e-10	-1.30922	2.38309e-05	-1.13299e-10	-1.28848
68803928	chr2:68803928:G:A	4.05062e-06	-0.801082	-3.69445e-10	1.20121e-05	-1.27157	-3.69445e-10	3.91094e-05	-0.793101	-3.69445e-10
68803978	chr2:68803978:G:A	3.78612e-06	-1.19658	0.327974	3.03133e-05	-0.930355	0.584459	4.0634e-05	-1.23008	0.475226
68803996	chr2:68803996:G:A	3.61742e-06	-1.36879	0.454597	3.46276e-05	-0.21565	0.00281963	2.66314e-05	-1.32096	0.143586
68804168	chr2:68804168:C:T	1.08227e-06	-1.20401	-0.916874	6.03539e-06	-0.981689	-0.978153	8.91518e-06	-1.26675	-1.00496
68804430	chr2:68804430:C:T	5.01038e-07	-1.51566	-1.37536	2.83351e-06	-1.3439	-1.37207	5.06709e-06	-1.4635	-1.3732
68804463	chr2:68804463:G:A	2.04013e-06	-0.115824	-1.37112	0.000376608	3.55191	-1.37819	1.9121e-05	-0.143666	-1.36501
68804792	chr2:68804792:G:T	5.76214e-06	-1.13299e-10	-0.448643	2.79693e-05	-1.13299e-10	-0.426375	5.50423e-05	-1.13299e-10	-0.451362
68805203	chr2:68805203:C:T	2.53512e-06	-1.13299e-10	-1.26971	1.19558e-05	-1.13299e-10	-1.27626	2.41023e-05	-1.13299e-10	-1.27716
68805595	chr2:68805595:G:A	2.51324e-06	-1.13299e-10	-1.27838	1.18262e-05	-1.13299e-10	-1.28717	2.42672e-05	-1.13299e-10	-1.27034
68805698	chr2:68805698:G:A	2.92877e-06	-1.13299e-10	-1.12537	1.36944e-05	-1.13299e-10	-1.1405	2.83655e-05	-1.13299e-10	-1.11429
68805721	chr2:68805721:G:A	2.48539e-06	-1.13299e-10	-1.28952	1.18876e-05	-1.13299e-10	-1.28199	2.42042e-05	-1.13299e-10	-1.27294
68805878	chr2:68805878:G:A	2.27397e-06	-1.13299e-10	-1.37842	1.08027e-05	-1.13299e-10	-1.37768	2.17982e-05	-1.13299e-10	-1.37764
68806338	chr2:68806338:C:T	2.32175e-06	-1.13299e-10	-1.35763	1.11444e-05	-1.13299e-10	-1.34654	2.25483e-05	-1.13299e-10	-1.3438
68806554	chr2:68806554:T:C	4.73003e-06	-0.64602	-3.69445e-10	2.9704e-05	-0.3662	-3.69445e-10	5.07777e-05	-0.532006	-3.69445e-10
68806665	chr2:68806665:A:G	5.75808e-07	-1.42628	-1.32565	3.12835e-06	-1.33783	-1.27915	5.82601e-06	-1.41135	-1.28578
68806694	chr2:68806694:C:T	1.60325e-06	-1.53446	-0.193456	7.54047e-06	-1.57553	-0.161664	1.6141e-05	-1.51753	-0.160565
68806842	chr2:68806842:G:A	2.754e-06	-1.13299e-10	-1.1869	1.29191e-05	-1.13299e-10	-1.19878	2.66651e-05	-1.13299e-10	-1.17611
68806896	chr2:68806896:C:G	2.35492e-06	-1.13299e-10	-1.34344	1.13373e-05	-1.13299e-10	-1.32938	2.29505e-05	-1.13299e-10	-1.32612
68806910	chr2:68806910:T:G	8.84287e-06	-0.680417	0.660077	0.000175981	0.458173	0.954722	0.000100701	-0.683766	0.836456
68806943	chr2:68806943:C:T	3.11164e-06	-1.13299e-10	-1.0648	1.46018e-05	-1.13299e-10	-1.07634	2.84874e-05	-1.13299e-10	-1.11
68807025	chr2:68807025:T:C	6.21891e-06	0.359028	-0.731385	0.00106973	3.69314	-0.475455	7.59296e-05	0.494177	-0.623834
68807117	chr2:68807117:T:C	8.64771e-07	-1.2493	-1.09594	9.4772e-06	-0.333074	-1.17552	8.76766e-06	-1.17458	-1.11381
68807715	chr2:68807715:C:T	2.81598e-06	0.112012	-1.27665	0.000726908	4.07418	-1.24286	2.62148e-05	0.116854	-1.30999
68807733	chr2:68807733:G:A	2.29474e-06	-1.13299e-10	-1.36933	1.08371e-05	-1.13299e-10	-1.37451	2.18658e-05	-1.13299e-10	-1.37454
68807854	chr2:68807854:A:G	6.7948e-07	-1.23791	-1.34847	8.37632e-06	-0.317347	-1.31473	7.03087e-06	-1.16553	-1.34363
68807888	chr2:68807888:G:A	2.95583e-06	0.134395	-1.25057	0.000783043	4.11847	-1.21276	2.7426e-05	0.14034	-1.28831
68807897	chr2:68807897:C:T	7.06752e-07	-1.20038	-1.34665	9.0202e-06	-0.245929	-1.31209	7.33966e-06	-1.1245	-1.34167
68808013	chr2:68808013:A:G	2.63587e-06	-1.13299e-10	-1.23074	1.25101e-05	-1.13299e-10	-1.23095	2.44494e-05	-1.13299e-10	-1.26286
68808179	chr2:68808179:G:A	2.36891e-06	-1.13299e-10	-1.33752	1.14168e-05	-1.13299e-10	-1.3224	2.3118e-05	-1.13299e-10	-1.31885
68808285	chr2:68808285:T:C	2.85331e-06	-1.13299e-10	-1.15147	1.35977e-05	-1.13299e-10	-1.14758	2.78998e-05	-1.13299e-10	-1.13084
68808429	chr2:68808429:C:T	2.19873e-06	-0.108062	-1.30401	0.000451499	3.66968	-1.31459	2.19089e-05	-0.0891664	-1.2834
68808477	chr2:68808477:T:G	3.14604e-06	-1.13299e-10	-1.05381	1.40315e-05	-1.13299e-10	-1.11618	2.90876e-05	-1.13299e-10	-1.08915
68808881	chr2:68808881:G:A	7.75139e-07	-1.30245	-1.15222	7.82379e-06	-0.471087	-1.22923	7.73552e-06	-1.23317	-1.18047
68808922	chr2:68808922:A:G	6.42022e-07	-1.57221	-1.07088	2.93774e-06	-1.54604	-1.1338	5.96844e-06	-1.5676	-1.10538
68809069	chr2:68809069:A:G	7.22058e-07	-1.51115	-1.01446	5.42447e-06	-0.984409	-1.08215	7.19308e-06	-1.47565	-1.01069
68809279	chr2:68809279:C:T	6.50571e-06	-1.13299e-10	-0.327272	3.06321e-05	-1.13299e-10	-0.335435	5.84864e-05	-1.13299e-10	-0.390669
68809310	chr2:68809310:A:G	7.68056e-06	-1.13299e-10	-0.161259	3.7557e-05	-1.13299e-10	-0.131624	7.73058e-05	-1.13299e-10	-0.111694
68809330	chr2:68809330:G:A	2.30172e-06	-0.438893	-0.927401	3.55353e-05	0.638958	-0.825913	2.3418e-05	-0.44207	-0.863888
68809634	chr2:68809634:T:C	8.03503e-07	-1.38845	-1.03028	1.1261e-05	-0.429603	-0.906532	7.93957e-06	-1.41169	-0.975918
68809733	chr2:68809733:C:A	1.91721e-06	-1.54908	-3.69445e-10	9.54774e-06	-1.50118	-3.69445e-10	1.86266e-05	-1.53487	-3.69445e-10
68809794	chr2:68809794:A:C	1.16707e-06	-0.768908	-1.27655	2.03763e-05	0.464251	-1.20736	1.1409e-05	-0.785682	-1.23938
68810737	chr2:68810737:T:C	9.29939e-07	-1.01154	-1.26105	1.6076e-05	0.239811	-1.21996	8.52732e-06	-1.06475	-1.25144
68810742	chr2:68810742:T:C	2.07522e-06	-1.27755	-0.192337	2.41773e-05	-0.477341	-0.0947273	2.0178e-05	-1.19931	-0.255562
68810940	chr2:68810940:T:C	9.01478e-07	-1.08872	-1.21495	1.57285e-05	0.114924	-1.11693	8.4582e-06	-1.13926	-1.18506
68811135	chr2:68811135:G:T	1.22294e-05	-1.13299e-10	0.303895	5.75129e-05	-1.13299e-10	0.294527	0.000120201	-1.13299e-10	0.329706
68811153	chr2:68811153:G:C	3.63203e-06	-0.339605	-0.570553	0.000693396	3.23239	-0.44827	3.27068e-05	-0.313201	-0.65868
68811314	chr2:68811314:G:A	2.22108e-06	-1.31249	-0.0894688	2.51743e-05	-0.544573	0.0129135	2.14572e-05	-1.23869	-0.154717
68811315	chr2:68811315:A:T	2.23382e-06	-1.30677	-0.0894688	2.54633e-05	-0.533157	0.0129135	2.15975e-05	-1.23217	-0.154717
68811316	chr2:68811316:G:A	2.15181e-06	-1.31327	-0.120372	2.43431e-05	-0.546033	-0.0192009	2.08035e-05	-1.23952	-0.184823
68811659	chr2:68811659:G:GA	7.77553e-07	-1.32366	-1.12789	3.269e-06	-1.47001	-1.10299	7.84887e-06	-1.24929	-1.1498
68812016	chr2:68812016:T:C	9.96234e-07	-1.064	-1.13973	1.8064e-05	0.160769	-1.02433	9.39229e-06	-1.11581	-1.10376
68812122	chr2:68812122:G:T	2.17502e-06	-0.616444	-0.806471	4.03132e-05	0.599049	-0.659853	2.21975e-05	-0.653166	-0.706317
68812246	chr2:68812246:C:T	8.9748e-07	-1.09981	-1.20831	1.55127e-05	0.0932208	-1.10904	8.42379e-06	-1.15011	-1.17829
68812253	chr2:68812253:CTCT:C	9.08528e-07	-1.09327	-1.20261	1.58192e-05	0.105622	-1.10188	8.52831e-06	-1.14399	-1.17208
68812580	chr2:68812580:G:A	5.53478e-06	-1.13299e-10	-0.4889	2.58467e-05	-1.13299e-10	-0.505299	5.1008e-05	-1.13299e-10	-0.527481
68812610	chr2:68812610:G:A	9.99707e-07	-1.06658	-1.13367	1.8098e-05	0.155322	-1.017	9.42799e-06	-1.11849	-1.09729
68812835	chr2:68812835:A:T	1.93266e-06	-1.32704	-0.214014	2.1493e-05	-0.574015	-0.11574	1.86914e-05	-1.25498	-0.276419
68812967	chr2:68812967:G:C	5.95978e-06	-0.414918	-3.69445e-10	3.32956e-05	-0.252056	-3.69445e-10	5.10032e-05	-0.527576	-3.69445e-10
68813279	chr2:68813279:T:C	2.29727e-06	-1.13299e-10	-1.36823	1.09286e-05	-1.13299e-10	-1.3661	2.20485e-05	-1.13299e-10	-1.36622
68813368	chr2:68813368:G:A	2.18617e-06	-1.30844	-0.109364	2.48543e-05	-0.53686	-0.00758996	2.11558e-05	-1.23365	-0.173895
68813627	chr2:68813627:T:C	2.65759e-06	-1.13299e-10	-1.22253	1.3558e-05	-1.13299e-10	-1.15051	2.631e-05	-1.13299e-10	-1.18952
68814005	chr2:68814005:C:T	2.20754e-06	-1.28505	-0.123019	2.5669e-05	-0.49061	-0.0215879	2.14395e-05	-1.20712	-0.187111
68814135	chr2:68814135:T:C	1.874e-06	-1.57188	-3.69445e-10	8.90452e-06	-1.57092	-3.69445e-10	1.79725e-05	-1.57062	-3.69445e-10
68814321	chr2:68814321:C:T	2.32633e-06	-1.13299e-10	-1.35566	1.11694e-05	-1.13299e-10	-1.34431	2.2596e-05	-1.13299e-10	-1.34169
68814576	chr2:68814576:A:C	4.15759e-06	-1.03529	0.260269	3.11257e-05	-0.666507	0.347058	4.31131e-05	-0.998786	0.303151
68814651	chr2:68814651:G:A	2.86984e-06	-1.30092	0.155225	3.30736e-05	-0.522	0.263253	2.73801e-05	-1.22564	0.0759904
68814691	chr2:68814691:C:A	1.70779e-05	-0.127811	0.765644	0.00586321	3.69797	1.221	0.000175208	-0.0831573	0.789666
68814749	chr2:68814749:C:T	6.02502e-06	-1.13299e-10	-0.404031	2.8232e-05	-1.13299e-10	-0.417026	5.49875e-05	-1.13299e-10	-0.452357
68815019	chr2:68815019:C:T	1.69647e-05	-0.179169	0.810352	0.00551139	3.58625	1.27084	0.000174572	-0.13235	0.835224
68815317	chr2:68815317:C:T	1.52376e-05	-0.171669	0.695481	0.0049265	3.60156	1.14334	0.000156621	-0.123924	0.718289
68815363	chr2:68815363:G:A	7.26436e-07	-1.33491	-1.18465	7.82075e-06	-0.572686	-1.12802	7.54854e-06	-1.25009	-1.18802
68815421	chr2:68815421:CG:C	7.23343e-07	-1.30132	-1.22251	2.95813e-06	-1.47059	-1.20233	7.04905e-06	-1.25293	-1.25364
68815514	chr2:68815514:G:A	5.18672e-07	-1.57161	-1.28482	2.33876e-06	-1.5727	-1.33516	4.73154e-06	-1.57519	-1.33002
68815554	chr2:68815554:G:A	2.57215e-06	-1.25521	-3.69445e-10	1.5891e-05	-0.99173	-3.69445e-10	2.61922e-05	-1.194	-3.69445e-10
68815596	chr2:68815596:G:A	7.83891e-07	-1.27115	-1.17228	9.03689e-06	-0.443294	-1.11287	8.23942e-06	-1.17647	-1.17406
68815643	chr2:68815643:A:G	1.94534e-06	-1.53452	-3.69445e-10	9.63505e-06	-1.49207	-3.69445e-10	1.86277e-05	-1.53481	-3.69445e-10
68815804	chr2:68815804:T:A	1.98342e-05	-0.129223	0.916677	0.00683623	3.68669	1.38582	0.000203878	-0.0810338	0.939095
68815808	chr2:68815808:C:G	2.00116e-05	-0.118874	0.915232	0.00695972	3.70618	1.38423	0.000205697	-0.070704	0.937643
68815811	chr2:68815811:G:C	1.98633e-05	-0.122961	0.911885	0.00687995	3.69832	1.38056	0.000204154	-0.0748693	0.934279
68815989	chr2:68815989:G:A	2.15479e-06	-0.297427	-1.13483	0.000408993	3.27807	-1.02185	2.66107e-05	-0.295863	-0.882287
68816188	chr2:68816188:T:C	2.53281e-06	-1.13299e-10	-1.27062	1.19664e-05	-1.13299e-10	-1.27538	2.38011e-05	-1.13299e-10	-1.28973
68816407	chr2:68816407:G:C	1.44476e-06	-1.52436	-0.307645	1.45597e-05	-0.922826	-0.156401	1.28964e-05	-1.50497	-0.397551
68816501	chr2:68816501:C:A	4.14019e-06	-1.13299e-10	-0.77921	1.89389e-05	-1.13299e-10	-0.816265	3.83836e-05	-1.13299e-10	-0.811834
68816549	chr2:68816549:A:C	1.17878e-06	-1.08723	-0.948241	4.35523e-06	-1.31005	-0.976057	1.24113e-05	-0.995525	-0.945329
68816563	chr2:68816563:G:A	2.00037e-05	-0.123706	0.919671	0.00691084	3.69714	1.38622	0.000205257	-0.0752585	0.940057
68816932	chr2:68816932:A:C	1.7745e-06	-1.12198	-0.504454	2.45055e-05	-0.167994	-0.39059	1.81638e-05	-1.01143	-0.548605
68817396	chr2:68817396:A:T	4.50186e-06	0.308694	-1.00415	0.000712144	3.65224	-0.841438	5.22178e-05	0.445683	-0.949722
68817497	chr2:68817497:G:T	9.03312e-07	-1.44104	-0.860602	9.12519e-06	-0.91236	-0.634084	1.04601e-05	-1.42154	-0.690354
68817518	chr2:68817518:G:A	7.26518e-06	-1.13299e-10	-0.216859	3.40889e-05	-1.13299e-10	-0.228512	6.71536e-05	-1.13299e-10	-0.25248
68817839	chr2:68817839:G:A	4.12786e-06	-0.782192	-3.69445e-10	3.04384e-05	-0.341777	-3.69445e-10	4.1812e-05	-0.726279	-3.69445e-10
68818026	chr2:68818026:C:A	4.57455e-06	-0.439904	-0.239538	0.000806925	3.02185	-0.0861023	4.18881e-05	-0.409229	-0.315233
68818124	chr2:68818124:C:A	4.35293e-06	-0.464288	-0.264815	0.000748049	2.97288	-0.112897	3.98961e-05	-0.433701	-0.339483
68818391	chr2:68818391:A:G	2.22499e-06	-1.22115	-0.179046	9.12183e-06	-1.38606	-0.160752	2.1328e-05	-1.10665	-0.292792
68818524	chr2:68818524:T:C	5.58445e-07	-1.57406	-1.20849	3.79359e-06	-1.20821	-1.21596	5.05597e-06	-1.57039	-1.26851
68818563	chr2:68818563:A:G	2.46969e-06	-1.13299e-10	-1.29586	1.1734e-05	-1.13299e-10	-1.29499	2.33448e-05	-1.13299e-10	-1.30909
68818641	chr2:68818641:C:T	5.47652e-07	-1.57364	-1.22843	3.74619e-06	-1.20187	-1.23487	4.98187e-06	-1.56964	-1.28401
68818821	chr2:68818821:A:G	2.75616e-06	-1.19251	0.00639797	1.11503e-05	-1.3647	0.0186881	2.61149e-05	-1.07305	-0.123907
68819274	chr2:68819274:C:T	1.9421e-06	-1.53618	-3.69445e-10	1.05906e-05	-1.39752	-3.69445e-10	1.99682e-05	-1.46532	-3.69445e-10
68819587	chr2:68819587:G:A	4.26301e-06	-0.485971	-0.264005	0.000729027	2.94529	-0.111062	3.93218e-05	-0.450199	-0.337486
68820329	chr2:68820329:A:G	2.19085e-06	-1.41566	-3.69445e-10	8.93588e-06	-1.56741	-3.69445e-10	2.03085e-05	-1.44842	-3.69445e-10
68820703	chr2:68820703:C:T	4.27938e-06	-0.39766	-0.348483	0.000791774	3.1165	-0.199703	3.85844e-05	-0.370567	-0.436049
68820762	chr2:68820762:T:C	5.9474e-06	-1.13299e-10	-0.416998	3.60374e-05	-1.13299e-10	-0.172925	6.61502e-05	-1.13299e-10	-0.267536
68820919	chr2:68820919:A:C	1.14073e-06	-1.54705	-0.521239	1.06241e-05	-1.01253	-0.38182	1.04108e-05	-1.53182	-0.584802
68820977	chr2:68820977:A:G	5.88077e-06	-1.13299e-10	-0.428263	3.55635e-05	-1.13299e-10	-0.186162	6.53227e-05	-1.13299e-10	-0.280124
68821151	chr2:68821151:C:T	1.02624e-05	0.128532	-3.69445e-10	0.00246358	4.05189	-3.69445e-10	0.000100957	0.155231	-3.69445e-10
68822390	chr2:68822390:G:A	2.83621e-06	-1.13299e-10	-1.15748	1.35686e-05	-1.13299e-10	-1.14972	2.73826e-05	-1.13299e-10	-1.14955
68822570	chr2:68822570:T:C	5.74263e-06	-1.13299e-10	-0.452034	2.81751e-05	-1.13299e-10	-0.419044	5.29578e-05	-1.13299e-10	-0.489968
68822654	chr2:68822654:C:T	9.21633e-06	-1.13299e-10	0.0210257	4.32547e-05	-1.13299e-10	0.00962308	8.17362e-05	-1.13299e-10	-0.0559659
68822671	chr2:68822671:G:C	3.29781e-06	-1.13299e-10	-1.00669	1.54342e-05	-1.13299e-10	-1.0209	3.21562e-05	-1.13299e-10	-0.988858
68822788	chr2:68822788:A:G	7.07454e-06	-1.13299e-10	-0.243449	3.32736e-05	-1.13299e-10	-0.252718	6.91695e-05	-1.13299e-10	-0.222903
68822807	chr2:68822807:G:T	6.84005e-07	-1.26473	-1.31502	7.80915e-06	-0.423823	-1.27836	7.24569e-06	-1.16601	-1.31305
68822809	chr2:68822809:T:C	9.65526e-06	-0.215979	0.283529	0.00284531	3.51225	0.683691	9.97163e-05	-0.168336	0.311202
68822824	chr2:68822824:G:A	8.38486e-06	-1.13299e-10	-0.0735236	3.86886e-05	-1.13299e-10	-0.101937	7.63904e-05	-1.13299e-10	-0.123606
68822899	chr2:68822899:G:A	8.77419e-06	-1.13299e-10	-0.0281374	4.28599e-05	-1.13299e-10	0.000454506	8.82214e-05	-1.13299e-10	0.0203866
68823176	chr2:68823176:TTA:T	5.08176e-06	-1.13299e-10	-0.574294	3.05484e-05	-1.13299e-10	-0.338171	5.5236e-05	-1.13299e-10	-0.447848
68823254	chr2:68823254:G:A	1.77193e-05	-0.244809	0.919513	0.00538703	3.45669	1.37757	0.000184626	-0.19633	0.9552
68823298	chr2:68823298:A:ACTT	1.72503e-05	-0.253286	0.901163	0.00519436	3.44027	1.35758	0.000179758	-0.204735	0.936885
68823805	chr2:68823805:G:A	3.98653e-06	-0.911408	0.094378	8.95185e-05	0.411174	0.325789	3.60018e-05	-0.995829	0.119934
68823988	chr2:68823988:G:A	2.35133e-06	-1.13299e-10	-1.34497	1.12007e-05	-1.13299e-10	-1.3415	2.25977e-05	-1.13299e-10	-1.34161
68824265	chr2:68824265:TGTCAGA:T	3.18692e-06	-0.919564	-0.121331	6.96811e-05	0.397223	0.0892234	2.86574e-05	-1.00336	-0.100693
68824525	chr2:68824525:G:A	1.93087e-06	-1.54198	-3.69445e-10	9.84325e-06	-1.4707	-3.69445e-10	1.8691e-05	-1.53142	-3.69445e-10
68824546	chr2:68824546:T:G	5.02436e-06	-1.13299e-10	-0.585653	2.15805e-05	-1.13299e-10	-0.685691	4.47807e-05	-1.13299e-10	-0.657686
68824553	chr2:68824553:T:C	3.88883e-06	-0.841843	-3.69445e-10	2.622e-05	-0.490959	-3.69445e-10	4.23969e-05	-0.712387	-3.69445e-10
68824721	chr2:68824721:A:G	5.84781e-07	-1.36829	-1.36818	2.58741e-06	-1.43286	-1.37397	5.55682e-06	-1.37002	-1.37441
68824722	chr2:68824722:A:G	6.26559e-07	-1.37645	-1.29102	3.84662e-06	-1.17003	-1.24026	6.99689e-06	-1.28419	-1.22981
68824766	chr2:68824766:A:G	9.92375e-06	-1.13299e-10	0.0949796	4.65594e-05	-1.13299e-10	0.0832458	8.80113e-05	-1.13299e-10	0.0180025
68824998	chr2:68824998:A:G	3.0591e-06	-0.30355	-0.778282	0.000516065	3.21718	-0.728431	2.96036e-05	-0.262921	-0.808645
68825161	chr2:68825161:G:A	2.94254e-06	-1.12068	-3.69445e-10	1.61581e-05	-0.975061	-3.69445e-10	2.71717e-05	-1.15729	-3.69445e-10
68825417	chr2:68825417:A:G	2.408e-06	-1.32116	-3.69445e-10	1.1945e-05	-1.27717	-3.69445e-10	2.22962e-05	-1.35505	-3.69445e-10
68825859	chr2:68825859:A:G	1.65786e-06	-0.688267	-1.00615	2.37916e-05	0.383396	-0.971545	1.48465e-05	-0.745932	-1.01577
68825983	chr2:68825983:G:T	4.88981e-07	-1.54858	-1.3668	2.26848e-06	-1.57548	-1.36289	4.82901e-06	-1.53334	-1.35148
68826365	chr2:68826365:G:A	6.48599e-07	-1.25481	-1.37808	3.89372e-06	-1.02408	-1.37404	6.45061e-06	-1.21935	-1.37594
68826479	chr2:68826479:C:T	4.46689e-06	-1.13299e-10	-0.70326	2.20307e-05	-1.13299e-10	-0.665043	4.19629e-05	-1.13299e-10	-0.722676
68826622	chr2:68826622:C:T	6.42594e-07	-1.26834	-1.37385	3.80956e-06	-1.04185	-1.37812	6.34446e-06	-1.23344	-1.37844
68826852	chr2:68826852:C:T	5.09091e-06	-1.13299e-10	-0.572495	2.51624e-05	-1.13299e-10	-0.532133	5.1923e-05	-1.13299e-10	-0.509701
68826897	chr2:68826897:A:G	1.07479e-05	-1.13299e-10	0.174755	6.64419e-05	-1.13299e-10	0.438845	0.000120619	-1.13299e-10	0.333175
68827258	chr2:68827258:A:G	2.06837e-06	-0.57418	-0.899011	0.000127618	2.02203	-0.93047	1.79454e-05	-0.542614	-1.02951
68827296	chr2:68827296:G:A	4.89736e-07	-1.53718	-1.37666	2.32176e-06	-1.54422	-1.37094	4.68616e-06	-1.54237	-1.37248
68827432	chr2:68827432:A:G	1.06155e-05	-1.13299e-10	0.162365	6.56772e-05	-1.13299e-10	0.427269	0.000119391	-1.13299e-10	0.32294
68827486	chr2:68827486:A:AT	4.09464e-06	-1.13299e-10	-0.790273	1.85962e-05	-1.13299e-10	-0.834524	3.71839e-05	-1.13299e-10	-0.843586
68827493	chr2:68827493:TAA:T	4.10415e-06	-1.13299e-10	-0.787952	1.8638e-05	-1.13299e-10	-0.832277	3.7267e-05	-1.13299e-10	-0.841356
68827623	chr2:68827623:C:T	1.01047e-06	-0.884562	-1.30497	8.77428e-06	-0.264642	-1.32102	9.11964e-06	-0.930253	-1.31878
68827871	chr2:68827871:G:A	6.63654e-06	-1.13299e-10	-0.307361	3.2785e-05	-1.13299e-10	-0.26751	6.78259e-05	-1.13299e-10	-0.242519
68827978	chr2:68827978:G:A	7.08218e-07	-1.57352	-0.971438	3.50365e-06	-1.56525	-0.938428	7.4728e-06	-1.5658	-0.882396
68828030	chr2:68828030:A:T	3.00656e-06	-1.55656	0.457409	1.87855e-05	-1.50092	0.676521	3.69777e-05	-1.56936	0.720214
68828191	chr2:68828191:A:G	2.32919e-06	-1.13299e-10	-1.35443	1.10838e-05	-1.13299e-10	-1.352	2.23597e-05	-1.13299e-10	-1.3522
68828243	chr2:68828243:G:A	4.30212e-06	-1.13299e-10	-0.740843	2.10467e-05	-1.13299e-10	-0.71074	4.32439e-05	-1.13299e-10	-0.692607
68828381	chr2:68828381:G:A	4.34148e-06	-1.13299e-10	-0.731737	2.12431e-05	-1.13299e-10	-0.701449	4.36532e-05	-1.13299e-10	-0.683187
68828402	chr2:68828402:C:T	4.38284e-06	-1.13299e-10	-0.722254	2.04363e-05	-1.13299e-10	-0.74017	4.26703e-05	-1.13299e-10	-0.70596
68828969	chr2:68828969:A:C	4.77279e-07	-1.57414	-1.36547	2.72804e-06	-1.37906	-1.37484	4.51528e-06	-1.57551	-1.37649
68829031	chr2:68829031:G:A	2.46158e-06	-1.13299e-10	-1.29915	1.18373e-05	-1.13299e-10	-1.28623	2.39092e-05	-1.13299e-10	-1.2852
68829329	chr2:68829329:C:T	3.71114e-06	-1.13299e-10	-0.888612	1.95954e-05	-1.13299e-10	-0.782189	3.74668e-05	-1.13299e-10	-0.836007
68829543	chr2:68829543:A:G	4.96318e-06	-1.13299e-10	-0.597905	2.4345e-05	-1.13299e-10	-0.565154	5.01215e-05	-1.13299e-10	-0.545014
68830198	chr2:68830198:A:G	1.35789e-06	-0.549529	-1.34449	9.08526e-05	2.05164	-1.29988	1.47888e-05	-0.524962	-1.24063
68830280	chr2:68830280:G:T	4.84036e-07	-1.55243	-1.37312	2.25131e-06	-1.57551	-1.37045	4.75707e-06	-1.53792	-1.36191
68830295	chr2:68830295:T:C	4.05829e-06	-1.13299e-10	-0.79919	2.18579e-05	-1.13299e-10	-0.672918	4.21329e-05	-1.13299e-10	-0.718633
68830364	chr2:68830364:T:C	4.6386e-06	-1.13299e-10	-0.66554	2.16977e-05	-1.13299e-10	-0.680277	4.54451e-05	-1.13299e-10	-0.642957
68830665	chr2:68830665:G:A	8.9397e-06	-1.13299e-10	-0.00944939	4.33803e-05	-1.13299e-10	0.0125232	8.95896e-05	-1.13299e-10	0.0357758
68830918	chr2:68830918:C:A	4.8862e-07	-1.54171	-1.37441	2.24957e-06	-1.57481	-1.37194	4.81021e-06	-1.52476	-1.36396
68831007	chr2:68831007:C:G	6.76971e-07	-1.32119	-1.26889	3.84902e-06	-1.11651	-1.29315	6.5653e-06	-1.29294	-1.28472
68831114	chr2:68831114:G:A	1.98442e-06	-1.51462	-3.69445e-10	1.0454e-05	-1.4105	-3.69445e-10	2.05144e-05	-1.43834	-3.69445e-10
68831325	chr2:68831325:C:T	2.31366e-06	-1.13299e-10	-1.36112	1.10818e-05	-1.13299e-10	-1.35218	2.23784e-05	-1.13299e-10	-1.35137
68831335	chr2:68831335:G:T	1.39577e-05	-1.13299e-10	0.43608	8.81568e-05	-1.13299e-10	0.721634	0.000158619	-1.13299e-10	0.607042
68831831	chr2:68831831:A:T	4.59744e-06	-1.13299e-10	-0.674452	2.1287e-05	-1.13299e-10	-0.699384	4.23997e-05	-1.13299e-10	-0.712322
68831851	chr2:68831851:A:G	4.84565e-07	-1.55177	-1.37269	2.25269e-06	-1.57553	-1.36983	4.76571e-06	-1.5371	-1.36092
68831971	chr2:68831971:C:T	7.70329e-07	-1.32713	-1.13376	4.73807e-06	-1.04738	-1.15447	6.68595e-06	-1.34852	-1.21094
68831983	chr2:68831983:A:C	4.50838e-06	-1.13299e-10	-0.694013	2.47737e-05	-1.13299e-10	-0.547702	4.65117e-05	-1.13299e-10	-0.61976
68832031	chr2:68832031:A:G	6.33552e-07	-1.34475	-1.31161	3.89928e-06	-1.07304	-1.32365	5.72158e-06	-1.36505	-1.35017
68832055	chr2:68832055:A:G	4.4716e-06	-1.13299e-10	-0.702206	2.02423e-05	-1.13299e-10	-0.74971	4.04384e-05	-1.13299e-10	-0.759684
68832387	chr2:68832387:G:A	6.01709e-06	-1.13299e-10	-0.405348	2.9829e-05	-1.13299e-10	-0.362002	5.63393e-05	-1.13299e-10	-0.428072
68832540	chr2:68832540:A:T	7.60333e-07	-1.33473	-1.13922	4.65808e-06	-1.0591	-1.15977	6.60684e-06	-1.35588	-1.21548
68832732	chr2:68832732:T:TA	6.08628e-07	-1.31884	-1.37766	3.60781e-06	-1.10883	-1.36555	6.06793e-06	-1.28736	-1.36909
68832880	chr2:68832880:G:C	9.06789e-06	-1.13299e-10	0.00478807	4.23031e-05	-1.13299e-10	-0.0126228	8.47299e-05	-1.13299e-10	-0.0199941
68833026	chr2:68833026:A:C	1.01471e-06	-1.57342	-0.611928	5.03533e-06	-1.43132	-0.709682	8.5963e-06	-1.57537	-0.732762
68833119	chr2:68833119:C:T	2.36458e-06	-0.860897	-0.478456	3.03279e-05	-0.209348	-0.136068	2.91108e-05	-0.881033	-0.207321
68833341	chr2:68833341:T:C	5.46612e-07	-1.52042	-1.28354	4.24592e-06	-0.996054	-1.31547	5.07679e-06	-1.49756	-1.33723
68833730	chr2:68833730:A:G	2.49385e-06	-0.79362	-0.492503	3.29796e-05	-0.110517	-0.151076	3.05628e-05	-0.81782	-0.22186
68833834	chr2:68833834:A:G	5.06769e-07	-1.5069	-1.37275	4.2404e-06	-0.965604	-1.34722	5.14787e-06	-1.48456	-1.33632
68833974	chr2:68833974:G:C	5.08357e-07	-1.49918	-1.37735	4.27784e-06	-0.944471	-1.35956	5.11438e-06	-1.47657	-1.35084
68834189	chr2:68834189:G:A	8.00343e-06	-1.13299e-10	-0.120082	3.60465e-05	-1.13299e-10	-0.172674	6.69022e-05	-1.13299e-10	-0.256232
68835206	chr2:68835206:G:A	8.49168e-07	-1.5747	-0.788751	4.5286e-06	-1.37049	-0.876579	7.30366e-06	-1.56826	-0.90283
68835260	chr2:68835260:G:A	1.67475e-05	-1.13299e-10	0.618295	9.38905e-05	-1.13299e-10	0.784647	0.000180669	-1.13299e-10	0.737206
68835523	chr2:68835523:T:A	5.84183e-07	-1.56306	-1.17443	2.80648e-06	-1.57348	-1.15207	6.02233e-06	-1.55243	-1.11156
68836003	chr2:68836003:T:A	2.30995e-06	-1.13299e-10	-1.36272	1.09901e-05	-1.13299e-10	-1.36048	2.21801e-05	-1.13299e-10	-1.36027
68836168	chr2:68836168:G:A	2.72821e-06	-1.13299e-10	-1.19631	1.34818e-05	-1.13299e-10	-1.15614	2.73647e-05	-1.13299e-10	-1.15021
68836734	chr2:68836734:C:G	2.66668e-06	-1.13299e-10	-1.21912	1.38158e-05	-1.13299e-10	-1.13167	2.69864e-05	-1.13299e-10	-1.16413
68836777	chr2:68836777:G:A	5.21946e-07	-1.57551	-1.27464	2.85692e-06	-1.38712	-1.32062	4.78148e-06	-1.5706	-1.32411
68836908	chr2:68836908:A:G	5.56293e-06	-1.13299e-10	-0.483826	2.79254e-05	-1.13299e-10	-0.427946	5.67121e-05	-1.13299e-10	-0.421476
68836935	chr2:68836935:G:A	2.41878e-06	-1.13299e-10	-1.31669	1.15361e-05	-1.13299e-10	-1.312	2.32878e-05	-1.13299e-10	-1.31154
68836936	chr2:68836936:T:C	2.70765e-06	-1.13299e-10	-1.20387	1.40772e-05	-1.13299e-10	-1.11293	2.74629e-05	-1.13299e-10	-1.14663
68837100	chr2:68837100:G:T	1.71072e-06	-0.453594	-1.20944	8.25021e-05	1.82671	-1.17137	1.78304e-05	-0.370302	-1.20826
68837114	chr2:68837114:C:T	5.87327e-06	-1.13299e-10	-0.42954	2.95407e-05	-1.13299e-10	-0.371715	6.00031e-05	-1.13299e-10	-0.365067
68837299	chr2:68837299:C:T	5.32046e-07	-1.48558	-1.3454	2.47651e-06	-1.56943	-1.28121	5.30435e-06	-1.49276	-1.29817
68837331	chr2:68837331:G:A	7.21562e-07	-1.50348	-1.02281	4.43055e-06	-1.34986	-0.919099	7.56146e-06	-1.52326	-0.913142
68837422	chr2:68837422:T:G	5.86255e-07	-1.37035	-1.3636	3.39388e-06	-1.19833	-1.33718	5.78324e-06	-1.36081	-1.34369
68837850	chr2:68837850:GGATT:G	1.05665e-06	-1.5279	-0.616952	6.83495e-06	-1.33571	-0.49972	1.17288e-05	-1.50339	-0.494024
68838184	chr2:68838184:G:A	7.39914e-07	-1.57029	-0.930881	6.34529e-06	-1.34444	-0.565325	1.05358e-05	-1.57535	-0.529341
68838354	chr2:68838354:C:T	4.22875e-06	-1.13299e-10	-0.758044	2.09981e-05	-1.13299e-10	-0.71305	4.2538e-05	-1.13299e-10	-0.709066
68838356	chr2:68838356:G:A	9.18134e-07	-1.52197	-0.763395	3.57133e-06	-1.56585	-0.918697	7.60616e-06	-1.51346	-0.917043
68838361	chr2:68838361:A:G	7.94835e-07	-1.57049	-0.859085	6.98542e-06	-1.34561	-0.468049	1.16336e-05	-1.57538	-0.43018
68838508	chr2:68838508:C:T	6.12751e-06	-1.13299e-10	-0.387164	3.43587e-05	-1.13299e-10	-0.220628	6.57899e-05	-1.13299e-10	-0.272997
68838651	chr2:68838651:G:A	2.48681e-06	-1.13299e-10	-1.28895	1.20085e-05	-1.13299e-10	-1.27187	2.42949e-05	-1.13299e-10	-1.26919
68838945	chr2:68838945:G:A	1.29929e-06	-0.679888	-1.25825	8.18125e-05	1.81882	-1.17187	1.52697e-05	-0.651241	-1.08235
68839481	chr2:68839481:T:C	2.43481e-06	-1.13299e-10	-1.31008	1.17299e-05	-1.13299e-10	-1.29534	2.37092e-05	-1.13299e-10	-1.2936
68839703	chr2:68839703:C:T	7.77515e-06	-1.13299e-10	-0.149019	3.61381e-05	-1.13299e-10	-0.170135	7.01541e-05	-1.13299e-10	-0.208769
68839862	chr2:68839862:C:T	8.2336e-07	-1.48958	-0.904734	4.18285e-06	-1.27995	-1.04654	7.72023e-06	-1.37987	-1.03575
68839870	chr2:68839870:A:G	1.26791e-06	-0.625723	-1.33686	7.52206e-05	1.92626	-1.36332	1.20778e-05	-0.593526	-1.37457
68839960	chr2:68839960:A:C	5.83078e-07	-1.37619	-1.36319	3.3646e-06	-1.20767	-1.33651	5.74884e-06	-1.36739	-1.34307
68840085	chr2:68840085:G:A	7.49961e-07	-1.57531	-0.912377	3.72573e-06	-1.54463	-0.897584	7.76749e-06	-1.57505	-0.83447
68840244	chr2:68840244:G:A	2.75821e-06	-1.13299e-10	-1.18537	1.41022e-05	-1.13299e-10	-1.11115	2.75313e-05	-1.13299e-10	-1.14414
68840400	chr2:68840400:T:C	1.88313e-06	-1.56702	-3.69445e-10	1.24955e-05	-1.23211	-3.69445e-10	1.82467e-05	-1.55548	-3.69445e-10
68840791	chr2:68840791:A:G	5.81272e-07	-1.37361	-1.36888	3.34188e-06	-1.20458	-1.34637	5.71121e-06	-1.36496	-1.35207
68840949	chr2:68840949:G:A	7.39911e-06	-1.13299e-10	-0.198592	3.48067e-05	-1.13299e-10	-0.207671	6.644e-05	-1.13299e-10	-0.263164
68841207	chr2:68841207:A:C	1.52939e-06	-1.57285	-0.20223	9.51535e-06	-1.54746	0.042889	1.90721e-05	-1.57431	0.0630695
68841270	chr2:68841270:C:T	2.42933e-06	-1.13299e-10	-1.31234	1.15881e-05	-1.13299e-10	-1.30751	2.33858e-05	-1.13299e-10	-1.30733
68841534	chr2:68841534:G:A	5.40908e-06	-1.13299e-10	-0.511873	3.00275e-05	-1.13299e-10	-0.355368	5.76994e-05	-1.13299e-10	-0.404216
68841846	chr2:68841846:T:C	1.31223e-06	-0.594911	-1.33331	8.01699e-05	1.98774	-1.36108	1.25127e-05	-0.559302	-1.37341
68842643	chr2:68842643:GT:G	5.20371e-07	-1.57143	-1.28173	2.51829e-06	-1.56719	-1.26671	5.26508e-06	-1.56104	-1.23733
68842773	chr2:68842773:T:C	1.06729e-06	-0.757052	-1.37778	5.75581e-05	1.65848	-1.36317	1.09534e-05	-0.723901	-1.34191
68842850	chr2:68842850:G:A	2.8541e-06	-1.13299e-10	-1.1512	1.40577e-05	-1.13299e-10	-1.11431	2.84607e-05	-1.13299e-10	-1.11094
68842851	chr2:68842851:G:A	2.85585e-06	-1.13299e-10	-1.15058	1.40671e-05	-1.13299e-10	-1.11365	2.84798e-05	-1.13299e-10	-1.11027
68842924	chr2:68842924:A:G	2.5955e-06	-1.13299e-10	-1.24617	1.26848e-05	-1.13299e-10	-1.21707	2.54445e-05	-1.13299e-10	-1.22296
68843171	chr2:68843171:G:GA	1.21558e-06	-0.638167	-1.36656	7.27785e-05	1.90783	-1.37789	1.19202e-05	-0.604269	-1.37696
68843281	chr2:68843281:A:G	7.47328e-07	-1.33883	-1.15237	4.08622e-06	-1.15776	-1.19211	7.09345e-06	-1.33109	-1.1692
68843375	chr2:68843375:T:C	2.36814e-06	-1.13299e-10	-1.33785	1.12753e-05	-1.13299e-10	-1.33487	2.27449e-05	-1.13299e-10	-1.33512
68843601	chr2:68843601:C:G	4.47283e-06	-1.24051	0.538581	2.06974e-05	-0.891543	0.164069	3.69205e-05	-1.04357	0.192874
68843905	chr2:68843905:C:A	2.3984e-06	-1.32515	-3.69445e-10	1.81027e-05	-0.86142	-3.69445e-10	2.19396e-05	-1.37117	-3.69445e-10
68844164	chr2:68844164:T:C	2.4159e-06	-0.595398	-0.722481	0.000152233	2.00199	-0.734064	2.15912e-05	-0.552677	-0.834501
68844313	chr2:68844313:T:C	9.74238e-06	-1.13299e-10	0.0765336	5.50961e-05	-1.13299e-10	0.251596	0.000107825	-1.13299e-10	0.221044
68844361	chr2:68844361:A:G	2.31176e-06	-1.36194	-3.69445e-10	1.19716e-05	-1.27495	-3.69445e-10	2.11389e-05	-1.40835	-3.69445e-10
68844436	chr2:68844436:T:C	7.55739e-07	-1.56797	-0.912044	3.60519e-06	-1.56973	-0.905374	7.84985e-06	-1.55568	-0.84329
68844457	chr2:68844457:A:G	6.18424e-07	-1.50712	-1.17341	2.54889e-06	-1.56862	-1.25321	5.53276e-06	-1.50393	-1.24485
68844460	chr2:68844460:GAAAT:G	6.63698e-07	-1.56473	-1.04515	3.38498e-06	-1.57495	-0.963187	7.28786e-06	-1.54103	-0.932228
68845142	chr2:68845142:G:A	2.48972e-06	-1.13299e-10	-1.28778	1.18426e-05	-1.13299e-10	-1.28578	2.39529e-05	-1.13299e-10	-1.28337
68845199	chr2:68845199:G:T	5.48601e-06	-1.56081	1.06306	2.78275e-05	-1.28695	0.855495	3.99824e-05	-1.56025	0.789222
68845425	chr2:68845425:G:A	5.82817e-07	-1.57531	-1.16452	3.13381e-06	-1.35431	-1.26092	5.03831e-06	-1.57471	-1.26768
68845524	chr2:68845524:C:T	2.597e-06	0.131514	-1.37711	2.15228e-05	0.676576	-1.36495	2.70121e-05	0.20477	-1.36795
68845725	chr2:68845725:A:G	6.60771e-07	-1.55865	-1.05565	3.19371e-06	-1.34485	-1.25145	5.01737e-06	-1.57096	-1.2756
68845734	chr2:68845734:A:G	6.55095e-07	-1.57537	-1.04755	3.10815e-06	-1.55423	-1.06922	5.83551e-06	-1.5752	-1.1203
68845918	chr2:68845918:G:A	1.9632e-06	-0.279139	-1.24624	1.68115e-05	0.23091	-1.16633	2.06501e-05	-0.251657	-1.18008
68846203	chr2:68846203:T:A	4.23816e-06	-1.13299e-10	-0.755821	1.95519e-05	-1.13299e-10	-0.78441	3.86303e-05	-1.13299e-10	-0.805427
68846514	chr2:68846514:T:C	4.94518e-07	-1.53949	-1.36464	2.2731e-06	-1.57548	-1.36086	4.71993e-06	-1.53708	-1.37058
68846515	chr2:68846515:G:A	4.35688e-05	-1.13299e-10	1.57439	0.000271623	-1.13299e-10	1.84693	0.000528795	-1.13299e-10	1.81114
68846558	chr2:68846558:T:A	2.3607e-06	-1.13299e-10	-1.341	1.11871e-05	-1.13299e-10	-1.34272	2.27368e-05	-1.13299e-10	-1.33548
68846796	chr2:68846796:C:T	1.19097e-06	-1.07188	-0.953303	7.64657e-06	-0.742116	-0.98111	1.21235e-05	-1.01858	-0.945741
68846816	chr2:68846816:C:T	0.000120363	-1.13299e-10	2.59056	0.000482144	-1.13299e-10	2.42076	0.000963513	-1.13299e-10	2.41112
68846860	chr2:68846860:T:A	7.0272e-06	-1.13299e-10	-0.250163	3.31764e-05	-1.13299e-10	-0.255645	6.34004e-05	-1.13299e-10	-0.309993
68847343	chr2:68847343:A:T	2.49065e-06	-1.13299e-10	-1.28741	1.24936e-05	-1.13299e-10	-1.23227	2.51894e-05	-1.13299e-10	-1.23304
68847780	chr2:68847780:A:G	2.89811e-05	0.855182	0.31151	0.000527902	1.92738	0.584048	0.000423897	1.06318	0.526853
68847884	chr2:68847884:G:A	4.5944e-06	0.692321	-1.36744	6.62545e-05	1.8026	-1.36658	5.63898e-05	0.939955	-1.36713
68848149	chr2:68848149:A:G	7.71784e-06	-1.13299e-10	-0.156418	3.50501e-05	-1.13299e-10	-0.200703	6.98541e-05	-1.13299e-10	-0.213054
68848614	chr2:68848614:A:G	7.15626e-06	-1.13299e-10	-0.231964	3.36605e-05	-1.13299e-10	-0.241158	7.12792e-05	-1.13299e-10	-0.192859
68848668	chr2:68848668:T:G	3.30858e-06	-1.13299e-10	-1.00343	1.55802e-05	-1.13299e-10	-1.01148	3.21419e-05	-1.13299e-10	-0.989304
68848851	chr2:68848851:A:T	2.45741e-05	1.45355	-0.451807	0.000269192	2.11674	-0.278798	0.000284038	1.4572	-0.267559
68849177	chr2:68849177:A:G	1.79242e-05	-1.13299e-10	0.686201	8.63859e-05	-1.13299e-10	0.701343	0.000175458	-1.13299e-10	0.707936
68849295	chr2:68849295:G:A	3.00044e-06	-1.13299e-10	-1.10119	1.40522e-05	-1.13299e-10	-1.11471	2.90469e-05	-1.13299e-10	-1.09055
68849604	chr2:68849604:G:A	2.63936e-06	-1.13299e-10	-1.22941	1.26121e-05	-1.13299e-10	-1.22282	2.5033e-05	-1.13299e-10	-1.23927
68849716	chr2:68849716:C:T	7.2607e-07	-1.43895	-1.08111	5.26796e-06	-1.1212	-0.974636	7.76556e-06	-1.43736	-0.972407
68850155	chr2:68850155:T:C	6.66192e-07	-1.47611	-1.13002	4.64334e-06	-1.1912	-1.03085	7.07409e-06	-1.47399	-1.02903
68850336	chr2:68850336:C:T	1.99856e-06	-1.50752	-3.69445e-10	9.37802e-06	-1.51911	-3.69445e-10	1.92802e-05	-1.50039	-3.69445e-10
68850432	chr2:68850432:A:G	2.66492e-06	-1.13299e-10	-1.21978	1.3716e-05	-1.13299e-10	-1.13892	2.73532e-05	-1.13299e-10	-1.15063
68850646	chr2:68850646:A:G	4.41109e-06	-1.13299e-10	-0.715829	2.03883e-05	-1.13299e-10	-0.74252	4.03342e-05	-1.13299e-10	-0.762263
68850690	chr2:68850690:A:G	3.90988e-05	2.20948	-0.74334	0.000579678	3.16611	-0.561119	0.0005007	2.34572	-0.589178
68850986	chr2:68850986:G:A	2.27809e-06	-1.13299e-10	-1.37661	1.08222e-05	-1.13299e-10	-1.37588	2.18617e-05	-1.13299e-10	-1.37473
68851580	chr2:68851580:T:C	1.4884e-05	-1.13299e-10	0.500337	6.65262e-05	-1.13299e-10	0.440113	0.000134205	-1.13299e-10	0.439902
68851724	chr2:68851724:CAG:C	6.92173e-07	-1.4855	-1.08237	4.82308e-06	-1.20866	-0.975412	7.41032e-06	-1.48332	-0.973269
68851780	chr2:68851780:T:G	2.06023e-06	-1.47714	-3.69445e-10	9.21498e-06	-1.53665	-3.69445e-10	1.96031e-05	-1.48377	-3.69445e-10
68851935	chr2:68851935:A:G	7.15545e-07	-1.52415	-1.01051	4.76925e-06	-1.28944	-0.905852	7.63123e-06	-1.5205	-0.906712
68852476	chr2:68852476:T:A	7.99503e-06	1.13158	-1.25272	7.79667e-05	1.88459	-1.28579	7.92355e-05	1.19692	-1.28396
68852578	chr2:68852578:A:G	7.11166e-06	1.01042	-1.24864	6.81902e-05	1.74723	-1.28241	7.03295e-05	1.07428	-1.28055
68852608	chr2:68852608:A:T	7.88264e-06	1.10168	-1.23697	7.63761e-05	1.85053	-1.27234	7.79262e-05	1.16668	-1.27038
68852737	chr2:68852737:T:G	3.08749e-06	-1.13299e-10	-1.07259	1.44484e-05	-1.13299e-10	-1.0869	2.99012e-05	-1.13299e-10	-1.06157
68852936	chr2:68852936:G:C	1.93323e-05	-1.13299e-10	0.761826	0.000114122	-1.13299e-10	0.979783	0.000230999	-1.13299e-10	0.982952
68853204	chr2:68853204:T:A	7.13259e-06	1.01524	-1.25052	6.83859e-05	1.75171	-1.28403	7.05075e-05	1.07844	-1.28218
68853506	chr2:68853506:G:A	9.44479e-07	-1.45415	-0.802924	5.57976e-06	-1.55252	-0.485816	1.20055e-05	-1.46861	-0.505488
68853578	chr2:68853578:T:C	8.15935e-07	-1.30248	-1.1009	3.3831e-06	-1.45542	-1.08327	7.63584e-06	-1.29734	-1.12927
68854474	chr2:68854474:T:C	5.56971e-06	-1.13299e-10	-0.482608	2.48317e-05	-1.13299e-10	-0.545362	4.94762e-05	-1.13299e-10	-0.557972
68854673	chr2:68854673:C:A	4.35993e-05	2.19137	-0.616285	0.000662072	3.15356	-0.415672	0.000570317	2.33322	-0.446487
68854846	chr2:68854846:A:G	2.36163e-06	-1.13299e-10	-1.3406	1.12423e-05	-1.13299e-10	-1.33779	2.25337e-05	-1.13299e-10	-1.34445
68855021	chr2:68855021:C:T	6.53415e-06	0.840971	-1.16388	6.08388e-05	1.55675	-1.206	6.40114e-05	0.905069	-1.20547
68855577	chr2:68855577:C:CA	6.342e-06	-1.13299e-10	-0.352757	2.92161e-05	-1.13299e-10	-0.382761	5.60168e-05	-1.13299e-10	-0.433811
68856230	chr2:68856230:A:T	7.9172e-06	-1.13299e-10	-0.130914	3.63256e-05	-1.13299e-10	-0.164958	6.9224e-05	-1.13299e-10	-0.222116
68856392	chr2:68856392:T:G	6.54886e-06	-1.13299e-10	-0.320661	3.06986e-05	-1.13299e-10	-0.333267	5.90301e-05	-1.13299e-10	-0.381416
68856412	chr2:68856412:AAATTTT:A	2.33131e-06	-1.13299e-10	-1.35352	1.10482e-05	-1.13299e-10	-1.35521	2.22278e-05	-1.13299e-10	-1.35812
68856489	chr2:68856489:A:G	5.92874e-06	-1.13299e-10	-0.420139	3.08766e-05	-1.13299e-10	-0.327485	5.94308e-05	-1.13299e-10	-0.374651
68856629	chr2:68856629:A:G	5.40829e-06	-1.13299e-10	-0.512018	2.70422e-05	-1.13299e-10	-0.460083	5.25583e-05	-1.13299e-10	-0.497541
68856885	chr2:68856885:G:A	1.5884e-06	-0.637999	-1.09923	1.44797e-05	-0.0030987	-1.08163	1.68193e-05	-0.58979	-1.04715
68856986	chr2:68856986:G:A	1.81682e-05	1.52338	-0.823663	0.000209484	2.26176	-0.6746	0.000213568	1.54047	-0.635972
68857417	chr2:68857417:A:G	2.73402e-06	-1.19418	-3.69445e-10	1.61967e-05	-0.972672	-3.69445e-10	2.57914e-05	-1.20942	-3.69445e-10
68857634	chr2:68857634:C:T	2.28845e-06	-1.13299e-10	-1.37208	1.08402e-05	-1.13299e-10	-1.37423	2.17958e-05	-1.13299e-10	-1.37774
68857714	chr2:68857714:G:A	3.01357e-06	-1.13299e-10	-1.09683	1.41853e-05	-1.13299e-10	-1.10528	2.93585e-05	-1.13299e-10	-1.07988
68857919	chr2:68857919:G:A	3.053e-06	-1.13299e-10	-1.08383	1.5237e-05	-1.13299e-10	-1.03375	3.10476e-05	-1.13299e-10	-1.02394
68858435	chr2:68858435:G:T	2.19675e-05	-1.13299e-10	0.889613	0.000136281	-1.13299e-10	1.15724	0.000279624	-1.13299e-10	1.17398
68858640	chr2:68858640:G:A	5.243e-05	2.18981	-0.430282	0.000811452	3.1482	-0.206852	0.000706236	2.34101	-0.240523
68859111	chr2:68859111:T:C	2.86583e-06	-1.13299e-10	-1.14709	1.55852e-05	-1.13299e-10	-1.01116	2.9609e-05	-1.13299e-10	-1.07139
68859624	chr2:68859624:C:G	7.42859e-06	-1.13299e-10	-0.194615	3.91115e-05	-1.13299e-10	-0.0910666	7.48033e-05	-1.13299e-10	-0.144601
68859646	chr2:68859646:A:G	1.91277e-05	-1.13299e-10	0.751186	0.000119155	-1.13299e-10	1.02295	0.000246529	-1.13299e-10	1.04802
68859652	chr2:68859652:T:G	4.43376e-06	-1.13299e-10	-0.710704	2.03364e-05	-1.13299e-10	-0.74507	3.95585e-05	-1.13299e-10	-0.781683
68859727	chr2:68859727:A:G	6.01988e-05	2.27485	-0.377149	0.000779213	3.18556	-0.284753	0.000722324	2.37944	-0.25643
68860228	chr2:68860228:A:C	6.70881e-05	2.32047	-0.31441	0.000876742	3.23671	-0.217982	0.00081071	2.42534	-0.186894
68860238	chr2:68860238:G:A	1.8706e-05	-1.13299e-10	0.728895	0.000116324	-1.13299e-10	0.998893	0.000241425	-1.13299e-10	1.0271
68860239	chr2:68860239:C:T	1.82112e-05	-1.13299e-10	0.702083	0.000112519	-1.13299e-10	0.965641	0.00023283	-1.13299e-10	0.990843
68860580	chr2:68860580:T:C	1.04789e-05	-1.13299e-10	0.149408	5.29873e-05	-1.13299e-10	0.21257	0.000107751	-1.13299e-10	0.220355
68860796	chr2:68860796:G:A	7.26978e-05	2.40052	-0.314158	0.000956716	3.32401	-0.217986	0.000878573	2.5058	-0.186961
68860960	chr2:68860960:G:A	1.99889e-06	-1.50736	-3.69445e-10	1.01454e-05	-1.44046	-3.69445e-10	1.89707e-05	-1.51657	-3.69445e-10
68861046	chr2:68861046:A:C	2.58755e-06	-1.13299e-10	-1.24924	1.24686e-05	-1.13299e-10	-1.23427	2.53178e-05	-1.13299e-10	-1.22796
68861170	chr2:68861170:G:C	4.76819e-07	-1.56518	-1.37539	2.32683e-06	-1.56821	-1.34476	4.67721e-06	-1.57033	-1.34643
68861259	chr2:68861259:G:A	3.51448e-06	-0.943061	-3.69445e-10	3.36986e-05	-0.240025	-3.69445e-10	3.02145e-05	-1.05114	-3.69445e-10
68861924	chr2:68861924:T:C	1.77551e-05	-1.13299e-10	0.676722	0.000110038	-1.13299e-10	0.943342	0.000227591	-1.13299e-10	0.968086
68862461	chr2:68862461:TATCA:T	2.31984e-06	-1.13299e-10	-1.35845	1.08215e-05	-1.13299e-10	-1.37595	2.18619e-05	-1.13299e-10	-1.37472
68862927	chr2:68862927:T:C	4.24135e-05	2.13274	-0.585224	0.00063868	3.08141	-0.379492	0.000561568	2.28182	-0.410552
68863024	chr2:68863024:G:A	2.0673e-05	-1.13299e-10	0.828876	0.000127474	-1.13299e-10	1.09043	0.000261622	-1.13299e-10	1.10744
68863115	chr2:68863115:G:A	2.80843e-06	-1.13299e-10	-1.16733	1.31791e-05	-1.13299e-10	-1.17885	2.60879e-05	-1.13299e-10	-1.19799
68863447	chr2:68863447:G:A	3.76564e-06	-0.874035	-3.69445e-10	3.72037e-05	-0.141074	-3.69445e-10	3.21651e-05	-0.98858	-3.69445e-10
68863471	chr2:68863471:A:G	4.92699e-05	2.05994	-0.362576	0.000754105	2.99937	-0.131321	0.000665846	2.20765	-0.166059
68863657	chr2:68863657:C:G	3.66464e-06	-1.13299e-10	-0.901221	1.6967e-05	-1.13299e-10	-0.926211	3.3799e-05	-1.13299e-10	-0.939031
68863665	chr2:68863665:T:C	7.77544e-05	2.55245	-0.398845	0.0010114	3.46094	-0.299335	0.000911779	2.62224	-0.26631
68863717	chr2:68863717:G:A	2.60291e-06	-1.13299e-10	-1.24332	1.22832e-05	-1.13299e-10	-1.24925	2.51913e-05	-1.13299e-10	-1.23296
68863774	chr2:68863774:G:A	5.03032e-05	2.22941	-0.511297	0.000773862	3.19002	-0.296105	0.000672814	2.38041	-0.328404
68863834	chr2:68863834:A:G	1.88927e-05	-1.13299e-10	0.738825	0.000117718	-1.13299e-10	1.01081	0.000244207	-1.13299e-10	1.03855
68864543	chr2:68864543:G:C	4.12345e-06	-1.13299e-10	-0.783262	1.9632e-05	-1.13299e-10	-0.780319	3.84993e-05	-1.13299e-10	-0.808822
68864640	chr2:68864640:T:C	1.2101e-05	-1.12584	1.41918	4.56032e-05	-1.31146	1.37396	9.91278e-05	-1.11806	1.255
68864841	chr2:68864841:A:G	6.21355e-07	-1.56958	-1.10623	3.04548e-06	-1.51324	-1.13058	5.95856e-06	-1.56716	-1.10748
68864924	chr2:68864924:A:G	7.35521e-06	1.01776	-1.22231	7.02157e-05	1.75294	-1.25885	7.35287e-05	1.09334	-1.25513
68865012	chr2:68865012:C:T	6.11963e-05	1.91413	-3.69445e-10	0.0005561	2.56347	-3.69445e-10	0.000718763	2.11807	-3.69445e-10
68865028	chr2:68865028:A:G	2.27476e-06	-1.13299e-10	-1.37808	1.08051e-05	-1.13299e-10	-1.37747	2.18086e-05	-1.13299e-10	-1.37716
68865261	chr2:68865261:T:C	1.98631e-05	0.909947	-0.121034	0.000230628	1.58488	0.0984426	0.000249812	0.941483	0.119761
68865489	chr2:68865489:C:T	2.31435e-06	-1.13299e-10	-1.36082	1.08138e-05	-1.13299e-10	-1.37666	2.18424e-05	-1.13299e-10	-1.37561
68866281	chr2:68866281:G:A	1.8712e-06	-1.57337	-3.69445e-10	9.0994e-06	-1.54927	-3.69445e-10	1.79565e-05	-1.57151	-3.69445e-10
68866909	chr2:68866909:C:G	2.46966e-05	-1.13299e-10	1.00672	0.00015393	-1.13299e-10	1.27902	0.000315176	-1.13299e-10	1.29367
68866931	chr2:68866931:C:T	1.79685e-05	-1.13299e-10	0.688666	8.07505e-05	-1.13299e-10	0.633882	0.000163313	-1.13299e-10	0.636206
68867030	chr2:68867030:A:T	2.2908e-06	-1.13299e-10	-1.37105	1.08516e-05	-1.13299e-10	-1.37317	2.18077e-05	-1.13299e-10	-1.3772
68867524	chr2:68867524:A:G	3.05799e-06	-1.13299e-10	-1.08219	1.52687e-05	-1.13299e-10	-1.03168	3.11106e-05	-1.13299e-10	-1.02191
68867772	chr2:68867772:G:A	9.21475e-07	-1.30201	-0.979718	7.85995e-06	-0.832858	-0.862845	9.45809e-06	-1.30799	-0.904603
68867789	chr2:68867789:G:C	3.89446e-06	0.420077	-1.26047	7.58775e-05	1.81508	-1.24344	3.8486e-05	0.408398	-1.21757
68868020	chr2:68868020:G:A	5.01574e-06	0.489401	-1.07677	9.38206e-05	1.83741	-1.0535	5.00202e-05	0.466709	-1.01374
68868431	chr2:68868431:C:A	2.58187e-06	-1.25144	-3.69445e-10	1.34645e-05	-1.15742	-3.69445e-10	2.38785e-05	-1.28649	-3.69445e-10
68869066	chr2:68869066:G:A	2.56856e-06	-1.13299e-10	-1.25661	1.21277e-05	-1.13299e-10	-1.26199	2.48536e-05	-1.13299e-10	-1.24646
68869191	chr2:68869191:T:C	1.156e-05	1.13807	-0.890476	0.00012361	1.85446	-0.794817	0.000132756	1.17644	-0.747386
68869437	chr2:68869437:C:T	6.07522e-06	-1.13299e-10	-0.395733	2.69237e-05	-1.13299e-10	-0.464477	5.11086e-05	-1.13299e-10	-0.525511
68869662	chr2:68869662:A:G	2.91644e-06	-1.13299e-10	-1.12959	1.36019e-05	-1.13299e-10	-1.14727	2.72102e-05	-1.13299e-10	-1.15587
68869707	chr2:68869707:C:G	7.95655e-07	-1.47225	-0.956289	4.7289e-06	-1.16328	-1.04051	6.91578e-06	-1.47713	-1.04852
68869769	chr2:68869769:G:A	7.82566e-06	-1.13299e-10	-0.142543	3.48287e-05	-1.13299e-10	-0.207041	6.93581e-05	-1.13299e-10	-0.22018
68870162	chr2:68870162:A:T	6.11055e-07	-1.32045	-1.37207	4.38208e-06	-0.902837	-1.37712	5.74599e-06	-1.33455	-1.37641
68870419	chr2:68870419:G:T	3.1583e-06	-1.13299e-10	-1.04992	1.47999e-05	-1.13299e-10	-1.06286	2.91323e-05	-1.13299e-10	-1.08762
68870821	chr2:68870821:G:A	6.51638e-06	-1.13299e-10	-0.325633	3.81814e-05	-1.13299e-10	-0.115135	7.63539e-05	-1.13299e-10	-0.124084
68871840	chr2:68871840:C:T	4.45733e-06	0.227501	-0.932903	7.38684e-05	1.54253	-0.99773	4.25018e-05	0.239635	-0.949551
68872530	chr2:68872530:C:G	4.76907e-06	-1.13299e-10	-0.6378	2.16291e-05	-1.13299e-10	-0.683441	4.20258e-05	-1.13299e-10	-0.721181
68873101	chr2:68873101:G:A	2.4971e-06	-1.13299e-10	-1.28482	1.18054e-05	-1.13299e-10	-1.28892	2.41487e-05	-1.13299e-10	-1.27523
68873510	chr2:68873510:T:C	2.6002e-06	-1.13299e-10	-1.24436	1.22763e-05	-1.13299e-10	-1.24981	2.51745e-05	-1.13299e-10	-1.23363
68873526	chr2:68873526:C:T	7.58175e-06	1.19012	-1.36432	8.19811e-05	2.01712	-1.36812	8.38199e-05	1.3262	-1.35699
68873603	chr2:68873603:G:A	5.5165e-06	0.582964	-1.07517	0.000106028	1.96634	-1.06012	5.52511e-05	0.562853	-1.01043
68873921	chr2:68873921:G:A	1.68681e-05	1.99429	-1.36881	0.000188928	2.85492	-1.37103	0.000179947	2.0943	-1.3611
68873936	chr2:68873936:A:G	3.12266e-06	-1.13299e-10	-1.06127	1.47364e-05	-1.13299e-10	-1.06716	2.93823e-05	-1.13299e-10	-1.07907
68874336	chr2:68874336:ATCCTTC:A	5.39647e-05	2.89643	-1.10805	0.000769033	3.87358	-0.985926	0.000662548	3.04306	-1.00643
68874670	chr2:68874670:T:C	6.776e-06	-1.13299e-10	-0.286565	3.9934e-05	-1.13299e-10	-0.0702548	7.97504e-05	-1.13299e-10	-0.0805615
68874991	chr2:68874991:G:C	1.50733e-05	1.8896	-1.37662	0.00016735	2.74009	-1.37749	0.000160158	1.98926	-1.37256
68875052	chr2:68875052:C:T	5.2973e-06	-1.13299e-10	-0.532754	2.73895e-05	-1.13299e-10	-0.447324	5.34271e-05	-1.13299e-10	-0.481146
68875227	chr2:68875227:G:A	9.61347e-06	-1.13299e-10	0.063214	5.77896e-05	-1.13299e-10	0.299326	0.000114926	-1.13299e-10	0.28483
68875258	chr2:68875258:G:A	5.04041e-06	-1.13299e-10	-0.582464	2.30952e-05	-1.13299e-10	-0.61786	4.63769e-05	-1.13299e-10	-0.622662
68875305	chr2:68875305:G:A	0.000132621	2.68754	-3.69445e-10	0.00120979	3.34072	-3.69445e-10	0.00157111	2.90007	-3.69445e-10
68876144	chr2:68876144:T:C	2.66824e-06	-1.13299e-10	-1.21853	1.25066e-05	-1.13299e-10	-1.23122	2.51377e-05	-1.13299e-10	-1.23509
68876243	chr2:68876243:A:T	6.76889e-07	-1.21299	-1.37721	5.21214e-06	-0.728325	-1.37817	6.423e-06	-1.22115	-1.37843
68876685	chr2:68876685:C:T	6.02613e-07	-1.39486	-1.31157	3.8138e-06	-1.06609	-1.35277	5.57239e-06	-1.37997	-1.36167
68877170	chr2:68877170:T:C	1.16991e-05	-1.13299e-10	0.259561	5.30669e-05	-1.13299e-10	0.214071	0.000107414	-1.13299e-10	0.217228
68877433	chr2:68877433:C:T	2.14457e-06	-1.43701	-3.69445e-10	9.9916e-06	-1.45574	-3.69445e-10	2.07373e-05	-1.42753	-3.69445e-10
68877623	chr2:68877623:GT:G	7.7703e-06	-1.13299e-10	-0.149643	4.05599e-05	-1.13299e-10	-0.0547026	7.77985e-05	-1.13299e-10	-0.105342
68877843	chr2:68877843:C:T	2.58212e-06	-1.13299e-10	-1.25134	1.21127e-05	-1.13299e-10	-1.26322	2.43538e-05	-1.13299e-10	-1.26678
68878157	chr2:68878157:T:C	7.36509e-06	-1.13299e-10	-0.203201	3.2257e-05	-1.13299e-10	-0.283746	6.08421e-05	-1.13299e-10	-0.351181
68878442	chr2:68878442:C:T	2.47469e-06	-1.13299e-10	-1.29383	1.17789e-05	-1.13299e-10	-1.29117	2.41135e-05	-1.13299e-10	-1.27669
68878504	chr2:68878504:G:T	3.73904e-06	0.490672	-1.37179	4.87035e-05	1.44054	-1.31227	5.43889e-05	0.857481	-1.32078
68879124	chr2:68879124:AG:A	3.02199e-06	-1.13299e-10	-1.09404	1.42356e-05	-1.13299e-10	-1.10174	2.83992e-05	-1.13299e-10	-1.1131
68879213	chr2:68879213:G:T	4.77333e-06	-1.13299e-10	-0.636908	2.4561e-05	-1.13299e-10	-0.556323	4.81943e-05	-1.13299e-10	-0.584222
68879268	chr2:68879268:C:T	3.55351e-06	-1.13299e-10	-0.932017	1.59731e-05	-1.13299e-10	-0.986575	3.29037e-05	-1.13299e-10	-0.965877
68879860	chr2:68879860:A:G	1.14271e-05	-1.34588	1.58192	4.40175e-05	-1.46588	1.49298	9.38033e-05	-1.33962	1.42136
68879967	chr2:68879967:G:A	2.3064e-06	-1.13299e-10	-1.36427	1.09312e-05	-1.13299e-10	-1.36586	2.20097e-05	-1.13299e-10	-1.36798
68880370	chr2:68880370:G:C	4.20729e-06	-1.13299e-10	-0.763133	2.01761e-05	-1.13299e-10	-0.752981	4.18716e-05	-1.13299e-10	-0.724857
68880578	chr2:68880578:G:A	1.42309e-06	-1.27854	-0.568577	6.90056e-06	-1.31874	-0.507136	1.46983e-05	-1.31857	-0.453167
68881170	chr2:68881170:C:T	1.22898e-05	-1.13299e-10	0.308819	5.91805e-05	-1.13299e-10	0.323109	0.000123266	-1.13299e-10	0.35488
68881174	chr2:68881174:A:C	2.76832e-06	-1.13299e-10	-1.18171	1.29628e-05	-1.13299e-10	-1.1954	2.59079e-05	-1.13299e-10	-1.20492
68881388	chr2:68881388:A:G	2.5648e-06	-1.13299e-10	-1.25807	1.34707e-05	-1.13299e-10	-1.15696	2.59871e-05	-1.13299e-10	-1.20186
68881691	chr2:68881691:T:C	1.90885e-06	-1.55345	-3.69445e-10	9.76914e-06	-1.47825	-3.69445e-10	1.81872e-05	-1.55874	-3.69445e-10
68881753	chr2:68881753:T:C	2.57882e-06	-1.13299e-10	-1.25262	1.21046e-05	-1.13299e-10	-1.2639	2.43374e-05	-1.13299e-10	-1.26745
68882320	chr2:68882320:A:G	2.62664e-06	-1.13299e-10	-1.23425	1.38929e-05	-1.13299e-10	-1.12611	2.67064e-05	-1.13299e-10	-1.17456
68882537	chr2:68882537:C:T	7.84572e-07	-1.32209	-1.12047	5.37086e-06	-0.92448	-1.15201	7.28131e-06	-1.33558	-1.13857
68882937	chr2:68882937:A:C	2.92938e-06	-1.13299e-10	-1.12516	1.33445e-05	-1.13299e-10	-1.16638	2.73306e-05	-1.13299e-10	-1.15146
68883478	chr2:68883478:T:G	5.77856e-07	-1.37189	-1.37649	3.99298e-06	-1.00367	-1.36928	5.47914e-06	-1.38515	-1.37337
68883798	chr2:68883798:C:G	7.1893e-07	-1.5371	-0.992847	3.84196e-06	-1.31745	-1.09405	6.22867e-06	-1.53875	-1.09155
68883884	chr2:68883884:T:C	7.46927e-07	-1.32512	-1.16662	5.06432e-06	-0.927417	-1.20785	6.89541e-06	-1.33967	-1.18894
68883992	chr2:68883992:C:T	5.79694e-07	-1.36792	-1.37729	4.00707e-06	-0.998215	-1.37121	5.48995e-06	-1.38175	-1.37479
68884171	chr2:68884171:G:A	5.73573e-07	-1.37751	-1.37831	3.94371e-06	-1.01148	-1.37388	5.44895e-06	-1.3878	-1.37624
68884313	chr2:68884313:G:C	5.90105e-07	-1.34902	-1.37839	4.10471e-06	-0.969202	-1.37615	5.56095e-06	-1.36572	-1.37798
68884472	chr2:68884472:A:T	1.29194e-05	-1.13299e-10	0.358781	5.54363e-05	-1.13299e-10	0.257752	0.000102881	-1.13299e-10	0.174113
68884662	chr2:68884662:T:C	8.41103e-07	-1.04393	-1.32906	1.65818e-05	0.335355	-1.28453	1.00392e-05	-0.916113	-1.23685
68884784	chr2:68884784:C:G	2.86616e-06	-1.13299e-10	-1.14698	1.33734e-05	-1.13299e-10	-1.16421	2.68507e-05	-1.13299e-10	-1.16917
68884863	chr2:68884863:T:C	9.42149e-07	-1.28963	-0.969912	4.9348e-06	-1.31999	-0.841184	1.01814e-05	-1.32473	-0.814162
68884894	chr2:68884894:T:C	1.14139e-05	0.2172	0.0176834	0.000157365	1.11982	0.181265	0.000159871	0.528077	0.0868281
68884904	chr2:68884904:A:G	9.57821e-06	1.42256	-1.36302	9.72426e-05	2.1382	-1.31848	0.000111462	1.58035	-1.32613
68885171	chr2:68885171:A:G	3.05106e-06	-1.13299e-10	-1.08446	1.43823e-05	-1.13299e-10	-1.09149	2.86856e-05	-1.13299e-10	-1.10307
68885433	chr2:68885433:A:G	1.87427e-06	-1.57173	-3.69445e-10	8.86884e-06	-1.57494	-3.69445e-10	1.81462e-05	-1.561	-3.69445e-10
68885894	chr2:68885894:A:G	8.08912e-06	0.090625	-0.200057	0.000106036	0.96119	-0.0548927	0.000110303	0.389209	-0.145437
68885989	chr2:68885989:A:G	6.79268e-06	-1.13299e-10	-0.284106	4.09179e-05	-1.13299e-10	-0.0459152	7.18864e-05	-1.13299e-10	-0.184376
68886239	chr2:68886239:C:A	2.27696e-06	-1.13299e-10	-1.37711	1.07958e-05	-1.13299e-10	-1.37832	2.17812e-05	-1.13299e-10	-1.37842
68886261	chr2:68886261:A:G	1.88834e-06	-1.56426	-3.69445e-10	9.29332e-06	-1.52819	-3.69445e-10	1.80413e-05	-1.5668	-3.69445e-10
68886636	chr2:68886636:C:T	2.38081e-06	-1.13299e-10	-1.33251	1.12553e-05	-1.13299e-10	-1.33665	2.26038e-05	-1.13299e-10	-1.34135
68886719	chr2:68886719:A:G	8.45208e-06	-1.13299e-10	-0.0655392	3.75861e-05	-1.13299e-10	-0.130849	6.98282e-05	-1.13299e-10	-0.213425
68886759	chr2:68886759:T:A	1.86895e-06	-1.57458	-3.69445e-10	9.5098e-06	-1.50516	-3.69445e-10	1.83286e-05	-1.551	-3.69445e-10
68886867	chr2:68886867:A:G	3.1203e-05	-1.13299e-10	1.24056	0.000195793	-1.13299e-10	1.51957	0.00040117	-1.13299e-10	1.53492
68887425	chr2:68887425:C:G	2.68166e-06	-1.13299e-10	-1.21351	1.25475e-05	-1.13299e-10	-1.22796	2.52128e-05	-1.13299e-10	-1.23211
68887499	chr2:68887499:T:C	5.26206e-07	-1.46569	-1.37632	3.39412e-06	-1.16632	-1.36912	5.00691e-06	-1.47557	-1.37307
68887706	chr2:68887706:T:C	2.74597e-06	-1.13299e-10	-1.18982	1.28342e-05	-1.13299e-10	-1.20536	2.57817e-05	-1.13299e-10	-1.2098
68887931	chr2:68887931:G:A	9.41586e-06	1.41037	-1.36793	9.55746e-05	2.13177	-1.32935	0.000108389	1.56264	-1.33638
68887944	chr2:68887944:T:C	3.18553e-06	0.334315	-1.37565	4.10252e-05	1.28392	-1.32721	4.4315e-05	0.667345	-1.33548
68888173	chr2:68888173:A:G	3.1915e-06	-1.13299e-10	-1.03946	1.50239e-05	-1.13299e-10	-1.04784	2.99394e-05	-1.13299e-10	-1.06029
68888199	chr2:68888199:T:C	1.21564e-06	-1.56778	-0.436901	5.78431e-06	-1.57003	-0.432304	1.16894e-05	-1.57314	-0.427635
68888206	chr2:68888206:C:T	2.8356e-06	-1.13299e-10	-1.1577	1.3228e-05	-1.13299e-10	-1.17515	2.65623e-05	-1.13299e-10	-1.17997
68888613	chr2:68888613:A:T	2.84348e-06	-1.13299e-10	-1.15492	1.32631e-05	-1.13299e-10	-1.17249	2.6632e-05	-1.13299e-10	-1.17735
68888797	chr2:68888797:T:C	6.60293e-06	1.0509	-1.36334	6.42779e-05	1.72484	-1.3191	7.60249e-05	1.19831	-1.32671
68888925	chr2:68888925:C:T	2.78438e-06	-1.13299e-10	-1.17593	1.29991e-05	-1.13299e-10	-1.1926	2.61083e-05	-1.13299e-10	-1.19721
68889107	chr2:68889107:T:C	2.86037e-06	-1.13299e-10	-1.149	1.33476e-05	-1.13299e-10	-1.16615	2.67995e-05	-1.13299e-10	-1.17108
68889575	chr2:68889575:A:G	2.29076e-06	-1.13299e-10	-1.37107	1.09292e-05	-1.13299e-10	-1.36604	2.20857e-05	-1.13299e-10	-1.36453
68890044	chr2:68890044:A:G	1.87457e-06	-1.57157	-3.69445e-10	9.28606e-06	-1.52897	-3.69445e-10	1.83011e-05	-1.5525	-3.69445e-10
68890586	chr2:68890586:C:T	1.30302e-05	-1.13299e-10	0.367318	5.89902e-05	-1.13299e-10	0.319889	0.000119312	-1.13299e-10	0.322281
68890737	chr2:68890737:T:C	2.72007e-06	-1.13299e-10	-1.19929	1.27073e-05	-1.13299e-10	-1.2153	2.55232e-05	-1.13299e-10	-1.21987
68890975	chr2:68890975:A:T	2.33204e-06	-1.13299e-10	-1.35321	1.11721e-05	-1.13299e-10	-1.34406	2.25979e-05	-1.13299e-10	-1.34161
68891217	chr2:68891217:A:AGAT	2.55588e-06	-1.13299e-10	-1.26156	1.19742e-05	-1.13299e-10	-1.27473	2.40651e-05	-1.13299e-10	-1.2787
68891332	chr2:68891332:T:C	1.0827e-05	0.0101612	0.171927	0.000143002	0.860935	0.344444	0.000149575	0.300949	0.247386
68891410	chr2:68891410:T:C	1.85033e-05	-1.13299e-10	0.717998	7.89844e-05	-1.13299e-10	0.611768	0.00014539	-1.13299e-10	0.519958
68891431	chr2:68891431:T:C	3.06099e-06	0.285258	-1.36647	3.93919e-05	1.21361	-1.29754	4.32354e-05	0.615046	-1.30785
68891677	chr2:68891677:T:C	2.97833e-06	-1.36186	0.253268	1.02494e-05	-1.46215	0.0318851	2.32961e-05	-1.34956	0.0383825
68892099	chr2:68892099:T:G	2.50335e-06	-1.13299e-10	-1.28232	1.19954e-05	-1.13299e-10	-1.27296	2.45277e-05	-1.13299e-10	-1.25966
68892134	chr2:68892134:C:T	1.06374e-05	-1.13299e-10	0.164427	6.4691e-05	-1.13299e-10	0.41214	0.000129427	-1.13299e-10	0.403652
68893064	chr2:68893064:G:C	2.74168e-06	-1.13299e-10	-1.19138	1.27861e-05	-1.13299e-10	-1.20912	2.55718e-05	-1.13299e-10	-1.21797
68893076	chr2:68893076:G:A	2.33017e-06	-1.13299e-10	-1.35401	1.11623e-05	-1.13299e-10	-1.34494	2.2581e-05	-1.13299e-10	-1.34235
68893604	chr2:68893604:A:G	2.44662e-06	-1.13299e-10	-1.30524	1.16521e-05	-1.13299e-10	-1.302	2.3678e-05	-1.13299e-10	-1.29492
68893703	chr2:68893703:G:A	2.33105e-06	-1.13299e-10	-1.35363	1.11673e-05	-1.13299e-10	-1.34449	2.25915e-05	-1.13299e-10	-1.34189
68894010	chr2:68894010:C:T	6.27636e-07	-1.40374	-1.26201	3.93261e-06	-1.08232	-1.30585	5.7591e-06	-1.41098	-1.2977
68894149	chr2:68894149:G:T	2.33036e-06	-1.13299e-10	-1.35393	1.11634e-05	-1.13299e-10	-1.34484	2.25834e-05	-1.13299e-10	-1.34225
68894257	chr2:68894257:T:C	2.47119e-06	-1.13299e-10	-1.29525	1.15355e-05	-1.13299e-10	-1.31205	2.34576e-05	-1.13299e-10	-1.30427
68894801	chr2:68894801:T:G	2.31485e-06	-1.13299e-10	-1.36061	1.10758e-05	-1.13299e-10	-1.35272	2.23996e-05	-1.13299e-10	-1.35042
68895220	chr2:68895220:A:C	2.31705e-06	-1.13299e-10	-1.35966	1.10888e-05	-1.13299e-10	-1.35155	2.24268e-05	-1.13299e-10	-1.34921
68895240	chr2:68895240:C:T	3.40358e-06	-1.13299e-10	-0.975123	1.59616e-05	-1.13299e-10	-0.987298	3.19584e-05	-1.13299e-10	-0.995028
68895283	chr2:68895283:T:C	2.3246e-06	-1.13299e-10	-1.3564	1.1131e-05	-1.13299e-10	-1.34774	2.25157e-05	-1.13299e-10	-1.34525
68895318	chr2:68895318:T:C	2.49721e-06	-1.13299e-10	-1.28478	1.17034e-05	-1.13299e-10	-1.29761	2.33973e-05	-1.13299e-10	-1.30684
68895407	chr2:68895407:C:T	1.01804e-05	-1.13299e-10	0.120512	4.9824e-05	-1.13299e-10	0.151014	0.000102378	-1.13299e-10	0.169213
68895505	chr2:68895505:G:A	2.65997e-06	-1.13299e-10	-1.22164	1.25636e-05	-1.13299e-10	-1.22668	2.5795e-05	-1.13299e-10	-1.20928
68895557	chr2:68895557:G:T	2.29395e-06	-1.13299e-10	-1.36968	1.09503e-05	-1.13299e-10	-1.36411	2.21331e-05	-1.13299e-10	-1.36239
68895669	chr2:68895669:C:T	2.32939e-06	-1.13299e-10	-1.35434	1.09592e-05	-1.13299e-10	-1.3633	2.20455e-05	-1.13299e-10	-1.36635
68895707	chr2:68895707:T:C	4.04207e-06	0.350852	-1.15405	8.64516e-05	1.7764	-1.07429	4.60163e-05	0.485982	-1.11645
68895769	chr2:68895769:A:G	2.50408e-06	-1.13299e-10	-1.28203	1.1744e-05	-1.13299e-10	-1.29414	2.35504e-05	-1.13299e-10	-1.30032
68895847	chr2:68895847:T:C	2.30949e-06	-1.13299e-10	-1.36292	1.10426e-05	-1.13299e-10	-1.35572	2.23296e-05	-1.13299e-10	-1.35355
68895944	chr2:68895944:T:A	2.30994e-06	-1.13299e-10	-1.36273	1.10452e-05	-1.13299e-10	-1.35549	2.23349e-05	-1.13299e-10	-1.35331
68896006	chr2:68896006:C:T	2.31386e-06	-1.13299e-10	-1.36104	1.10701e-05	-1.13299e-10	-1.35323	2.23877e-05	-1.13299e-10	-1.35095
68896007	chr2:68896007:T:G	2.30831e-06	-1.13299e-10	-1.36344	1.10358e-05	-1.13299e-10	-1.35634	2.2315e-05	-1.13299e-10	-1.3542
68896109	chr2:68896109:C:T	2.31485e-06	-1.13299e-10	-1.36061	1.10758e-05	-1.13299e-10	-1.35272	2.23996e-05	-1.13299e-10	-1.35042
68896734	chr2:68896734:A:G	2.27392e-06	-1.13299e-10	-1.37845	1.08069e-05	-1.13299e-10	-1.37729	2.17849e-05	-1.13299e-10	-1.37825
68896801	chr2:68896801:G:C	2.30709e-06	-1.13299e-10	-1.36396	1.10264e-05	-1.13299e-10	-1.35719	2.24185e-05	-1.13299e-10	-1.34958
68896902	chr2:68896902:G:A	2.6617e-06	-1.13299e-10	-1.22099	1.24368e-05	-1.13299e-10	-1.23682	2.48944e-05	-1.13299e-10	-1.24482
68897190	chr2:68897190:C:T	3.10589e-06	-1.13299e-10	-1.06665	1.46234e-05	-1.13299e-10	-1.07486	2.91539e-05	-1.13299e-10	-1.08687
68897291	chr2:68897291:C:T	1.86804e-06	-1.57506	-3.69445e-10	9.46608e-06	-1.50977	-3.69445e-10	1.82798e-05	-1.55367	-3.69445e-10
68897429	chr2:68897429:G:T	2.4641e-06	-1.13299e-10	-1.29813	1.1457e-05	-1.13299e-10	-1.31888	2.33347e-05	-1.13299e-10	-1.30952
68897598	chr2:68897598:C:T	3.36016e-06	-1.13299e-10	-0.987962	1.57571e-05	-1.13299e-10	-1.00019	3.08872e-05	-1.13299e-10	-1.02912
68897898	chr2:68897898:C:G	2.95028e-06	-1.13299e-10	-1.11805	1.34255e-05	-1.13299e-10	-1.16033	2.75046e-05	-1.13299e-10	-1.14511
68898714	chr2:68898714:T:G	5.34296e-07	-1.50145	-1.3253	3.58619e-06	-1.27532	-1.20507	5.63987e-06	-1.50964	-1.21996
68898993	chr2:68898993:A:G	5.82178e-07	-1.36466	-1.37628	3.64092e-06	-1.08724	-1.37801	5.4504e-06	-1.386	-1.37777
68899174	chr2:68899174:C:T	6.35947e-06	-1.13299e-10	-0.350007	2.90735e-05	-1.13299e-10	-0.387656	5.77275e-05	-1.13299e-10	-0.40373
68899259	chr2:68899259:C:T	5.10843e-06	0.183568	-0.752628	8.32819e-05	1.24694	-0.582187	6.83209e-05	0.333465	-0.568712
68899345	chr2:68899345:C:T	4.62637e-06	-1.13299e-10	-0.668179	2.12544e-05	-1.13299e-10	-0.700919	4.23278e-05	-1.13299e-10	-0.714019
68899379	chr2:68899379:G:T	3.27963e-06	-1.13299e-10	-1.01222	1.52271e-05	-1.13299e-10	-1.03441	3.03646e-05	-1.13299e-10	-1.04619
68899832	chr2:68899832:G:A	1.02584e-06	-1.1678	-1.00663	7.31355e-06	-0.950068	-0.817685	1.2098e-05	-1.14796	-0.818469
68899926	chr2:68899926:C:T	6.22306e-07	-1.53947	-1.13481	6.14974e-06	-0.902139	-1.03893	7.16059e-06	-1.52247	-0.968399
68900025	chr2:68900025:A:G	3.67476e-06	-1.13299e-10	-0.898464	1.70027e-05	-1.13299e-10	-0.924109	3.38348e-05	-1.13299e-10	-0.937974
68900054	chr2:68900054:C:T	5.10362e-07	-1.57502	-1.29756	2.53776e-06	-1.54005	-1.28615	4.92345e-06	-1.57044	-1.29501
68900523	chr2:68900523:C:T	3.96756e-05	-1.13299e-10	1.48079	0.000197461	-1.13299e-10	1.52806	0.000410084	-1.13299e-10	1.5569
68900541	chr2:68900541:G:A	7.81453e-07	-1.1217	-1.32486	3.85164e-06	-1.0915	-1.31748	7.91761e-06	-1.05796	-1.33241
68900642	chr2:68900642:C:T	2.25139e-05	-1.13299e-10	0.914181	0.000113499	-1.13299e-10	0.974316	0.000231457	-1.13299e-10	0.984929
68900795	chr2:68900795:A:G	5.67056e-07	-1.57094	-1.19631	3.02561e-06	-1.49498	-1.15538	5.54197e-06	-1.57497	-1.17214
68901197	chr2:68901197:C:A	2.08622e-06	-1.4646	-3.69445e-10	1.24418e-05	-1.23642	-3.69445e-10	2.27385e-05	-1.3354	-3.69445e-10
68901429	chr2:68901429:G:A	2.4124e-05	-1.13299e-10	0.983257	0.000121387	-1.13299e-10	1.0415	0.000247546	-1.13299e-10	1.05214
68901536	chr2:68901536:T:A	6.22052e-07	-1.57492	-1.09976	3.27267e-06	-1.51866	-1.05322	6.102e-06	-1.57507	-1.07578
68901638	chr2:68901638:T:A	6.30148e-07	-1.57552	-1.08623	3.28938e-06	-1.5281	-1.03868	6.19646e-06	-1.57374	-1.06174
68901685	chr2:68901685:G:A	2.03024e-06	-1.4918	-3.69445e-10	9.35295e-06	-1.52179	-3.69445e-10	1.98182e-05	-1.47286	-3.69445e-10
68902016	chr2:68902016:A:G	2.28561e-06	-0.524983	-0.848334	4.23947e-05	0.683768	-0.694228	2.63652e-05	-0.532855	-0.654564
68902027	chr2:68902027:G:A	6.35343e-07	-1.56561	-1.08793	3.41211e-06	-1.47792	-1.05223	6.1122e-06	-1.5728	-1.07638
68902050	chr2:68902050:CA:C	4.90403e-07	-1.57045	-1.34203	2.54671e-06	-1.49387	-1.32881	4.69151e-06	-1.57498	-1.33873
68902064	chr2:68902064:A:C	3.23069e-06	-1.13299e-10	-1.02726	1.50003e-05	-1.13299e-10	-1.04941	2.99255e-05	-1.13299e-10	-1.06075
68902450	chr2:68902450:AC:A	1.31032e-05	-1.13299e-10	0.372905	6.3045e-05	-1.13299e-10	0.386366	0.000130215	-1.13299e-10	0.409722
68902776	chr2:68902776:A:G	1.29821e-05	-1.13299e-10	0.363616	6.24578e-05	-1.13299e-10	0.377009	0.00012903	-1.13299e-10	0.400583
68903374	chr2:68903374:C:A	2.51989e-06	-1.13299e-10	-1.27574	1.18784e-05	-1.13299e-10	-1.28276	2.39769e-05	-1.13299e-10	-1.28237
68903433	chr2:68903433:A:G	5.54615e-07	-1.42466	-1.36477	3.4258e-06	-1.18042	-1.34573	5.32587e-06	-1.44256	-1.34433
68903732	chr2:68903732:G:C	2.02969e-06	-1.49207	-3.69445e-10	1.18555e-05	-1.28469	-3.69445e-10	2.18508e-05	-1.37523	-3.69445e-10
68903943	chr2:68903943:C:T	6.75309e-07	-1.4091	-1.18344	3.91363e-06	-1.16201	-1.231	6.03669e-06	-1.42863	-1.23298
68904017	chr2:68904017:T:G	6.92919e-07	-1.38806	-1.17873	4.05384e-06	-1.13117	-1.22665	6.18274e-06	-1.40895	-1.22875
68904272	chr2:68904272:A:G	1.24975e-05	-1.13299e-10	0.325577	6.01186e-05	-1.13299e-10	0.338836	0.000124168	-1.13299e-10	0.362173
68904434	chr2:68904434:G:A	3.11808e-06	-1.13299e-10	-1.06273	1.40594e-05	-1.13299e-10	-1.11419	2.8201e-05	-1.13299e-10	-1.12011
68904806	chr2:68904806:C:T	1.26073e-06	-1.10577	-0.86249	1.19604e-05	-0.40599	-0.869889	1.21157e-05	-1.12677	-0.838193
68905054	chr2:68905054:C:A	8.02398e-07	-1.12402	-1.29608	3.95832e-06	-1.09483	-1.28683	8.1153e-06	-1.06022	-1.3055
68905563	chr2:68905563:G:C	4.81209e-07	-1.57529	-1.35612	2.39066e-06	-1.53668	-1.34923	4.63979e-06	-1.57153	-1.35326
68905608	chr2:68905608:G:A	5.50007e-07	-1.42576	-1.37201	3.29592e-06	-1.18641	-1.37839	5.14544e-06	-1.44295	-1.3784
68905677	chr2:68905677:G:A	5.22567e-06	-1.13299e-10	-0.546368	2.43157e-05	-1.13299e-10	-0.566359	4.85829e-05	-1.13299e-10	-0.576192
68905999	chr2:68905999:G:A	5.36199e-06	-1.13299e-10	-0.520617	2.49422e-05	-1.13299e-10	-0.54092	4.98269e-05	-1.13299e-10	-0.550909
68906373	chr2:68906373:C:T	2.36819e-06	-0.376251	-0.961576	2.12366e-05	0.39898	-1.10074	2.28984e-05	-0.248145	-1.08025
68906467	chr2:68906467:C:T	2.10198e-06	-0.598289	-0.858781	1.95251e-05	-0.117349	-0.668433	2.29903e-05	-0.622452	-0.701937
68906523	chr2:68906523:C:T	1.13111e-05	0.225834	-3.69445e-10	9.13888e-05	0.757641	-3.69445e-10	0.000133921	0.437786	-3.69445e-10
68906667	chr2:68906667:C:A	5.43973e-07	-1.49333	-1.31548	3.16741e-06	-1.30872	-1.29585	5.23772e-06	-1.50809	-1.29549
68906831	chr2:68906831:C:T	2.31686e-06	-0.400952	-0.958789	2.06406e-05	0.368203	-1.09843	2.24044e-05	-0.272548	-1.07766
68907018	chr2:68907018:G:GTA	1.25926e-05	-1.13299e-10	0.333161	6.06678e-05	-1.13299e-10	0.347931	0.000125232	-1.13299e-10	0.370704
68907049	chr2:68907049:G:A	1.37983e-06	-0.632007	-1.24598	9.92189e-06	-0.300949	-1.16179	1.36711e-05	-0.665002	-1.17917
68907123	chr2:68907123:T:G	2.43873e-06	-1.13299e-10	-1.30847	1.1759e-05	-1.13299e-10	-1.29287	2.36417e-05	-1.13299e-10	-1.29645
68907141	chr2:68907141:A:T	5.69003e-06	-1.13299e-10	-0.461237	2.64187e-05	-1.13299e-10	-0.48341	5.68095e-05	-1.13299e-10	-0.41976
68907238	chr2:68907238:C:T	2.26723e-06	-0.542725	-0.838668	2.14504e-05	-0.0488875	-0.64285	2.49099e-05	-0.566934	-0.677263
68907462	chr2:68907462:A:T	6.82715e-07	-1.26962	-1.31201	4.51921e-06	-0.917058	-1.33209	6.62039e-06	-1.24196	-1.32735
68907476	chr2:68907476:A:G	2.69947e-06	-1.13299e-10	-1.2069	1.27753e-05	-1.13299e-10	-1.20997	2.53149e-05	-1.13299e-10	-1.22807
68908057	chr2:68908057:G:A	3.45242e-06	-1.13299e-10	-0.960877	1.58565e-05	-1.13299e-10	-0.993905	3.17462e-05	-1.13299e-10	-1.00169
68908058	chr2:68908058:G:C	6.57861e-07	-1.3658	-1.25291	4.10666e-06	-1.06333	-1.28154	6.32118e-06	-1.34159	-1.27397
68908230	chr2:68908230:A:G	6.58865e-07	-1.35767	-1.25951	4.11626e-06	-1.05706	-1.28548	6.30524e-06	-1.3393	-1.27878
68908458	chr2:68908458:C:G	7.22886e-07	-1.34551	-1.17895	4.53981e-06	-1.03713	-1.20747	6.92339e-06	-1.326	-1.19856
68908509	chr2:68908509:T:A	2.71117e-06	-1.13299e-10	-1.20257	1.25787e-05	-1.13299e-10	-1.22547	2.60347e-05	-1.13299e-10	-1.20003
68908597	chr2:68908597:C:T	2.8021e-06	-1.13299e-10	-1.16958	1.29547e-05	-1.13299e-10	-1.19602	2.68993e-05	-1.13299e-10	-1.16736
68908650	chr2:68908650:T:C	2.16527e-06	-1.42741	-3.69445e-10	1.31764e-05	-1.17906	-3.69445e-10	2.38368e-05	-1.28823	-3.69445e-10
68909031	chr2:68909031:T:G	4.61846e-06	-1.13299e-10	-0.669889	2.15596e-05	-1.13299e-10	-0.68666	4.3029e-05	-1.13299e-10	-0.697589
68909138	chr2:68909138:A:G	3.81157e-06	-1.13299e-10	-0.861912	1.73517e-05	-1.13299e-10	-0.903794	3.36605e-05	-1.13299e-10	-0.943139
68909338	chr2:68909338:T:G	2.39505e-06	-1.13299e-10	-1.32655	1.12245e-05	-1.13299e-10	-1.33939	2.2934e-05	-1.13299e-10	-1.32684
68909430	chr2:68909430:C:T	1.55689e-06	-0.728848	-1.02841	1.36053e-05	-0.28251	-0.864512	1.66091e-05	-0.756066	-0.893446
68909432	chr2:68909432:A:G	6.92412e-07	-1.32973	-1.2378	4.40467e-06	-1.01195	-1.26286	6.65892e-06	-1.30792	-1.25558
68909584	chr2:68909584:T:C	2.28929e-06	-1.13299e-10	-1.37171	1.08396e-05	-1.13299e-10	-1.37428	2.199e-05	-1.13299e-10	-1.36888
68909716	chr2:68909716:G:A	7.12614e-07	-1.32265	-1.21612	4.54454e-06	-1.00103	-1.24253	6.8499e-06	-1.30061	-1.23462
68909745	chr2:68909745:T:G	1.03752e-05	-1.13299e-10	0.139464	4.80934e-05	-1.13299e-10	0.115662	9.21643e-05	-1.13299e-10	0.0641092
68909978	chr2:68909978:C:T	9.3022e-07	-0.903616	-1.36867	4.63337e-06	-0.85005	-1.37415	9.60015e-06	-0.823584	-1.3741
68910141	chr2:68910141:A:C	7.17971e-06	-0.228693	-3.69445e-10	3.1485e-05	-0.307973	-3.69445e-10	8.14033e-05	-0.0600469	-3.69445e-10
68910343	chr2:68910343:T:C	5.75605e-07	-1.37608	-1.3762	2.48968e-06	-1.46976	-1.37557	5.28028e-06	-1.41996	-1.37553
68910462	chr2:68910462:C:T	3.97711e-06	0.023929	-0.843326	3.73236e-05	0.511206	-0.649063	4.24279e-05	-0.0302782	-0.681379
68910672	chr2:68910672:T:A	3.78312e-06	-1.13299e-10	-0.869402	2.21938e-05	-1.13299e-10	-0.657668	4.26514e-05	-1.13299e-10	-0.706404
68910908	chr2:68910908:T:C	2.20522e-06	-1.40913	-3.69445e-10	1.35536e-05	-1.15083	-3.69445e-10	2.44203e-05	-1.26405	-3.69445e-10
68911002	chr2:68911002:C:G	4.17988e-06	-1.13299e-10	-0.769668	2.43893e-05	-1.13299e-10	-0.563338	4.62933e-05	-1.13299e-10	-0.624465
68911016	chr2:68911016:C:T	1.44003e-06	-0.772479	-1.06281	1.11911e-05	-0.37936	-0.963	1.48259e-05	-0.774648	-0.988441
68911039	chr2:68911039:G:A	4.54588e-06	-1.13299e-10	-0.685731	2.03646e-05	-1.13299e-10	-0.743685	4.13203e-05	-1.13299e-10	-0.738109
68911124	chr2:68911124:A:G	3.64797e-06	0.0374553	-0.943236	3.27447e-05	0.509563	-0.778304	3.74094e-05	-0.0304772	-0.807064
68911269	chr2:68911269:A:G	5.34313e-06	-0.468361	-0.0557785	5.36623e-05	-0.0213255	0.246554	6.67399e-05	-0.490065	0.231405
68911607	chr2:68911607:A:G	2.50846e-06	-1.13299e-10	-1.28028	1.21102e-05	-1.13299e-10	-1.26343	2.48956e-05	-1.13299e-10	-1.24477
68911826	chr2:68911826:G:A	1.99245e-06	-1.51058	-3.69445e-10	1.00292e-05	-1.45198	-3.69445e-10	1.88696e-05	-1.52191	-3.69445e-10
68911860	chr2:68911860:C:A	1.5933e-06	-0.98166	-0.752487	1.02627e-05	-0.736655	-0.692314	1.62568e-05	-0.965406	-0.705547
68911894	chr2:68911894:C:A	1.69241e-06	-0.353511	-1.32029	1.16186e-05	-0.0632846	-1.24159	1.52033e-05	-0.480744	-1.25721
68912005	chr2:68912005:A:G	4.95921e-06	-0.48489	-0.113816	5.35383e-05	0.277902	-0.0549863	5.88148e-05	-0.379346	-0.00572456
68912023	chr2:68912023:A:G	2.27686e-06	-1.13299e-10	-1.37715	1.08234e-05	-1.13299e-10	-1.37577	2.18491e-05	-1.13299e-10	-1.3753
68912025	chr2:68912025:T:C	2.50612e-06	-1.13299e-10	-1.28121	1.14806e-05	-1.13299e-10	-1.31682	2.31083e-05	-1.13299e-10	-1.31927
68912035	chr2:68912035:A:G	8.74421e-07	-1.35173	-0.982417	4.24352e-06	-1.47303	-0.83906	1.06644e-05	-1.29368	-0.798869
68912265	chr2:68912265:C:A	2.35802e-06	-1.13299e-10	-1.34213	1.1136e-05	-1.13299e-10	-1.3473	2.23602e-05	-1.13299e-10	-1.35218
68912432	chr2:68912432:C:T	8.64017e-07	-1.44956	-0.896549	6.86011e-06	-1.17078	-0.660982	1.18695e-05	-1.3106	-0.674887
68912493	chr2:68912493:A:G	1.39632e-06	-0.566353	-1.29976	7.50694e-06	-0.446805	-1.29485	1.41681e-05	-0.509574	-1.29889
68912494	chr2:68912494:C:A	1.25968e-06	-1.57199	-0.397109	5.35967e-06	-1.56942	-0.509157	1.03405e-05	-1.57505	-0.548342
68912702	chr2:68912702:G:A	6.24058e-07	-1.42355	-1.24791	3.29463e-06	-1.42195	-1.14324	6.60013e-06	-1.42796	-1.14442
68912916	chr2:68912916:T:C	2.27717e-06	-1.13299e-10	-1.37702	1.08061e-05	-1.13299e-10	-1.37737	2.1798e-05	-1.13299e-10	-1.37764
68913021	chr2:68913021:G:T	2.27209e-06	-0.132599	-1.24665	6.80583e-06	-0.549784	-1.28992	2.11346e-05	-0.124818	-1.28373
68913280	chr2:68913280:G:A	5.10784e-07	-1.5104	-1.36136	2.34846e-06	-1.53209	-1.37163	4.72079e-06	-1.53607	-1.37142
68913283	chr2:68913283:A:G	5.11769e-07	-1.51146	-1.35838	2.35099e-06	-1.53292	-1.36972	4.72612e-06	-1.53687	-1.36948
68913338	chr2:68913338:G:A	8.30101e-07	-1.40839	-0.977773	4.09106e-06	-1.41711	-0.931568	8.82412e-06	-1.36053	-0.921441
68913348	chr2:68913348:G:T	1.03812e-05	-1.13299e-10	0.140043	4.25717e-05	-1.13299e-10	-0.00629151	9.0133e-05	-1.13299e-10	0.0418231
68913480	chr2:68913480:T:C	8.22783e-07	-1.18444	-1.21057	2.88362e-06	-1.47292	-1.22551	7.08995e-06	-1.27313	-1.22765
68913694	chr2:68913694:G:A	3.66902e-06	-1.13299e-10	-0.900028	1.86321e-05	-1.13299e-10	-0.832597	3.75491e-05	-1.13299e-10	-0.833813
68913695	chr2:68913695:C:T	5.61788e-07	-1.53051	-1.24607	3.04704e-06	-1.41175	-1.23157	5.72353e-06	-1.47809	-1.23678
68913755	chr2:68913755:G:C	1.49026e-05	-1.13299e-10	0.501585	8.40917e-05	-1.13299e-10	0.674425	0.000175551	-1.13299e-10	0.708467
68914097	chr2:68914097:G:A	2.58886e-06	-1.13299e-10	-1.24873	1.22193e-05	-1.13299e-10	-1.25446	2.47656e-05	-1.13299e-10	-1.25001
68914484	chr2:68914484:G:A	1.29985e-06	-0.878192	-1.05951	3.72739e-06	-1.32753	-1.11425	9.79067e-06	-1.08139	-1.09665
68914937	chr2:68914937:G:A	2.99591e-06	-1.13299e-10	-1.1027	1.49951e-05	-1.13299e-10	-1.04976	3.01902e-05	-1.13299e-10	-1.05195
68915010	chr2:68915010:G:A	2.49607e-06	-1.13299e-10	-1.28523	1.17931e-05	-1.13299e-10	-1.28997	2.38839e-05	-1.13299e-10	-1.28626
68915122	chr2:68915122:G:T	4.97373e-07	-1.56576	-1.33261	2.51482e-06	-1.56665	-1.26863	5.13532e-06	-1.56543	-1.25789
68915502	chr2:68915502:G:A	6.98068e-06	-1.13299e-10	-0.256805	3.20764e-05	-1.13299e-10	-0.289362	6.41276e-05	-1.13299e-10	-0.298588
68915678	chr2:68915678:G:C	2.46277e-06	-1.13299e-10	-1.29867	1.18265e-05	-1.13299e-10	-1.28714	2.4032e-05	-1.13299e-10	-1.28008
68915744	chr2:68915744:A:C	5.50531e-06	0.825567	-1.3198	1.64337e-05	0.407395	-1.36555	5.76133e-05	0.956354	-1.36206
68915762	chr2:68915762:G:A	4.85101e-07	-1.56945	-1.3539	2.43181e-06	-1.56631	-1.30254	4.94333e-06	-1.56772	-1.2937
68916126	chr2:68916126:G:C	3.66618e-06	-1.13299e-10	-0.900802	1.59027e-05	-1.13299e-10	-0.990995	3.28035e-05	-1.13299e-10	-0.968927
68916377	chr2:68916377:G:A	2.8811e-06	-1.13299e-10	-1.14178	1.46025e-05	-1.13299e-10	-1.07629	2.89196e-05	-1.13299e-10	-1.09494
68917399	chr2:68917399:A:G	4.34894e-06	-1.13299e-10	-0.730019	2.36576e-05	-1.13299e-10	-0.5938	4.87632e-05	-1.13299e-10	-0.572488
68917452	chr2:68917452:T:C	3.95225e-06	-1.13299e-10	-0.825667	2.00674e-05	-1.13299e-10	-0.758383	4.10437e-05	-1.13299e-10	-0.744827
68917475	chr2:68917475:T:G	2.28355e-06	-1.13299e-10	-1.37422	1.08562e-05	-1.13299e-10	-1.37274	2.19316e-05	-1.13299e-10	-1.37154
68917789	chr2:68917789:C:T	3.24143e-06	-1.13299e-10	-1.02394	1.72173e-05	-1.13299e-10	-0.911569	3.57757e-05	-1.13299e-10	-0.882194
68918024	chr2:68918024:G:T	3.44571e-06	-1.13299e-10	-0.962821	1.57369e-05	-1.13299e-10	-1.00147	3.13261e-05	-1.13299e-10	-1.01501
68918598	chr2:68918598:C:T	1.8736e-06	-1.57209	-3.69445e-10	8.92238e-06	-1.56892	-3.69445e-10	1.79672e-05	-1.57091	-3.69445e-10
68918894	chr2:68918894:G:A	1.4409e-06	-1.575	-0.259684	1.00293e-05	-1.575	0.123021	2.09172e-05	-1.57379	0.154902
68918979	chr2:68918979:A:G	2.03515e-06	-1.48938	-3.69445e-10	1.0413e-05	-1.41443	-3.69445e-10	2.05522e-05	-1.4365	-3.69445e-10
68919061	chr2:68919061:A:G	1.55505e-06	-1.57235	-0.186092	1.10146e-05	-1.56653	0.208273	2.27952e-05	-1.57435	0.241437
68919136	chr2:68919136:T:G	2.27527e-06	-1.13299e-10	-1.37785	1.08383e-05	-1.13299e-10	-1.37439	2.18683e-05	-1.13299e-10	-1.37442
68919655	chr2:68919655:T:C	9.36438e-07	-1.3846	-0.881021	4.51209e-06	-1.54575	-0.704969	9.85675e-06	-1.46684	-0.704462
68920134	chr2:68920134:T:C	1.85422e-06	-1.55413	-0.0283524	1.46526e-05	-1.34387	0.271011	2.68186e-05	-1.53207	0.3617
68920167	chr2:68920167:T:C	2.28398e-06	-1.13299e-10	-1.37403	1.09191e-05	-1.13299e-10	-1.36696	2.20221e-05	-1.13299e-10	-1.36742
68920352	chr2:68920352:C:T	1.13369e-06	-1.16141	-0.913063	4.86279e-06	-1.43777	-0.738101	1.1371e-05	-1.29001	-0.73839
68920434	chr2:68920434:T:C	1.0364e-06	-1.24451	-0.919693	4.64457e-06	-1.47221	-0.749575	1.05748e-05	-1.35217	-0.748814
68920828	chr2:68920828:T:C	9.88813e-07	-1.20758	-1.00362	4.25801e-06	-1.46378	-0.844899	9.84465e-06	-1.32839	-0.844142
68921015	chr2:68921015:T:G	5.68087e-06	-1.13299e-10	-0.462847	3.07367e-05	-1.13299e-10	-0.332026	5.98004e-05	-1.13299e-10	-0.36845
68921112	chr2:68921112:G:A	2.91451e-06	-1.13025	-3.69445e-10	1.03547e-05	-1.42004	-3.69445e-10	2.34444e-05	-1.30483	-3.69445e-10
68921178	chr2:68921178:A:C	4.47681e-06	0.4783	-1.17934	1.25941e-05	-0.0142099	-1.21004	4.21207e-05	0.487204	-1.20613
68921267	chr2:68921267:T:C	1.26085e-06	-0.89438	-1.07378	4.9694e-06	-1.20335	-0.950832	1.2329e-05	-0.99651	-0.950999
68921534	chr2:68921534:G:A	1.25051e-06	-1.5601	-0.416295	8.321e-06	-1.56456	-0.0741349	1.74822e-05	-1.55373	-0.0445469
68922037	chr2:68922037:A:T	2.942e-06	-1.51847	0.397608	2.25448e-05	-1.52575	0.883775	4.87212e-05	-1.50652	0.933169
68922219	chr2:68922219:G:A	2.40018e-06	-1.13299e-10	-1.32441	1.17134e-05	-1.13299e-10	-1.29675	2.36732e-05	-1.13299e-10	-1.29512
68922574	chr2:68922574:A:G	2.42852e-06	-1.51546	0.202791	1.9149e-05	-1.52049	0.715254	4.13771e-05	-1.49956	0.762825
68922585	chr2:68922585:C:T	2.42355e-06	-1.5172	0.202484	1.91114e-05	-1.5221	0.714901	4.1281e-05	-1.50153	0.762468
68922625	chr2:68922625:T:A	2.69679e-06	-1.53637	0.328481	2.14428e-05	-1.54091	0.848818	4.61096e-05	-1.52396	0.895513
68922656	chr2:68922656:G:A	2.54055e-06	-1.5335	0.265925	2.00185e-05	-1.53823	0.7774	4.30131e-05	-1.5207	0.82274
68922680	chr2:68922680:A:C	2.44479e-06	-1.5233	0.217308	1.93043e-05	-1.52792	0.730771	4.16801e-05	-1.50841	0.778975
68922849	chr2:68922849:A:G	2.43856e-06	-1.55824	0.249699	1.94582e-05	-1.55902	0.769807	4.16504e-05	-1.54818	0.818025
68922968	chr2:68922968:C:T	2.37009e-06	-1.13299e-10	-1.33703	1.14825e-05	-1.13299e-10	-1.31665	2.31835e-05	-1.13299e-10	-1.31602
68922993	chr2:68922993:G:T	2.28542e-06	-1.52573	0.152325	1.78823e-05	-1.53028	0.656612	3.85362e-05	-1.51122	0.703358
68923026	chr2:68923026:C:T	2.43913e-06	-1.53187	0.223561	1.92905e-05	-1.5362	0.738325	4.15906e-05	-1.51825	0.786658
68923406	chr2:68923406:C:T	2.28524e-06	-1.52562	0.152136	1.78877e-05	-1.53005	0.656678	3.85327e-05	-1.5111	0.703146
68923414	chr2:68923414:C:T	2.27153e-06	-1.53164	0.152137	1.77851e-05	-1.5358	0.656679	3.82685e-05	-1.51798	0.703147
68923628	chr2:68923628:C:T	6.34742e-06	0.934628	-1.28653	3.09813e-05	0.913399	-1.2375	5.03275e-05	0.697803	-1.23872
68924125	chr2:68924125:T:C	4.50855e-06	-0.950207	0.256232	3.6831e-05	-0.914272	0.763131	6.81904e-05	-1.05255	0.815394
68924314	chr2:68924314:G:A	6.28386e-06	-1.13299e-10	-0.361968	3.58725e-05	-1.13299e-10	-0.177511	7.46383e-05	-1.13299e-10	-0.146809
68924591	chr2:68924591:C:T	2.65141e-06	-1.53336	0.308503	2.12018e-05	-1.53732	0.833926	4.56476e-05	-1.5198	0.881287
68924614	chr2:68924614:A:C	3.31252e-06	-1.5447	0.542457	2.75066e-05	-1.54812	1.10506	5.9278e-05	-1.53297	1.15574
68924714	chr2:68924714:C:A	3.07982e-06	-1.5058	0.430722	2.49971e-05	-1.51101	0.972289	5.41481e-05	-1.48879	1.02105
68924768	chr2:68924768:C:T	2.58336e-06	-1.52429	0.273427	2.05601e-05	-1.52843	0.794303	4.43307e-05	-1.50907	0.841285
68924820	chr2:68924820:G:A	2.73151e-06	-1.50868	0.313581	2.18535e-05	-1.51332	0.840196	4.72562e-05	-1.49149	0.887613
68924859	chr2:68924859:A:T	2.60511e-06	-1.52424	0.281761	2.07435e-05	-1.52811	0.802865	4.47393e-05	-1.5087	0.850092
68924979	chr2:68924979:C:T	2.81855e-06	-1.52464	0.360905	2.2692e-05	-1.52936	0.893892	4.90099e-05	-1.50966	0.942218
68925191	chr2:68925191:G:A	3.23669e-06	-1.13299e-10	-1.0254	1.65553e-05	-1.13299e-10	-0.950776	3.3852e-05	-1.13299e-10	-0.937466
68925269	chr2:68925269:T:C	3.25144e-06	-1.49739	0.476535	2.60166e-05	-1.51893	1.02018	5.70073e-05	-1.48643	1.07014
68925286	chr2:68925286:A:T	3.68589e-06	-1.47817	0.582735	3.02401e-05	-1.50248	1.15417	6.66949e-05	-1.46596	1.20663
68925308	chr2:68925308:C:G	2.37918e-06	-1.13299e-10	-1.3332	1.15299e-05	-1.13299e-10	-1.31254	2.32855e-05	-1.13299e-10	-1.31163
68925495	chr2:68925495:T:A	2.28082e-06	-1.13299e-10	-1.37542	1.07984e-05	-1.13299e-10	-1.37809	2.17889e-05	-1.13299e-10	-1.37806
68925812	chr2:68925812:A:G	6.62334e-06	-0.637847	0.328495	6.0493e-05	-0.512947	0.857991	0.000103796	-0.729143	0.91211
68926185	chr2:68926185:T:C	2.2741e-06	-1.13299e-10	-1.37837	1.0839e-05	-1.13299e-10	-1.37433	2.1872e-05	-1.13299e-10	-1.37426
68926456	chr2:68926456:A:C	8.96354e-06	1.32364	-1.33042	5.21856e-05	1.48772	-1.2904	7.50854e-05	1.15021	-1.29105
68926556	chr2:68926556:A:G	8.37856e-06	1.26159	-1.33587	4.86726e-05	1.42549	-1.29786	7.02585e-05	1.0912	-1.29848
68927351	chr2:68927351:C:T	2.8046e-05	0.759518	0.374375	9.09504e-05	0.199252	0.55358	0.000329254	0.709718	0.627649
68927451	chr2:68927451:T:G	1.02456e-06	-1.43266	-0.743025	3.93829e-06	-1.49793	-0.888807	8.30432e-06	-1.45103	-0.891658
68927575	chr2:68927575:C:T	4.53915e-06	-1.57475	0.887541	3.5142e-05	-1.55219	1.3541	7.50323e-05	-1.57202	1.43048
68927695	chr2:68927695:T:C	5.37256e-06	-0.518646	-3.69445e-10	2.34009e-05	-0.604706	-3.69445e-10	5.50453e-05	-0.451307	-3.69445e-10
68927814	chr2:68927814:G:A	5.92511e-06	0.584626	-1.00538	1.50015e-05	9.4314e-05	-1.04943	4.97728e-05	0.479756	-1.03175
68928011	chr2:68928011:G:A	2.63679e-06	-1.13299e-10	-1.23039	1.32731e-05	-1.13299e-10	-1.17174	2.68575e-05	-1.13299e-10	-1.16892
68928018	chr2:68928018:G:A	2.50418e-05	0.281903	0.73869	0.000103328	-0.21715	1.09757	0.000350307	0.235301	1.16405
68928021	chr2:68928021:A:C	2.3141e-06	-1.13299e-10	-1.36093	1.098e-05	-1.13299e-10	-1.3614	2.20984e-05	-1.13299e-10	-1.36396
68928139	chr2:68928139:A:G	5.59319e-06	0.569455	-1.04786	1.42049e-05	-0.0151689	-1.08872	4.70656e-05	0.463915	-1.07184
68928220	chr2:68928220:T:C	6.72064e-06	-1.13299e-10	-0.294768	3.84939e-05	-1.13299e-10	-0.106982	8.02164e-05	-1.13299e-10	-0.0747355
68928230	chr2:68928230:G:C	6.09571e-06	-1.13299e-10	-0.392366	3.5793e-05	-1.13299e-10	-0.17973	7.51386e-05	-1.13299e-10	-0.140129
68928298	chr2:68928298:A:G	1.57656e-05	0.548502	0.0093766	4.72556e-05	-0.00814546	0.106235	0.000164636	0.475853	0.168423
68928382	chr2:68928382:C:T	5.8946e-07	-1.49474	-1.23376	2.63724e-06	-1.53203	-1.25572	5.46392e-06	-1.5133	-1.24799
68928484	chr2:68928484:A:G	5.64171e-06	-1.13299e-10	-0.469764	3.28854e-05	-1.13299e-10	-0.264453	6.89514e-05	-1.13299e-10	-0.226061
68928586	chr2:68928586:C:T	2.32512e-06	-1.13299e-10	-1.35618	1.11889e-05	-1.13299e-10	-1.34256	2.25558e-05	-1.13299e-10	-1.34347
68928759	chr2:68928759:G:A	2.30936e-06	-1.13299e-10	-1.36298	1.11484e-05	-1.13299e-10	-1.34619	2.24919e-05	-1.13299e-10	-1.34631
68928765	chr2:68928765:C:T	2.40588e-06	-1.13299e-10	-1.32203	1.12545e-05	-1.13299e-10	-1.33671	2.27772e-05	-1.13299e-10	-1.3337
68928906	chr2:68928906:G:A	3.2776e-06	-1.13299e-10	-1.01284	1.64844e-05	-1.13299e-10	-0.955067	3.3504e-05	-1.13299e-10	-0.947797
68928907	chr2:68928907:T:G	2.47985e-06	-1.13299e-10	-1.29176	1.14986e-05	-1.13299e-10	-1.31526	2.31905e-05	-1.13299e-10	-1.31572
68929106	chr2:68929106:G:C	7.26313e-06	-1.13299e-10	-0.217141	3.20105e-05	-1.13299e-10	-0.291419	6.45282e-05	-1.13299e-10	-0.29236
68930988	chr2:68930988:G:A	2.37032e-05	1.11547	-0.149816	6.23522e-05	0.436129	-0.0608119	0.000231505	0.988266	-0.00312899
68931373	chr2:68931373:GACTCACAGTTCTAAGAAAAGAGA:G	1.05158e-05	0.152929	-3.69445e-10	3.14189e-05	-0.310072	-3.69445e-10	9.57466e-05	0.102242	-3.69445e-10
68931814	chr2:68931814:A:G	1.48617e-05	0.500859	-0.00202622	4.63358e-05	-0.0211003	0.0995332	0.00015913	0.449717	0.160543
68931816	chr2:68931816:A:G	5.45428e-07	-1.49678	-1.30936	2.4684e-06	-1.53085	-1.32306	5.09079e-06	-1.51386	-1.31817
68931966	chr2:68931966:A:G	4.56111e-06	0.3664	-1.04878	1.1668e-05	-0.128455	-1.17218	3.73498e-05	0.321833	-1.16097
68932476	chr2:68932476:G:A	2.58389e-06	-1.25066	-3.69445e-10	1.17011e-05	-1.2978	-3.69445e-10	2.29351e-05	-1.32679	-3.69445e-10
68932560	chr2:68932560:C:T	5.33267e-06	-1.13299e-10	-0.526099	3.08049e-05	-1.13299e-10	-0.329809	6.45177e-05	-1.13299e-10	-0.292523
68932692	chr2:68932692:G:A	6.11022e-07	-1.37348	-1.3191	2.64935e-06	-1.44658	-1.33659	5.64901e-06	-1.38931	-1.33867
68932921	chr2:68932921:G:C	7.42467e-06	0.791232	-0.986375	1.66485e-05	0.177373	-1.12253	5.6247e-05	0.682151	-1.11186
68933139	chr2:68933139:T:C	4.48145e-06	-0.506134	-0.19387	2.46771e-05	-0.712635	0.161027	5.02671e-05	-0.729843	0.187731
68933382	chr2:68933382:G:T	4.1077e-06	-1.13299e-10	-0.787087	2.0258e-05	-1.13299e-10	-0.748935	4.11955e-05	-1.13299e-10	-0.741134
68933558	chr2:68933558:A:G	3.15468e-06	-1.13299e-10	-1.05106	1.57455e-05	-1.13299e-10	-1.00093	3.22333e-05	-1.13299e-10	-0.986462
68935023	chr2:68935023:G:A	3.38512e-06	-1.13299e-10	-0.980561	1.74935e-05	-1.13299e-10	-0.895654	3.54558e-05	-1.13299e-10	-0.891176
68935485	chr2:68935485:G:A	2.29317e-06	-1.13299e-10	-1.37002	1.08667e-05	-1.13299e-10	-1.37178	2.19346e-05	-1.13299e-10	-1.3714
68936011	chr2:68936011:T:C	2.2764e-06	-1.13299e-10	-1.37736	1.08973e-05	-1.13299e-10	-1.36896	2.19676e-05	-1.13299e-10	-1.3699
68936186	chr2:68936186:C:T	2.34342e-06	-1.13299e-10	-1.34834	1.12582e-05	-1.13299e-10	-1.33638	2.27419e-05	-1.13299e-10	-1.33526
68936194	chr2:68936194:G:A	2.88712e-06	-1.13299e-10	-1.13969	1.36814e-05	-1.13299e-10	-1.14145	2.72133e-05	-1.13299e-10	-1.15576
68936311	chr2:68936311:A:T	3.5559e-06	-1.13299e-10	-0.931344	1.79979e-05	-1.13299e-10	-0.867228	3.66313e-05	-1.13299e-10	-0.858559
68936606	chr2:68936606:G:A	4.99597e-06	-1.13299e-10	-0.59132	2.71168e-05	-1.13299e-10	-0.457329	5.55928e-05	-1.13299e-10	-0.441409
68936617	chr2:68936617:G:A	3.31942e-06	-1.13299e-10	-1.00016	1.67319e-05	-1.13299e-10	-0.940166	3.40185e-05	-1.13299e-10	-0.932558
68937772	chr2:68937772:C:A	3.21696e-06	-0.290728	-0.740786	8.72403e-06	-0.738281	-0.853121	2.21954e-05	-0.517364	-0.842214
68937860	chr2:68937860:C:T	6.64583e-07	-1.38717	-1.22137	2.90282e-06	-1.44847	-1.24333	6.10995e-06	-1.41434	-1.2352
68938150	chr2:68938150:G:A	6.86467e-07	-1.33412	-1.24203	2.97372e-06	-1.40522	-1.26244	6.28933e-06	-1.36567	-1.25494
68939191	chr2:68939191:T:C	2.45728e-06	-1.56168	0.26078	1.54679e-05	-1.42016	0.40144	2.83734e-05	-1.55928	0.445269
68939667	chr2:68939667:C:T	2.74945e-06	-1.13299e-10	-1.18855	1.33411e-05	-1.13299e-10	-1.16663	2.71182e-05	-1.13299e-10	-1.15926
68939909	chr2:68939909:G:A	2.44549e-06	-1.13299e-10	-1.30571	1.21234e-05	-1.13299e-10	-1.26235	2.4351e-05	-1.13299e-10	-1.26689
68940393	chr2:68940393:T:C	2.85975e-06	-1.13299e-10	-1.14922	1.46415e-05	-1.13299e-10	-1.07362	2.92675e-05	-1.13299e-10	-1.08299
68940582	chr2:68940582:T:A	2.32168e-06	-1.13299e-10	-1.35766	1.11758e-05	-1.13299e-10	-1.34373	2.25268e-05	-1.13299e-10	-1.34476
68940989	chr2:68940989:T:C	2.28761e-06	-1.13299e-10	-1.37244	1.09273e-05	-1.13299e-10	-1.36622	2.2062e-05	-1.13299e-10	-1.36561
68941062	chr2:68941062:G:A	2.99087e-06	-1.13299e-10	-1.10439	1.59732e-05	-1.13299e-10	-0.98657	3.2127e-05	-1.13299e-10	-0.989767
68941353	chr2:68941353:G:A	2.30712e-06	-1.13299e-10	-1.36395	1.10839e-05	-1.13299e-10	-1.35198	2.23444e-05	-1.13299e-10	-1.35289
68941607	chr2:68941607:A:G	4.94342e-06	-1.13299e-10	-0.601895	2.83605e-05	-1.13299e-10	-0.412485	5.93495e-05	-1.13299e-10	-0.376019
68941978	chr2:68941978:T:C	3.37794e-06	-0.982684	-3.69445e-10	1.38925e-05	-1.12613	-3.69445e-10	2.95773e-05	-1.07246	-3.69445e-10
68942027	chr2:68942027:A:G	2.64437e-06	-1.13299e-10	-1.22752	1.24757e-05	-1.13299e-10	-1.2337	2.55007e-05	-1.13299e-10	-1.22076
68942208	chr2:68942208:G:C	1.95968e-06	-1.52717	-3.69445e-10	9.5832e-06	-1.49747	-3.69445e-10	1.87146e-05	-1.53016	-3.69445e-10
68942480	chr2:68942480:G:T	2.33662e-06	-1.13299e-10	-1.35125	1.13104e-05	-1.13299e-10	-1.33176	2.28556e-05	-1.13299e-10	-1.33027
68942766	chr2:68942766:A:G	2.30465e-06	-1.13299e-10	-1.36502	1.11013e-05	-1.13299e-10	-1.35042	2.24263e-05	-1.13299e-10	-1.34923
68942795	chr2:68942795:T:C	1.83272e-06	-1.21964	-0.37451	1.09239e-05	-1.33879	-0.0277357	2.23661e-05	-1.34709	-0.00482506
68943709	chr2:68943709:C:G	6.58643e-05	0.85011	1.13753	0.000283776	0.268963	1.62174	0.0010608	0.813955	1.69336
68943725	chr2:68943725:C:T	8.69991e-06	0.908003	-0.944642	1.92262e-05	0.286552	-1.08776	6.6461e-05	0.81344	-1.07629
68943966	chr2:68943966:G:A	4.57244e-05	0.865502	0.757179	0.000170445	0.275437	1.1055	0.000629571	0.815315	1.17026
68944509	chr2:68944509:G:A	1.96388e-06	-1.52503	-3.69445e-10	9.24066e-06	-1.53387	-3.69445e-10	1.81314e-05	-1.56182	-3.69445e-10
68944637	chr2:68944637:C:T	6.74985e-07	-1.38266	-1.21035	2.93634e-06	-1.44724	-1.23308	6.19942e-06	-1.41188	-1.22313
68944764	chr2:68944764:C:T	5.53062e-06	0.0707528	-0.560404	1.29324e-05	-0.378561	-0.819187	4.03097e-05	0.0357627	-0.798634
68944829	chr2:68944829:A:T	9.08589e-06	-1.13299e-10	0.00677149	6.49659e-05	-1.13299e-10	0.416381	0.000133512	-1.13299e-10	0.43473
68944912	chr2:68944912:G:T	2.90955e-06	-1.13299e-10	-1.13195	1.49073e-05	-1.13299e-10	-1.05563	2.98032e-05	-1.13299e-10	-1.06485
68944975	chr2:68944975:G:A	1.09959e-05	-1.13299e-10	0.197572	8.05747e-05	-1.13299e-10	0.631702	0.000165571	-1.13299e-10	0.649936
68945066	chr2:68945066:C:T	3.82078e-06	-1.13299e-10	-0.859496	2.15482e-05	-1.13299e-10	-0.687191	4.29678e-05	-1.13299e-10	-0.699013
68945438	chr2:68945438:G:A	5.69565e-06	-1.13299e-10	-0.460249	2.84496e-05	-1.13299e-10	-0.409349	5.80765e-05	-1.13299e-10	-0.397701
68945558	chr2:68945558:C:T	2.06631e-06	-1.47419	-3.69445e-10	9.78762e-06	-1.47636	-3.69445e-10	1.84755e-05	-1.54302	-3.69445e-10
68945779	chr2:68945779:A:G	7.51039e-06	-0.526646	0.342982	4.69145e-05	-0.741732	0.832577	9.45671e-05	-0.756994	0.84684
68945791	chr2:68945791:T:C	5.43737e-07	-1.4351	-1.37414	2.44343e-06	-1.48808	-1.376	5.09168e-06	-1.45772	-1.37413
68945870	chr2:68945870:C:T	3.89428e-06	-0.00306316	-0.83738	1.01793e-05	-0.497253	-0.939869	2.64531e-05	-0.254162	-0.929928
68946162	chr2:68946162:A:G	5.55867e-06	-1.13299e-10	-0.484593	3.21826e-05	-1.13299e-10	-0.286055	6.75813e-05	-1.13299e-10	-0.246132
68946192	chr2:68946192:G:T	6.18555e-07	-1.41617	-1.26415	2.71826e-06	-1.4743	-1.28318	5.70655e-06	-1.44292	-1.27493
68946438	chr2:68946438:C:T	1.46878e-05	-0.476898	0.963962	7.99663e-05	-0.799459	1.42358	0.000210643	-0.58524	1.47594
68946773	chr2:68946773:A:G	3.26427e-06	-1.13299e-10	-1.01691	1.70021e-05	-1.13299e-10	-0.924148	3.39018e-05	-1.13299e-10	-0.935995
68946774	chr2:68946774:C:A	3.28142e-06	-1.13299e-10	-1.01167	1.71035e-05	-1.13299e-10	-0.918197	3.41012e-05	-1.13299e-10	-0.93013
68946859	chr2:68946859:C:T	2.30444e-06	-1.13299e-10	-1.36511	1.09037e-05	-1.13299e-10	-1.36838	2.19658e-05	-1.13299e-10	-1.36997
68947051	chr2:68947051:T:C	5.16571e-06	-1.13299e-10	-0.557909	3.34908e-05	-1.13299e-10	-0.246212	6.80798e-05	-1.13299e-10	-0.238783
68947346	chr2:68947346:C:T	2.55565e-06	-1.13299e-10	-1.26165	1.27598e-05	-1.13299e-10	-1.21118	2.54398e-05	-1.13299e-10	-1.22315
68947353	chr2:68947353:A:G	3.26245e-06	-1.13299e-10	-1.01747	1.6339e-05	-1.13299e-10	-0.963924	3.34881e-05	-1.13299e-10	-0.948274
68947485	chr2:68947485:A:G	8.40932e-06	-0.489596	0.418984	5.28846e-05	-0.707316	0.917946	0.000106539	-0.723321	0.932371
68947928	chr2:68947928:G:T	1.94392e-06	-1.53525	-3.69445e-10	9.14728e-06	-1.54403	-3.69445e-10	1.8038e-05	-1.56698	-3.69445e-10
68948042	chr2:68948042:G:A	5.57373e-06	-1.13299e-10	-0.481887	3.2283e-05	-1.13299e-10	-0.282942	6.78004e-05	-1.13299e-10	-0.242895
68948102	chr2:68948102:C:T	5.58394e-06	-1.13299e-10	-0.480057	3.24131e-05	-1.13299e-10	-0.27892	6.80762e-05	-1.13299e-10	-0.238835
68948141	chr2:68948141:G:T	5.51274e-06	-1.13299e-10	-0.49289	2.75119e-05	-1.13299e-10	-0.442864	5.61701e-05	-1.13299e-10	-0.431079
68948201	chr2:68948201:A:G	7.19667e-06	-0.514436	0.288102	4.43276e-05	-0.732572	0.766697	8.93233e-05	-0.748819	0.781617
68948506	chr2:68948506:C:T	2.39842e-06	-1.13299e-10	-1.32514	1.16216e-05	-1.13299e-10	-1.30461	2.34242e-05	-1.13299e-10	-1.30569
68948582	chr2:68948582:A:C	2.4416e-06	-1.13299e-10	-1.3073	1.20197e-05	-1.13299e-10	-1.27093	2.40675e-05	-1.13299e-10	-1.2786
68948708	chr2:68948708:T:C	2.52318e-06	-1.27443	-3.69445e-10	1.29623e-05	-1.19544	-3.69445e-10	2.4034e-05	-1.27999	-3.69445e-10
68949151	chr2:68949151:G:A	7.02465e-06	-1.13299e-10	-0.250527	3.54136e-05	-1.13299e-10	-0.190387	7.2276e-05	-1.13299e-10	-0.178971
68949283	chr2:68949283:T:C	4.9135e-06	0.461049	-1.06901	1.2555e-05	-0.0414554	-1.18591	4.0317e-05	0.412283	-1.17497
68949466	chr2:68949466:C:A	1.96145e-06	-1.52627	-3.69445e-10	9.38208e-06	-1.51868	-3.69445e-10	1.83977e-05	-1.54724	-3.69445e-10
68949516	chr2:68949516:C:A	2.30315e-06	-1.13299e-10	-1.36567	1.08984e-05	-1.13299e-10	-1.36887	2.1956e-05	-1.13299e-10	-1.37042
68949675	chr2:68949675:C:A	4.33923e-05	0.326115	1.24421	0.000216938	-0.129831	1.75196	0.000751915	0.333814	1.82935
68949878	chr2:68949878:T:G	2.28331e-06	-1.13299e-10	-1.37433	1.08024e-05	-1.13299e-10	-1.37772	2.18012e-05	-1.13299e-10	-1.3775
68950137	chr2:68950137:C:A	1.47721e-06	-1.38774	-0.422059	5.42503e-06	-1.46275	-0.603713	1.14909e-05	-1.41132	-0.606585
68950179	chr2:68950179:T:C	4.57974e-06	-1.13299e-10	-0.67831	2.6393e-05	-1.13299e-10	-0.484382	5.52607e-05	-1.13299e-10	-0.4474
68950828	chr2:68950828:C:A	2.27483e-06	-1.13299e-10	-1.37805	1.07993e-05	-1.13299e-10	-1.378	2.17883e-05	-1.13299e-10	-1.37809
68950839	chr2:68950839:C:T	2.33018e-06	-1.35401	-3.69445e-10	1.25717e-05	-1.22603	-3.69445e-10	2.16376e-05	-1.38503	-3.69445e-10
68950956	chr2:68950956:A:C	3.27544e-06	-1.13299e-10	-1.0135	1.70523e-05	-1.13299e-10	-0.921197	3.40019e-05	-1.13299e-10	-0.933047
68951216	chr2:68951216:T:A	5.22881e-06	-1.13299e-10	-0.545768	3.00794e-05	-1.13299e-10	-0.353643	6.3074e-05	-1.13299e-10	-0.315154
68951350	chr2:68951350:T:C	2.38525e-06	-1.13299e-10	-1.33065	1.15512e-05	-1.13299e-10	-1.31069	2.32794e-05	-1.13299e-10	-1.3119
68951489	chr2:68951489:T:C	6.30885e-07	-1.43398	-1.22661	2.77541e-06	-1.48919	-1.24749	5.82169e-06	-1.4599	-1.23798
68951491	chr2:68951491:C:G	3.49317e-06	-1.13299e-10	-0.949142	1.56422e-05	-1.13299e-10	-1.00751	3.15527e-05	-1.13299e-10	-1.0078
68951967	chr2:68951967:G:A	3.73858e-06	-1.13299e-10	-0.881247	1.83143e-05	-1.13299e-10	-0.8498	3.73086e-05	-1.13299e-10	-0.840239
68951984	chr2:68951984:T:C	5.00523e-06	0.31032	-0.899789	1.27965e-05	-0.236771	-0.971538	4.12074e-05	0.207773	-0.948617
68952205	chr2:68952205:A:G	4.89604e-06	-1.13299e-10	-0.611525	2.41064e-05	-1.13299e-10	-0.575005	4.91802e-05	-1.13299e-10	-0.563971
68952309	chr2:68952309:C:T	3.44291e-06	-1.13299e-10	-0.963633	1.80192e-05	-1.13299e-10	-0.866046	3.5903e-05	-1.13299e-10	-0.878642
68952769	chr2:68952769:A:C	8.43852e-06	-1.13299e-10	-0.0671448	5.97734e-05	-1.13299e-10	0.333079	0.000122208	-1.13299e-10	0.346259
68952779	chr2:68952779:G:A	2.68896e-06	-1.13299e-10	-1.2108	1.26875e-05	-1.13299e-10	-1.21687	2.59622e-05	-1.13299e-10	-1.20282
68952842	chr2:68952842:A:G	5.60559e-06	-1.13299e-10	-0.476187	3.25104e-05	-1.13299e-10	-0.275923	6.82919e-05	-1.13299e-10	-0.235672
68952969	chr2:68952969:G:A	6.31764e-06	-1.13299e-10	-0.356606	3.15109e-05	-1.13299e-10	-0.307147	6.44071e-05	-1.13299e-10	-0.294239
68953029	chr2:68953029:T:A	9.36461e-05	0.132384	2.20719	0.00056611	-0.281044	2.86235	0.00194503	0.149873	2.96369
68953107	chr2:68953107:C:T	5.72747e-05	-0.123914	1.97182	0.000315535	-0.511617	2.5084	0.00102121	-0.118713	2.588
68953130	chr2:68953130:C:A	6.32021e-06	-1.13299e-10	-0.356199	3.1524e-05	-1.13299e-10	-0.306734	6.44336e-05	-1.13299e-10	-0.293829
68953261	chr2:68953261:G:A	5.7309e-06	-1.13299e-10	-0.454078	3.33403e-05	-1.13299e-10	-0.250716	7.00292e-05	-1.13299e-10	-0.210551
68953354	chr2:68953354:G:A	7.35969e-06	-1.13299e-10	-0.203934	3.68548e-05	-1.13299e-10	-0.150497	7.53164e-05	-1.13299e-10	-0.137765
68953477	chr2:68953477:T:G	3.84441e-06	-0.253166	-0.600164	1.26963e-05	-0.612374	-0.603794	3.65998e-05	-0.255643	-0.603778
68953665	chr2:68953665:G:A	2.27678e-06	-1.13299e-10	-1.37719	1.0807e-05	-1.13299e-10	-1.37728	2.18022e-05	-1.13299e-10	-1.37745
68953918	chr2:68953918:C:T	6.41201e-07	-1.36786	-1.2765	2.79638e-06	-1.43518	-1.29397	5.89727e-06	-1.39855	-1.28643
68953929	chr2:68953929:C:T	7.79377e-06	-1.13299e-10	-0.146627	3.91198e-05	-1.13299e-10	-0.0908547	7.99933e-05	-1.13299e-10	-0.0775203
68953934	chr2:68953934:T:A	5.76344e-07	-1.47023	-1.28077	2.65289e-06	-1.51076	-1.27108	5.53939e-06	-1.48369	-1.26389
68954059	chr2:68954059:AC:A	2.11636e-05	-0.225567	1.0779	0.000164747	-0.0182969	1.36523	0.000283951	-0.214323	1.40366
68954067	chr2:68954067:C:A	2.56183e-06	-1.13299e-10	-1.25923	1.1695e-05	-1.13299e-10	-1.29832	2.37161e-05	-1.13299e-10	-1.29331
68954068	chr2:68954068:C:A	3.09404e-06	-1.13299e-10	-1.07047	1.38195e-05	-1.13299e-10	-1.1314	2.81695e-05	-1.13299e-10	-1.12122
68954322	chr2:68954322:G:A	3.56004e-06	-1.13299e-10	-0.930181	1.59714e-05	-1.13299e-10	-0.986683	3.22035e-05	-1.13299e-10	-0.987387
68954466	chr2:68954466:C:T	2.3628e-06	-1.13299e-10	-1.34011	1.1274e-05	-1.13299e-10	-1.33499	2.27817e-05	-1.13299e-10	-1.33351
68954523	chr2:68954523:G:A	2.8414e-06	-1.13299e-10	-1.15565	1.37768e-05	-1.13299e-10	-1.1345	2.78671e-05	-1.13299e-10	-1.13202
68954609	chr2:68954609:A:T	2.56463e-06	-1.13299e-10	-1.25814	1.17057e-05	-1.13299e-10	-1.29741	2.37378e-05	-1.13299e-10	-1.29239
68954659	chr2:68954659:A:T	2.79349e-06	-1.13299e-10	-1.17266	1.35333e-05	-1.13299e-10	-1.15233	2.73722e-05	-1.13299e-10	-1.14994
68954725	chr2:68954725:C:T	2.29035e-06	-1.13299e-10	-1.37125	1.08209e-05	-1.13299e-10	-1.376	2.18282e-05	-1.13299e-10	-1.37626
68954767	chr2:68954767:T:C	2.52279e-06	-1.13299e-10	-1.27459	1.22195e-05	-1.13299e-10	-1.25445	2.469e-05	-1.13299e-10	-1.25307
68954840	chr2:68954840:C:T	2.36421e-06	-1.13299e-10	-1.33951	1.12811e-05	-1.13299e-10	-1.33435	2.27964e-05	-1.13299e-10	-1.33286
68954850	chr2:68954850:C:T	2.35662e-06	-1.13299e-10	-1.34272	1.12426e-05	-1.13299e-10	-1.33778	2.27171e-05	-1.13299e-10	-1.33634
68955086	chr2:68955086:G:A	2.38221e-06	-1.13299e-10	-1.33192	1.13741e-05	-1.13299e-10	-1.32615	2.29875e-05	-1.13299e-10	-1.32451
68955318	chr2:68955318:A:C	3.48677e-06	-1.13299e-10	-0.950976	1.51289e-05	-1.13299e-10	-1.04088	3.11114e-05	-1.13299e-10	-1.02189
68955356	chr2:68955356:T:C	2.78087e-06	-1.17719	-3.69445e-10	1.18077e-05	-1.28873	-3.69445e-10	2.4807e-05	-1.24834	-3.69445e-10
68955373	chr2:68955373:CA:C	3.54318e-06	-1.13299e-10	-0.934927	1.53539e-05	-1.13299e-10	-1.02611	3.15858e-05	-1.13299e-10	-1.00676
68955440	chr2:68955440:A:G	2.3602e-06	-1.13299e-10	-1.3412	1.14999e-05	-1.13299e-10	-1.31514	2.34277e-05	-1.13299e-10	-1.30554
68955727	chr2:68955727:T:C	1.02507e-05	-1.13299e-10	0.127393	5.17804e-05	-1.13299e-10	0.189529	0.000105881	-1.13299e-10	0.202853
68955753	chr2:68955753:G:A	1.19346e-05	-1.13299e-10	0.279493	6.07965e-05	-1.13299e-10	0.35005	0.000123934	-1.13299e-10	0.36029
68955774	chr2:68955774:G:A	2.28781e-06	-1.13299e-10	-1.37236	1.08141e-05	-1.13299e-10	-1.37663	2.18265e-05	-1.13299e-10	-1.37634
68955941	chr2:68955941:C:T	3.20215e-06	-1.13299e-10	-1.03613	1.44785e-05	-1.13299e-10	-1.08482	2.91965e-05	-1.13299e-10	-1.08542
68956021	chr2:68956021:C:T	5.06559e-06	0.153586	-0.731067	1.21959e-05	-0.297146	-0.959239	3.797e-05	0.119149	-0.941817
68956096	chr2:68956096:A:G	3.71258e-06	-1.13299e-10	-0.888225	1.60106e-05	-1.13299e-10	-0.984231	3.30215e-05	-1.13299e-10	-0.962305
68956146	chr2:68956146:C:G	2.63437e-06	-1.23131	-3.69445e-10	1.1248e-05	-1.33729	-3.69445e-10	2.41313e-05	-1.27595	-3.69445e-10
68956226	chr2:68956226:T:C	2.28058e-06	-1.13299e-10	-1.37552	1.09131e-05	-1.13299e-10	-1.36752	2.20305e-05	-1.13299e-10	-1.36704
68956491	chr2:68956491:C:A	1.01446e-06	-1.00124	-1.18436	3.92332e-06	-1.24165	-1.14889	8.98048e-06	-1.1176	-1.14681
68956543	chr2:68956543:TTATC:T	2.61688e-05	-1.13299e-10	1.06462	0.000134585	-1.13299e-10	1.14471	0.000277152	-1.13299e-10	1.1651
68956624	chr2:68956624:G:A	2.27505e-06	-1.13299e-10	-1.37795	1.08516e-05	-1.13299e-10	-1.37317	2.19037e-05	-1.13299e-10	-1.37281
68956651	chr2:68956651:A:G	2.47678e-06	-1.13299e-10	-1.29299	1.16786e-05	-1.13299e-10	-1.29972	2.3497e-05	-1.13299e-10	-1.30259
68956828	chr2:68956828:C:A	3.14592e-06	-0.448297	-0.605549	1.42209e-05	-0.755767	-0.346999	3.6726e-05	-0.5359	-0.320079
68956981	chr2:68956981:T:C	4.17754e-05	-1.13299e-10	1.53236	0.000177028	-1.13299e-10	1.41883	0.000365249	-1.13299e-10	1.44112
68957012	chr2:68957012:G:A	2.29051e-06	-1.13299e-10	-1.37118	1.08703e-05	-1.13299e-10	-1.37144	2.19195e-05	-1.13299e-10	-1.37209
68957080	chr2:68957080:G:A	3.95948e-06	-1.13299e-10	-0.823839	2.01219e-05	-1.13299e-10	-0.755671	4.08986e-05	-1.13299e-10	-0.748367
68957157	chr2:68957157:C:T	1.43062e-05	-0.572767	1.03351	9.92923e-05	-0.832498	1.67308	0.000266943	-0.624396	1.75197
68957552	chr2:68957552:A:C	2.97075e-06	-1.11114	-3.69445e-10	1.481e-05	-1.06218	-3.69445e-10	3.13328e-05	-1.0148	-3.69445e-10
68957614	chr2:68957614:CA:C	3.9452e-06	-1.13299e-10	-0.827453	1.70874e-05	-1.13299e-10	-0.919142	3.5281e-05	-1.13299e-10	-0.896118
68957670	chr2:68957670:T:C	2.69815e-06	-1.13299e-10	-1.20738	1.26303e-05	-1.13299e-10	-1.22139	2.52782e-05	-1.13299e-10	-1.22952
68957920	chr2:68957920:A:G	2.68765e-06	-1.13299e-10	-1.21128	1.26146e-05	-1.13299e-10	-1.22263	2.53523e-05	-1.13299e-10	-1.2266
68958792	chr2:68958792:G:A	2.66269e-06	-1.13299e-10	-1.22061	1.25025e-05	-1.13299e-10	-1.23155	2.51304e-05	-1.13299e-10	-1.23538
68959006	chr2:68959006:C:T	2.34032e-06	-1.13299e-10	-1.34966	1.09628e-05	-1.13299e-10	-1.36297	2.21013e-05	-1.13299e-10	-1.36383
68959362	chr2:68959362:T:A	2.22484e-06	-1.40027	-3.69445e-10	9.64331e-06	-1.49122	-3.69445e-10	2.0588e-05	-1.43475	-3.69445e-10
68959561	chr2:68959561:CTT:C	1.28233e-05	-1.13299e-10	0.351312	8.00457e-05	-1.13299e-10	0.625115	0.000170053	-1.13299e-10	0.676647
68959586	chr2:68959586:G:T	2.31275e-06	-1.36151	-3.69445e-10	1.12022e-05	-1.34137	-3.69445e-10	2.20638e-05	-1.36553	-3.69445e-10
68959598	chr2:68959598:T:G	3.31719e-06	-1.13299e-10	-1.00084	1.46525e-05	-1.13299e-10	-1.07287	2.98054e-05	-1.13299e-10	-1.06477
68959677	chr2:68959677:A:G	3.35428e-06	-1.13299e-10	-0.989714	1.5109e-05	-1.13299e-10	-1.04219	3.04585e-05	-1.13299e-10	-1.0431
68959863	chr2:68959863:C:T	2.13375e-05	-0.080489	0.941003	0.000126583	-0.39555	1.47897	0.000406659	0.0118281	1.53668
68959938	chr2:68959938:G:C	3.81817e-06	-1.13299e-10	-0.860181	1.64898e-05	-1.13299e-10	-0.954741	3.40501e-05	-1.13299e-10	-0.931629
68959989	chr2:68959989:C:T	4.19535e-06	-1.13299e-10	-0.765976	1.81955e-05	-1.13299e-10	-0.856308	3.72308e-05	-1.13299e-10	-0.842328
68960010	chr2:68960010:G:A	1.66371e-06	-0.442132	-1.24877	8.28587e-06	-0.384527	-1.2584	1.73943e-05	-0.348751	-1.25457
68960468	chr2:68960468:A:T	2.38022e-06	-1.13299e-10	-1.33276	1.13912e-05	-1.13299e-10	-1.32464	2.31407e-05	-1.13299e-10	-1.31787
68960638	chr2:68960638:G:A	2.32819e-06	-1.13299e-10	-1.35486	1.09217e-05	-1.13299e-10	-1.36673	2.20206e-05	-1.13299e-10	-1.36748
68960762	chr2:68960762:A:C	4.44183e-06	-1.13299e-10	-0.708884	1.91963e-05	-1.13299e-10	-0.802764	3.93081e-05	-1.13299e-10	-0.788034
68960896	chr2:68960896:T:C	1.62354e-05	-1.13299e-10	0.58724	0.000103033	-1.13299e-10	0.877569	0.000218998	-1.13299e-10	0.9296
68961356	chr2:68961356:G:A	2.79163e-06	-1.17333	-3.69445e-10	1.18888e-05	-1.28189	-3.69445e-10	2.49706e-05	-1.24176	-3.69445e-10
68961465	chr2:68961465:G:A	2.64042e-06	-1.13299e-10	-1.22901	1.24208e-05	-1.13299e-10	-1.23811	2.49743e-05	-1.13299e-10	-1.24162
68961593	chr2:68961593:T:C	2.28284e-06	-1.13299e-10	-1.37453	1.09348e-05	-1.13299e-10	-1.36554	2.20753e-05	-1.13299e-10	-1.365
68961864	chr2:68961864:A:T	2.2831e-06	-1.13299e-10	-1.37442	1.08041e-05	-1.13299e-10	-1.37755	2.18057e-05	-1.13299e-10	-1.37729
68961871	chr2:68961871:C:T	4.49215e-06	-1.13299e-10	-0.69762	1.93805e-05	-1.13299e-10	-0.793214	3.96874e-05	-1.13299e-10	-0.77843
68961910	chr2:68961910:C:T	2.3694e-06	-1.13299e-10	-1.33731	1.12048e-05	-1.13299e-10	-1.34114	2.25204e-05	-1.13299e-10	-1.34504
68961967	chr2:68961967:C:T	2.77291e-06	-1.13299e-10	-1.18005	1.3744e-05	-1.13299e-10	-1.13688	2.78543e-05	-1.13299e-10	-1.13247
68962005	chr2:68962005:A:C	4.52081e-06	-1.13299e-10	-0.691261	1.94947e-05	-1.13299e-10	-0.78734	3.99237e-05	-1.13299e-10	-0.772493
68962136	chr2:68962136:C:T	2.32165e-06	-1.13299e-10	-1.35767	1.09004e-05	-1.13299e-10	-1.36868	2.1979e-05	-1.13299e-10	-1.36937
68962201	chr2:68962201:G:A	4.35169e-06	-1.13299e-10	-0.729388	1.88188e-05	-1.13299e-10	-0.822624	3.85229e-05	-1.13299e-10	-0.80821
68962205	chr2:68962205:A:G	4.43907e-06	-1.13299e-10	-0.709506	1.91667e-05	-1.13299e-10	-0.80431	3.92444e-05	-1.13299e-10	-0.789654
68962245	chr2:68962245:G:A	4.40103e-06	-1.13299e-10	-0.718113	1.90158e-05	-1.13299e-10	-0.812211	3.89313e-05	-1.13299e-10	-0.797664
68962247	chr2:68962247:T:G	4.51087e-06	-1.13299e-10	-0.693461	1.94536e-05	-1.13299e-10	-0.789448	3.98392e-05	-1.13299e-10	-0.774612
68962282	chr2:68962282:G:A	4.62483e-06	-1.13299e-10	-0.668512	1.99117e-05	-1.13299e-10	-0.766174	4.07891e-05	-1.13299e-10	-0.751048
68962290	chr2:68962290:T:C	4.6375e-06	-1.13299e-10	-0.665777	1.99605e-05	-1.13299e-10	-0.763726	4.08898e-05	-1.13299e-10	-0.748582
68962339	chr2:68962339:G:A	4.19152e-06	-1.13299e-10	-0.766889	1.81967e-05	-1.13299e-10	-0.856242	3.72123e-05	-1.13299e-10	-0.842823
68962424	chr2:68962424:C:G	4.46997e-06	-1.13299e-10	-0.70257	1.92939e-05	-1.13299e-10	-0.797691	3.95078e-05	-1.13299e-10	-0.782965
68962465	chr2:68962465:G:C	4.88327e-06	-1.13299e-10	-0.614137	2.09466e-05	-1.13299e-10	-0.715504	4.29327e-05	-1.13299e-10	-0.699829
68962523	chr2:68962523:A:C	4.56297e-06	-1.13299e-10	-0.681979	1.96636e-05	-1.13299e-10	-0.778712	4.02755e-05	-1.13299e-10	-0.76372
68962524	chr2:68962524:G:A	4.58228e-06	-1.13299e-10	-0.677754	1.974e-05	-1.13299e-10	-0.774834	4.04337e-05	-1.13299e-10	-0.7598
68962600	chr2:68962600:G:A	1.60001e-05	-1.13299e-10	0.572643	9.3711e-05	-1.13299e-10	0.782733	0.000192823	-1.13299e-10	0.80231
68962734	chr2:68962734:A:ATCC	4.51601e-06	-1.13299e-10	-0.692324	1.94751e-05	-1.13299e-10	-0.788345	3.98838e-05	-1.13299e-10	-0.773493
68962791	chr2:68962791:T:G	4.5327e-06	-1.13299e-10	-0.688635	1.95417e-05	-1.13299e-10	-0.784931	4.0021e-05	-1.13299e-10	-0.770058
68962837	chr2:68962837:C:T	2.31952e-06	-1.13299e-10	-1.35859	1.08908e-05	-1.13299e-10	-1.36956	2.19601e-05	-1.13299e-10	-1.37024
68962851	chr2:68962851:C:T	2.32187e-06	-1.13299e-10	-1.35758	1.09009e-05	-1.13299e-10	-1.36864	2.19801e-05	-1.13299e-10	-1.36933
68962900	chr2:68962900:A:G	2.75846e-05	-1.13299e-10	1.11731	0.000142007	-1.13299e-10	1.19839	0.000292491	-1.13299e-10	1.21897
68962944	chr2:68962944:A:G	3.92989e-06	-1.13299e-10	-0.83134	1.69051e-05	-1.13299e-10	-0.929869	3.4932e-05	-1.13299e-10	-0.906061
68963009	chr2:68963009:C:G	4.50085e-06	-1.13299e-10	-0.695686	1.94142e-05	-1.13299e-10	-0.791477	3.97571e-05	-1.13299e-10	-0.776674
68963019	chr2:68963019:T:C	4.55925e-06	-1.13299e-10	-0.682793	1.96516e-05	-1.13299e-10	-0.779322	4.02491e-05	-1.13299e-10	-0.764376
68963288	chr2:68963288:A:C	3.33712e-06	-1.13299e-10	-0.994844	1.49973e-05	-1.13299e-10	-1.04961	3.02548e-05	-1.13299e-10	-1.04981
68963537	chr2:68963537:A:G	3.09939e-06	-1.13299e-10	-1.06875	1.40384e-05	-1.13299e-10	-1.11569	2.82937e-05	-1.13299e-10	-1.11682
68963545	chr2:68963545:C:T	4.19372e-06	-1.13299e-10	-0.766363	1.81955e-05	-1.13299e-10	-0.856306	3.72251e-05	-1.13299e-10	-0.842479
68963583	chr2:68963583:A:G	3.95669e-06	-1.13299e-10	-0.824544	1.72348e-05	-1.13299e-10	-0.910553	3.52309e-05	-1.13299e-10	-0.897538
68963608	chr2:68963608:T:C	3.91755e-06	-1.13299e-10	-0.834486	1.70753e-05	-1.13299e-10	-0.91985	3.48991e-05	-1.13299e-10	-0.907002
68963754	chr2:68963754:A:C	4.17516e-06	-1.13299e-10	-0.770798	1.81254e-05	-1.13299e-10	-0.860167	3.70602e-05	-1.13299e-10	-0.846919
68963804	chr2:68963804:G:A	2.33136e-06	-1.13299e-10	-1.3535	1.0913e-05	-1.13299e-10	-1.36753	2.20117e-05	-1.13299e-10	-1.36789
68963832	chr2:68963832:T:C	4.12042e-06	-1.13299e-10	-0.783996	1.76474e-05	-1.13299e-10	-0.886893	3.63766e-05	-1.13299e-10	-0.865537
68963877	chr2:68963877:G:A	4.03567e-06	-1.13299e-10	-0.804778	1.75824e-05	-1.13299e-10	-0.890583	3.59214e-05	-1.13299e-10	-0.878129
68963986	chr2:68963986:C:T	4.55461e-06	-1.13299e-10	-0.683811	1.98931e-05	-1.13299e-10	-0.767111	4.06918e-05	-1.13299e-10	-0.753436
68963989	chr2:68963989:A:G	4.52949e-06	-1.13299e-10	-0.689342	1.97898e-05	-1.13299e-10	-0.772318	4.0481e-05	-1.13299e-10	-0.758632
68963994	chr2:68963994:A:AGTTTCT	4.51687e-06	-1.13299e-10	-0.692133	1.97389e-05	-1.13299e-10	-0.774892	4.03757e-05	-1.13299e-10	-0.761235
68964067	chr2:68964067:T:C	2.48114e-06	-1.13299e-10	-1.29123	1.22744e-05	-1.13299e-10	-1.24997	2.49758e-05	-1.13299e-10	-1.24156
68964163	chr2:68964163:C:T	2.29207e-06	-1.13299e-10	-1.37049	1.0919e-05	-1.13299e-10	-1.36698	2.20715e-05	-1.13299e-10	-1.36518
68964336	chr2:68964336:CA:C	3.07089e-06	-1.13299e-10	-1.07798	1.38029e-05	-1.13299e-10	-1.1326	2.79711e-05	-1.13299e-10	-1.12829
68964345	chr2:68964345:AC:A	2.42651e-06	-1.13299e-10	-1.3135	1.12249e-05	-1.13299e-10	-1.33934	2.26635e-05	-1.13299e-10	-1.33871
68964349	chr2:68964349:AAC:A	3.13147e-06	-1.13299e-10	-1.05845	1.39033e-05	-1.13299e-10	-1.12536	2.82571e-05	-1.13299e-10	-1.11812
68964556	chr2:68964556:T:A	3.3547e-06	-1.13299e-10	-0.98959	1.48021e-05	-1.13299e-10	-1.06271	3.0052e-05	-1.13299e-10	-1.05653
68964775	chr2:68964775:G:A	3.5449e-06	-1.13299e-10	-0.934441	1.55509e-05	-1.13299e-10	-1.01336	3.1579e-05	-1.13299e-10	-1.00697
68964895	chr2:68964895:A:T	2.57721e-06	-1.13299e-10	-1.25324	1.17029e-05	-1.13299e-10	-1.29765	2.36504e-05	-1.13299e-10	-1.29608
68965019	chr2:68965019:G:A	3.42995e-06	-1.13299e-10	-0.967406	1.50949e-05	-1.13299e-10	-1.04312	3.06444e-05	-1.13299e-10	-1.03701
68965118	chr2:68965118:C:G	3.39486e-06	-1.13299e-10	-0.97769	1.49556e-05	-1.13299e-10	-1.0524	3.03603e-05	-1.13299e-10	-1.04633
68965130	chr2:68965130:G:A	3.3357e-06	-1.13299e-10	-0.995269	1.47209e-05	-1.13299e-10	-1.06822	2.98795e-05	-1.13299e-10	-1.06229
68965216	chr2:68965216:A:G	3.52603e-06	-1.13299e-10	-0.939778	1.54761e-05	-1.13299e-10	-1.01818	3.14281e-05	-1.13299e-10	-1.01176
68965217	chr2:68965217:C:T	2.34229e-06	-1.13299e-10	-1.34882	1.11881e-05	-1.13299e-10	-1.34263	2.26458e-05	-1.13299e-10	-1.33949
68965218	chr2:68965218:G:A	6.94629e-05	-1.13299e-10	2.04084	0.000481048	-1.13299e-10	2.41848	0.000955492	-1.13299e-10	2.40276
68965245	chr2:68965245:G:A	3.45158e-06	-1.13299e-10	-0.961118	1.5183e-05	-1.13299e-10	-1.03731	3.08266e-05	-1.13299e-10	-1.03109
68965269	chr2:68965269:A:C	3.37669e-06	-1.13299e-10	-0.983056	1.48825e-05	-1.13299e-10	-1.0573	3.02114e-05	-1.13299e-10	-1.05124
68965529	chr2:68965529:C:A	3.01447e-06	-1.13299e-10	-1.09653	1.36095e-05	-1.13299e-10	-1.14672	2.74802e-05	-1.13299e-10	-1.146
68965544	chr2:68965544:G:A	5.01966e-06	-1.13299e-10	-0.58659	2.13839e-05	-1.13299e-10	-0.694845	4.34893e-05	-1.13299e-10	-0.686949
68965553	chr2:68965553:C:T	3.46517e-06	-1.13299e-10	-0.957189	1.52363e-05	-1.13299e-10	-1.0338	3.09359e-05	-1.13299e-10	-1.02755
68965564	chr2:68965564:G:T	3.3394e-06	-0.994162	-3.69445e-10	1.93523e-05	-0.794672	-3.69445e-10	3.62274e-05	-0.869648	-3.69445e-10
68965623	chr2:68965623:G:A	2.98095e-06	-1.13299e-10	-1.10771	1.39522e-05	-1.13299e-10	-1.12184	2.82802e-05	-1.13299e-10	-1.1173
68965632	chr2:68965632:A:G	3.4852e-06	-1.13299e-10	-0.951426	1.53163e-05	-1.13299e-10	-1.02856	3.10999e-05	-1.13299e-10	-1.02226
68965686	chr2:68965686:A:T	3.43835e-06	-1.13299e-10	-0.964959	1.51288e-05	-1.13299e-10	-1.04088	3.07158e-05	-1.13299e-10	-1.03469
68965951	chr2:68965951:G:GT	3.46368e-06	-1.13299e-10	-0.95762	1.52299e-05	-1.13299e-10	-1.03422	3.09227e-05	-1.13299e-10	-1.02797
68966103	chr2:68966103:C:T	3.40153e-06	-1.13299e-10	-0.975726	1.49789e-05	-1.13299e-10	-1.05084	3.04083e-05	-1.13299e-10	-1.04475
68966195	chr2:68966195:T:C	3.56122e-06	-1.13299e-10	-0.929848	1.56197e-05	-1.13299e-10	-1.00895	3.17198e-05	-1.13299e-10	-1.00252
68966293	chr2:68966293:C:G	2.7553e-06	-1.13299e-10	-1.18642	1.24757e-05	-1.13299e-10	-1.2337	2.53232e-05	-1.13299e-10	-1.22774
68966313	chr2:68966313:T:TTA	3.45141e-06	-1.13299e-10	-0.96117	1.51811e-05	-1.13299e-10	-1.03743	3.08226e-05	-1.13299e-10	-1.03121
68966357	chr2:68966357:G:A	2.33704e-06	-1.13299e-10	-1.35107	1.10526e-05	-1.13299e-10	-1.35481	2.23256e-05	-1.13299e-10	-1.35373
68966391	chr2:68966391:AAGAT:A	3.43627e-06	-1.13299e-10	-0.965566	1.51202e-05	-1.13299e-10	-1.04145	3.06982e-05	-1.13299e-10	-1.03526
68966448	chr2:68966448:C:G	3.59155e-06	-1.13299e-10	-0.921369	1.57381e-05	-1.13299e-10	-1.0014	3.19636e-05	-1.13299e-10	-0.994864
68966531	chr2:68966531:G:A	3.36291e-06	-1.13299e-10	-0.987145	1.48291e-05	-1.13299e-10	-1.06089	3.0101e-05	-1.13299e-10	-1.05491
68966654	chr2:68966654:T:A	3.44703e-06	-1.13299e-10	-0.962438	1.51623e-05	-1.13299e-10	-1.03867	3.07848e-05	-1.13299e-10	-1.03244
68966740	chr2:68966740:T:C	2.06979e-05	-1.42728	2.25735	9.02685e-05	-1.49045	2.23576	0.000195235	-1.46257	2.27732
68966819	chr2:68966819:A:T	2.45232e-06	-1.13299e-10	-1.30292	1.13492e-05	-1.13299e-10	-1.32833	2.28629e-05	-1.13299e-10	-1.32995
68967013	chr2:68967013:C:T	4.22742e-06	-1.13299e-10	-0.75836	1.78844e-05	-1.13299e-10	-0.873552	3.65061e-05	-1.13299e-10	-0.861985
68967070	chr2:68967070:A:G	3.47246e-06	-1.13299e-10	-0.955089	1.5264e-05	-1.13299e-10	-1.03198	3.09922e-05	-1.13299e-10	-1.02573
68967107	chr2:68967107:A:G	3.50846e-06	-1.13299e-10	-0.944776	1.54067e-05	-1.13299e-10	-1.02268	3.12847e-05	-1.13299e-10	-1.01633
68967169	chr2:68967169:C:G	3.33793e-06	-1.13299e-10	-0.994602	1.47291e-05	-1.13299e-10	-1.06766	2.98961e-05	-1.13299e-10	-1.06173
68967232	chr2:68967232:T:C	3.31065e-06	-1.13299e-10	-1.00281	1.46219e-05	-1.13299e-10	-1.07496	2.9678e-05	-1.13299e-10	-1.06906
68967263	chr2:68967263:T:C	2.47928e-06	-1.13299e-10	-1.29198	1.16829e-05	-1.13299e-10	-1.29936	2.36217e-05	-1.13299e-10	-1.2973
68967306	chr2:68967306:G:T	2.33217e-06	-1.13299e-10	-1.35315	1.1029e-05	-1.13299e-10	-1.35696	2.22749e-05	-1.13299e-10	-1.356
68967597	chr2:68967597:A:G	5.28227e-07	-1.50058	-1.3376	2.42552e-06	-1.5128	-1.35863	4.81405e-06	-1.5291	-1.35883
68967642	chr2:68967642:A:G	3.47843e-06	-1.13299e-10	-0.953372	1.52881e-05	-1.13299e-10	-1.03041	3.10417e-05	-1.13299e-10	-1.02413
68967714	chr2:68967714:G:A	2.54062e-06	-1.13299e-10	-1.26754	1.15691e-05	-1.13299e-10	-1.30914	2.33755e-05	-1.13299e-10	-1.30778
68967751	chr2:68967751:G:A	3.38256e-06	-1.13299e-10	-0.981319	1.49069e-05	-1.13299e-10	-1.05566	3.02602e-05	-1.13299e-10	-1.04963
68967842	chr2:68967842:T:C	3.63759e-06	-1.13299e-10	-0.908632	1.59216e-05	-1.13299e-10	-0.989808	3.2342e-05	-1.13299e-10	-0.983097
68967933	chr2:68967933:C:T	2.31497e-06	-1.13299e-10	-1.36056	1.09531e-05	-1.13299e-10	-1.36386	2.21187e-05	-1.13299e-10	-1.36304
68967951	chr2:68967951:A:G	3.5126e-06	-1.13299e-10	-0.943595	1.54222e-05	-1.13299e-10	-1.02167	3.13166e-05	-1.13299e-10	-1.01531
68967963	chr2:68967963:A:G	3.39943e-06	-1.13299e-10	-0.976345	1.49709e-05	-1.13299e-10	-1.05137	3.03911e-05	-1.13299e-10	-1.04531
68967994	chr2:68967994:A:G	3.48049e-06	-1.13299e-10	-0.952777	1.5302e-05	-1.13299e-10	-1.0295	3.10709e-05	-1.13299e-10	-1.02319
68968065	chr2:68968065:GA:G	5.08722e-06	-1.13299e-10	-0.573221	2.10665e-05	-1.13299e-10	-0.709798	4.30436e-05	-1.13299e-10	-0.69725
68968133	chr2:68968133:G:A	1.58433e-05	-1.13299e-10	0.562792	9.26996e-05	-1.13299e-10	0.771882	0.00017979	-1.13299e-10	0.732325
68968154	chr2:68968154:C:T	3.41458e-06	-1.13299e-10	-0.971897	1.50385e-05	-1.13299e-10	-1.04687	3.053e-05	-1.13299e-10	-1.04075
68968176	chr2:68968176:A:G	3.4435e-06	-1.13299e-10	-0.963462	1.51498e-05	-1.13299e-10	-1.03949	3.07578e-05	-1.13299e-10	-1.03332
68968223	chr2:68968223:T:C	3.44337e-06	-1.13299e-10	-0.963501	1.51485e-05	-1.13299e-10	-1.03958	3.07555e-05	-1.13299e-10	-1.03339
68968422	chr2:68968422:A:C	4.85072e-05	-1.16251	2.84427	0.000233103	-1.36784	3.06184	0.000625278	-1.17346	3.1522
68968507	chr2:68968507:A:T	1.59364e-05	-1.13299e-10	0.568654	9.32258e-05	-1.13299e-10	0.777543	0.000180879	-1.13299e-10	0.738365
68968745	chr2:68968745:T:A	3.67149e-06	-1.13299e-10	-0.899355	1.60608e-05	-1.13299e-10	-0.981098	3.26227e-05	-1.13299e-10	-0.974456
68968822	chr2:68968822:A:G	3.69217e-06	-1.13299e-10	-0.893738	1.61489e-05	-1.13299e-10	-0.97563	3.2803e-05	-1.13299e-10	-0.968943
68968888	chr2:68968888:G:A	2.35837e-06	-1.13299e-10	-1.34198	1.1473e-05	-1.13299e-10	-1.31748	2.31519e-05	-1.13299e-10	-1.31739
68968898	chr2:68968898:A:C	3.68054e-06	-1.13299e-10	-0.896892	1.60951e-05	-1.13299e-10	-0.978966	3.26936e-05	-1.13299e-10	-0.972285
68968997	chr2:68968997:T:C	3.51642e-06	-1.13299e-10	-0.942507	1.54438e-05	-1.13299e-10	-1.02028	3.13628e-05	-1.13299e-10	-1.01384
68969048	chr2:68969048:A:G	3.81224e-06	-1.13299e-10	-0.861734	1.66202e-05	-1.13299e-10	-0.946865	3.3769e-05	-1.13299e-10	-0.93992
68969122	chr2:68969122:T:C	2.38622e-06	-1.13299e-10	-1.33024	1.16406e-05	-1.13299e-10	-1.30299	2.34877e-05	-1.13299e-10	-1.30299
68969272	chr2:68969272:T:C	2.41137e-06	-1.13299e-10	-1.31976	1.11942e-05	-1.13299e-10	-1.34209	2.25897e-05	-1.13299e-10	-1.34197
68969329	chr2:68969329:G:A	7.91332e-06	-1.13299e-10	-0.131404	3.96309e-05	-1.13299e-10	-0.0778726	8.07395e-05	-1.13299e-10	-0.0682348
68969345	chr2:68969345:T:C	3.68025e-06	-1.13299e-10	-0.896971	1.6094e-05	-1.13299e-10	-0.979035	3.26916e-05	-1.13299e-10	-0.972344
68969396	chr2:68969396:G:A	5.24148e-06	-1.13299e-10	-0.543348	2.35001e-05	-1.13299e-10	-0.600477	4.82311e-05	-1.13299e-10	-0.583459
68969439	chr2:68969439:AAAT:A	3.74184e-06	-1.13299e-10	-0.880375	1.63388e-05	-1.13299e-10	-0.963937	3.3193e-05	-1.13299e-10	-0.957123
68969706	chr2:68969706:A:T	1.55348e-05	-1.26081	1.80394	7.53391e-05	-1.43689	2.00141	0.000190519	-1.27876	2.06905
68969760	chr2:68969760:T:G	3.41035e-06	-1.13299e-10	-0.973136	1.56333e-05	-1.13299e-10	-1.00808	3.13462e-05	-1.13299e-10	-1.01437
68969833	chr2:68969833:G:A	3.2186e-05	-1.25355	2.52513	0.000134773	-1.3518	2.49791	0.000296406	-1.30823	2.54049
68969871	chr2:68969871:G:A	8.93875e-07	-0.933827	-1.37831	3.18793e-06	-1.22247	-1.37564	7.57578e-06	-1.05808	-1.37643
68969919	chr2:68969919:T:C	6.19221e-06	-1.13299e-10	-0.37666	2.52648e-05	-1.13299e-10	-0.528071	5.17014e-05	-1.13299e-10	-0.513979
68969950	chr2:68969950:A:C	4.78299e-06	-1.13299e-10	-0.634885	1.99758e-05	-1.13299e-10	-0.76296	4.08033e-05	-1.13299e-10	-0.750699
68969997	chr2:68969997:A:C	2.31893e-06	-1.13299e-10	-1.35884	1.11003e-05	-1.13299e-10	-1.35051	2.23608e-05	-1.13299e-10	-1.35215
68970286	chr2:68970286:T:C	2.96303e-06	-1.13299e-10	-1.11374	1.30943e-05	-1.13299e-10	-1.1853	2.66789e-05	-1.13299e-10	-1.17559
68970363	chr2:68970363:T:C	2.74609e-06	-1.13299e-10	-1.18977	1.28073e-05	-1.13299e-10	-1.20747	2.58594e-05	-1.13299e-10	-1.20679
68970412	chr2:68970412:T:C	2.68202e-06	-1.13299e-10	-1.21338	1.22381e-05	-1.13299e-10	-1.25293	2.47051e-05	-1.13299e-10	-1.25245
68970475	chr2:68970475:C:T	6.85556e-05	-1.38836	3.41605	0.000340128	-1.51565	3.58749	0.000851825	-1.40293	3.69084
68970508	chr2:68970508:G:A	3.14e-05	-1.45714	2.70399	0.00013406	-1.55154	2.69235	0.000324054	-1.47025	2.7917
68970515	chr2:68970515:A:G	0.000514583	-1.40327	5.44668	0.00173853	-1.52794	5.23126	0.00437286	-1.42516	5.34887
68970602	chr2:68970602:T:A	6.39477e-05	-1.52702	3.48514	0.000237553	-1.57344	3.28635	0.000539989	-1.53695	3.36903
68970760	chr2:68970760:T:C	3.62855e-06	-1.13299e-10	-0.911118	2.04074e-05	-1.13299e-10	-0.741583	4.22026e-05	-1.13299e-10	-0.71698
68970990	chr2:68970990:A:G	1.81453e-05	-1.31692	2.01538	0.000102308	-1.47689	2.34739	0.000234248	-1.37668	2.37359
68971200	chr2:68971200:C:T	2.36855e-06	-1.13299e-10	-1.33767	1.16378e-05	-1.13299e-10	-1.30322	2.37537e-05	-1.13299e-10	-1.29172
68971256	chr2:68971256:T:C	8.27385e-07	-1.23432	-1.15511	2.98938e-06	-1.43725	-1.22516	7.1801e-06	-1.27925	-1.2089
68971418	chr2:68971418:G:A	1.67697e-06	-1.30542	-0.377544	5.88135e-06	-1.49772	-0.487978	1.35314e-05	-1.40063	-0.453822
68971480	chr2:68971480:C:G	2.40418e-06	-1.13299e-10	-1.32274	1.18674e-05	-1.13299e-10	-1.28369	2.42542e-05	-1.13299e-10	-1.27087
68971525	chr2:68971525:T:C	2.20223e-06	-1.41048	-3.69445e-10	1.20625e-05	-1.26738	-3.69445e-10	2.39167e-05	-1.28489	-3.69445e-10
68971634	chr2:68971634:C:T	1.99326e-06	-0.758593	-0.751587	6.96542e-06	-1.12825	-0.688269	2.01015e-05	-0.810009	-0.64866
68971648	chr2:68971648:C:T	7.14491e-07	-1.24875	-1.28738	3.13097e-06	-1.26198	-1.35416	6.44576e-06	-1.2383	-1.35774
68972260	chr2:68972260:A:C	2.29095e-06	-1.13299e-10	-1.37098	1.07951e-05	-1.13299e-10	-1.37839	2.1783e-05	-1.13299e-10	-1.37833
68972264	chr2:68972264:T:C	7.91647e-07	-1.31508	-1.11852	2.92817e-06	-1.48817	-1.19494	6.86661e-06	-1.35512	-1.17767
68972361	chr2:68972361:C:A	3.74861e-06	-1.13299e-10	-0.878567	1.83411e-05	-1.13299e-10	-0.848337	3.73047e-05	-1.13299e-10	-0.840343
68972534	chr2:68972534:T:G	2.30217e-06	-1.13299e-10	-1.3661	1.08059e-05	-1.13299e-10	-1.37739	2.1785e-05	-1.13299e-10	-1.37824
68972604	chr2:68972604:G:A	2.74524e-06	-1.13299e-10	-1.19008	1.25107e-05	-1.13299e-10	-1.2309	2.52522e-05	-1.13299e-10	-1.23055
68972706	chr2:68972706:CCTATGTAT:C	2.60269e-06	-1.13299e-10	-1.24341	1.21066e-05	-1.13299e-10	-1.26373	2.43885e-05	-1.13299e-10	-1.26535
68972851	chr2:68972851:G:A	2.3873e-06	-1.13299e-10	-1.32979	1.17637e-05	-1.13299e-10	-1.29246	2.40261e-05	-1.13299e-10	-1.28032
68972866	chr2:68972866:G:T	5.18956e-06	-1.13299e-10	-0.553303	2.38814e-05	-1.13299e-10	-0.58438	4.7642e-05	-1.13299e-10	-0.595748
68973321	chr2:68973321:C:T	2.29854e-06	-1.13299e-10	-1.36768	1.08014e-05	-1.13299e-10	-1.3778	2.17817e-05	-1.13299e-10	-1.37839
68973560	chr2:68973560:G:A	2.41785e-06	-1.13299e-10	-1.31707	1.13445e-05	-1.13299e-10	-1.32875	2.2902e-05	-1.13299e-10	-1.32824
68973649	chr2:68973649:G:A	2.72637e-06	-1.13299e-10	-1.19698	1.37168e-05	-1.13299e-10	-1.13886	2.7457e-05	-1.13299e-10	-1.14684
68973660	chr2:68973660:G:A	2.3986e-06	-1.13299e-10	-1.32507	1.18934e-05	-1.13299e-10	-1.2815	2.42809e-05	-1.13299e-10	-1.26977
68973707	chr2:68973707:C:T	8.79882e-07	-0.957066	-1.37085	3.74644e-06	-1.05824	-1.37844	8.00248e-06	-1.00134	-1.37837
68973812	chr2:68973812:A:G	2.90406e-06	-1.13299e-10	-1.13384	1.54599e-05	-1.13299e-10	-1.01923	3.17079e-05	-1.13299e-10	-1.0029
68973893	chr2:68973893:C:G	6.03956e-06	-1.13299e-10	-0.401621	3.06057e-05	-1.13299e-10	-0.336296	6.13446e-05	-1.13299e-10	-0.342956
68974079	chr2:68974079:A:G	4.96292e-07	-1.55338	-1.34716	2.50065e-06	-1.55681	-1.28412	5.0263e-06	-1.55873	-1.28605
68974359	chr2:68974359:A:C	3.91663e-06	-1.13299e-10	-0.834721	1.7276e-05	-1.13299e-10	-0.908164	3.48461e-05	-1.13299e-10	-0.908522
68974568	chr2:68974568:A:G	2.5036e-06	-1.13299e-10	-1.28222	1.18924e-05	-1.13299e-10	-1.28159	2.41274e-05	-1.13299e-10	-1.27611
68974762	chr2:68974762:C:T	2.37845e-06	-1.24727	-0.0862378	9.20548e-06	-1.32792	-0.209762	1.96145e-05	-1.27921	-0.203982
68974850	chr2:68974850:T:C	1.01193e-06	-1.20378	-0.984308	4.13349e-06	-1.29276	-1.0456	8.77806e-06	-1.24033	-1.04687
68974948	chr2:68974948:A:G	3.87507e-06	-1.13299e-10	-0.845388	1.7861e-05	-1.13299e-10	-0.874862	3.65712e-05	-1.13299e-10	-0.860201
68975129	chr2:68975129:G:A	4.45966e-06	-1.11916	0.414284	1.64999e-05	-1.2231	0.268971	3.55454e-05	-1.16245	0.273795
68975884	chr2:68975884:C:A	4.48824e-05	0.965397	0.638697	0.000112078	0.132081	0.829635	0.000362167	0.560911	0.871731
68976097	chr2:68976097:T:C	6.57659e-07	-1.57356	-1.04546	3.6545e-06	-1.57505	-0.886476	7.61774e-06	-1.56827	-0.860711
68976263	chr2:68976263:C:T	3.31121e-06	-0.981765	-0.0208725	1.29521e-05	-1.10122	-0.0950111	2.85218e-05	-1.02878	-0.0800152
68976314	chr2:68976314:T:G	3.51489e-06	-1.13299e-10	-0.942945	1.53342e-05	-1.13299e-10	-1.0274	3.15571e-05	-1.13299e-10	-1.00766
68976542	chr2:68976542:C:T	4.25822e-05	0.896783	0.654703	0.000107411	0.0713209	0.847862	0.00034454	0.492385	0.890362
68976551	chr2:68976551:T:C	3.51873e-06	-1.13299e-10	-0.941852	1.73378e-05	-1.13299e-10	-0.904596	3.57665e-05	-1.13299e-10	-0.882451
68976951	chr2:68976951:A:G	3.45851e-06	-1.13299e-10	-0.959115	1.51187e-05	-1.13299e-10	-1.04155	3.1101e-05	-1.13299e-10	-1.02222
68977102	chr2:68977102:C:T	7.43858e-07	-1.23898	-1.25688	3.07573e-06	-1.38865	-1.24529	6.91511e-06	-1.28102	-1.24474
68977174	chr2:68977174:A:G	3.50477e-06	-1.13299e-10	-0.945826	1.52992e-05	-1.13299e-10	-1.02968	3.14831e-05	-1.13299e-10	-1.01001
68977539	chr2:68977539:A:T	0.00013625	1.47157	1.24297	0.000309501	0.494837	1.48264	0.00111529	1.02023	1.53718
68977911	chr2:68977911:A:C	4.65757e-05	0.86734	0.773789	0.0001187	0.0479964	0.971117	0.000379962	0.465829	1.01478
68977935	chr2:68977935:T:C	3.9016e-05	0.778672	0.685348	0.000100971	-0.0233407	0.880687	0.000319957	0.385398	0.923327
68978146	chr2:68978146:C:T	1.34612e-05	0.70867	-0.308806	3.25466e-05	-0.101595	-0.173214	9.94796e-05	0.301575	-0.161086
68978376	chr2:68978376:A:G	5.13378e-06	0.399643	-0.963752	2.75478e-05	0.57927	-1.02083	3.72988e-05	0.188249	-1.02875
68978500	chr2:68978500:C:G	3.8333e-06	-1.13299e-10	-0.856226	1.9251e-05	-1.13299e-10	-0.799919	3.91675e-05	-1.13299e-10	-0.791617
68978641	chr2:68978641:G:A	4.76459e-05	1.01406	0.64979	0.000118759	0.174645	0.844969	0.000385414	0.607723	0.887133
68978646	chr2:68978646:A:G	2.96081e-06	-1.13299e-10	-1.11449	1.45357e-05	-1.13299e-10	-1.08087	2.98255e-05	-1.13299e-10	-1.0641
68978661	chr2:68978661:G:C	2.87774e-06	-1.13299e-10	-1.14295	1.39372e-05	-1.13299e-10	-1.12292	2.82892e-05	-1.13299e-10	-1.11698
68978810	chr2:68978810:C:T	4.0242e-05	1.05192	0.443042	0.000101221	0.207125	0.652697	0.000328955	0.644688	0.69177
68979376	chr2:68979376:T:G	2.77328e-06	-1.13299e-10	-1.17992	1.33938e-05	-1.13299e-10	-1.16269	2.71623e-05	-1.13299e-10	-1.15763
68979417	chr2:68979417:T:A	3.87824e-06	-1.13299e-10	-0.844571	1.92417e-05	-1.13299e-10	-0.800402	3.97691e-05	-1.13299e-10	-0.776373
68979497	chr2:68979497:C:T	1.49888e-05	-1.13299e-10	0.50735	6.54406e-05	-1.13299e-10	0.42366	0.000135559	-1.13299e-10	0.449946
68979502	chr2:68979502:T:A	2.27866e-06	-1.13299e-10	-1.37636	1.07972e-05	-1.13299e-10	-1.3782	2.17886e-05	-1.13299e-10	-1.37807
68979716	chr2:68979716:C:G	7.72584e-07	-1.57474	-0.883224	4.27806e-06	-1.52471	-0.77927	8.5923e-06	-1.57533	-0.733272
68980063	chr2:68980063:G:A	3.06135e-06	-1.13299e-10	-1.0811	1.5627e-05	-1.13299e-10	-1.00849	3.10179e-05	-1.13299e-10	-1.0249
68980123	chr2:68980123:C:T	1.29587e-05	0.74085	-0.379036	3.26045e-05	0.00133857	-0.274371	8.75075e-05	0.272595	-0.260333
68980225	chr2:68980225:T:C	5.70614e-06	-1.13299e-10	-0.458409	3.83787e-05	-1.13299e-10	-0.10998	8.09527e-05	-1.13299e-10	-0.0655978
68980363	chr2:68980363:T:C	2.9319e-06	-1.13299e-10	-1.1243	1.43836e-05	-1.13299e-10	-1.09139	2.95048e-05	-1.13299e-10	-1.07491
68980463	chr2:68980463:T:G	7.36334e-07	-1.40036	-1.10567	3.26471e-06	-1.47386	-1.10045	6.7987e-06	-1.44322	-1.09951
68980516	chr2:68980516:A:G	2.27745e-06	-1.13299e-10	-1.3769	1.07955e-05	-1.13299e-10	-1.37836	2.17842e-05	-1.13299e-10	-1.37828
68980525	chr2:68980525:C:T	2.81117e-06	-1.13299e-10	-1.16635	1.35871e-05	-1.13299e-10	-1.14836	2.75705e-05	-1.13299e-10	-1.14272
68980634	chr2:68980634:A:G	2.91239e-06	-1.13299e-10	-1.13098	1.40859e-05	-1.13299e-10	-1.11231	2.85752e-05	-1.13299e-10	-1.10692
68980707	chr2:68980707:C:T	1.17889e-06	-1.26897	-0.766408	5.42664e-06	-1.35147	-0.714693	1.16999e-05	-1.30872	-0.69116
68980855	chr2:68980855:A:G	2.94116e-06	-1.13299e-10	-1.12115	1.42301e-05	-1.13299e-10	-1.10212	2.88709e-05	-1.13299e-10	-1.09663
68980889	chr2:68980889:C:T	3.96905e-05	1.06313	0.418034	0.000100076	0.253775	0.594671	0.00028891	0.570495	0.636158
68981184	chr2:68981184:T:C	3.3913e-06	-1.13299e-10	-0.978737	1.62335e-05	-1.13299e-10	-0.970405	3.24068e-05	-1.13299e-10	-0.981093
68981269	chr2:68981269:A:C	2.43216e-06	-1.13299e-10	-1.31117	1.18693e-05	-1.13299e-10	-1.28352	2.41422e-05	-1.13299e-10	-1.2755
68981404	chr2:68981404:C:T	2.63174e-06	-1.13299e-10	-1.23231	1.27527e-05	-1.13299e-10	-1.21174	2.58245e-05	-1.13299e-10	-1.20814
68981526	chr2:68981526:GT:G	2.55676e-06	-1.13299e-10	-1.26121	1.23571e-05	-1.13299e-10	-1.24325	2.50207e-05	-1.13299e-10	-1.23976
68981946	chr2:68981946:A:G	3.36332e-06	-1.13299e-10	-0.987022	1.65837e-05	-1.13299e-10	-0.949065	3.36609e-05	-1.13299e-10	-0.943125
68981961	chr2:68981961:A:G	2.28961e-06	-1.13299e-10	-1.37157	1.08048e-05	-1.13299e-10	-1.3775	2.17912e-05	-1.13299e-10	-1.37796
68982227	chr2:68982227:A:G	3.55466e-05	1.12947	0.241421	5.1144e-05	0.227689	-0.0505255	0.000142222	0.535118	-0.0371897
68982361	chr2:68982361:T:C	2.28761e-06	-1.13299e-10	-1.37244	1.08375e-05	-1.13299e-10	-1.37447	2.18876e-05	-1.13299e-10	-1.37355
68982580	chr2:68982580:A:G	2.61887e-06	-1.13299e-10	-1.23721	1.26794e-05	-1.13299e-10	-1.21751	2.56608e-05	-1.13299e-10	-1.2145
68982690	chr2:68982690:G:A	2.42474e-06	-1.13299e-10	-1.31423	1.15222e-05	-1.13299e-10	-1.31321	2.33547e-05	-1.13299e-10	-1.30866
68982903	chr2:68982903:A:G	2.49823e-06	-1.13299e-10	-1.28437	1.20583e-05	-1.13299e-10	-1.26773	2.44005e-05	-1.13299e-10	-1.26486
68982983	chr2:68982983:T:G	1.46911e-05	-1.13299e-10	0.487287	8.18716e-05	-1.13299e-10	0.64767	0.00016281	-1.13299e-10	0.633118
68983028	chr2:68983028:A:C	4.99923e-06	-1.13299e-10	-0.590668	2.60941e-05	-1.13299e-10	-0.495772	5.23379e-05	-1.13299e-10	-0.501742
68983339	chr2:68983339:C:T	2.27331e-05	1.21973	-0.295856	4.2911e-05	0.357186	-0.35554	0.000115736	0.66159	-0.369738
68983952	chr2:68983952:A:G	4.14133e-06	-1.13299e-10	-0.778933	2.05556e-05	-1.13299e-10	-0.734351	4.20568e-05	-1.13299e-10	-0.720442
68983983	chr2:68983983:A:G	7.86607e-07	-1.06227	-1.37771	2.68673e-06	-1.40497	-1.36419	6.85562e-06	-1.17446	-1.35993
68983988	chr2:68983988:T:C	2.28123e-06	-1.13299e-10	-1.37524	1.07947e-05	-1.13299e-10	-1.37843	2.17809e-05	-1.13299e-10	-1.37843
68984126	chr2:68984126:A:G	8.16776e-07	-1.19171	-1.21063	3.36765e-06	-1.35428	-1.18899	7.63212e-06	-1.23854	-1.18856
68984348	chr2:68984348:G:A	2.96229e-06	-1.11399	-3.69445e-10	1.63212e-05	-0.965017	-3.69445e-10	2.89739e-05	-1.09307	-3.69445e-10
68984454	chr2:68984454:T:C	2.6617e-06	-1.13299e-10	-1.22098	1.29166e-05	-1.13299e-10	-1.19897	2.61562e-05	-1.13299e-10	-1.19538
68984582	chr2:68984582:A:C	2.65835e-06	-1.13299e-10	-1.22225	1.28998e-05	-1.13299e-10	-1.20027	2.61206e-05	-1.13299e-10	-1.19674
68984795	chr2:68984795:A:G	5.91148e-06	-1.13299e-10	-0.423055	3.99779e-05	-1.13299e-10	-0.0691544	8.44402e-05	-1.13299e-10	-0.0234191
68985214	chr2:68985214:C:T	2.27392e-06	-1.13299e-10	-1.37845	1.07963e-05	-1.13299e-10	-1.37828	2.17813e-05	-1.13299e-10	-1.37841
68985311	chr2:68985311:C:T	2.49698e-06	-1.13299e-10	-1.28487	1.20575e-05	-1.13299e-10	-1.2678	2.4395e-05	-1.13299e-10	-1.26509
68985464	chr2:68985464:T:C	2.64161e-06	-1.13299e-10	-1.22856	1.28119e-05	-1.13299e-10	-1.20711	2.5941e-05	-1.13299e-10	-1.20364
68985897	chr2:68985897:G:A	4.49041e-06	-1.13299e-10	-0.698008	2.31036e-05	-1.13299e-10	-0.617493	4.77141e-05	-1.13299e-10	-0.594237
68985945	chr2:68985945:G:C	1.38939e-05	-1.13299e-10	0.4315	7.75314e-05	-1.13299e-10	0.593201	0.00015413	-1.13299e-10	0.57833
68986058	chr2:68986058:A:T	1.31628e-05	-1.13299e-10	0.377444	7.32585e-05	-1.13299e-10	0.536513	0.00014566	-1.13299e-10	0.521811
68986210	chr2:68986210:T:C	7.88577e-07	-1.05946	-1.37802	2.66637e-06	-1.40356	-1.3732	6.80057e-06	-1.17194	-1.37052
68986463	chr2:68986463:A:G	2.69495e-06	-1.13299e-10	-1.20857	1.30892e-05	-1.13299e-10	-1.1857	2.65109e-05	-1.13299e-10	-1.18191
68986576	chr2:68986576:T:C	6.03023e-06	-1.13299e-10	-0.403166	2.67615e-05	-1.13299e-10	-0.470518	5.36606e-05	-1.13299e-10	-0.476784
68986891	chr2:68986891:T:G	2.29374e-06	-1.13299e-10	-1.36977	1.08371e-05	-1.13299e-10	-1.37451	2.18763e-05	-1.13299e-10	-1.37406
68987089	chr2:68987089:T:C	6.90518e-07	-1.35259	-1.21768	3.0504e-06	-1.43191	-1.2103	6.41835e-06	-1.39511	-1.2052
68987195	chr2:68987195:C:A	2.76001e-06	-1.13299e-10	-1.18472	1.34157e-05	-1.13299e-10	-1.16105	2.71796e-05	-1.13299e-10	-1.157
68987437	chr2:68987437:T:C	2.30221e-06	-1.13299e-10	-1.36608	1.11539e-05	-1.13299e-10	-1.34569	2.251e-05	-1.13299e-10	-1.3455
68987595	chr2:68987595:T:C	2.53157e-06	-1.13299e-10	-1.27111	1.24034e-05	-1.13299e-10	-1.23951	2.5194e-05	-1.13299e-10	-1.23286
68987834	chr2:68987834:A:G	1.00142e-06	-0.820461	-1.37807	3.02286e-06	-1.27858	-1.37269	8.34066e-06	-0.968291	-1.37003
68987877	chr2:68987877:G:A	7.54619e-07	-1.10316	-1.37833	2.61396e-06	-1.42841	-1.3682	6.58448e-06	-1.21014	-1.36461
68987893	chr2:68987893:G:A	2.81529e-06	-1.13299e-10	-1.16489	1.3641e-05	-1.13299e-10	-1.1444	2.7663e-05	-1.13299e-10	-1.13937
68987898	chr2:68987898:G:A	2.28384e-06	-1.13299e-10	-1.3741	1.07972e-05	-1.13299e-10	-1.37819	2.17817e-05	-1.13299e-10	-1.37839
68987981	chr2:68987981:G:A	6.15854e-06	0.992438	-1.37455	1.2517e-05	0.14485	-1.37524	3.38583e-05	0.439639	-1.37692
68988081	chr2:68988081:C:A	9.806e-07	-0.841749	-1.37779	3.00691e-06	-1.29232	-1.36425	8.25631e-06	-0.988296	-1.36019
68988136	chr2:68988136:T:C	9.71117e-07	-0.851725	-1.37754	2.95955e-06	-1.29831	-1.37413	8.09439e-06	-0.996492	-1.3718
68988487	chr2:68988487:G:A	9.63435e-07	-0.859019	-1.37818	2.94862e-06	-1.3041	-1.37205	8.05461e-06	-1.00394	-1.36928
68988652	chr2:68988652:C:T	6.08206e-06	0.97773	-1.37234	1.23927e-05	0.132834	-1.37321	3.34921e-05	0.427285	-1.37544
68988902	chr2:68988902:A:T	1.03376e-06	-0.806706	-1.36004	3.03172e-06	-1.27157	-1.37678	8.35461e-06	-0.958889	-1.37776
68988984	chr2:68988984:G:A	1.01619e-06	-0.821697	-1.36219	3.00173e-06	-1.28091	-1.37738	8.24169e-06	-0.97214	-1.37812
68988995	chr2:68988995:C:A	8.00483e-07	-1.05593	-1.36656	2.65585e-06	-1.40264	-1.37808	6.75528e-06	-1.17071	-1.37843
68989215	chr2:68989215:C:G	9.83666e-07	-0.845311	-1.37111	3.076e-06	-1.29109	-1.34276	8.47254e-06	-0.986514	-1.33612
68989233	chr2:68989233:G:A	1.03378e-06	-0.799944	-1.36679	3.18972e-06	-1.26394	-1.33361	8.9014e-06	-0.947054	-1.3262
68989291	chr2:68989291:C:A	3.3213e-06	-1.13299e-10	-0.999595	1.64112e-05	-1.13299e-10	-0.95952	3.37339e-05	-1.13299e-10	-0.94096
68989328	chr2:68989328:G:T	1.05414e-06	-0.775452	-1.37178	3.20535e-06	-1.24845	-1.34421	8.9955e-06	-0.924997	-1.33774
68989576	chr2:68989576:C:T	1.04171e-06	-0.784682	-1.3744	3.16663e-06	-1.25439	-1.35042	8.86135e-06	-0.93322	-1.34454
68990182	chr2:68990182:T:G	4.12822e-06	0.104638	-0.886742	2.27893e-05	0.286583	-0.917775	3.16892e-05	-0.0748531	-0.928635
68990333	chr2:68990333:T:C	1.03382e-06	-0.810883	-1.35581	3.23981e-06	-1.26851	-1.31346	9.04273e-06	-0.953443	-1.30406
68990474	chr2:68990474:T:C	2.34618e-06	-1.13299e-10	-1.34716	1.14679e-05	-1.13299e-10	-1.31793	2.31402e-05	-1.13299e-10	-1.31789
68990836	chr2:68990836:T:C	1.0711e-06	-0.784001	-1.34727	3.34245e-06	-1.25129	-1.29949	9.4054e-06	-0.929028	-1.28915
68990858	chr2:68990858:T:C	1.05332e-06	-0.791924	-1.35608	3.27673e-06	-1.25666	-1.31398	9.1931e-06	-0.936383	-1.30463
68990893	chr2:68990893:G:A	3.77288e-05	-1.13299e-10	1.43047	0.00013692	-1.13299e-10	1.16192	0.000271858	-1.13299e-10	1.14582
68991200	chr2:68991200:A:G	1.08001e-06	-0.776889	-1.34609	3.35688e-06	-1.24839	-1.29808	9.47501e-06	-0.923087	-1.28772
68991326	chr2:68991326:A:G	1.23703e-06	-0.632271	-1.35497	3.706e-06	-1.14693	-1.3006	1.08748e-05	-0.784951	-1.28807
68991643	chr2:68991643:C:T	2.72467e-06	-1.13299e-10	-1.1976	1.28359e-05	-1.13299e-10	-1.20524	2.57451e-05	-1.13299e-10	-1.21122
68991682	chr2:68991682:C:CT	1.12163e-06	-0.736272	-1.3489	3.43243e-06	-1.22213	-1.30208	9.78165e-06	-0.887056	-1.2919
68991865	chr2:68991865:T:C	1.059e-06	-0.790532	-1.3521	3.29688e-06	-1.25722	-1.30729	9.25928e-06	-0.936402	-1.29743
68991867	chr2:68991867:C:T	4.10358e-06	-1.13299e-10	-0.788092	2.10027e-05	-1.13299e-10	-0.712833	4.33192e-05	-1.13299e-10	-0.690868
68992147	chr2:68992147:A:G	1.069e-06	-0.785881	-1.34735	3.33255e-06	-1.25404	-1.29971	9.3767e-06	-0.931877	-1.28936
68992173	chr2:68992173:A:C	6.27212e-06	-1.13299e-10	-0.363837	4.28919e-05	-1.13299e-10	0.00119963	9.05699e-05	-1.13299e-10	0.0466584
68992541	chr2:68992541:T:G	2.49862e-06	-1.13299e-10	-1.28422	1.18741e-05	-1.13299e-10	-1.28312	2.40821e-05	-1.13299e-10	-1.27799
68992590	chr2:68992590:CT:C	2.66586e-05	1.08316	-3.69445e-10	5.16329e-05	0.186677	-3.69445e-10	0.000141192	0.490658	-3.69445e-10
68992617	chr2:68992617:T:C	8.7051e-07	-1.00012	-1.3385	3.0102e-06	-1.36642	-1.28906	7.9036e-06	-1.11448	-1.27767
68992743	chr2:68992743:T:C	5.96494e-06	-1.13299e-10	-0.414052	4.04516e-05	-1.13299e-10	-0.0573764	8.53415e-05	-1.13299e-10	-0.0128023
68992752	chr2:68992752:T:C	1.11106e-06	-0.753942	-1.3407	3.43791e-06	-1.23329	-1.28933	9.75439e-06	-0.903407	-1.27834
68993018	chr2:68993018:G:A	4.02328e-06	-1.13299e-10	-0.807855	2.05697e-05	-1.13299e-10	-0.733662	4.23918e-05	-1.13299e-10	-0.712508
68993045	chr2:68993045:T:A	1.0472e-06	-0.803728	-1.35011	3.27933e-06	-1.26578	-1.30407	9.17913e-06	-0.948544	-1.29399
68993097	chr2:68993097:C:T	1.03918e-06	-0.811919	-1.3496	3.26378e-06	-1.27133	-1.30327	9.11444e-06	-0.956463	-1.29314
68993239	chr2:68993239:C:A	8.54388e-07	-1.13657	-1.22076	3.51092e-06	-1.30848	-1.19312	8.03946e-06	-1.18229	-1.19281
68993437	chr2:68993437:T:C	1.07735e-06	-0.780299	-1.34515	3.35448e-06	-1.25078	-1.2964	9.453e-06	-0.927323	-1.28581
68993485	chr2:68993485:G:A	8.59775e-07	-1.00737	-1.34367	2.97342e-06	-1.37096	-1.29681	7.78553e-06	-1.12126	-1.28594
68993758	chr2:68993758:T:C	2.27647e-06	-1.13299e-10	-1.37732	1.08814e-05	-1.13299e-10	-1.37043	2.19944e-05	-1.13299e-10	-1.36868
68993785	chr2:68993785:C:T	6.22342e-07	-1.39591	-1.27831	2.76136e-06	-1.46659	-1.27517	5.78313e-06	-1.43421	-1.27031
68993872	chr2:68993872:A:G	1.26374e-06	-0.604092	-1.36179	3.72944e-06	-1.12805	-1.31317	1.10052e-05	-0.759413	-1.30168
68994146	chr2:68994146:G:A	1.01779e-06	-0.989596	-1.19272	4.14773e-06	-1.18113	-1.15379	9.76707e-06	-1.03003	-1.15042
68994206	chr2:68994206:G:A	1.07634e-06	-0.774751	-1.35163	3.33438e-06	-1.24678	-1.30641	9.39729e-06	-0.922549	-1.29649
68994557	chr2:68994557:G:A	2.78094e-06	0.19375	-1.37091	1.62338e-05	0.397123	-1.36751	2.23874e-05	0.0136185	-1.36458
68994693	chr2:68994693:A:C	1.14377e-06	-0.719205	-1.34642	3.48748e-06	-1.21026	-1.29805	9.98478e-06	-0.870848	-1.28755
68995012	chr2:68995012:A:C	6.08529e-06	-1.13299e-10	-0.394078	4.14175e-05	-1.13299e-10	-0.03378	8.74207e-05	-1.13299e-10	0.0112694
68995085	chr2:68995085:G:GC	1.52256e-05	-1.13299e-10	0.523029	8.53276e-05	-1.13299e-10	0.689016	0.000169413	-1.13299e-10	0.672878
68995155	chr2:68995155:G:T	7.55324e-07	-1.10292	-1.37764	2.60777e-06	-1.4257	-1.37329	6.56138e-06	-1.20748	-1.37079
68995542	chr2:68995542:T:C	9.2825e-07	-1.01176	-1.26264	3.35916e-06	-1.37186	-1.17393	8.71427e-06	-1.13728	-1.15722
68995560	chr2:68995560:T:C	3.16579e-06	-1.13299e-10	-1.04755	1.8085e-05	-1.13299e-10	-0.862398	3.78049e-05	-1.13299e-10	-0.827025
68995588	chr2:68995588:A:C	2.47981e-06	-1.13299e-10	-1.29177	1.13372e-05	-1.13299e-10	-1.32939	2.27347e-05	-1.13299e-10	-1.33557
68995671	chr2:68995671:C:T	4.30646e-06	-1.13299e-10	-0.739836	1.97925e-05	-1.13299e-10	-0.772179	4.02052e-05	-1.13299e-10	-0.765467
68995954	chr2:68995954:G:A	2.58479e-06	-1.13299e-10	-1.25031	1.18986e-05	-1.13299e-10	-1.28106	2.39424e-05	-1.13299e-10	-1.28381
68995998	chr2:68995998:C:T	3.11212e-06	-1.13299e-10	-1.06465	1.73089e-05	-1.13299e-10	-0.906262	3.59817e-05	-1.13299e-10	-0.876452
68996061	chr2:68996061:C:T	3.05462e-06	-1.13299e-10	-1.0833	1.69666e-05	-1.13299e-10	-0.926237	3.52549e-05	-1.13299e-10	-0.896858
68996138	chr2:68996138:G:A	2.66602e-06	-1.13299e-10	-1.21937	1.22355e-05	-1.13299e-10	-1.25314	2.46124e-05	-1.13299e-10	-1.25621
68996140	chr2:68996140:C:G	2.6819e-06	-1.13299e-10	-1.21343	1.23002e-05	-1.13299e-10	-1.24787	2.47411e-05	-1.13299e-10	-1.251
68996164	chr2:68996164:C:T	2.3098e-06	-1.36279	-3.69445e-10	9.76832e-06	-1.47834	-3.69445e-10	2.08428e-05	-1.42245	-3.69445e-10
68996254	chr2:68996254:G:A	3.19446e-06	-1.13299e-10	-1.03853	1.78643e-05	-1.13299e-10	-0.874678	3.71767e-05	-1.13299e-10	-0.843781
68996261	chr2:68996261:T:A	3.1573e-06	-1.13299e-10	-1.05023	1.76218e-05	-1.13299e-10	-0.888346	3.6657e-05	-1.13299e-10	-0.85786
68996488	chr2:68996488:A:G	3.14972e-06	-1.13299e-10	-1.05264	1.75664e-05	-1.13299e-10	-0.891495	3.65368e-05	-1.13299e-10	-0.861142
68996578	chr2:68996578:A:G	3.07024e-06	-1.13299e-10	-1.0782	1.70254e-05	-1.13299e-10	-0.922778	3.53737e-05	-1.13299e-10	-0.893495
68996714	chr2:68996714:C:T	3.14109e-06	-1.13299e-10	-1.05538	1.75114e-05	-1.13299e-10	-0.894633	3.64135e-05	-1.13299e-10	-0.864525
68997021	chr2:68997021:A:G	9.28397e-06	-1.13299e-10	0.0283381	5.04433e-05	-1.13299e-10	0.163367	0.00010062	-1.13299e-10	0.15189
68997258	chr2:68997258:AAC:A	2.73286e-06	-1.13299e-10	-1.1946	1.25082e-05	-1.13299e-10	-1.2311	2.51589e-05	-1.13299e-10	-1.23425
68997324	chr2:68997324:T:G	3.21277e-06	-1.13299e-10	-1.03282	1.79932e-05	-1.13299e-10	-0.867489	3.74515e-05	-1.13299e-10	-0.836417
68997348	chr2:68997348:G:A	3.22181e-06	-1.13299e-10	-1.03001	1.80448e-05	-1.13299e-10	-0.864627	3.75628e-05	-1.13299e-10	-0.833449
68997449	chr2:68997449:T:C	5.4904e-06	-1.13299e-10	-0.49695	2.37175e-05	-1.13299e-10	-0.591271	4.72058e-05	-1.13299e-10	-0.604946
68997499	chr2:68997499:G:A	2.72426e-06	-1.13299e-10	-1.19775	1.24724e-05	-1.13299e-10	-1.23397	2.50881e-05	-1.13299e-10	-1.23707
68997684	chr2:68997684:G:C	2.86593e-06	-1.13299e-10	-1.14706	1.56216e-05	-1.13299e-10	-1.00883	3.2373e-05	-1.13299e-10	-0.98214
68997730	chr2:68997730:C:A	2.79146e-06	-1.13299e-10	-1.17339	1.52992e-05	-1.13299e-10	-1.02968	3.17129e-05	-1.13299e-10	-1.00274
68997792	chr2:68997792:A:G	3.78461e-06	0.396101	-1.26511	2.2285e-05	0.623314	-1.27688	3.03015e-05	0.237446	-1.28571
68997867	chr2:68997867:A:G	1.60009e-05	0.572694	-3.69445e-10	4.32044e-05	0.0084602	-3.69445e-10	0.000102785	0.173181	-3.69445e-10
68997966	chr2:68997966:G:A	3.26405e-06	-1.13299e-10	-1.01698	1.83723e-05	-1.13299e-10	-0.846636	3.82543e-05	-1.13299e-10	-0.815207
68998008	chr2:68998008:T:C	6.1095e-06	-1.13299e-10	-0.390106	4.53999e-05	-1.13299e-10	0.0580283	9.80553e-05	-1.13299e-10	0.126068
68998012	chr2:68998012:C:T	3.16985e-06	-1.13299e-10	-1.04627	1.77001e-05	-1.13299e-10	-0.883909	3.68257e-05	-1.13299e-10	-0.853269
68998034	chr2:68998034:G:A	4.4322e-06	-1.13299e-10	-0.711056	2.31678e-05	-1.13299e-10	-0.61472	4.72984e-05	-1.13299e-10	-0.602986
68998164	chr2:68998164:G:C	2.79586e-05	2.04091	-0.910133	4.9585e-05	1.00142	-0.855217	0.000143771	1.34909	-0.840334
68998206	chr2:68998206:C:T	2.33706e-06	-1.13299e-10	-1.35106	1.10226e-05	-1.13299e-10	-1.35753	2.22836e-05	-1.13299e-10	-1.35561
68998223	chr2:68998223:T:C	3.1561e-06	-1.13299e-10	-1.05062	1.7866e-05	-1.13299e-10	-0.874581	3.72507e-05	-1.13299e-10	-0.841793
68998358	chr2:68998358:A:G	2.72545e-06	-1.13299e-10	-1.19732	1.24773e-05	-1.13299e-10	-1.23357	2.50976e-05	-1.13299e-10	-1.23669
68998436	chr2:68998436:G:A	2.29301e-06	-1.13299e-10	-1.37009	1.09966e-05	-1.13299e-10	-1.3599	2.22208e-05	-1.13299e-10	-1.35843
68998570	chr2:68998570:C:T	2.30851e-06	-1.13299e-10	-1.36335	1.1142e-05	-1.13299e-10	-1.34676	2.2653e-05	-1.13299e-10	-1.33917
68998601	chr2:68998601:T:C	2.35277e-06	-1.13299e-10	-1.34436	1.10882e-05	-1.13299e-10	-1.3516	2.24225e-05	-1.13299e-10	-1.3494
68998693	chr2:68998693:T:C	2.33649e-06	-1.13299e-10	-1.3513	1.1333e-05	-1.13299e-10	-1.32976	2.30874e-05	-1.13299e-10	-1.32018
68998731	chr2:68998731:AGAGAGAGAGAGAGAGAGAGAGATAGAGAGAGG:A	2.19499e-06	-1.41377	-3.69445e-10	9.65574e-06	-1.48993	-3.69445e-10	2.01788e-05	-1.45483	-3.69445e-10
68998739	chr2:68998739:AGAGAGAGAGAGAGATAGAGAGAGG:A	6.68778e-06	-0.299669	-3.69445e-10	3.96902e-05	-0.0763768	-3.69445e-10	5.92968e-05	-0.376908	-3.69445e-10
68998835	chr2:68998835:T:C	2.30663e-06	-1.13299e-10	-1.36417	1.11276e-05	-1.13299e-10	-1.34805	2.26215e-05	-1.13299e-10	-1.34056
68999158	chr2:68999158:T:G	2.55558e-06	-1.13299e-10	-1.26167	1.18019e-05	-1.13299e-10	-1.28922	2.37468e-05	-1.13299e-10	-1.29201
68999241	chr2:68999241:G:T	2.63195e-06	-1.13299e-10	-1.23223	1.20963e-05	-1.13299e-10	-1.26458	2.43441e-05	-1.13299e-10	-1.26717
68999249	chr2:68999249:G:A	2.8759e-06	-1.13299e-10	-1.14358	1.58918e-05	-1.13299e-10	-0.991678	3.29888e-05	-1.13299e-10	-0.963295
68999250	chr2:68999250:C:A	2.86795e-06	-1.13299e-10	-1.14636	1.58392e-05	-1.13299e-10	-0.994991	3.28754e-05	-1.13299e-10	-0.966738
68999308	chr2:68999308:C:A	2.36364e-06	-1.13299e-10	-1.33975	1.14467e-05	-1.13299e-10	-1.31978	2.31582e-05	-1.13299e-10	-1.31711
68999828	chr2:68999828:A:T	3.25703e-06	-1.13299e-10	-1.01914	1.85705e-05	-1.13299e-10	-0.835907	3.87611e-05	-1.13299e-10	-0.802047
68999843	chr2:68999843:T:C	3.29409e-06	-1.13299e-10	-1.00782	1.88189e-05	-1.13299e-10	-0.82262	3.93054e-05	-1.13299e-10	-0.788102
68999868	chr2:68999868:A:G	4.68384e-06	-0.655834	-3.69445e-10	2.26852e-05	-0.635772	-3.69445e-10	4.72337e-05	-0.604356	-3.69445e-10
68999913	chr2:68999913:T:C	3.23744e-06	-1.13299e-10	-1.02517	1.84302e-05	-1.13299e-10	-0.843493	3.84619e-05	-1.13299e-10	-0.809795
68999930	chr2:68999930:T:C	3.23233e-06	-1.13299e-10	-1.02675	1.83944e-05	-1.13299e-10	-0.845438	3.83849e-05	-1.13299e-10	-0.8118
68999984	chr2:68999984:T:C	3.09806e-06	-1.13299e-10	-1.06917	1.45909e-05	-1.13299e-10	-1.07708	2.94723e-05	-1.13299e-10	-1.07601
69000007	chr2:69000007:C:T	3.25965e-06	-1.13299e-10	-1.01833	1.85842e-05	-1.13299e-10	-0.83517	3.87993e-05	-1.13299e-10	-0.801062
69000099	chr2:69000099:C:T	2.3363e-06	-1.13299e-10	-1.35139	1.10217e-05	-1.13299e-10	-1.35762	2.22824e-05	-1.13299e-10	-1.35567
69000158	chr2:69000158:T:C	3.24622e-06	-1.13299e-10	-1.02246	1.84911e-05	-1.13299e-10	-0.840195	3.85911e-05	-1.13299e-10	-0.806442
69000292	chr2:69000292:A:G	2.77317e-06	-1.13299e-10	-1.17996	1.2673e-05	-1.13299e-10	-1.21801	2.54873e-05	-1.13299e-10	-1.22128
69000362	chr2:69000362:T:C	2.02921e-06	-1.49231	-3.69445e-10	1.10475e-05	-1.35528	-3.69445e-10	2.17549e-05	-1.37962	-3.69445e-10
69000452	chr2:69000452:C:T	3.26848e-06	-1.13299e-10	-1.01563	1.86582e-05	-1.13299e-10	-0.831198	3.89506e-05	-1.13299e-10	-0.79717
69000546	chr2:69000546:C:T	3.61537e-06	-1.13299e-10	-0.914758	2.2026e-05	-1.13299e-10	-0.665259	4.69625e-05	-1.13299e-10	-0.610113
69000712	chr2:69000712:T:G	2.29494e-05	1.90388	-0.970542	4.14791e-05	0.885825	-0.918117	0.000119434	1.22612	-0.902827
69000978	chr2:69000978:C:T	3.1405e-06	-1.13299e-10	-1.05557	1.77505e-05	-1.13299e-10	-0.881067	3.69971e-05	-1.13299e-10	-0.848624
69001066	chr2:69001066:A:G	2.3745e-06	-1.13299e-10	-1.33516	1.15596e-05	-1.13299e-10	-1.30996	2.35812e-05	-1.13299e-10	-1.29901
69001110	chr2:69001110:A:G	8.62774e-06	-1.13299e-10	-0.0449694	6.83254e-05	-1.13299e-10	0.466799	0.00014897	-1.13299e-10	0.544284
69001146	chr2:69001146:A:T	3.19661e-06	-1.13299e-10	-1.03786	1.81508e-05	-1.13299e-10	-0.858767	3.78565e-05	-1.13299e-10	-0.82566
69001236	chr2:69001236:A:C	3.17033e-06	-1.13299e-10	-1.04611	1.79655e-05	-1.13299e-10	-0.86903	3.74608e-05	-1.13299e-10	-0.836167
69001237	chr2:69001237:G:A	2.65175e-06	-1.13299e-10	-1.22473	1.43377e-05	-1.13299e-10	-1.09459	2.96454e-05	-1.13299e-10	-1.07016
69001304	chr2:69001304:G:C	4.10414e-06	-1.13299e-10	-0.787955	2.17842e-05	-1.13299e-10	-0.6763	4.4417e-05	-1.13299e-10	-0.665841
69001539	chr2:69001539:G:T	3.64882e-06	-1.13299e-10	-0.905547	2.09261e-05	-1.13299e-10	-0.716484	4.37644e-05	-1.13299e-10	-0.680643
69001700	chr2:69001700:T:C	1.07822e-05	-1.13299e-10	0.177947	4.6499e-05	-1.13299e-10	0.0819485	9.60994e-05	-1.13299e-10	0.10592
69001774	chr2:69001774:A:G	3.25639e-06	-1.13299e-10	-1.01933	1.85641e-05	-1.13299e-10	-0.836251	3.87502e-05	-1.13299e-10	-0.802328
69001896	chr2:69001896:T:A	2.3864e-06	-1.13299e-10	-1.33016	1.16319e-05	-1.13299e-10	-1.30373	2.37396e-05	-1.13299e-10	-1.29232
69002000	chr2:69002000:A:G	3.19948e-06	-1.13299e-10	-1.03696	1.81654e-05	-1.13299e-10	-0.857964	3.78922e-05	-1.13299e-10	-0.824717
69002101	chr2:69002101:T:C	3.2357e-06	-1.13299e-10	-1.02571	1.84205e-05	-1.13299e-10	-0.844019	3.84419e-05	-1.13299e-10	-0.810315
69002332	chr2:69002332:A:G	2.72993e-06	-1.13299e-10	-1.19567	1.24957e-05	-1.13299e-10	-1.2321	2.51343e-05	-1.13299e-10	-1.23523
69002349	chr2:69002349:T:G	2.35351e-06	-1.13299e-10	-1.34404	1.23273e-05	-1.13299e-10	-1.24566	2.53876e-05	-1.13299e-10	-1.2252
69002724	chr2:69002724:A:T	3.70609e-06	-1.13299e-10	-0.889975	2.13367e-05	-1.13299e-10	-0.697054	4.46398e-05	-1.13299e-10	-0.660838
69003155	chr2:69003155:T:C	2.56183e-06	-1.25923	-3.69445e-10	1.20241e-05	-1.27057	-3.69445e-10	2.64248e-05	-1.18516	-3.69445e-10
69003167	chr2:69003167:A:G	7.17191e-06	-1.13299e-10	-0.22978	4.92306e-05	-1.13299e-10	0.139033	0.000107314	-1.13299e-10	0.216292
69003259	chr2:69003259:T:C	3.84727e-06	-1.13299e-10	-0.852589	2.36915e-05	-1.13299e-10	-0.592365	5.06576e-05	-1.13299e-10	-0.534374
69003357	chr2:69003357:A:G	3.31676e-06	-1.13299e-10	-1.00096	1.49125e-05	-1.13299e-10	-1.05528	2.99244e-05	-1.13299e-10	-1.06079
69003436	chr2:69003436:T:C	2.90462e-06	-1.13299e-10	-1.13365	1.66907e-05	-1.13299e-10	-0.942628	3.51665e-05	-1.13299e-10	-0.89937
69003452	chr2:69003452:T:C	8.18336e-06	-1.13299e-10	-0.0978493	3.57701e-05	-1.13299e-10	-0.180371	7.37082e-05	-1.13299e-10	-0.15935
69003495	chr2:69003495:G:A	3.01383e-06	-1.13299e-10	-1.09674	1.67016e-05	-1.13299e-10	-0.941977	3.46897e-05	-1.13299e-10	-0.913021
69003621	chr2:69003621:T:C	3.24868e-06	-1.13299e-10	-1.0217	1.64354e-05	-1.13299e-10	-0.958045	3.35562e-05	-1.13299e-10	-0.946243
69003636	chr2:69003636:A:G	2.55376e-06	-1.13299e-10	-1.26238	1.17946e-05	-1.13299e-10	-1.28984	2.37323e-05	-1.13299e-10	-1.29263
69003745	chr2:69003745:T:C	2.36082e-06	-1.13299e-10	-1.34094	1.14721e-05	-1.13299e-10	-1.31757	2.33884e-05	-1.13299e-10	-1.30722
69003918	chr2:69003918:A:C	9.1573e-06	-1.13299e-10	0.0146001	7.59766e-05	-1.13299e-10	0.572942	0.00016567	-1.13299e-10	0.650532
69004235	chr2:69004235:T:C	2.9831e-06	-1.13299e-10	-1.10699	1.72914e-05	-1.13299e-10	-0.907276	3.64774e-05	-1.13299e-10	-0.86277
69004253	chr2:69004253:C:T	2.49733e-06	-1.13299e-10	-1.28473	1.21818e-05	-1.13299e-10	-1.25754	2.48608e-05	-1.13299e-10	-1.24617
69004462	chr2:69004462:A:C	2.23968e-06	-1.39362	-3.69445e-10	9.54276e-06	-1.5017	-3.69445e-10	2.02849e-05	-1.44959	-3.69445e-10
69004476	chr2:69004476:C:T	2.69201e-06	-1.13299e-10	-1.20966	1.23405e-05	-1.13299e-10	-1.24459	2.48257e-05	-1.13299e-10	-1.24759
69004582	chr2:69004582:G:T	2.65049e-06	-1.13299e-10	-1.22521	1.21713e-05	-1.13299e-10	-1.2584	2.44893e-05	-1.13299e-10	-1.26123
69005438	chr2:69005438:G:A	6.00735e-06	-1.13299e-10	-0.406967	3.24637e-05	-1.13299e-10	-0.27736	6.48651e-05	-1.13299e-10	-0.287153
69005840	chr2:69005840:T:C	8.16789e-06	-1.13299e-10	-0.0997407	3.57029e-05	-1.13299e-10	-0.182249	7.35711e-05	-1.13299e-10	-0.161211
69005902	chr2:69005902:G:C	2.53528e-06	-1.13299e-10	-1.26965	1.24736e-05	-1.13299e-10	-1.23387	2.53318e-05	-1.13299e-10	-1.2274
69006035	chr2:69006035:G:A	3.3033e-06	-1.13299e-10	-1.00503	1.94127e-05	-1.13299e-10	-0.791555	4.11025e-05	-1.13299e-10	-0.743394
69006057	chr2:69006057:G:A	3.0296e-06	-1.13299e-10	-1.09152	1.68126e-05	-1.13299e-10	-0.935351	3.49343e-05	-1.13299e-10	-0.905994
69006177	chr2:69006177:T:C	3.43931e-06	-1.13299e-10	-0.964682	1.72491e-05	-1.13299e-10	-0.909722	3.51364e-05	-1.13299e-10	-0.900226
69006395	chr2:69006395:C:G	3.26712e-06	-1.13299e-10	-1.01604	1.91461e-05	-1.13299e-10	-0.805383	4.05154e-05	-1.13299e-10	-0.757782
69006478	chr2:69006478:C:T	2.35499e-06	-1.13299e-10	-1.34341	1.1436e-05	-1.13299e-10	-1.32072	2.33086e-05	-1.13299e-10	-1.31064
69006569	chr2:69006569:G:A	3.3226e-06	-1.13299e-10	-0.999203	1.95553e-05	-1.13299e-10	-0.784236	4.1417e-05	-1.13299e-10	-0.735772
69006802	chr2:69006802:T:C	2.64816e-06	-1.13299e-10	-1.22609	1.23413e-05	-1.13299e-10	-1.24453	2.47713e-05	-1.13299e-10	-1.24978
69007207	chr2:69007207:C:T	3.46623e-06	-1.13299e-10	-0.956884	1.55751e-05	-1.13299e-10	-1.01181	3.10796e-05	-1.13299e-10	-1.02291
69007779	chr2:69007779:G:A	2.82032e-05	2.45034	-1.31086	4.86588e-05	1.40963	-1.28228	0.000151748	1.84652	-1.28377
69008210	chr2:69008210:C:A	3.71396e-06	-1.13299e-10	-0.887854	1.65937e-05	-1.13299e-10	-0.948461	3.3095e-05	-1.13299e-10	-0.960081
69008244	chr2:69008244:G:A	3.41308e-06	-1.13299e-10	-0.972337	1.98752e-05	-1.13299e-10	-0.76801	4.1873e-05	-1.13299e-10	-0.724821
69008406	chr2:69008406:C:T	3.24269e-06	-1.13299e-10	-1.02355	1.80372e-05	-1.13299e-10	-0.865044	3.73795e-05	-1.13299e-10	-0.838341
69008449	chr2:69008449:T:C	5.95388e-07	-1.46864	-1.24986	2.57789e-06	-1.52145	-1.28907	5.29392e-06	-1.49984	-1.29306
69008453	chr2:69008453:C:T	5.9281e-06	-1.13299e-10	-0.420248	3.18667e-05	-1.13299e-10	-0.295921	6.37023e-05	-1.13299e-10	-0.305242
69008747	chr2:69008747:G:A	5.89042e-07	-1.52841	-1.2008	2.95709e-06	-1.5515	-1.12178	6.11748e-06	-1.53697	-1.11134
69008773	chr2:69008773:C:T	5.22034e-06	-0.547389	-3.69445e-10	2.68309e-05	-0.46793	-3.69445e-10	4.30728e-05	-0.696572	-3.69445e-10
69008824	chr2:69008824:G:A	2.86717e-06	-1.13299e-10	-1.14663	1.34865e-05	-1.13299e-10	-1.1558	2.72273e-05	-1.13299e-10	-1.15524
69009141	chr2:69009141:CCTATGGTGGT:C	3.45564e-06	-1.13299e-10	-0.959944	1.56892e-05	-1.13299e-10	-1.00451	3.20147e-05	-1.13299e-10	-0.993268
69009226	chr2:69009226:G:T	2.39115e-06	-1.13299e-10	-1.32818	1.22475e-05	-1.13299e-10	-1.25216	2.49542e-05	-1.13299e-10	-1.24242
69009262	chr2:69009262:C:CTA	5.57093e-06	-1.13299e-10	-0.482389	2.92489e-05	-1.13299e-10	-0.381639	5.85921e-05	-1.13299e-10	-0.388863
69009419	chr2:69009419:C:T	3.19729e-06	-1.4954	0.457755	1.05776e-05	-1.53478	0.13604	2.24713e-05	-1.4362	0.0889705
69009493	chr2:69009493:T:C	2.31599e-06	-1.13299e-10	-1.36011	1.1191e-05	-1.13299e-10	-1.34237	2.27642e-05	-1.13299e-10	-1.33427
69009505	chr2:69009505:G:A	3.57841e-06	-1.13299e-10	-0.925034	1.60136e-05	-1.13299e-10	-0.984044	3.19562e-05	-1.13299e-10	-0.995096
69010058	chr2:69010058:C:T	2.31575e-06	-1.13299e-10	-1.36022	1.11893e-05	-1.13299e-10	-1.34252	2.27602e-05	-1.13299e-10	-1.33445
69010110	chr2:69010110:A:G	1.25326e-06	-0.948429	-1.02578	4.89946e-06	-1.09119	-1.07717	1.10302e-05	-0.972409	-1.08641
69010340	chr2:69010340:G:A	1.18967e-06	-0.992345	-1.03393	4.67766e-06	-1.12984	-1.08484	1.04831e-05	-1.01572	-1.09398
69010502	chr2:69010502:T:C	3.01753e-06	-1.13299e-10	-1.09551	1.36832e-05	-1.13299e-10	-1.14131	2.74555e-05	-1.13299e-10	-1.1469
69010522	chr2:69010522:C:T	3.20615e-06	-1.13299e-10	-1.03488	1.62073e-05	-1.13299e-10	-0.972021	3.30847e-05	-1.13299e-10	-0.960394
69010835	chr2:69010835:A:C	2.66681e-05	2.4405	-1.35699	4.64668e-05	1.40893	-1.32767	0.000147505	1.85849	-1.32409
69011127	chr2:69011127:G:A	2.41482e-06	-1.13299e-10	-1.31833	1.18549e-05	-1.13299e-10	-1.28474	2.37654e-05	-1.13299e-10	-1.29123
69011147	chr2:69011147:T:C	5.02662e-06	0.791714	-1.37692	2.84096e-05	0.965834	-1.37659	3.75922e-05	0.542314	-1.37498
69011189	chr2:69011189:T:C	1.37873e-05	1.56149	-1.13769	2.65843e-05	0.552203	-1.02936	8.69948e-05	1.04167	-1.03528
69011368	chr2:69011368:G:A	2.55359e-06	-1.13299e-10	-1.26245	1.16465e-05	-1.13299e-10	-1.30248	2.34281e-05	-1.13299e-10	-1.30553
69011718	chr2:69011718:G:C	4.23368e-05	2.82374	-1.27804	6.95401e-05	1.72918	-1.24476	0.000222424	2.19175	-1.24663
69011736	chr2:69011736:T:G	4.4219e-05	2.89704	-1.30784	7.15711e-05	1.79272	-1.27951	0.000229963	2.25957	-1.28111
69011737	chr2:69011737:G:C	4.41273e-05	2.88963	-1.3025	7.15559e-05	1.78625	-1.27325	0.000229803	2.25267	-1.27491
69011968	chr2:69011968:C:CA	4.08827e-05	2.80498	-1.29422	6.70456e-05	1.71161	-1.26372	0.000214086	2.17235	-1.26543
69011979	chr2:69011979:C:T	2.95123e-06	-1.13299e-10	-1.11773	1.387e-05	-1.13299e-10	-1.12775	2.77081e-05	-1.13299e-10	-1.13774
69012121	chr2:69012121:A:G	4.12922e-05	2.79842	-1.2777	6.80306e-05	1.70668	-1.24421	0.000216783	2.16573	-1.24629
69012251	chr2:69012251:A:G	7.04918e-05	2.77429	-0.718746	0.000138507	1.75407	-0.580627	0.000442582	2.2097	-0.576542
69012341	chr2:69012341:T:C	3.01643e-05	2.06838	-0.861669	5.30584e-05	1.01752	-0.803613	0.000153693	1.36183	-0.786331
69012463	chr2:69012463:A:C	4.80332e-05	2.94641	-1.27447	7.68103e-05	1.82428	-1.24043	0.00024654	2.29059	-1.24253
69012495	chr2:69012495:C:T	4.94024e-05	2.99274	-1.29269	7.80906e-05	1.86214	-1.26176	0.000251519	2.33207	-1.26402
69012563	chr2:69012563:C:T	2.45642e-06	-1.13299e-10	-1.30125	1.15123e-05	-1.13299e-10	-1.31407	2.31492e-05	-1.13299e-10	-1.3175
69012577	chr2:69012577:T:C	4.64934e-05	2.89027	-1.25091	7.90872e-05	1.80622	-1.19315	0.000256361	2.27413	-1.18701
69012605	chr2:69012605:C:T	2.38406e-06	-1.13299e-10	-1.33115	1.16379e-05	-1.13299e-10	-1.30322	2.37608e-05	-1.13299e-10	-1.29143
69012709	chr2:69012709:T:C	5.66289e-05	3.09005	-1.25348	8.90332e-05	1.94789	-1.21636	0.000288088	2.42276	-1.21896
69012930	chr2:69012930:G:A	3.04562e-06	-1.13299e-10	-1.08625	1.43095e-05	-1.13299e-10	-1.09656	2.88963e-05	-1.13299e-10	-1.09575
69013084	chr2:69013084:A:G	2.7639e-06	-1.13299e-10	-1.18331	1.29075e-05	-1.13299e-10	-1.19967	2.55905e-05	-1.13299e-10	-1.21724
69013206	chr2:69013206:G:A	8.10667e-06	-1.13299e-10	-0.107264	4.34464e-05	-1.13299e-10	0.0140456	8.67202e-05	-1.13299e-10	0.00322363
69013458	chr2:69013458:G:A	8.39832e-06	-1.13299e-10	-0.0719204	4.6052e-05	-1.13299e-10	0.0722884	9.17683e-05	-1.13299e-10	0.0598033
69013740	chr2:69013740:G:C	7.16111e-05	2.0713	-3.69445e-10	0.000115378	0.990729	-3.69445e-10	0.000331032	1.34275	-3.69445e-10
69013952	chr2:69013952:C:T	2.58807e-06	-1.13299e-10	-1.24904	1.21052e-05	-1.13299e-10	-1.26384	2.43114e-05	-1.13299e-10	-1.26852
69014127	chr2:69014127:A:G	2.36382e-05	-1.13299e-10	0.962911	0.000263651	-1.13299e-10	1.81714	0.000596517	-1.13299e-10	1.93165
69014414	chr2:69014414:A:AG	1.88666e-06	-1.51195	-0.0531991	1.39155e-05	-1.51438	0.389893	2.82073e-05	-1.55259	0.432707
69014828	chr2:69014828:T:G	2.15137e-06	-1.43385	-3.69445e-10	9.68665e-06	-1.48673	-3.69445e-10	2.01612e-05	-1.4557	-3.69445e-10
69015139	chr2:69015139:G:A	1.49827e-06	-1.55052	-0.245123	1.11866e-05	-1.55284	0.21008	2.31126e-05	-1.57242	0.253338
69015155	chr2:69015155:A:G	2.4117e-06	-1.13299e-10	-1.31962	1.12371e-05	-1.13299e-10	-1.33826	2.25802e-05	-1.13299e-10	-1.34239
69015526	chr2:69015526:G:A	2.78396e-06	-1.13299e-10	-1.17608	1.56535e-05	-1.13299e-10	-1.00679	3.21139e-05	-1.13299e-10	-0.990173
69015540	chr2:69015540:A:T	2.81573e-06	-1.13299e-10	-1.16473	1.58819e-05	-1.13299e-10	-0.992303	3.25938e-05	-1.13299e-10	-0.97534
69015552	chr2:69015552:G:A	2.39545e-06	-1.13299e-10	-1.32638	1.11212e-05	-1.13299e-10	-1.34863	2.24053e-05	-1.13299e-10	-1.35017
69015691	chr2:69015691:G:A	2.33902e-06	-1.13299e-10	-1.35022	1.08595e-05	-1.13299e-10	-1.37244	2.18851e-05	-1.13299e-10	-1.37366
69015747	chr2:69015747:T:G	1.70049e-06	-1.5408	-0.128236	1.27457e-05	-1.54267	0.330384	2.62661e-05	-1.56814	0.376958
69015948	chr2:69015948:G:A	5.92708e-05	1.88217	-3.69445e-10	9.79082e-05	0.826548	-3.69445e-10	0.000278018	1.16822	-3.69445e-10
69015966	chr2:69015966:G:GA	5.7234e-07	-1.57401	-1.18396	2.88033e-06	-1.57156	-1.12802	5.81788e-06	-1.57426	-1.12427
69016119	chr2:69016119:A:G	7.61619e-07	-1.57551	-0.896754	3.80259e-06	-1.57493	-0.846865	7.72576e-06	-1.56995	-0.844956
69016223	chr2:69016223:T:C	2.83752e-06	-1.13299e-10	-1.15702	1.33514e-05	-1.13299e-10	-1.16586	2.69624e-05	-1.13299e-10	-1.16502
69016229	chr2:69016229:A:G	2.09342e-06	-1.54166	0.0805084	1.48674e-05	-1.55392	0.495608	3.03506e-05	-1.57017	0.523525
69016355	chr2:69016355:G:A	5.17876e-07	-1.5743	-1.28367	2.50524e-06	-1.57552	-1.26358	5.1086e-06	-1.56494	-1.2636
69016486	chr2:69016486:C:CAG	7.1391e-07	-1.21706	-1.31989	2.99374e-06	-1.32223	-1.33873	6.56506e-06	-1.23486	-1.34284
69016701	chr2:69016701:T:C	8.29962e-06	0.836899	-0.920641	4.34643e-05	0.995183	-0.980726	5.85388e-05	0.594108	-0.983882
69016957	chr2:69016957:T:C	2.66759e-06	-1.13299e-10	-1.21877	1.21679e-05	-1.13299e-10	-1.25868	2.44949e-05	-1.13299e-10	-1.261
69017256	chr2:69017256:C:T	3.33072e-06	-1.13299e-10	-0.996764	1.55095e-05	-1.13299e-10	-1.01603	3.10711e-05	-1.13299e-10	-1.02318
69017316	chr2:69017316:G:C	4.48481e-06	0.325281	-1.02454	2.31882e-05	0.46208	-1.07592	3.2754e-05	0.109219	-1.07966
69017333	chr2:69017333:G:A	2.58399e-06	-1.13299e-10	-1.25062	1.24534e-05	-1.13299e-10	-1.23549	2.50063e-05	-1.13299e-10	-1.24033
69017353	chr2:69017353:T:C	1.11558e-05	-1.49546	1.70747	6.50791e-05	-1.47458	1.8927	0.000120516	-1.52818	1.86051
69017435	chr2:69017435:T:C	9.75085e-06	-1.13299e-10	0.0774025	0.000101196	-1.13299e-10	0.859577	0.000223166	-1.13299e-10	0.948453
69017517	chr2:69017517:T:C	8.12717e-07	-1.56868	-0.838647	3.30589e-06	-1.57523	-0.986546	6.6443e-06	-1.54821	-1.01749
69017567	chr2:69017567:A:G	2.70568e-06	-1.13299e-10	-1.2046	1.27433e-05	-1.13299e-10	-1.21248	2.5519e-05	-1.13299e-10	-1.22004
69018027	chr2:69018027:T:C	2.56007e-06	-1.13299e-10	-1.25992	1.15464e-05	-1.13299e-10	-1.31111	2.31177e-05	-1.13299e-10	-1.31887
69018096	chr2:69018096:T:G	1.09841e-06	-1.49454	-0.611549	7.35313e-06	-1.48838	-0.273978	1.45318e-05	-1.53982	-0.243301
69018102	chr2:69018102:A:G	9.68054e-07	-1.48704	-0.745383	6.28271e-06	-1.48047	-0.439207	1.23462e-05	-1.53474	-0.411368
69018220	chr2:69018220:T:C	3.01945e-05	-1.13299e-10	1.20771	0.000145937	-1.13299e-10	1.2257	0.000304977	-1.13299e-10	1.26077
69018646	chr2:69018646:T:C	2.27998e-06	-1.13299e-10	-1.37579	1.0798e-05	-1.13299e-10	-1.37812	2.17818e-05	-1.13299e-10	-1.37839
69018726	chr2:69018726:T:C	2.27872e-06	-1.13299e-10	-1.37634	1.07946e-05	-1.13299e-10	-1.37844	2.17815e-05	-1.13299e-10	-1.3784
69019419	chr2:69019419:T:C	2.48569e-06	-1.13299e-10	-1.2894	1.13747e-05	-1.13299e-10	-1.3261	2.27879e-05	-1.13299e-10	-1.33324
69019685	chr2:69019685:C:T	5.33017e-07	-1.48531	-1.34384	2.38625e-06	-1.51929	-1.36847	4.91237e-06	-1.49586	-1.37185
69019692	chr2:69019692:A:C	3.63602e-06	-1.13299e-10	-0.909061	1.64346e-05	-1.13299e-10	-0.958092	3.34969e-05	-1.13299e-10	-0.948011
69019717	chr2:69019717:T:C	2.42373e-06	-1.13299e-10	-1.31465	1.26179e-05	-1.13299e-10	-1.22236	2.5527e-05	-1.13299e-10	-1.21973
69019736	chr2:69019736:T:C	1.38519e-06	-1.18963	-0.684487	7.79281e-06	-1.23805	-0.46623	1.6592e-05	-1.19135	-0.459192
69019805	chr2:69019805:T:A	3.742e-06	-1.48867	0.608341	3.13465e-05	-1.52682	1.21444	7.22302e-05	-1.45205	1.27244
69019812	chr2:69019812:TA:T	2.39169e-05	-1.13299e-10	0.974635	0.000257461	-1.13299e-10	1.79339	0.000578773	-1.13299e-10	1.90145
69019854	chr2:69019854:T:G	2.05221e-06	-1.48103	-3.69445e-10	9.0329e-06	-1.55661	-3.69445e-10	1.89607e-05	-1.5171	-3.69445e-10
69019947	chr2:69019947:A:G	2.45232e-06	-0.559129	-0.743787	7.31162e-06	-1.09027	-0.677745	1.70063e-05	-0.964677	-0.661201
69020066	chr2:69020066:A:G	2.34494e-06	-1.13299e-10	-1.34769	1.12184e-05	-1.13299e-10	-1.33993	2.26307e-05	-1.13299e-10	-1.34015
69020277	chr2:69020277:C:T	5.33855e-06	-1.13299e-10	-0.524997	2.36614e-05	-1.13299e-10	-0.593635	4.74279e-05	-1.13299e-10	-0.600253
69020772	chr2:69020772:C:T	2.30598e-06	-1.13299e-10	-1.36445	1.11212e-05	-1.13299e-10	-1.34863	2.25097e-05	-1.13299e-10	-1.34552
69021020	chr2:69021020:G:A	1.59375e-06	-1.57553	-0.158331	1.17932e-05	-1.57504	0.285075	2.46592e-05	-1.5679	0.31359
69021050	chr2:69021050:A:G	2.57024e-06	-1.13299e-10	-1.25595	1.15887e-05	-1.13299e-10	-1.30745	2.31996e-05	-1.13299e-10	-1.31533
69021258	chr2:69021258:T:C	1.32012e-06	-1.22056	-0.701672	7.95367e-06	-1.2417	-0.442145	1.69936e-05	-1.19511	-0.431519
69021265	chr2:69021265:A:G	1.24958e-06	-1.21521	-0.761936	7.45214e-06	-1.23624	-0.51274	1.59214e-05	-1.1892	-0.502595
69021398	chr2:69021398:T:A	2.64041e-06	-1.13299e-10	-1.22902	1.18318e-05	-1.13299e-10	-1.28669	2.36601e-05	-1.13299e-10	-1.29567
69021445	chr2:69021445:G:T	2.61276e-06	-1.13299e-10	-1.23955	1.17352e-05	-1.13299e-10	-1.29489	2.34768e-05	-1.13299e-10	-1.30345
69021574	chr2:69021574:T:A	2.61737e-06	-1.13299e-10	-1.23778	1.17507e-05	-1.13299e-10	-1.29357	2.35058e-05	-1.13299e-10	-1.30222
69021603	chr2:69021603:C:T	2.75342e-06	-1.13299e-10	-1.18711	1.32921e-05	-1.13299e-10	-1.17031	2.67443e-05	-1.13299e-10	-1.17314
69021755	chr2:69021755:T:G	3.31966e-06	-1.13299e-10	-1.00009	1.88339e-05	-1.13299e-10	-0.821825	3.80325e-05	-1.13299e-10	-0.821021
69021770	chr2:69021770:G:A	2.355e-06	-1.13299e-10	-1.34341	1.12703e-05	-1.13299e-10	-1.33531	2.27366e-05	-1.13299e-10	-1.33549
69021995	chr2:69021995:C:T	2.33427e-06	-1.13299e-10	-1.35225	1.13138e-05	-1.13299e-10	-1.33146	2.29168e-05	-1.13299e-10	-1.32759
69022119	chr2:69022119:G:A	3.68503e-06	-1.13299e-10	-0.895673	1.66393e-05	-1.13299e-10	-0.945716	3.39234e-05	-1.13299e-10	-0.935359
69022155	chr2:69022155:A:G	3.26433e-06	-1.13299e-10	-1.0169	1.59642e-05	-1.13299e-10	-0.987136	3.24884e-05	-1.13299e-10	-0.978579
69022169	chr2:69022169:A:G	9.76715e-07	-1.2473	-0.976208	4.34164e-06	-1.23073	-1.05851	7.52874e-06	-1.36757	-1.07316
69022183	chr2:69022183:G:GC	2.5577e-06	-1.13299e-10	-1.26084	1.23098e-05	-1.13299e-10	-1.24709	2.48031e-05	-1.13299e-10	-1.24849
69022296	chr2:69022296:T:C	6.50357e-07	-1.50751	-1.12267	3.86859e-06	-1.50599	-0.898598	8.12132e-06	-1.48504	-0.879926
69022429	chr2:69022429:T:A	2.64163e-06	-1.13299e-10	-1.22856	1.21503e-05	-1.13299e-10	-1.26013	2.44184e-05	-1.13299e-10	-1.26413
69022632	chr2:69022632:A:G	2.55758e-06	-1.13299e-10	-1.26089	1.2309e-05	-1.13299e-10	-1.24715	2.48015e-05	-1.13299e-10	-1.24856
69022740	chr2:69022740:T:C	6.90958e-07	-1.51394	-1.05569	4.21808e-06	-1.5116	-0.806503	8.86985e-06	-1.4913	-0.785509
69023136	chr2:69023136:T:C	2.39206e-06	-1.57553	0.247733	1.11535e-05	-1.57169	0.225959	2.25423e-05	-1.57286	0.228787
69023231	chr2:69023231:T:C	2.49162e-06	-1.13299e-10	-1.28702	1.11898e-05	-1.13299e-10	-1.34248	2.24803e-05	-1.13299e-10	-1.34682
69023284	chr2:69023284:G:T	2.50106e-06	-1.13299e-10	-1.28324	1.20261e-05	-1.13299e-10	-1.2704	2.42314e-05	-1.13299e-10	-1.27181
69023379	chr2:69023379:T:C	8.57652e-07	-1.56172	-0.791791	5.58536e-06	-1.56087	-0.476466	1.17164e-05	-1.5502	-0.44827
69023500	chr2:69023500:G:A	6.01581e-06	-1.13299e-10	-0.405561	3.17032e-05	-1.13299e-10	-0.301064	6.62014e-05	-1.13299e-10	-0.266762
69023655	chr2:69023655:G:A	3.22242e-06	-1.13299e-10	-1.02982	2.14683e-05	-1.13299e-10	-0.690907	4.53966e-05	-1.13299e-10	-0.644025
69023787	chr2:69023787:G:A	2.68169e-06	-1.13299e-10	-1.21351	1.46702e-05	-1.13299e-10	-1.07167	2.97136e-05	-1.13299e-10	-1.06786
69024117	chr2:69024117:A:C	3.73286e-06	-1.56806	0.685278	1.67032e-05	-1.50762	0.565738	3.33048e-05	-1.54623	0.592472
69024313	chr2:69024313:G:A	2.30252e-06	-1.13299e-10	-1.36595	1.09797e-05	-1.13299e-10	-1.36144	2.21434e-05	-1.13299e-10	-1.36192
69024678	chr2:69024678:A:G	2.44404e-06	-1.13299e-10	-1.3063	1.41961e-05	-1.13299e-10	-1.10452	2.93825e-05	-1.13299e-10	-1.07906
69024687	chr2:69024687:ATC:A	2.3747e-06	-1.13299e-10	-1.33508	1.13707e-05	-1.13299e-10	-1.32644	2.29229e-05	-1.13299e-10	-1.32733
69024842	chr2:69024842:T:G	4.91036e-07	-1.5695	-1.34169	2.36949e-06	-1.53221	-1.3626	4.61861e-06	-1.56305	-1.36632
69024975	chr2:69024975:A:C	2.39288e-06	-1.13299e-10	-1.32745	1.09319e-05	-1.13299e-10	-1.3658	2.20028e-05	-1.13299e-10	-1.36829
69024994	chr2:69024994:T:C	2.08667e-06	-1.46438	-3.69445e-10	9.10693e-06	-1.54845	-3.69445e-10	1.92205e-05	-1.50348	-3.69445e-10
69025373	chr2:69025373:G:C	2.27495e-06	-1.13299e-10	-1.37799	1.16422e-05	-1.13299e-10	-1.30284	2.38031e-05	-1.13299e-10	-1.28965
69025609	chr2:69025609:T:C	4.5082e-06	-1.13299e-10	-0.694054	3.3528e-05	-1.13299e-10	-0.245101	7.19465e-05	-1.13299e-10	-0.18354
69025631	chr2:69025631:TAAGAG:T	9.09141e-07	-1.5036	-0.791605	3.93608e-06	-1.48023	-0.907067	7.32836e-06	-1.54389	-0.923817
69025663	chr2:69025663:T:G	2.4857e-06	-1.13299e-10	-1.2894	1.20968e-05	-1.13299e-10	-1.26455	2.44884e-05	-1.13299e-10	-1.26126
69025711	chr2:69025711:A:G	2.52841e-06	-1.13299e-10	-1.27236	1.2156e-05	-1.13299e-10	-1.25966	2.44973e-05	-1.13299e-10	-1.2609
69025743	chr2:69025743:G:A	2.06865e-06	-1.47305	-3.69445e-10	9.06562e-06	-1.55299	-3.69445e-10	1.90749e-05	-1.51109	-3.69445e-10
69026077	chr2:69026077:G:A	8.81006e-07	-1.45594	-0.870705	3.87303e-06	-1.42635	-0.977097	7.0746e-06	-1.51025	-0.9927
69026100	chr2:69026100:A:T	2.27559e-06	-1.13299e-10	-1.37771	1.08187e-05	-1.13299e-10	-1.37621	2.18289e-05	-1.13299e-10	-1.37623
69026895	chr2:69026895:G:A	3.41918e-06	-1.13299e-10	-0.970551	2.31695e-05	-1.13299e-10	-0.614646	4.9062e-05	-1.13299e-10	-0.566378
69026967	chr2:69026967:C:T	7.65677e-07	-1.49735	-0.969596	4.70707e-06	-1.52069	-0.687727	1.05198e-05	-1.44658	-0.659631
69027093	chr2:69027093:C:T	2.68559e-06	-1.13299e-10	-1.21205	1.31643e-05	-1.13299e-10	-1.17998	2.66838e-05	-1.13299e-10	-1.1754
69027164	chr2:69027164:A:G	3.35667e-06	-1.13299e-10	-0.989001	1.52677e-05	-1.13299e-10	-1.03174	3.10912e-05	-1.13299e-10	-1.02254
69027254	chr2:69027254:T:C	2.65639e-06	-1.13299e-10	-1.22298	1.27744e-05	-1.13299e-10	-1.21004	2.57205e-05	-1.13299e-10	-1.21218
69027288	chr2:69027288:G:A	5.60786e-07	-1.57507	-1.2033	2.62719e-06	-1.53623	-1.25534	5.16636e-06	-1.56326	-1.25404
69027398	chr2:69027398:G:T	2.28892e-06	-1.13299e-10	-1.37187	1.09954e-05	-1.13299e-10	-1.36001	2.22412e-05	-1.13299e-10	-1.35752
69027804	chr2:69027804:T:A	5.06073e-07	-1.54096	-1.34007	2.49029e-06	-1.47653	-1.36855	4.75858e-06	-1.52771	-1.37181
69027925	chr2:69027925:G:A	3.30828e-06	-1.13299e-10	-1.00352	2.21534e-05	-1.13299e-10	-0.65949	4.68246e-05	-1.13299e-10	-0.613053
69028141	chr2:69028141:T:G	3.12272e-06	-1.13299e-10	-1.06125	2.04844e-05	-1.13299e-10	-0.737817	4.32307e-05	-1.13299e-10	-0.692913
69028173	chr2:69028173:C:G	3.58256e-06	-0.923873	-3.69445e-10	1.42295e-05	-1.10217	-3.69445e-10	3.04832e-05	-1.04229	-3.69445e-10
69028217	chr2:69028217:G:A	2.58754e-06	-1.13299e-10	-1.24924	1.24436e-05	-1.13299e-10	-1.23627	2.50582e-05	-1.13299e-10	-1.23826
69028516	chr2:69028516:A:G	2.10087e-06	-1.4576	-3.69445e-10	9.13416e-06	-1.54546	-3.69445e-10	1.93133e-05	-1.49867	-3.69445e-10
69028732	chr2:69028732:C:G	2.42927e-06	-1.13299e-10	-1.31236	1.16652e-05	-1.13299e-10	-1.30087	2.35345e-05	-1.13299e-10	-1.301
69028873	chr2:69028873:T:A	2.57878e-05	-1.13299e-10	1.04995	0.000108767	-1.13299e-10	0.93173	0.00023015	-1.13299e-10	0.979267
69029097	chr2:69029097:C:T	2.92247e-06	-1.13299e-10	-1.12752	1.89844e-05	-1.13299e-10	-0.813864	4.00076e-05	-1.13299e-10	-0.770393
69029283	chr2:69029283:A:G	2.52626e-06	-1.13299e-10	-1.27321	1.15125e-05	-1.13299e-10	-1.31405	2.30345e-05	-1.13299e-10	-1.32247
69029410	chr2:69029410:T:A	3.98761e-06	-1.13299e-10	-0.81676	2.9188e-05	-1.13299e-10	-0.383726	6.22963e-05	-1.13299e-10	-0.327561
69029527	chr2:69029527:A:C	1.29747e-05	0.363053	-3.69445e-10	5.13278e-05	0.180751	-3.69445e-10	0.000125171	0.370219	-3.69445e-10
69029678	chr2:69029678:T:A	2.28513e-06	-1.13299e-10	-1.37353	1.14875e-05	-1.13299e-10	-1.31622	2.35903e-05	-1.13299e-10	-1.29863
69029741	chr2:69029741:C:T	2.11052e-06	-1.45302	-3.69445e-10	9.15641e-06	-1.54303	-3.69445e-10	1.93868e-05	-1.49487	-3.69445e-10
69029770	chr2:69029770:C:T	3.5274e-06	-1.13299e-10	-0.93939	1.65578e-05	-1.13299e-10	-0.950627	3.34743e-05	-1.13299e-10	-0.948684
69029771	chr2:69029771:G:A	1.3645e-06	-1.44624	-0.442923	6.06678e-06	-1.40623	-0.548427	1.09798e-05	-1.49953	-0.563879
69029788	chr2:69029788:T:TG	2.33773e-06	-1.13299e-10	-1.35077	1.09981e-05	-1.13299e-10	-1.35976	2.21653e-05	-1.13299e-10	-1.36093
69029795	chr2:69029795:A:G	2.33341e-06	-1.13299e-10	-1.35262	1.09814e-05	-1.13299e-10	-1.36128	2.21326e-05	-1.13299e-10	-1.36241
69030057	chr2:69030057:C:T	2.41052e-06	-1.32011	-3.69445e-10	9.56662e-06	-1.4992	-3.69445e-10	2.10795e-05	-1.41116	-3.69445e-10
69030363	chr2:69030363:G:T	3.63408e-06	-1.13299e-10	-0.909596	2.51473e-05	-1.13299e-10	-0.532733	5.34486e-05	-1.13299e-10	-0.480744
69030398	chr2:69030398:C:T	2.76224e-06	-1.13299e-10	-1.18391	1.28814e-05	-1.13299e-10	-1.2017	2.57938e-05	-1.13299e-10	-1.20933
69030907	chr2:69030907:G:GA	1.3986e-06	-1.14871	-0.715774	5.73158e-06	-1.28419	-0.727299	1.23454e-05	-1.23135	-0.714826
69031011	chr2:69031011:T:A	2.37913e-06	-1.13299e-10	-1.33322	1.13896e-05	-1.13299e-10	-1.32478	2.29617e-05	-1.13299e-10	-1.32564
69031356	chr2:69031356:T:C	2.10037e-06	-1.45784	-3.69445e-10	1.00229e-05	-1.45261	-3.69445e-10	1.94526e-05	-1.49148	-3.69445e-10
69031419	chr2:69031419:A:G	2.55874e-06	-1.13299e-10	-1.26044	1.43762e-05	-1.13299e-10	-1.09191	2.9476e-05	-1.13299e-10	-1.07589
69031730	chr2:69031730:T:C	3.24335e-06	-1.13299e-10	-1.02334	1.52949e-05	-1.13299e-10	-1.02997	3.09067e-05	-1.13299e-10	-1.02849
69031767	chr2:69031767:A:C	2.51707e-06	-0.6106	-0.666256	5.76847e-06	-1.13948	-0.865594	1.33105e-05	-1.01264	-0.858273
69031959	chr2:69031959:A:G	2.32598e-06	-1.13299e-10	-1.35581	1.27032e-05	-1.13299e-10	-1.21563	2.61384e-05	-1.13299e-10	-1.19606
69032139	chr2:69032139:T:G	1.79372e-06	-1.5608	-0.0548585	8.59148e-06	-1.56191	-0.0447995	1.77848e-05	-1.53608	-0.0450366
69032425	chr2:69032425:G:A	1.68785e-05	-1.13299e-10	0.626088	0.00017341	-1.13299e-10	1.39817	0.000387716	-1.13299e-10	1.50081
69032426	chr2:69032426:A:G	1.46531e-06	-1.56835	-0.24954	6.99198e-06	-1.56898	-0.243741	1.44013e-05	-1.5492	-0.242944
69032642	chr2:69032642:GT:G	2.49856e-06	-1.13299e-10	-1.28424	1.20121e-05	-1.13299e-10	-1.27156	2.42072e-05	-1.13299e-10	-1.27281
69032938	chr2:69032938:A:T	3.8533e-05	-1.13299e-10	1.45156	0.000469616	-1.13299e-10	2.39443	0.00107149	-1.13299e-10	2.51734
69033126	chr2:69033126:A:G	1.99267e-06	-1.51047	-3.69445e-10	8.92876e-06	-1.56821	-3.69445e-10	1.85355e-05	-1.53978	-3.69445e-10
69033168	chr2:69033168:A:G	9.08303e-06	-1.13299e-10	0.00645659	9.10968e-05	-1.13299e-10	0.75444	0.000198794	-1.13299e-10	0.832804
69033656	chr2:69033656:T:G	2.03861e-06	-1.48769	-3.69445e-10	9.00373e-06	-1.55984	-3.69445e-10	1.88553e-05	-1.52267	-3.69445e-10
69033898	chr2:69033898:A:G	2.33486e-06	-1.13299e-10	-1.352	1.09875e-05	-1.13299e-10	-1.36072	2.21452e-05	-1.13299e-10	-1.36184
69034182	chr2:69034182:A:G	2.01494e-06	-1.49936	-3.69445e-10	8.96822e-06	-1.5638	-3.69445e-10	1.86951e-05	-1.5312	-3.69445e-10
69034597	chr2:69034597:AT:A	2.45171e-06	-1.13299e-10	-1.30317	1.15832e-05	-1.13299e-10	-1.30793	2.32678e-05	-1.13299e-10	-1.31239
69034624	chr2:69034624:C:G	2.45203e-06	-1.13299e-10	-1.30304	1.10793e-05	-1.13299e-10	-1.35241	2.22745e-05	-1.13299e-10	-1.35602
69035025	chr2:69035025:G:A	2.76257e-06	-1.13299e-10	-1.18379	1.68596e-05	-1.13299e-10	-0.93256	3.53531e-05	-1.13299e-10	-0.894076
69035157	chr2:69035157:G:A	1.26774e-06	-1.56222	-0.400496	6.16339e-06	-1.56337	-0.375486	1.26982e-05	-1.53898	-0.379023
69035469	chr2:69035469:T:C	4.90735e-07	-1.53567	-1.37613	2.56897e-06	-1.43569	-1.37829	4.89231e-06	-1.49343	-1.37837
69035502	chr2:69035502:C:T	5.0139e-06	-1.13299e-10	-0.587737	3.84328e-05	-1.13299e-10	-0.108571	8.27419e-05	-1.13299e-10	-0.0437376
69035777	chr2:69035777:T:C	3.21607e-06	-1.13299e-10	-1.03179	2.13243e-05	-1.13299e-10	-0.697637	4.51157e-05	-1.13299e-10	-0.650233
69035812	chr2:69035812:T:C	4.54147e-06	-0.974193	0.287492	3.04834e-05	-1.00456	0.664256	6.70685e-05	-0.943888	0.690139
69035814	chr2:69035814:C:T	1.15764e-06	-1.52419	-0.529375	7.15739e-06	-1.50323	-0.286108	1.43495e-05	-1.54733	-0.248421
69035988	chr2:69035988:C:T	3.84469e-06	-1.13299e-10	-0.853259	2.49358e-05	-1.13299e-10	-0.541176	5.19825e-05	-1.13299e-10	-0.508555
69036046	chr2:69036046:A:G	5.56633e-07	-1.49953	-1.28627	2.59592e-06	-1.47657	-1.32698	4.87316e-06	-1.54193	-1.33379
69036208	chr2:69036208:A:G	2.74546e-06	-1.13299e-10	-1.19	1.27798e-05	-1.13299e-10	-1.20961	2.57861e-05	-1.13299e-10	-1.20963
69036433	chr2:69036433:A:G	2.27678e-05	-1.13299e-10	0.925397	9.31289e-05	-1.13299e-10	0.776502	0.000197853	-1.13299e-10	0.828059
69036528	chr2:69036528:C:T	1.74849e-06	-1.56909	-0.0721058	8.62386e-06	-1.5679	-0.035048	1.71739e-05	-1.57551	-0.0405598
69036529	chr2:69036529:G:A	5.48654e-07	-1.5236	-1.27664	2.48393e-06	-1.56754	-1.2801	5.09993e-06	-1.55027	-1.27997
69036679	chr2:69036679:T:TGC	2.1155e-06	-1.45066	-3.69445e-10	9.16309e-06	-1.5423	-3.69445e-10	1.94194e-05	-1.49319	-3.69445e-10
69036962	chr2:69036962:A:G	3.03648e-06	-1.13299e-10	-1.08925	1.5163e-05	-1.13299e-10	-1.03863	3.09018e-05	-1.13299e-10	-1.02865
69037441	chr2:69037441:G:A	3.01608e-06	0.0799217	-1.17592	1.43639e-05	0.0994679	-1.19223	3.31828e-05	0.228082	-1.18551
69037617	chr2:69037617:A:G	5.08031e-06	-1.13299e-10	-0.574578	3.89476e-05	-1.13299e-10	-0.0952646	8.40816e-05	-1.13299e-10	-0.0276754
69037813	chr2:69037813:A:G	2.54645e-06	-1.13299e-10	-1.26525	1.15817e-05	-1.13299e-10	-1.30805	2.31659e-05	-1.13299e-10	-1.31678
69037833	chr2:69037833:T:C	2.37746e-06	-1.13299e-10	-1.33392	1.12466e-05	-1.13299e-10	-1.33741	2.26151e-05	-1.13299e-10	-1.34085
69038092	chr2:69038092:C:T	2.38606e-06	-1.13299e-10	-1.33031	1.32741e-05	-1.13299e-10	-1.17166	2.73991e-05	-1.13299e-10	-1.14895
69038508	chr2:69038508:G:A	2.32231e-06	-1.13299e-10	-1.35739	1.09394e-05	-1.13299e-10	-1.36511	2.20517e-05	-1.13299e-10	-1.36607
69038911	chr2:69038911:A:G	8.05159e-06	0.965928	-1.08001	3.64347e-05	0.935691	-1.09765	8.53247e-05	1.07663	-1.08962
69039159	chr2:69039159:G:A	2.37569e-06	-1.13299e-10	-1.33466	1.10444e-05	-1.13299e-10	-1.35556	2.21862e-05	-1.13299e-10	-1.35999
69039240	chr2:69039240:G:T	2.98883e-06	-1.13299e-10	-1.10507	1.45807e-05	-1.13299e-10	-1.07778	2.92395e-05	-1.13299e-10	-1.08394
69039320	chr2:69039320:A:G	2.38195e-06	-1.13299e-10	-1.33203	1.09191e-05	-1.13299e-10	-1.36697	2.1986e-05	-1.13299e-10	-1.36906
69039672	chr2:69039672:C:T	1.32811e-05	-1.13299e-10	0.386387	0.000128761	-1.13299e-10	1.10047	0.000287534	-1.13299e-10	1.20188
69039734	chr2:69039734:C:T	1.26657e-06	-1.33995	-0.623688	5.48688e-06	-1.29841	-0.756707	9.65211e-06	-1.41659	-0.7757
69039752	chr2:69039752:A:G	2.32604e-06	-1.13299e-10	-1.35578	1.11133e-05	-1.13299e-10	-1.34934	2.23867e-05	-1.13299e-10	-1.351
69039994	chr2:69039994:A:G	2.80162e-06	-1.13299e-10	-1.16975	1.35013e-05	-1.13299e-10	-1.1547	2.72053e-05	-1.13299e-10	-1.15605
69040002	chr2:69040002:G:A	4.42426e-06	-0.485561	-0.227288	2.07693e-05	-0.534111	-0.189896	5.05143e-05	-0.355137	-0.18207
69040172	chr2:69040172:T:C	3.61284e-06	-1.13299e-10	-0.915459	1.89036e-05	-1.13299e-10	-0.818129	3.77125e-05	-1.13299e-10	-0.829471
69040196	chr2:69040196:A:G	8.06489e-07	-1.28095	-1.13407	5.14651e-06	-1.11848	-1.00068	1.05352e-05	-1.11079	-0.993949
69040461	chr2:69040461:G:C	8.10619e-06	0.881095	-0.988419	3.66405e-05	0.853864	-1.01019	8.55532e-05	0.990373	-1.0007
69040688	chr2:69040688:A:G	2.28188e-06	-1.13299e-10	-1.37495	1.10796e-05	-1.13299e-10	-1.35238	2.23982e-05	-1.13299e-10	-1.35048
69040878	chr2:69040878:A:G	3.1185e-06	-1.13299e-10	-1.0626	1.47849e-05	-1.13299e-10	-1.06387	2.9854e-05	-1.13299e-10	-1.06314
69041014	chr2:69041014:G:A	4.28751e-06	-1.13299e-10	-0.744245	2.05462e-05	-1.13299e-10	-0.734808	4.13889e-05	-1.13299e-10	-0.736449
69041131	chr2:69041131:T:G	2.85702e-06	-1.13299e-10	-1.15017	1.46149e-05	-1.13299e-10	-1.07544	2.9524e-05	-1.13299e-10	-1.07426
69041145	chr2:69041145:G:A	4.26469e-06	-0.461847	-0.287736	1.9973e-05	-0.511082	-0.25202	4.87523e-05	-0.330564	-0.242147
69041966	chr2:69041966:T:C	3.7245e-06	-1.13299e-10	-0.885019	1.97378e-05	-1.13299e-10	-0.774944	3.95429e-05	-1.13299e-10	-0.782078
69042677	chr2:69042677:C:T	1.50669e-06	-0.863987	-0.926047	1.11302e-05	-0.824601	-0.52322	2.90894e-05	-0.617714	-0.471376
69042761	chr2:69042761:C:T	5.02891e-07	-1.52415	-1.36318	2.6269e-06	-1.41636	-1.37532	4.98521e-06	-1.47803	-1.37496
69042762	chr2:69042762:G:A	6.60908e-06	-0.341648	0.0301408	3.14266e-05	-0.389547	0.0797183	7.72008e-05	-0.199531	0.0864768
69042934	chr2:69042934:T:C	2.15632e-05	-1.13299e-10	0.871034	0.00024708	-1.13299e-10	1.75223	0.000559778	-1.13299e-10	1.86808
69042939	chr2:69042939:G:T	1.03707e-06	-0.910124	-1.25343	6.42091e-06	-0.878853	-1.01907	1.64086e-05	-0.675911	-0.985748
69043080	chr2:69043080:A:G	5.20486e-07	-1.50932	-1.34362	2.7229e-06	-1.39129	-1.3645	5.14204e-06	-1.45822	-1.36379
69043374	chr2:69043374:A:G	5.18886e-07	-1.48707	-1.36895	2.7852e-06	-1.35553	-1.37764	5.22083e-06	-1.42935	-1.37746
69043988	chr2:69043988:C:T	5.44759e-06	-0.446969	-0.0578101	2.58016e-05	-0.496157	-0.0108889	6.28857e-05	-0.313725	-0.00441946
69044052	chr2:69044052:G:A	5.83815e-05	-1.13299e-10	1.86705	0.000284903	-1.13299e-10	1.89467	0.000598791	-1.13299e-10	1.93545
69044106	chr2:69044106:C:T	5.18484e-06	-0.511712	-0.0425002	2.46097e-05	-0.558695	0.00435322	5.96569e-05	-0.381606	0.0107527
69044169	chr2:69044169:C:T	8.30216e-07	-1.39344	-0.992582	3.89662e-06	-1.34639	-1.05098	7.01334e-06	-1.45358	-1.05807
69044961	chr2:69044961:G:A	4.28457e-06	-0.744932	-3.69445e-10	1.25184e-05	-1.23028	-3.69445e-10	2.82978e-05	-1.11668	-3.69445e-10
69044974	chr2:69044974:G:A	4.18233e-06	-0.510902	-0.258182	1.96794e-05	-0.55932	-0.218592	4.78242e-05	-0.381046	-0.210885
69044984	chr2:69044984:C:T	3.97572e-05	1.4192	0.0636427	0.000264338	1.28207	0.537673	0.000857351	1.71333	0.58105
69045364	chr2:69045364:A:T	5.52371e-06	-1.13299e-10	-0.490903	4.4154e-05	-1.13299e-10	0.0302001	9.61936e-05	-1.13299e-10	0.106899
69045640	chr2:69045640:A:G	1.09893e-06	-0.97522	-1.13039	5.20505e-06	-0.942572	-1.16528	8.57372e-06	-1.13551	-1.17525
69045667	chr2:69045667:G:C	4.0864e-06	-1.52853	0.736241	1.91252e-05	-1.42663	0.620151	3.70283e-05	-1.48594	0.638159
69045855	chr2:69045855:T:C	4.57647e-06	-1.13299e-10	-0.679023	2.77899e-05	-1.13299e-10	-0.432808	5.85493e-05	-1.13299e-10	-0.389594
69046439	chr2:69046439:C:T	1.91086e-06	-1.5524	-3.69445e-10	9.84107e-06	-1.47092	-3.69445e-10	1.88973e-05	-1.52044	-3.69445e-10
69046532	chr2:69046532:T:C	3.61395e-06	-1.13299e-10	-0.915151	2.14739e-05	-1.13299e-10	-0.690644	4.48841e-05	-1.13299e-10	-0.655381
69046795	chr2:69046795:T:C	5.70737e-07	-1.55029	-1.21049	2.80246e-06	-1.46691	-1.26008	5.38279e-06	-1.51751	-1.25875
69046817	chr2:69046817:C:G	5.5149e-06	0.645533	-1.13803	2.46127e-05	0.60401	-1.15823	5.68428e-05	0.732411	-1.15158
69046820	chr2:69046820:A:T	2.32418e-06	-1.13299e-10	-1.35658	1.10267e-05	-1.13299e-10	-1.35717	2.22296e-05	-1.13299e-10	-1.35804
69047249	chr2:69047249:G:A	2.27961e-06	-1.13299e-10	-1.37595	1.08711e-05	-1.13299e-10	-1.37137	2.19845e-05	-1.13299e-10	-1.36913
69047855	chr2:69047855:A:G	9.49388e-06	1.05532	-1.00462	4.21632e-05	1.0109	-1.02683	9.80747e-05	1.14485	-1.01858
69048186	chr2:69048186:C:T	2.51125e-06	-1.13299e-10	-1.27917	1.12023e-05	-1.13299e-10	-1.34136	2.24401e-05	-1.13299e-10	-1.34861
69048296	chr2:69048296:C:G	4.2934e-06	-1.13299e-10	-0.742872	2.71747e-05	-1.13299e-10	-0.455197	5.71436e-05	-1.13299e-10	-0.413896
69048702	chr2:69048702:T:C	5.8e-07	-1.38073	-1.36395	2.82096e-06	-1.34477	-1.37563	5.1016e-06	-1.45298	-1.37693
69048817	chr2:69048817:A:G	2.40803e-06	-1.13299e-10	-1.32114	1.22346e-05	-1.13299e-10	-1.25322	2.48291e-05	-1.13299e-10	-1.24745
69049167	chr2:69049167:C:T	2.1137e-06	-0.298006	-1.1535	1.20696e-05	-0.227465	-1.03933	2.69279e-05	-0.138597	-1.0277
69049173	chr2:69049173:T:C	7.26473e-07	-1.18902	-1.33048	3.80627e-06	-1.11351	-1.30732	6.53264e-06	-1.27994	-1.30271
69049601	chr2:69049601:C:T	2.38898e-06	-1.32908	-3.69445e-10	1.26939e-05	-1.21636	-3.69445e-10	2.31658e-05	-1.31679	-3.69445e-10
69050215	chr2:69050215:T:C	3.17054e-06	-1.13299e-10	-1.04605	1.58406e-05	-1.13299e-10	-0.994906	3.18768e-05	-1.13299e-10	-0.997584
69050318	chr2:69050318:A:G	3.83448e-06	-1.13299e-10	-0.855918	1.83907e-05	-1.13299e-10	-0.845639	3.70173e-05	-1.13299e-10	-0.848077
69050373	chr2:69050373:C:A	3.06408e-06	-1.13299e-10	-1.08021	1.59047e-05	-1.13299e-10	-0.99087	3.19311e-05	-1.13299e-10	-0.995882
69051014	chr2:69051014:G:T	2.31459e-06	-1.36072	-3.69445e-10	9.695e-06	-1.48587	-3.69445e-10	2.10127e-05	-1.41434	-3.69445e-10
69051243	chr2:69051243:A:G	3.46862e-06	-0.0592834	-0.896912	2.07619e-05	0.0208785	-0.745243	4.70278e-05	0.117836	-0.726561
69051246	chr2:69051246:G:C	2.36079e-06	-1.13299e-10	-1.34096	1.08143e-05	-1.13299e-10	-1.37661	2.1798e-05	-1.13299e-10	-1.37765
69052167	chr2:69052167:T:C	2.63249e-06	-1.23202	-3.69445e-10	1.16408e-05	-1.30297	-3.69445e-10	2.67321e-05	-1.1736	-3.69445e-10
69053045	chr2:69053045:T:C	3.56842e-06	-1.13299e-10	-0.92783	1.74477e-05	-1.13299e-10	-0.898276	3.54968e-05	-1.13299e-10	-0.890022
69053780	chr2:69053780:G:A	6.12301e-06	0.432381	-0.820279	2.81786e-05	0.411567	-0.830486	6.45686e-05	0.53146	-0.823194
69053994	chr2:69053994:A:G	2.46948e-06	-1.29595	-3.69445e-10	1.01125e-05	-1.44371	-3.69445e-10	2.22267e-05	-1.35817	-3.69445e-10
69054161	chr2:69054161:T:C	1.35717e-05	0.408035	-3.69445e-10	3.66807e-05	-0.155231	-3.69445e-10	8.59719e-05	-0.00544244	-3.69445e-10
69054180	chr2:69054180:AT:A	1.88767e-05	-1.13299e-10	0.737977	0.000223892	-1.13299e-10	1.65368	0.000503719	-1.13299e-10	1.76256
69054213	chr2:69054213:C:A	5.66907e-06	-1.13299e-10	-0.464926	4.52347e-05	-1.13299e-10	0.0543813	9.88853e-05	-1.13299e-10	0.134498
69054378	chr2:69054378:T:A	2.27443e-06	-1.13299e-10	-1.37822	1.08199e-05	-1.13299e-10	-1.3761	2.18617e-05	-1.13299e-10	-1.37473
69055000	chr2:69055000:C:T	5.65621e-06	-1.13299e-10	-0.467198	4.53144e-05	-1.13299e-10	0.0561426	9.89837e-05	-1.13299e-10	0.135492
69055192	chr2:69055192:G:A	6.15731e-06	0.442203	-0.824514	2.83132e-05	0.419916	-0.834069	6.4986e-05	0.541659	-0.82695
69055400	chr2:69055400:C:G	1.65719e-06	-0.54008	-1.15475	7.31121e-06	-0.597731	-1.17034	1.77015e-05	-0.425783	-1.16003
69055659	chr2:69055659:G:A	2.15609e-06	-0.0748844	-1.35677	1.07672e-05	-0.0489881	-1.33199	2.42322e-05	0.0540448	-1.32583
69055768	chr2:69055768:C:A	5.38989e-06	-1.13299e-10	-0.515426	4.25986e-05	-1.13299e-10	-0.00566075	9.27557e-05	-1.13299e-10	0.0705064
69056438	chr2:69056438:C:T	2.30759e-06	-1.13299e-10	-1.36375	1.15768e-05	-1.13299e-10	-1.30848	2.35703e-05	-1.13299e-10	-1.29947
69056518	chr2:69056518:A:G	3.18524e-06	-1.13299e-10	-1.04143	1.66924e-05	-1.13299e-10	-0.942527	3.34656e-05	-1.13299e-10	-0.948945
69056780	chr2:69056780:T:C	7.98576e-07	-1.22379	-1.20108	4.24914e-06	-1.15132	-1.15945	7.36851e-06	-1.31066	-1.15159
69057121	chr2:69057121:T:G	2.53866e-06	-1.13299e-10	-1.26831	1.20141e-05	-1.13299e-10	-1.2714	2.42618e-05	-1.13299e-10	-1.27056
69057459	chr2:69057459:A:T	5.66697e-07	-1.39067	-1.37721	2.82523e-06	-1.35268	-1.36621	5.14272e-06	-1.45872	-1.36316
69057464	chr2:69057464:A:G	3.45784e-06	-1.13299e-10	-0.959307	1.6524e-05	-1.13299e-10	-0.952668	3.32946e-05	-1.13299e-10	-0.954066
69058102	chr2:69058102:C:T	5.46637e-06	-0.121073	-0.380265	2.26376e-05	-0.366926	-0.270943	6.39105e-05	-0.0649089	-0.237071
69058249	chr2:69058249:A:T	7.58133e-07	-1.38204	-1.09481	3.52883e-06	-1.34114	-1.15538	6.28851e-06	-1.4505	-1.17023
69058320	chr2:69058320:C:A	2.47358e-06	-1.13299e-10	-1.29428	1.1365e-05	-1.13299e-10	-1.32694	2.27723e-05	-1.13299e-10	-1.33392
69058671	chr2:69058671:T:A	7.16261e-06	0.493533	-0.72461	3.2995e-05	0.471998	-0.733125	7.59369e-05	0.595644	-0.725205
69058824	chr2:69058824:T:C	2.30145e-06	-1.13299e-10	-1.36641	1.07946e-05	-1.13299e-10	-1.37843	2.17806e-05	-1.13299e-10	-1.37844
69059083	chr2:69059083:G:A	7.22558e-06	0.52003	-0.742354	3.32989e-05	0.498674	-0.750631	7.67134e-05	0.623342	-0.742729
69059212	chr2:69059212:T:C	2.41239e-06	-1.31934	-3.69445e-10	9.95656e-06	-1.45925	-3.69445e-10	2.17685e-05	-1.379	-3.69445e-10
69059389	chr2:69059389:A:G	4.00363e-06	-1.13299e-10	-0.812751	1.92008e-05	-1.13299e-10	-0.802531	3.86396e-05	-1.13299e-10	-0.805185
69059525	chr2:69059525:C:CTGGA	3.71531e-06	-1.13299e-10	-0.887489	1.77935e-05	-1.13299e-10	-0.878646	3.58135e-05	-1.13299e-10	-0.881139
69059649	chr2:69059649:G:C	1.693e-06	-1.50509	-0.168363	8.25466e-06	-1.38547	-0.261229	1.58016e-05	-1.45398	-0.245367
69059930	chr2:69059930:G:A	3.8738e-06	-1.13299e-10	-0.845717	1.85746e-05	-1.13299e-10	-0.835689	3.73795e-05	-1.13299e-10	-0.838342
69060145	chr2:69060145:G:T	7.64484e-06	0.599611	-0.765532	3.53178e-05	0.579371	-0.772465	8.14349e-05	0.705041	-0.7647
69060410	chr2:69060410:A:G	2.12653e-06	-0.695952	-0.749508	1.00433e-05	-0.73742	-0.713155	2.3795e-05	-0.577347	-0.712643
69060411	chr2:69060411:T:C	3.11357e-06	-1.13299e-10	-1.06418	1.61937e-05	-1.13299e-10	-0.972859	3.25062e-05	-1.13299e-10	-0.978033
69060726	chr2:69060726:C:T	2.53589e-06	-1.13299e-10	-1.26941	1.17511e-05	-1.13299e-10	-1.29353	2.35918e-05	-1.13299e-10	-1.29856
69060811	chr2:69060811:A:G	3.14058e-05	-1.13299e-10	1.24704	0.000410096	-1.13299e-10	2.25891	0.000934302	-1.13299e-10	2.38034
69060820	chr2:69060820:A:G	2.48401e-06	-1.13299e-10	-1.29008	1.12088e-05	-1.13299e-10	-1.34078	2.25676e-05	-1.13299e-10	-1.34295
69060866	chr2:69060866:G:A	9.72267e-06	-1.13299e-10	0.0745084	8.74724e-05	-1.13299e-10	0.713841	0.000195027	-1.13299e-10	0.813675
69060875	chr2:69060875:C:T	2.29137e-06	-1.3708	-3.69445e-10	9.23029e-06	-1.53499	-3.69445e-10	1.9232e-05	-1.50289	-3.69445e-10
69060888	chr2:69060888:A:G	2.55183e-06	-0.644089	-0.619053	1.19502e-05	-0.687094	-0.589638	2.86283e-05	-0.523211	-0.581855
69061015	chr2:69061015:T:C	2.37591e-06	-1.13299e-10	-1.33457	1.22307e-05	-1.13299e-10	-1.25353	2.47151e-05	-1.13299e-10	-1.25205
69061076	chr2:69061076:A:G	4.39913e-06	-0.505756	-0.212789	2.21762e-05	-0.532152	-0.12631	5.47871e-05	-0.357597	-0.098412
69061302	chr2:69061302:G:A	7.71311e-07	-1.52277	-0.936849	3.84972e-06	-1.41629	-0.993193	7.33961e-06	-1.47762	-0.988562
69061540	chr2:69061540:G:A	4.14864e-06	-0.777171	-3.69445e-10	2.78918e-05	-0.42915	-3.69445e-10	5.15045e-05	-0.517793	-3.69445e-10
69061694	chr2:69061694:G:C	7.19619e-07	-1.39938	-1.12961	3.40016e-06	-1.3596	-1.17406	6.09399e-06	-1.46382	-1.18834
69061716	chr2:69061716:A:C	5.54006e-07	-1.47607	-1.31446	2.40522e-06	-1.52135	-1.35849	5.09499e-06	-1.47084	-1.36036
69061794	chr2:69061794:A:G	2.56073e-06	-1.13299e-10	-1.25966	1.26581e-05	-1.13299e-10	-1.21918	2.57971e-05	-1.13299e-10	-1.2092
69061963	chr2:69061963:CAT:C	2.35389e-06	-1.13299e-10	-1.34388	1.09559e-05	-1.13299e-10	-1.36361	2.20258e-05	-1.13299e-10	-1.36725
69061981	chr2:69061981:T:C	2.37867e-06	-1.13299e-10	-1.33341	1.10275e-05	-1.13299e-10	-1.35709	2.21444e-05	-1.13299e-10	-1.36188
69062095	chr2:69062095:G:A	2.28334e-06	-1.13299e-10	-1.37431	1.08517e-05	-1.13299e-10	-1.37316	2.199e-05	-1.13299e-10	-1.36888
69062131	chr2:69062131:T:C	7.10789e-06	0.463106	-0.701852	3.24467e-05	0.436094	-0.713977	7.50997e-05	0.561188	-0.701834
69062696	chr2:69062696:G:A	2.59223e-06	-1.24743	-3.69445e-10	1.04636e-05	-1.40958	-3.69445e-10	2.31863e-05	-1.3159	-3.69445e-10
69063315	chr2:69063315:A:T	8.16404e-07	-1.02483	-1.37797	3.36891e-06	-1.17209	-1.3708	8.08656e-06	-0.999498	-1.36976
69063571	chr2:69063571:C:CA	1.8922e-06	-1.56221	-3.69445e-10	9.63953e-06	-1.49161	-3.69445e-10	1.86138e-05	-1.53556	-3.69445e-10
69063734	chr2:69063734:T:A	7.66116e-07	-1.18489	-1.28149	3.88397e-06	-1.10257	-1.29805	6.58892e-06	-1.27019	-1.30388
69063900	chr2:69063900:A:G	2.17321e-06	-1.42375	-3.69445e-10	9.32357e-06	-1.52494	-3.69445e-10	1.98996e-05	-1.46876	-3.69445e-10
69063982	chr2:69063982:G:A	2.32991e-06	-1.35412	-3.69445e-10	9.74961e-06	-1.48025	-3.69445e-10	2.1166e-05	-1.40707	-3.69445e-10
69064324	chr2:69064324:G:A	2.54173e-06	-1.13299e-10	-1.26711	1.32088e-05	-1.13299e-10	-1.1766	2.69985e-05	-1.13299e-10	-1.16368
69064931	chr2:69064931:GA:G	2.29011e-06	-1.13299e-10	-1.37135	1.09444e-05	-1.13299e-10	-1.36465	2.21522e-05	-1.13299e-10	-1.36153
69065016	chr2:69065016:A:G	5.1281e-07	-1.49302	-1.37478	2.74878e-06	-1.37203	-1.37429	5.17092e-06	-1.44155	-1.37487
69065056	chr2:69065056:A:C	1.95029e-06	-1.53198	-3.69445e-10	1.10217e-05	-1.35762	-3.69445e-10	1.9336e-05	-1.49749	-3.69445e-10
69065092	chr2:69065092:G:C	2.0876e-06	-0.849468	-0.614469	9.92436e-06	-0.892904	-0.569586	2.31815e-05	-0.745972	-0.570137
69065130	chr2:69065130:G:A	3.78488e-06	-1.13299e-10	-0.868938	2.66654e-05	-1.13299e-10	-0.474115	5.69229e-05	-1.13299e-10	-0.417765
69065158	chr2:69065158:G:A	7.84281e-06	-1.13299e-10	-0.140355	6.92725e-05	-1.13299e-10	0.480566	0.000153187	-1.13299e-10	0.572198
69065182	chr2:69065182:T:C	1.89336e-06	-0.968034	-0.593566	9.03305e-06	-1.00714	-0.549453	2.08364e-05	-0.872755	-0.550006
69065598	chr2:69065598:T:C	3.60504e-06	-1.13299e-10	-0.917619	1.78039e-05	-1.13299e-10	-0.878065	3.61974e-05	-1.13299e-10	-0.870476
69065615	chr2:69065615:G:A	5.14539e-07	-1.52146	-1.34297	2.673e-06	-1.41026	-1.36402	5.06796e-06	-1.47323	-1.3633
69065675	chr2:69065675:A:G	2.45067e-06	-1.13299e-10	-1.30359	1.17719e-05	-1.13299e-10	-1.29177	2.37501e-05	-1.13299e-10	-1.29188
69066051	chr2:69066051:A:G	6.59131e-06	-1.13299e-10	-0.314199	5.10667e-05	-1.13299e-10	0.175649	0.000108809	-1.13299e-10	0.230134
69066064	chr2:69066064:A:G	3.70585e-06	-1.13299e-10	-0.890038	1.8321e-05	-1.13299e-10	-0.849434	3.67787e-05	-1.13299e-10	-0.854545
69066106	chr2:69066106:A:G	4.42053e-06	0.455374	-1.16907	1.94342e-05	0.374795	-1.16524	4.6646e-05	0.542701	-1.15958
69066359	chr2:69066359:T:C	2.28101e-06	-1.13299e-10	-1.37533	1.08814e-05	-1.13299e-10	-1.37042	2.2009e-05	-1.13299e-10	-1.36801
69066879	chr2:69066879:G:A	1.11477e-05	0.211278	-3.69445e-10	4.39934e-05	0.0265572	-3.69445e-10	0.000105831	0.202377	-3.69445e-10
69067889	chr2:69067889:AAAC:A	2.41582e-06	-1.13299e-10	-1.31791	1.16379e-05	-1.13299e-10	-1.30322	2.3548e-05	-1.13299e-10	-1.30042
69068233	chr2:69068233:G:T	4.10197e-06	-1.13299e-10	-0.788484	1.85454e-05	-1.13299e-10	-0.83726	3.6789e-05	-1.13299e-10	-0.854263
69068569	chr2:69068569:T:C	3.5216e-06	-1.13299e-10	-0.941036	1.60402e-05	-1.13299e-10	-0.982386	3.19249e-05	-1.13299e-10	-0.996076
69069006	chr2:69069006:G:A	2.97187e-06	-1.13299e-10	-1.11076	1.37071e-05	-1.13299e-10	-1.13957	2.73967e-05	-1.13299e-10	-1.14904
69069068	chr2:69069068:C:T	2.57797e-06	-1.13299e-10	-1.25295	1.25484e-05	-1.13299e-10	-1.22789	2.5359e-05	-1.13299e-10	-1.22633
69069304	chr2:69069304:C:G	3.8184e-06	-0.740684	-0.119437	2.33987e-05	-1.02339	0.418591	6.4031e-05	-0.748465	0.448369
69069310	chr2:69069310:T:G	3.2316e-06	-0.730259	-0.296717	1.9037e-05	-1.01596	0.204863	5.18315e-05	-0.742657	0.231192
69069367	chr2:69069367:C:G	2.83813e-06	-1.13299e-10	-1.15681	1.397e-05	-1.13299e-10	-1.12057	2.8261e-05	-1.13299e-10	-1.11798
69069378	chr2:69069378:C:T	1.04359e-06	-1.06051	-1.09677	5.44363e-06	-1.23151	-0.831529	1.38287e-05	-1.04512	-0.787594
69069781	chr2:69069781:C:T	5.77705e-07	-1.37326	-1.37539	2.70805e-06	-1.38855	-1.3727	5.30661e-06	-1.41957	-1.37094
69069885	chr2:69069885:C:T	1.0761e-06	-0.749047	-1.37756	8.4309e-06	-0.24793	-1.37765	1.57265e-05	-0.327326	-1.37679
69069931	chr2:69069931:C:T	1.44296e-05	-1.13299e-10	0.469331	7.60393e-05	-1.13299e-10	0.573768	0.000154228	-1.13299e-10	0.578966
69069995	chr2:69069995:G:A	2.3293e-06	-1.13299e-10	-1.35439	1.09407e-05	-1.13299e-10	-1.36499	2.20381e-05	-1.13299e-10	-1.36669
69070151	chr2:69070151:C:T	2.59513e-06	-0.521848	-0.724466	1.92482e-05	-0.226009	-0.574057	3.69153e-05	-0.297769	-0.553069
69070178	chr2:69070178:G:A	3.98731e-06	-1.13299e-10	-0.816835	2.23723e-05	-1.13299e-10	-0.649657	4.62252e-05	-1.13299e-10	-0.625938
69070309	chr2:69070309:G:C	8.01757e-07	-1.17427	-1.24663	6.04923e-06	-0.827447	-1.1301	1.01477e-05	-1.033	-1.10922
69070882	chr2:69070882:C:A	5.71568e-07	-1.38275	-1.37657	2.77436e-06	-1.38942	-1.34764	5.45205e-06	-1.41974	-1.34373
69071108	chr2:69071108:G:A	2.32627e-06	-1.13299e-10	-1.35569	1.08855e-05	-1.13299e-10	-1.37005	2.19281e-05	-1.13299e-10	-1.37169
69071685	chr2:69071685:T:C	1.4136e-06	-0.547806	-1.30601	8.89685e-06	-0.220921	-1.35086	1.45524e-05	-0.42564	-1.35606
69071722	chr2:69071722:T:G	4.68786e-06	-0.654976	-3.69445e-10	3.02673e-05	-0.347413	-3.69445e-10	5.84153e-05	-0.391885	-3.69445e-10
69072132	chr2:69072132:G:C	5.8336e-07	-1.36809	-1.37081	2.76435e-06	-1.36378	-1.3769	5.43488e-06	-1.39054	-1.37609
69072250	chr2:69072250:A:T	1.48469e-06	-0.658971	-1.14577	9.66754e-06	-0.393614	-1.0951	1.8454e-05	-0.461269	-1.08292
69072485	chr2:69072485:C:T	2.29609e-06	-1.13299e-10	-1.36875	1.10069e-05	-1.13299e-10	-1.35896	2.22453e-05	-1.13299e-10	-1.35733
69072502	chr2:69072502:G:A	2.31277e-06	-1.13299e-10	-1.3615	1.08535e-05	-1.13299e-10	-1.373	2.18714e-05	-1.13299e-10	-1.37429
69072522	chr2:69072522:A:C	2.91411e-06	-1.13299e-10	-1.13039	1.33182e-05	-1.13299e-10	-1.16835	2.66955e-05	-1.13299e-10	-1.17497
69072725	chr2:69072725:A:G	2.39144e-06	-1.13299e-10	-1.32805	1.11776e-05	-1.13299e-10	-1.34357	2.24954e-05	-1.13299e-10	-1.34615
69072788	chr2:69072788:T:A	5.05264e-06	-1.13299e-10	-0.58004	2.6566e-05	-1.13299e-10	-0.47785	5.37958e-05	-1.13299e-10	-0.474268
69072955	chr2:69072955:G:C	9.07141e-07	-0.920869	-1.37654	6.76939e-06	-0.467722	-1.37735	1.27371e-05	-0.538654	-1.37629
69072956	chr2:69072956:GGAC:G	9.10491e-07	-0.919226	-1.3745	6.79476e-06	-0.46562	-1.37571	1.27906e-05	-0.53661	-1.37414
69072961	chr2:69072961:G:A	9.11497e-07	-0.916079	-1.37654	6.80572e-06	-0.46237	-1.37735	1.28071e-05	-0.533173	-1.37629
69073059	chr2:69073059:T:C	2.1201e-06	-1.44849	-3.69445e-10	1.01986e-05	-1.43523	-3.69445e-10	1.97439e-05	-1.47662	-3.69445e-10
69073142	chr2:69073142:C:T	3.68996e-06	-1.13299e-10	-0.894336	2.01964e-05	-1.13299e-10	-0.751976	4.17317e-05	-1.13299e-10	-0.728202
69073332	chr2:69073332:C:T	1.36153e-06	-1.19552	-0.69582	8.87586e-06	-1.20914	-0.365003	1.81555e-05	-1.22225	-0.338246
69073523	chr2:69073523:A:G	1.14938e-05	-1.13299e-10	0.24186	4.94903e-05	-1.13299e-10	0.144293	9.84221e-05	-1.13299e-10	0.129802
69073602	chr2:69073602:G:A	1.26765e-06	-1.42479	-0.537995	7.19154e-06	-1.38982	-0.394761	1.33613e-05	-1.47652	-0.390573
69074080	chr2:69074080:G:A	2.2451e-06	-1.3912	-3.69445e-10	9.14657e-06	-1.5441	-3.69445e-10	1.89693e-05	-1.51664	-3.69445e-10
69074399	chr2:69074399:G:A	3.15338e-05	1.25111	-3.69445e-10	0.000140246	1.18591	-3.69445e-10	0.000283911	1.1892	-3.69445e-10
69074896	chr2:69074896:A:G	7.43087e-06	-1.02267	0.82836	5.34545e-05	-1.01432	1.23567	0.000104951	-1.07249	1.26652
69074920	chr2:69074920:A:C	4.08106e-06	0.27085	-1.06444	1.18171e-05	-0.191197	-1.09674	2.92787e-05	0.010253	-1.09285
69074976	chr2:69074976:T:TC	2.30305e-06	-1.13299e-10	-1.36572	1.1052e-05	-1.13299e-10	-1.35487	2.23401e-05	-1.13299e-10	-1.35308
69074977	chr2:69074977:T:TAC	2.30284e-06	-1.13299e-10	-1.36581	1.10506e-05	-1.13299e-10	-1.35499	2.23373e-05	-1.13299e-10	-1.35321
69075058	chr2:69075058:G:GA	2.3005e-06	-1.44919	0.0823648	1.78227e-05	-1.44263	0.56562	3.7121e-05	-1.45117	0.605893
69075117	chr2:69075117:T:C	2.27393e-06	-1.13299e-10	-1.37844	1.07979e-05	-1.13299e-10	-1.37813	2.18024e-05	-1.13299e-10	-1.37745
69075162	chr2:69075162:A:G	2.29484e-06	-1.13299e-10	-1.36929	1.0811e-05	-1.13299e-10	-1.37691	2.17997e-05	-1.13299e-10	-1.37756
69075302	chr2:69075302:C:G	2.73659e-06	-1.13299e-10	-1.19324	1.34696e-05	-1.13299e-10	-1.15705	2.73129e-05	-1.13299e-10	-1.1521
69075758	chr2:69075758:C:T	2.84743e-06	-1.13299e-10	-1.15353	1.46356e-05	-1.13299e-10	-1.07403	2.99481e-05	-1.13299e-10	-1.06
69075813	chr2:69075813:G:A	9.14405e-06	-1.13299e-10	0.0131514	4.90928e-05	-1.13299e-10	0.13623	9.95336e-05	-1.13299e-10	0.141032
69075905	chr2:69075905:G:C	4.08263e-06	-0.517591	-0.275619	3.33222e-05	-0.181057	-0.0702009	5.59095e-05	-0.388692	-0.0470376
69076058	chr2:69076058:G:A	2.28578e-06	-1.13299e-10	-1.37325	1.09333e-05	-1.13299e-10	-1.36566	2.20894e-05	-1.13299e-10	-1.36436
69076149	chr2:69076149:T:A	2.28121e-06	-1.13299e-10	-1.37525	1.0823e-05	-1.13299e-10	-1.37581	2.18221e-05	-1.13299e-10	-1.37654
69076234	chr2:69076234:C:T	2.30378e-06	-1.13299e-10	-1.3654	1.10572e-05	-1.13299e-10	-1.3544	2.23511e-05	-1.13299e-10	-1.35259
69076447	chr2:69076447:T:C	7.64109e-07	-1.49755	-0.971445	3.5779e-06	-1.5153	-0.967403	7.61047e-06	-1.46448	-0.965461
69076590	chr2:69076590:TG:T	2.44332e-06	-1.13299e-10	-1.30659	1.13703e-05	-1.13299e-10	-1.32647	2.28638e-05	-1.13299e-10	-1.32991
69077146	chr2:69077146:G:A	2.30705e-06	-1.13299e-10	-1.36398	1.10784e-05	-1.13299e-10	-1.35248	2.23955e-05	-1.13299e-10	-1.3506
69077294	chr2:69077294:T:G	2.30821e-06	-1.13299e-10	-1.36348	1.10862e-05	-1.13299e-10	-1.35178	2.2412e-05	-1.13299e-10	-1.34987
69077381	chr2:69077381:G:A	2.30705e-06	-1.13299e-10	-1.36398	1.10784e-05	-1.13299e-10	-1.35248	2.23955e-05	-1.13299e-10	-1.3506
69077587	chr2:69077587:T:C	8.57469e-07	-0.97941	-1.37431	6.30543e-06	-0.541675	-1.3744	1.18965e-05	-0.610561	-1.37266
69077745	chr2:69077745:C:T	2.43308e-06	-1.13299e-10	-1.31079	1.13235e-05	-1.13299e-10	-1.3306	2.27733e-05	-1.13299e-10	-1.33388
69077821	chr2:69077821:G:C	1.56766e-05	-1.13299e-10	0.55222	8.02715e-05	-1.13299e-10	0.627932	0.000163553	-1.13299e-10	0.637672
69077982	chr2:69077982:C:T	2.96507e-06	-1.11305	-3.69445e-10	1.36322e-05	-1.14505	-3.69445e-10	2.51882e-05	-1.23309	-3.69445e-10
69078615	chr2:69078615:C:T	1.93761e-06	-0.231588	-1.30691	1.28519e-05	0.108867	-1.31286	2.14617e-05	-0.0819019	-1.31129
69078731	chr2:69078731:C:T	5.6146e-07	-1.39967	-1.3775	2.71885e-06	-1.40589	-1.35138	5.34643e-06	-1.43518	-1.34786
69078761	chr2:69078761:C:T	1.3486e-06	-0.919821	-0.981061	6.88064e-06	-0.952341	-0.87643	1.39709e-05	-0.946903	-0.875586
69079155	chr2:69079155:A:G	1.25712e-06	-1.21059	-0.76054	6.75417e-06	-1.21171	-0.635614	1.36961e-05	-1.20754	-0.634813
69079166	chr2:69079166:G:T	1.41714e-06	-1.20444	-0.646869	7.72479e-06	-1.20536	-0.50769	1.56628e-05	-1.20122	-0.506952
69079324	chr2:69079324:G:A	2.28353e-06	-1.13299e-10	-1.37423	1.08101e-05	-1.13299e-10	-1.37701	2.18251e-05	-1.13299e-10	-1.3764
69079338	chr2:69079338:C:T	2.35376e-06	-1.13299e-10	-1.34394	1.16226e-05	-1.13299e-10	-1.30453	2.36009e-05	-1.13299e-10	-1.29818
69079344	chr2:69079344:T:C	2.1016e-06	-0.171599	-1.28565	1.41095e-05	0.182465	-1.2931	2.34356e-05	-0.0140634	-1.29114
69079404	chr2:69079404:C:G	1.42163e-06	-1.20603	-0.64212	7.74626e-06	-1.20753	-0.502743	1.57135e-05	-1.20328	-0.501661
69079907	chr2:69079907:G:A	3.57861e-06	-1.13299e-10	-0.924979	1.9593e-05	-1.13299e-10	-0.782312	4.03538e-05	-1.13299e-10	-0.761777
69079914	chr2:69079914:T:A	3.59484e-06	-1.13299e-10	-0.920451	1.96949e-05	-1.13299e-10	-0.777123	4.05674e-05	-1.13299e-10	-0.756499
69080018	chr2:69080018:G:A	1.49157e-06	-1.13876	-0.661368	8.0358e-06	-1.14903	-0.524549	1.63895e-05	-1.1398	-0.523026
69080439	chr2:69080439:A:T	2.32527e-06	-1.13299e-10	-1.35611	1.09452e-05	-1.13299e-10	-1.36458	2.20672e-05	-1.13299e-10	-1.36537
69080519	chr2:69080519:A:T	2.99169e-06	-1.13299e-10	-1.10411	1.48082e-05	-1.13299e-10	-1.0623	3.00697e-05	-1.13299e-10	-1.05595
69080640	chr2:69080640:G:C	2.07979e-05	-1.13299e-10	0.834899	0.000108338	-1.13299e-10	0.92777	0.000222979	-1.13299e-10	0.947613
69080783	chr2:69080783:A:G	1.8672e-06	-1.57551	-3.69445e-10	9.27949e-06	-1.52968	-3.69445e-10	1.82889e-05	-1.55317	-3.69445e-10
69080949	chr2:69080949:T:C	2.36051e-06	-1.13299e-10	-1.34108	1.10769e-05	-1.13299e-10	-1.35262	2.23254e-05	-1.13299e-10	-1.35374
69081985	chr2:69081985:G:A	1.32851e-06	-0.537786	-1.37811	1.04641e-05	-0.0311268	-1.3784	1.91219e-05	-0.130572	-1.37805
69082302	chr2:69082302:C:T	2.40945e-06	-1.13299e-10	-1.32055	1.16767e-05	-1.13299e-10	-1.29988	2.3639e-05	-1.13299e-10	-1.29657
69082422	chr2:69082422:A:AGTAACACT	3.59174e-06	-1.13299e-10	-0.921315	1.91647e-05	-1.13299e-10	-0.804412	3.91634e-05	-1.13299e-10	-0.791721
69082523	chr2:69082523:C:T	2.36082e-06	-0.211557	-1.12939	1.73444e-05	0.0997085	-1.00392	2.89659e-05	-0.100585	-0.992758
69082685	chr2:69082685:T:C	1.91823e-06	-1.29182	-0.256725	1.36604e-05	-1.28629	0.14331	2.82913e-05	-1.2822	0.165289
69083174	chr2:69083174:T:C	3.51308e-06	-1.13299e-10	-0.943458	1.87007e-05	-1.13299e-10	-0.828919	3.82067e-05	-1.13299e-10	-0.816451
69083387	chr2:69083387:C:T	2.11101e-06	-1.45278	-3.69445e-10	1.01379e-05	-1.4412	-3.69445e-10	1.9727e-05	-1.47747	-3.69445e-10
69083590	chr2:69083590:T:C	2.27772e-06	-1.13299e-10	-1.37678	1.07948e-05	-1.13299e-10	-1.37842	2.17887e-05	-1.13299e-10	-1.37807
69083835	chr2:69083835:G:A	2.28934e-06	-1.13299e-10	-1.37169	1.08689e-05	-1.13299e-10	-1.37157	2.19045e-05	-1.13299e-10	-1.37277
69083976	chr2:69083976:A:G	2.33893e-06	-1.13299e-10	-1.35026	1.12772e-05	-1.13299e-10	-1.3347	2.28095e-05	-1.13299e-10	-1.33228
69083996	chr2:69083996:C:T	3.43418e-06	-1.13299e-10	-0.966173	1.83467e-05	-1.13299e-10	-0.848031	3.77655e-05	-1.13299e-10	-0.828068
69084057	chr2:69084057:A:G	8.35165e-06	-1.13299e-10	-0.077492	3.55421e-05	-1.13299e-10	-0.186765	7.09702e-05	-1.13299e-10	-0.197203
69084078	chr2:69084078:T:C	2.50558e-06	-1.29886	0.0174268	1.93588e-05	-1.29166	0.497328	4.06615e-05	-1.28738	0.533202
69084106	chr2:69084106:T:C	5.5656e-07	-1.44936	-1.33657	2.68933e-06	-1.47395	-1.29424	5.78278e-06	-1.41114	-1.29344
69084139	chr2:69084139:A:G	2.3457e-06	-1.13299e-10	-1.34737	1.13167e-05	-1.13299e-10	-1.3312	2.28921e-05	-1.13299e-10	-1.32867
69084208	chr2:69084208:T:G	1.96042e-05	-1.13299e-10	0.775795	0.000101909	-1.13299e-10	0.866603	0.00020965	-1.13299e-10	0.885978
69084291	chr2:69084291:A:G	1.577e-06	-0.828402	-0.916025	1.25029e-05	-0.3397	-0.891819	2.37642e-05	-0.415133	-0.87615
69084294	chr2:69084294:G:T	2.28016e-06	-1.13299e-10	-1.37571	1.09269e-05	-1.13299e-10	-1.36626	2.20962e-05	-1.13299e-10	-1.36406
69084321	chr2:69084321:A:G	2.28703e-06	-1.13299e-10	-1.3727	1.08083e-05	-1.13299e-10	-1.37717	2.17983e-05	-1.13299e-10	-1.37763
69084891	chr2:69084891:T:C	3.48094e-06	-1.13299e-10	-0.952649	1.59116e-05	-1.13299e-10	-0.990437	3.23138e-05	-1.13299e-10	-0.98397
69085018	chr2:69085018:A:G	2.27392e-06	-1.13299e-10	-1.37845	1.08119e-05	-1.13299e-10	-1.37684	2.18292e-05	-1.13299e-10	-1.37622
69085075	chr2:69085075:G:A	1.11938e-06	-1.01281	-1.07437	8.38016e-06	-0.577869	-1.05375	1.59823e-05	-0.646753	-1.04123
69085207	chr2:69085207:T:C	1.58431e-06	-1.42674	-0.31306	9.89895e-06	-1.42548	-0.0395768	2.03016e-05	-1.42285	-0.0259156
69086030	chr2:69086030:G:C	1.98663e-06	-1.51351	-3.69445e-10	9.47346e-06	-1.50899	-3.69445e-10	1.83819e-05	-1.54809	-3.69445e-10
69086240	chr2:69086240:A:G	1.07021e-05	-1.13299e-10	0.170489	5.86787e-05	-1.13299e-10	0.314594	0.000119125	-1.13299e-10	0.320713
69086297	chr2:69086297:G:A	4.42395e-06	-0.599641	-0.113279	3.54629e-05	-0.0575183	-0.131478	6.6216e-05	-0.142438	-0.124103
69086365	chr2:69086365:G:A	5.87342e-07	-1.42533	-1.30677	2.85773e-06	-1.4248	-1.28265	5.62904e-06	-1.44861	-1.28291
69086379	chr2:69086379:A:C	7.4024e-07	-1.43175	-1.06899	3.70009e-06	-1.43287	-1.01626	7.35021e-06	-1.45717	-1.00756
69086382	chr2:69086382:T:C	2.46795e-06	-1.13299e-10	-1.29656	1.21721e-05	-1.13299e-10	-1.25833	2.46064e-05	-1.13299e-10	-1.25646
69086501	chr2:69086501:G:T	4.95092e-07	-1.52816	-1.3748	2.36292e-06	-1.52128	-1.3763	4.70702e-06	-1.53384	-1.37656
69086502	chr2:69086502:A:T	2.87658e-06	-1.13299e-10	-1.14335	1.33643e-05	-1.13299e-10	-1.16489	2.71197e-05	-1.13299e-10	-1.1592
69087016	chr2:69087016:A:G	2.27939e-06	-1.13299e-10	-1.37604	1.08191e-05	-1.13299e-10	-1.37617	2.18152e-05	-1.13299e-10	-1.37686
69087108	chr2:69087108:T:C	2.78812e-06	-1.41583	0.241246	1.63485e-05	-1.21051	0.247161	3.18598e-05	-1.25293	0.254809
69087428	chr2:69087428:G:A	2.34219e-06	-1.13299e-10	-1.34887	1.12585e-05	-1.13299e-10	-1.33636	2.2787e-05	-1.13299e-10	-1.33327
69087535	chr2:69087535:G:A	3.22891e-06	-1.4125	0.384695	1.91069e-05	-1.20751	0.400079	3.68993e-05	-1.24866	0.39739
69087597	chr2:69087597:G:A	5.99038e-06	-1.13299e-10	-0.409796	3.11393e-05	-1.13299e-10	-0.319011	6.31647e-05	-1.13299e-10	-0.313717
69087669	chr2:69087669:AG:A	6.31688e-06	-1.13299e-10	-0.356727	3.2857e-05	-1.13299e-10	-0.265317	6.66868e-05	-1.13299e-10	-0.259457
69087899	chr2:69087899:T:C	1.1102e-06	-0.783676	-1.31173	4.33689e-06	-0.960201	-1.33012	1.03838e-05	-0.789089	-1.33012
69088037	chr2:69088037:A:G	3.21689e-06	-0.0332118	-0.998326	1.22845e-05	-0.380255	-0.868892	3.01981e-05	-0.200558	-0.851128
69088234	chr2:69088234:T:G	4.04055e-06	-1.13299e-10	-0.803572	1.76877e-05	-1.13299e-10	-0.884612	3.62542e-05	-1.13299e-10	-0.868908
69088295	chr2:69088295:T:C	2.25636e-06	-0.341595	-1.0446	1.27455e-05	-0.375492	-0.836815	2.45854e-05	-0.430296	-0.827014
69088498	chr2:69088498:A:G	2.75272e-06	-1.13299e-10	-1.18736	1.42228e-05	-1.13299e-10	-1.10263	2.89169e-05	-1.13299e-10	-1.09504
69089045	chr2:69089045:C:G	9.27355e-07	-0.920336	-1.35503	4.31162e-06	-0.974365	-1.3218	9.66256e-06	-0.875122	-1.31608
69089206	chr2:69089206:T:C	6.0093e-06	-1.13299e-10	-0.406643	2.82931e-05	-1.13299e-10	-0.414863	5.67619e-05	-1.13299e-10	-0.420598
69089502	chr2:69089502:A:C	2.50743e-06	-1.13299e-10	-1.28069	1.18303e-05	-1.13299e-10	-1.28682	2.37541e-05	-1.13299e-10	-1.29171
69089549	chr2:69089549:G:A	4.44861e-06	-1.13299e-10	-0.70736	2.11039e-05	-1.13299e-10	-0.708025	4.23697e-05	-1.13299e-10	-0.713029
69089953	chr2:69089953:T:C	5.33297e-07	-1.57366	-1.25497	2.72629e-06	-1.52194	-1.23261	5.30658e-06	-1.55643	-1.23408
69090020	chr2:69090020:T:C	5.07073e-06	-1.13299e-10	-0.576467	2.48957e-05	-1.13299e-10	-0.542788	5.06877e-05	-1.13299e-10	-0.533781
69090227	chr2:69090227:A:C	5.74632e-06	-1.13299e-10	-0.451391	2.51275e-05	-1.13299e-10	-0.533521	5.12638e-05	-1.13299e-10	-0.522478
69090617	chr2:69090617:A:C	2.27677e-06	-1.13299e-10	-1.37719	1.08092e-05	-1.13299e-10	-1.37708	2.18001e-05	-1.13299e-10	-1.37755
69090793	chr2:69090793:G:A	7.27826e-07	-1.1689	-1.34875	3.3697e-06	-1.17223	-1.37043	6.48492e-06	-1.21816	-1.37183
69091029	chr2:69091029:T:G	1.88218e-06	-1.569	0.00147719	9.56523e-06	-1.56415	0.0647995	1.94364e-05	-1.5657	0.073389
69091311	chr2:69091311:C:G	2.00047e-06	-0.131176	-1.3754	9.38162e-06	-0.183729	-1.335	1.77977e-05	-0.248038	-1.33236
69091348	chr2:69091348:G:T	4.23277e-06	-1.13299e-10	-0.757095	2.2578e-05	-1.13299e-10	-0.640507	4.56694e-05	-1.13299e-10	-0.638034
69091423	chr2:69091423:G:A	1.87967e-06	-1.56886	-3.69445e-10	9.19849e-06	-1.53844	-3.69445e-10	1.8061e-05	-1.56571	-3.69445e-10
69091655	chr2:69091655:A:G	9.16702e-07	-0.963087	-1.32384	4.83335e-06	-0.840905	-1.34104	9.66164e-06	-0.852193	-1.33911
69092489	chr2:69092489:A:T	2.31425e-06	-1.13299e-10	-1.36087	1.09856e-05	-1.13299e-10	-1.3609	2.2128e-05	-1.13299e-10	-1.36262
69092617	chr2:69092617:G:T	3.11969e-06	-1.06222	-3.69445e-10	1.16541e-05	-1.30183	-3.69445e-10	2.31023e-05	-1.31953	-3.69445e-10
69092665	chr2:69092665:T:C	2.23458e-06	-1.55934	0.163439	1.11997e-05	-1.5718	0.2302	2.28814e-05	-1.57263	0.243493
69093431	chr2:69093431:G:A	1.198e-06	-1.56943	-0.449866	6.30988e-06	-1.56223	-0.353137	1.27797e-05	-1.56387	-0.347737
69093617	chr2:69093617:G:A	1.01027e-06	-1.56198	-0.627753	5.19553e-06	-1.56972	-0.539967	1.05026e-05	-1.57075	-0.537095
69093678	chr2:69093678:T:C	2.50235e-06	-1.55113	0.268412	1.24436e-05	-1.57448	0.338211	2.54321e-05	-1.5749	0.351444
69093735	chr2:69093735:G:A	6.29988e-06	-1.13299e-10	-0.359422	2.73739e-05	-1.13299e-10	-0.447893	5.61394e-05	-1.13299e-10	-0.431625
69093789	chr2:69093789:T:C	4.03003e-06	-1.13299e-10	-0.806177	1.76971e-05	-1.13299e-10	-0.884081	3.57823e-05	-1.13299e-10	-0.882009
69094317	chr2:69094317:T:C	2.69686e-06	0.164264	-1.37213	1.24218e-05	0.0879869	-1.32601	2.35928e-05	0.0241823	-1.3227
69094520	chr2:69094520:G:A	3.73688e-06	-1.13299e-10	-0.881701	1.99441e-05	-1.13299e-10	-0.764548	4.08565e-05	-1.13299e-10	-0.749398
69094577	chr2:69094577:C:T	8.96436e-07	-0.960144	-1.34914	5.94981e-06	-0.611267	-1.36286	1.09798e-05	-0.702381	-1.36103
69094655	chr2:69094655:T:C	6.31103e-07	-1.5753	-1.08494	3.27641e-06	-1.46514	-1.1056	6.3182e-06	-1.50554	-1.11049
69095581	chr2:69095581:A:G	5.75396e-06	-1.13299e-10	-0.450063	2.50714e-05	-1.13299e-10	-0.535754	5.13837e-05	-1.13299e-10	-0.520143
69095923	chr2:69095923:C:T	2.56146e-06	-1.13299e-10	-1.25937	1.16873e-05	-1.13299e-10	-1.29898	2.35378e-05	-1.13299e-10	-1.30085
69096031	chr2:69096031:G:A	5.19931e-06	-1.13299e-10	-0.551427	2.31813e-05	-1.13299e-10	-0.614136	4.67334e-05	-1.13299e-10	-0.615005
69096075	chr2:69096075:G:A	6.71227e-07	-1.2216	-1.377	4.41016e-06	-0.897764	-1.37581	7.62722e-06	-1.05086	-1.37688
69096103	chr2:69096103:A:G	2.49878e-06	-1.13299e-10	-1.28415	1.14498e-05	-1.13299e-10	-1.31951	2.30713e-05	-1.13299e-10	-1.32088
69096216	chr2:69096216:T:C	3.47357e-06	-1.13299e-10	-0.954768	1.49395e-05	-1.13299e-10	-1.05347	3.02437e-05	-1.13299e-10	-1.05018
69096244	chr2:69096244:C:T	2.35609e-06	-1.13299e-10	-1.34295	1.0962e-05	-1.13299e-10	-1.36304	2.21068e-05	-1.13299e-10	-1.36358
69096709	chr2:69096709:A:T	5.01599e-07	-1.56779	-1.32211	2.48336e-06	-1.54097	-1.3069	4.87804e-06	-1.56684	-1.30789
69097672	chr2:69097672:G:A	5.1968e-07	-1.56983	-1.28467	2.6018e-06	-1.53656	-1.26472	5.10006e-06	-1.56439	-1.26582
69098019	chr2:69098019:T:A	2.38496e-06	-1.13299e-10	-1.33077	1.13325e-05	-1.13299e-10	-1.32981	2.27992e-05	-1.13299e-10	-1.33274
69098096	chr2:69098096:G:A	5.36909e-06	-1.13299e-10	-0.519294	2.95749e-05	-1.13299e-10	-0.370555	6.07098e-05	-1.13299e-10	-0.353358
69098187	chr2:69098187:CAT:C	2.38169e-06	-1.13299e-10	-1.33214	1.13165e-05	-1.13299e-10	-1.33122	2.27682e-05	-1.13299e-10	-1.3341
69098563	chr2:69098563:A:G	2.43874e-06	-1.13299e-10	-1.30847	1.15146e-05	-1.13299e-10	-1.31386	2.3137e-05	-1.13299e-10	-1.31803
69098672	chr2:69098672:A:G	1.95229e-06	-0.158557	-1.37239	9.06624e-06	-0.225858	-1.32707	1.73476e-05	-0.28215	-1.32386
69098942	chr2:69098942:C:T	1.34625e-06	-1.57538	-0.327253	7.23048e-06	-1.54212	-0.237053	1.47674e-05	-1.54369	-0.223353
69099414	chr2:69099414:G:A	6.06357e-07	-1.33106	-1.36918	2.84746e-06	-1.33368	-1.37738	5.54001e-06	-1.37088	-1.37659
69099470	chr2:69099470:A:G	2.16671e-06	-0.0579836	-1.36876	1.01007e-05	-0.128174	-1.3167	1.93111e-05	-0.18551	-1.31327
69100145	chr2:69100145:G:A	7.57306e-06	-1.13299e-10	-0.175355	3.3279e-05	-1.13299e-10	-0.252555	6.74485e-05	-1.13299e-10	-0.248099
69100224	chr2:69100224:G:A	5.63934e-07	-1.48957	-1.2832	3.50508e-06	-1.25851	-1.24476	6.4851e-06	-1.3472	-1.24276
69100417	chr2:69100417:T:G	1.93801e-06	-1.53829	-3.69445e-10	8.86913e-06	-1.57491	-3.69445e-10	1.78844e-05	-1.57554	-3.69445e-10
69100808	chr2:69100808:G:A	2.30591e-06	-1.13299e-10	-1.36447	1.08822e-05	-1.13299e-10	-1.37036	2.19464e-05	-1.13299e-10	-1.37086
69101257	chr2:69101257:A:G	1.53737e-06	-0.624605	-1.14527	7.71414e-06	-0.616276	-1.09815	1.49903e-05	-0.657969	-1.09409
69101460	chr2:69101460:G:T	6.09181e-07	-1.37166	-1.32393	2.77067e-06	-1.37481	-1.36358	5.39181e-06	-1.40845	-1.36613
69101543	chr2:69101543:T:C	4.88914e-06	-1.13299e-10	-0.612935	2.27868e-05	-1.13299e-10	-0.6313	4.57871e-05	-1.13299e-10	-0.63546
69101588	chr2:69101588:G:A	1.01274e-06	-1.47003	-0.717264	4.71229e-06	-1.54028	-0.667028	9.70887e-06	-1.53234	-0.654085
69101695	chr2:69101695:C:A	5.94856e-07	-1.34731	-1.37207	2.80076e-06	-1.35161	-1.37598	5.46046e-06	-1.3872	-1.37473
69102075	chr2:69102075:A:C	5.49146e-07	-1.4302	-1.36914	2.44753e-06	-1.52705	-1.33535	5.00113e-06	-1.51788	-1.33192
69102241	chr2:69102241:C:A	1.86832e-06	-1.57491	-3.69445e-10	9.56529e-06	-1.49934	-3.69445e-10	1.81096e-05	-1.56302	-3.69445e-10
69102292	chr2:69102292:G:A	5.79098e-07	-1.38278	-1.36345	2.69503e-06	-1.38767	-1.3784	5.26709e-06	-1.41986	-1.37813
69102443	chr2:69102443:G:T	4.42342e-06	-1.13299e-10	-0.713039	2.40862e-05	-1.13299e-10	-0.575842	4.93182e-05	-1.13299e-10	-0.561169
69102640	chr2:69102640:A:G	7.37874e-07	-1.35814	-1.14579	3.91875e-06	-1.21557	-1.17614	7.24774e-06	-1.29698	-1.1818
69102650	chr2:69102650:T:C	6.04711e-07	-1.32934	-1.37361	2.53404e-06	-1.45767	-1.37	5.18793e-06	-1.44277	-1.37036
69102986	chr2:69102986:A:G	6.77412e-06	-0.469086	0.182244	5.63151e-05	-0.44334	0.716821	0.00012241	-0.423016	0.770928
69103152	chr2:69103152:G:A	7.50257e-06	-0.0557804	-0.128926	4.40735e-05	-0.182142	0.210519	0.000100347	-0.102542	0.251713
69103281	chr2:69103281:G:A	2.63155e-06	-1.13299e-10	-1.23238	1.33533e-05	-1.13299e-10	-1.16572	2.69636e-05	-1.13299e-10	-1.16498
69103313	chr2:69103313:A:G	3.44973e-06	-0.266095	-0.695559	2.06669e-05	-0.362446	-0.366505	4.98722e-05	-0.222691	-0.327309
69103342	chr2:69103342:C:T	6.49167e-07	-1.28806	-1.34396	2.92194e-06	-1.35031	-1.33492	6.3776e-06	-1.26908	-1.33759
69103430	chr2:69103430:A:AC	1.33354e-06	-0.831164	-1.08095	6.03705e-06	-0.911913	-1.04765	1.23872e-05	-0.901429	-1.04137
69103543	chr2:69103543:A:T	4.19162e-06	-1.13299e-10	-0.766864	1.84365e-05	-1.13299e-10	-0.843152	3.72502e-05	-1.13299e-10	-0.841805
69103884	chr2:69103884:G:T	9.15712e-06	-0.0361079	0.050688	5.5215e-05	-0.185693	0.439446	0.000137122	-0.03334	0.494747
69104001	chr2:69104001:C:T	3.20132e-06	-0.828675	-0.207714	1.54042e-05	-1.11524	0.0923944	3.56012e-05	-1.0206	0.13351
69104175	chr2:69104175:A:G	5.62718e-07	-1.57458	-1.20035	3.03353e-06	-1.5713	-1.07646	6.20231e-06	-1.5686	-1.06595
69105122	chr2:69105122:A:G	5.73125e-07	-1.40084	-1.35577	2.5931e-06	-1.44263	-1.362	5.49711e-06	-1.39316	-1.36208
69105788	chr2:69105788:A:G	4.3122e-06	-1.13299e-10	-0.738504	1.81477e-05	-1.13299e-10	-0.858938	3.62567e-05	-1.13299e-10	-0.868838
69105814	chr2:69105814:T:C	9.67883e-07	-1.20655	-1.02604	5.08987e-06	-1.24589	-0.884341	1.21272e-05	-1.10886	-0.855159
69106111	chr2:69106111:C:T	1.87116e-06	-1.57339	-3.69445e-10	8.92582e-06	-1.56853	-3.69445e-10	1.81774e-05	-1.55928	-3.69445e-10
69106321	chr2:69106321:T:C	4.9222e-06	-1.13299e-10	-0.606196	2.52186e-05	-1.13299e-10	-0.529901	5.1531e-05	-1.13299e-10	-0.517279
69106375	chr2:69106375:G:C	9.82196e-06	-1.13299e-10	0.0846686	3.98847e-05	-1.13299e-10	-0.0714894	7.95946e-05	-1.13299e-10	-0.082517
69106488	chr2:69106488:A:T	1.90543e-06	-1.55524	-3.69445e-10	8.99837e-06	-1.56044	-3.69445e-10	1.81488e-05	-1.56086	-3.69445e-10
69106568	chr2:69106568:A:C	1.26842e-06	-1.56118	-0.401	7.27741e-06	-1.52291	-0.249802	1.4865e-05	-1.53381	-0.226651
69106909	chr2:69106909:T:C	4.82556e-07	-1.56225	-1.36636	2.28073e-06	-1.55524	-1.37775	4.63473e-06	-1.54875	-1.37714
69107025	chr2:69107025:A:C	7.30578e-06	-1.13299e-10	-0.211286	3.84287e-05	-1.13299e-10	-0.108678	7.86772e-05	-1.13299e-10	-0.0941093
69107088	chr2:69107088:C:T	3.78264e-06	-0.600165	-0.269363	1.70844e-05	-0.9322	0.0128819	3.89297e-05	-0.853582	0.0558764
69107287	chr2:69107287:T:C	2.32573e-06	-1.13299e-10	-1.35592	1.08782e-05	-1.13299e-10	-1.37072	2.19194e-05	-1.13299e-10	-1.37209
69107338	chr2:69107338:C:T	2.33014e-06	-1.13299e-10	-1.35402	1.08907e-05	-1.13299e-10	-1.36958	2.19424e-05	-1.13299e-10	-1.37104
69107589	chr2:69107589:A:T	1.34681e-06	-1.57531	-0.326902	7.98611e-06	-1.56398	-0.1158	1.66584e-05	-1.56661	-0.0799325
69107641	chr2:69107641:C:T	2.31361e-06	-1.13299e-10	-1.36114	1.10245e-05	-1.13299e-10	-1.35737	2.22986e-05	-1.13299e-10	-1.35494
69107725	chr2:69107725:C:T	1.02339e-06	-1.57058	-0.606253	5.84024e-06	-1.53873	-0.453982	1.19607e-05	-1.54389	-0.433946
69108032	chr2:69108032:T:C	1.4657e-06	-1.55796	-0.259657	9.11876e-06	-1.51308	-0.0340665	1.91492e-05	-1.51795	0.0107411
69108158	chr2:69108158:A:T	4.45656e-06	-1.13299e-10	-0.705575	2.10746e-05	-1.13299e-10	-0.709415	4.23776e-05	-1.13299e-10	-0.712844
69108496	chr2:69108496:A:C	5.55511e-06	-1.13299e-10	-0.485233	3.06163e-05	-1.13299e-10	-0.335951	6.18995e-05	-1.13299e-10	-0.33395
69108572	chr2:69108572:T:G	3.98598e-06	-0.817167	-3.69445e-10	1.7052e-05	-0.921216	-3.69445e-10	3.5343e-05	-0.894362	-3.69445e-10
69108585	chr2:69108585:C:A	3.73496e-06	-0.882216	-3.69445e-10	1.60722e-05	-0.980391	-3.69445e-10	3.32884e-05	-0.954256	-3.69445e-10
69108977	chr2:69108977:A:C	2.60325e-06	-1.13299e-10	-1.24319	1.26458e-05	-1.13299e-10	-1.22016	2.58292e-05	-1.13299e-10	-1.20796
69109172	chr2:69109172:G:A	9.17259e-07	-1.5264	-0.75992	5.40617e-06	-1.45624	-0.613701	1.09635e-05	-1.46592	-0.598965
69109763	chr2:69109763:T:C	1.27186e-05	0.343112	-3.69445e-10	3.51693e-05	-0.19731	-3.69445e-10	8.09937e-05	-0.0650914	-3.69445e-10
69110331	chr2:69110331:T:G	2.86041e-06	-1.14899	-3.69445e-10	1.16188e-05	-1.30486	-3.69445e-10	2.13041e-05	-1.40056	-3.69445e-10
69110429	chr2:69110429:T:C	4.10375e-06	-1.13299e-10	-0.78805	1.86802e-05	-1.13299e-10	-0.830019	3.84782e-05	-1.13299e-10	-0.809372
69110653	chr2:69110653:G:T	2.35502e-06	-1.13299e-10	-1.3434	1.10786e-05	-1.13299e-10	-1.35246	2.23553e-05	-1.13299e-10	-1.3524
69110712	chr2:69110712:T:A	5.42585e-07	-1.56601	-1.24535	2.40249e-06	-1.55973	-1.32124	4.85212e-06	-1.55421	-1.32584
69110718	chr2:69110718:C:T	2.99858e-06	-1.13299e-10	-1.10181	1.45696e-05	-1.13299e-10	-1.07854	2.9314e-05	-1.13299e-10	-1.0814
69110816	chr2:69110816:T:A	7.47044e-07	-1.55719	-0.934398	4.20917e-06	-1.50794	-0.812278	8.52977e-06	-1.51504	-0.800865
69110819	chr2:69110819:G:A	6.94746e-07	-1.55747	-1.00669	3.87351e-06	-1.50855	-0.894771	7.84697e-06	-1.5156	-0.883732
69111854	chr2:69111854:G:A	1.03817e-06	-1.55691	-0.605577	6.32603e-06	-1.50717	-0.405643	1.30626e-05	-1.51364	-0.376073
69111944	chr2:69111944:A:G	1.88956e-06	-1.56361	-3.69445e-10	8.86356e-06	-1.57553	-3.69445e-10	1.78976e-05	-1.57479	-3.69445e-10
69112342	chr2:69112342:A:T	8.71133e-07	-1.55265	-0.785267	4.99296e-06	-1.49906	-0.650389	1.01895e-05	-1.50631	-0.631797
69113031	chr2:69113031:G:A	2.30264e-06	-1.13299e-10	-1.3659	1.10094e-05	-1.13299e-10	-1.35873	2.21929e-05	-1.13299e-10	-1.35969
69113053	chr2:69113053:TC:T	2.4081e-06	-1.13299e-10	-1.32111	1.1608e-05	-1.13299e-10	-1.30579	2.3594e-05	-1.13299e-10	-1.29847
69113145	chr2:69113145:T:G	4.78399e-07	-1.55966	-1.3776	2.3157e-06	-1.55085	-1.36692	4.71411e-06	-1.54414	-1.36477
69113416	chr2:69113416:C:T	3.06834e-06	-1.13299e-10	-1.07882	1.58995e-05	-1.13299e-10	-0.991197	3.21382e-05	-1.13299e-10	-0.989418
69113516	chr2:69113516:G:T	3.20133e-06	-1.13299e-10	-1.03638	1.68117e-05	-1.13299e-10	-0.935408	3.42094e-05	-1.13299e-10	-0.926963
69113562	chr2:69113562:G:A	3.33398e-06	-1.13299e-10	-0.995786	1.75267e-05	-1.13299e-10	-0.893758	3.54239e-05	-1.13299e-10	-0.892076
69113771	chr2:69113771:A:G	6.27798e-06	-1.13299e-10	-0.362904	3.57723e-05	-1.13299e-10	-0.180308	7.34026e-05	-1.13299e-10	-0.163504
69113887	chr2:69113887:G:A	6.26545e-06	-0.364901	-3.69445e-10	3.53101e-05	-0.193312	-3.69445e-10	5.61629e-05	-0.431208	-3.69445e-10
69114298	chr2:69114298:G:C	3.05958e-06	-1.13299e-10	-1.08167	1.64286e-05	-1.13299e-10	-0.958459	3.33988e-05	-1.13299e-10	-0.950943
69114672	chr2:69114672:C:T	2.35181e-06	-1.13299e-10	-1.34477	1.14047e-05	-1.13299e-10	-1.32346	2.30419e-05	-1.13299e-10	-1.32215
69115197	chr2:69115197:G:A	5.43368e-06	-1.13299e-10	-0.507335	2.67778e-05	-1.13299e-10	-0.469908	5.45746e-05	-1.13299e-10	-0.459894
69115401	chr2:69115401:T:C	4.87155e-07	-1.5566	-1.36253	2.47676e-06	-1.48493	-1.3656	4.89145e-06	-1.50398	-1.368
69115439	chr2:69115439:T:C	7.24519e-07	-1.56477	-0.957426	4.08947e-06	-1.50351	-0.845553	8.28098e-06	-1.52555	-0.819947
69115466	chr2:69115466:A:T	5.68997e-06	-1.13299e-10	-0.461247	3.14117e-05	-1.13299e-10	-0.310301	6.36362e-05	-1.13299e-10	-0.30628
69115510	chr2:69115510:A:G	5.69203e-06	-1.13299e-10	-0.460884	3.14959e-05	-1.13299e-10	-0.307624	6.387e-05	-1.13299e-10	-0.302613
69115611	chr2:69115611:T:G	9.46463e-07	-1.03624	-1.21874	3.52741e-06	-1.30108	-1.19584	7.4429e-06	-1.2577	-1.1945
69115652	chr2:69115652:G:A	2.23301e-06	-0.394902	-1.0017	9.25621e-06	-0.547883	-0.984306	1.95302e-05	-0.512801	-0.974703
69115742	chr2:69115742:C:G	7.98803e-07	-1.04744	-1.37715	3.10315e-06	-1.24675	-1.37831	6.4657e-06	-1.21462	-1.37834
69115743	chr2:69115743:C:A	7.9954e-07	-1.04629	-1.37738	3.10595e-06	-1.24593	-1.37823	6.47181e-06	-1.21375	-1.37826
69115820	chr2:69115820:A:G	2.3836e-06	-1.13299e-10	-1.33134	1.1677e-05	-1.13299e-10	-1.29986	2.35588e-05	-1.13299e-10	-1.29996
69116017	chr2:69116017:C:T	8.3029e-07	-1.08683	-1.2991	4.10174e-06	-1.13355	-1.21252	9.02942e-06	-1.05071	-1.20826
69116041	chr2:69116041:G:C	2.46045e-06	-1.13299e-10	-1.29961	1.2115e-05	-1.13299e-10	-1.26304	2.46455e-05	-1.13299e-10	-1.25487
69116241	chr2:69116241:C:T	2.54347e-06	-1.26642	-3.69445e-10	1.11098e-05	-1.34965	-3.69445e-10	2.16237e-05	-1.38567	-3.69445e-10
69116316	chr2:69116316:C:T	2.39329e-06	-1.13299e-10	-1.32728	1.13904e-05	-1.13299e-10	-1.32471	2.30308e-05	-1.13299e-10	-1.32263
69116652	chr2:69116652:C:G	5.87741e-07	-1.37732	-1.3541	2.45454e-06	-1.50423	-1.35531	5.32815e-06	-1.43264	-1.35382
69116735	chr2:69116735:G:A	2.37861e-06	-1.13299e-10	-1.33344	1.10749e-05	-1.13299e-10	-1.35281	2.23684e-05	-1.13299e-10	-1.35181
69116832	chr2:69116832:G:A	6.91502e-07	-1.47979	-1.08905	3.16614e-06	-1.56266	-1.04231	6.6583e-06	-1.52126	-1.04234
69117120	chr2:69117120:G:C	5.37275e-06	-1.55721	1.0386	1.29104e-05	-1.56622	0.366776	2.56798e-05	-1.56491	0.351147
69117121	chr2:69117121:A:C	5.17583e-07	-1.57337	-1.28517	2.5721e-06	-1.56003	-1.25273	5.07789e-06	-1.57548	-1.25908
69117265	chr2:69117265:C:T	1.04004e-06	-0.849721	-1.31097	3.62159e-06	-1.18811	-1.28246	6.95527e-06	-1.23886	-1.28111
69117304	chr2:69117304:G:A	2.28297e-06	-1.13299e-10	-1.37447	1.07946e-05	-1.13299e-10	-1.37844	2.17807e-05	-1.13299e-10	-1.37844
69117404	chr2:69117404:A:G	2.13445e-06	-0.852733	-0.589009	6.34678e-06	-1.25251	-0.657021	1.30404e-05	-1.23658	-0.65483
69117808	chr2:69117808:T:C	6.30215e-07	-1.57542	-1.08623	3.03819e-06	-1.57544	-1.07078	6.25841e-06	-1.57251	-1.05303
69117924	chr2:69117924:A:C	3.29932e-06	0.145699	-1.15193	1.03621e-05	-0.288142	-1.13118	2.23721e-05	-0.223682	-1.12797
69118111	chr2:69118111:C:T	1.11257e-05	-0.856557	1.06586	4.4366e-05	-0.888268	0.923259	9.81674e-05	-0.832317	0.959528
69118334	chr2:69118334:G:A	7.51868e-07	-1.21202	-1.27312	3.93136e-06	-1.16596	-1.22254	7.70616e-06	-1.2014	-1.21605
69118656	chr2:69118656:G:A	2.76963e-06	-1.13299e-10	-1.18124	1.31934e-05	-1.13299e-10	-1.17776	2.67071e-05	-1.13299e-10	-1.17454
69118668	chr2:69118668:A:G	2.49858e-06	-1.13299e-10	-1.28423	1.22122e-05	-1.13299e-10	-1.25504	2.45748e-05	-1.13299e-10	-1.25774
69118692	chr2:69118692:C:T	2.28094e-06	-1.13299e-10	-1.37537	1.07947e-05	-1.13299e-10	-1.37842	2.17812e-05	-1.13299e-10	-1.37842
69119019	chr2:69119019:C:T	2.62639e-06	-1.13299e-10	-1.23434	1.20684e-05	-1.13299e-10	-1.26689	2.43171e-05	-1.13299e-10	-1.26828
69119023	chr2:69119023:C:T	5.09619e-07	-1.52256	-1.35148	2.44698e-06	-1.49413	-1.3685	4.81908e-06	-1.51865	-1.36823
69119144	chr2:69119144:C:T	5.14841e-07	-1.51372	-1.35013	2.47605e-06	-1.48325	-1.36757	4.86784e-06	-1.50955	-1.36726
69119193	chr2:69119193:C:T	3.39088e-06	-1.13299e-10	-0.978861	1.71693e-05	-1.13299e-10	-0.914359	3.45425e-05	-1.13299e-10	-0.917274
69119227	chr2:69119227:G:T	1.20189e-06	-1.36682	-0.649238	6.23608e-06	-1.4333	-0.493835	1.34618e-05	-1.38845	-0.471161
69119270	chr2:69119270:C:T	2.67769e-06	-1.13299e-10	-1.215	1.28625e-05	-1.13299e-10	-1.20316	2.59376e-05	-1.13299e-10	-1.20377
69119690	chr2:69119690:TG:T	6.44365e-07	-1.47546	-1.16398	3.05285e-06	-1.44072	-1.20069	5.96862e-06	-1.47472	-1.19823
69119694	chr2:69119694:A:G	3.36598e-06	-1.13299e-10	-0.986233	1.63291e-05	-1.13299e-10	-0.964533	3.29547e-05	-1.13299e-10	-0.96433
69119707	chr2:69119707:G:A	4.97633e-07	-1.56579	-1.33205	2.26757e-06	-1.57548	-1.3633	4.59155e-06	-1.57135	-1.36389
69120026	chr2:69120026:C:T	2.32815e-06	-1.13299e-10	-1.35488	1.12797e-05	-1.13299e-10	-1.33448	2.2763e-05	-1.13299e-10	-1.33432
69120067	chr2:69120067:A:G	1.18548e-06	-1.31349	-0.716309	6.06074e-06	-1.38779	-0.567861	1.31134e-05	-1.33864	-0.547186
69120112	chr2:69120112:A:G	9.6442e-07	-1.57236	-0.66382	4.05737e-06	-1.55012	-0.806825	8.08201e-06	-1.56762	-0.802199
69120408	chr2:69120408:G:A	2.61476e-06	-1.13299e-10	-1.23878	1.29207e-05	-1.13299e-10	-1.19865	2.61207e-05	-1.13299e-10	-1.19674
69120509	chr2:69120509:T:A	9.76928e-07	-1.56197	-0.66132	4.127e-06	-1.52574	-0.814194	8.07196e-06	-1.55202	-0.819046
69120699	chr2:69120699:A:C	5.04151e-07	-1.51604	-1.3688	2.54843e-06	-1.48671	-1.3353	5.02101e-06	-1.51035	-1.33548
69120711	chr2:69120711:A:G	8.74683e-07	-1.56943	-0.764411	3.70773e-06	-1.54152	-0.905546	7.2967e-06	-1.56232	-0.909726
69121084	chr2:69121084:T:C	1.96895e-06	-1.56423	0.041781	8.07122e-06	-1.57148	-0.0976987	1.63937e-05	-1.56796	-0.0946062
69121139	chr2:69121139:T:C	2.41066e-06	-1.13299e-10	-1.32005	1.12024e-05	-1.13299e-10	-1.34135	2.25734e-05	-1.13299e-10	-1.34269
69121359	chr2:69121359:C:T	2.32321e-06	-1.357	-3.69445e-10	1.01984e-05	-1.43525	-3.69445e-10	2.02548e-05	-1.45107	-3.69445e-10
69121392	chr2:69121392:A:G	6.35268e-07	-1.4669	-1.18676	2.95712e-06	-1.43578	-1.23749	5.7918e-06	-1.46811	-1.23491
69121753	chr2:69121753:G:A	7.15903e-07	-1.57436	-0.959807	3.07963e-06	-1.55582	-1.07685	6.10426e-06	-1.57053	-1.07995
69122005	chr2:69122005:A:G	2.29753e-06	-1.13299e-10	-1.36812	1.09853e-05	-1.13299e-10	-1.36093	2.21968e-05	-1.13299e-10	-1.35952
69122159	chr2:69122159:C:A	6.01122e-07	-1.49099	-1.21792	2.8036e-06	-1.46268	-1.2639	5.50578e-06	-1.49195	-1.26171
69122169	chr2:69122169:A:G	5.51492e-07	-1.47064	-1.32444	2.62448e-06	-1.4367	-1.3559	5.13481e-06	-1.46812	-1.3553
69122264	chr2:69122264:G:T	5.91684e-07	-1.43022	-1.29452	2.80547e-06	-1.39058	-1.33533	5.46072e-06	-1.42742	-1.33446
69122387	chr2:69122387:C:A	6.94876e-07	-1.30664	-1.25734	3.08351e-06	-1.38253	-1.24888	6.50759e-06	-1.3339	-1.25259
69123211	chr2:69123211:G:A	8.46376e-07	-0.992393	-1.37435	4.05678e-06	-0.98735	-1.36974	8.59062e-06	-0.939863	-1.36893
69123299	chr2:69123299:T:G	7.89041e-07	-1.55981	-0.877081	3.34034e-06	-1.54216	-1.00925	6.61787e-06	-1.55718	-1.01251
69123359	chr2:69123359:T:C	2.35615e-06	-1.13299e-10	-1.34292	1.10623e-05	-1.13299e-10	-1.35394	2.22383e-05	-1.13299e-10	-1.35765
69123622	chr2:69123622:C:T	2.48639e-06	-1.13299e-10	-1.28912	1.18922e-05	-1.13299e-10	-1.2816	2.42188e-05	-1.13299e-10	-1.27233
69123623	chr2:69123623:G:A	2.63598e-06	-1.13299e-10	-1.2307	1.30372e-05	-1.13299e-10	-1.18967	2.63535e-05	-1.13299e-10	-1.18786
69123692	chr2:69123692:G:A	2.39952e-06	-1.13299e-10	-1.32468	1.13282e-05	-1.13299e-10	-1.33019	2.2716e-05	-1.13299e-10	-1.33639
69123918	chr2:69123918:C:A	2.40382e-06	-1.13299e-10	-1.32289	1.14864e-05	-1.13299e-10	-1.31632	2.31517e-05	-1.13299e-10	-1.3174
69123938	chr2:69123938:G:A	5.47579e-07	-1.55212	-1.25008	2.40969e-06	-1.56486	-1.31313	4.909e-06	-1.55302	-1.31537
69124409	chr2:69124409:A:G	6.45712e-07	-1.37203	-1.26532	3.07418e-06	-1.37416	-1.26028	6.26648e-06	-1.35884	-1.26541
69124485	chr2:69124485:G:A	7.70157e-06	-1.36573	1.2072	2.11909e-05	-1.45095	0.747038	4.32255e-05	-1.42924	0.736208
69124489	chr2:69124489:T:A	9.14032e-07	-1.56102	-0.728823	3.78909e-06	-1.53325	-0.892102	7.51463e-06	-1.54264	-0.899972
69124831	chr2:69124831:G:A	9.5688e-07	-1.00689	-1.23714	4.61285e-06	-1.05986	-1.16878	9.4367e-06	-1.05279	-1.16207
69125169	chr2:69125169:T:A	6.96459e-07	-1.31086	-1.25084	3.33889e-06	-1.27986	-1.27198	6.88322e-06	-1.256	-1.27438
69125454	chr2:69125454:A:C	2.84578e-06	-1.13299e-10	-1.15411	1.42102e-05	-1.13299e-10	-1.10352	2.87303e-05	-1.13299e-10	-1.10151
69125669	chr2:69125669:T:C	6.56888e-07	-1.52391	-1.09628	2.86927e-06	-1.47687	-1.22656	5.67781e-06	-1.49076	-1.23213
69125852	chr2:69125852:A:T	1.42872e-06	-0.944893	-0.898283	7.16896e-06	-1.00297	-0.784749	1.47081e-05	-0.99539	-0.775678
69125902	chr2:69125902:G:A	2.47192e-06	-1.13299e-10	-1.29496	1.17068e-05	-1.13299e-10	-1.29731	2.36194e-05	-1.13299e-10	-1.29739
69125946	chr2:69125946:A:G	1.09176e-06	-1.49895	-0.613215	4.35384e-06	-1.44343	-0.842991	8.56651e-06	-1.45949	-0.852111
69125974	chr2:69125974:G:A	2.51187e-06	-1.13299e-10	-1.27893	1.21189e-05	-1.13299e-10	-1.26272	2.46795e-05	-1.13299e-10	-1.25349
69126296	chr2:69126296:G:C	2.35774e-06	-1.13299e-10	-1.34225	1.13072e-05	-1.13299e-10	-1.33204	2.29514e-05	-1.13299e-10	-1.32609
69126444	chr2:69126444:T:C	2.39541e-06	-1.13299e-10	-1.3264	1.12823e-05	-1.13299e-10	-1.33424	2.2759e-05	-1.13299e-10	-1.3345
69126523	chr2:69126523:A:G	8.99582e-07	-1.37058	-0.9352	4.06977e-06	-1.32906	-1.02483	7.90412e-06	-1.37154	-1.02054
69126568	chr2:69126568:G:A	2.48014e-06	-1.13299e-10	-1.29164	1.19535e-05	-1.13299e-10	-1.27646	2.43293e-05	-1.13299e-10	-1.26778
69126850	chr2:69126850:A:T	2.71631e-06	-1.20068	-3.69445e-10	1.03029e-05	-1.42506	-3.69445e-10	2.22882e-05	-1.35541	-3.69445e-10
69127057	chr2:69127057:T:A	6.5873e-07	-1.57496	-1.04244	2.84548e-06	-1.57205	-1.1397	5.70697e-06	-1.57516	-1.14261
69127568	chr2:69127568:T:C	3.44048e-06	-1.57542	0.611078	1.21605e-05	-1.57294	0.313648	2.43738e-05	-1.57496	0.309006
69127679	chr2:69127679:G:A	2.31388e-06	-1.13299e-10	-1.36103	1.08764e-05	-1.13299e-10	-1.37089	2.19356e-05	-1.13299e-10	-1.37135
69127700	chr2:69127700:T:G	2.32992e-06	-1.13299e-10	-1.35412	1.11668e-05	-1.13299e-10	-1.34454	2.25005e-05	-1.13299e-10	-1.34593
69127735	chr2:69127735:C:G	4.7219e-06	-1.13299e-10	-0.647741	2.16752e-05	-1.13299e-10	-0.681315	4.36108e-05	-1.13299e-10	-0.684158
69127819	chr2:69127819:G:A	5.75713e-07	-1.53223	-1.21987	2.46808e-06	-1.55846	-1.29558	5.02773e-06	-1.54669	-1.2978
69128087	chr2:69128087:G:C	2.31818e-06	-1.13299e-10	-1.35917	1.10704e-05	-1.13299e-10	-1.35321	2.24429e-05	-1.13299e-10	-1.34849
69128700	chr2:69128700:C:T	4.11972e-06	-1.13299e-10	-0.784166	2.05077e-05	-1.13299e-10	-0.736682	4.1578e-05	-1.13299e-10	-0.731892
69128813	chr2:69128813:C:T	2.36758e-06	-1.13299e-10	-1.33809	1.12363e-05	-1.13299e-10	-1.33833	2.25711e-05	-1.13299e-10	-1.34279
69128956	chr2:69128956:CA:C	5.09411e-07	-1.51002	-1.36443	2.44225e-06	-1.48919	-1.37537	4.99185e-06	-1.47581	-1.37585
69129228	chr2:69129228:T:A	2.96327e-06	-1.13299e-10	-1.11366	1.48566e-05	-1.13299e-10	-1.05904	3.00375e-05	-1.13299e-10	-1.05702
69129466	chr2:69129466:A:G	5.18552e-07	-1.49617	-1.3605	2.49012e-06	-1.47083	-1.37432	5.09163e-06	-1.4564	-1.37547
69129675	chr2:69129675:T:C	2.35556e-06	-1.13299e-10	-1.34317	1.11123e-05	-1.13299e-10	-1.34943	2.24172e-05	-1.13299e-10	-1.34963
69129699	chr2:69129699:C:T	2.38244e-06	-1.13299e-10	-1.33183	1.12214e-05	-1.13299e-10	-1.33966	2.26367e-05	-1.13299e-10	-1.33989
69129817	chr2:69129817:A:G	7.37289e-07	-1.34276	-1.16197	3.41288e-06	-1.28528	-1.24465	6.5847e-06	-1.33	-1.24471
69129904	chr2:69129904:G:A	5.11565e-07	-1.50848	-1.36176	2.34186e-06	-1.53283	-1.3737	4.69233e-06	-1.53875	-1.37478
69130152	chr2:69130152:G:C	1.0086e-06	-1.42012	-0.771267	4.59947e-06	-1.3896	-0.841944	8.98601e-06	-1.42683	-0.836969
69130558	chr2:69130558:T:C	6.6289e-06	-1.13299e-10	-0.308513	3.35215e-05	-1.13299e-10	-0.245296	6.85498e-05	-1.13299e-10	-0.231903
69130707	chr2:69130707:T:G	9.27325e-07	-0.927238	-1.34817	4.11902e-06	-0.988345	-1.35352	8.39366e-06	-0.980641	-1.35135
69130762	chr2:69130762:C:T	2.46078e-06	-1.56331	0.263841	9.69523e-06	-1.53463	0.048786	1.91943e-05	-1.54516	0.0403135
69130931	chr2:69130931:A:T	3.98252e-06	-1.13299e-10	-0.818037	1.99091e-05	-1.13299e-10	-0.766307	4.02858e-05	-1.13299e-10	-0.763463
69131043	chr2:69131043:A:G	2.32285e-06	-1.13299e-10	-1.35716	1.11127e-05	-1.13299e-10	-1.34939	2.25289e-05	-1.13299e-10	-1.34467
69131180	chr2:69131180:C:T	7.24622e-07	-1.49156	-1.0305	3.2555e-06	-1.52303	-1.05411	6.52705e-06	-1.52846	-1.05505
69131215	chr2:69131215:A:G	2.43421e-06	-1.13299e-10	-1.31033	1.14543e-05	-1.13299e-10	-1.31911	2.31044e-05	-1.13299e-10	-1.31944
69131263	chr2:69131263:T:C	6.66588e-07	-1.47569	-1.12984	3.05439e-06	-1.50271	-1.13819	6.11889e-06	-1.50951	-1.13857
69131502	chr2:69131502:A:G	1.50034e-06	-1.55471	-0.239551	5.58806e-06	-1.52314	-0.513712	1.10434e-05	-1.53253	-0.525093
69131639	chr2:69131639:C:T	1.72504e-06	-1.44686	-0.207847	7.67326e-06	-1.41709	-0.302653	1.50444e-05	-1.45238	-0.296078
69131725	chr2:69131725:T:C	6.69862e-07	-1.48251	-1.11812	3.07232e-06	-1.50848	-1.12657	6.15517e-06	-1.51507	-1.1271
69132035	chr2:69132035:C:T	2.28235e-06	-1.13299e-10	-1.37475	1.08447e-05	-1.13299e-10	-1.3738	2.18861e-05	-1.13299e-10	-1.37361
69132261	chr2:69132261:A:G	1.73154e-06	-1.56371	-0.0872363	6.80036e-06	-1.53985	-0.30066	1.34872e-05	-1.54858	-0.309137
69132523	chr2:69132523:G:A	2.49481e-06	-1.13299e-10	-1.28574	1.19518e-05	-1.13299e-10	-1.2766	2.40982e-05	-1.13299e-10	-1.27733
69132679	chr2:69132679:G:A	2.64297e-06	-1.13299e-10	-1.22805	1.30798e-05	-1.13299e-10	-1.18642	2.64429e-05	-1.13299e-10	-1.18447
69132680	chr2:69132680:T:A	1.03185e-06	-1.51762	-0.650979	4.61731e-06	-1.54273	-0.684942	9.27914e-06	-1.54698	-0.684715
69132908	chr2:69132908:A:G	1.23701e-06	-0.753665	-1.23359	5.63407e-06	-0.865305	-1.16335	1.19598e-05	-0.821492	-1.15642
69133014	chr2:69133014:T:A	1.19478e-06	-0.797571	-1.22442	5.71808e-06	-0.859585	-1.15426	1.1709e-05	-0.851874	-1.14723
69133099	chr2:69133099:AT:A	2.47908e-06	-1.13299e-10	-1.29206	1.21282e-05	-1.13299e-10	-1.26195	2.46643e-05	-1.13299e-10	-1.25411
69133166	chr2:69133166:A:C	2.2753e-06	-1.13299e-10	-1.37784	1.08067e-05	-1.13299e-10	-1.37731	2.18082e-05	-1.13299e-10	-1.37718
69133782	chr2:69133782:C:T	2.30712e-06	-1.13299e-10	-1.36395	1.10546e-05	-1.13299e-10	-1.35463	2.23188e-05	-1.13299e-10	-1.35403
69134008	chr2:69134008:T:C	1.46778e-06	-1.40609	-0.410113	6.38957e-06	-1.36881	-0.534008	1.24784e-05	-1.40727	-0.528188
69134171	chr2:69134171:T:G	1.02734e-06	-1.50429	-0.668691	4.58863e-06	-1.53269	-0.701207	9.21544e-06	-1.53743	-0.701149
69134312	chr2:69134312:C:T	8.62745e-07	-1.40895	-0.938636	4.02594e-06	-1.36368	-1.00104	8.19569e-06	-1.34705	-1.00881
69134489	chr2:69134489:A:C	1.11973e-06	-0.890575	-1.19629	5.41719e-06	-0.947704	-1.1202	1.10877e-05	-0.940876	-1.11275
69134930	chr2:69134930:G:A	2.28997e-06	-1.13299e-10	-1.37141	1.10141e-05	-1.13299e-10	-1.35831	2.2238e-05	-1.13299e-10	-1.35766
69135029	chr2:69135029:C:T	5.92446e-07	-1.48353	-1.23992	2.65109e-06	-1.51153	-1.27098	5.29891e-06	-1.51882	-1.27314
69135130	chr2:69135130:C:G	5.51083e-07	-1.44989	-1.34593	2.50261e-06	-1.48295	-1.3572	4.99853e-06	-1.49046	-1.35986
69135144	chr2:69135144:T:C	2.5458e-06	-1.13299e-10	-1.2655	1.18347e-05	-1.13299e-10	-1.28645	2.38385e-05	-1.13299e-10	-1.28816
69135275	chr2:69135275:C:A	7.2169e-07	-1.46456	-1.06155	3.3395e-06	-1.49083	-1.06083	6.67499e-06	-1.49822	-1.06287
69135299	chr2:69135299:T:G	1.05781e-06	-0.916383	-1.22737	5.08637e-06	-0.973053	-1.15786	1.04058e-05	-0.966213	-1.15089
69135440	chr2:69135440:T:C	1.03599e-06	-1.42074	-0.743851	4.62971e-06	-1.37474	-0.850245	9.01587e-06	-1.41555	-0.844925
69135679	chr2:69135679:G:A	1.85431e-06	-1.45559	-0.126852	6.38573e-06	-1.54017	-0.363251	1.28675e-05	-1.54079	-0.363963
69135746	chr2:69135746:A:G	3.67581e-06	-1.13299e-10	-0.898178	1.838e-05	-1.13299e-10	-0.846218	3.72258e-05	-1.13299e-10	-0.842461
69135901	chr2:69135901:G:A	5.23757e-07	-1.49936	-1.34732	2.53161e-06	-1.4683	-1.36033	4.96216e-06	-1.49816	-1.35946
69136395	chr2:69136395:A:G	7.90958e-07	-1.47255	-0.961913	3.55557e-06	-1.5573	-0.93167	7.15472e-06	-1.56142	-0.930271
69136438	chr2:69136438:G:A	6.86797e-07	-1.19805	-1.37762	2.70391e-06	-1.38438	-1.3784	5.36693e-06	-1.40078	-1.37843
69136836	chr2:69136836:A:G	3.10754e-06	-1.13299e-10	-1.06612	1.43397e-05	-1.13299e-10	-1.09445	2.88304e-05	-1.13299e-10	-1.09803
69136962	chr2:69136962:G:A	8.371e-07	-1.47014	-0.907624	3.76063e-06	-1.55612	-0.876777	7.56295e-06	-1.56037	-0.875831
69137118	chr2:69137118:C:T	2.34289e-06	-1.13299e-10	-1.34857	1.13955e-05	-1.13299e-10	-1.32426	2.30045e-05	-1.13299e-10	-1.32377
69137201	chr2:69137201:T:C	7.7903e-07	-1.46948	-0.980173	3.49533e-06	-1.5559	-0.950153	7.03108e-06	-1.56012	-0.949004
69137566	chr2:69137566:T:C	3.86104e-06	-1.13299e-10	-0.849015	1.94141e-05	-1.13299e-10	-0.791481	3.93225e-05	-1.13299e-10	-0.787665
69137598	chr2:69137598:G:T	1.72128e-06	-0.989502	-0.667384	6.34726e-06	-1.25289	-0.656575	1.29297e-05	-1.23932	-0.660617
69137735	chr2:69137735:G:A	9.3193e-06	-1.13299e-10	0.0321359	3.72917e-05	-1.13299e-10	-0.138712	7.40954e-05	-1.13299e-10	-0.15411
69138128	chr2:69138128:A:T	2.45474e-06	-1.13299e-10	-1.30193	1.18316e-05	-1.13299e-10	-1.28671	2.39708e-05	-1.13299e-10	-1.28263
69138319	chr2:69138319:A:G	7.25385e-07	-1.17235	-1.34865	3.50407e-06	-1.14348	-1.36008	7.2804e-06	-1.11338	-1.3609
69138666	chr2:69138666:A:G	7.22238e-07	-1.47692	-1.04843	3.21118e-06	-1.48337	-1.10747	6.68933e-06	-1.45302	-1.10593
69138784	chr2:69138784:A:G	5.88668e-07	-1.4577	-1.27214	2.58533e-06	-1.55072	-1.25691	5.18851e-06	-1.55562	-1.2574
69139484	chr2:69139484:G:C	3.67099e-06	-1.13299e-10	-0.899491	1.84013e-05	-1.13299e-10	-0.845064	3.72631e-05	-1.13299e-10	-0.841461
69139786	chr2:69139786:G:A	8.75294e-07	-1.24774	-1.0854	3.56374e-06	-1.42059	-1.06608	7.13564e-06	-1.43477	-1.05959
69139837	chr2:69139837:C:T	2.274e-06	-1.13299e-10	-1.37841	1.08103e-05	-1.13299e-10	-1.37698	2.18151e-05	-1.13299e-10	-1.37686
69140340	chr2:69140340:C:A	2.37558e-06	-1.13299e-10	-1.33471	1.14506e-05	-1.13299e-10	-1.31944	2.3102e-05	-1.13299e-10	-1.31954
69140601	chr2:69140601:G:A	2.38582e-06	-1.13299e-10	-1.33041	1.14646e-05	-1.13299e-10	-1.31822	2.32819e-05	-1.13299e-10	-1.31178
69140840	chr2:69140840:G:A	2.82236e-06	-1.13299e-10	-1.16238	1.38233e-05	-1.13299e-10	-1.13113	2.78696e-05	-1.13299e-10	-1.13193
69141006	chr2:69141006:G:A	8.05845e-07	-1.33615	-1.07967	3.38306e-06	-1.47806	-1.06065	6.79417e-06	-1.48963	-1.05376
69141115	chr2:69141115:G:T	6.96074e-07	-1.43294	-1.12931	3.25209e-06	-1.41166	-1.16652	6.65594e-06	-1.39477	-1.16918
69141137	chr2:69141137:G:A	2.33905e-06	-1.13299e-10	-1.35021	1.135e-05	-1.13299e-10	-1.32826	2.29742e-05	-1.13299e-10	-1.32509
69141689	chr2:69141689:G:A	2.73831e-06	-1.19261	-3.69445e-10	1.07734e-05	-1.3804	-3.69445e-10	2.14152e-05	-1.39536	-3.69445e-10
69141951	chr2:69141951:A:G	3.95572e-06	-1.13299e-10	-0.824788	1.98257e-05	-1.13299e-10	-0.770502	4.01488e-05	-1.13299e-10	-0.766872
69142088	chr2:69142088:T:C	6.21962e-07	-1.36234	-1.31249	2.97193e-06	-1.33807	-1.3302	6.11733e-06	-1.31685	-1.33149
69143180	chr2:69143180:C:T	2.32147e-06	-1.13299e-10	-1.35775	1.12296e-05	-1.13299e-10	-1.33893	2.27202e-05	-1.13299e-10	-1.33621
69143317	chr2:69143317:G:A	3.11472e-06	-1.13299e-10	-1.06381	1.45446e-05	-1.13299e-10	-1.08026	2.91944e-05	-1.13299e-10	-1.08548
69143476	chr2:69143476:A:G	5.8976e-07	-1.49712	-1.23087	2.67625e-06	-1.50396	-1.2691	5.55659e-06	-1.47691	-1.26757
69143528	chr2:69143528:A:C	1.08823e-06	-1.53935	-0.576047	4.24755e-06	-1.49941	-0.811735	8.39068e-06	-1.51127	-0.821076
69143575	chr2:69143575:C:A	1.0513e-06	-0.93674	-1.21318	5.08593e-06	-0.990489	-1.14052	1.04048e-05	-0.983575	-1.13362
69143578	chr2:69143578:G:A	4.95951e-05	-1.13299e-10	1.70394	0.000280425	-1.13299e-10	1.87882	0.000583015	-1.13299e-10	1.90875
69143639	chr2:69143639:T:C	1.16343e-06	-1.51795	-0.530631	5.2624e-06	-1.47795	-0.618945	1.04866e-05	-1.49346	-0.61591
69143668	chr2:69143668:C:T	2.29154e-06	-1.13299e-10	-1.37073	1.09445e-05	-1.13299e-10	-1.36465	2.20624e-05	-1.13299e-10	-1.36559
69143841	chr2:69143841:G:A	2.50947e-06	-1.13299e-10	-1.27988	1.20285e-05	-1.13299e-10	-1.2702	2.42528e-05	-1.13299e-10	-1.27093
69143844	chr2:69143844:A:G	1.3096e-06	-1.25258	-0.677644	6.04034e-06	-1.19274	-0.766285	1.18013e-05	-1.22481	-0.766446
69144412	chr2:69144412:G:A	6.84763e-07	-1.47939	-1.09924	3.23229e-06	-1.45155	-1.13274	6.33701e-06	-1.48192	-1.13113
69144502	chr2:69144502:A:G	8.32711e-07	-1.55578	-0.827238	3.56286e-06	-1.52566	-0.961254	7.09668e-06	-1.5365	-0.963333
69144685	chr2:69144685:CCTA:C	2.31639e-06	-1.13299e-10	-1.35994	1.10885e-05	-1.13299e-10	-1.35158	2.23445e-05	-1.13299e-10	-1.35288
69144724	chr2:69144724:A:G	8.75131e-07	-1.38525	-0.94808	4.16343e-06	-1.35523	-0.975912	7.93735e-06	-1.39819	-0.989694
69144991	chr2:69144991:T:C	8.30124e-06	-1.13299e-10	-0.0835463	3.34946e-05	-1.13299e-10	-0.246099	6.65034e-05	-1.13299e-10	-0.26221
69145601	chr2:69145601:T:G	2.27819e-06	-1.13299e-10	-1.37657	1.07951e-05	-1.13299e-10	-1.37839	2.17813e-05	-1.13299e-10	-1.37841
69146034	chr2:69146034:G:A	7.1685e-06	-1.13299e-10	-0.230255	2.99792e-05	-1.13299e-10	-0.356979	5.9846e-05	-1.13299e-10	-0.367688
69146222	chr2:69146222:T:TC	2.285e-06	-1.13299e-10	-1.37359	1.08866e-05	-1.13299e-10	-1.36995	2.19848e-05	-1.13299e-10	-1.36911
69146380	chr2:69146380:T:G	3.69905e-06	-1.13299e-10	-0.891875	1.8314e-05	-1.13299e-10	-0.849819	3.70849e-05	-1.13299e-10	-0.846254
69146520	chr2:69146520:G:A	7.7184e-07	-1.27934	-1.17959	3.7968e-06	-1.22869	-1.19463	7.16814e-06	-1.28574	-1.20408
69146588	chr2:69146588:G:A	2.29047e-06	-1.13299e-10	-1.3712	1.08318e-05	-1.13299e-10	-1.375	2.18416e-05	-1.13299e-10	-1.37565
69146683	chr2:69146683:T:C	3.86165e-06	-1.13299e-10	-0.848857	1.61768e-05	-1.13299e-10	-0.973903	3.21955e-05	-1.13299e-10	-0.987635
69146788	chr2:69146788:G:A	3.60122e-06	-1.13299e-10	-0.918678	1.85923e-05	-1.13299e-10	-0.834732	3.7317e-05	-1.13299e-10	-0.840014
69146859	chr2:69146859:C:T	2.51532e-06	-1.55733	0.279773	8.59284e-06	-1.57236	-0.0341912	1.72651e-05	-1.56954	-0.0412374
69147006	chr2:69147006:C:T	3.27029e-06	-1.13299e-10	-1.01507	1.40016e-05	-1.13299e-10	-1.11831	2.79305e-05	-1.13299e-10	-1.12974
69147318	chr2:69147318:C:T	2.75845e-06	-1.40487	0.219584	8.4383e-06	-1.50928	-0.11542	1.69861e-05	-1.5078	-0.119272
69147413	chr2:69147413:C:A	1.11129e-05	-1.13299e-10	0.208153	5.38257e-05	-1.13299e-10	0.228268	0.000109401	-1.13299e-10	0.23556
69147638	chr2:69147638:T:C	3.55823e-06	-1.13299e-10	-0.930689	1.78849e-05	-1.13299e-10	-0.873527	3.58574e-05	-1.13299e-10	-0.879913
69147866	chr2:69147866:G:A	5.76788e-07	-1.3726	-1.37763	2.83905e-06	-1.34377	-1.37024	5.84992e-06	-1.32364	-1.36939
69148204	chr2:69148204:TTG:T	5.4629e-07	-1.42659	-1.37796	2.66502e-06	-1.40579	-1.37148	5.48612e-06	-1.38656	-1.37068
69148688	chr2:69148688:CAAT:C	2.10006e-06	-1.45798	-3.69445e-10	8.93004e-06	-1.56806	-3.69445e-10	1.87849e-05	-1.52641	-3.69445e-10
69148777	chr2:69148777:A:C	2.29419e-06	-1.13299e-10	-1.36957	1.08768e-05	-1.13299e-10	-1.37085	2.19272e-05	-1.13299e-10	-1.37174
69149083	chr2:69149083:G:T	4.91132e-07	-1.55499	-1.356	2.31015e-06	-1.55271	-1.36746	4.62141e-06	-1.56045	-1.36831
69149348	chr2:69149348:T:C	6.63804e-06	-1.13299e-10	-0.307134	3.47624e-05	-1.13299e-10	-0.208945	6.93529e-05	-1.13299e-10	-0.220255
69149354	chr2:69149354:GC:G	1.42774e-05	-1.13299e-10	0.458726	7.25287e-05	-1.13299e-10	0.526499	0.000146765	-1.13299e-10	0.529373
69149618	chr2:69149618:T:G	3.05028e-06	-1.13299e-10	-1.08472	1.36912e-05	-1.13299e-10	-1.14073	2.76311e-05	-1.13299e-10	-1.14052
69149937	chr2:69149937:G:A	5.38804e-07	-1.54959	-1.26876	2.68982e-06	-1.5474	-1.22061	5.48911e-06	-1.54141	-1.21529
69149964	chr2:69149964:C:G	8.22207e-07	-1.52107	-0.874645	4.05728e-06	-1.53655	-0.820423	8.28878e-06	-1.52726	-0.817302
69149969	chr2:69149969:G:A	5.78154e-07	-1.4632	-1.28467	2.83215e-06	-1.53835	-1.17809	5.72386e-06	-1.54191	-1.17291
69150166	chr2:69150166:C:A	4.75269e-07	-1.57263	-1.37119	2.29616e-06	-1.57132	-1.35492	4.65552e-06	-1.56878	-1.35263
69150473	chr2:69150473:G:A	7.24803e-07	-1.57543	-0.946376	3.97777e-06	-1.54572	-0.831039	7.94639e-06	-1.56601	-0.820737
69150679	chr2:69150679:A:G	1.9627e-06	-1.52563	-3.69445e-10	9.0421e-06	-1.55559	-3.69445e-10	1.81071e-05	-1.56316	-3.69445e-10
69150724	chr2:69150724:T:C	1.15967e-06	-1.40182	-0.650002	5.86228e-06	-1.40885	-0.580089	1.18494e-05	-1.40824	-0.578948
69150938	chr2:69150938:G:C	5.06713e-07	-1.54832	-1.33144	2.46854e-06	-1.57504	-1.27881	5.03098e-06	-1.56923	-1.27462
69150999	chr2:69150999:A:G	3.3189e-06	-1.13299e-10	-1.00032	1.71439e-05	-1.13299e-10	-0.915839	3.50596e-05	-1.13299e-10	-0.902414
69151076	chr2:69151076:C:T	2.29942e-06	-1.13299e-10	-1.3673	1.10693e-05	-1.13299e-10	-1.35331	2.233e-05	-1.13299e-10	-1.35353
69151258	chr2:69151258:T:C	2.27885e-06	-1.13299e-10	-1.37628	1.08695e-05	-1.13299e-10	-1.37152	2.18874e-05	-1.13299e-10	-1.37355
69151572	chr2:69151572:C:T	5.13975e-06	-1.13299e-10	-0.562946	2.66635e-05	-1.13299e-10	-0.474186	5.32841e-05	-1.13299e-10	-0.483825
69151854	chr2:69151854:A:G	2.47518e-06	-1.13299e-10	-1.29364	1.14329e-05	-1.13299e-10	-1.32098	2.30597e-05	-1.13299e-10	-1.32138
69152292	chr2:69152292:A:G	3.0174e-06	-1.13299e-10	-1.09556	1.35461e-05	-1.13299e-10	-1.15139	2.72698e-05	-1.13299e-10	-1.15368
69152400	chr2:69152400:A:C	2.78698e-06	-1.13299e-10	-1.17499	1.26504e-05	-1.13299e-10	-1.21979	2.55058e-05	-1.13299e-10	-1.22056
69152424	chr2:69152424:A:G	2.44535e-06	-1.13299e-10	-1.30576	1.15165e-05	-1.13299e-10	-1.3137	2.31923e-05	-1.13299e-10	-1.31564
69152482	chr2:69152482:G:A	1.22805e-06	-1.29117	-0.703348	5.86181e-06	-1.38147	-0.607556	1.14286e-05	-1.42238	-0.60096
69152948	chr2:69152948:T:C	2.21903e-06	-0.392183	-1.0107	1.01002e-05	-0.29098	-1.15395	1.94876e-05	-0.332598	-1.15708
69152985	chr2:69152985:A:G	2.31073e-06	-1.13299e-10	-1.36239	1.09009e-05	-1.13299e-10	-1.36863	2.19837e-05	-1.13299e-10	-1.36916
69153298	chr2:69153298:A:T	2.41718e-06	-1.31735	-3.69445e-10	1.4038e-05	-1.11572	-3.69445e-10	2.60884e-05	-1.19797	-3.69445e-10
69153718	chr2:69153718:T:C	2.92574e-06	-1.13299e-10	-1.12641	1.32113e-05	-1.13299e-10	-1.17641	2.66354e-05	-1.13299e-10	-1.17722
69153747	chr2:69153747:G:A	4.9324e-07	-1.57538	-1.33133	2.4688e-06	-1.56984	-1.28391	4.98446e-06	-1.57511	-1.27803
69153813	chr2:69153813:G:A	9.20936e-06	-1.13299e-10	0.0202683	4.72038e-05	-1.13299e-10	0.0969921	9.53725e-05	-1.13299e-10	0.0983267
69154402	chr2:69154402:T:C	5.61783e-07	-1.56556	-1.21103	2.60827e-06	-1.55399	-1.24481	5.20646e-06	-1.55967	-1.24989
69154421	chr2:69154421:T:C	5.78525e-07	-1.4251	-1.32213	2.73857e-06	-1.37681	-1.37324	5.25894e-06	-1.42449	-1.37504
69154437	chr2:69154437:A:G	5.50932e-07	-1.44125	-1.35484	2.69242e-06	-1.49425	-1.27279	5.36238e-06	-1.51667	-1.26339
69154838	chr2:69154838:G:A	3.03523e-06	-1.13299e-10	-1.08966	1.36824e-05	-1.13299e-10	-1.14137	2.76019e-05	-1.13299e-10	-1.14158
69154952	chr2:69154952:T:C	3.12384e-06	-1.13299e-10	-1.06089	1.42886e-05	-1.13299e-10	-1.09802	2.89488e-05	-1.13299e-10	-1.09393
69155281	chr2:69155281:G:A	8.17462e-07	-1.03329	-1.36821	4.49742e-06	-0.890124	-1.36385	7.85119e-06	-1.03553	-1.36327
69155282	chr2:69155282:C:T	4.82509e-07	-1.56462	-1.36408	2.40211e-06	-1.55177	-1.32937	4.81003e-06	-1.56159	-1.32717
69156449	chr2:69156449:A:C	5.41036e-06	-1.13299e-10	-0.511636	2.80899e-05	-1.13299e-10	-0.422071	5.63945e-05	-1.13299e-10	-0.427091
69156509	chr2:69156509:G:C	4.90738e-07	-1.54383	-1.36796	2.32735e-06	-1.57194	-1.34081	4.71103e-06	-1.57094	-1.33862
69156975	chr2:69156975:A:C	6.18492e-07	-1.57452	-1.1059	2.9749e-06	-1.57526	-1.09201	6.04401e-06	-1.57553	-1.08486
69157724	chr2:69157724:GGAAT:G	2.39194e-06	-1.13299e-10	-1.32785	1.15226e-05	-1.13299e-10	-1.31317	2.32996e-05	-1.13299e-10	-1.31103
69158658	chr2:69158658:T:C	2.35296e-06	-1.13299e-10	-1.34428	1.13486e-05	-1.13299e-10	-1.32839	2.30044e-05	-1.13299e-10	-1.32378
69158666	chr2:69158666:A:T	5.56386e-06	-1.13299e-10	-0.48366	2.80764e-05	-1.13299e-10	-0.422552	5.66982e-05	-1.13299e-10	-0.421721
69158686	chr2:69158686:T:C	5.80732e-07	-1.47641	-1.26701	2.96961e-06	-1.45375	-1.2153	6.13337e-06	-1.44151	-1.20421
69158824	chr2:69158824:C:G	2.27701e-06	-1.13299e-10	-1.37709	1.07956e-05	-1.13299e-10	-1.37834	2.17818e-05	-1.13299e-10	-1.37839
69158839	chr2:69158839:G:A	6.95311e-06	-1.13299e-10	-0.260763	3.52968e-05	-1.13299e-10	-0.193691	7.13055e-05	-1.13299e-10	-0.192489
69158859	chr2:69158859:G:A	3.17689e-06	-1.13299e-10	-1.04405	1.42975e-05	-1.13299e-10	-1.0974	2.89401e-05	-1.13299e-10	-1.09424
69159907	chr2:69159907:G:A	6.01032e-07	-1.56477	-1.14429	3.00593e-06	-1.57432	-1.08258	6.10857e-06	-1.57552	-1.07425
69160124	chr2:69160124:A:C	4.77375e-07	-1.57531	-1.36409	2.41512e-06	-1.5753	-1.30044	4.90679e-06	-1.57553	-1.29331
69160366	chr2:69160366:G:A	5.09666e-06	-1.13299e-10	-0.571366	2.16013e-05	-1.13299e-10	-0.684731	4.34195e-05	-1.13299e-10	-0.688555
69160435	chr2:69160435:G:C	4.74673e-07	-1.56797	-1.37711	2.241e-06	-1.57465	-1.37591	4.52333e-06	-1.57509	-1.37512
69160547	chr2:69160547:G:A	4.94068e-07	-1.56649	-1.33854	2.42482e-06	-1.57499	-1.29674	4.91562e-06	-1.5753	-1.29175
69160970	chr2:69160970:C:G	2.59023e-06	-1.13299e-10	-1.2482	1.15246e-05	-1.13299e-10	-1.313	2.31723e-05	-1.13299e-10	-1.31651
69162023	chr2:69162023:A:G	6.74118e-07	-1.55676	-1.03754	3.30757e-06	-1.56676	-0.994507	6.74571e-06	-1.56329	-0.987263
69162200	chr2:69162200:T:G	1.07499e-06	-1.53214	-0.595504	5.05688e-06	-1.54869	-0.588045	1.03315e-05	-1.54285	-0.581418
69162359	chr2:69162359:G:T	2.31877e-06	-1.13299e-10	-1.35892	1.08542e-05	-1.13299e-10	-1.37293	2.18719e-05	-1.13299e-10	-1.37426
69162434	chr2:69162434:A:T	8.72591e-07	-1.55455	-0.781687	4.16588e-06	-1.56568	-0.764878	8.47841e-06	-1.56206	-0.759884
69162625	chr2:69162625:T:A	6.89653e-07	-1.57486	-0.996661	3.25705e-06	-1.57511	-1.00155	6.58736e-06	-1.57529	-0.999023
69162721	chr2:69162721:T:A	5.05119e-06	-1.13299e-10	-0.580327	2.14707e-05	-1.13299e-10	-0.690795	4.31372e-05	-1.13299e-10	-0.695078
69163027	chr2:69163027:GCCA:G	2.28148e-06	-1.13299e-10	-1.37513	1.07951e-05	-1.13299e-10	-1.37839	2.17831e-05	-1.13299e-10	-1.37833
69163160	chr2:69163160:G:A	8.211e-07	-1.5432	-0.853861	4.64105e-06	-1.51872	-0.703818	9.31186e-06	-1.54041	-0.68777
69163237	chr2:69163237:C:T	4.93895e-07	-1.57489	-1.33049	2.58247e-06	-1.57308	-1.23566	5.25002e-06	-1.57452	-1.22671
69163382	chr2:69163382:C:T	3.19831e-06	-1.03733	-3.69445e-10	1.01971e-05	-1.43538	-3.69445e-10	1.96875e-05	-1.47948	-3.69445e-10
69164180	chr2:69164180:A:G	4.88519e-07	-1.55617	-1.36016	2.44205e-06	-1.55802	-1.30662	4.92006e-06	-1.5653	-1.30084
69164485	chr2:69164485:C:T	5.33404e-06	-1.13299e-10	-0.525843	2.30491e-05	-1.13299e-10	-0.619856	4.65874e-05	-1.13299e-10	-0.618133
69164563	chr2:69164563:CAG:C	2.2495e-06	-1.38924	-3.69445e-10	1.26921e-05	-1.2165	-3.69445e-10	2.38483e-05	-1.28775	-3.69445e-10
69164985	chr2:69164985:A:G	1.41345e-06	-1.57038	-0.283541	8.69502e-06	-1.55974	-0.0349907	1.77629e-05	-1.57047	-0.0118777
69165137	chr2:69165137:C:T	9.09815e-07	-1.57351	-0.720954	5.17996e-06	-1.56416	-0.548521	1.05608e-05	-1.57261	-0.529707
69165138	chr2:69165138:A:G	1.8229e-06	-1.57457	-0.0249597	1.13872e-05	-1.56816	0.24317	2.34131e-05	-1.57455	0.268381
69165209	chr2:69165209:C:T	5.04749e-07	-1.57234	-1.31131	2.39507e-06	-1.57283	-1.31124	4.84032e-06	-1.57199	-1.31049
69165370	chr2:69165370:G:A	3.26549e-06	-1.13299e-10	-1.01654	1.4592e-05	-1.13299e-10	-1.07701	2.94736e-05	-1.13299e-10	-1.07597
69165487	chr2:69165487:T:C	5.10095e-07	-1.57546	-1.29765	2.71947e-06	-1.57527	-1.18177	5.54263e-06	-1.57553	-1.17147
69165539	chr2:69165539:G:A	1.39739e-06	-1.57033	-0.295021	8.58155e-06	-1.55949	-0.0483829	1.75252e-05	-1.57037	-0.0254517
69165635	chr2:69165635:T:C	1.4629e-06	-1.55473	-0.264805	8.83145e-06	-1.56288	-0.0162853	1.84049e-05	-1.55296	0.00611566
69165668	chr2:69165668:A:G	1.62739e-06	-1.56945	-0.143524	1.01629e-05	-1.558	0.119263	2.07741e-05	-1.56954	0.143787
69166312	chr2:69166312:C:T	3.28579e-06	-1.13299e-10	-1.01034	1.61339e-05	-1.13299e-10	-0.976558	3.26756e-05	-1.13299e-10	-0.972834
69166581	chr2:69166581:G:A	9.93127e-07	-1.57419	-0.632654	5.75128e-06	-1.56614	-0.441921	1.17304e-05	-1.57347	-0.423806
69166674	chr2:69166674:C:T	3.82362e-06	-1.13299e-10	-0.858754	1.68689e-05	-1.13299e-10	-0.932012	3.40517e-05	-1.13299e-10	-0.931585
69167654	chr2:69167654:T:C	1.07478e-05	-1.13299e-10	0.174752	5.11091e-05	-1.13299e-10	0.17648	0.000102197	-1.13299e-10	0.167437
69167716	chr2:69167716:C:T	5.68597e-07	-1.41769	-1.34685	2.67645e-06	-1.47952	-1.29347	5.31184e-06	-1.49885	-1.29067
69167804	chr2:69167804:C:T	5.6301e-07	-1.41988	-1.35452	2.62351e-06	-1.48749	-1.30547	5.2122e-06	-1.50526	-1.3032
69167963	chr2:69167963:C:T	3.6804e-06	-1.13299e-10	-0.896929	1.81017e-05	-1.13299e-10	-0.861474	3.66708e-05	-1.13299e-10	-0.857482
69168057	chr2:69168057:A:C	1.69366e-06	-1.52429	-0.148769	9.44534e-06	-1.51537	0.00340422	1.96964e-05	-1.47998	0.000947461
69168247	chr2:69168247:T:C	5.95356e-07	-1.47055	-1.248	4.00107e-06	-1.36903	-1.00189	8.19018e-06	-1.37664	-0.97989
69168248	chr2:69168248:T:C	4.0969e-06	-1.13299e-10	-0.789722	1.7997e-05	-1.13299e-10	-0.86728	3.63206e-05	-1.13299e-10	-0.867079
69168318	chr2:69168318:A:T	2.75728e-06	-1.5695	0.383794	1.52582e-05	-1.55986	0.527494	3.13004e-05	-1.54852	0.532689
69169255	chr2:69169255:G:A	5.34872e-07	-1.5746	-1.25108	3.11636e-06	-1.54551	-1.07531	6.47757e-06	-1.52718	-1.06394
69169345	chr2:69169345:G:C	7.4671e-06	-1.13299e-10	-0.189445	3.1382e-05	-1.13299e-10	-0.311247	6.29732e-05	-1.13299e-10	-0.316755
69169365	chr2:69169365:C:G	5.58328e-07	-1.57554	-1.20723	3.2591e-06	-1.55517	-1.02086	6.74957e-06	-1.53968	-1.0103
69169464	chr2:69169464:G:A	6.042e-06	-1.13299e-10	-0.401217	2.42549e-05	-1.13299e-10	-0.568863	4.82928e-05	-1.13299e-10	-0.582181
69169821	chr2:69169821:A:G	5.7363e-07	-1.38957	-1.36615	3.00837e-06	-1.36524	-1.29084	5.87038e-06	-1.40819	-1.28136
69169872	chr2:69169872:A:G	4.9423e-07	-1.56344	-1.34126	2.42249e-06	-1.50642	-1.36627	4.88402e-06	-1.50576	-1.36773
69170025	chr2:69170025:G:A	5.62178e-07	-1.51205	-1.26383	2.88498e-06	-1.40892	-1.28904	5.86842e-06	-1.39544	-1.29443
69170225	chr2:69170225:C:T	4.15906e-06	-1.13299e-10	-0.774661	2.13115e-05	-1.13299e-10	-0.698237	4.27848e-05	-1.13299e-10	-0.70328
69170462	chr2:69170462:C:T	4.1114e-06	-1.13299e-10	-0.786188	2.02083e-05	-1.13299e-10	-0.751389	4.04971e-05	-1.13299e-10	-0.758234
69170783	chr2:69170783:G:A	2.27395e-06	-1.13299e-10	-1.37843	1.08094e-05	-1.13299e-10	-1.37707	2.18167e-05	-1.13299e-10	-1.37679
69170805	chr2:69170805:T:C	2.27433e-06	-1.13299e-10	-1.37827	1.08183e-05	-1.13299e-10	-1.37625	2.18364e-05	-1.13299e-10	-1.37588
69171131	chr2:69171131:G:A	4.86305e-07	-1.55489	-1.36599	2.35091e-06	-1.57541	-1.32727	4.75387e-06	-1.57553	-1.32497
69171399	chr2:69171399:C:T	1.87022e-06	-1.5739	-3.69445e-10	9.05774e-06	-1.55386	-3.69445e-10	1.80658e-05	-1.56544	-3.69445e-10
69171879	chr2:69171879:T:C	3.45551e-06	-0.959983	-3.69445e-10	1.62938e-05	-0.966699	-3.69445e-10	3.27044e-05	-0.971953	-3.69445e-10
69173067	chr2:69173067:G:A	4.1744e-06	-1.13299e-10	-0.770981	1.7098e-05	-1.13299e-10	-0.918523	3.40967e-05	-1.13299e-10	-0.930262
69173266	chr2:69173266:G:A	1.25018e-05	-1.13299e-10	0.325922	6.75132e-05	-1.13299e-10	0.454842	0.000134818	-1.13299e-10	0.444463
69173752	chr2:69173752:C:T	4.79273e-06	-1.13299e-10	-0.632852	1.92503e-05	-1.13299e-10	-0.799957	3.83187e-05	-1.13299e-10	-0.813526
69173973	chr2:69173973:A:T	2.35713e-06	-1.13299e-10	-1.34251	1.09904e-05	-1.13299e-10	-1.36046	2.21464e-05	-1.13299e-10	-1.36179
69174486	chr2:69174486:ATGG:A	2.30454e-06	-1.13299e-10	-1.36507	1.10647e-05	-1.13299e-10	-1.35372	2.239e-05	-1.13299e-10	-1.35085
69174893	chr2:69174893:C:T	5.38608e-07	-1.49071	-1.32801	3.60341e-06	-1.33892	-1.13668	7.3186e-06	-1.35012	-1.11893
69175026	chr2:69175026:C:G	2.03718e-06	-1.48838	-3.69445e-10	9.08722e-06	-1.55061	-3.69445e-10	1.84539e-05	-1.54419	-3.69445e-10
69175065	chr2:69175065:T:C	5.55119e-06	-1.13299e-10	-0.48594	2.19237e-05	-1.13299e-10	-0.669913	4.35712e-05	-1.13299e-10	-0.685067
69175120	chr2:69175120:A:G	4.92855e-06	-1.13299e-10	-0.604907	1.9941e-05	-1.13299e-10	-0.764706	3.97242e-05	-1.13299e-10	-0.777503
69175135	chr2:69175135:G:A	5.02209e-06	-1.13299e-10	-0.586106	2.0267e-05	-1.13299e-10	-0.748487	4.03676e-05	-1.13299e-10	-0.761436
69175177	chr2:69175177:T:C	2.41852e-06	-1.13299e-10	-1.3168	1.1211e-05	-1.13299e-10	-1.34059	2.2649e-05	-1.13299e-10	-1.33935
69175185	chr2:69175185:G:C	5.64825e-06	-1.13299e-10	-0.468607	2.22696e-05	-1.13299e-10	-0.654261	4.42564e-05	-1.13299e-10	-0.669463
69175453	chr2:69175453:G:A	5.75666e-06	-1.13299e-10	-0.449594	2.26639e-05	-1.13299e-10	-0.636709	4.50278e-05	-1.13299e-10	-0.652183
69176213	chr2:69176213:C:A	5.87438e-07	-1.49572	-1.23622	2.90763e-06	-1.54827	-1.14187	6.08746e-06	-1.51893	-1.1343
69176504	chr2:69176504:A:G	3.17224e-06	-1.13299e-10	-1.04551	1.36431e-05	-1.13299e-10	-1.14425	2.72971e-05	-1.13299e-10	-1.15268
69176706	chr2:69176706:A:G	2.27547e-06	-1.13299e-10	-1.37776	1.07983e-05	-1.13299e-10	-1.37809	2.17931e-05	-1.13299e-10	-1.37787
69176750	chr2:69176750:G:T	4.79449e-07	-1.57516	-1.35991	2.47889e-06	-1.55655	-1.29312	4.97977e-06	-1.56123	-1.29285
69176852	chr2:69176852:G:A	3.77139e-06	-1.13299e-10	-0.872507	1.92952e-05	-1.13299e-10	-0.797626	3.8806e-05	-1.13299e-10	-0.800888
69177319	chr2:69177319:T:A	2.69758e-06	-1.13299e-10	-1.2076	1.22824e-05	-1.13299e-10	-1.24932	2.48404e-05	-1.13299e-10	-1.24699
69177436	chr2:69177436:TGTGCCTG:T	2.81311e-06	-1.13299e-10	-1.16566	1.38794e-05	-1.13299e-10	-1.12707	2.81404e-05	-1.13299e-10	-1.12226
69177706	chr2:69177706:G:A	2.05169e-05	-1.13299e-10	0.821295	0.000115667	-1.13299e-10	0.993236	0.000231175	-1.13299e-10	0.983711
69177830	chr2:69177830:C:T	2.92082e-06	-1.13299e-10	-1.12809	1.31353e-05	-1.13299e-10	-1.18218	2.63782e-05	-1.13299e-10	-1.18692
69177862	chr2:69177862:T:C	2.30732e-06	-1.13299e-10	-1.36386	1.07979e-05	-1.13299e-10	-1.37813	2.17826e-05	-1.13299e-10	-1.37835
69177926	chr2:69177926:C:A	2.29582e-06	-1.13299e-10	-1.36886	1.07947e-05	-1.13299e-10	-1.37842	2.17839e-05	-1.13299e-10	-1.37829
69178267	chr2:69178267:A:G	2.51961e-06	-1.13299e-10	-1.27585	1.25089e-05	-1.13299e-10	-1.23104	2.53248e-05	-1.13299e-10	-1.22768
69178520	chr2:69178520:G:A	2.27543e-06	-1.13299e-10	-1.37778	1.0862e-05	-1.13299e-10	-1.37221	2.19454e-05	-1.13299e-10	-1.3709
69178605	chr2:69178605:A:G	2.27514e-06	-1.13299e-10	-1.37791	1.08718e-05	-1.13299e-10	-1.37131	2.19676e-05	-1.13299e-10	-1.3699
69178890	chr2:69178890:A:G	4.63656e-06	-1.13299e-10	-0.665979	2.04379e-05	-1.13299e-10	-0.74009	4.13463e-05	-1.13299e-10	-0.737481
69179278	chr2:69179278:G:T	2.3135e-06	-1.13299e-10	-1.36119	1.07998e-05	-1.13299e-10	-1.37795	2.17846e-05	-1.13299e-10	-1.37826
69179604	chr2:69179604:T:C	4.30165e-06	-1.13299e-10	-0.740952	2.20616e-05	-1.13299e-10	-0.663642	4.43125e-05	-1.13299e-10	-0.668196
69179665	chr2:69179665:G:C	2.27575e-06	-1.13299e-10	-1.37764	1.09398e-05	-1.13299e-10	-1.36507	2.21083e-05	-1.13299e-10	-1.36351
69179910	chr2:69179910:C:T	2.27417e-06	-1.13299e-10	-1.37833	1.0858e-05	-1.13299e-10	-1.37258	2.19313e-05	-1.13299e-10	-1.37155
69180402	chr2:69180402:T:C	2.28014e-06	-1.13299e-10	-1.37572	1.10061e-05	-1.13299e-10	-1.35903	2.22495e-05	-1.13299e-10	-1.35715
69180411	chr2:69180411:G:A	2.28496e-06	-1.13299e-10	-1.3736	1.07985e-05	-1.13299e-10	-1.37807	2.17909e-05	-1.13299e-10	-1.37797
69180457	chr2:69180457:G:A	4.66239e-06	-1.13299e-10	-0.660424	2.12931e-05	-1.13299e-10	-0.699097	4.30687e-05	-1.13299e-10	-0.696667
69180546	chr2:69180546:A:G	2.28489e-06	-1.13299e-10	-1.37363	1.10619e-05	-1.13299e-10	-1.35397	2.23665e-05	-1.13299e-10	-1.3519
69180600	chr2:69180600:T:C	7.07893e-07	-1.55972	-0.985692	3.25004e-06	-1.5111	-1.06771	6.43675e-06	-1.51736	-1.08008
69180762	chr2:69180762:T:C	2.28478e-06	-1.13299e-10	-1.37368	1.09293e-05	-1.13299e-10	-1.36603	2.20693e-05	-1.13299e-10	-1.36528
69180820	chr2:69180820:A:G	4.9347e-07	-1.5689	-1.33734	2.32946e-06	-1.57312	-1.33873	4.68279e-06	-1.5755	-1.34007
69180913	chr2:69180913:G:A	4.99669e-07	-1.57403	-1.31973	2.36359e-06	-1.57542	-1.32188	4.76509e-06	-1.57476	-1.32338
69180994	chr2:69180994:G:C	2.35162e-06	-1.13299e-10	-1.34485	1.08961e-05	-1.13299e-10	-1.36908	2.19672e-05	-1.13299e-10	-1.36991
69181897	chr2:69181897:C:A	5.06145e-07	-1.57198	-1.3089	2.37563e-06	-1.57298	-1.31924	4.8077e-06	-1.56831	-1.32093
69182090	chr2:69182090:C:T	5.33104e-07	-1.56699	-1.262	2.47996e-06	-1.57507	-1.27417	5.009e-06	-1.57186	-1.27636
69182133	chr2:69182133:A:G	5.15125e-07	-1.56958	-1.29372	2.40802e-06	-1.57419	-1.30448	4.87061e-06	-1.56974	-1.3065
69183193	chr2:69183193:T:G	1.0607e-06	-1.5112	-0.629823	4.51293e-06	-1.46453	-0.786006	9.21622e-06	-1.45224	-0.78626
69183213	chr2:69183213:G:A	2.34823e-06	-1.13299e-10	-1.34629	1.09115e-05	-1.13299e-10	-1.36766	2.19976e-05	-1.13299e-10	-1.36853
69183251	chr2:69183251:C:G	8.40555e-07	-1.12498	-1.24867	3.24105e-06	-1.24144	-1.34014	6.38015e-06	-1.26315	-1.34312
69183301	chr2:69183301:G:C	4.93964e-07	-1.57552	-1.32972	2.24826e-06	-1.57448	-1.37285	4.52579e-06	-1.57541	-1.37427
69183324	chr2:69183324:C:T	4.76791e-07	-1.57047	-1.37016	2.25128e-06	-1.57539	-1.37059	4.54397e-06	-1.57519	-1.37047
69183548	chr2:69183548:C:T	2.27489e-06	-1.13299e-10	-1.37802	1.08291e-05	-1.13299e-10	-1.37525	2.18457e-05	-1.13299e-10	-1.37546
69183611	chr2:69183611:T:C	6.0726e-07	-1.56044	-1.1383	2.81951e-06	-1.54509	-1.17582	5.64242e-06	-1.54914	-1.18001
69183616	chr2:69183616:T:C	2.27657e-06	-1.13299e-10	-1.37728	1.11029e-05	-1.13299e-10	-1.35028	2.24791e-05	-1.13299e-10	-1.34688
69183646	chr2:69183646:A:AGC	5.60283e-07	-1.55363	-1.22563	2.63717e-06	-1.5369	-1.25088	5.27993e-06	-1.54105	-1.2545
69183700	chr2:69183700:C:T	2.98511e-06	-1.13299e-10	-1.10632	1.394e-05	-1.13299e-10	-1.12272	2.81181e-05	-1.13299e-10	-1.12305
69183747	chr2:69183747:A:G	4.76994e-06	-1.13299e-10	-0.637617	2.45636e-05	-1.13299e-10	-0.556218	4.93e-05	-1.13299e-10	-0.56154
69183968	chr2:69183968:T:C	6.4552e-07	-1.4069	-1.23075	3.47799e-06	-1.36822	-1.14281	7.41234e-06	-1.31895	-1.13737
69184385	chr2:69184385:A:C	7.60519e-07	-1.57172	-0.901982	3.1196e-06	-1.57553	-1.04425	6.24565e-06	-1.57361	-1.05397
69184641	chr2:69184641:G:T	1.106e-06	-1.1948	-0.904397	6.36236e-06	-1.14247	-0.764619	1.39363e-05	-1.07075	-0.754218
69184847	chr2:69184847:A:C	7.88009e-07	-1.43227	-1.00592	4.44341e-06	-1.39579	-0.870268	9.46779e-06	-1.34917	-0.8624
69184994	chr2:69184994:A:C	2.69147e-06	-1.13299e-10	-1.20987	1.22142e-05	-1.13299e-10	-1.25488	2.47616e-05	-1.13299e-10	-1.25017
69185360	chr2:69185360:T:C	2.31001e-06	-1.13299e-10	-1.3627	1.0846e-05	-1.13299e-10	-1.37368	2.18844e-05	-1.13299e-10	-1.37369
69185680	chr2:69185680:C:T	2.49142e-06	-1.13299e-10	-1.2871	1.15983e-05	-1.13299e-10	-1.30662	2.32561e-05	-1.13299e-10	-1.3129
69186077	chr2:69186077:G:GGGA	2.27873e-06	-1.13299e-10	-1.37633	1.08295e-05	-1.13299e-10	-1.37521	2.18586e-05	-1.13299e-10	-1.37487
69186078	chr2:69186078:C:T	2.27908e-06	-1.13299e-10	-1.37618	1.08316e-05	-1.13299e-10	-1.37501	2.1863e-05	-1.13299e-10	-1.37467
69186280	chr2:69186280:A:C	7.07237e-07	-1.5459	-1.00044	3.56724e-06	-1.56442	-0.921274	7.26233e-06	-1.57162	-0.905138
69186369	chr2:69186369:C:A	6.98283e-07	-1.56212	-0.996968	3.91781e-06	-1.57253	-0.81942	7.97219e-06	-1.57547	-0.808038
69186613	chr2:69186613:A:G	8.16165e-07	-1.53622	-0.866873	3.53235e-06	-1.56826	-0.927254	7.08724e-06	-1.56474	-0.936427
69186760	chr2:69186760:A:T	1.25706e-06	-1.56671	-0.404468	6.36163e-06	-1.57439	-0.332811	1.29645e-05	-1.57456	-0.322688
69186981	chr2:69186981:T:C	7.96738e-07	-1.4569	-0.970279	4.22318e-06	-1.42729	-0.889603	9.04258e-06	-1.38459	-0.872925
69187154	chr2:69187154:G:A	2.16027e-06	-1.42972	-3.69445e-10	1.15131e-05	-1.31399	-3.69445e-10	2.22871e-05	-1.35546	-3.69445e-10
69187201	chr2:69187201:G:A	1.6232e-06	-1.5749	-0.140654	7.00781e-06	-1.56308	-0.24738	1.42953e-05	-1.55598	-0.243553
69187206	chr2:69187206:A:G	5.53898e-06	-1.13299e-10	-0.48814	2.51065e-05	-1.13299e-10	-0.534357	5.03408e-05	-1.13299e-10	-0.540647
69187321	chr2:69187321:G:A	2.3186e-06	-1.13299e-10	-1.35899	1.12979e-05	-1.13299e-10	-1.33286	2.28758e-05	-1.13299e-10	-1.32939
69187364	chr2:69187364:A:G	2.78531e-06	-1.57406	0.398464	1.46308e-05	-1.57554	0.501181	2.97187e-05	-1.57552	0.507835
69187380	chr2:69187380:G:A	2.99863e-06	-1.13299e-10	-1.1018	1.60711e-05	-1.13299e-10	-0.980462	3.21869e-05	-1.13299e-10	-0.987904
69187455	chr2:69187455:A:G	2.45598e-06	-1.13299e-10	-1.30143	1.21107e-05	-1.13299e-10	-1.26339	2.45578e-05	-1.13299e-10	-1.25844
69187836	chr2:69187836:G:A	2.60659e-06	-1.13299e-10	-1.24191	1.37443e-05	-1.13299e-10	-1.13686	2.7889e-05	-1.13299e-10	-1.13123
69188384	chr2:69188384:C:T	3.08157e-06	-1.13299e-10	-1.07451	1.34145e-05	-1.13299e-10	-1.16115	2.69683e-05	-1.13299e-10	-1.1648
69188594	chr2:69188594:C:T	2.27937e-06	-1.13299e-10	-1.37605	1.09415e-05	-1.13299e-10	-1.36492	2.21223e-05	-1.13299e-10	-1.36288
69188765	chr2:69188765:C:T	2.31967e-06	-1.13299e-10	-1.35853	1.09308e-05	-1.13299e-10	-1.3659	2.20599e-05	-1.13299e-10	-1.3657
69188840	chr2:69188840:G:A	2.94654e-06	-1.13299e-10	-1.11932	1.60257e-05	-1.13299e-10	-0.983286	3.2056e-05	-1.13299e-10	-0.991977
69189022	chr2:69189022:C:T	2.39256e-06	-1.13299e-10	-1.32759	1.13243e-05	-1.13299e-10	-1.33053	2.27503e-05	-1.13299e-10	-1.33488
69189253	chr2:69189253:A:G	2.31426e-06	-1.13299e-10	-1.36086	1.12495e-05	-1.13299e-10	-1.33716	2.27612e-05	-1.13299e-10	-1.33441
69189358	chr2:69189358:T:C	3.09056e-06	-1.13299e-10	-1.0716	1.70047e-05	-1.13299e-10	-0.923992	3.39987e-05	-1.13299e-10	-0.933141
69189427	chr2:69189427:G:A	7.20048e-06	-1.13299e-10	-0.225804	3.81762e-05	-1.13299e-10	-0.115271	7.67228e-05	-1.13299e-10	-0.119265
69189470	chr2:69189470:G:A	2.40824e-06	-1.13299e-10	-1.32105	1.11298e-05	-1.13299e-10	-1.34786	2.24074e-05	-1.13299e-10	-1.35007
69189510	chr2:69189510:G:A	5.15774e-07	-1.55617	-1.30587	2.23693e-06	-1.57532	-1.37706	4.52423e-06	-1.57206	-1.37796
69189697	chr2:69189697:G:A	6.26179e-06	-1.13299e-10	-0.365486	3.24969e-05	-1.13299e-10	-0.276338	6.53328e-05	-1.13299e-10	-0.279968
69189812	chr2:69189812:G:T	1.77493e-06	-0.641364	-0.984826	8.17968e-06	-0.677632	-0.978198	1.91567e-05	-0.540369	-0.966444
69189880	chr2:69189880:G:C	1.25856e-06	-0.639817	-1.33017	6.05747e-06	-0.656107	-1.30008	1.4077e-05	-0.520338	-1.29458
69190620	chr2:69190620:G:C	2.84356e-06	-1.13299e-10	-1.15489	1.52551e-05	-1.13299e-10	-1.03257	3.1026e-05	-1.13299e-10	-1.02464
69190813	chr2:69190813:CT:C	2.27424e-06	-1.13299e-10	-1.37831	1.07958e-05	-1.13299e-10	-1.37833	2.17871e-05	-1.13299e-10	-1.37815
69191065	chr2:69191065:G:A	6.54471e-07	-1.56309	-1.0608	3.45263e-06	-1.56993	-0.948417	6.94163e-06	-1.57503	-0.946896
69191110	chr2:69191110:G:A	6.30298e-07	-1.5656	-1.09592	3.30916e-06	-1.57154	-0.989247	6.66033e-06	-1.57542	-0.987871
69191558	chr2:69191558:T:A	6.25615e-07	-1.45762	-1.21135	3.0232e-06	-1.48531	-1.16585	5.95902e-06	-1.51119	-1.16336
69192129	chr2:69192129:T:C	7.84783e-07	-1.10418	-1.33812	3.6772e-06	-1.15283	-1.3025	6.98214e-06	-1.21595	-1.30016
69192176	chr2:69192176:G:A	2.27531e-06	-1.13299e-10	-1.37784	1.08674e-05	-1.13299e-10	-1.37172	2.19136e-05	-1.13299e-10	-1.37235
69192180	chr2:69192180:T:A	6.33554e-06	-1.13299e-10	-0.353777	3.32864e-05	-1.13299e-10	-0.252334	6.67263e-05	-1.13299e-10	-0.258865
69192452	chr2:69192452:T:C	3.38606e-06	-1.13299e-10	-0.980285	1.68976e-05	-1.13299e-10	-0.930313	3.35359e-05	-1.13299e-10	-0.946847
69192560	chr2:69192560:T:C	2.5357e-06	-1.13299e-10	-1.26948	1.22806e-05	-1.13299e-10	-1.24946	2.48265e-05	-1.13299e-10	-1.24755
69192675	chr2:69192675:G:A	1.39909e-05	-1.13299e-10	0.438453	7.50401e-05	-1.13299e-10	0.56054	0.000149925	-1.13299e-10	0.550675
69192839	chr2:69192839:A:G	7.175e-07	-1.25183	-1.28011	3.45432e-06	-1.28946	-1.2284	6.63897e-06	-1.34135	-1.22516
69192920	chr2:69192920:TTCCA:T	4.46609e-06	-1.13299e-10	-0.703437	2.26016e-05	-1.13299e-10	-0.639463	4.55574e-05	-1.13299e-10	-0.64049
69192925	chr2:69192925:GAATTTA:G	4.4771e-06	-1.13299e-10	-0.700976	2.2662e-05	-1.13299e-10	-0.636794	4.56782e-05	-1.13299e-10	-0.637842
69192931	chr2:69192931:A:G	3.30806e-06	-1.00359	-3.69445e-10	1.48933e-05	-1.05657	-3.69445e-10	2.79989e-05	-1.1273	-3.69445e-10
69193013	chr2:69193013:G:A	2.82157e-06	-1.13299e-10	-1.16266	1.41145e-05	-1.13299e-10	-1.11028	2.84563e-05	-1.13299e-10	-1.11109
69193252	chr2:69193252:A:T	2.72956e-06	-1.13299e-10	-1.19581	1.35976e-05	-1.13299e-10	-1.14759	2.74156e-05	-1.13299e-10	-1.14835
69194845	chr2:69194845:T:C	8.79922e-07	-1.03047	-1.29741	4.1684e-06	-1.08023	-1.24972	7.87293e-06	-1.14842	-1.24761
69194846	chr2:69194846:G:A	2.29363e-06	-1.13299e-10	-1.36982	1.12087e-05	-1.13299e-10	-1.34079	2.25787e-05	-1.13299e-10	-1.34246
69194962	chr2:69194962:G:A	3.61711e-06	-1.13299e-10	-0.914277	1.5834e-05	-1.13299e-10	-0.995323	3.17793e-05	-1.13299e-10	-1.00065
69194966	chr2:69194966:G:A	2.50543e-06	-1.13299e-10	-1.28149	1.24309e-05	-1.13299e-10	-1.23729	2.52309e-05	-1.13299e-10	-1.23139
69195412	chr2:69195412:T:C	3.86687e-06	-1.13299e-10	-0.847505	1.68286e-05	-1.13299e-10	-0.9344	3.37465e-05	-1.13299e-10	-0.940587
69195843	chr2:69195843:A:G	2.2794e-06	-1.13299e-10	-1.37604	1.10009e-05	-1.13299e-10	-1.3595	2.22532e-05	-1.13299e-10	-1.35698
69196028	chr2:69196028:T:C	2.43521e-06	-1.13299e-10	-1.30992	1.2281e-05	-1.13299e-10	-1.24943	2.49145e-05	-1.13299e-10	-1.24401
69196555	chr2:69196555:C:T	1.04769e-06	-1.51946	-0.633901	7.35616e-06	-1.55715	-0.204791	1.53338e-05	-1.55131	-0.178086
69196681	chr2:69196681:A:G	3.76468e-06	-1.13299e-10	-0.874289	1.89396e-05	-1.13299e-10	-0.816227	3.85665e-05	-1.13299e-10	-0.807079
69197406	chr2:69197406:T:C	2.50042e-06	-1.13299e-10	-1.28349	1.16264e-05	-1.13299e-10	-1.3042	2.3452e-05	-1.13299e-10	-1.30451
69197765	chr2:69197765:A:G	2.45048e-06	-1.13299e-10	-1.30367	1.23212e-05	-1.13299e-10	-1.24616	2.48863e-05	-1.13299e-10	-1.24515
69197986	chr2:69197986:T:C	2.35494e-06	-1.13299e-10	-1.34344	1.14113e-05	-1.13299e-10	-1.32288	2.30688e-05	-1.13299e-10	-1.32098
69198182	chr2:69198182:A:G	6.76304e-07	-1.47148	-1.11958	3.402e-06	-1.44137	-1.09175	7.10313e-06	-1.41239	-1.08654
69198484	chr2:69198484:A:G	7.3465e-07	-1.52834	-0.979975	3.89951e-06	-1.50164	-0.894989	8.1146e-06	-1.48023	-0.885574
69198747	chr2:69198747:C:T	7.00178e-07	-1.48991	-1.06646	3.50944e-06	-1.46217	-1.03985	7.31035e-06	-1.43574	-1.03443
69198752	chr2:69198752:C:A	6.97439e-07	-1.4899	-1.07039	3.49512e-06	-1.46216	-1.04396	7.28026e-06	-1.43573	-1.03857
69198755	chr2:69198755:C:T	7.06281e-07	-1.47231	-1.07538	3.54833e-06	-1.44198	-1.04902	7.40817e-06	-1.41324	-1.04364
69198868	chr2:69198868:A:G	2.33713e-06	-1.13299e-10	-1.35103	1.08009e-05	-1.13299e-10	-1.37785	2.17979e-05	-1.13299e-10	-1.37765
69199060	chr2:69199060:T:G	7.17351e-07	-1.48214	-1.05	3.60231e-06	-1.4533	-1.0226	7.51075e-06	-1.42606	-1.01706
69199062	chr2:69199062:C:T	7.11614e-07	-1.49017	-1.05	3.56948e-06	-1.46246	-1.0226	7.43598e-06	-1.43607	-1.01706
69199383	chr2:69199383:G:A	1.48258e-06	-1.45538	-0.350795	6.33845e-06	-1.51793	-0.392919	1.26312e-05	-1.53685	-0.386443
69199463	chr2:69199463:A:G	1.49838e-06	-1.42441	-0.371159	5.76013e-06	-1.49902	-0.507502	1.13089e-05	-1.51883	-0.515052
69199579	chr2:69199579:A:T	6.51076e-07	-1.52426	-1.10482	3.53572e-06	-1.50322	-0.991344	7.33282e-06	-1.47957	-0.987528
69199721	chr2:69199721:G:GA	2.49644e-06	-1.13299e-10	-1.28509	1.11662e-05	-1.13299e-10	-1.34459	2.257e-05	-1.13299e-10	-1.34284
69200095	chr2:69200095:G:A	2.27606e-06	-1.13299e-10	-1.3775	1.07945e-05	-1.13299e-10	-1.37844	2.1781e-05	-1.13299e-10	-1.37843
69200442	chr2:69200442:G:T	2.27392e-06	-1.13299e-10	-1.37845	1.08782e-05	-1.13299e-10	-1.37072	2.19514e-05	-1.13299e-10	-1.37063
69202162	chr2:69202162:G:A	9.32384e-07	-1.54832	-0.721646	4.15024e-06	-1.57523	-0.759085	8.53107e-06	-1.56555	-0.750199
69202293	chr2:69202293:A:G	5.17132e-06	-1.13299e-10	-0.556824	2.61574e-05	-1.13299e-10	-0.493352	5.33472e-05	-1.13299e-10	-0.482642
69202503	chr2:69202503:T:G	1.8871e-06	-1.56233	-0.00257929	1.12866e-05	-1.5744	0.240531	2.36111e-05	-1.57366	0.275908
69202573	chr2:69202573:T:C	2.34263e-06	-1.13299e-10	-1.34868	1.08052e-05	-1.13299e-10	-1.37746	2.18076e-05	-1.13299e-10	-1.37721
69203076	chr2:69203076:AAACAATT:A	4.22727e-06	-1.26721	0.508819	3.9593e-05	-1.48454	1.40571	8.47638e-05	-1.48019	1.46059
69203240	chr2:69203240:G:T	2.27543e-06	-1.13299e-10	-1.37778	1.07954e-05	-1.13299e-10	-1.37836	2.17882e-05	-1.13299e-10	-1.3781
69203555	chr2:69203555:A:G	2.51801e-06	-1.13299e-10	-1.27648	1.28878e-05	-1.13299e-10	-1.2012	2.60819e-05	-1.13299e-10	-1.19822
69203564	chr2:69203564:T:C	9.41543e-07	-1.46894	-0.791246	4.02662e-06	-1.53194	-0.832616	8.03854e-06	-1.547	-0.828212
69204042	chr2:69204042:G:A	1.28564e-06	-1.46353	-0.485168	5.40428e-06	-1.52849	-0.541798	1.08054e-05	-1.54429	-0.535123
69204137	chr2:69204137:A:G	1.35514e-06	-1.46283	-0.433212	5.70601e-06	-1.52599	-0.48997	1.14263e-05	-1.54056	-0.482988
69204487	chr2:69204487:C:T	2.35173e-06	-1.13299e-10	-1.3448	1.08137e-05	-1.13299e-10	-1.37667	2.18264e-05	-1.13299e-10	-1.37634
69205140	chr2:69205140:T:C	2.49325e-06	-1.13299e-10	-1.28636	1.11571e-05	-1.13299e-10	-1.34541	2.25499e-05	-1.13299e-10	-1.34373
69205702	chr2:69205702:G:A	2.50534e-06	-1.13299e-10	-1.28153	1.28075e-05	-1.13299e-10	-1.20745	2.59146e-05	-1.13299e-10	-1.20465
69206263	chr2:69206263:CTGACT:C	2.99072e-06	-1.13299e-10	-1.10444	1.36466e-05	-1.13299e-10	-1.14399	2.75443e-05	-1.13299e-10	-1.14367
69206345	chr2:69206345:T:C	7.75754e-06	-1.13299e-10	-0.151286	3.42558e-05	-1.13299e-10	-0.223626	6.92188e-05	-1.13299e-10	-0.22219
69206393	chr2:69206393:G:T	3.74913e-06	-1.13299e-10	-0.878427	1.75286e-05	-1.13299e-10	-0.893646	3.54376e-05	-1.13299e-10	-0.891689
69206548	chr2:69206548:G:T	4.29529e-06	-1.43381	0.691373	2.52343e-05	-1.51457	0.98529	5.10241e-05	-1.53272	1.00556
69206705	chr2:69206705:T:C	2.60771e-06	-1.13299e-10	-1.24148	1.34799e-05	-1.13299e-10	-1.15628	2.72888e-05	-1.13299e-10	-1.15299
69206842	chr2:69206842:A:G	2.69338e-06	-1.13299e-10	-1.20915	1.32751e-05	-1.13299e-10	-1.1716	2.67632e-05	-1.13299e-10	-1.17243
69207095	chr2:69207095:C:A	1.45558e-06	-1.50159	-0.32296	5.98512e-06	-1.56044	-0.407763	1.25177e-05	-1.5334	-0.398918
69207712	chr2:69207712:C:T	2.60974e-06	-1.13299e-10	-1.2407	1.14522e-05	-1.13299e-10	-1.3193	2.31471e-05	-1.13299e-10	-1.31759
69207901	chr2:69207901:G:A	4.95401e-06	-1.13299e-10	-0.599754	2.20206e-05	-1.13299e-10	-0.665506	4.39662e-05	-1.13299e-10	-0.676043
69207952	chr2:69207952:T:C	7.7495e-07	-1.33374	-1.12117	3.21609e-06	-1.55069	-1.03862	6.57146e-06	-1.54381	-1.03292
69208111	chr2:69208111:C:T	1.52807e-06	-1.53005	-0.245892	6.38639e-06	-1.57197	-0.331339	1.31961e-05	-1.55767	-0.321877
69209120	chr2:69209120:C:T	3.12193e-06	-1.13299e-10	-1.0615	1.55164e-05	-1.13299e-10	-1.01558	3.12553e-05	-1.13299e-10	-1.01727
69209253	chr2:69209253:T:A	5.82217e-06	-1.13299e-10	-0.438278	2.94102e-05	-1.13299e-10	-0.376139	5.94085e-05	-1.13299e-10	-0.375027
69209428	chr2:69209428:A:G	1.59867e-06	-1.47406	-0.256721	7.50045e-06	-1.56576	-0.176757	1.51851e-05	-1.571	-0.16815
69209659	chr2:69209659:A:G	4.75726e-06	-1.13299e-10	-0.640279	2.31184e-05	-1.13299e-10	-0.616853	4.67211e-05	-1.13299e-10	-0.615268
69209789	chr2:69209789:A:G	8.93704e-07	-1.4951	-0.817231	5.21136e-06	-1.57408	-0.532558	1.06321e-05	-1.57473	-0.52086
69210159	chr2:69210159:C:T	9.50347e-07	-1.51842	-0.732459	5.94307e-06	-1.56837	-0.406886	1.21345e-05	-1.56995	-0.393467
69210260	chr2:69210260:A:G	8.35028e-06	-1.13299e-10	-0.0776562	3.81367e-05	-1.13299e-10	-0.116306	7.70126e-05	-1.13299e-10	-0.115494
69210323	chr2:69210323:T:C	9.24346e-06	-1.13299e-10	0.0239641	4.21744e-05	-1.13299e-10	-0.01567	8.51842e-05	-1.13299e-10	-0.0146478
69210343	chr2:69210343:C:T	1.93117e-06	-1.5057	-0.0361276	1.36668e-05	-1.56921	0.426695	2.8141e-05	-1.56418	0.441948
69210561	chr2:69210561:C:T	1.06541e-05	-1.13299e-10	0.165994	4.85128e-05	-1.13299e-10	0.124345	9.79763e-05	-1.13299e-10	0.125263
69210793	chr2:69210793:A:G	8.35445e-06	-1.13299e-10	-0.0771576	3.81569e-05	-1.13299e-10	-0.115777	7.7054e-05	-1.13299e-10	-0.114957
69210873	chr2:69210873:T:G	2.70677e-06	-1.13299e-10	-1.2042	1.24118e-05	-1.13299e-10	-1.23884	2.50279e-05	-1.13299e-10	-1.23947
69211117	chr2:69211117:G:A	2.44146e-06	-1.13299e-10	-1.30735	1.18301e-05	-1.13299e-10	-1.28684	2.38375e-05	-1.13299e-10	-1.2882
69211154	chr2:69211154:A:G	8.36913e-06	-1.13299e-10	-0.0754019	3.82213e-05	-1.13299e-10	-0.114089	7.71838e-05	-1.13299e-10	-0.113274
69211164	chr2:69211164:A:G	8.35858e-06	-1.13299e-10	-0.0766628	3.81746e-05	-1.13299e-10	-0.115312	7.70873e-05	-1.13299e-10	-0.114525
69211376	chr2:69211376:C:G	8.84522e-06	-1.13299e-10	-0.0200748	4.03625e-05	-1.13299e-10	-0.0595806	8.15091e-05	-1.13299e-10	-0.058748
69211411	chr2:69211411:A:G	8.3824e-06	-1.13299e-10	-0.0738169	3.82822e-05	-1.13299e-10	-0.112497	7.73052e-05	-1.13299e-10	-0.111702
69211565	chr2:69211565:G:A	2.5589e-06	-1.45798	0.197609	1.62956e-05	-1.56547	0.59888	3.3481e-05	-1.56544	0.616952
69211576	chr2:69211576:C:T	2.44593e-06	-1.13299e-10	-1.30553	1.22297e-05	-1.13299e-10	-1.25361	2.47717e-05	-1.13299e-10	-1.24976
69211856	chr2:69211856:A:G	7.32895e-07	-1.39717	-1.11353	3.24137e-06	-1.53999	-1.04149	6.60199e-06	-1.53617	-1.03593
69212127	chr2:69212127:A:G	2.3724e-06	-1.13299e-10	-1.33605	1.16361e-05	-1.13299e-10	-1.30337	2.34781e-05	-1.13299e-10	-1.30339
69212236	chr2:69212236:G:A	1.49322e-06	-1.12378	-0.675244	5.15564e-06	-1.46996	-0.64743	1.16113e-05	-1.38822	-0.61926
69212714	chr2:69212714:T:C	3.79658e-06	-1.13299e-10	-0.865852	1.93226e-05	-1.13299e-10	-0.796207	3.87706e-05	-1.13299e-10	-0.8018
69212931	chr2:69212931:T:TAAGTAGCTAAG	6.6438e-07	-1.4972	-1.11165	3.4413e-06	-1.48097	-1.04067	7.12558e-06	-1.45461	-1.04116
69213496	chr2:69213496:C:T	2.52709e-06	-1.13299e-10	-1.27288	1.1837e-05	-1.13299e-10	-1.28625	2.37908e-05	-1.13299e-10	-1.29016
69213761	chr2:69213761:G:A	2.31597e-06	-1.13299e-10	-1.36012	1.12251e-05	-1.13299e-10	-1.33933	2.26925e-05	-1.13299e-10	-1.33743
69213886	chr2:69213886:C:A	2.44468e-06	-1.13299e-10	-1.30604	1.09973e-05	-1.13299e-10	-1.35983	2.22151e-05	-1.13299e-10	-1.35869
69214346	chr2:69214346:C:G	2.37722e-06	-1.13299e-10	-1.33402	1.08486e-05	-1.13299e-10	-1.37344	2.1902e-05	-1.13299e-10	-1.37288
69214399	chr2:69214399:C:G	6.20186e-07	-1.37222	-1.30547	3.16218e-06	-1.33206	-1.27416	6.62606e-06	-1.29441	-1.27404
69214801	chr2:69214801:T:C	6.26039e-07	-1.33387	-1.33442	3.18141e-06	-1.29133	-1.30883	6.68042e-06	-1.25152	-1.30876
69214939	chr2:69214939:G:C	6.29077e-07	-1.33285	-1.3306	3.20007e-06	-1.29023	-1.30408	6.72022e-06	-1.25033	-1.30401
69215043	chr2:69215043:A:G	6.30284e-07	-1.46476	-1.19678	3.22763e-06	-1.44494	-1.14079	6.70886e-06	-1.4155	-1.14054
69215178	chr2:69215178:A:G	1.81192e-06	-1.5521	-0.0534675	1.7086e-05	-1.54502	0.6258	3.69407e-05	-1.51631	0.666158
69215230	chr2:69215230:G:A	2.47261e-06	-1.13299e-10	-1.29468	1.2021e-05	-1.13299e-10	-1.27083	2.42456e-05	-1.13299e-10	-1.27123
69215312	chr2:69215312:G:A	5.91536e-07	-1.36923	-1.35575	2.97668e-06	-1.32947	-1.3372	6.23248e-06	-1.29253	-1.33716
69215503	chr2:69215503:G:A	2.27509e-06	-1.13299e-10	-1.37793	1.08031e-05	-1.13299e-10	-1.37765	2.17977e-05	-1.13299e-10	-1.37766
69215511	chr2:69215511:G:A	6.04696e-07	-1.36444	-1.33854	3.0586e-06	-1.32506	-1.31447	6.40866e-06	-1.28737	-1.31445
69215849	chr2:69215849:T:C	6.18364e-07	-1.34124	-1.33939	3.13306e-06	-1.29983	-1.31564	6.5764e-06	-1.26037	-1.3156
69216027	chr2:69216027:G:C	6.3757e-07	-1.35858	-1.29146	3.25987e-06	-1.31791	-1.25789	6.83943e-06	-1.27886	-1.2579
69216071	chr2:69216071:G:A	3.03849e-06	-1.13299e-10	-1.08859	1.54286e-05	-1.13299e-10	-1.02126	3.15338e-05	-1.13299e-10	-1.0084
69216099	chr2:69216099:A:C	1.30427e-06	-1.55875	-0.375558	8.43443e-06	-1.52185	-0.103314	1.6925e-05	-1.54067	-0.0899997
69216205	chr2:69216205:T:G	6.09633e-07	-1.4877	-1.20715	2.99727e-06	-1.57219	-1.08759	6.06076e-06	-1.57488	-1.08274
69216325	chr2:69216325:A:G	2.4676e-06	-1.2967	-3.69445e-10	1.0437e-05	-1.41212	-3.69445e-10	2.04545e-05	-1.44126	-3.69445e-10
69216693	chr2:69216693:G:T	6.09727e-07	-1.3463	-1.34839	3.07916e-06	-1.30553	-1.3273	6.46104e-06	-1.26638	-1.32729
69216799	chr2:69216799:T:A	6.52607e-07	-1.27987	-1.34687	3.31658e-06	-1.23322	-1.32533	6.99212e-06	-1.18936	-1.32532
69216839	chr2:69216839:T:C	2.36336e-06	-1.13299e-10	-1.33987	1.11055e-05	-1.13299e-10	-1.35005	2.23577e-05	-1.13299e-10	-1.35229
69216862	chr2:69216862:A:G	1.25808e-06	-1.52028	-0.450091	7.92965e-06	-1.54716	-0.139711	1.61426e-05	-1.5544	-0.123608
69216927	chr2:69216927:C:T	2.7942e-06	-1.13299e-10	-1.1724	1.45827e-05	-1.13299e-10	-1.07765	2.95319e-05	-1.13299e-10	-1.07399
69216942	chr2:69216942:C:G	2.37719e-06	-1.13299e-10	-1.33403	1.09935e-05	-1.13299e-10	-1.36018	2.21543e-05	-1.13299e-10	-1.36143
69217015	chr2:69217015:T:G	2.39088e-06	-1.13299e-10	-1.32829	1.15638e-05	-1.13299e-10	-1.30961	2.33248e-05	-1.13299e-10	-1.30995
69217347	chr2:69217347:C:T	3.12192e-06	-1.13299e-10	-1.0615	1.35927e-05	-1.13299e-10	-1.14795	2.74407e-05	-1.13299e-10	-1.14744
69217389	chr2:69217389:C:T	5.57254e-07	-1.44492	-1.33976	2.79231e-06	-1.41441	-1.3162	5.81312e-06	-1.38313	-1.31621
69217449	chr2:69217449:T:C	1.38275e-06	-1.53611	-0.339762	9.05577e-06	-1.5347	-0.0193806	1.8387e-05	-1.54396	-0.00386433
69217483	chr2:69217483:G:A	5.73952e-07	-1.4035	-1.35167	2.87709e-06	-1.36911	-1.3316	6.01364e-06	-1.33384	-1.33159
69217802	chr2:69217802:A:AG	8.75768e-07	-1.40531	-0.927294	3.95106e-06	-1.57526	-0.808238	8.0555e-06	-1.57314	-0.799971
69217805	chr2:69217805:G:A	2.36753e-06	-1.13299e-10	-1.33811	1.09213e-05	-1.13299e-10	-1.36677	2.19967e-05	-1.13299e-10	-1.36857
69217872	chr2:69217872:T:C	1.48746e-06	-1.43493	-0.367953	8.50871e-06	-1.57444	-0.0419501	1.74236e-05	-1.57545	-0.0261841
69218057	chr2:69218057:A:G	3.19308e-06	-1.13299e-10	-1.03897	1.3752e-05	-1.13299e-10	-1.1363	2.76634e-05	-1.13299e-10	-1.13935
69218570	chr2:69218570:A:T	1.40208e-06	-1.40375	-0.458243	7.81931e-06	-1.57552	-0.125361	1.60501e-05	-1.57484	-0.108908
69218722	chr2:69218722:A:G	9.17072e-07	-1.26559	-1.02093	4.68682e-06	-1.23408	-0.978649	9.94498e-06	-1.18395	-0.978446
69218835	chr2:69218835:C:T	1.78779e-06	-1.54795	-0.0710248	1.66782e-05	-1.54674	0.60336	3.60641e-05	-1.51884	0.644677
69218906	chr2:69218906:C:T	1.97003e-06	-1.5543	0.0324	1.75473e-05	-1.55356	0.660976	3.73507e-05	-1.53759	0.698482
69219183	chr2:69219183:G:A	2.71695e-06	-1.13299e-10	-1.20044	1.25592e-05	-1.13299e-10	-1.22703	2.53691e-05	-1.13299e-10	-1.22593
69219247	chr2:69219247:C:G	2.27412e-06	-1.13299e-10	-1.37836	1.08614e-05	-1.13299e-10	-1.37227	2.19154e-05	-1.13299e-10	-1.37228
69219491	chr2:69219491:T:C	2.31538e-06	-1.13299e-10	-1.36038	1.09177e-05	-1.13299e-10	-1.3671	2.19972e-05	-1.13299e-10	-1.36855
69219615	chr2:69219615:T:A	2.27877e-06	-1.13299e-10	-1.37632	1.0795e-05	-1.13299e-10	-1.3784	2.17819e-05	-1.13299e-10	-1.37838
69219758	chr2:69219758:T:C	2.59493e-06	-1.13299e-10	-1.24639	1.27271e-05	-1.13299e-10	-1.21375	2.57951e-05	-1.13299e-10	-1.20928
69219814	chr2:69219814:C:T	7.51091e-06	-1.13299e-10	-0.183595	3.20997e-05	-1.13299e-10	-0.288635	6.44041e-05	-1.13299e-10	-0.294286
69220528	chr2:69220528:T:C	5.97697e-07	-1.37903	-1.33559	2.38783e-06	-1.57396	-1.31313	4.82743e-06	-1.56939	-1.31576
69220537	chr2:69220537:C:T	4.33188e-06	-1.13299e-10	-0.733949	2.22825e-05	-1.13299e-10	-0.653679	4.56888e-05	-1.13299e-10	-0.63761
69221213	chr2:69221213:G:A	2.30979e-06	-1.13299e-10	-1.3628	1.1167e-05	-1.13299e-10	-1.34452	2.25488e-05	-1.13299e-10	-1.34378
69221361	chr2:69221361:A:G	2.3349e-06	-1.13299e-10	-1.35198	1.13475e-05	-1.13299e-10	-1.32849	2.29156e-05	-1.13299e-10	-1.32764
69221576	chr2:69221576:G:A	2.31552e-06	-1.13299e-10	-1.36032	1.12135e-05	-1.13299e-10	-1.34037	2.26416e-05	-1.13299e-10	-1.33967
69221627	chr2:69221627:G:A	2.30123e-06	-1.13299e-10	-1.36651	1.11153e-05	-1.13299e-10	-1.34916	2.24422e-05	-1.13299e-10	-1.34852
69221899	chr2:69221899:G:A	2.30063e-06	-1.13299e-10	-1.36677	1.11115e-05	-1.13299e-10	-1.3495	2.24352e-05	-1.13299e-10	-1.34883
69222297	chr2:69222297:G:T	2.80363e-06	-1.13299e-10	-1.16904	1.46201e-05	-1.13299e-10	-1.07509	2.95962e-05	-1.13299e-10	-1.07182
69222463	chr2:69222463:C:T	2.29363e-06	-1.13299e-10	-1.36982	1.11539e-05	-1.13299e-10	-1.34569	2.25056e-05	-1.13299e-10	-1.3457
69223084	chr2:69223084:C:T	6.11575e-07	-1.56979	-1.12188	3.72324e-06	-1.52699	-0.915903	7.55797e-06	-1.53611	-0.900754
69223136	chr2:69223136:T:C	2.71675e-06	-1.13299e-10	-1.20052	1.16103e-05	-1.13299e-10	-1.30559	2.34873e-05	-1.13299e-10	-1.303
69223182	chr2:69223182:C:A	1.251e-06	-1.56685	-0.409155	1.00082e-05	-1.53326	0.0791827	2.15972e-05	-1.49849	0.111591
69223440	chr2:69223440:G:A	3.0123e-06	-1.13299e-10	-1.09725	1.47924e-05	-1.13299e-10	-1.06337	2.9785e-05	-1.13299e-10	-1.06546
69223613	chr2:69223613:G:A	2.96989e-06	-1.13299e-10	-1.11143	1.39807e-05	-1.13299e-10	-1.1198	2.79516e-05	-1.13299e-10	-1.12899
69223782	chr2:69223782:A:G	2.86926e-06	-1.13299e-10	-1.1459	1.21203e-05	-1.13299e-10	-1.2626	2.45662e-05	-1.13299e-10	-1.25809
69223985	chr2:69223985:C:T	2.27707e-06	-1.13299e-10	-1.37706	1.12672e-05	-1.13299e-10	-1.33559	2.28269e-05	-1.13299e-10	-1.33152
69224435	chr2:69224435:C:T	3.61914e-06	-1.13299e-10	-0.913716	2.00465e-05	-1.13299e-10	-0.759429	4.03602e-05	-1.13299e-10	-0.761618
69224545	chr2:69224545:A:G	2.31739e-06	-1.13299e-10	-1.35951	1.13775e-05	-1.13299e-10	-1.32584	2.30298e-05	-1.13299e-10	-1.32267
69224625	chr2:69224625:A:G	6.44027e-07	-1.57535	-1.06461	3.32413e-06	-1.52526	-1.03102	6.62766e-06	-1.53792	-1.0303
69224830	chr2:69224830:C:T	3.47119e-06	-1.52271	0.567253	3.64139e-05	-1.5751	1.41257	7.73708e-05	-1.57402	1.46316
69224876	chr2:69224876:T:A	7.2499e-06	-1.13299e-10	-0.218963	3.10623e-05	-1.13299e-10	-0.321489	6.23236e-05	-1.13299e-10	-0.327123
69225000	chr2:69225000:GC:G	3.72718e-06	-1.5198	0.635504	3.95504e-05	-1.57467	1.49476	8.41135e-05	-1.57333	1.54604
69225388	chr2:69225388:A:G	1.86806e-06	-1.57505	-3.69445e-10	9.00657e-06	-1.55953	-3.69445e-10	1.82977e-05	-1.55269	-3.69445e-10
69225459	chr2:69225459:G:A	2.37149e-06	-1.13299e-10	-1.33643	1.16601e-05	-1.13299e-10	-1.30131	2.36466e-05	-1.13299e-10	-1.29624
69225656	chr2:69225656:G:C	2.66011e-06	-1.13299e-10	-1.22158	1.33701e-05	-1.13299e-10	-1.16446	2.72032e-05	-1.13299e-10	-1.15613
69225661	chr2:69225661:G:A	2.66099e-06	-1.13299e-10	-1.22125	1.33763e-05	-1.13299e-10	-1.164	2.72162e-05	-1.13299e-10	-1.15565
69225751	chr2:69225751:T:C	8.83474e-07	-1.45102	-0.872826	5.44989e-06	-1.57538	-0.486502	1.13907e-05	-1.5745	-0.452165
69226676	chr2:69226676:G:A	3.97805e-06	-1.13299e-10	-0.819159	1.84831e-05	-1.13299e-10	-0.840624	3.73565e-05	-1.13299e-10	-0.838955
69227269	chr2:69227269:T:C	2.63351e-06	-1.23163	-3.69445e-10	9.66963e-06	-1.48849	-3.69445e-10	2.06762e-05	-1.43048	-3.69445e-10
69227461	chr2:69227461:A:AG	2.16277e-06	-1.42856	-3.69445e-10	1.20548e-05	-1.26802	-3.69445e-10	2.34279e-05	-1.30554	-3.69445e-10
69227995	chr2:69227995:C:T	2.71166e-06	-1.13299e-10	-1.20239	1.3653e-05	-1.13299e-10	-1.14353	2.78368e-05	-1.13299e-10	-1.1331
69228055	chr2:69228055:T:C	2.53542e-06	-1.13299e-10	-1.26959	1.28379e-05	-1.13299e-10	-1.20508	2.60175e-05	-1.13299e-10	-1.20069
69228179	chr2:69228179:A:G	2.31475e-06	-1.13299e-10	-1.36065	1.13397e-05	-1.13299e-10	-1.32917	2.29329e-05	-1.13299e-10	-1.32689
69228549	chr2:69228549:CT:C	2.40331e-06	-1.13299e-10	-1.32311	1.12457e-05	-1.13299e-10	-1.3375	2.26443e-05	-1.13299e-10	-1.33956
69228670	chr2:69228670:G:T	2.4309e-06	-1.13299e-10	-1.31169	1.1993e-05	-1.13299e-10	-1.27316	2.43673e-05	-1.13299e-10	-1.26622
69228703	chr2:69228703:A:G	2.28527e-06	-1.13299e-10	-1.37347	1.08861e-05	-1.13299e-10	-1.37	2.19608e-05	-1.13299e-10	-1.37021
69229116	chr2:69229116:G:C	2.27426e-06	-1.13299e-10	-1.3783	1.08554e-05	-1.13299e-10	-1.37282	2.19058e-05	-1.13299e-10	-1.37271
69229285	chr2:69229285:T:C	3.05556e-06	-0.512389	-0.5706	9.56138e-06	-0.863103	-0.636647	1.98517e-05	-0.817594	-0.653582
69229300	chr2:69229300:T:C	4.25869e-06	-1.13299e-10	-0.75099	2.14321e-05	-1.13299e-10	-0.692591	4.34352e-05	-1.13299e-10	-0.688194
69229909	chr2:69229909:C:G	3.39235e-06	-1.13299e-10	-0.978428	1.66576e-05	-1.13299e-10	-0.944613	3.36783e-05	-1.13299e-10	-0.94261
69229980	chr2:69229980:A:G	2.27392e-06	-1.13299e-10	-1.37845	1.07981e-05	-1.13299e-10	-1.37811	2.17902e-05	-1.13299e-10	-1.378
69230341	chr2:69230341:C:T	3.37093e-06	-1.13299e-10	-0.984762	1.65452e-05	-1.13299e-10	-0.951387	3.34478e-05	-1.13299e-10	-0.949478
69230400	chr2:69230400:C:T	2.27946e-06	-1.13299e-10	-1.37601	1.09971e-05	-1.13299e-10	-1.35985	2.21934e-05	-1.13299e-10	-1.35967
69231221	chr2:69231221:T:C	2.3313e-06	-1.13299e-10	-1.35352	1.13377e-05	-1.13299e-10	-1.32935	2.29385e-05	-1.13299e-10	-1.32665
69231959	chr2:69231959:G:A	2.13527e-06	-1.44136	-3.69445e-10	1.09379e-05	-1.36525	-3.69445e-10	2.18284e-05	-1.37625	-3.69445e-10
69233573	chr2:69233573:T:C	2.56372e-06	-1.13299e-10	-1.25849	1.33145e-05	-1.13299e-10	-1.16863	2.69769e-05	-1.13299e-10	-1.16448
69233606	chr2:69233606:A:G	5.20815e-05	-1.13299e-10	1.75286	0.000209383	-1.13299e-10	1.58668	0.000412593	-1.13299e-10	1.563
69233619	chr2:69233619:G:A	4.98917e-07	-1.56287	-1.3324	2.59037e-06	-1.57512	-1.23057	5.29989e-06	-1.57543	-1.21635
69234687	chr2:69234687:T:C	2.32788e-06	-1.13299e-10	-1.355	1.11181e-05	-1.13299e-10	-1.34891	2.2464e-05	-1.13299e-10	-1.34755
69234721	chr2:69234721:C:T	3.26229e-06	-1.13299e-10	-1.01752	1.4095e-05	-1.13299e-10	-1.11166	2.84539e-05	-1.13299e-10	-1.11118
69234897	chr2:69234897:G:A	4.05012e-06	-1.13299e-10	-0.801205	2.02053e-05	-1.13299e-10	-0.751536	4.11773e-05	-1.13299e-10	-0.741576
69234938	chr2:69234938:CACATTCTATAA:C	2.57973e-06	-1.13299e-10	-1.25227	1.23306e-05	-1.13299e-10	-1.2454	2.50286e-05	-1.13299e-10	-1.23944
69235126	chr2:69235126:C:T	3.14281e-06	-1.13299e-10	-1.05483	1.57723e-05	-1.13299e-10	-0.999225	3.2196e-05	-1.13299e-10	-0.98762
69235723	chr2:69235723:A:G	2.40986e-06	-1.13299e-10	-1.32038	1.12898e-05	-1.13299e-10	-1.33359	2.26748e-05	-1.13299e-10	-1.33821
69236226	chr2:69236226:T:G	8.05571e-06	-1.13299e-10	-0.113571	3.40621e-05	-1.13299e-10	-0.229297	6.83321e-05	-1.13299e-10	-0.235084
69236242	chr2:69236242:A:C	2.59558e-06	-1.13299e-10	-1.24614	1.2489e-05	-1.13299e-10	-1.23264	2.52544e-05	-1.13299e-10	-1.23046
69236328	chr2:69236328:G:T	2.43526e-06	-1.13299e-10	-1.3099	1.16768e-05	-1.13299e-10	-1.29988	2.35997e-05	-1.13299e-10	-1.29823
69237273	chr2:69237273:G:A	1.86868e-06	-1.57472	-3.69445e-10	8.96893e-06	-1.56372	-3.69445e-10	1.79632e-05	-1.57114	-3.69445e-10
69237608	chr2:69237608:T:C	5.00313e-07	-1.55493	-1.33754	2.47983e-06	-1.56823	-1.28106	5.03292e-06	-1.57313	-1.27033
69238056	chr2:69238056:T:A	5.33894e-05	1.77766	-3.69445e-10	0.000154477	1.28256	-3.69445e-10	0.000303834	1.25702	-3.69445e-10
69238231	chr2:69238231:A:C	2.86759e-06	-1.13299e-10	-1.14648	1.44763e-05	-1.13299e-10	-1.08497	2.92779e-05	-1.13299e-10	-1.08263
69238776	chr2:69238776:T:C	2.318e-06	-1.13299e-10	-1.35925	1.08976e-05	-1.13299e-10	-1.36894	2.19849e-05	-1.13299e-10	-1.36911
69239466	chr2:69239466:G:A	5.92635e-06	-0.420543	-3.69445e-10	2.02062e-05	-0.751493	-3.69445e-10	4.31138e-05	-0.695619	-3.69445e-10
69239609	chr2:69239609:C:A	4.75046e-06	-1.13299e-10	-0.641711	2.0944e-05	-1.13299e-10	-0.715631	4.23485e-05	-1.13299e-10	-0.71353
69239628	chr2:69239628:A:T	6.43677e-07	-1.36137	-1.27914	3.20997e-06	-1.42073	-1.17049	6.41656e-06	-1.44718	-1.1534
69240118	chr2:69240118:T:G	5.22125e-06	-0.547214	-3.69445e-10	2.4366e-05	-0.564293	-3.69445e-10	4.8019e-05	-0.587866	-3.69445e-10
69240472	chr2:69240472:T:A	3.45752e-06	-1.13299e-10	-0.959399	1.71415e-05	-1.13299e-10	-0.91598	3.50306e-05	-1.13299e-10	-0.90324
69240609	chr2:69240609:C:T	2.54152e-06	-1.13299e-10	-1.26719	1.28579e-05	-1.13299e-10	-1.20353	2.61765e-05	-1.13299e-10	-1.1946
69241034	chr2:69241034:G:T	2.78054e-06	-1.13299e-10	-1.17731	1.23364e-05	-1.13299e-10	-1.24493	2.49051e-05	-1.13299e-10	-1.24439
69241155	chr2:69241155:G:A	3.894e-06	-1.13299e-10	-0.840514	2.17581e-05	-1.13299e-10	-0.677494	4.38485e-05	-1.13299e-10	-0.678723
69241651	chr2:69241651:A:G	2.27442e-06	-1.13299e-10	-1.37823	1.08174e-05	-1.13299e-10	-1.37633	2.1856e-05	-1.13299e-10	-1.37499
69241752	chr2:69241752:C:A	3.03076e-06	-1.13299e-10	-1.09114	1.42705e-05	-1.13299e-10	-1.09929	2.85398e-05	-1.13299e-10	-1.10816
69242754	chr2:69242754:A:C	5.17308e-07	-1.50657	-1.3525	2.47118e-06	-1.54244	-1.31035	4.99201e-06	-1.54717	-1.30445
69242873	chr2:69242873:G:T	2.92224e-06	-1.13299e-10	-1.1276	1.33699e-05	-1.13299e-10	-1.16447	2.69013e-05	-1.13299e-10	-1.16729
69243493	chr2:69243493:G:A	4.54933e-06	-1.13299e-10	-0.684972	2.00984e-05	-1.13299e-10	-0.756843	4.06289e-05	-1.13299e-10	-0.754983
69243764	chr2:69243764:C:T	2.42374e-06	-1.13299e-10	-1.31464	1.18252e-05	-1.13299e-10	-1.28725	2.38926e-05	-1.13299e-10	-1.28589
69245153	chr2:69245153:G:A	2.27705e-06	-1.13299e-10	-1.37707	1.08253e-05	-1.13299e-10	-1.3756	2.18555e-05	-1.13299e-10	-1.37501
69245287	chr2:69245287:C:T	2.40468e-06	-1.13299e-10	-1.32254	1.15261e-05	-1.13299e-10	-1.31287	2.33692e-05	-1.13299e-10	-1.30805
69245501	chr2:69245501:C:G	2.38506e-06	-1.13299e-10	-1.33073	1.14144e-05	-1.13299e-10	-1.3226	2.31332e-05	-1.13299e-10	-1.3182
69246335	chr2:69246335:T:C	5.01042e-06	-1.13299e-10	-0.588433	1.9942e-05	-1.13299e-10	-0.764654	4.04929e-05	-1.13299e-10	-0.758337
69246343	chr2:69246343:A:C	8.11458e-06	-1.13299e-10	-0.106289	3.43263e-05	-1.13299e-10	-0.22157	6.8908e-05	-1.13299e-10	-0.226691
69246467	chr2:69246467:T:G	2.28308e-06	-1.13299e-10	-1.37442	1.10293e-05	-1.13299e-10	-1.35693	2.22858e-05	-1.13299e-10	-1.35551
69246631	chr2:69246631:G:C	2.33087e-06	-1.13299e-10	-1.35371	1.09891e-05	-1.13299e-10	-1.36058	2.21401e-05	-1.13299e-10	-1.36207
69247110	chr2:69247110:A:G	4.22742e-06	-1.13299e-10	-0.75836	1.87531e-05	-1.13299e-10	-0.826124	3.78889e-05	-1.13299e-10	-0.824805
69247537	chr2:69247537:T:C	2.39835e-06	-1.13299e-10	-1.32517	1.20785e-05	-1.13299e-10	-1.26605	2.44846e-05	-1.13299e-10	-1.26142
69247698	chr2:69247698:A:G	4.36643e-06	-1.13299e-10	-0.726006	2.2389e-05	-1.13299e-10	-0.648912	4.4548e-05	-1.13299e-10	-0.662897
69248141	chr2:69248141:CAT:C	1.65128e-06	-1.08941	-0.608993	7.56438e-06	-1.30139	-0.432646	1.75233e-05	-1.19231	-0.403619
69248557	chr2:69248557:A:G	3.48165e-06	-1.13299e-10	-0.952446	1.77146e-05	-1.13299e-10	-0.883093	3.57538e-05	-1.13299e-10	-0.882806
69248561	chr2:69248561:T:C	4.71837e-06	-1.13299e-10	-0.648489	2.19868e-05	-1.13299e-10	-0.667039	4.36025e-05	-1.13299e-10	-0.684348
69248822	chr2:69248822:C:G	2.27692e-06	-1.13299e-10	-1.37713	1.10202e-05	-1.13299e-10	-1.35775	2.22891e-05	-1.13299e-10	-1.35537
69248894	chr2:69248894:CCTTTT:C	2.27474e-06	-1.13299e-10	-1.37809	1.08114e-05	-1.13299e-10	-1.37688	2.18302e-05	-1.13299e-10	-1.37617
69249042	chr2:69249042:A:G	2.28794e-06	-1.13299e-10	-1.3723	1.11621e-05	-1.13299e-10	-1.34496	2.25894e-05	-1.13299e-10	-1.34198
69249485	chr2:69249485:G:A	5.0738e-06	-1.13299e-10	-0.575862	2.25411e-05	-1.13299e-10	-0.642144	4.48739e-05	-1.13299e-10	-0.655608
69249689	chr2:69249689:G:T	2.66261e-06	-1.13299e-10	-1.22064	1.22388e-05	-1.13299e-10	-1.25287	2.46843e-05	-1.13299e-10	-1.2533
69249956	chr2:69249956:C:T	2.42142e-06	-1.13299e-10	-1.3156	1.11897e-05	-1.13299e-10	-1.34249	2.2508e-05	-1.13299e-10	-1.34559
69250038	chr2:69250038:T:A	2.30121e-06	-1.13299e-10	-1.36652	1.17085e-05	-1.13299e-10	-1.29717	2.38617e-05	-1.13299e-10	-1.28719
69250051	chr2:69250051:GTTATT:G	5.00022e-06	-1.13299e-10	-0.590469	2.23681e-05	-1.13299e-10	-0.649848	4.44968e-05	-1.13299e-10	-0.664046
69250134	chr2:69250134:A:G	2.29505e-06	-1.13299e-10	-1.3692	1.16273e-05	-1.13299e-10	-1.30413	2.36837e-05	-1.13299e-10	-1.29468
69250306	chr2:69250306:C:T	2.30465e-06	-1.13299e-10	-1.36502	1.10673e-05	-1.13299e-10	-1.35349	2.23493e-05	-1.13299e-10	-1.35267
69250330	chr2:69250330:T:A	4.2319e-06	-1.13299e-10	-0.757301	2.12836e-05	-1.13299e-10	-0.699543	4.33358e-05	-1.13299e-10	-0.690485
69250351	chr2:69250351:G:A	2.29395e-06	-1.13299e-10	-1.36968	1.10344e-05	-1.13299e-10	-1.35646	2.23546e-05	-1.13299e-10	-1.35243
69250839	chr2:69250839:G:A	2.3132e-06	-1.13299e-10	-1.36132	1.08658e-05	-1.13299e-10	-1.37186	2.1896e-05	-1.13299e-10	-1.37316
69251132	chr2:69251132:C:T	8.58584e-07	-0.974936	-1.37749	3.83907e-06	-1.05518	-1.35708	7.4325e-06	-1.0972	-1.3564
69251253	chr2:69251253:G:A	5.87144e-06	-1.13299e-10	-0.429851	2.42833e-05	-1.13299e-10	-0.567692	4.93702e-05	-1.13299e-10	-0.560116
69252283	chr2:69252283:G:A	3.91373e-06	-1.13299e-10	-0.835461	1.83331e-05	-1.13299e-10	-0.848773	3.74775e-05	-1.13299e-10	-0.835722
69252372	chr2:69252372:G:A	3.05402e-06	-1.13299e-10	-1.08349	1.55698e-05	-1.13299e-10	-1.01215	3.18197e-05	-1.13299e-10	-0.999376
69252902	chr2:69252902:T:C	2.31766e-06	-1.13299e-10	-1.3594	1.14601e-05	-1.13299e-10	-1.31861	2.31761e-05	-1.13299e-10	-1.31634
69253379	chr2:69253379:A:T	3.28228e-06	-1.13299e-10	-1.01141	1.55312e-05	-1.13299e-10	-1.01463	3.1069e-05	-1.13299e-10	-1.02325
69253419	chr2:69253419:A:G	3.18222e-06	-1.13299e-10	-1.04237	1.62627e-05	-1.13299e-10	-0.96861	3.32463e-05	-1.13299e-10	-0.955519
69253856	chr2:69253856:C:T	2.81339e-06	-1.13299e-10	-1.16556	1.38992e-05	-1.13299e-10	-1.12565	2.84292e-05	-1.13299e-10	-1.11204
69254426	chr2:69254426:C:T	3.29268e-06	-1.13299e-10	-1.00825	1.79449e-05	-1.13299e-10	-0.870176	3.63677e-05	-1.13299e-10	-0.865781
69254440	chr2:69254440:C:T	2.48262e-06	-1.13299e-10	-1.29064	1.20312e-05	-1.13299e-10	-1.26998	2.42872e-05	-1.13299e-10	-1.26951
69254937	chr2:69254937:G:A	3.07779e-06	-1.13299e-10	-1.07574	1.55851e-05	-1.13299e-10	-1.01117	3.18823e-05	-1.13299e-10	-0.997413
69254942	chr2:69254942:G:A	2.28712e-06	-1.13299e-10	-1.37266	1.09792e-05	-1.13299e-10	-1.36148	2.2201e-05	-1.13299e-10	-1.35932
69255256	chr2:69255256:C:T	2.82866e-06	-1.13299e-10	-1.16015	1.31938e-05	-1.13299e-10	-1.17773	2.64203e-05	-1.13299e-10	-1.18533
69255828	chr2:69255828:C:T	1.10058e-05	-1.13299e-10	0.198475	4.63975e-05	-1.13299e-10	0.0797643	9.30656e-05	-1.13299e-10	0.0738414
69256563	chr2:69256563:G:T	5.54446e-06	-1.13299e-10	-0.487153	2.46467e-05	-1.13299e-10	-0.55284	4.98222e-05	-1.13299e-10	-0.551003
69256715	chr2:69256715:G:A	2.28205e-06	-1.13299e-10	-1.37488	1.091e-05	-1.13299e-10	-1.36781	2.20277e-05	-1.13299e-10	-1.36716
69256718	chr2:69256718:A:G	2.41076e-06	-1.13299e-10	-1.32001	1.18742e-05	-1.13299e-10	-1.28312	2.4112e-05	-1.13299e-10	-1.27676
69256858	chr2:69256858:G:A	7.07099e-06	-1.13299e-10	-0.243951	3.08745e-05	-1.13299e-10	-0.327552	6.13051e-05	-1.13299e-10	-0.343601
69256867	chr2:69256867:G:T	2.27744e-06	-1.13299e-10	-1.3769	1.08167e-05	-1.13299e-10	-1.3764	2.18371e-05	-1.13299e-10	-1.37586
69256947	chr2:69256947:T:C	3.38387e-06	-1.13299e-10	-0.980931	1.75529e-05	-1.13299e-10	-0.892264	3.6009e-05	-1.13299e-10	-0.875694
69257151	chr2:69257151:C:A	4.13289e-06	-1.13299e-10	-0.780974	2.07738e-05	-1.13299e-10	-0.723792	4.20869e-05	-1.13299e-10	-0.719728
69257590	chr2:69257590:A:T	1.09653e-05	-1.13299e-10	0.194784	4.62299e-05	-1.13299e-10	0.076144	9.27273e-05	-1.13299e-10	0.0701997
69258255	chr2:69258255:A:G	3.64369e-06	-1.13299e-10	-0.906954	1.69089e-05	-1.13299e-10	-0.929642	3.37015e-05	-1.13299e-10	-0.941921
69258511	chr2:69258511:G:A	4.4608e-06	-1.13299e-10	-0.704624	1.99777e-05	-1.13299e-10	-0.762864	4.02276e-05	-1.13299e-10	-0.764911
69258859	chr2:69258859:A:G	2.28187e-06	-1.13299e-10	-1.37495	1.09085e-05	-1.13299e-10	-1.36794	2.20247e-05	-1.13299e-10	-1.3673
69259027	chr2:69259027:C:T	4.01481e-06	-1.13299e-10	-0.809961	1.88252e-05	-1.13299e-10	-0.822285	3.85266e-05	-1.13299e-10	-0.808114
69259233	chr2:69259233:TG:T	2.36744e-06	-1.13299e-10	-1.33814	1.14106e-05	-1.13299e-10	-1.32294	2.303e-05	-1.13299e-10	-1.32267
69259597	chr2:69259597:G:A	3.25658e-06	-1.13299e-10	-1.01927	1.6318e-05	-1.13299e-10	-0.965215	3.34643e-05	-1.13299e-10	-0.948984
69259684	chr2:69259684:A:C	2.92347e-06	-1.13299e-10	-1.12718	1.5595e-05	-1.13299e-10	-1.01053	3.15679e-05	-1.13299e-10	-1.00732
69260159	chr2:69260159:A:T	2.27499e-06	-1.13299e-10	-1.37798	1.08455e-05	-1.13299e-10	-1.37373	2.19125e-05	-1.13299e-10	-1.37241
69260680	chr2:69260680:G:T	2.93708e-06	-1.13299e-10	-1.12253	1.56866e-05	-1.13299e-10	-1.00467	3.17575e-05	-1.13299e-10	-1.00133
69260845	chr2:69260845:C:T	2.33356e-06	-1.13299e-10	-1.35256	1.21221e-05	-1.13299e-10	-1.26245	2.47978e-05	-1.13299e-10	-1.24871
69260977	chr2:69260977:G:A	2.38114e-06	-1.13299e-10	-1.33237	1.15027e-05	-1.13299e-10	-1.3149	2.32156e-05	-1.13299e-10	-1.31464
69261228	chr2:69261228:G:C	9.83078e-06	-1.13299e-10	0.0855668	4.16239e-05	-1.13299e-10	-0.028808	8.35205e-05	-1.13299e-10	-0.0343707
69261434	chr2:69261434:G:A	6.53141e-06	-1.13299e-10	-0.323329	2.88762e-05	-1.13299e-10	-0.394463	5.74123e-05	-1.13299e-10	-0.409204
69261723	chr2:69261723:CAAG:C	2.48582e-06	-1.13299e-10	-1.28935	1.21232e-05	-1.13299e-10	-1.26236	2.45895e-05	-1.13299e-10	-1.25714
69261800	chr2:69261800:C:A	2.47227e-06	-1.29482	-3.69445e-10	1.07432e-05	-1.38321	-3.69445e-10	2.0936e-05	-1.41799	-3.69445e-10
69262218	chr2:69262218:A:G	4.86079e-06	-1.13299e-10	-0.618751	2.16943e-05	-1.13299e-10	-0.680431	4.36963e-05	-1.13299e-10	-0.6822
69262271	chr2:69262271:C:T	2.3939e-06	-1.13299e-10	-1.32703	1.15758e-05	-1.13299e-10	-1.30856	2.33633e-05	-1.13299e-10	-1.3083
69262613	chr2:69262613:G:A	2.28184e-06	-1.13299e-10	-1.37497	1.09082e-05	-1.13299e-10	-1.36797	2.2024e-05	-1.13299e-10	-1.36733
69262765	chr2:69262765:G:A	4.97378e-06	-0.595771	-3.69445e-10	1.86362e-05	-0.832375	-3.69445e-10	3.6224e-05	-0.86974	-3.69445e-10
69263195	chr2:69263195:C:T	2.5296e-06	-1.13299e-10	-1.27189	1.17456e-05	-1.13299e-10	-1.29401	2.36652e-05	-1.13299e-10	-1.29546
69263394	chr2:69263394:T:G	4.1343e-06	-1.13299e-10	-0.780632	2.07814e-05	-1.13299e-10	-0.723423	4.21026e-05	-1.13299e-10	-0.719353
69263537	chr2:69263537:A:G	2.29448e-06	-1.13299e-10	-1.36945	1.10415e-05	-1.13299e-10	-1.35582	2.23847e-05	-1.13299e-10	-1.35109
69263628	chr2:69263628:C:A	2.44449e-06	-1.13299e-10	-1.30612	1.18312e-05	-1.13299e-10	-1.28674	2.38785e-05	-1.13299e-10	-1.28648
69263655	chr2:69263655:G:C	2.28416e-06	-1.13299e-10	-1.37395	1.08677e-05	-1.13299e-10	-1.37169	2.18938e-05	-1.13299e-10	-1.37326
69264308	chr2:69264308:T:G	2.29185e-06	-1.13299e-10	-1.37059	1.08845e-05	-1.13299e-10	-1.37015	2.19471e-05	-1.13299e-10	-1.37083
69264336	chr2:69264336:C:T	2.83412e-06	-1.13299e-10	-1.15822	1.5016e-05	-1.13299e-10	-1.04837	3.03935e-05	-1.13299e-10	-1.04523
69265011	chr2:69265011:T:G	2.32112e-06	-1.13299e-10	-1.3579	1.12888e-05	-1.13299e-10	-1.33367	2.29053e-05	-1.13299e-10	-1.3281
69265667	chr2:69265667:C:G	2.27976e-06	-1.13299e-10	-1.37588	1.09145e-05	-1.13299e-10	-1.36739	2.2099e-05	-1.13299e-10	-1.36393
69265792	chr2:69265792:C:T	2.28153e-06	-1.13299e-10	-1.3751	1.09064e-05	-1.13299e-10	-1.36814	2.20203e-05	-1.13299e-10	-1.3675
69266368	chr2:69266368:T:C	2.27834e-06	-1.13299e-10	-1.37651	1.07959e-05	-1.13299e-10	-1.37832	2.17835e-05	-1.13299e-10	-1.37831
69267069	chr2:69267069:C:T	2.74781e-06	-1.13299e-10	-1.18915	1.3569e-05	-1.13299e-10	-1.1497	2.77243e-05	-1.13299e-10	-1.13715
69267461	chr2:69267461:A:G	3.34203e-06	-1.13299e-10	-0.993373	1.71804e-05	-1.13299e-10	-0.913715	3.47494e-05	-1.13299e-10	-0.9113
69267644	chr2:69267644:A:G	3.03243e-06	-1.13299e-10	-1.09059	1.63287e-05	-1.13299e-10	-0.964556	3.30913e-05	-1.13299e-10	-0.960191
69268126	chr2:69268126:T:C	2.59505e-06	-1.13299e-10	-1.24635	1.26551e-05	-1.13299e-10	-1.21942	2.55594e-05	-1.13299e-10	-1.21846
69268138	chr2:69268138:T:C	2.2926e-06	-1.13299e-10	-1.37027	1.09531e-05	-1.13299e-10	-1.36386	2.22151e-05	-1.13299e-10	-1.35869
69268168	chr2:69268168:C:A	2.09282e-05	0.841144	-3.69445e-10	8.78628e-05	0.718295	-3.69445e-10	0.000176855	0.715868	-3.69445e-10
69268581	chr2:69268581:T:C	3.1443e-06	-1.13299e-10	-1.05436	1.59661e-05	-1.13299e-10	-0.987016	3.26573e-05	-1.13299e-10	-0.973394
69269087	chr2:69269087:C:T	2.28058e-06	-1.13299e-10	-1.37552	1.0924e-05	-1.13299e-10	-1.36652	2.2086e-05	-1.13299e-10	-1.36452
69269279	chr2:69269279:A:G	2.59561e-06	-1.13299e-10	-1.24613	1.17292e-05	-1.13299e-10	-1.2954	2.37682e-05	-1.13299e-10	-1.29111
69269318	chr2:69269318:C:T	2.27531e-06	-1.13299e-10	-1.37784	1.08646e-05	-1.13299e-10	-1.37197	2.19549e-05	-1.13299e-10	-1.37047
69269399	chr2:69269399:A:T	1.87645e-06	-1.57057	-3.69445e-10	9.6843e-06	-1.48698	-3.69445e-10	1.95539e-05	-1.48629	-3.69445e-10
69269837	chr2:69269837:G:A	4.44256e-06	-1.13299e-10	-0.708721	2.07252e-05	-1.13299e-10	-0.72613	4.24112e-05	-1.13299e-10	-0.712051
69269900	chr2:69269900:A:G	2.27917e-06	-1.13299e-10	-1.37614	1.10825e-05	-1.13299e-10	-1.35211	2.25113e-05	-1.13299e-10	-1.34545
69270041	chr2:69270041:A:G	2.29401e-06	-1.13299e-10	-1.36965	1.09981e-05	-1.13299e-10	-1.35976	2.2207e-05	-1.13299e-10	-1.35906
69270118	chr2:69270118:ATC:A	2.28074e-06	-1.13299e-10	-1.37545	1.1194e-05	-1.13299e-10	-1.34211	2.26479e-05	-1.13299e-10	-1.3394
69270132	chr2:69270132:G:A	3.34242e-06	-1.13299e-10	-0.993256	1.7672e-05	-1.13299e-10	-0.885501	3.62932e-05	-1.13299e-10	-0.867832
69270205	chr2:69270205:C:T	1.87544e-06	-1.57111	-3.69445e-10	8.87598e-06	-1.57413	-3.69445e-10	1.78844e-05	-1.57554	-3.69445e-10
69270768	chr2:69270768:AT:A	3.41144e-06	-0.972816	-3.69445e-10	1.38025e-05	-1.13263	-3.69445e-10	2.61558e-05	-1.19539	-3.69445e-10
69270872	chr2:69270872:C:T	2.28289e-06	-1.13299e-10	-1.37451	1.0917e-05	-1.13299e-10	-1.36716	2.20434e-05	-1.13299e-10	-1.36645
69271060	chr2:69271060:C:T	2.27617e-06	-1.13299e-10	-1.37746	1.11426e-05	-1.13299e-10	-1.34671	2.2648e-05	-1.13299e-10	-1.33939
69271324	chr2:69271324:A:G	2.29331e-06	-1.13299e-10	-1.36996	1.09929e-05	-1.13299e-10	-1.36024	2.22013e-05	-1.13299e-10	-1.35931
69271597	chr2:69271597:A:G	2.76497e-06	-1.13299e-10	-1.18292	1.23354e-05	-1.13299e-10	-1.24501	2.49026e-05	-1.13299e-10	-1.24449
69272070	chr2:69272070:T:C	3.34401e-06	-1.13299e-10	-0.992782	1.71916e-05	-1.13299e-10	-0.91306	3.47722e-05	-1.13299e-10	-0.910645
69272196	chr2:69272196:T:C	2.27466e-06	-1.13299e-10	-1.37812	1.08223e-05	-1.13299e-10	-1.37588	2.1849e-05	-1.13299e-10	-1.37531
69272300	chr2:69272300:G:A	2.27509e-06	-1.13299e-10	-1.37793	1.08411e-05	-1.13299e-10	-1.37414	2.18844e-05	-1.13299e-10	-1.37369
69272432	chr2:69272432:G:A	4.57865e-06	-1.13299e-10	-0.678548	2.03184e-05	-1.13299e-10	-0.745954	4.09725e-05	-1.13299e-10	-0.746561
69272584	chr2:69272584:G:A	2.28001e-06	-1.13299e-10	-1.37577	1.08925e-05	-1.13299e-10	-1.36941	2.19912e-05	-1.13299e-10	-1.36882
69272833	chr2:69272833:G:A	2.27839e-06	-1.13299e-10	-1.37648	1.15396e-05	-1.13299e-10	-1.3117	2.35279e-05	-1.13299e-10	-1.30128
69272958	chr2:69272958:C:G	3.47916e-06	-1.13299e-10	-0.95316	1.75243e-05	-1.13299e-10	-0.893892	3.55307e-05	-1.13299e-10	-0.889065
69273059	chr2:69273059:C:T	2.30547e-06	-1.13299e-10	-1.36467	1.08757e-05	-1.13299e-10	-1.37095	2.19463e-05	-1.13299e-10	-1.37086
69273203	chr2:69273203:C:T	2.8215e-06	-1.13299e-10	-1.16268	1.39082e-05	-1.13299e-10	-1.125	2.82763e-05	-1.13299e-10	-1.11744
69273204	chr2:69273204:T:G	2.45973e-06	-1.13299e-10	-1.2999	1.17768e-05	-1.13299e-10	-1.29135	2.39257e-05	-1.13299e-10	-1.28451
69273533	chr2:69273533:A:C	4.83021e-07	-1.57552	-1.35212	2.39719e-06	-1.57196	-1.31123	4.88358e-06	-1.56979	-1.30379
69273804	chr2:69273804:G:A	2.1317e-06	-1.44303	-3.69445e-10	1.1856e-05	-1.28465	-3.69445e-10	2.292e-05	-1.32745	-3.69445e-10
69274193	chr2:69274193:A:G	2.66684e-06	-1.13299e-10	-1.21906	1.39835e-05	-1.13299e-10	-1.1196	2.83442e-05	-1.13299e-10	-1.11504
69274449	chr2:69274449:AAAGAC:A	2.53966e-06	-1.13299e-10	-1.26792	1.27988e-05	-1.13299e-10	-1.20813	2.59597e-05	-1.13299e-10	-1.20292
69274469	chr2:69274469:G:T	5.53976e-06	-1.13299e-10	-0.488	2.29528e-05	-1.13299e-10	-0.624043	4.6631e-05	-1.13299e-10	-0.617198
69274733	chr2:69274733:AATGG:A	4.10443e-06	-1.13299e-10	-0.787884	1.83066e-05	-1.13299e-10	-0.850223	3.68802e-05	-1.13299e-10	-0.851789
69274755	chr2:69274755:TATTC:T	2.43015e-06	-1.13299e-10	-1.312	1.09364e-05	-1.13299e-10	-1.36539	2.20351e-05	-1.13299e-10	-1.36683
69275168	chr2:69275168:C:T	2.83113e-06	-1.13299e-10	-1.15928	1.39186e-05	-1.13299e-10	-1.12426	2.80653e-05	-1.13299e-10	-1.12493
69275723	chr2:69275723:C:T	5.37644e-06	-0.517924	-3.69445e-10	1.85976e-05	-0.83445	-3.69445e-10	3.95867e-05	-0.78097	-3.69445e-10
69275752	chr2:69275752:C:G	2.27455e-06	-1.13299e-10	-1.37817	1.13965e-05	-1.13299e-10	-1.32418	2.32133e-05	-1.13299e-10	-1.31474
69276177	chr2:69276177:A:G	2.27464e-06	-1.13299e-10	-1.37813	1.14038e-05	-1.13299e-10	-1.32354	2.32298e-05	-1.13299e-10	-1.31403
69276344	chr2:69276344:C:T	2.05026e-06	-1.48199	-3.69445e-10	1.37569e-05	-1.13594	-3.69445e-10	2.70959e-05	-1.16008	-3.69445e-10
69276497	chr2:69276497:G:T	3.11114e-06	-1.06496	-3.69445e-10	1.10657e-05	-1.35363	-3.69445e-10	2.12725e-05	-1.40205	-3.69445e-10
69276580	chr2:69276580:A:C	2.32474e-06	-1.13299e-10	-1.35634	1.09035e-05	-1.13299e-10	-1.3684	2.1937e-05	-1.13299e-10	-1.37129
69276620	chr2:69276620:T:G	2.56808e-06	-1.13299e-10	-1.25679	1.3319e-05	-1.13299e-10	-1.16829	2.69845e-05	-1.13299e-10	-1.1642
69276702	chr2:69276702:T:C	7.9992e-07	-1.47528	-0.947917	3.0128e-06	-1.51314	-1.14147	5.94458e-06	-1.52613	-1.15086
69276888	chr2:69276888:C:G	2.66983e-06	-1.13299e-10	-1.21794	1.34429e-05	-1.13299e-10	-1.15903	2.71987e-05	-1.13299e-10	-1.1563
69276911	chr2:69276911:A:T	1.2003e-05	-1.13299e-10	0.285208	5.25901e-05	-1.13299e-10	0.205045	0.000106745	-1.13299e-10	0.210981
69277072	chr2:69277072:G:A	2.60431e-06	-1.13299e-10	-1.24278	1.16645e-05	-1.13299e-10	-1.30093	2.33852e-05	-1.13299e-10	-1.30736
69277247	chr2:69277247:C:T	2.41609e-05	-0.940251	1.92503	6.59366e-05	-1.14516	1.57637	0.00013863	-1.05621	1.52855
69277598	chr2:69277598:G:C	2.95651e-06	-1.13299e-10	-1.11594	1.3468e-05	-1.13299e-10	-1.15717	2.7155e-05	-1.13299e-10	-1.1579
69277760	chr2:69277760:A:C	3.34328e-06	-1.13299e-10	-0.992999	1.68695e-05	-1.13299e-10	-0.931975	3.40792e-05	-1.13299e-10	-0.930776
69278330	chr2:69278330:G:A	3.25459e-06	-1.13299e-10	-1.01989	1.48979e-05	-1.13299e-10	-1.05626	2.98542e-05	-1.13299e-10	-1.06314
69278606	chr2:69278606:A:G	2.95054e-06	-1.13299e-10	-1.11796	1.37397e-05	-1.13299e-10	-1.13719	2.74862e-05	-1.13299e-10	-1.14578
69279358	chr2:69279358:C:CAA	8.24007e-06	0.558474	-0.649417	1.60311e-05	-0.15576	-0.827194	3.47455e-05	-0.0636671	-0.847745
69279427	chr2:69279427:C:T	1.98532e-06	-1.51417	-3.69445e-10	1.04443e-05	-1.41143	-3.69445e-10	2.0565e-05	-1.43587	-3.69445e-10
69279881	chr2:69279881:T:C	3.62582e-06	-0.91187	-3.69445e-10	1.20698e-05	-1.26678	-3.69445e-10	2.69664e-05	-1.16487	-3.69445e-10
69279916	chr2:69279916:A:T	2.81794e-06	-1.13299e-10	-1.16394	1.37972e-05	-1.13299e-10	-1.13301	2.81467e-05	-1.13299e-10	-1.12203
69280108	chr2:69280108:C:T	7.90267e-06	0.690364	-0.823114	2.43203e-05	0.0838434	-0.650013	5.61848e-05	0.220844	-0.651661
69280248	chr2:69280248:G:A	2.5737e-06	-1.13299e-10	-1.25461	1.25876e-05	-1.13299e-10	-1.22477	2.54086e-05	-1.13299e-10	-1.22438
69280410	chr2:69280410:C:T	2.34498e-06	-1.13299e-10	-1.34768	1.13959e-05	-1.13299e-10	-1.32423	2.30189e-05	-1.13299e-10	-1.32315
69280776	chr2:69280776:T:A	1.87412e-06	-0.492627	-1.07919	6.12379e-06	-0.789617	-1.15568	1.40344e-05	-0.664284	-1.15367
69280964	chr2:69280964:G:T	2.6473e-06	-1.13299e-10	-1.22641	1.22401e-05	-1.13299e-10	-1.25276	2.46512e-05	-1.13299e-10	-1.25464
69281395	chr2:69281395:C:T	2.6689e-06	-1.13299e-10	-1.21829	1.21471e-05	-1.13299e-10	-1.26039	2.45378e-05	-1.13299e-10	-1.25925
69281694	chr2:69281694:CT:C	2.40648e-06	-1.13299e-10	-1.32178	1.17294e-05	-1.13299e-10	-1.29539	2.37482e-05	-1.13299e-10	-1.29196
69281792	chr2:69281792:T:G	2.32763e-06	-1.13299e-10	-1.3551	1.11454e-05	-1.13299e-10	-1.34645	2.25721e-05	-1.13299e-10	-1.34275
69282222	chr2:69282222:G:A	2.28258e-06	-1.13299e-10	-1.37464	1.10737e-05	-1.13299e-10	-1.35291	2.23699e-05	-1.13299e-10	-1.35175
69282485	chr2:69282485:T:C	1.07039e-06	-1.25764	-0.874288	4.44871e-06	-1.40962	-0.855248	9.73945e-06	-1.33712	-0.846162
69284871	chr2:69284871:A:C	2.32819e-06	-1.13299e-10	-1.35486	1.12443e-05	-1.13299e-10	-1.33762	2.2748e-05	-1.13299e-10	-1.33499
69285018	chr2:69285018:A:G	2.33645e-06	-1.13299e-10	-1.35132	1.09786e-05	-1.13299e-10	-1.36153	2.21322e-05	-1.13299e-10	-1.36243
69285372	chr2:69285372:ATG:A	4.05498e-06	-1.13299e-10	-0.800006	2.14438e-05	-1.13299e-10	-0.692047	4.37369e-05	-1.13299e-10	-0.681272
69285429	chr2:69285429:C:T	2.35229e-06	-1.13299e-10	-1.34456	1.13951e-05	-1.13299e-10	-1.3243	2.30627e-05	-1.13299e-10	-1.32124
69285596	chr2:69285596:A:C	2.68681e-06	0.0317465	-1.24334	7.16103e-06	-0.626542	-1.16229	1.55735e-05	-0.552016	-1.16188
69285898	chr2:69285898:A:G	6.0646e-06	-1.01671	0.619229	1.84885e-05	-1.18854	0.348206	3.56051e-05	-1.21196	0.324985
69286263	chr2:69286263:G:A	2.34252e-06	-1.13299e-10	-1.34872	1.12542e-05	-1.13299e-10	-1.33674	2.28007e-05	-1.13299e-10	-1.33267
69286687	chr2:69286687:T:C	4.02634e-06	-1.13299e-10	-0.807094	1.68118e-05	-1.13299e-10	-0.935399	3.33915e-05	-1.13299e-10	-0.951161
69286953	chr2:69286953:T:A	8.67162e-07	-1.10024	-1.24224	3.30303e-06	-1.23364	-1.32901	6.58589e-06	-1.24492	-1.32961
69288325	chr2:69288325:A:ATACT	1.88139e-06	-0.753488	-0.814453	7.74553e-06	-0.999218	-0.711149	1.5044e-05	-1.03401	-0.714469
69288355	chr2:69288355:A:C	2.28283e-06	-1.13299e-10	-1.37453	1.08062e-05	-1.13299e-10	-1.37736	2.18098e-05	-1.13299e-10	-1.3771
69288470	chr2:69288470:C:T	6.5023e-06	-1.04968	0.721883	2.63102e-05	-1.31489	0.827362	6.0696e-05	-1.211	0.857417
69288618	chr2:69288618:G:A	2.61592e-06	-1.13299e-10	-1.23834	1.28895e-05	-1.13299e-10	-1.20107	2.62515e-05	-1.13299e-10	-1.19174
69289191	chr2:69289191:C:T	2.37933e-06	-1.13299e-10	-1.33313	1.1924e-05	-1.13299e-10	-1.27893	2.41254e-05	-1.13299e-10	-1.2762
69289332	chr2:69289332:G:A	5.70295e-07	-1.57215	-1.1894	2.72266e-06	-1.51013	-1.24574	5.35779e-06	-1.53141	-1.2495
69290024	chr2:69290024:T:C	1.94426e-06	-1.53507	-3.69445e-10	9.632e-06	-1.49239	-3.69445e-10	1.93365e-05	-1.49747	-3.69445e-10
69290678	chr2:69290678:G:A	1.79416e-06	-0.238651	-1.37676	5.60341e-06	-0.664082	-1.37002	1.26799e-05	-0.549574	-1.36987
69291146	chr2:69291146:A:C	2.29126e-06	-1.13299e-10	-1.37085	1.08147e-05	-1.13299e-10	-1.37658	2.18205e-05	-1.13299e-10	-1.37661
69291186	chr2:69291186:TC:T	3.86899e-06	-1.13299e-10	-0.846959	1.61721e-05	-1.13299e-10	-0.974198	3.21315e-05	-1.13299e-10	-0.989627
69291594	chr2:69291594:C:T	1.99222e-06	-0.201958	-1.30874	6.42907e-06	-0.601714	-1.29494	1.47138e-05	-0.469665	-1.30101
69292247	chr2:69292247:A:C	2.46068e-06	-1.29952	-3.69445e-10	9.28117e-06	-1.52949	-3.69445e-10	1.81221e-05	-1.56233	-3.69445e-10
69292506	chr2:69292506:C:T	1.73501e-06	-0.372792	-1.27614	5.27059e-06	-0.759336	-1.336	1.19279e-05	-0.645081	-1.3355
69292687	chr2:69292687:G:A	6.67045e-07	-1.54293	-1.06192	2.90086e-06	-1.57498	-1.11749	5.82834e-06	-1.57516	-1.12157
69292717	chr2:69292717:G:A	2.56563e-06	-1.13299e-10	-1.25775	1.26005e-05	-1.13299e-10	-1.22374	2.54179e-05	-1.13299e-10	-1.22401
69292758	chr2:69292758:C:T	6.84713e-07	-1.53611	-1.0426	2.95111e-06	-1.57549	-1.09981	5.93744e-06	-1.5742	-1.10398
69293126	chr2:69293126:G:A	3.73353e-06	-0.0673985	-0.8152	1.30499e-05	-0.665855	-0.522846	2.84271e-05	-0.593785	-0.518336
69293132	chr2:69293132:G:A	3.77102e-06	-1.13299e-10	-0.872606	1.60186e-05	-1.13299e-10	-0.983733	3.25668e-05	-1.13299e-10	-0.97617
69293382	chr2:69293382:G:A	2.5526e-06	0.103093	-1.36593	6.7065e-06	-0.492609	-1.3618	1.48301e-05	-0.398479	-1.36432
69293449	chr2:69293449:G:A	1.81202e-06	-0.285826	-1.31968	5.45572e-06	-0.825519	-1.2353	1.18511e-05	-0.752015	-1.23502
69293483	chr2:69293483:A:C	2.42477e-06	-1.13299e-10	-1.31422	1.10525e-05	-1.13299e-10	-1.35482	2.22989e-05	-1.13299e-10	-1.35493
69293611	chr2:69293611:G:A	1.89388e-06	-0.184286	-1.37704	5.17203e-06	-0.73801	-1.37621	1.1345e-05	-0.654344	-1.37634
69293663	chr2:69293663:A:G	3.47657e-06	0.270108	-1.22401	7.99735e-06	-0.449642	-1.22873	1.79416e-05	-0.334114	-1.23823
69293730	chr2:69293730:C:T	2.40744e-06	-1.13299e-10	-1.32139	1.16956e-05	-1.13299e-10	-1.29827	2.35918e-05	-1.13299e-10	-1.29857
69294564	chr2:69294564:G:A	2.49278e-06	0.0690793	-1.35563	6.61287e-06	-0.517999	-1.35047	1.45936e-05	-0.425102	-1.35378
69294699	chr2:69294699:C:T	4.28526e-06	-1.4436	0.698828	1.22379e-05	-1.54793	0.294986	2.34045e-05	-1.54537	0.238832
69295059	chr2:69295059:G:A	2.59963e-06	-1.13299e-10	-1.24458	1.29678e-05	-1.13299e-10	-1.19501	2.63111e-05	-1.13299e-10	-1.18947
69295077	chr2:69295077:T:C	6.54515e-07	-1.55015	-1.07366	2.87454e-06	-1.5733	-1.12829	5.76338e-06	-1.57552	-1.13242
69296295	chr2:69296295:G:A	2.55122e-06	-1.13299e-10	-1.26338	1.15406e-05	-1.13299e-10	-1.31161	2.32342e-05	-1.13299e-10	-1.31384
69296493	chr2:69296493:A:G	2.57362e-06	-1.13299e-10	-1.25464	1.16074e-05	-1.13299e-10	-1.30584	2.32694e-05	-1.13299e-10	-1.31233
69296796	chr2:69296796:C:T	2.27912e-06	-1.13299e-10	-1.37616	1.09234e-05	-1.13299e-10	-1.36658	2.20611e-05	-1.13299e-10	-1.36565
69297541	chr2:69297541:A:T	2.65789e-06	-1.13299e-10	-1.22242	1.19056e-05	-1.13299e-10	-1.28048	2.4026e-05	-1.13299e-10	-1.28032
69297620	chr2:69297620:C:T	3.74817e-06	-1.13299e-10	-0.878685	1.92456e-05	-1.13299e-10	-0.800197	3.8496e-05	-1.13299e-10	-0.808908
69297807	chr2:69297807:T:A	2.27589e-06	-1.13299e-10	-1.37758	1.10489e-05	-1.13299e-10	-1.35516	2.23189e-05	-1.13299e-10	-1.35403
69297872	chr2:69297872:A:G	6.95128e-06	-1.13299e-10	-0.261026	2.78729e-05	-1.13299e-10	-0.429827	5.53211e-05	-1.13299e-10	-0.446309
69297972	chr2:69297972:C:T	5.39697e-05	-1.13299e-10	1.78847	0.000240277	-1.13299e-10	1.72431	0.000491002	-1.13299e-10	1.73699
69298081	chr2:69298081:A:G	2.27418e-06	-1.13299e-10	-1.37833	1.09311e-05	-1.13299e-10	-1.36587	2.20744e-05	-1.13299e-10	-1.36505
69298207	chr2:69298207:C:T	2.62448e-06	-1.13299e-10	-1.23507	1.36868e-05	-1.13299e-10	-1.14105	2.7679e-05	-1.13299e-10	-1.13879
69298428	chr2:69298428:T:C	0.000208805	-1.13299e-10	3.14145	0.000949185	-1.13299e-10	3.09812	0.0019368	-1.13299e-10	3.10933
69298589	chr2:69298589:A:G	2.5218e-06	-0.221409	-1.05357	6.50769e-06	-1.42878	-0.455722	1.40692e-05	-1.38029	-0.435185
69298663	chr2:69298663:AG:A	3.19945e-05	-1.13299e-10	1.26561	0.000152328	-1.13299e-10	1.26856	0.000306355	-1.13299e-10	1.26528
69298775	chr2:69298775:T:C	3.20782e-06	-1.03436	-3.69445e-10	2.13823e-05	-0.694919	-3.69445e-10	3.6933e-05	-0.850359	-3.69445e-10
69298807	chr2:69298807:A:C	5.45855e-05	-1.13299e-10	1.79982	0.000242837	-1.13299e-10	1.73491	0.000496274	-1.13299e-10	1.74767
69299151	chr2:69299151:G:A	1.62057e-06	-0.526398	-1.19078	3.60187e-06	-1.32477	-1.15126	7.41382e-06	-1.29808	-1.15804
69299224	chr2:69299224:A:C	1.59339e-06	-0.513296	-1.22079	3.50666e-06	-1.31823	-1.18459	7.22394e-06	-1.29126	-1.19081
69299346	chr2:69299346:C:A	5.6912e-05	-1.13299e-10	1.84155	0.000252888	-1.13299e-10	1.77547	0.000516666	-1.13299e-10	1.78793
69299641	chr2:69299641:G:A	5.68939e-05	-1.13299e-10	1.84124	0.000252797	-1.13299e-10	1.7751	0.000516482	-1.13299e-10	1.78758
69299655	chr2:69299655:G:T	2.7134e-06	-1.13299e-10	-1.20175	1.24499e-05	-1.13299e-10	-1.23577	2.49638e-05	-1.13299e-10	-1.24204
69299718	chr2:69299718:T:G	1.51949e-06	-0.574726	-1.20685	3.45797e-06	-1.34785	-1.16895	7.10961e-06	-1.32258	-1.17544
69299884	chr2:69299884:G:C	2.94377e-06	-1.13299e-10	-1.12026	1.32548e-05	-1.13299e-10	-1.17312	2.66336e-05	-1.13299e-10	-1.17729
69299928	chr2:69299928:C:T	1.59407e-06	-0.520601	-1.21306	3.52417e-06	-1.32214	-1.1757	7.2573e-06	-1.29535	-1.1821
69300034	chr2:69300034:G:A	1.64518e-06	-0.502117	-1.19999	3.6078e-06	-1.31314	-1.16125	7.43225e-06	-1.28579	-1.16784
69300120	chr2:69300120:G:A	7.29108e-06	-1.13299e-10	-0.213301	2.9154e-05	-1.13299e-10	-0.38489	5.78388e-05	-1.13299e-10	-0.401803
69300144	chr2:69300144:A:G	7.06775e-06	-1.13299e-10	-0.244409	2.83237e-05	-1.13299e-10	-0.413783	5.62085e-05	-1.13299e-10	-0.430395
69300188	chr2:69300188:G:GCA	5.84368e-06	-1.13299e-10	-0.434591	2.47502e-05	-1.13299e-10	-0.548649	4.96271e-05	-1.13299e-10	-0.554926
69300189	chr2:69300189:G:GA	5.84712e-06	-1.13299e-10	-0.434002	2.47642e-05	-1.13299e-10	-0.548084	4.96553e-05	-1.13299e-10	-0.554358
69300196	chr2:69300196:C:T	1.60956e-06	-0.4992	-1.22479	3.51356e-06	-1.31163	-1.18923	7.24092e-06	-1.28435	-1.19536
69300278	chr2:69300278:T:C	1.52833e-06	-0.398677	-1.3771	4.3558e-06	-0.907844	-1.37813	9.33866e-06	-0.846964	-1.37834
69300380	chr2:69300380:C:T	5.35806e-06	0.538012	-1.05936	8.42103e-06	-1.18832	-0.438427	1.88885e-05	-1.10274	-0.418166
69300396	chr2:69300396:A:G	1.56745e-06	-0.557312	-1.19319	3.53892e-06	-1.33965	-1.15401	7.27867e-06	-1.31383	-1.16069
69300398	chr2:69300398:A:G	1.20944e-06	-0.725169	-1.28462	2.90509e-06	-1.41528	-1.27574	5.94924e-06	-1.39317	-1.28303
69300537	chr2:69300537:G:A	1.60641e-06	-0.519386	-1.20657	3.55094e-06	-1.32168	-1.16859	7.31114e-06	-1.29498	-1.17508
69300588	chr2:69300588:A:T	2.27423e-06	-1.13299e-10	-1.37831	1.08179e-05	-1.13299e-10	-1.37628	2.18231e-05	-1.13299e-10	-1.37649
69300923	chr2:69300923:G:A	2.27721e-06	-1.13299e-10	-1.377	1.07979e-05	-1.13299e-10	-1.37813	2.1797e-05	-1.13299e-10	-1.37769
69301445	chr2:69301445:C:T	1.88781e-06	-0.442194	-1.12234	4.01726e-06	-1.28101	-1.08587	8.28126e-06	-1.25241	-1.09306
69301462	chr2:69301462:T:C	3.54295e-06	-1.13299e-10	-0.934993	1.54288e-05	-1.13299e-10	-1.02125	3.08578e-05	-1.13299e-10	-1.03007
69301565	chr2:69301565:C:T	6.62097e-06	0.839299	-1.14901	6.96001e-06	-1.04431	-0.772993	1.56216e-05	-0.94199	-0.768821
69301726	chr2:69301726:C:T	5.16842e-07	-1.49152	-1.36845	2.70305e-06	-1.52455	-1.23855	5.47594e-06	-1.52456	-1.23454
69302102	chr2:69302102:G:T	2.7628e-06	-1.13299e-10	-1.18371	1.24179e-05	-1.13299e-10	-1.23834	2.51655e-05	-1.13299e-10	-1.23399
69302235	chr2:69302235:A:C	4.14966e-05	-1.13299e-10	1.52566	0.000185354	-1.13299e-10	1.46479	0.000378833	-1.13299e-10	1.47763
69302367	chr2:69302367:T:G	2.36694e-06	-1.13299e-10	-1.33835	1.10968e-05	-1.13299e-10	-1.35082	2.24096e-05	-1.13299e-10	-1.34998
69302399	chr2:69302399:C:T	5.54363e-07	-1.55546	-1.23442	3.10354e-06	-1.51156	-1.11338	6.04729e-06	-1.54651	-1.11335
69302762	chr2:69302762:G:A	2.11504e-05	0.851707	-3.69445e-10	1.64689e-05	-0.956009	-3.69445e-10	3.68329e-05	-0.853072	-3.69445e-10
69303029	chr2:69303029:A:G	8.20967e-07	-1.02176	-1.37546	5.29229e-06	-0.712795	-1.37844	9.1826e-06	-0.863739	-1.37841
69303083	chr2:69303083:G:A	1.63731e-05	-1.13299e-10	0.595688	7.84446e-05	-1.13299e-10	0.604911	0.000158239	-1.13299e-10	0.604642
69303117	chr2:69303117:T:A	7.39451e-06	-1.13299e-10	-0.199214	2.90949e-05	-1.13299e-10	-0.386919	5.77207e-05	-1.13299e-10	-0.403846
69303153	chr2:69303153:G:A	2.39649e-06	-1.13299e-10	-1.32595	1.1718e-05	-1.13299e-10	-1.29635	2.36615e-05	-1.13299e-10	-1.29561
69303662	chr2:69303662:A:G	3.19512e-06	-1.13299e-10	-1.03833	1.42168e-05	-1.13299e-10	-1.10305	2.85667e-05	-1.13299e-10	-1.10722
69303684	chr2:69303684:C:T	5.72232e-06	-0.455577	-3.69445e-10	4.06927e-05	-0.0514333	-3.69445e-10	6.73958e-05	-0.248881	-3.69445e-10
69303832	chr2:69303832:T:C	3.27043e-06	-1.13299e-10	-1.01503	1.65277e-05	-1.13299e-10	-0.952443	3.37702e-05	-1.13299e-10	-0.939885
69303968	chr2:69303968:G:C	1.74128e-06	-0.415235	-1.2301	3.62093e-06	-1.26935	-1.2014	7.47196e-06	-1.24136	-1.20694
69304656	chr2:69304656:C:T	4.53421e-06	-1.13299e-10	-0.688302	2.2533e-05	-1.13299e-10	-0.642502	4.53169e-05	-1.13299e-10	-0.645782
69304755	chr2:69304755:G:A	3.28986e-06	-1.00911	-3.69445e-10	2.20471e-05	-0.664301	-3.69445e-10	3.80451e-05	-0.820691	-3.69445e-10
69304791	chr2:69304791:T:C	3.10478e-06	0.0584039	-1.12541	5.43558e-06	-1.32113	-0.743381	1.1763e-05	-1.25638	-0.738125
69304953	chr2:69304953:G:A	2.32614e-06	-1.13299e-10	-1.35574	1.0847e-05	-1.13299e-10	-1.3736	2.18896e-05	-1.13299e-10	-1.37345
69305158	chr2:69305158:A:AG	2.81544e-06	-0.361927	-0.802905	5.57466e-06	-1.48173	-0.557526	1.17558e-05	-1.42628	-0.568836
69305486	chr2:69305486:A:G	2.29542e-06	-1.13299e-10	-1.36904	1.08102e-05	-1.13299e-10	-1.37699	2.1798e-05	-1.13299e-10	-1.37764
69306189	chr2:69306189:T:C	1.87592e-06	-1.57085	-3.69445e-10	9.28386e-06	-1.5292	-3.69445e-10	1.86942e-05	-1.53125	-3.69445e-10
69306360	chr2:69306360:A:G	4.76989e-07	-1.56186	-1.37835	2.4037e-06	-1.5054	-1.37507	4.66797e-06	-1.54298	-1.37576
69306490	chr2:69306490:T:C	2.39163e-06	-1.13299e-10	-1.32797	1.19757e-05	-1.13299e-10	-1.2746	2.41793e-05	-1.13299e-10	-1.27397
69306492	chr2:69306492:C:T	2.68562e-06	-1.13299e-10	-1.21204	1.21617e-05	-1.13299e-10	-1.25919	2.43495e-05	-1.13299e-10	-1.26695
69306863	chr2:69306863:T:C	1.94474e-06	-1.53482	-3.69445e-10	8.87578e-06	-1.57416	-3.69445e-10	1.7903e-05	-1.57449	-3.69445e-10
69307041	chr2:69307041:C:G	9.75872e-06	-1.13299e-10	0.0782096	3.71608e-05	-1.13299e-10	-0.142228	7.35019e-05	-1.13299e-10	-0.162152
69307518	chr2:69307518:G:C	2.04244e-06	-0.116295	-1.36951	3.93199e-06	-1.06602	-1.32231	7.98637e-06	-1.06282	-1.31891
69307985	chr2:69307985:G:T	2.97017e-06	-1.13299e-10	-1.11133	1.58629e-05	-1.13299e-10	-0.993501	3.20763e-05	-1.13299e-10	-0.991346
69308714	chr2:69308714:G:C	2.48048e-06	-1.13299e-10	-1.2915	1.2592e-05	-1.13299e-10	-1.22442	2.54193e-05	-1.13299e-10	-1.22396
69309033	chr2:69309033:G:C	2.02226e-05	-1.13299e-10	0.806849	9.06751e-05	-1.13299e-10	0.749801	0.000184395	-1.13299e-10	0.757617
69309063	chr2:69309063:G:A	2.32848e-06	-1.13299e-10	-1.35474	1.14988e-05	-1.13299e-10	-1.31524	2.32097e-05	-1.13299e-10	-1.31489
69309251	chr2:69309251:GC:G	3.13719e-06	-1.13299e-10	-1.05662	1.55759e-05	-1.13299e-10	-1.01176	3.16393e-05	-1.13299e-10	-1.00506
69309770	chr2:69309770:A:C	1.75343e-06	-0.271121	-1.36726	3.22697e-06	-1.20753	-1.37841	6.70595e-06	-1.17806	-1.3784
69310040	chr2:69310040:C:T	2.27522e-06	-1.13299e-10	-1.37788	1.08126e-05	-1.13299e-10	-1.37677	2.18101e-05	-1.13299e-10	-1.37709
69310351	chr2:69310351:G:A	2.29006e-06	-1.13299e-10	-1.37137	1.09031e-05	-1.13299e-10	-1.36843	2.19806e-05	-1.13299e-10	-1.3693
69310546	chr2:69310546:T:A	2.71422e-06	-1.13299e-10	-1.20145	1.22406e-05	-1.13299e-10	-1.25272	2.47244e-05	-1.13299e-10	-1.25167
69310552	chr2:69310552:C:CT	4.02516e-06	-1.13299e-10	-0.807386	1.73397e-05	-1.13299e-10	-0.904481	3.46451e-05	-1.13299e-10	-0.914307
69310578	chr2:69310578:C:T	3.37003e-06	-1.13299e-10	-0.98503	1.52186e-05	-1.13299e-10	-1.03496	3.06289e-05	-1.13299e-10	-1.03752
69310702	chr2:69310702:A:C	4.82328e-06	-1.13299e-10	-0.626497	2.10912e-05	-1.13299e-10	-0.708625	4.21359e-05	-1.13299e-10	-0.718563
69310729	chr2:69310729:G:A	2.40124e-06	-1.13299e-10	-1.32397	1.12316e-05	-1.13299e-10	-1.33875	2.26874e-05	-1.13299e-10	-1.33765
69310770	chr2:69310770:C:A	3.9985e-06	-1.13299e-10	-0.814032	1.74457e-05	-1.13299e-10	-0.898392	3.50254e-05	-1.13299e-10	-0.903391
69311086	chr2:69311086:A:G	7.62001e-06	0.803257	-0.972431	1.08925e-05	-1.08924	-0.280172	2.47082e-05	-0.994847	-0.25748
69311105	chr2:69311105:T:C	2.27472e-06	-1.13299e-10	-1.3781	1.08083e-05	-1.13299e-10	-1.37717	2.18024e-05	-1.13299e-10	-1.37744
69311120	chr2:69311120:T:C	2.53116e-06	-1.13299e-10	-1.27127	1.2331e-05	-1.13299e-10	-1.24536	2.49114e-05	-1.13299e-10	-1.24414
69311267	chr2:69311267:T:C	2.43104e-06	-1.13299e-10	-1.31163	1.13544e-05	-1.13299e-10	-1.32788	2.29373e-05	-1.13299e-10	-1.3267
69311280	chr2:69311280:G:T	2.04458e-06	-1.48476	-3.69445e-10	8.89576e-06	-1.57191	-3.69445e-10	1.8182e-05	-1.55903	-3.69445e-10
69311578	chr2:69311578:A:C	3.63528e-06	-1.13299e-10	-0.909267	1.58037e-05	-1.13299e-10	-0.99724	3.16141e-05	-1.13299e-10	-1.00586
69311659	chr2:69311659:C:A	2.99983e-06	-1.13299e-10	-1.1014	1.55334e-05	-1.13299e-10	-1.01449	3.14348e-05	-1.13299e-10	-1.01155
69312326	chr2:69312326:C:A	2.47943e-06	0.0634888	-1.35541	4.52745e-06	-0.990612	-1.25671	9.19011e-06	-0.989548	-1.25179
69313481	chr2:69313481:G:GA	2.45804e-06	-1.13299e-10	-1.30059	1.13024e-05	-1.13299e-10	-1.33247	2.28203e-05	-1.13299e-10	-1.33181
69313582	chr2:69313582:C:T	1.97317e-05	-1.13299e-10	0.782277	8.85083e-05	-1.13299e-10	0.725614	0.000179872	-1.13299e-10	0.732783
69313707	chr2:69313707:T:G	2.3019e-06	-1.13299e-10	-1.36622	1.12776e-05	-1.13299e-10	-1.33467	2.27597e-05	-1.13299e-10	-1.33447
69313711	chr2:69313711:T:C	2.87709e-06	-1.14317	-3.69445e-10	8.89294e-06	-1.57222	-3.69445e-10	1.81152e-05	-1.56271	-3.69445e-10
69313828	chr2:69313828:T:C	2.86302e-06	-1.13299e-10	-1.14807	1.28061e-05	-1.13299e-10	-1.20756	2.59525e-05	-1.13299e-10	-1.20319
69313904	chr2:69313904:T:C	2.53165e-06	-1.13299e-10	-1.27108	1.23299e-05	-1.13299e-10	-1.24546	2.49072e-05	-1.13299e-10	-1.24431
69314087	chr2:69314087:G:A	1.90241e-05	-1.13299e-10	0.745753	8.53683e-05	-1.13299e-10	0.689493	0.000173483	-1.13299e-10	0.696617
69314330	chr2:69314330:T:C	3.61018e-06	-1.13299e-10	-0.916194	1.5699e-05	-1.13299e-10	-1.00389	3.14108e-05	-1.13299e-10	-1.01231
69314636	chr2:69314636:G:A	2.55303e-06	-1.13299e-10	-1.26267	1.16478e-05	-1.13299e-10	-1.30237	2.35215e-05	-1.13299e-10	-1.30155
69314677	chr2:69314677:C:T	2.31272e-06	-1.13299e-10	-1.36153	1.13678e-05	-1.13299e-10	-1.3267	2.29411e-05	-1.13299e-10	-1.32654
69314721	chr2:69314721:G:A	8.34709e-06	-0.0780393	-3.69445e-10	1.62886e-05	-0.96702	-3.69445e-10	3.05059e-05	-1.04154	-3.69445e-10
69315171	chr2:69315171:C:T	2.23715e-06	-0.241242	-1.15351	4.25563e-06	-1.1813	-1.12794	8.77146e-06	-1.14906	-1.1389
69315668	chr2:69315668:G:A	3.18968e-06	-1.13299e-10	-1.04003	1.61884e-05	-1.13299e-10	-0.973187	3.24513e-05	-1.13299e-10	-0.979724
69315722	chr2:69315722:A:C	2.70691e-06	-1.13299e-10	-1.20415	1.24349e-05	-1.13299e-10	-1.23697	2.50492e-05	-1.13299e-10	-1.23862
69316202	chr2:69316202:T:C	3.32737e-06	-1.13299e-10	-0.997771	1.69718e-05	-1.13299e-10	-0.925927	3.39934e-05	-1.13299e-10	-0.933297
69316229	chr2:69316229:GGATT:G	3.7529e-06	-1.13299e-10	-0.877423	1.62549e-05	-1.13299e-10	-0.969088	3.25143e-05	-1.13299e-10	-0.977784
69317380	chr2:69317380:A:C	2.30383e-06	-1.13299e-10	-1.36538	1.12989e-05	-1.13299e-10	-1.33277	2.28058e-05	-1.13299e-10	-1.33245
69317394	chr2:69317394:G:A	4.00252e-06	-1.13299e-10	-0.813029	2.04317e-05	-1.13299e-10	-0.740395	4.11047e-05	-1.13299e-10	-0.74334
69317552	chr2:69317552:A:G	5.23726e-06	0.823114	-1.36727	4.67877e-06	-1.0798	-1.13465	1.0481e-05	-0.984124	-1.12578
69318382	chr2:69318382:C:T	2.74959e-06	-1.13299e-10	-1.1885	1.35201e-05	-1.13299e-10	-1.1533	2.74297e-05	-1.13299e-10	-1.14784
69319348	chr2:69319348:G:A	4.74998e-07	-1.57012	-1.37428	2.46166e-06	-1.47823	-1.37842	4.7397e-06	-1.52504	-1.37845
69319823	chr2:69319823:A:G	3.04807e-06	-1.13299e-10	-1.08544	1.54196e-05	-1.13299e-10	-1.02184	3.08999e-05	-1.13299e-10	-1.02871
69320095	chr2:69320095:G:A	2.73394e-06	-1.13299e-10	-1.19421	1.34447e-05	-1.13299e-10	-1.1589	2.7273e-05	-1.13299e-10	-1.15356
69320186	chr2:69320186:C:A	1.6443e-05	-1.13299e-10	0.599949	7.39052e-05	-1.13299e-10	0.545301	0.000150124	-1.13299e-10	0.552
69321188	chr2:69321188:C:T	2.52401e-06	0.10434	-1.37844	3.30671e-06	-1.33106	-1.23047	7.17077e-06	-1.26637	-1.22308
69321363	chr2:69321363:T:G	4.76249e-07	-1.57333	-1.36843	2.50489e-06	-1.46142	-1.37782	4.80363e-06	-1.51254	-1.37755
69321459	chr2:69321459:C:T	2.29298e-06	0.00728491	-1.37738	2.93647e-06	-1.36048	-1.3198	6.32102e-06	-1.30067	-1.31491
69321786	chr2:69321786:C:A	3.9909e-06	-1.13299e-10	-0.815936	1.74151e-05	-1.13299e-10	-0.900144	3.49643e-05	-1.13299e-10	-0.905136
69322130	chr2:69322130:T:C	2.56356e-06	-0.00281507	-1.25574	4.28396e-06	-1.36671	-0.935892	9.27703e-06	-1.30686	-0.92506
69322136	chr2:69322136:A:T	2.21626e-06	-1.40413	-3.69445e-10	1.18196e-05	-1.28772	-3.69445e-10	2.37777e-05	-1.29071	-3.69445e-10
69322199	chr2:69322199:AAAT:A	2.93596e-06	-1.13299e-10	-1.12292	1.34005e-05	-1.13299e-10	-1.16219	2.69755e-05	-1.13299e-10	-1.16454
69322904	chr2:69322904:T:C	2.54224e-06	0.111464	-1.37837	3.28849e-06	-1.32862	-1.23844	7.13188e-06	-1.26364	-1.23124
69323124	chr2:69323124:C:T	3.68138e-06	0.161045	-1.05771	7.40373e-06	-1.30965	-0.445844	1.63246e-05	-1.24239	-0.424401
69323273	chr2:69323273:T:C	2.27428e-06	-1.13299e-10	-1.37829	1.08052e-05	-1.13299e-10	-1.37746	2.17976e-05	-1.13299e-10	-1.37766
69323520	chr2:69323520:G:A	2.47721e-06	0.0828328	-1.37565	3.172e-06	-1.33243	-1.27069	6.86403e-06	-1.26901	-1.26416
69323761	chr2:69323761:C:T	3.21902e-06	-1.13299e-10	-1.03088	1.44348e-05	-1.13299e-10	-1.08784	2.93146e-05	-1.13299e-10	-1.08138
69323879	chr2:69323879:T:C	2.42535e-06	0.0628557	-1.37683	3.12155e-06	-1.34007	-1.27908	6.74702e-06	-1.27758	-1.27278
69323920	chr2:69323920:T:C	5.31662e-06	0.68169	-1.2108	5.52233e-06	-1.12921	-0.919478	1.23863e-05	-1.03619	-0.906679
69325104	chr2:69325104:T:C	6.22865e-06	-1.13299e-10	-0.370793	2.62399e-05	-1.13299e-10	-0.490203	5.25743e-05	-1.13299e-10	-0.497236
69325322	chr2:69325322:C:T	2.56723e-06	-1.13299e-10	-1.25712	1.18533e-05	-1.13299e-10	-1.28488	2.37958e-05	-1.13299e-10	-1.28995
69325389	chr2:69325389:C:A	2.74532e-06	0.175862	-1.36591	3.03372e-06	-1.29627	-1.35142	6.57525e-06	-1.22795	-1.3482
69325586	chr2:69325586:C:T	2.5031e-06	-1.13299e-10	-1.28242	1.14355e-05	-1.13299e-10	-1.32076	2.30803e-05	-1.13299e-10	-1.32048
69326526	chr2:69326526:A:C	4.95815e-07	-1.55284	-1.34867	2.50516e-06	-1.53473	-1.3044	4.91732e-06	-1.55922	-1.30748
69326729	chr2:69326729:T:TC	3.9909e-06	-1.13299e-10	-0.815936	1.74151e-05	-1.13299e-10	-0.900144	3.49643e-05	-1.13299e-10	-0.905136
69327182	chr2:69327182:C:T	2.94913e-06	-1.13299e-10	-1.11844	1.24319e-05	-1.13299e-10	-1.23721	2.51477e-05	-1.13299e-10	-1.2347
69327420	chr2:69327420:A:G	4.0685e-06	-1.13299e-10	-0.796678	2.04083e-05	-1.13299e-10	-0.741541	4.14007e-05	-1.13299e-10	-0.736165
69328726	chr2:69328726:A:G	3.52896e-06	-1.13299e-10	-0.938948	1.53145e-05	-1.13299e-10	-1.02868	3.06379e-05	-1.13299e-10	-1.03723
69328915	chr2:69328915:C:A	3.90444e-06	-1.13299e-10	-0.837838	1.70681e-05	-1.13299e-10	-0.92027	3.42722e-05	-1.13299e-10	-0.92513
69329012	chr2:69329012:A:C	4.98677e-07	-1.57449	-1.32125	2.59667e-06	-1.45008	-1.35317	4.97407e-06	-1.50372	-1.3515
69329169	chr2:69329169:C:A	2.40285e-06	-1.13299e-10	-1.32329	1.15773e-05	-1.13299e-10	-1.30844	2.33885e-05	-1.13299e-10	-1.30722
69329559	chr2:69329559:C:T	9.33364e-06	-1.13299e-10	0.0336737	3.95095e-05	-1.13299e-10	-0.0809414	7.8048e-05	-1.13299e-10	-0.102139
69330584	chr2:69330584:A:T	2.8521e-06	-1.13299e-10	-1.15189	1.40731e-05	-1.13299e-10	-1.11321	2.85622e-05	-1.13299e-10	-1.10738
69330980	chr2:69330980:C:T	4.86839e-07	-1.57336	-1.34641	2.5311e-06	-1.46021	-1.36862	4.85784e-06	-1.51132	-1.36755
69331452	chr2:69331452:C:T	5.5511e-06	-1.13299e-10	-0.485956	2.24497e-05	-1.13299e-10	-0.646206	4.55129e-05	-1.13299e-10	-0.641467
69331591	chr2:69331591:A:G	6.20506e-06	0.645292	-1.01988	9.60638e-06	-1.15692	-0.338131	2.16589e-05	-1.06855	-0.315497
69331641	chr2:69331641:T:C	2.78411e-06	-1.13299e-10	-1.17602	1.37268e-05	-1.13299e-10	-1.13813	2.78586e-05	-1.13299e-10	-1.13232
69331709	chr2:69331709:A:C	6.99369e-06	0.801651	-1.05659	9.37313e-06	-1.08727	-0.432364	2.12318e-05	-0.991901	-0.412063
69331746	chr2:69331746:TAGTA:T	2.17263e-06	-0.158974	-1.26504	3.64945e-06	-1.14321	-1.3197	7.58572e-06	-1.11248	-1.32071
69331810	chr2:69331810:T:C	4.28366e-06	-1.13299e-10	-0.745144	2.27629e-05	-1.13299e-10	-0.632349	4.64004e-05	-1.13299e-10	-0.622156
69331947	chr2:69331947:C:T	3.6951e-06	-1.13299e-10	-0.892944	1.60522e-05	-1.13299e-10	-0.981635	3.21049e-05	-1.13299e-10	-0.990454
69332088	chr2:69332088:A:G	3.95547e-06	-1.13299e-10	-0.824853	1.72728e-05	-1.13299e-10	-0.908349	3.46802e-05	-1.13299e-10	-0.913295
69332318	chr2:69332318:T:C	3.20489e-06	-1.13299e-10	-1.03527	1.41137e-05	-1.13299e-10	-1.11034	2.82886e-05	-1.13299e-10	-1.11701
69332767	chr2:69332767:G:C	2.43795e-06	-1.13299e-10	-1.30879	1.23024e-05	-1.13299e-10	-1.24769	2.48281e-05	-1.13299e-10	-1.24749
69332797	chr2:69332797:C:T	2.27585e-06	-1.13299e-10	-1.3776	1.0796e-05	-1.13299e-10	-1.3783	2.17858e-05	-1.13299e-10	-1.37821
69332877	chr2:69332877:G:GATA	2.51949e-06	-1.2759	-3.69445e-10	1.08904e-05	-1.3696	-3.69445e-10	2.20997e-05	-1.3639	-3.69445e-10
69332892	chr2:69332892:A:G	5.47634e-07	-1.42848	-1.37362	2.23733e-06	-1.57388	-1.37832	4.5161e-06	-1.5734	-1.37841
69333742	chr2:69333742:T:C	9.94283e-07	-1.4056	-0.800081	4.90456e-06	-1.30752	-0.8598	9.19145e-06	-1.38715	-0.854038
69333817	chr2:69333817:A:G	3.7302e-06	-1.13299e-10	-0.883489	1.61805e-05	-1.13299e-10	-0.973673	3.23601e-05	-1.13299e-10	-0.982536
69333941	chr2:69333941:T:A	3.2953e-06	0.126773	-1.13423	6.41408e-06	-1.32095	-0.578038	1.41047e-05	-1.25452	-0.55844
69334067	chr2:69334067:A:T	3.72562e-06	-1.13299e-10	-0.88472	1.61686e-05	-1.13299e-10	-0.974412	3.23351e-05	-1.13299e-10	-0.98331
69334081	chr2:69334081:G:A	1.86753e-06	-1.57534	-3.69445e-10	1.27739e-05	-1.21008	-3.69445e-10	2.50129e-05	-1.24007	-3.69445e-10
69334153	chr2:69334153:T:A	1.9839e-06	-1.51489	-3.69445e-10	8.92122e-06	-1.56905	-3.69445e-10	1.79872e-05	-1.5698	-3.69445e-10
69334396	chr2:69334396:C:A	2.99543e-06	-1.13299e-10	-1.10286	1.60252e-05	-1.13299e-10	-0.983321	3.24295e-05	-1.13299e-10	-0.980395
69334676	chr2:69334676:A:T	8.39918e-06	-1.13299e-10	-0.0718174	3.46214e-05	-1.13299e-10	-0.213011	6.83636e-05	-1.13299e-10	-0.234623
69334730	chr2:69334730:A:T	2.32115e-06	-1.35789	-3.69445e-10	8.89329e-06	-1.57219	-3.69445e-10	1.78948e-05	-1.57496	-3.69445e-10
69334808	chr2:69334808:T:A	2.51533e-06	-1.13299e-10	-1.27755	1.14836e-05	-1.13299e-10	-1.31656	2.31787e-05	-1.13299e-10	-1.31623
69334995	chr2:69334995:T:C	2.06039e-06	-0.401186	-1.07587	4.23971e-06	-1.26347	-1.04952	8.70051e-06	-1.23388	-1.0622
69335153	chr2:69335153:C:T	1.65913e-06	-0.32994	-1.36372	3.12892e-06	-1.23845	-1.37834	6.4926e-06	-1.21045	-1.37835
69335447	chr2:69335447:ATTTTATGAAAAGATT:A	2.32678e-06	-1.13299e-10	-1.35546	1.08446e-05	-1.13299e-10	-1.37381	2.19074e-05	-1.13299e-10	-1.37264
69335705	chr2:69335705:T:C	3.89707e-06	-1.13299e-10	-0.839726	1.679e-05	-1.13299e-10	-0.936701	3.35656e-05	-1.13299e-10	-0.945961
69335791	chr2:69335791:C:G	2.57602e-06	-1.13299e-10	-1.25371	1.16956e-05	-1.13299e-10	-1.29827	2.36102e-05	-1.13299e-10	-1.29779
69335813	chr2:69335813:G:A	2.83694e-06	-1.13299e-10	-1.15722	1.3992e-05	-1.13299e-10	-1.11899	2.83952e-05	-1.13299e-10	-1.11324
69336387	chr2:69336387:A:G	3.16775e-06	-1.13299e-10	-1.04693	1.69584e-05	-1.13299e-10	-0.926719	3.45942e-05	-1.13299e-10	-0.915776
69336422	chr2:69336422:T:C	2.91738e-06	-1.13299e-10	-1.12927	1.29936e-05	-1.13299e-10	-1.19303	2.63557e-05	-1.13299e-10	-1.18778
69336602	chr2:69336602:T:G	2.85452e-06	-1.13299e-10	-1.15105	1.41094e-05	-1.13299e-10	-1.11064	2.8644e-05	-1.13299e-10	-1.10452
69336955	chr2:69336955:A:C	3.37489e-06	-1.13299e-10	-0.983588	1.72381e-05	-1.13299e-10	-0.910359	3.4527e-05	-1.13299e-10	-0.917722
69337161	chr2:69337161:T:A	2.42233e-06	-0.264445	-1.05078	4.79621e-06	-1.19636	-0.993293	9.90153e-06	-1.16559	-1.00118
69337163	chr2:69337163:C:T	2.57846e-06	-1.13299e-10	-1.25276	1.26926e-05	-1.13299e-10	-1.21646	2.58251e-05	-1.13299e-10	-1.20812
69337183	chr2:69337183:G:A	4.12696e-06	-1.13299e-10	-0.782411	1.79267e-05	-1.13299e-10	-0.87119	3.59814e-05	-1.13299e-10	-0.87646
69337191	chr2:69337191:G:C	2.84507e-06	-0.138298	-1.01607	5.33116e-06	-1.12753	-0.956378	1.10318e-05	-1.094	-0.96468
69337448	chr2:69337448:A:G	1.67332e-06	-1.57393	-0.111211	1.02427e-05	-1.39968	-0.0312407	2.00936e-05	-1.4652	0.00614002
69338181	chr2:69338181:C:CA	2.27689e-06	-1.13299e-10	-1.37714	1.07979e-05	-1.13299e-10	-1.37813	2.17907e-05	-1.13299e-10	-1.37798
69338431	chr2:69338431:TA:T	4.91794e-07	-1.56873	-1.34092	2.48082e-06	-1.48337	-1.36552	4.79128e-06	-1.52832	-1.36434
69338712	chr2:69338712:A:T	8.40314e-06	-0.0713457	-3.69445e-10	1.06779e-05	-1.38931	-3.69445e-10	2.28346e-05	-1.33118	-3.69445e-10
69339125	chr2:69339125:G:A	4.13934e-06	-1.13299e-10	-0.779416	1.80135e-05	-1.13299e-10	-0.86636	3.61571e-05	-1.13299e-10	-0.871591
69339165	chr2:69339165:T:C	1.99916e-06	-1.50722	-3.69445e-10	1.03789e-05	-1.4177	-3.69445e-10	2.08559e-05	-1.42183	-3.69445e-10
69339258	chr2:69339258:T:G	1.97023e-06	-1.5218	-3.69445e-10	1.06581e-05	-1.39117	-3.69445e-10	2.07349e-05	-1.42764	-3.69445e-10
69339399	chr2:69339399:G:A	2.39464e-06	-1.13299e-10	-1.32672	1.16045e-05	-1.13299e-10	-1.30609	2.33992e-05	-1.13299e-10	-1.30676
69339848	chr2:69339848:T:C	3.11877e-06	-1.13299e-10	-1.06251	1.58128e-05	-1.13299e-10	-0.996665	3.16919e-05	-1.13299e-10	-1.0034
69340209	chr2:69340209:C:T	3.77545e-06	0.481694	-1.35313	4.20277e-06	-1.16779	-1.15395	9.29843e-06	-1.08349	-1.14613
69340287	chr2:69340287:G:A	3.64756e-06	-1.13299e-10	-0.905894	1.58163e-05	-1.13299e-10	-0.996444	3.16342e-05	-1.13299e-10	-1.00522
69340329	chr2:69340329:G:A	2.41865e-06	-0.00890835	-1.30783	5.00388e-06	-0.769888	-1.37738	9.66168e-06	-0.813625	-1.37767
69340544	chr2:69340544:G:T	3.37633e-06	0.190616	-1.17378	6.11157e-06	-1.29924	-0.648056	1.34584e-05	-1.23049	-0.629365
69341018	chr2:69341018:G:A	2.82762e-06	-1.13299e-10	-1.16052	1.2944e-05	-1.13299e-10	-1.19685	2.607e-05	-1.13299e-10	-1.19868
69341550	chr2:69341550:A:G	2.58942e-06	0.104603	-1.35312	3.59109e-06	-1.32739	-1.15164	7.79407e-06	-1.26194	-1.14416
69341628	chr2:69341628:C:T	2.64923e-05	-1.13299e-10	1.0769	0.000118715	-1.13299e-10	1.01924	0.000241992	-1.13299e-10	1.02944
69341642	chr2:69341642:T:C	4.99392e-07	-1.53047	-1.36385	2.57492e-06	-1.45208	-1.35958	5.36698e-06	-1.42017	-1.35903
69341648	chr2:69341648:TAC:T	4.85653e-07	-1.57247	-1.34974	2.72718e-06	-1.46546	-1.28876	5.25544e-06	-1.5116	-1.2886
69342710	chr2:69342710:T:C	2.55294e-06	-1.13299e-10	-1.2627	1.16116e-05	-1.13299e-10	-1.30548	2.34399e-05	-1.13299e-10	-1.30502
69342798	chr2:69342798:C:T	2.26894e-06	-0.00645834	-1.37418	3.85678e-06	-1.03249	-1.37516	7.84341e-06	-1.02529	-1.3745
69342898	chr2:69342898:C:T	2.58056e-06	-1.25195	-3.69445e-10	1.07254e-05	-1.38487	-3.69445e-10	2.07541e-05	-1.42672	-3.69445e-10
69343225	chr2:69343225:G:A	2.27703e-06	-1.13299e-10	-1.37708	1.07982e-05	-1.13299e-10	-1.3781	2.17914e-05	-1.13299e-10	-1.37795
69343313	chr2:69343313:TGAG:T	3.63384e-06	-1.13299e-10	-0.909661	1.60442e-05	-1.13299e-10	-0.982138	3.21992e-05	-1.13299e-10	-0.987522
69343654	chr2:69343654:C:T	2.16553e-06	-0.0537533	-1.37353	3.74928e-06	-1.06024	-1.37568	7.62402e-06	-1.05309	-1.37507
69343992	chr2:69343992:T:C	2.82563e-06	0.194173	-1.35539	3.11504e-06	-1.29732	-1.32392	6.76604e-06	-1.22793	-1.31961
69344293	chr2:69344293:C:T	3.57414e-06	-1.13299e-10	-0.926228	1.8342e-05	-1.13299e-10	-0.848287	3.66936e-05	-1.13299e-10	-0.856862
69344685	chr2:69344685:C:T	1.92888e-06	-1.54301	-3.69445e-10	9.52135e-06	-1.50395	-3.69445e-10	1.8553e-05	-1.53883	-3.69445e-10
69344700	chr2:69344700:G:A	2.28109e-06	-1.13299e-10	-1.3753	1.08099e-05	-1.13299e-10	-1.37702	2.1818e-05	-1.13299e-10	-1.37673
69344728	chr2:69344728:C:T	1.72118e-06	-0.291707	-1.36524	3.19124e-06	-1.21864	-1.37844	6.62616e-06	-1.19	-1.37844
69344804	chr2:69344804:C:T	2.14663e-05	-1.13299e-10	0.866534	9.63842e-05	-1.13299e-10	0.81086	0.000196326	-1.13299e-10	0.820315
69344816	chr2:69344816:T:A	2.4362e-06	-1.13299e-10	-1.30951	1.19261e-05	-1.13299e-10	-1.27875	2.41287e-05	-1.13299e-10	-1.27606
69345897	chr2:69345897:T:C	2.34005e-06	-0.00596675	-1.34381	3.53622e-06	-1.36896	-1.12546	7.63724e-06	-1.30892	-1.11751
69346141	chr2:69346141:T:C	2.45166e-06	0.0427132	-1.3459	3.63858e-06	-1.3524	-1.11349	7.87083e-06	-1.28997	-1.10633
69346222	chr2:69346222:TACA:T	2.53753e-06	-1.13299e-10	-1.26876	1.17435e-05	-1.13299e-10	-1.29418	2.36616e-05	-1.13299e-10	-1.29561
69346491	chr2:69346491:G:T	3.83925e-06	-1.13299e-10	-0.854674	1.65647e-05	-1.13299e-10	-0.950211	3.31187e-05	-1.13299e-10	-0.959364
69347060	chr2:69347060:C:T	2.55981e-06	-1.13299e-10	-1.26002	1.1636e-05	-1.13299e-10	-1.30338	2.34893e-05	-1.13299e-10	-1.30292
69347222	chr2:69347222:TTA:T	2.67687e-06	-1.13299e-10	-1.2153	1.2097e-05	-1.13299e-10	-1.26453	2.45016e-05	-1.13299e-10	-1.26073
69347526	chr2:69347526:G:A	4.87719e-07	-1.57201	-1.34596	2.5102e-06	-1.46863	-1.36849	4.82767e-06	-1.51763	-1.36747
69347735	chr2:69347735:G:A	3.90677e-06	-1.13299e-10	-0.837242	1.6825e-05	-1.13299e-10	-0.934616	3.36324e-05	-1.13299e-10	-0.943972
69347936	chr2:69347936:TTAA:T	2.90043e-06	-1.13299e-10	-1.13509	1.28953e-05	-1.13299e-10	-1.20062	2.60352e-05	-1.13299e-10	-1.20001
69348691	chr2:69348691:G:C	3.33272e-06	0.173743	-1.16991	6.1132e-06	-1.30589	-0.641147	1.34554e-05	-1.23778	-0.622302
69348900	chr2:69348900:G:A	4.71902e-06	-1.13299e-10	-0.64835	2.48491e-05	-1.13299e-10	-0.544659	4.94921e-05	-1.13299e-10	-0.55765
69349012	chr2:69349012:C:T	2.7261e-06	-1.13299e-10	-1.19708	1.25349e-05	-1.13299e-10	-1.22896	2.53338e-05	-1.13299e-10	-1.22732
69349015	chr2:69349015:G:C	2.42043e-06	0.0279884	-1.344	3.57886e-06	-1.35647	-1.12596	7.74078e-06	-1.29494	-1.11802
69350435	chr2:69350435:A:T	2.28859e-06	-1.13299e-10	-1.37201	1.11389e-05	-1.13299e-10	-1.34704	2.2479e-05	-1.13299e-10	-1.34688
69350445	chr2:69350445:T:C	2.63027e-06	-1.13299e-10	-1.23287	1.15022e-05	-1.13299e-10	-1.31494	2.32865e-05	-1.13299e-10	-1.31159
69350612	chr2:69350612:C:T	2.49142e-06	0.055098	-1.3422	3.63202e-06	-1.34656	-1.12114	7.87099e-06	-1.28316	-1.11312
69350861	chr2:69350861:C:T	2.27683e-06	-1.13299e-10	-1.37717	1.07978e-05	-1.13299e-10	-1.37814	2.17903e-05	-1.13299e-10	-1.378
69351524	chr2:69351524:G:A	2.48358e-06	0.0535614	-1.34381	3.61309e-06	-1.34746	-1.12546	7.82537e-06	-1.28458	-1.11751
69351791	chr2:69351791:A:T	1.87896e-06	-1.56923	-3.69445e-10	1.18642e-05	-1.28396	-3.69445e-10	2.3299e-05	-1.31105	-3.69445e-10
69352068	chr2:69352068:C:T	2.27714e-06	-1.13299e-10	-1.37703	1.07985e-05	-1.13299e-10	-1.37808	2.17919e-05	-1.13299e-10	-1.37792
69352332	chr2:69352332:C:T	4.20526e-06	-1.13299e-10	-0.763617	1.79803e-05	-1.13299e-10	-0.868205	3.59096e-05	-1.13299e-10	-0.878459
69352431	chr2:69352431:C:T	3.00363e-06	-1.13299e-10	-1.10013	1.49164e-05	-1.13299e-10	-1.05502	3.03023e-05	-1.13299e-10	-1.04824
69352523	chr2:69352523:C:G	1.96259e-06	-0.15385	-1.37184	3.07556e-06	-1.41251	-1.22149	6.57822e-06	-1.35962	-1.21608
69353012	chr2:69353012:C:T	2.27731e-06	-1.13299e-10	-1.37696	1.07989e-05	-1.13299e-10	-1.37804	2.17931e-05	-1.13299e-10	-1.37787
69353218	chr2:69353218:A:C	2.60645e-06	-1.13299e-10	-1.24196	1.18064e-05	-1.13299e-10	-1.28884	2.38337e-05	-1.13299e-10	-1.28836
69353329	chr2:69353329:G:T	1.01082e-06	-1.42034	-0.768849	4.94906e-06	-1.32664	-0.831647	9.3043e-06	-1.40336	-0.825622
69353554	chr2:69353554:A:G	3.26171e-06	0.132538	-1.15024	6.30714e-06	-1.32233	-0.59347	1.38762e-05	-1.25597	-0.573323
69353728	chr2:69353728:G:A	2.18424e-06	-1.41868	-3.69445e-10	1.55598e-05	-1.01279	-3.69445e-10	3.53919e-05	-0.892982	-3.69445e-10
69353943	chr2:69353943:C:T	2.51049e-06	-1.13299e-10	-1.27947	1.1632e-05	-1.13299e-10	-1.30372	2.34403e-05	-1.13299e-10	-1.30501
69354346	chr2:69354346:T:C	3.76805e-06	-1.13299e-10	-0.873394	1.66962e-05	-1.13299e-10	-0.942304	3.35818e-05	-1.13299e-10	-0.945478
69354896	chr2:69354896:C:T	2.07502e-06	-0.115826	-1.35415	3.5066e-06	-1.12631	-1.37652	7.30648e-06	-1.09414	-1.37656
69355391	chr2:69355391:T:TG	2.85721e-06	0.121968	-1.27207	5.05121e-06	-1.01715	-1.1207	1.04269e-05	-1.00198	-1.11309
69355436	chr2:69355436:A:G	3.98768e-06	-1.13299e-10	-0.816742	1.74006e-05	-1.13299e-10	-0.900977	3.49355e-05	-1.13299e-10	-0.90596
69355680	chr2:69355680:C:T	2.27698e-06	-1.13299e-10	-1.3771	1.07981e-05	-1.13299e-10	-1.37811	2.17912e-05	-1.13299e-10	-1.37796
69355870	chr2:69355870:A:G	2.30414e-06	-1.13299e-10	-1.36524	1.12903e-05	-1.13299e-10	-1.33354	2.27844e-05	-1.13299e-10	-1.33339
69355932	chr2:69355932:T:C	4.04014e-06	-1.13299e-10	-0.803672	1.7613e-05	-1.13299e-10	-0.888845	3.53584e-05	-1.13299e-10	-0.893927
69356764	chr2:69356764:A:G	2.18218e-06	-0.088063	-1.33156	3.69532e-06	-1.08068	-1.36973	7.50304e-06	-1.07336	-1.37079
69357263	chr2:69357263:AG:A	2.36429e-06	-0.12519	-1.21429	3.72336e-06	-1.13446	-1.3084	7.73701e-06	-1.10333	-1.31011
69357413	chr2:69357413:G:A	2.574e-06	-1.13299e-10	-1.25449	1.16869e-05	-1.13299e-10	-1.29902	2.35919e-05	-1.13299e-10	-1.29856
69357467	chr2:69357467:A:G	1.90125e-06	-1.55744	-3.69445e-10	8.86622e-06	-1.57523	-3.69445e-10	1.78854e-05	-1.57548	-3.69445e-10
69357484	chr2:69357484:C:A	4.91351e-07	-1.57446	-1.33609	2.56947e-06	-1.45116	-1.36262	4.92172e-06	-1.50443	-1.36138
69357612	chr2:69357612:G:A	2.47826e-06	-1.13299e-10	-1.29239	1.12101e-05	-1.13299e-10	-1.34066	2.26879e-05	-1.13299e-10	-1.33763
69357790	chr2:69357790:C:T	4.18966e-06	-1.13299e-10	-0.767332	1.82321e-05	-1.13299e-10	-0.854296	3.65842e-05	-1.13299e-10	-0.859846
69358044	chr2:69358044:A:G	4.63136e-06	0.406196	-1.0733	8.18442e-06	-1.1711	-0.484152	1.82937e-05	-1.0906	-0.462306
69358909	chr2:69358909:C:T	2.84175e-06	-1.13299e-10	-1.15553	1.40396e-05	-1.13299e-10	-1.1156	2.84939e-05	-1.13299e-10	-1.10977
69359161	chr2:69359161:A:C	2.35058e-06	-0.00408665	-1.3412	3.56304e-06	-1.36785	-1.11902	7.69471e-06	-1.30796	-1.11097
69359171	chr2:69359171:C:T	2.82844e-06	-1.13299e-10	-1.16023	1.39668e-05	-1.13299e-10	-1.1208	2.83453e-05	-1.13299e-10	-1.115
69359261	chr2:69359261:T:A	2.56301e-06	-1.13299e-10	-1.25877	1.16484e-05	-1.13299e-10	-1.30232	2.35146e-05	-1.13299e-10	-1.30184
69360444	chr2:69360444:T:A	3.42109e-06	-1.13299e-10	-0.969991	1.51807e-05	-1.13299e-10	-1.03746	3.04767e-05	-1.13299e-10	-1.0425
69360746	chr2:69360746:C:G	2.39757e-06	-1.13299e-10	-1.3255	1.16692e-05	-1.13299e-10	-1.30053	2.36052e-05	-1.13299e-10	-1.298
69360923	chr2:69360923:C:T	2.00437e-06	-0.25664	-1.24798	3.81234e-06	-1.19173	-1.22751	7.88401e-06	-1.1588	-1.23583
69361519	chr2:69361519:C:T	2.97834e-06	-1.13299e-10	-1.10859	1.56481e-05	-1.13299e-10	-1.00713	3.17615e-05	-1.13299e-10	-1.00121
69362066	chr2:69362066:A:T	4.38627e-06	-1.13299e-10	-0.721472	1.9237e-05	-1.13299e-10	-0.800648	3.86612e-05	-1.13299e-10	-0.804628
69362299	chr2:69362299:G:A	3.40665e-06	-1.13299e-10	-0.974221	1.48815e-05	-1.13299e-10	-1.05736	2.97818e-05	-1.13299e-10	-1.06556
69362384	chr2:69362384:T:C	1.91248e-06	-1.55155	-3.69445e-10	1.10063e-05	-1.35902	-3.69445e-10	2.16996e-05	-1.38217	-3.69445e-10
69362751	chr2:69362751:C:T	5.53236e-07	-1.57532	-1.21661	2.90255e-06	-1.41358	-1.27832	5.52018e-06	-1.4759	-1.27516
69363108	chr2:69363108:T:C	5.84334e-06	-1.13299e-10	-0.434648	2.47563e-05	-1.13299e-10	-0.548403	4.9002e-05	-1.13299e-10	-0.567603
69363207	chr2:69363207:G:A	2.27995e-06	-1.13299e-10	-1.3758	1.07959e-05	-1.13299e-10	-1.37832	2.17821e-05	-1.13299e-10	-1.37837
69363869	chr2:69363869:C:T	2.80996e-06	-1.13299e-10	-1.16678	1.25802e-05	-1.13299e-10	-1.22536	2.55074e-05	-1.13299e-10	-1.22049
69363989	chr2:69363989:C:A	2.45546e-06	-1.13299e-10	-1.30164	1.17966e-05	-1.13299e-10	-1.28967	2.3937e-05	-1.13299e-10	-1.28404
69364032	chr2:69364032:C:T	2.5323e-06	-1.27082	-3.69445e-10	1.09386e-05	-1.36518	-3.69445e-10	2.22115e-05	-1.35885	-3.69445e-10
69364188	chr2:69364188:C:T	2.17196e-06	-0.275398	-1.14892	4.18114e-06	-1.20363	-1.12327	8.61493e-06	-1.17159	-1.13438
69364738	chr2:69364738:T:C	3.54633e-06	0.189486	-1.12352	6.6986e-06	-1.30055	-0.555035	1.47659e-05	-1.23219	-0.534955
69365201	chr2:69365201:A:G	4.18097e-06	0.454439	-1.22385	3.30433e-06	-1.18515	-1.3771	7.24621e-06	-1.10135	-1.37764
69365466	chr2:69365466:C:T	2.79849e-06	0.191446	-1.36232	3.06779e-06	-1.29316	-1.34336	6.66398e-06	-1.22178	-1.34097
69365529	chr2:69365529:A:T	2.65369e-06	0.140045	-1.36405	3.09568e-06	-1.3195	-1.30798	6.70618e-06	-1.25339	-1.30305
69365752	chr2:69365752:A:G	2.87218e-06	0.216833	-1.36171	3.09658e-06	-1.28294	-1.34424	6.73323e-06	-1.21053	-1.34188
69366182	chr2:69366182:C:T	2.88212e-06	0.221665	-1.36309	3.10914e-06	-1.28096	-1.34217	6.76397e-06	-1.20815	-1.33971
69366259	chr2:69366259:G:T	2.87944e-06	0.220671	-1.36303	4.41589e-06	-0.89384	-1.37843	8.99972e-06	-0.883823	-1.37845
69366672	chr2:69366672:C:T	4.01257e-06	-1.13299e-10	-0.810519	1.77542e-05	-1.13299e-10	-0.880862	3.57083e-05	-1.13299e-10	-0.884079
69367152	chr2:69367152:G:A	3.7804e-06	-1.13299e-10	-0.870121	1.66393e-05	-1.13299e-10	-0.945716	3.33857e-05	-1.13299e-10	-0.951335
69367208	chr2:69367208:T:C	2.59345e-05	-1.13299e-10	1.05562	0.000116057	-1.13299e-10	0.996601	0.000236511	-1.13299e-10	1.00653
69367347	chr2:69367347:G:T	5.16727e-07	-1.57422	-1.28597	2.95899e-06	-1.4775	-1.19514	5.84979e-06	-1.49933	-1.19373
69367521	chr2:69367521:C:T	2.30345e-06	-1.13299e-10	-1.36555	1.12843e-05	-1.13299e-10	-1.33407	2.27733e-05	-1.13299e-10	-1.33388
69368256	chr2:69368256:G:A	2.32339e-06	-1.13299e-10	-1.35692	1.08917e-05	-1.13299e-10	-1.36949	2.19546e-05	-1.13299e-10	-1.37049
69368598	chr2:69368598:C:A	2.15263e-06	-1.43326	-3.69445e-10	9.52269e-06	-1.50381	-3.69445e-10	1.91847e-05	-1.50535	-3.69445e-10
69368784	chr2:69368784:T:C	2.27404e-06	-1.13299e-10	-1.37839	1.08685e-05	-1.13299e-10	-1.37161	2.19381e-05	-1.13299e-10	-1.37124
69368983	chr2:69368983:A:G	2.80107e-06	-1.13299e-10	-1.16995	1.30958e-05	-1.13299e-10	-1.18519	2.65728e-05	-1.13299e-10	-1.17958
69369060	chr2:69369060:T:C	3.782e-06	0.296831	-1.16653	3.11409e-06	-1.25361	-1.36794	6.76873e-06	-1.1776	-1.36955
69369192	chr2:69369192:ATTGAT:A	2.52831e-06	-1.2724	-3.69445e-10	9.70981e-06	-1.48435	-3.69445e-10	2.09112e-05	-1.41918	-3.69445e-10
69369247	chr2:69369247:A:G	3.65616e-06	-1.13299e-10	-0.903539	1.5834e-05	-1.13299e-10	-0.995325	3.16707e-05	-1.13299e-10	-1.00407
69370077	chr2:69370077:A:G	2.04102e-06	-1.4865	-3.69445e-10	1.14827e-05	-1.31664	-3.69445e-10	2.26563e-05	-1.33903	-3.69445e-10
69371111	chr2:69371111:C:T	2.34805e-06	-1.13299e-10	-1.34636	1.09696e-05	-1.13299e-10	-1.36236	2.21674e-05	-1.13299e-10	-1.36084
69371130	chr2:69371130:G:A	3.84184e-06	-1.13299e-10	-0.854	1.68127e-05	-1.13299e-10	-0.935348	3.37647e-05	-1.13299e-10	-0.940047
69371424	chr2:69371424:T:A	2.75891e-06	0.174479	-1.35959	3.03382e-06	-1.30047	-1.34719	6.58461e-06	-1.22979	-1.34494
69371556	chr2:69371556:G:A	2.94149e-06	0.234645	-1.35568	3.09532e-06	-1.27576	-1.35183	6.73448e-06	-1.20247	-1.34975
69371794	chr2:69371794:G:A	3.9743e-06	-1.13299e-10	-0.820103	1.73446e-05	-1.13299e-10	-0.9042	3.48222e-05	-1.13299e-10	-0.909207
69371892	chr2:69371892:A:C	4.89603e-07	-1.57172	-1.3424	2.50946e-06	-1.47099	-1.36642	4.83004e-06	-1.51931	-1.36529
69373039	chr2:69373039:G:A	3.64771e-06	-1.13299e-10	-0.905851	1.61011e-05	-1.13299e-10	-0.978595	3.23127e-05	-1.13299e-10	-0.984003
69373051	chr2:69373051:A:G	2.35933e-06	-1.13299e-10	-1.34158	1.09761e-05	-1.13299e-10	-1.36176	2.2213e-05	-1.13299e-10	-1.35879
69373252	chr2:69373252:C:T	3.9909e-06	-1.13299e-10	-0.815936	1.74151e-05	-1.13299e-10	-0.900144	3.49643e-05	-1.13299e-10	-0.905136
69373303	chr2:69373303:T:C	4.71828e-06	-1.13299e-10	-0.648507	1.9581e-05	-1.13299e-10	-0.782921	3.90249e-05	-1.13299e-10	-0.795263
69373334	chr2:69373334:T:A	3.14795e-06	0.205667	-1.25887	2.96498e-06	-1.2937	-1.37692	6.4162e-06	-1.2245	-1.37614
69373369	chr2:69373369:C:A	8.0571e-06	-1.13299e-10	-0.113397	3.40385e-05	-1.13299e-10	-0.229989	6.72292e-05	-1.13299e-10	-0.251355
69373434	chr2:69373434:T:C	3.63069e-06	-1.13299e-10	-0.91053	1.6123e-05	-1.13299e-10	-0.977237	3.24411e-05	-1.13299e-10	-0.980038
69373522	chr2:69373522:C:T	3.32067e-06	-1.13299e-10	-0.999785	1.4543e-05	-1.13299e-10	-1.08037	2.91108e-05	-1.13299e-10	-1.08835
69373551	chr2:69373551:C:T	2.23235e-06	-0.155765	-1.24113	3.60507e-06	-1.14961	-1.32553	7.48085e-06	-1.12012	-1.32699
69373559	chr2:69373559:T:C	3.47544e-06	0.188593	-1.14282	6.46631e-06	-1.30085	-0.590025	1.42447e-05	-1.23271	-0.570374
69373655	chr2:69373655:G:A	2.27689e-06	-1.13299e-10	-1.37714	1.07979e-05	-1.13299e-10	-1.37813	2.17906e-05	-1.13299e-10	-1.37798
69373772	chr2:69373772:T:C	2.5409e-06	-1.13299e-10	-1.26743	1.24434e-05	-1.13299e-10	-1.23629	2.53023e-05	-1.13299e-10	-1.22857
69374370	chr2:69374370:G:A	3.13529e-06	-0.0172371	-1.03999	5.55539e-06	-1.06051	-0.982201	1.15245e-05	-1.02462	-0.990371
69374400	chr2:69374400:G:A	2.8749e-06	-1.13299e-10	-1.14393	1.2827e-05	-1.13299e-10	-1.20593	2.60161e-05	-1.13299e-10	-1.20075
69374460	chr2:69374460:C:T	3.49415e-06	-1.13299e-10	-0.948862	1.52209e-05	-1.13299e-10	-1.03481	3.04508e-05	-1.13299e-10	-1.04335
69374860	chr2:69374860:G:A	2.27704e-06	-1.13299e-10	-1.37708	1.07983e-05	-1.13299e-10	-1.3781	2.17915e-05	-1.13299e-10	-1.37794
69375252	chr2:69375252:TA:T	3.30564e-06	-0.0299029	-0.974418	5.92121e-06	-1.06756	-0.911378	1.22691e-05	-1.03204	-0.920347
69375325	chr2:69375325:A:G	2.85844e-06	-1.13299e-10	-1.14967	1.41062e-05	-1.13299e-10	-1.11086	2.8629e-05	-1.13299e-10	-1.10504
69375437	chr2:69375437:C:A	2.64019e-06	-1.13299e-10	-1.2291	1.22068e-05	-1.13299e-10	-1.25549	2.4496e-05	-1.13299e-10	-1.26095
69375501	chr2:69375501:T:C	2.6925e-06	0.131863	-1.34134	3.74607e-06	-1.31783	-1.11895	8.14101e-06	-1.25175	-1.1108
69375952	chr2:69375952:C:T	2.79264e-06	0.189874	-1.36284	3.11712e-06	-1.29853	-1.32205	6.76721e-06	-1.23017	-1.31721
69376017	chr2:69376017:C:T	2.4962e-06	0.055976	-1.34116	3.64117e-06	-1.3469	-1.11828	7.88392e-06	-1.2845	-1.11014
69376043	chr2:69376043:T:C	3.98896e-06	-1.13299e-10	-0.816422	1.74068e-05	-1.13299e-10	-0.900622	3.49477e-05	-1.13299e-10	-0.905609
69376603	chr2:69376603:G:A	2.69231e-06	-1.13299e-10	-1.20955	1.39053e-05	-1.13299e-10	-1.12521	2.81969e-05	-1.13299e-10	-1.12025
69377086	chr2:69377086:C:T	2.66144e-06	0.139031	-1.36012	3.07099e-06	-1.31958	-1.31591	6.65135e-06	-1.25339	-1.31126
69377645	chr2:69377645:G:A	2.78658e-06	-1.13299e-10	-1.17514	1.37223e-05	-1.13299e-10	-1.13846	2.78409e-05	-1.13299e-10	-1.13296
69377795	chr2:69377795:A:G	2.69532e-06	-1.13299e-10	-1.20843	1.39237e-05	-1.13299e-10	-1.12389	2.82344e-05	-1.13299e-10	-1.11892
69378067	chr2:69378067:G:A	2.92299e-06	-1.13299e-10	-1.12734	1.55956e-05	-1.13299e-10	-1.01049	3.15311e-05	-1.13299e-10	-1.00849
69378692	chr2:69378692:C:T	2.32619e-06	-1.13299e-10	-1.35572	1.08431e-05	-1.13299e-10	-1.37395	2.19038e-05	-1.13299e-10	-1.3728
69379068	chr2:69379068:G:A	3.83773e-06	-1.13299e-10	-0.85507	1.65618e-05	-1.13299e-10	-0.950385	3.31133e-05	-1.13299e-10	-0.959527
69379071	chr2:69379071:C:T	2.27669e-06	-1.13299e-10	-1.37723	1.07975e-05	-1.13299e-10	-1.37817	2.17895e-05	-1.13299e-10	-1.37803
69379204	chr2:69379204:C:T	3.12564e-06	-0.0312244	-1.02909	5.57703e-06	-1.06847	-0.970361	1.15633e-05	-1.03272	-0.978902
69379515	chr2:69379515:T:A	2.48464e-06	-1.13299e-10	-1.28982	1.15254e-05	-1.13299e-10	-1.31293	2.32257e-05	-1.13299e-10	-1.3142
69379715	chr2:69379715:T:C	4.31307e-06	-1.13299e-10	-0.738302	1.87028e-05	-1.13299e-10	-0.828811	3.75302e-05	-1.13299e-10	-0.834317
69379992	chr2:69379992:T:A	2.46407e-06	-1.29814	-3.69445e-10	1.01873e-05	-1.43634	-3.69445e-10	2.02046e-05	-1.45355	-3.69445e-10
69380260	chr2:69380260:C:T	2.35087e-06	-1.13299e-10	-1.34516	1.0924e-05	-1.13299e-10	-1.36652	2.20485e-05	-1.13299e-10	-1.36622
69380313	chr2:69380313:G:A	2.55749e-06	-1.13299e-10	-1.26093	1.16283e-05	-1.13299e-10	-1.30404	2.3474e-05	-1.13299e-10	-1.30357
69380514	chr2:69380514:T:C	2.91941e-06	-1.13299e-10	-1.12857	1.55757e-05	-1.13299e-10	-1.01177	3.14801e-05	-1.13299e-10	-1.01011
69381539	chr2:69381539:C:T	2.56315e-05	-1.13299e-10	1.04387	0.000114711	-1.13299e-10	0.984937	0.000233776	-1.13299e-10	0.994902
69382501	chr2:69382501:T:C	8.8551e-06	-1.13299e-10	-0.0189584	3.62442e-05	-1.13299e-10	-0.167203	7.14421e-05	-1.13299e-10	-0.190576
69382849	chr2:69382849:C:T	2.35521e-06	-1.13299e-10	-1.34332	1.10498e-05	-1.13299e-10	-1.35507	2.23118e-05	-1.13299e-10	-1.35435
69383580	chr2:69383580:GGATCT:G	2.56575e-06	-1.13299e-10	-1.2577	1.24953e-05	-1.13299e-10	-1.23213	2.52905e-05	-1.13299e-10	-1.22903
69383585	chr2:69383585:T:A	3.86433e-06	-1.13299e-10	-0.848163	1.66031e-05	-1.13299e-10	-0.947893	3.31835e-05	-1.13299e-10	-0.95741
69384745	chr2:69384745:A:G	2.72762e-06	-1.13299e-10	-1.19652	1.34076e-05	-1.13299e-10	-1.16166	2.71982e-05	-1.13299e-10	-1.15631
69385411	chr2:69385411:C:G	3.2714e-06	0.134182	-1.14892	6.26686e-06	-1.32155	-0.600655	1.37693e-05	-1.25593	-0.581094
69385426	chr2:69385426:C:T	2.65732e-06	0.143953	-1.36659	3.08645e-06	-1.31638	-1.31408	6.68705e-06	-1.25037	-1.30892
69385523	chr2:69385523:C:T	2.40794e-06	-1.13299e-10	-1.32118	1.21609e-05	-1.13299e-10	-1.25926	2.45491e-05	-1.13299e-10	-1.25879
69386286	chr2:69386286:C:T	2.46156e-06	0.0791804	-1.37834	3.14104e-06	-1.34009	-1.27284	6.79305e-06	-1.27687	-1.26669
69386794	chr2:69386794:T:C	2.44062e-06	0.0706832	-1.37838	3.13555e-06	-1.34335	-1.27133	6.77914e-06	-1.28043	-1.26519
69386826	chr2:69386826:A:G	3.17939e-06	0.104952	-1.14821	6.25337e-06	-1.32637	-0.597993	1.37329e-05	-1.26134	-0.57833
69387506	chr2:69387506:A:C	1.9021e-06	-1.55699	-3.69445e-10	9.61205e-06	-1.49447	-3.69445e-10	1.98811e-05	-1.46969	-3.69445e-10
69387541	chr2:69387541:T:C	1.87943e-06	-1.56898	-3.69445e-10	9.36259e-06	-1.52076	-3.69445e-10	1.84706e-05	-1.54328	-3.69445e-10
69387888	chr2:69387888:A:G	2.27983e-06	-1.13299e-10	-1.37585	1.0806e-05	-1.13299e-10	-1.37738	2.18093e-05	-1.13299e-10	-1.37713
69387903	chr2:69387903:A:G	7.78231e-06	-1.13299e-10	-0.148099	3.46577e-05	-1.13299e-10	-0.211962	7.02341e-05	-1.13299e-10	-0.207629
69388163	chr2:69388163:C:T	3.17606e-06	0.183466	-1.22777	5.49218e-06	-1.30094	-0.75322	1.20799e-05	-1.23233	-0.735594
69388271	chr2:69388271:G:A	3.39993e-06	-1.13299e-10	-0.976196	1.69265e-05	-1.13299e-10	-0.928605	3.44111e-05	-1.13299e-10	-0.921084
69388442	chr2:69388442:A:C	2.57192e-06	-1.13299e-10	-1.2553	1.18755e-05	-1.13299e-10	-1.283	2.39491e-05	-1.13299e-10	-1.28353
69388810	chr2:69388810:A:G	3.62755e-06	-1.13299e-10	-0.911394	1.85956e-05	-1.13299e-10	-0.834555	3.72122e-05	-1.13299e-10	-0.842826
69389312	chr2:69389312:A:T	2.31356e-06	-1.13299e-10	-1.36116	1.1327e-05	-1.13299e-10	-1.3303	2.28754e-05	-1.13299e-10	-1.3294
69389479	chr2:69389479:T:G	2.54911e-06	-1.13299e-10	-1.26421	1.16031e-05	-1.13299e-10	-1.30621	2.34219e-05	-1.13299e-10	-1.30579
69389692	chr2:69389692:T:C	2.49125e-06	-1.13299e-10	-1.28717	1.15503e-05	-1.13299e-10	-1.31077	2.32951e-05	-1.13299e-10	-1.31122
69390545	chr2:69390545:C:T	7.24638e-07	-1.21599	-1.30605	2.23662e-06	-1.57444	-1.37808	4.50919e-06	-1.5755	-1.37785
69390693	chr2:69390693:G:A	2.38704e-06	-1.13299e-10	-1.3299	1.11416e-05	-1.13299e-10	-1.3468	2.24737e-05	-1.13299e-10	-1.34712
69390869	chr2:69390869:C:T	3.03307e-06	-1.09038	-3.69445e-10	1.1248e-05	-1.33729	-3.69445e-10	2.18154e-05	-1.37685	-3.69445e-10
69390986	chr2:69390986:A:C	2.48812e-06	-1.13299e-10	-1.28842	1.15377e-05	-1.13299e-10	-1.31186	2.32699e-05	-1.13299e-10	-1.3123
69391107	chr2:69391107:C:T	3.88703e-06	-1.13299e-10	-0.842305	1.67651e-05	-1.13299e-10	-0.938181	3.35272e-05	-1.13299e-10	-0.947106
69391443	chr2:69391443:A:G	3.40375e-06	0.226158	-1.20123	5.90284e-06	-1.28183	-0.700216	1.30156e-05	-1.2114	-0.681913
69391444	chr2:69391444:G:C	2.35697e-06	-1.13299e-10	-1.34258	1.17164e-05	-1.13299e-10	-1.29649	2.36518e-05	-1.13299e-10	-1.29602
69391898	chr2:69391898:G:A	2.44168e-06	-1.13299e-10	-1.30726	1.23255e-05	-1.13299e-10	-1.24581	2.48845e-05	-1.13299e-10	-1.24522
69391958	chr2:69391958:C:T	2.74778e-06	-1.13299e-10	-1.18916	1.38414e-05	-1.13299e-10	-1.12982	2.79179e-05	-1.13299e-10	-1.13019
69392043	chr2:69392043:T:C	1.95076e-06	-0.32975	-1.20198	3.82548e-06	-1.13809	-1.27771	7.89421e-06	-1.10176	-1.29157
69392769	chr2:69392769:G:GT	2.37573e-06	-1.13299e-10	-1.33465	1.11173e-05	-1.13299e-10	-1.34898	2.24191e-05	-1.13299e-10	-1.34955
69393097	chr2:69393097:C:T	2.41233e-06	-1.13299e-10	-1.31936	1.12399e-05	-1.13299e-10	-1.33801	2.26715e-05	-1.13299e-10	-1.33835
69393283	chr2:69393283:C:G	3.91854e-06	-1.13299e-10	-0.834231	1.68907e-05	-1.13299e-10	-0.930718	3.37751e-05	-1.13299e-10	-0.93974
69393547	chr2:69393547:C:T	2.57427e-06	-1.13299e-10	-1.25439	1.16799e-05	-1.13299e-10	-1.29961	2.36427e-05	-1.13299e-10	-1.29641
69393821	chr2:69393821:A:G	2.51188e-06	-1.13299e-10	-1.27892	1.14693e-05	-1.13299e-10	-1.31781	2.31503e-05	-1.13299e-10	-1.31746
69393851	chr2:69393851:T:C	2.77285e-06	-1.13299e-10	-1.18008	1.24438e-05	-1.13299e-10	-1.23626	2.52134e-05	-1.13299e-10	-1.23209
69393920	chr2:69393920:A:G	7.41862e-06	-1.13299e-10	-0.195958	3.17649e-05	-1.13299e-10	-0.299122	6.33891e-05	-1.13299e-10	-0.310171
69394813	chr2:69394813:G:T	2.75906e-06	0.181526	-1.36659	3.60991e-06	-1.29649	-1.17731	7.87271e-06	-1.22769	-1.16837
69395167	chr2:69395167:G:A	2.11519e-06	-0.0862463	-1.36456	2.72415e-06	-1.41644	-1.33888	5.91865e-06	-1.34543	-1.33593
69395638	chr2:69395638:G:A	1.96456e-06	-1.52468	-3.69445e-10	8.89797e-06	-1.57166	-3.69445e-10	1.7946e-05	-1.5721	-3.69445e-10
69395705	chr2:69395705:C:T	8.61786e-06	-1.13299e-10	-0.0461152	3.33255e-05	-1.13299e-10	-0.25116	6.60142e-05	-1.13299e-10	-0.269593
69395742	chr2:69395742:C:T	2.39405e-06	-1.13299e-10	-1.32697	1.11662e-05	-1.13299e-10	-1.34459	2.2523e-05	-1.13299e-10	-1.34493
69396546	chr2:69396546:G:A	4.12418e-06	-1.13299e-10	-0.783084	1.76931e-05	-1.13299e-10	-0.884309	3.53691e-05	-1.13299e-10	-0.893625
69396734	chr2:69396734:G:A	3.94501e-06	-1.13299e-10	-0.827499	1.69958e-05	-1.13299e-10	-0.924517	3.39829e-05	-1.13299e-10	-0.933606
69396800	chr2:69396800:C:T	6.15027e-07	-1.56506	-1.12098	2.92892e-06	-1.47568	-1.20717	5.64327e-06	-1.5246	-1.2044
69396810	chr2:69396810:C:T	6.87187e-06	-0.272515	-3.69445e-10	1.52634e-05	-1.03202	-3.69445e-10	2.95783e-05	-1.07242	-3.69445e-10
69396844	chr2:69396844:A:G	2.29266e-06	0.0082019	-1.37844	3.1808e-06	-1.35832	-1.24203	6.87119e-06	-1.29793	-1.23419
69397242	chr2:69397242:G:A	2.74662e-06	0.183682	-1.37326	3.65291e-06	-1.29695	-1.16501	7.97234e-06	-1.22663	-1.15685
69397446	chr2:69397446:C:T	2.14543e-06	-0.064309	-1.3723	3.7182e-06	-1.06684	-1.3774	7.7285e-06	-1.03719	-1.37735
69397582	chr2:69397582:AT:A	2.74674e-06	-1.13299e-10	-1.18954	1.23416e-05	-1.13299e-10	-1.24451	2.50173e-05	-1.13299e-10	-1.23989
69397869	chr2:69397869:A:G	2.74388e-06	0.161415	-1.35199	3.74716e-06	-1.30428	-1.1322	8.1733e-06	-1.23605	-1.12254
69397980	chr2:69397980:C:A	2.41346e-06	-1.13299e-10	-1.31889	1.21314e-05	-1.13299e-10	-1.26168	2.44895e-05	-1.13299e-10	-1.26122
69398025	chr2:69398025:C:T	3.41405e-06	0.214138	-1.18619	6.03808e-06	-1.28568	-0.673715	1.33093e-05	-1.21585	-0.655146
69398278	chr2:69398278:A:G	2.3214e-06	-1.13299e-10	-1.35778	1.08337e-05	-1.13299e-10	-1.37482	2.18827e-05	-1.13299e-10	-1.37377
69398365	chr2:69398365:A:G	3.31329e-06	0.327915	-1.32992	3.18147e-06	-1.23511	-1.36503	6.95622e-06	-1.15675	-1.36308
69398403	chr2:69398403:C:A	3.92782e-06	-1.13299e-10	-0.831866	1.6928e-05	-1.13299e-10	-0.928512	3.38493e-05	-1.13299e-10	-0.937545
69398623	chr2:69398623:T:C	2.50735e-06	-1.13299e-10	-1.28073	1.14677e-05	-1.13299e-10	-1.31795	2.31967e-05	-1.13299e-10	-1.31545
69399200	chr2:69399200:A:T	4.82768e-07	-1.55786	-1.37031	2.43321e-06	-1.5011	-1.36717	5.03892e-06	-1.47567	-1.3666
69399933	chr2:69399933:C:T	1.03287e-06	-1.39098	-0.776627	5.09426e-06	-1.29062	-0.838745	9.53069e-06	-1.37234	-0.832602
69399996	chr2:69399996:C:T	9.34259e-07	-1.41456	-0.853388	4.60689e-06	-1.31863	-0.911296	8.6461e-06	-1.39673	-0.905622
69400590	chr2:69400590:T:C	5.0717e-06	-1.13299e-10	-0.576276	2.6573e-05	-1.13299e-10	-0.477588	5.35645e-05	-1.13299e-10	-0.478577
69400768	chr2:69400768:A:G	2.5065e-06	-1.13299e-10	-1.28106	1.14499e-05	-1.13299e-10	-1.3195	2.31111e-05	-1.13299e-10	-1.31915
69400787	chr2:69400787:G:A	2.572e-06	0.110844	-1.36611	3.51711e-06	-1.32448	-1.17536	7.64385e-06	-1.25919	-1.16637
69400966	chr2:69400966:A:T	2.49342e-06	-1.13299e-10	-1.28629	1.15666e-05	-1.13299e-10	-1.30936	2.33065e-05	-1.13299e-10	-1.31073
69401468	chr2:69401468:T:C	1.95771e-06	-0.149738	-1.37844	3.58276e-06	-1.11608	-1.36526	7.43298e-06	-1.08846	-1.36508
69402013	chr2:69402013:A:C	2.64981e-06	-0.0651323	-1.16033	5.87679e-06	-1.39158	-0.594888	1.28078e-05	-1.33512	-0.574285
69402675	chr2:69402675:G:A	5.93465e-07	-1.57262	-1.14911	2.95681e-06	-1.44442	-1.22895	5.64623e-06	-1.50204	-1.22644
69402879	chr2:69402879:G:A	2.27439e-06	-1.13299e-10	-1.37824	1.07946e-05	-1.13299e-10	-1.37843	2.17805e-05	-1.13299e-10	-1.37845
69402905	chr2:69402905:G:A	6.00292e-07	-1.33198	-1.37831	2.5157e-06	-1.54218	-1.29276	5.05073e-06	-1.55044	-1.28949
69403274	chr2:69403274:T:C	1.91911e-06	-1.54809	-3.69445e-10	8.9256e-06	-1.56856	-3.69445e-10	1.8098e-05	-1.56366	-3.69445e-10
69403379	chr2:69403379:G:A	2.48092e-06	0.0867019	-1.37802	3.24491e-06	-1.33336	-1.24703	7.03316e-06	-1.2691	-1.23973
69403427	chr2:69403427:A:G	2.87101e-06	0.0561699	-1.20146	5.52238e-06	-1.34791	-0.700763	1.20792e-05	-1.28543	-0.682556
69403503	chr2:69403503:G:A	7.25167e-06	-1.13299e-10	-0.21872	3.79472e-05	-1.13299e-10	-0.121288	7.57349e-05	-1.13299e-10	-0.132224
69403673	chr2:69403673:G:A	2.67444e-06	0.152548	-1.36876	3.53441e-06	-1.30807	-1.18686	7.69302e-06	-1.24096	-1.17819
69403988	chr2:69403988:G:A	2.82452e-06	-1.13299e-10	-1.16161	1.39532e-05	-1.13299e-10	-1.12177	2.83254e-05	-1.13299e-10	-1.1157
69404000	chr2:69404000:G:A	2.40432e-06	-1.32268	-3.69445e-10	1.01337e-05	-1.44161	-3.69445e-10	1.98094e-05	-1.47331	-3.69445e-10
69404447	chr2:69404447:G:A	7.47761e-07	-1.57493	-0.915692	3.45529e-06	-1.51188	-1.0057	6.74659e-06	-1.54877	-1.00166
69404511	chr2:69404511:C:T	2.33454e-06	-1.13299e-10	-1.35214	1.09588e-05	-1.13299e-10	-1.36334	2.21028e-05	-1.13299e-10	-1.36376
69404776	chr2:69404776:C:T	2.6067e-06	-1.13299e-10	-1.24187	1.28056e-05	-1.13299e-10	-1.2076	2.60512e-05	-1.13299e-10	-1.1994
69404777	chr2:69404777:G:A	2.0631e-06	-0.158241	-1.3175	3.84473e-06	-1.10599	-1.30478	7.96556e-06	-1.07407	-1.31026
69404797	chr2:69404797:C:T	2.60568e-06	0.0294193	-1.27168	4.7063e-06	-1.35703	-0.851552	1.02636e-05	-1.29484	-0.836026
69405113	chr2:69405113:G:A	2.78633e-06	0.181607	-1.35683	3.74351e-06	-1.29587	-1.14159	8.17013e-06	-1.22704	-1.13194
69405488	chr2:69405488:T:C	6.00339e-07	-1.57119	-1.13902	2.95269e-06	-1.45301	-1.22175	5.6523e-06	-1.5083	-1.2191
69405692	chr2:69405692:T:C	2.34361e-06	-1.13299e-10	-1.34826	1.16148e-05	-1.13299e-10	-1.3052	2.34461e-05	-1.13299e-10	-1.30476
69405804	chr2:69405804:T:C	2.35564e-06	-1.13299e-10	-1.34314	1.17066e-05	-1.13299e-10	-1.29733	2.36318e-05	-1.13299e-10	-1.29687
69406287	chr2:69406287:C:G	2.44034e-06	-1.13299e-10	-1.30782	1.13675e-05	-1.13299e-10	-1.32673	2.29118e-05	-1.13299e-10	-1.32781
69406378	chr2:69406378:A:G	7.42306e-06	-1.13299e-10	-0.19536	3.31364e-05	-1.13299e-10	-0.25685	6.7141e-05	-1.13299e-10	-0.252669
69406528	chr2:69406528:A:G	2.32284e-06	-1.13299e-10	-1.35716	1.09762e-05	-1.13299e-10	-1.36175	2.217e-05	-1.13299e-10	-1.36073
69406619	chr2:69406619:G:A	2.86989e-06	0.194343	-1.34002	3.95916e-06	-1.29104	-1.09041	8.65875e-06	-1.22134	-1.07955
69406941	chr2:69406941:C:T	2.88419e-06	0.219181	-1.35989	3.76126e-06	-1.28106	-1.15166	8.22137e-06	-1.21059	-1.14214
69406962	chr2:69406962:C:T	2.89402e-06	-1.13299e-10	-1.13731	1.22501e-05	-1.13299e-10	-1.25195	2.47763e-05	-1.13299e-10	-1.24958
69407030	chr2:69407030:A:G	2.3076e-06	-1.13299e-10	-1.36375	1.1017e-05	-1.13299e-10	-1.35804	2.22884e-05	-1.13299e-10	-1.3554
69407328	chr2:69407328:TA:T	2.48719e-06	-1.13299e-10	-1.2888	1.1534e-05	-1.13299e-10	-1.31218	2.32626e-05	-1.13299e-10	-1.31262
69407503	chr2:69407503:C:G	2.45435e-06	-1.13299e-10	-1.30209	1.14248e-05	-1.13299e-10	-1.32169	2.30259e-05	-1.13299e-10	-1.32284
69407788	chr2:69407788:G:A	2.51088e-06	-1.13299e-10	-1.27932	1.16266e-05	-1.13299e-10	-1.30418	2.34491e-05	-1.13299e-10	-1.30463
69407790	chr2:69407790:G:A	2.46103e-06	0.0788278	-1.3782	3.22479e-06	-1.33493	-1.25169	6.9925e-06	-1.27112	-1.2435
69407962	chr2:69407962:G:A	7.29447e-06	-1.13299e-10	-0.212835	3.25706e-05	-1.13299e-10	-0.274072	6.59995e-05	-1.13299e-10	-0.269816
69408547	chr2:69408547:C:T	2.31089e-06	-1.13299e-10	-1.36232	1.09266e-05	-1.13299e-10	-1.36628	2.20665e-05	-1.13299e-10	-1.3654
69408671	chr2:69408671:G:A	2.43178e-06	-1.13299e-10	-1.31133	1.11821e-05	-1.13299e-10	-1.34316	2.26117e-05	-1.13299e-10	-1.341
69409019	chr2:69409019:T:C	2.74264e-06	-1.13299e-10	-1.19103	1.34993e-05	-1.13299e-10	-1.15485	2.73867e-05	-1.13299e-10	-1.14941
69409132	chr2:69409132:G:A	2.29007e-06	-1.13299e-10	-1.37137	1.08413e-05	-1.13299e-10	-1.37412	2.18859e-05	-1.13299e-10	-1.37362
69409516	chr2:69409516:G:A	2.49679e-06	-1.13299e-10	-1.28494	1.14048e-05	-1.13299e-10	-1.32345	2.30734e-05	-1.13299e-10	-1.32078
69409567	chr2:69409567:G:C	2.86506e-06	-1.13299e-10	-1.14736	1.41431e-05	-1.13299e-10	-1.10826	2.87012e-05	-1.13299e-10	-1.10252
69410238	chr2:69410238:A:T	2.66671e-06	-1.21911	-3.69445e-10	9.01842e-06	-1.55821	-3.69445e-10	1.82678e-05	-1.55432	-3.69445e-10
69411353	chr2:69411353:A:G	2.76825e-06	0.183167	-1.3649	3.63521e-06	-1.29627	-1.17054	7.92857e-06	-1.22754	-1.16145
69411803	chr2:69411803:A:G	2.88244e-06	-1.13299e-10	-1.14131	1.42543e-05	-1.13299e-10	-1.10042	2.89364e-05	-1.13299e-10	-1.09436
69411915	chr2:69411915:T:C	3.2821e-06	0.197006	-1.20847	5.75119e-06	-1.2935	-0.714575	1.26614e-05	-1.22437	-0.696534
69412197	chr2:69412197:C:T	2.90741e-06	-1.13299e-10	-1.13269	1.43625e-05	-1.13299e-10	-1.09286	2.91509e-05	-1.13299e-10	-1.08698
69412300	chr2:69412300:C:G	1.96502e-06	-1.52445	-3.69445e-10	8.8641e-06	-1.57547	-3.69445e-10	1.78845e-05	-1.57553	-3.69445e-10
69412428	chr2:69412428:C:G	3.02997e-06	-1.13299e-10	-1.0914	1.6292e-05	-1.13299e-10	-0.966805	3.2928e-05	-1.13299e-10	-0.96514
69412458	chr2:69412458:C:G	2.52452e-06	-1.13299e-10	-1.2739	1.15068e-05	-1.13299e-10	-1.31455	2.32265e-05	-1.13299e-10	-1.31417
69412480	chr2:69412480:A:G	2.28057e-06	-1.13299e-10	-1.37553	1.24831e-05	-1.13299e-10	-1.23311	2.53382e-05	-1.13299e-10	-1.22715
69412718	chr2:69412718:C:T	3.93546e-06	-1.13299e-10	-0.829925	1.69602e-05	-1.13299e-10	-0.926612	3.39134e-05	-1.13299e-10	-0.935652
69412779	chr2:69412779:G:A	2.28634e-06	-0.00549635	-1.3675	3.84917e-06	-1.03121	-1.37841	8.00162e-06	-1.00142	-1.3784
69412879	chr2:69412879:CAT:C	2.50388e-06	-1.13299e-10	-1.28211	1.1621e-05	-1.13299e-10	-1.30466	2.34253e-05	-1.13299e-10	-1.30564
69413013	chr2:69413013:G:A	4.86156e-07	-1.55295	-1.36822	2.4787e-06	-1.52515	-1.3246	4.90894e-06	-1.54676	-1.32164
69413238	chr2:69413238:T:A	3.8755e-06	-1.13299e-10	-0.845276	1.67224e-05	-1.13299e-10	-0.94073	3.34395e-05	-1.13299e-10	-0.949726
69413241	chr2:69413241:C:T	7.04642e-06	-1.13299e-10	-0.247432	3.15564e-05	-1.13299e-10	-0.305706	6.3964e-05	-1.13299e-10	-0.301142
69413246	chr2:69413246:T:C	3.05778e-06	0.281691	-1.36395	3.80171e-06	-1.25451	-1.16752	8.33014e-06	-1.18126	-1.15832
69413304	chr2:69413304:A:G	2.48451e-06	-1.13299e-10	-1.28988	1.15303e-05	-1.13299e-10	-1.31251	2.32338e-05	-1.13299e-10	-1.31385
69413404	chr2:69413404:G:T	3.21551e-06	0.172633	-1.2046	5.74189e-06	-1.30275	-0.70694	1.26251e-05	-1.23498	-0.688796
69413590	chr2:69413590:C:A	4.85991e-07	-1.55616	-1.36536	2.50819e-06	-1.51993	-1.31799	4.96217e-06	-1.54279	-1.31483
69413625	chr2:69413625:G:A	2.51438e-06	-1.13299e-10	-1.27792	1.14783e-05	-1.13299e-10	-1.31702	2.31684e-05	-1.13299e-10	-1.31667
69413749	chr2:69413749:ACT:A	6.22317e-07	-1.56893	-1.10533	3.00326e-06	-1.46341	-1.19437	5.76687e-06	-1.51579	-1.19155
69413770	chr2:69413770:C:T	2.3637e-06	-1.13299e-10	-1.33972	1.10696e-05	-1.13299e-10	-1.35328	2.23258e-05	-1.13299e-10	-1.35372
69413829	chr2:69413829:A:T	1.94711e-06	-1.5336	-3.69445e-10	8.87036e-06	-1.57477	-3.69445e-10	1.78901e-05	-1.57521	-3.69445e-10
69413919	chr2:69413919:C:T	2.69229e-06	-1.13299e-10	-1.20956	1.39004e-05	-1.13299e-10	-1.12557	2.81891e-05	-1.13299e-10	-1.12053
69414223	chr2:69414223:C:T	2.28469e-06	-1.13299e-10	-1.37372	1.08221e-05	-1.13299e-10	-1.37589	2.18451e-05	-1.13299e-10	-1.37549
69414994	chr2:69414994:G:A	2.84011e-06	-1.13299e-10	-1.15611	1.2557e-05	-1.13299e-10	-1.22721	2.53505e-05	-1.13299e-10	-1.22666
69415004	chr2:69415004:G:T	2.83786e-06	-1.13299e-10	-1.1569	1.25513e-05	-1.13299e-10	-1.22766	2.53394e-05	-1.13299e-10	-1.2271
69415059	chr2:69415059:G:A	2.8911e-06	-1.13299e-10	-1.13831	1.42996e-05	-1.13299e-10	-1.09725	2.90299e-05	-1.13299e-10	-1.09114
69415440	chr2:69415440:T:C	2.9366e-06	0.242906	-1.36561	3.71507e-06	-1.27092	-1.17417	8.12456e-06	-1.19961	-1.16496
69415483	chr2:69415483:G:A	4.83184e-07	-1.55902	-1.36829	2.50465e-06	-1.51487	-1.32447	4.94836e-06	-1.53889	-1.32152
69415991	chr2:69415991:A:AG	1.93361e-06	-0.162119	-1.37844	3.55425e-06	-1.12361	-1.36573	7.37342e-06	-1.0961	-1.36549
69416820	chr2:69416820:C:T	3.02865e-06	-0.0515427	-1.04029	5.61724e-06	-1.04604	-0.985604	1.16166e-05	-1.01388	-0.993153
69416853	chr2:69416853:G:A	2.44148e-06	-1.13299e-10	-1.30735	1.13601e-05	-1.13299e-10	-1.32737	2.28935e-05	-1.13299e-10	-1.32861
69416911	chr2:69416911:A:C	1.96047e-06	-1.52677	-3.69445e-10	1.01562e-05	-1.4394	-3.69445e-10	2.04158e-05	-1.44316	-3.69445e-10
69417369	chr2:69417369:G:A	2.48438e-06	-1.13299e-10	-1.28993	1.15368e-05	-1.13299e-10	-1.31194	2.32935e-05	-1.13299e-10	-1.31129
69417409	chr2:69417409:G:A	2.37183e-06	-1.13299e-10	-1.33629	1.18288e-05	-1.13299e-10	-1.28695	2.3878e-05	-1.13299e-10	-1.2865
69417490	chr2:69417490:AAT:A	5.13077e-07	-1.57444	-1.29284	2.78202e-06	-1.38009	-1.35421	5.25308e-06	-1.44706	-1.35359
69418236	chr2:69418236:C:CA	2.53126e-06	-1.13299e-10	-1.27124	1.20634e-05	-1.13299e-10	-1.26731	2.43346e-05	-1.13299e-10	-1.26757
69418290	chr2:69418290:C:T	4.78541e-07	-1.56321	-1.37375	2.49155e-06	-1.50607	-1.3385	4.91063e-06	-1.53211	-1.33595
69418628	chr2:69418628:G:A	6.12471e-07	-1.56674	-1.12347	2.93476e-06	-1.47165	-1.20921	5.64788e-06	-1.52174	-1.20644
69418716	chr2:69418716:A:G	4.99914e-07	-1.54518	-1.34809	2.55184e-06	-1.5345	-1.28616	5.06985e-06	-1.55377	-1.28238
69419022	chr2:69419022:T:C	2.88232e-06	-1.13299e-10	-1.14136	1.51005e-05	-1.13299e-10	-1.04276	3.06565e-05	-1.13299e-10	-1.03662
69419104	chr2:69419104:G:A	4.81825e-07	-1.5609	-1.36923	2.50886e-06	-1.51095	-1.3267	4.95215e-06	-1.53585	-1.32379
69419372	chr2:69419372:G:A	4.82118e-07	-1.5603	-1.36922	2.5053e-06	-1.51242	-1.32666	4.94636e-06	-1.53705	-1.32376
69419818	chr2:69419818:C:T	2.26053e-06	-0.136849	-1.2475	4.19769e-06	-1.09313	-1.22982	8.67963e-06	-1.06079	-1.23769
69419881	chr2:69419881:A:C	2.46667e-06	-1.13299e-10	-1.29708	1.14597e-05	-1.13299e-10	-1.31864	2.30933e-05	-1.13299e-10	-1.31992
69420145	chr2:69420145:A:G	6.52984e-07	-1.43663	-1.18953	2.5254e-06	-1.56897	-1.26211	5.07607e-06	-1.57544	-1.25949
69420394	chr2:69420394:T:A	1.1001e-05	-1.13299e-10	0.198036	4.61648e-05	-1.13299e-10	0.0747343	9.24379e-05	-1.13299e-10	0.0670744
69420515	chr2:69420515:G:A	2.28469e-06	-1.13299e-10	-1.37372	1.08221e-05	-1.13299e-10	-1.37589	2.18451e-05	-1.13299e-10	-1.37549
69421192	chr2:69421192:A:G	5.75026e-06	0.916979	-1.36769	4.70984e-06	-1.02902	-1.17881	1.05873e-05	-0.929545	-1.17027
69421388	chr2:69421388:C:T	7.22195e-06	0.913523	-1.13635	8.7062e-06	-1.03529	-0.55816	1.97972e-05	-0.936067	-0.537858
69421535	chr2:69421535:T:C	2.30254e-06	-1.13299e-10	-1.36594	1.08506e-05	-1.13299e-10	-1.37326	2.18993e-05	-1.13299e-10	-1.37301
69421697	chr2:69421697:G:A	5.5088e-07	-1.43945	-1.35674	2.4214e-06	-1.57311	-1.30002	4.88982e-06	-1.57547	-1.29684
69422614	chr2:69422614:AT:A	5.58238e-06	0.856241	-1.33658	5.05913e-06	-1.0576	-1.07869	1.13672e-05	-0.960695	-1.06804
69422836	chr2:69422836:C:A	5.44157e-07	-1.46809	-1.34038	2.29579e-06	-1.56022	-1.36618	4.57227e-06	-1.57447	-1.36498
69423395	chr2:69423395:C:T	1.93677e-06	-0.160779	-1.37815	3.5712e-06	-1.12246	-1.36212	7.41313e-06	-1.09435	-1.36186
69423598	chr2:69423598:G:A	1.86883e-06	-1.57464	-3.69445e-10	9.78967e-06	-1.47615	-3.69445e-10	1.90606e-05	-1.51184	-3.69445e-10
69423845	chr2:69423845:G:A	2.85214e-06	-1.13299e-10	-1.15188	1.40745e-05	-1.13299e-10	-1.11312	2.85608e-05	-1.13299e-10	-1.10743
69425327	chr2:69425327:C:T	5.4812e-06	0.734526	-1.23315	5.84577e-06	-1.10942	-0.882339	1.3085e-05	-1.01721	-0.870781
69425569	chr2:69425569:G:A	2.56928e-06	-1.13299e-10	-1.25633	1.16956e-05	-1.13299e-10	-1.29827	2.36681e-05	-1.13299e-10	-1.29534
69426173	chr2:69426173:T:C	2.3195e-06	-1.13299e-10	-1.3586	1.09623e-05	-1.13299e-10	-1.36302	2.2141e-05	-1.13299e-10	-1.36203
69426344	chr2:69426344:G:A	2.28436e-06	-1.13299e-10	-1.37387	1.0821e-05	-1.13299e-10	-1.376	2.18425e-05	-1.13299e-10	-1.3756
69426532	chr2:69426532:T:A	3.8875e-06	-1.13299e-10	-0.842187	1.67629e-05	-1.13299e-10	-0.938312	3.35168e-05	-1.13299e-10	-0.947417
69426720	chr2:69426720:G:A	2.53284e-06	-1.13299e-10	-1.27061	1.14139e-05	-1.13299e-10	-1.32265	2.30544e-05	-1.13299e-10	-1.32161
69426984	chr2:69426984:G:A	2.33868e-06	-1.13299e-10	-1.35037	1.09275e-05	-1.13299e-10	-1.3662	2.20087e-05	-1.13299e-10	-1.36802
69427180	chr2:69427180:G:A	1.85621e-06	-0.204891	-1.37653	3.51208e-06	-1.14654	-1.35474	7.28716e-06	-1.11885	-1.3545
69427242	chr2:69427242:G:A	2.60301e-06	-1.13299e-10	-1.24328	1.32768e-05	-1.13299e-10	-1.17147	2.68039e-05	-1.13299e-10	-1.17092
69427249	chr2:69427249:G:C	2.00128e-06	-0.128674	-1.37749	3.65059e-06	-1.10418	-1.35842	7.58923e-06	-1.07455	-1.35818
69427254	chr2:69427254:A:G	5.08793e-06	0.631275	-1.20436	5.91149e-06	-1.15125	-0.829336	1.31946e-05	-1.06241	-0.817245
69427795	chr2:69427795:A:C	2.361e-06	-1.13299e-10	-1.34087	1.17452e-05	-1.13299e-10	-1.29403	2.37104e-05	-1.13299e-10	-1.29355
69427997	chr2:69427997:T:G	3.41522e-06	-1.13299e-10	-0.97171	1.51041e-05	-1.13299e-10	-1.04252	3.04623e-05	-1.13299e-10	-1.04297
69428035	chr2:69428035:G:C	3.26264e-06	-1.13299e-10	-1.01741	1.45365e-05	-1.13299e-10	-1.08082	2.93024e-05	-1.13299e-10	-1.08179
69428658	chr2:69428658:T:C	2.05081e-06	-0.103305	-1.37841	3.68059e-06	-1.0895	-1.36491	7.64472e-06	-1.06076	-1.36469
69428946	chr2:69428946:A:G	2.77228e-06	-1.13299e-10	-1.18028	1.24416e-05	-1.13299e-10	-1.23644	2.52088e-05	-1.13299e-10	-1.23227
69429222	chr2:69429222:T:C	5.04425e-07	-1.51745	-1.36684	2.33779e-06	-1.5306	-1.37768	4.57872e-06	-1.56087	-1.37717
69429370	chr2:69429370:C:G	2.39542e-06	-1.13299e-10	-1.32639	1.19943e-05	-1.13299e-10	-1.27305	2.4215e-05	-1.13299e-10	-1.27249
69429392	chr2:69429392:T:C	8.77864e-06	-1.13299e-10	-0.02763	4.3081e-05	-1.13299e-10	0.00560069	8.67506e-05	-1.13299e-10	0.00357402
69429711	chr2:69429711:G:C	1.95627e-06	-1.52891	-3.69445e-10	1.01151e-05	-1.44345	-3.69445e-10	2.03363e-05	-1.44706	-3.69445e-10
69430352	chr2:69430352:A:G	3.4413e-06	-1.13299e-10	-0.964102	1.50215e-05	-1.13299e-10	-1.048	3.0072e-05	-1.13299e-10	-1.05587
69430417	chr2:69430417:T:C	2.31964e-06	-1.13299e-10	-1.35854	1.09629e-05	-1.13299e-10	-1.36296	2.21423e-05	-1.13299e-10	-1.36198
69430437	chr2:69430437:C:T	5.69582e-06	0.717404	-1.17762	6.40648e-06	-1.11828	-0.78189	1.43508e-05	-1.02662	-0.769039
69431392	chr2:69431392:A:G	2.38172e-06	-1.13299e-10	-1.33213	1.09765e-05	-1.13299e-10	-1.36173	2.21519e-05	-1.13299e-10	-1.36154
69431454	chr2:69431454:C:T	2.39694e-06	-1.13299e-10	-1.32576	1.20057e-05	-1.13299e-10	-1.2721	2.42394e-05	-1.13299e-10	-1.27149
69431684	chr2:69431684:CA:C	4.12625e-06	-0.782583	-3.69445e-10	2.77737e-05	-0.433393	-3.69445e-10	4.70871e-05	-0.607464	-3.69445e-10
69431917	chr2:69431917:C:A	2.38531e-06	-1.13299e-10	-1.33062	1.19217e-05	-1.13299e-10	-1.27912	2.40679e-05	-1.13299e-10	-1.27858
69431994	chr2:69431994:A:T	2.46746e-06	-0.112725	-1.18404	4.55472e-06	-1.07862	-1.1627	9.40321e-06	-1.04592	-1.17249
69432129	chr2:69432129:T:C	2.28466e-06	-1.13299e-10	-1.37374	1.08219e-05	-1.13299e-10	-1.37591	2.18447e-05	-1.13299e-10	-1.37551
69432972	chr2:69432972:C:A	8.87696e-06	1.08008	-1.09658	1.01303e-05	-0.955685	-0.48627	2.32078e-05	-0.849733	-0.465243
69432999	chr2:69432999:A:C	2.36324e-06	-1.13299e-10	-1.33992	1.17599e-05	-1.13299e-10	-1.29279	2.37402e-05	-1.13299e-10	-1.29229
69433082	chr2:69433082:G:A	4.06748e-06	0.345701	-1.14263	5.85282e-06	-1.26736	-0.723196	1.28875e-05	-1.19352	-0.709689
69433432	chr2:69433432:G:A	2.52636e-06	-1.13299e-10	-1.27317	1.13583e-05	-1.13299e-10	-1.32754	2.29976e-05	-1.13299e-10	-1.32407
69433529	chr2:69433529:G:A	2.2896e-06	-1.13299e-10	-1.37157	1.09753e-05	-1.13299e-10	-1.36183	2.21945e-05	-1.13299e-10	-1.35962
69433568	chr2:69433568:T:C	4.1784e-06	-1.13299e-10	-0.770023	2.18244e-05	-1.13299e-10	-0.674453	4.35208e-05	-1.13299e-10	-0.686224
69433709	chr2:69433709:A:C	6.79352e-06	0.823531	-1.10751	8.68331e-06	-1.07905	-0.517031	1.96141e-05	-0.986162	-0.497054
69433772	chr2:69433772:C:T	3.81905e-06	-1.13299e-10	-0.859951	1.67814e-05	-1.13299e-10	-0.937214	3.36694e-05	-1.13299e-10	-0.942873
69434063	chr2:69434063:G:A	2.57529e-06	-1.13299e-10	-1.25399	1.26257e-05	-1.13299e-10	-1.22175	2.56756e-05	-1.13299e-10	-1.21392
69434668	chr2:69434668:A:G	7.91671e-06	0.972379	-1.10336	9.35361e-06	-1.01224	-0.509478	2.1278e-05	-0.912432	-0.489358
69434747	chr2:69434747:C:T	3.25341e-06	-1.13299e-10	-1.02025	1.44951e-05	-1.13299e-10	-1.08367	2.92198e-05	-1.13299e-10	-1.08462
69434987	chr2:69434987:A:C	5.45949e-06	-1.13299e-10	-0.502596	2.28886e-05	-1.13299e-10	-0.626844	4.53326e-05	-1.13299e-10	-0.645437
69435109	chr2:69435109:C:G	2.79041e-06	-1.13299e-10	-1.17376	1.37416e-05	-1.13299e-10	-1.13705	2.78772e-05	-1.13299e-10	-1.13166
69435589	chr2:69435589:A:G	8.19722e-06	-1.13299e-10	-0.0961571	3.17865e-05	-1.13299e-10	-0.298441	6.30195e-05	-1.13299e-10	-0.316018
69436064	chr2:69436064:A:C	3.59051e-06	-1.13299e-10	-0.921657	1.83929e-05	-1.13299e-10	-0.84552	3.68116e-05	-1.13299e-10	-0.85365
69436927	chr2:69436927:T:C	2.72296e-06	-1.13299e-10	-1.19823	1.33952e-05	-1.13299e-10	-1.16258	2.72745e-05	-1.13299e-10	-1.15351
69436942	chr2:69436942:G:A	3.14224e-06	-1.13299e-10	-1.05502	1.40623e-05	-1.13299e-10	-1.11399	2.8253e-05	-1.13299e-10	-1.11826
69437281	chr2:69437281:A:G	2.76363e-06	-1.13299e-10	-1.1834	1.3842e-05	-1.13299e-10	-1.12978	2.82069e-05	-1.13299e-10	-1.11989
69437428	chr2:69437428:T:C	3.66692e-06	-1.13299e-10	-0.9006	1.82482e-05	-1.13299e-10	-0.853418	3.70385e-05	-1.13299e-10	-0.847506
69437541	chr2:69437541:C:T	2.93396e-06	-1.13299e-10	-1.1236	1.3555e-05	-1.13299e-10	-1.15073	2.72105e-05	-1.13299e-10	-1.15586
69437588	chr2:69437588:A:G	3.00069e-06	-1.13299e-10	-1.10111	1.60212e-05	-1.13299e-10	-0.983571	3.23482e-05	-1.13299e-10	-0.982905
69437844	chr2:69437844:C:T	2.64833e-06	-0.683432	-0.54259	6.74498e-06	-1.40096	-0.447723	1.36012e-05	-1.38157	-0.46773
69437880	chr2:69437880:C:G	2.55663e-06	-0.00245985	-1.2588	1.58365e-05	0.261101	-1.25627	2.6503e-05	0.0686504	-1.25086
69438029	chr2:69438029:G:A	2.93671e-06	-1.13299e-10	-1.12266	1.26803e-05	-1.13299e-10	-1.21743	2.56902e-05	-1.13299e-10	-1.21335
69438084	chr2:69438084:G:A	3.19815e-06	-0.420268	-0.617112	6.83931e-06	-1.31155	-0.523245	1.39085e-05	-1.28446	-0.542497
69438160	chr2:69438160:G:A	3.056e-06	-1.13299e-10	-1.08285	1.40847e-05	-1.13299e-10	-1.11239	2.82592e-05	-1.13299e-10	-1.11804
69438218	chr2:69438218:T:C	2.82869e-06	-1.13299e-10	-1.16014	1.31015e-05	-1.13299e-10	-1.18476	2.63046e-05	-1.13299e-10	-1.18972
69438576	chr2:69438576:C:G	3.59943e-06	-1.13299e-10	-0.919177	2.03263e-05	-1.13299e-10	-0.745569	4.08553e-05	-1.13299e-10	-0.749428
69439169	chr2:69439169:C:T	2.47615e-06	-1.13299e-10	-1.29325	1.20415e-05	-1.13299e-10	-1.26913	2.44385e-05	-1.13299e-10	-1.2633
69439351	chr2:69439351:A:G	4.1965e-06	-1.13299e-10	-0.765701	2.46685e-05	-1.13299e-10	-0.551956	4.96153e-05	-1.13299e-10	-0.555164
69439474	chr2:69439474:G:A	1.90363e-06	-1.55619	-3.69445e-10	1.13165e-05	-1.33122	-3.69445e-10	2.47868e-05	-1.24915	-3.69445e-10
69439906	chr2:69439906:G:A	2.42295e-06	-1.13299e-10	-1.31497	1.16087e-05	-1.13299e-10	-1.30573	2.35293e-05	-1.13299e-10	-1.30122
69439964	chr2:69439964:G:A	2.01638e-06	-1.49865	-3.69445e-10	1.1105e-05	-1.35009	-3.69445e-10	2.14766e-05	-1.3925	-3.69445e-10
69440288	chr2:69440288:A:G	3.5724e-06	-0.418848	-0.507866	7.53875e-06	-1.30938	-0.428046	1.53267e-05	-1.28254	-0.447328
69440645	chr2:69440645:A:G	5.62745e-07	-1.54804	-1.22684	2.97388e-06	-1.54632	-1.12129	6.0046e-06	-1.56524	-1.1017
69440753	chr2:69440753:T:C	5.55572e-07	-1.55714	-1.23057	2.93301e-06	-1.5555	-1.12595	5.94529e-06	-1.57038	-1.10648
69440855	chr2:69440855:T:C	1.15143e-05	-0.301098	0.54474	3.79376e-05	-1.24754	1.126	7.94383e-05	-1.24468	1.1602
69440872	chr2:69440872:C:A	7.20075e-07	-1.56994	-0.95841	3.48394e-06	-1.46167	-1.04765	6.76705e-06	-1.51289	-1.03451
69441824	chr2:69441824:T:C	3.7217e-06	-1.13299e-10	-0.885772	1.50894e-05	-1.13299e-10	-1.04349	3.00453e-05	-1.13299e-10	-1.05676
69442370	chr2:69442370:C:T	5.49753e-06	-1.13299e-10	-0.495652	2.78431e-05	-1.13299e-10	-0.430898	5.54842e-05	-1.13299e-10	-0.443365
69442690	chr2:69442690:T:C	5.50514e-06	-1.13299e-10	-0.49427	2.78827e-05	-1.13299e-10	-0.429476	5.55635e-05	-1.13299e-10	-0.441936
69442884	chr2:69442884:G:C	2.73443e-06	-1.13299e-10	-1.19403	1.36604e-05	-1.13299e-10	-1.14298	2.74173e-05	-1.13299e-10	-1.14829
69442964	chr2:69442964:A:G	5.22808e-07	-1.56523	-1.28326	2.70938e-06	-1.56412	-1.19665	5.5041e-06	-1.57418	-1.17979
69442987	chr2:69442987:G:A	2.8056e-06	-1.13299e-10	-1.16833	1.29688e-05	-1.13299e-10	-1.19494	2.6057e-05	-1.13299e-10	-1.19918
69443017	chr2:69443017:G:A	3.53335e-06	-0.398123	-0.539583	7.35276e-06	-1.2992	-0.463208	1.49687e-05	-1.27148	-0.482025
69443138	chr2:69443138:A:G	5.10971e-07	-1.57531	-1.29608	2.63274e-06	-1.57511	-1.21434	5.40991e-06	-1.573	-1.19823
69443458	chr2:69443458:T:G	2.83342e-06	-1.15847	-3.69445e-10	1.2802e-05	-1.20788	-3.69445e-10	2.51383e-05	-1.23507	-3.69445e-10
69443557	chr2:69443557:G:A	2.83448e-06	-1.13299e-10	-1.15809	1.4951e-05	-1.13299e-10	-1.0527	3.01734e-05	-1.13299e-10	-1.0525
69444551	chr2:69444551:A:C	6.939e-07	-1.56707	-0.998307	3.32629e-06	-1.47213	-1.0835	6.4777e-06	-1.51961	-1.07149
69444684	chr2:69444684:G:C	2.13896e-06	-1.43963	-3.69445e-10	1.14552e-05	-1.31904	-3.69445e-10	2.29552e-05	-1.32592	-3.69445e-10
69445165	chr2:69445165:C:T	5.61823e-06	-0.473936	-3.69445e-10	1.47175e-05	-1.06844	-3.69445e-10	3.02074e-05	-1.05138	-3.69445e-10
69445282	chr2:69445282:T:G	1.96303e-06	-1.52546	-3.69445e-10	9.92742e-06	-1.46218	-3.69445e-10	1.96352e-05	-1.48214	-3.69445e-10
69445739	chr2:69445739:A:G	5.3671e-07	-1.56199	-1.26026	2.45792e-06	-1.50391	-1.35426	4.82462e-06	-1.52696	-1.35877
69446278	chr2:69446278:T:G	5.26795e-06	-1.13299e-10	-0.538309	2.66473e-05	-1.13299e-10	-0.474794	5.31123e-05	-1.13299e-10	-0.487054
69446555	chr2:69446555:A:G	2.95454e-06	-0.207189	-0.90942	7.52542e-06	-1.48111	-0.258085	1.61265e-05	-1.43897	-0.240027
69446598	chr2:69446598:G:A	2.24237e-06	-1.39242	-3.69445e-10	9.15792e-06	-1.54286	-3.69445e-10	1.87753e-05	-1.52692	-3.69445e-10
69446766	chr2:69446766:T:C	6.24673e-07	-1.57466	-1.09582	3.01177e-06	-1.42264	-1.23232	5.75614e-06	-1.48055	-1.22865
69446891	chr2:69446891:A:G	3.7734e-06	-0.344682	-0.527293	7.44352e-06	-1.275	-0.475141	1.5214e-05	-1.24643	-0.490819
69446895	chr2:69446895:T:C	4.11598e-06	-0.273636	-0.51144	7.83941e-06	-1.23951	-0.458811	1.60429e-05	-1.20956	-0.474631
69447241	chr2:69447241:A:G	2.76181e-06	-1.13299e-10	-1.18407	1.25406e-05	-1.13299e-10	-1.22851	2.52196e-05	-1.13299e-10	-1.23184
69447246	chr2:69447246:T:C	4.23383e-06	-0.279786	-0.477058	8.09552e-06	-1.2427	-0.423466	1.65566e-05	-1.21298	-0.439692
69447462	chr2:69447462:C:G	3.37476e-06	-0.430749	-0.552878	7.22984e-06	-1.31506	-0.464205	1.4713e-05	-1.28861	-0.482125
69447871	chr2:69447871:A:G	2.75273e-06	-0.0652841	-1.12207	5.75059e-06	-1.44311	-0.565075	1.24187e-05	-1.39365	-0.546606
69448336	chr2:69448336:G:A	3.43382e-06	-0.231417	-0.734861	7.72521e-06	-1.2064	-0.506598	1.59454e-05	-1.20346	-0.48683
69448452	chr2:69448452:A:G	2.85144e-06	-1.15213	-3.69445e-10	1.07469e-05	-1.38286	-3.69445e-10	2.09339e-05	-1.41809	-3.69445e-10
69448470	chr2:69448470:G:A	2.29026e-06	-1.13299e-10	-1.37129	1.10076e-05	-1.13299e-10	-1.3589	2.2227e-05	-1.13299e-10	-1.35815
69448697	chr2:69448697:T:C	5.10951e-06	-1.13299e-10	-0.568847	2.59303e-05	-1.13299e-10	-0.50207	5.17531e-05	-1.13299e-10	-0.512979
69448926	chr2:69448926:G:A	7.26135e-06	0.859505	-1.07689	1.6065e-05	0.061558	-1.0424	3.48564e-05	0.125428	-1.03365
69449027	chr2:69449027:TGAGTCTGAAAAGA:T	2.77478e-06	-1.13299e-10	-1.17938	1.28649e-05	-1.13299e-10	-1.20298	2.58385e-05	-1.13299e-10	-1.2076
69449272	chr2:69449272:A:G	1.88208e-06	-1.56758	-3.69445e-10	1.17657e-05	-1.29229	-3.69445e-10	2.31193e-05	-1.31879	-3.69445e-10
69449721	chr2:69449721:A:G	2.97133e-06	-1.13299e-10	-1.11094	1.37232e-05	-1.13299e-10	-1.1384	2.75242e-05	-1.13299e-10	-1.1444
69450164	chr2:69450164:T:G	5.93678e-07	-1.49664	-1.22473	2.3614e-06	-1.56314	-1.33509	4.69669e-06	-1.57231	-1.3403
69450606	chr2:69450606:C:G	2.81332e-06	-0.311628	-0.85396	5.44821e-06	-1.26015	-0.802043	1.12005e-05	-1.23015	-0.813349
69451032	chr2:69451032:G:C	3.15192e-06	-1.13299e-10	-1.05194	1.35132e-05	-1.13299e-10	-1.15381	2.6933e-05	-1.13299e-10	-1.16611
69451565	chr2:69451565:A:G	2.75363e-06	0.155909	-1.34294	1.67855e-05	0.416935	-1.3539	2.74945e-05	0.205115	-1.35059
69452003	chr2:69452003:G:T	2.80707e-06	-1.13299e-10	-1.16781	1.30094e-05	-1.13299e-10	-1.19181	2.61084e-05	-1.13299e-10	-1.19721
69452065	chr2:69452065:G:A	4.7196e-07	-1.57258	-1.37823	2.58627e-06	-1.44023	-1.36704	4.93196e-06	-1.49569	-1.36803
69452368	chr2:69452368:A:G	3.37373e-06	0.0172034	-1.00114	7.99254e-06	-1.42137	-0.257609	1.73815e-05	-1.37044	-0.233619
69452486	chr2:69452486:C:G	5.25308e-06	0.176189	-0.717325	7.19581e-06	-1.35401	-0.429973	1.53399e-05	-1.29238	-0.436632
69452726	chr2:69452726:G:C	2.52209e-06	-1.13299e-10	-1.27487	1.25921e-05	-1.13299e-10	-1.22441	2.53946e-05	-1.13299e-10	-1.22493
69453234	chr2:69453234:C:T	2.49639e-06	-1.13299e-10	-1.2851	1.14899e-05	-1.13299e-10	-1.31602	2.32926e-05	-1.13299e-10	-1.31133
69453303	chr2:69453303:G:A	3.432e-06	-0.0750678	-0.891741	9.55502e-06	-1.44716	-0.0532526	2.07158e-05	-1.39901	-0.0295553
69453307	chr2:69453307:G:A	2.34195e-06	-1.13299e-10	-1.34897	1.08556e-05	-1.13299e-10	-1.3728	2.1871e-05	-1.13299e-10	-1.3743
69453378	chr2:69453378:T:C	2.32162e-06	-1.13299e-10	-1.35769	1.11571e-05	-1.13299e-10	-1.34541	2.25348e-05	-1.13299e-10	-1.3444
69453495	chr2:69453495:T:C	2.6323e-06	-1.13299e-10	-1.23209	1.31205e-05	-1.13299e-10	-1.18331	2.635e-05	-1.13299e-10	-1.18799
69454141	chr2:69454141:A:G	9.49129e-06	-1.13299e-10	0.0504224	3.88977e-05	-1.13299e-10	-0.0965465	7.74227e-05	-1.13299e-10	-0.110183
69454701	chr2:69454701:G:A	2.33022e-06	-1.13299e-10	-1.35399	1.08324e-05	-1.13299e-10	-1.37494	2.18321e-05	-1.13299e-10	-1.37608
69455102	chr2:69455102:T:C	2.3729e-06	-1.13299e-10	-1.33584	1.092e-05	-1.13299e-10	-1.36689	2.19846e-05	-1.13299e-10	-1.36912
69455156	chr2:69455156:A:G	3.00344e-06	-1.13299e-10	-1.10019	1.4775e-05	-1.13299e-10	-1.06455	2.9957e-05	-1.13299e-10	-1.0597
69455459	chr2:69455459:A:AT	2.53365e-06	-1.13299e-10	-1.27029	1.26717e-05	-1.13299e-10	-1.21811	2.55494e-05	-1.13299e-10	-1.21885
69455523	chr2:69455523:C:T	2.37931e-06	-1.13299e-10	-1.33314	1.0921e-05	-1.13299e-10	-1.3668	2.1989e-05	-1.13299e-10	-1.36892
69456325	chr2:69456325:G:C	2.38698e-06	-0.0878897	-1.24203	4.57693e-06	-1.44076	-0.795696	9.86256e-06	-1.38928	-0.781442
69456760	chr2:69456760:A:G	2.26797e-06	-0.313787	-1.06728	1.44954e-05	-0.160489	-0.923164	2.48528e-05	-0.332454	-0.914039
69457013	chr2:69457013:C:A	2.27723e-06	-1.13299e-10	-1.37699	1.08573e-05	-1.13299e-10	-1.37265	2.18989e-05	-1.13299e-10	-1.37303
69457132	chr2:69457132:G:A	2.50077e-06	-1.13299e-10	-1.28335	1.12143e-05	-1.13299e-10	-1.34029	2.27114e-05	-1.13299e-10	-1.3366
69457198	chr2:69457198:G:T	2.53602e-06	-1.13299e-10	-1.26936	1.29749e-05	-1.13299e-10	-1.19446	2.61897e-05	-1.13299e-10	-1.1941
69457319	chr2:69457319:C:T	2.27723e-06	-1.13299e-10	-1.37699	1.08573e-05	-1.13299e-10	-1.37265	2.18989e-05	-1.13299e-10	-1.37303
69457564	chr2:69457564:A:C	2.5114e-06	-1.13299e-10	-1.27911	1.23877e-05	-1.13299e-10	-1.24078	2.51746e-05	-1.13299e-10	-1.23363
69457623	chr2:69457623:T:C	2.48205e-06	-1.13299e-10	-1.29087	1.13107e-05	-1.13299e-10	-1.33173	2.28952e-05	-1.13299e-10	-1.32854
69458196	chr2:69458196:G:A	2.31494e-06	-1.13299e-10	-1.36057	1.08229e-05	-1.13299e-10	-1.37582	2.18546e-05	-1.13299e-10	-1.37505
69458941	chr2:69458941:A:G	2.53912e-06	-1.13299e-10	-1.26813	1.25652e-05	-1.13299e-10	-1.22655	2.52471e-05	-1.13299e-10	-1.23075
69459138	chr2:69459138:C:A	2.5423e-06	-1.13299e-10	-1.26688	1.25838e-05	-1.13299e-10	-1.22507	2.5284e-05	-1.13299e-10	-1.22929
69459154	chr2:69459154:A:G	3.03331e-06	-0.0789051	-1.01139	7.08782e-06	-1.44294	-0.356167	1.53075e-05	-1.39448	-0.336637
69459375	chr2:69459375:C:T	2.62443e-06	-0.0828664	-1.15222	5.62805e-06	-1.29848	-0.73124	1.08516e-05	-1.35411	-0.721033
69459565	chr2:69459565:A:G	2.35605e-06	-1.13299e-10	-1.34297	1.10573e-05	-1.13299e-10	-1.35439	2.22907e-05	-1.13299e-10	-1.35529
69460092	chr2:69460092:C:T	1.87345e-06	-0.41403	-1.15814	3.83436e-06	-1.30201	-1.11147	7.90559e-06	-1.27178	-1.12012
69460113	chr2:69460113:A:G	2.3294e-06	-1.13299e-10	-1.35434	1.08558e-05	-1.13299e-10	-1.37278	2.19285e-05	-1.13299e-10	-1.37168
69460340	chr2:69460340:ATATAT:A	2.2885e-06	-1.13299e-10	-1.37206	1.0808e-05	-1.13299e-10	-1.3772	2.18038e-05	-1.13299e-10	-1.37738
69460454	chr2:69460454:A:G	1.3583e-06	-1.15089	-0.742835	7.56611e-06	-1.0728	-0.661004	1.39576e-05	-1.17711	-0.646323
69460594	chr2:69460594:A:G	2.69682e-06	-0.167376	-1.0405	7.26751e-06	-1.46733	-0.30674	1.56855e-05	-1.42108	-0.285642
69461047	chr2:69461047:T:C	2.51809e-06	-1.13299e-10	-1.27645	1.16255e-05	-1.13299e-10	-1.30428	2.33677e-05	-1.13299e-10	-1.30811
69461109	chr2:69461109:T:C	2.31725e-06	-1.13299e-10	-1.35957	1.08301e-05	-1.13299e-10	-1.37515	2.18714e-05	-1.13299e-10	-1.37428
69462116	chr2:69462116:AAT:A	2.27989e-06	-1.13299e-10	-1.37582	1.08376e-05	-1.13299e-10	-1.37446	2.18602e-05	-1.13299e-10	-1.37479
69462377	chr2:69462377:A:T	3.437e-06	-0.120271	-0.845081	6.32659e-06	-1.06733	-0.845393	1.32269e-05	-1.01264	-0.864571
69462541	chr2:69462541:C:T	2.58518e-06	-1.13299e-10	-1.25016	1.24797e-05	-1.13299e-10	-1.23338	2.52169e-05	-1.13299e-10	-1.23195
69462719	chr2:69462719:C:G	2.30139e-06	-1.13299e-10	-1.36644	1.07948e-05	-1.13299e-10	-1.37842	2.17807e-05	-1.13299e-10	-1.37844
69463252	chr2:69463252:T:C	1.79319e-06	-0.544747	-1.07121	1.04075e-05	-0.406038	-1.00892	1.82067e-05	-0.557602	-1.00007
69463320	chr2:69463320:TAGC:T	3.72182e-06	-1.13299e-10	-0.885739	1.60911e-05	-1.13299e-10	-0.979215	3.2261e-05	-1.13299e-10	-0.985604
69463805	chr2:69463805:C:G	2.31308e-06	-1.13299e-10	-1.36137	1.08992e-05	-1.13299e-10	-1.3688	2.20193e-05	-1.13299e-10	-1.36754
69463856	chr2:69463856:C:A	2.44754e-06	-1.13299e-10	-1.30487	1.23769e-05	-1.13299e-10	-1.24165	2.49816e-05	-1.13299e-10	-1.24132
69463897	chr2:69463897:T:C	5.38568e-07	-1.46341	-1.35538	2.72825e-06	-1.41748	-1.33634	5.23389e-06	-1.47089	-1.33342
69464470	chr2:69464470:C:A	1.89754e-06	-0.454925	-1.10447	3.96678e-06	-1.31901	-1.06052	8.17453e-06	-1.28978	-1.06866
69464528	chr2:69464528:A:G	2.44529e-06	-1.13299e-10	-1.30579	1.13552e-05	-1.13299e-10	-1.32781	2.28872e-05	-1.13299e-10	-1.32889
69464681	chr2:69464681:C:T	2.39208e-06	-1.13299e-10	-1.32779	1.19203e-05	-1.13299e-10	-1.27924	2.41173e-05	-1.13299e-10	-1.27653
69465124	chr2:69465124:C:T	2.95263e-06	-1.13299e-10	-1.11726	1.54986e-05	-1.13299e-10	-1.01674	3.13586e-05	-1.13299e-10	-1.01398
69465164	chr2:69465164:T:A	3.41392e-06	-1.13299e-10	-0.97209	1.86374e-05	-1.13299e-10	-0.83231	3.76459e-05	-1.13299e-10	-0.83124
69465874	chr2:69465874:C:T	4.2557e-06	0.280452	-1.03214	6.77009e-06	-0.858879	-0.98609	1.52985e-05	-0.738138	-0.99357
69466032	chr2:69466032:A:G	2.68823e-06	-1.13299e-10	-1.21107	1.19913e-05	-1.13299e-10	-1.2733	2.43042e-05	-1.13299e-10	-1.26882
69466571	chr2:69466571:A:G	2.66899e-06	-1.13299e-10	-1.21825	1.33452e-05	-1.13299e-10	-1.16633	2.67583e-05	-1.13299e-10	-1.17262
69466714	chr2:69466714:C:T	2.32607e-06	-1.13299e-10	-1.35577	1.08076e-05	-1.13299e-10	-1.37723	2.18112e-05	-1.13299e-10	-1.37704
69467067	chr2:69467067:A:G	2.99246e-06	-1.13299e-10	-1.10386	1.30882e-05	-1.13299e-10	-1.18577	2.65649e-05	-1.13299e-10	-1.17987
69467601	chr2:69467601:A:C	2.36742e-06	-1.13299e-10	-1.33815	1.15351e-05	-1.13299e-10	-1.31209	2.33684e-05	-1.13299e-10	-1.30808
69468276	chr2:69468276:T:C	2.3962e-06	-1.13299e-10	-1.32607	1.17096e-05	-1.13299e-10	-1.29707	2.37353e-05	-1.13299e-10	-1.2925
69468504	chr2:69468504:T:A	2.27433e-06	-1.13299e-10	-1.37827	1.08051e-05	-1.13299e-10	-1.37747	2.18142e-05	-1.13299e-10	-1.3769
69468582	chr2:69468582:C:A	4.02535e-06	-1.13299e-10	-0.807339	2.02011e-05	-1.13299e-10	-0.751745	4.11498e-05	-1.13299e-10	-0.742244
69468761	chr2:69468761:C:T	2.92365e-06	-1.13299e-10	-1.12712	1.44604e-05	-1.13299e-10	-1.08607	2.93117e-05	-1.13299e-10	-1.08148
69468869	chr2:69468869:G:A	8.03765e-06	1.17563	-1.29144	8.34819e-06	-0.369238	-1.2662	1.87257e-05	-0.259367	-1.2702
69469300	chr2:69469300:C:T	2.28615e-06	-1.13299e-10	-1.37308	1.11359e-05	-1.13299e-10	-1.34731	2.24856e-05	-1.13299e-10	-1.34659
69470284	chr2:69470284:C:T	2.28038e-06	-1.13299e-10	-1.37561	1.08326e-05	-1.13299e-10	-1.37493	2.18621e-05	-1.13299e-10	-1.37471
69470581	chr2:69470581:C:T	2.54052e-06	-1.13299e-10	-1.26758	1.30012e-05	-1.13299e-10	-1.19244	2.62496e-05	-1.13299e-10	-1.19181
69470639	chr2:69470639:G:A	4.21987e-06	-1.13299e-10	-0.760146	1.70641e-05	-1.13299e-10	-0.920504	3.46242e-05	-1.13299e-10	-0.914909
69470960	chr2:69470960:T:C	2.33719e-06	-1.13299e-10	-1.351	1.11447e-05	-1.13299e-10	-1.34652	2.25691e-05	-1.13299e-10	-1.34288
69471026	chr2:69471026:G:A	8.40342e-06	1.22628	-1.29759	8.47375e-06	-0.349492	-1.27102	1.8965e-05	-0.241533	-1.27534
69471326	chr2:69471326:T:C	1.08876e-05	-1.13299e-10	0.187675	4.22054e-05	-1.13299e-10	-0.0149337	8.53722e-05	-1.13299e-10	-0.0124426
69471577	chr2:69471577:T:C	2.34972e-06	-1.13299e-10	-1.34566	1.0841e-05	-1.13299e-10	-1.37414	2.18822e-05	-1.13299e-10	-1.37379
69471583	chr2:69471583:C:A	2.93001e-06	-1.13299e-10	-1.12495	1.49842e-05	-1.13299e-10	-1.05049	3.00783e-05	-1.13299e-10	-1.05566
69471972	chr2:69471972:T:A	1.06778e-06	-1.51236	-0.622011	4.13663e-06	-1.51923	-0.818367	8.14536e-06	-1.55657	-0.805442
69472795	chr2:69472795:ATCT:A	5.94717e-07	-1.5632	-1.15642	3.04982e-06	-1.40142	-1.24098	5.74941e-06	-1.47779	-1.23258
69473141	chr2:69473141:G:A	1.11907e-05	-1.13299e-10	0.215129	4.33003e-05	-1.13299e-10	0.0106779	8.76575e-05	-1.13299e-10	0.0139746
69473262	chr2:69473262:G:A	2.71047e-06	-1.13299e-10	-1.20283	1.3566e-05	-1.13299e-10	-1.14991	2.71994e-05	-1.13299e-10	-1.15627
69473357	chr2:69473357:T:C	3.07509e-06	-1.13299e-10	-1.07662	1.62436e-05	-1.13299e-10	-0.969786	3.28907e-05	-1.13299e-10	-0.966274
69474253	chr2:69474253:T:G	1.26043e-05	-1.13299e-10	0.334088	4.83208e-05	-1.13299e-10	0.120379	9.77618e-05	-1.13299e-10	0.123071
69474320	chr2:69474320:C:T	3.22905e-06	-1.13299e-10	-1.02776	1.48778e-05	-1.13299e-10	-1.05761	3.00358e-05	-1.13299e-10	-1.05707
69474622	chr2:69474622:G:A	2.663e-06	-1.13299e-10	-1.2205	1.42459e-05	-1.13299e-10	-1.10101	2.90241e-05	-1.13299e-10	-1.09134
69475496	chr2:69475496:C:T	9.60785e-06	1.34117	-1.27854	7.171e-06	-1.05575	-0.731683	1.59871e-05	-0.96815	-0.719529
69475782	chr2:69475782:A:T	2.27429e-06	-1.13299e-10	-1.37828	1.0795e-05	-1.13299e-10	-1.3784	2.17831e-05	-1.13299e-10	-1.37833
69476397	chr2:69476397:A:T	2.30369e-06	-1.13299e-10	-1.36544	1.10609e-05	-1.13299e-10	-1.35407	2.23508e-05	-1.13299e-10	-1.3526
69476659	chr2:69476659:G:C	6.31837e-07	-1.55649	-1.10259	3.06446e-06	-1.45408	-1.18353	5.88396e-06	-1.51415	-1.17308
69476696	chr2:69476696:C:T	2.88357e-06	-1.13299e-10	-1.14092	1.26595e-05	-1.13299e-10	-1.21907	2.5685e-05	-1.13299e-10	-1.21356
69477105	chr2:69477105:T:C	2.65259e-05	-1.13299e-10	1.07817	9.92287e-05	-1.13299e-10	0.839945	0.000202085	-1.13299e-10	0.849224
69477285	chr2:69477285:T:C	2.92621e-06	-1.13299e-10	-1.12624	1.33984e-05	-1.13299e-10	-1.16235	2.70284e-05	-1.13299e-10	-1.16258
69477482	chr2:69477482:G:A	1.14217e-06	-1.5059	-0.561116	4.34037e-06	-1.52529	-0.764231	8.58071e-06	-1.56014	-0.749806
69477809	chr2:69477809:A:G	4.87964e-07	-1.57554	-1.34193	2.81584e-06	-1.34453	-1.37769	5.57756e-06	-1.36309	-1.37762
69478466	chr2:69478466:T:G	3.06559e-06	-1.13299e-10	-1.07971	1.39125e-05	-1.13299e-10	-1.12469	2.83202e-05	-1.13299e-10	-1.11589
69478545	chr2:69478545:G:A	1.42463e-05	1.55597	-1.09942	1.08492e-05	-0.969993	-0.403394	2.43721e-05	-0.87444	-0.391584
69478583	chr2:69478583:G:A	4.25293e-06	-1.13299e-10	-0.752343	1.79515e-05	-1.13299e-10	-0.869809	3.59313e-05	-1.13299e-10	-0.877854
69478754	chr2:69478754:G:A	5.72939e-07	-1.55901	-1.19792	2.86622e-06	-1.4474	-1.25709	5.48474e-06	-1.50928	-1.24821
69478757	chr2:69478757:C:T	4.0232e-06	-1.13299e-10	-0.807874	2.17991e-05	-1.13299e-10	-0.675613	4.4231e-05	-1.13299e-10	-0.670036
69478860	chr2:69478860:T:A	2.40768e-06	-1.13299e-10	-1.32129	1.17869e-05	-1.13299e-10	-1.29049	2.38951e-05	-1.13299e-10	-1.28579
69479434	chr2:69479434:T:A	4.04471e-06	-1.13299e-10	-0.802541	2.19267e-05	-1.13299e-10	-0.669778	4.44882e-05	-1.13299e-10	-0.664239
69479442	chr2:69479442:T:C	2.4324e-06	-1.13299e-10	-1.31107	1.19375e-05	-1.13299e-10	-1.2778	2.42083e-05	-1.13299e-10	-1.27277
69479578	chr2:69479578:C:A	1.47981e-05	-1.13299e-10	0.494546	6.10992e-05	-1.13299e-10	0.355017	0.000123105	-1.13299e-10	0.353574
69480250	chr2:69480250:G:A	3.85064e-06	-0.851712	-3.69445e-10	8.99169e-06	-1.56118	-3.69445e-10	1.80241e-05	-1.56775	-3.69445e-10
69480539	chr2:69480539:C:T	2.28103e-06	-1.13299e-10	-1.37532	1.09514e-05	-1.13299e-10	-1.36402	2.2107e-05	-1.13299e-10	-1.36357
69480545	chr2:69480545:A:G	4.26542e-06	-1.13299e-10	-0.74941	2.37448e-05	-1.13299e-10	-0.590118	4.88061e-05	-1.13299e-10	-0.571608
69480620	chr2:69480620:A:G	2.42847e-06	-1.13299e-10	-1.31269	1.19109e-05	-1.13299e-10	-1.28003	2.41544e-05	-1.13299e-10	-1.275
69480629	chr2:69480629:C:G	1.90455e-06	-1.5557	-3.69445e-10	8.87102e-06	-1.57469	-3.69445e-10	1.79046e-05	-1.57441	-3.69445e-10
69481235	chr2:69481235:T:C	9.16781e-07	-1.5499	-0.736942	3.86103e-06	-1.46123	-0.945316	7.38738e-06	-1.51571	-0.943975
69481973	chr2:69481973:C:T	9.75496e-06	0.0778243	-3.69445e-10	7.61944e-05	0.575806	-3.69445e-10	0.000134964	0.445547	-3.69445e-10
69482787	chr2:69482787:A:G	8.38198e-07	-1.54088	-0.835568	3.69335e-06	-1.48064	-0.970312	7.10798e-06	-1.53223	-0.966019
69483102	chr2:69483102:G:A	1.95358e-06	-1.53029	-3.69445e-10	9.87933e-06	-1.46704	-3.69445e-10	2.0112e-05	-1.45815	-3.69445e-10
69483111	chr2:69483111:A:C	3.14652e-06	-1.13299e-10	-1.05365	1.65383e-05	-1.13299e-10	-0.951802	3.35147e-05	-1.13299e-10	-0.947479
69483143	chr2:69483143:A:G	2.9024e-06	-1.13299e-10	-1.13441	1.50142e-05	-1.13299e-10	-1.04848	3.04199e-05	-1.13299e-10	-1.04437
69483252	chr2:69483252:A:G	2.89974e-06	-1.13299e-10	-1.13533	1.28544e-05	-1.13299e-10	-1.20379	2.58898e-05	-1.13299e-10	-1.20562
69483493	chr2:69483493:T:A	1.20509e-05	-1.13299e-10	0.289191	4.55794e-05	-1.13299e-10	0.0619741	9.22819e-05	-1.13299e-10	0.0653848
69483693	chr2:69483693:T:C	2.7572e-06	-1.13299e-10	-1.18574	1.18582e-05	-1.13299e-10	-1.28446	2.39892e-05	-1.13299e-10	-1.28186
69484504	chr2:69484504:G:C	2.79133e-06	-1.13299e-10	-1.17344	1.41501e-05	-1.13299e-10	-1.10776	2.83535e-05	-1.13299e-10	-1.11471
69484717	chr2:69484717:A:G	2.5401e-06	-1.13299e-10	-1.26775	1.22136e-05	-1.13299e-10	-1.25493	2.47904e-05	-1.13299e-10	-1.24901
69484736	chr2:69484736:G:A	2.40452e-06	-1.13299e-10	-1.3226	1.09925e-05	-1.13299e-10	-1.36027	2.21579e-05	-1.13299e-10	-1.36127
69484743	chr2:69484743:C:T	4.77644e-06	-1.13299e-10	-0.636256	2.4482e-05	-1.13299e-10	-0.559542	5.02629e-05	-1.13299e-10	-0.542195
69484869	chr2:69484869:A:C	2.27902e-06	-1.13299e-10	-1.37621	1.07957e-05	-1.13299e-10	-1.37834	2.17891e-05	-1.13299e-10	-1.37805
69484880	chr2:69484880:T:A	2.58439e-06	-1.13299e-10	-1.25046	1.37434e-05	-1.13299e-10	-1.13692	2.7765e-05	-1.13299e-10	-1.13569
69485105	chr2:69485105:G:A	2.85369e-06	-1.13299e-10	-1.15134	1.21446e-05	-1.13299e-10	-1.2606	2.45716e-05	-1.13299e-10	-1.25787
69485911	chr2:69485911:G:A	2.36165e-06	-1.13299e-10	-1.34059	1.1494e-05	-1.13299e-10	-1.31566	2.32192e-05	-1.13299e-10	-1.31449
69486113	chr2:69486113:C:T	8.93047e-06	-1.13299e-10	-0.0104825	5.25499e-05	-1.13299e-10	0.20428	0.000108844	-1.13299e-10	0.230451
69486370	chr2:69486370:G:T	3.93605e-06	-1.13299e-10	-0.829775	1.85807e-05	-1.13299e-10	-0.83536	3.81306e-05	-1.13299e-10	-0.818446
69486603	chr2:69486603:G:A	3.68357e-06	-1.13299e-10	-0.896069	2.05297e-05	-1.13299e-10	-0.735611	4.13949e-05	-1.13299e-10	-0.736305
69486910	chr2:69486910:C:T	3.4192e-06	-1.13299e-10	-0.970545	1.78766e-05	-1.13299e-10	-0.873992	3.57204e-05	-1.13299e-10	-0.883741
69487585	chr2:69487585:C:T	1.43546e-05	1.37962	-0.915504	1.45664e-05	-1.05222	-0.026551	3.26251e-05	-0.964919	-0.00946172
69487908	chr2:69487908:G:A	2.45676e-06	-1.13299e-10	-1.30111	1.22474e-05	-1.13299e-10	-1.25217	2.47923e-05	-1.13299e-10	-1.24893
69487915	chr2:69487915:G:A	2.81705e-06	-1.13299e-10	-1.16426	1.20342e-05	-1.13299e-10	-1.26973	2.43489e-05	-1.13299e-10	-1.26698
69487930	chr2:69487930:T:C	2.47583e-06	-1.13299e-10	-1.29337	1.20917e-05	-1.13299e-10	-1.26497	2.43488e-05	-1.13299e-10	-1.26698
69488124	chr2:69488124:C:T	2.74799e-06	-1.13299e-10	-1.18908	1.39197e-05	-1.13299e-10	-1.12418	2.79025e-05	-1.13299e-10	-1.13075
69488327	chr2:69488327:T:C	6.02404e-06	-1.13299e-10	-0.404194	2.98941e-05	-1.13299e-10	-0.359823	6.06713e-05	-1.13299e-10	-0.353993
69488397	chr2:69488397:C:T	3.15274e-06	-1.05168	-3.69445e-10	1.18908e-05	-1.28172	-3.69445e-10	2.46127e-05	-1.2562	-3.69445e-10
69488713	chr2:69488713:T:C	1.22535e-05	1.42951	-1.12365	1.20701e-05	-0.207956	-1.0588	2.6895e-05	-0.101632	-1.06589
69489193	chr2:69489193:G:C	4.13148e-06	-1.13299e-10	-0.781316	1.72918e-05	-1.13299e-10	-0.907253	3.44288e-05	-1.13299e-10	-0.920571
69489324	chr2:69489324:G:T	3.99189e-06	-1.13299e-10	-0.815686	1.94382e-05	-1.13299e-10	-0.790243	3.93867e-05	-1.13299e-10	-0.786034
69489395	chr2:69489395:A:G	2.79982e-06	-1.13299e-10	-1.1704	1.31551e-05	-1.13299e-10	-1.18067	2.62447e-05	-1.13299e-10	-1.192
69489573	chr2:69489573:C:G	3.49601e-06	-1.13299e-10	-0.948329	1.6226e-05	-1.13299e-10	-0.970866	3.34689e-05	-1.13299e-10	-0.948847
69489904	chr2:69489904:T:C	2.41295e-06	-1.13299e-10	-1.3191	1.1838e-05	-1.13299e-10	-1.28617	2.38173e-05	-1.13299e-10	-1.28905
69490253	chr2:69490253:T:C	1.52168e-06	-1.53224	-0.247896	5.66051e-06	-1.49364	-0.530324	1.09976e-05	-1.54049	-0.521291
69490390	chr2:69490390:C:T	3.45401e-06	-1.13299e-10	-0.960417	1.81367e-05	-1.13299e-10	-0.859542	3.68161e-05	-1.13299e-10	-0.853529
69490738	chr2:69490738:T:C	3.50377e-06	-1.13299e-10	-0.946111	1.82273e-05	-1.13299e-10	-0.854562	3.64556e-05	-1.13299e-10	-0.863367
69490986	chr2:69490986:A:G	5.47299e-06	-1.13299e-10	-0.500126	3.03639e-05	-1.13299e-10	-0.34423	6.29907e-05	-1.13299e-10	-0.316476
69491191	chr2:69491191:C:T	2.2754e-06	-1.13299e-10	-1.3778	1.08211e-05	-1.13299e-10	-1.37599	2.18476e-05	-1.13299e-10	-1.37537
69491822	chr2:69491822:A:G	9.37125e-06	-1.13299e-10	0.037695	4.64437e-05	-1.13299e-10	0.080759	9.55417e-05	-1.13299e-10	0.100099
69492045	chr2:69492045:A:C	1.31035e-05	1.46707	-1.09415	1.27026e-05	-0.188445	-1.02723	2.88e-05	-0.0641467	-1.03494
69492372	chr2:69492372:C:A	8.16221e-06	0.966586	-1.06702	8.32104e-06	-1.21896	-0.419733	1.82084e-05	-1.14411	-0.413475
69492724	chr2:69492724:G:A	9.28648e-06	1.27229	-1.24369	9.41966e-06	-0.318707	-1.19598	2.1323e-05	-0.198333	-1.20135
69492876	chr2:69492876:C:T	2.64185e-06	-1.13299e-10	-1.22847	1.30883e-05	-1.13299e-10	-1.18576	2.64015e-05	-1.13299e-10	-1.18604
69492979	chr2:69492979:G:C	2.27577e-06	-1.13299e-10	-1.37763	1.0824e-05	-1.13299e-10	-1.37572	2.18541e-05	-1.13299e-10	-1.37507
69493036	chr2:69493036:G:C	2.62739e-06	-1.13299e-10	-1.23396	1.31061e-05	-1.13299e-10	-1.1844	2.62822e-05	-1.13299e-10	-1.19057
69493303	chr2:69493303:G:A	2.39031e-06	-1.13299e-10	-1.32853	1.09085e-05	-1.13299e-10	-1.36794	2.19651e-05	-1.13299e-10	-1.37001
69493328	chr2:69493328:G:C	2.58441e-06	-1.13299e-10	-1.25046	1.3032e-05	-1.13299e-10	-1.19008	2.63994e-05	-1.13299e-10	-1.18612
69493491	chr2:69493491:G:A	2.6021e-06	-1.13299e-10	-1.24363	1.29537e-05	-1.13299e-10	-1.1961	2.59816e-05	-1.13299e-10	-1.20207
69493605	chr2:69493605:C:T	2.50688e-06	-1.13299e-10	-1.28091	1.25382e-05	-1.13299e-10	-1.2287	2.53843e-05	-1.13299e-10	-1.22533
69493788	chr2:69493788:G:A	2.41749e-06	-1.13299e-10	-1.31722	1.09686e-05	-1.13299e-10	-1.36245	2.20746e-05	-1.13299e-10	-1.36503
69494527	chr2:69494527:G:A	2.8552e-06	-1.13299e-10	-1.15081	1.47135e-05	-1.13299e-10	-1.06872	2.96621e-05	-1.13299e-10	-1.06959
69494983	chr2:69494983:G:A	1.64035e-05	1.85293	-1.25539	1.35523e-05	0.0331801	-1.1841	3.09613e-05	0.15524	-1.18197
69495375	chr2:69495375:A:C	5.24125e-06	-1.13299e-10	-0.543392	2.36877e-05	-1.13299e-10	-0.592525	4.85486e-05	-1.13299e-10	-0.576897
69495484	chr2:69495484:T:C	5.50071e-07	-1.51563	-1.28203	2.47866e-06	-1.52516	-1.32461	4.86505e-06	-1.55805	-1.31933
69496028	chr2:69496028:G:A	2.32308e-06	-1.13299e-10	-1.35706	1.12874e-05	-1.13299e-10	-1.33379	2.2715e-05	-1.13299e-10	-1.33644
69496091	chr2:69496091:G:T	2.5529e-06	-1.13299e-10	-1.26272	1.20048e-05	-1.13299e-10	-1.27217	2.4258e-05	-1.13299e-10	-1.27071
69496307	chr2:69496307:G:A	2.5833e-06	-1.13299e-10	-1.25089	1.13232e-05	-1.13299e-10	-1.33063	2.28738e-05	-1.13299e-10	-1.32947
69496578	chr2:69496578:C:T	5.45309e-07	-1.57439	-1.23196	2.95607e-06	-1.32433	-1.34929	5.90997e-06	-1.33032	-1.3525
69497239	chr2:69497239:G:C	5.19465e-07	-1.57505	-1.27986	2.87007e-06	-1.33507	-1.36808	5.74507e-06	-1.34112	-1.37
69497517	chr2:69497517:C:G	5.39362e-07	-1.57421	-1.24311	2.94658e-06	-1.32257	-1.35427	5.89301e-06	-1.32847	-1.35723
69497574	chr2:69497574:A:G	2.7622e-06	-1.13299e-10	-1.18392	1.23919e-05	-1.13299e-10	-1.24044	2.4806e-05	-1.13299e-10	-1.24838
69497986	chr2:69497986:C:T	2.31056e-06	-1.13299e-10	-1.36246	1.1228e-05	-1.13299e-10	-1.33907	2.26171e-05	-1.13299e-10	-1.34076
69498277	chr2:69498277:A:G	2.8015e-06	-1.13299e-10	-1.16979	1.19515e-05	-1.13299e-10	-1.27662	2.41622e-05	-1.13299e-10	-1.27468
69498481	chr2:69498481:G:A	3.99318e-06	-1.13299e-10	-0.815364	1.70385e-05	-1.13299e-10	-0.922007	3.42647e-05	-1.13299e-10	-0.925347
69499022	chr2:69499022:T:C	2.88885e-06	0.239351	-1.37844	3.36164e-06	-1.33775	-1.2073	7.19055e-06	-1.28439	-1.2023
69499760	chr2:69499760:G:A	3.55933e-06	-1.13299e-10	-0.93038	1.50953e-05	-1.13299e-10	-1.0431	3.07084e-05	-1.13299e-10	-1.03493
69499962	chr2:69499962:T:C	3.56085e-06	-1.13299e-10	-0.929951	1.51009e-05	-1.13299e-10	-1.04273	3.072e-05	-1.13299e-10	-1.03455
69500181	chr2:69500181:T:G	2.41439e-06	-1.13299e-10	-1.3185	1.19333e-05	-1.13299e-10	-1.27815	2.40114e-05	-1.13299e-10	-1.28093
69501020	chr2:69501020:C:T	5.42519e-06	0.861149	-1.37005	3.9601e-06	-1.11245	-1.26877	8.63667e-06	-1.03617	-1.26728
69501023	chr2:69501023:A:G	6.90908e-06	0.9533	-1.22041	9.34483e-06	-0.347481	-1.17518	2.06367e-05	-0.251842	-1.18055
69501100	chr2:69501100:A:T	3.36762e-06	-1.13299e-10	-0.985744	1.43917e-05	-1.13299e-10	-1.09083	2.92614e-05	-1.13299e-10	-1.08319
69501720	chr2:69501720:C:T	2.18545e-06	-1.48721	0.0690844	6.84198e-06	-1.53821	-0.296198	1.3594e-05	-1.56535	-0.284484
69502045	chr2:69502045:T:A	3.36976e-06	-1.13299e-10	-0.98511	1.44e-05	-1.13299e-10	-1.09026	2.92782e-05	-1.13299e-10	-1.08262
69502065	chr2:69502065:C:T	1.22551e-05	-1.13299e-10	0.305988	5.54681e-05	-1.13299e-10	0.258326	0.000112159	-1.13299e-10	0.260452
69502390	chr2:69502390:G:A	3.36376e-06	-1.13299e-10	-0.986892	1.43778e-05	-1.13299e-10	-1.0918	2.92328e-05	-1.13299e-10	-1.08417
69502480	chr2:69502480:G:C	3.36875e-06	-1.13299e-10	-0.985409	1.43958e-05	-1.13299e-10	-1.09054	2.92702e-05	-1.13299e-10	-1.08289
69503535	chr2:69503535:T:C	5.75196e-06	-1.13299e-10	-0.450411	3.18506e-05	-1.13299e-10	-0.296427	6.48321e-05	-1.13299e-10	-0.287662
69503935	chr2:69503935:G:A	3.37155e-06	-1.13299e-10	-0.984579	1.44059e-05	-1.13299e-10	-1.08984	2.92913e-05	-1.13299e-10	-1.08217
69506354	chr2:69506354:G:C	5.58423e-06	-1.13299e-10	-0.480006	3.0877e-05	-1.13299e-10	-0.327471	6.29337e-05	-1.13299e-10	-0.317382
69506928	chr2:69506928:C:T	2.27719e-06	-1.13299e-10	-1.37701	1.10148e-05	-1.13299e-10	-1.35824	2.22695e-05	-1.13299e-10	-1.35624
69507663	chr2:69507663:A:G	2.37358e-06	-1.13299e-10	-1.33555	1.10335e-05	-1.13299e-10	-1.35654	2.22975e-05	-1.13299e-10	-1.35499
69507793	chr2:69507793:G:A	1.86964e-06	-1.5742	-3.69445e-10	9.02995e-06	-1.55694	-3.69445e-10	1.84342e-05	-1.54526	-3.69445e-10
69507986	chr2:69507986:C:T	2.56111e-06	-1.13299e-10	-1.25951	1.28843e-05	-1.13299e-10	-1.20147	2.61014e-05	-1.13299e-10	-1.19747
69508097	chr2:69508097:T:C	5.88041e-06	-1.13299e-10	-0.428325	3.26599e-05	-1.13299e-10	-0.271334	6.6596e-05	-1.13299e-10	-0.260819
69508549	chr2:69508549:A:G	2.27619e-06	-1.13299e-10	-1.37745	1.08288e-05	-1.13299e-10	-1.37527	2.18643e-05	-1.13299e-10	-1.37461
69508611	chr2:69508611:C:A	3.48975e-06	0.402145	-1.35227	4.05131e-06	-1.29382	-1.06462	8.70603e-06	-1.23897	-1.05647
69508620	chr2:69508620:G:A	3.84602e-06	0.494874	-1.34779	4.26265e-06	-1.25816	-1.04943	9.18994e-06	-1.20027	-1.04109
69508804	chr2:69508804:A:G	2.34702e-06	-1.13299e-10	-1.34681	1.0948e-05	-1.13299e-10	-1.36433	2.21179e-05	-1.13299e-10	-1.36307
69509429	chr2:69509429:A:G	2.20943e-06	-1.40722	-3.69445e-10	8.9944e-06	-1.56088	-3.69445e-10	1.84445e-05	-1.5447	-3.69445e-10
69509841	chr2:69509841:T:C	2.68218e-06	-1.13299e-10	-1.21332	1.16362e-05	-1.13299e-10	-1.30336	2.3522e-05	-1.13299e-10	-1.30153
69510086	chr2:69510086:T:TACAGGTAA	2.34346e-06	-1.13299e-10	-1.34832	1.14654e-05	-1.13299e-10	-1.31815	2.30816e-05	-1.13299e-10	-1.32043
69510247	chr2:69510247:C:T	7.07461e-06	0.715871	-0.95931	8.15583e-06	-1.16935	-0.489399	1.78006e-05	-1.09888	-0.481353
69510816	chr2:69510816:G:A	3.6985e-06	0.452731	-1.34476	4.23242e-06	-1.27488	-1.03983	9.11415e-06	-1.21824	-1.03139
69510961	chr2:69510961:C:T	3.73568e-06	0.468965	-1.35099	4.17028e-06	-1.26892	-1.06058	8.98301e-06	-1.21169	-1.05243
69511641	chr2:69511641:T:C	2.3727e-06	-1.13299e-10	-1.33592	1.10308e-05	-1.13299e-10	-1.35679	2.22918e-05	-1.13299e-10	-1.35524
69511857	chr2:69511857:A:G	2.31274e-06	-1.13299e-10	-1.36152	1.0797e-05	-1.13299e-10	-1.37821	2.17924e-05	-1.13299e-10	-1.3779
69511900	chr2:69511900:A:G	2.68342e-06	-1.13299e-10	-1.21286	1.16397e-05	-1.13299e-10	-1.30306	2.35292e-05	-1.13299e-10	-1.30122
69512033	chr2:69512033:A:G	5.0693e-06	-1.13299e-10	-0.576748	2.96052e-05	-1.13299e-10	-0.369533	6.06318e-05	-1.13299e-10	-0.354644
69512287	chr2:69512287:A:G	5.87975e-06	-1.13299e-10	-0.428437	2.28819e-05	-1.13299e-10	-0.627134	4.61476e-05	-1.13299e-10	-0.627617
69512543	chr2:69512543:C:T	6.47654e-06	0.776578	-1.10834	6.81616e-06	-1.14116	-0.697025	1.4849e-05	-1.06807	-0.693468
69512610	chr2:69512610:AG:A	4.46218e-06	0.65126	-1.35557	4.42171e-06	-1.19434	-1.07661	9.57699e-06	-1.13147	-1.06863
69512805	chr2:69512805:C:T	2.53319e-06	-1.27047	-3.69445e-10	1.69225e-05	-0.928841	-3.69445e-10	3.16169e-05	-1.00577	-3.69445e-10
69512959	chr2:69512959:C:T	8.28493e-06	0.953777	-1.03929	1.11501e-05	-0.372702	-0.973328	2.46245e-05	-0.280222	-0.975499
69513008	chr2:69513008:T:C	3.04705e-06	-1.13299e-10	-1.08578	1.32318e-05	-1.13299e-10	-1.17486	2.68399e-05	-1.13299e-10	-1.16957
69513191	chr2:69513191:A:G	2.44339e-06	-1.13299e-10	-1.30657	1.17294e-05	-1.13299e-10	-1.29538	2.37804e-05	-1.13299e-10	-1.2906
69513234	chr2:69513234:C:T	6.04283e-06	-1.13299e-10	-0.40108	2.34584e-05	-1.13299e-10	-0.602253	4.7312e-05	-1.13299e-10	-0.602699
69513260	chr2:69513260:T:C	3.18437e-06	-1.0417	-3.69445e-10	8.93938e-06	-1.56702	-3.69445e-10	1.7928e-05	-1.5731	-3.69445e-10
69513279	chr2:69513279:T:C	5.91916e-06	-1.13299e-10	-0.421757	2.30187e-05	-1.13299e-10	-0.621173	4.6422e-05	-1.13299e-10	-0.62169
69513477	chr2:69513477:G:A	2.57894e-06	-1.13299e-10	-1.25257	1.17124e-05	-1.13299e-10	-1.29683	2.35947e-05	-1.13299e-10	-1.29844
69513516	chr2:69513516:G:A	2.34893e-06	-1.13299e-10	-1.34599	1.12086e-05	-1.13299e-10	-1.3408	2.26854e-05	-1.13299e-10	-1.33774
69513558	chr2:69513558:T:C	3.04146e-06	-1.13299e-10	-1.08761	1.32115e-05	-1.13299e-10	-1.1764	2.67982e-05	-1.13299e-10	-1.17113
69513618	chr2:69513618:C:A	3.04438e-06	-1.13299e-10	-1.08666	1.32223e-05	-1.13299e-10	-1.17558	2.68204e-05	-1.13299e-10	-1.1703
69513633	chr2:69513633:C:T	6.90798e-06	0.822635	-1.08991	7.15921e-06	-1.12119	-0.667895	1.56231e-05	-1.04645	-0.664257
69514297	chr2:69514297:T:C	3.0444e-06	-1.13299e-10	-1.08665	1.32223e-05	-1.13299e-10	-1.17558	2.68206e-05	-1.13299e-10	-1.17029
69514334	chr2:69514334:G:A	2.49554e-06	-1.13299e-10	-1.28544	1.22317e-05	-1.13299e-10	-1.25345	2.47909e-05	-1.13299e-10	-1.24899
69514477	chr2:69514477:C:T	4.25208e-06	0.609396	-1.36194	4.2433e-06	-1.21088	-1.10127	9.17337e-06	-1.14957	-1.09359
69514621	chr2:69514621:CTGT:C	7.70908e-06	0.833415	-0.990968	8.20531e-06	-1.11633	-0.536366	1.79637e-05	-1.04255	-0.528557
69514935	chr2:69514935:T:A	8.58447e-06	0.906327	-0.956323	8.91281e-06	-1.08413	-0.485859	1.95603e-05	-1.00816	-0.477801
69515309	chr2:69515309:C:T	3.17449e-06	-1.13299e-10	-1.0448	1.37068e-05	-1.13299e-10	-1.13959	2.78207e-05	-1.13299e-10	-1.13368
69515352	chr2:69515352:T:C	7.74614e-06	1.04841	-1.20117	1.02475e-05	-0.277463	-1.15298	2.2615e-05	-0.182421	-1.15843
69515436	chr2:69515436:C:T	2.3021e-06	-1.13299e-10	-1.36613	1.09634e-05	-1.13299e-10	-1.36292	2.21641e-05	-1.13299e-10	-1.36099
69515729	chr2:69515729:C:T	1.9408e-06	-1.53685	-3.69445e-10	8.87476e-06	-1.57427	-3.69445e-10	1.7898e-05	-1.57477	-3.69445e-10
69515739	chr2:69515739:T:C	3.99246e-06	-1.13299e-10	-0.815545	1.69379e-05	-1.13299e-10	-0.927926	3.40307e-05	-1.13299e-10	-0.9322
69516134	chr2:69516134:T:A	6.41604e-06	0.885577	-1.22673	8.8693e-06	-0.392882	-1.182	1.95344e-05	-0.300316	-1.18697
69516390	chr2:69516390:T:C	1.86794e-06	-1.57511	-3.69445e-10	1.36081e-05	-1.14682	-3.69445e-10	2.67636e-05	-1.17242	-3.69445e-10
69516751	chr2:69516751:G:A	1.87757e-06	-1.56997	-3.69445e-10	9.43095e-06	-1.51349	-3.69445e-10	1.89382e-05	-1.51828	-3.69445e-10
69517023	chr2:69517023:G:A	3.05497e-06	-1.13299e-10	-1.08318	1.31333e-05	-1.13299e-10	-1.18233	2.6647e-05	-1.13299e-10	-1.17679
69517096	chr2:69517096:T:C	5.81759e-06	-1.13299e-10	-0.439065	3.4544e-05	-1.13299e-10	-0.215249	7.08758e-05	-1.13299e-10	-0.198534
69517495	chr2:69517495:C:T	8.21802e-06	-1.13299e-10	-0.0936221	4.67896e-05	-1.13299e-10	0.0881789	9.56845e-05	-1.13299e-10	0.101593
69517668	chr2:69517668:C:T	1.50607e-05	1.85357	-1.34144	6.13879e-06	-0.582508	-1.36035	1.48858e-05	-0.401318	-1.35774
69517882	chr2:69517882:T:G	7.90738e-06	-1.13299e-10	-0.132155	3.57173e-05	-1.13299e-10	-0.181846	7.31651e-05	-1.13299e-10	-0.166745
69518031	chr2:69518031:A:G	2.74667e-06	-1.13299e-10	-1.18956	1.36091e-05	-1.13299e-10	-1.14675	2.76242e-05	-1.13299e-10	-1.14077
69518177	chr2:69518177:T:C	3.7226e-06	-1.13299e-10	-0.885529	1.62877e-05	-1.13299e-10	-0.967072	3.26811e-05	-1.13299e-10	-0.972665
69518213	chr2:69518213:T:C	8.73613e-07	-1.07731	-1.25775	5.96105e-06	-0.637475	-1.33476	1.33026e-05	-0.5348	-1.3367
69518427	chr2:69518427:T:G	3.83318e-06	-1.13299e-10	-0.856258	1.62898e-05	-1.13299e-10	-0.966942	3.26664e-05	-1.13299e-10	-0.973116
69518449	chr2:69518449:T:C	1.06077e-06	-1.02624	-1.11472	6.74237e-06	-0.562673	-1.2864	1.52363e-05	-0.44482	-1.29096
69518659	chr2:69518659:C:A	3.82833e-06	-1.13299e-10	-0.857523	1.60634e-05	-1.13299e-10	-0.980939	3.26182e-05	-1.13299e-10	-0.974591
69519010	chr2:69519010:C:G	2.5736e-06	-1.13299e-10	-1.25465	1.15113e-05	-1.13299e-10	-1.31415	2.31304e-05	-1.13299e-10	-1.31832
69519620	chr2:69519620:C:T	2.70389e-06	-1.13299e-10	-1.20526	1.33741e-05	-1.13299e-10	-1.16416	2.71408e-05	-1.13299e-10	-1.15843
69519710	chr2:69519710:C:T	2.69197e-06	-1.13299e-10	-1.20968	1.33087e-05	-1.13299e-10	-1.16906	2.70062e-05	-1.13299e-10	-1.1634
69519783	chr2:69519783:G:A	2.67539e-06	-1.13299e-10	-1.21585	1.37283e-05	-1.13299e-10	-1.13802	2.77609e-05	-1.13299e-10	-1.13583
69520001	chr2:69520001:C:T	3.72845e-06	-1.13299e-10	-0.883959	1.63118e-05	-1.13299e-10	-0.965596	3.27285e-05	-1.13299e-10	-0.971217
69520478	chr2:69520478:C:G	2.5498e-06	-1.13299e-10	-1.26394	1.25527e-05	-1.13299e-10	-1.22754	2.54548e-05	-1.13299e-10	-1.22256
69521007	chr2:69521007:A:G	2.29015e-06	-1.13299e-10	-1.37133	1.08048e-05	-1.13299e-10	-1.3775	2.17975e-05	-1.13299e-10	-1.37767
69521280	chr2:69521280:A:G	2.65246e-06	-1.13299e-10	-1.22446	1.3585e-05	-1.13299e-10	-1.14851	2.74698e-05	-1.13299e-10	-1.14638
69521497	chr2:69521497:C:A	3.82537e-06	-1.13299e-10	-0.858296	1.62612e-05	-1.13299e-10	-0.968701	3.25973e-05	-1.13299e-10	-0.975234
69521799	chr2:69521799:T:C	2.51027e-06	-1.13299e-10	-1.27956	1.23248e-05	-1.13299e-10	-1.24587	2.49856e-05	-1.13299e-10	-1.24116
69521843	chr2:69521843:C:A	1.88347e-06	-1.56683	-3.69445e-10	9.57037e-06	-1.49881	-3.69445e-10	1.94331e-05	-1.49248	-3.69445e-10
69521996	chr2:69521996:C:T	5.74321e-06	-1.13299e-10	-0.451933	2.51234e-05	-1.13299e-10	-0.533684	5.04607e-05	-1.13299e-10	-0.538268
69522131	chr2:69522131:G:C	2.75297e-06	-1.13299e-10	-1.18727	1.36451e-05	-1.13299e-10	-1.1441	2.77001e-05	-1.13299e-10	-1.13803
69522204	chr2:69522204:G:T	2.31435e-06	-1.13299e-10	-1.36082	1.1193e-05	-1.13299e-10	-1.34219	2.25846e-05	-1.13299e-10	-1.34219
69522367	chr2:69522367:C:T	2.32258e-06	-1.13299e-10	-1.35727	1.08867e-05	-1.13299e-10	-1.36994	2.19548e-05	-1.13299e-10	-1.37048
69522859	chr2:69522859:C:T	2.53025e-06	-1.13299e-10	-1.27164	1.24428e-05	-1.13299e-10	-1.23634	2.52287e-05	-1.13299e-10	-1.23148
69522955	chr2:69522955:C:T	2.57721e-06	-1.13299e-10	-1.25324	1.15235e-05	-1.13299e-10	-1.31309	2.31545e-05	-1.13299e-10	-1.31727
69523223	chr2:69523223:G:C	6.55619e-07	-1.2883	-1.33383	4.34165e-06	-0.917399	-1.37183	8.29892e-06	-0.970939	-1.3724
69523316	chr2:69523316:T:C	2.56034e-06	-1.13299e-10	-1.25981	1.26125e-05	-1.13299e-10	-1.2228	2.55786e-05	-1.13299e-10	-1.21771
69523647	chr2:69523647:G:A	2.58001e-06	-1.13299e-10	-1.25216	1.27098e-05	-1.13299e-10	-1.21511	2.57964e-05	-1.13299e-10	-1.20923
69523743	chr2:69523743:T:C	3.89801e-06	-1.13299e-10	-0.839485	1.65335e-05	-1.13299e-10	-0.952091	3.31374e-05	-1.13299e-10	-0.958801
69524012	chr2:69524012:A:G	4.17289e-06	-1.13299e-10	-0.771342	2.17756e-05	-1.13299e-10	-0.67669	4.43086e-05	-1.13299e-10	-0.668284
69524366	chr2:69524366:C:T	7.89842e-06	-1.13299e-10	-0.133289	3.56804e-05	-1.13299e-10	-0.18288	7.3089e-05	-1.13299e-10	-0.167786
69524617	chr2:69524617:T:TAG	1.90905e-06	-1.55335	-3.69445e-10	9.8362e-06	-1.47141	-3.69445e-10	2.01462e-05	-1.45645	-3.69445e-10
69524652	chr2:69524652:T:C	8.41353e-06	-1.13299e-10	-0.0701108	5.48648e-05	-1.13299e-10	0.247389	0.000112254	-1.13299e-10	0.261305
69524675	chr2:69524675:T:C	9.0162e-07	-1.52439	-0.779119	3.95201e-06	-1.3746	-1.00866	7.72732e-06	-1.39968	-1.01502
69524863	chr2:69524863:CTT:C	2.61539e-06	-1.13299e-10	-1.23854	1.29065e-05	-1.13299e-10	-1.19975	2.62036e-05	-1.13299e-10	-1.19357
69525751	chr2:69525751:G:A	2.33245e-06	-1.13299e-10	-1.35303	1.0942e-05	-1.13299e-10	-1.36488	2.20475e-05	-1.13299e-10	-1.36626
69526191	chr2:69526191:C:T	2.59061e-06	-1.13299e-10	-1.24806	1.27683e-05	-1.13299e-10	-1.21052	2.59165e-05	-1.13299e-10	-1.20459
69527433	chr2:69527433:T:C	5.42278e-07	-1.43749	-1.37443	2.73654e-06	-1.46686	-1.28393	5.54385e-06	-1.46487	-1.2819
69527686	chr2:69527686:G:A	3.16764e-06	-1.13299e-10	-1.04696	1.72942e-05	-1.13299e-10	-0.907112	3.52642e-05	-1.13299e-10	-0.896596
69528080	chr2:69528080:G:A	1.28904e-05	-1.13299e-10	0.356533	8.04197e-05	-1.13299e-10	0.629777	0.000165213	-1.13299e-10	0.647775
69528770	chr2:69528770:T:C	3.52786e-06	-1.13299e-10	-0.939261	1.63354e-05	-1.13299e-10	-0.964148	3.26474e-05	-1.13299e-10	-0.973698
69528883	chr2:69528883:C:T	3.44681e-06	-1.13299e-10	-0.962504	1.49729e-05	-1.13299e-10	-1.05124	3.00978e-05	-1.13299e-10	-1.05501
69528960	chr2:69528960:TA:T	6.85072e-06	1.08171	-1.35731	3.46853e-06	-1.27548	-1.23827	7.50518e-06	-1.21447	-1.2294
69528984	chr2:69528984:A:AATATTCCT	7.89941e-06	-1.13299e-10	-0.133164	3.56844e-05	-1.13299e-10	-0.182768	7.30969e-05	-1.13299e-10	-0.167677
69529670	chr2:69529670:G:T	2.32258e-06	-1.13299e-10	-1.35727	1.08867e-05	-1.13299e-10	-1.36994	2.19548e-05	-1.13299e-10	-1.37048
69530024	chr2:69530024:G:A	3.4967e-06	-1.13299e-10	-0.948131	1.68836e-05	-1.13299e-10	-0.931137	3.42422e-05	-1.13299e-10	-0.926003
69530159	chr2:69530159:A:G	2.28061e-06	-1.13299e-10	-1.37551	1.07952e-05	-1.13299e-10	-1.37838	2.1781e-05	-1.13299e-10	-1.37843
69530547	chr2:69530547:C:T	7.34002e-06	-1.13299e-10	-0.20661	3.05361e-05	-1.13299e-10	-0.338574	6.12654e-05	-1.13299e-10	-0.344247
69531173	chr2:69531173:T:C	2.28746e-06	-1.13299e-10	-1.37251	1.07964e-05	-1.13299e-10	-1.37827	2.17898e-05	-1.13299e-10	-1.37802
69531315	chr2:69531315:C:T	5.51265e-07	-1.55905	-1.23644	2.71119e-06	-1.44307	-1.31702	5.31154e-06	-1.47123	-1.31836
69531732	chr2:69531732:C:T	9.59551e-07	-1.54567	-0.695571	4.04523e-06	-1.41923	-0.940713	7.92924e-06	-1.44143	-0.947478
69531795	chr2:69531795:C:T	1.15421e-05	1.54807	-1.30202	3.9377e-06	-1.01709	-1.3698	9.3992e-06	-0.851125	-1.36771
69531802	chr2:69531802:C:A	2.83913e-06	-1.13299e-10	-1.15645	1.27867e-05	-1.13299e-10	-1.20908	2.5895e-05	-1.13299e-10	-1.20541
69531857	chr2:69531857:C:T	9.21706e-07	-1.54054	-0.740936	3.94886e-06	-1.40718	-0.976878	7.73349e-06	-1.43055	-0.983356
69532283	chr2:69532283:G:A	2.74967e-05	2.34604	-1.23193	9.40725e-06	-0.242108	-1.27389	2.36558e-05	-0.0282901	-1.26756
69532373	chr2:69532373:A:C	1.04217e-06	-1.25966	-0.898985	5.76124e-06	-0.888922	-1.11741	1.11483e-05	-0.92787	-1.12031
69532915	chr2:69532915:C:A	9.67597e-07	-1.56676	-0.666133	3.72605e-06	-1.55771	-0.884426	7.45442e-06	-1.56767	-0.882985
69533710	chr2:69533710:C:T	9.48005e-07	-1.53076	-0.722586	4.09008e-06	-1.38713	-0.961786	8.0003e-06	-1.41165	-0.968336
69533902	chr2:69533902:C:T	2.74864e-06	-1.13299e-10	-1.18884	1.25763e-05	-1.13299e-10	-1.22566	2.52853e-05	-1.13299e-10	-1.22924
69534046	chr2:69534046:A:G	6.8217e-06	-1.13299e-10	-0.279842	2.96775e-05	-1.13299e-10	-0.367093	5.98124e-05	-1.13299e-10	-0.36825
69534315	chr2:69534315:G:A	2.29904e-06	-1.13299e-10	-1.36746	1.07954e-05	-1.13299e-10	-1.37836	2.17805e-05	-1.13299e-10	-1.37845
69534588	chr2:69534588:C:T	1.87007e-06	-1.57398	-3.69445e-10	8.9122e-06	-1.57006	-3.69445e-10	1.79892e-05	-1.56969	-3.69445e-10
69534628	chr2:69534628:T:A	2.74461e-06	-1.13299e-10	-1.19031	1.19077e-05	-1.13299e-10	-1.2803	2.41511e-05	-1.13299e-10	-1.27513
69534697	chr2:69534697:C:A	1.30885e-05	1.72827	-1.35648	5.6236e-06	-0.658201	-1.37231	1.34606e-05	-0.488967	-1.37073
69535023	chr2:69535023:C:A	3.27575e-06	-1.13299e-10	-1.0134	1.40235e-05	-1.13299e-10	-1.11675	2.84434e-05	-1.13299e-10	-1.11155
69535109	chr2:69535109:T:C	2.75844e-06	-1.13299e-10	-1.18529	1.21036e-05	-1.13299e-10	-1.26398	2.43651e-05	-1.13299e-10	-1.26631
69535157	chr2:69535157:G:C	6.3731e-06	-1.13299e-10	-0.347866	2.7357e-05	-1.13299e-10	-0.448512	5.49041e-05	-1.13299e-10	-0.453875
69535236	chr2:69535236:C:G	5.38059e-06	-1.13299e-10	-0.517153	2.33364e-05	-1.13299e-10	-0.607468	4.68535e-05	-1.13299e-10	-0.612437
69535259	chr2:69535259:C:T	6.41712e-07	-1.27036	-1.37321	3.18283e-06	-1.22241	-1.37731	6.7451e-06	-1.17409	-1.37656
69535376	chr2:69535376:A:G	6.85003e-06	-1.13299e-10	-0.275698	4.35778e-05	-1.13299e-10	0.017066	8.91076e-05	-1.13299e-10	0.030381
69535406	chr2:69535406:CA:C	9.11755e-06	1.37005	-1.3598	3.82113e-06	-1.18603	-1.23091	8.34481e-06	-1.11614	-1.22168
69535426	chr2:69535426:A:C	4.58038e-06	-0.678169	-3.69445e-10	1.56417e-05	-1.00754	-3.69445e-10	2.98261e-05	-1.06408	-3.69445e-10
69536255	chr2:69536255:A:G	2.38221e-06	-1.13299e-10	-1.33192	1.14776e-05	-1.13299e-10	-1.31708	2.32002e-05	-1.13299e-10	-1.3153
69536408	chr2:69536408:CT:C	2.93554e-06	-1.13299e-10	-1.12306	1.41205e-05	-1.13299e-10	-1.10986	2.85619e-05	-1.13299e-10	-1.10739
69536608	chr2:69536608:C:T	2.37062e-06	-1.13299e-10	-1.3368	1.14126e-05	-1.13299e-10	-1.32276	2.3068e-05	-1.13299e-10	-1.32102
69536931	chr2:69536931:G:A	2.68772e-06	-1.13299e-10	-1.21126	1.32819e-05	-1.13299e-10	-1.17108	2.69817e-05	-1.13299e-10	-1.16431
69536951	chr2:69536951:T:C	2.42154e-06	-1.13299e-10	-1.31555	1.12476e-05	-1.13299e-10	-1.33733	2.26668e-05	-1.13299e-10	-1.33856
69536955	chr2:69536955:A:G	2.33473e-06	-1.13299e-10	-1.35205	1.13798e-05	-1.13299e-10	-1.32564	2.29012e-05	-1.13299e-10	-1.32828
69537169	chr2:69537169:C:T	3.38137e-06	-1.13299e-10	-0.98167	1.60187e-05	-1.13299e-10	-0.983724	3.22768e-05	-1.13299e-10	-0.985113
69537367	chr2:69537367:T:C	1.0659e-05	-1.13299e-10	0.166452	4.81975e-05	-1.13299e-10	0.117824	9.75475e-05	-1.13299e-10	0.120877
69537473	chr2:69537473:C:T	2.27588e-06	-1.13299e-10	-1.37759	1.08007e-05	-1.13299e-10	-1.37787	2.17935e-05	-1.13299e-10	-1.37785
69537542	chr2:69537542:G:A	2.30447e-06	-1.13299e-10	-1.3651	1.08269e-05	-1.13299e-10	-1.37545	2.18334e-05	-1.13299e-10	-1.37602
69537599	chr2:69537599:T:C	2.66586e-06	-1.13299e-10	-1.21942	1.23235e-05	-1.13299e-10	-1.24597	2.47489e-05	-1.13299e-10	-1.25068
69537763	chr2:69537763:C:T	3.48097e-06	-1.13299e-10	-0.95264	1.51056e-05	-1.13299e-10	-1.04242	3.03594e-05	-1.13299e-10	-1.04636
69538051	chr2:69538051:G:A	1.79725e-06	-1.23252	-0.381173	1.33658e-05	-1.11301	-0.0517751	2.90415e-05	-1.07502	-0.015714
69538350	chr2:69538350:G:A	2.30321e-06	-1.13299e-10	-1.36565	1.08393e-05	-1.13299e-10	-1.37431	2.18628e-05	-1.13299e-10	-1.37468
69538508	chr2:69538508:C:T	2.30379e-06	-1.13299e-10	-1.36539	1.10724e-05	-1.13299e-10	-1.35303	2.2344e-05	-1.13299e-10	-1.35291
69538710	chr2:69538710:C:T	2.85531e-06	-1.15077	-3.69445e-10	1.52958e-05	-1.02991	-3.69445e-10	2.9203e-05	-1.08519	-3.69445e-10
69538711	chr2:69538711:G:A	4.73093e-06	-1.13299e-10	-0.64583	2.48711e-05	-1.13299e-10	-0.543774	5.06958e-05	-1.13299e-10	-0.53362
69538856	chr2:69538856:T:C	9.98684e-06	1.47608	-1.37477	3.61574e-06	-1.33423	-1.13795	7.83436e-06	-1.27314	-1.12781
69539003	chr2:69539003:C:G	7.0418e-07	-1.36028	-1.19039	4.04885e-06	-1.2906	-1.06845	8.57215e-06	-1.25717	-1.05377
69539158	chr2:69539158:A:C	1.88654e-06	-1.56521	-3.69445e-10	8.9224e-06	-1.56892	-3.69445e-10	1.81751e-05	-1.55941	-3.69445e-10
69539175	chr2:69539175:G:T	2.37328e-05	2.26709	-1.30018	7.68719e-06	-0.607019	-1.11091	1.86872e-05	-0.425881	-1.10574
69539176	chr2:69539176:A:T	2.36267e-05	2.26332	-1.3009	7.66366e-06	-0.608933	-1.11206	1.86247e-05	-0.428093	-1.10688
69539273	chr2:69539273:T:C	1.68302e-06	-1.30129	-0.378069	1.24035e-05	-1.19174	-0.047766	2.6835e-05	-1.15819	-0.0115626
69539313	chr2:69539313:TC:T	2.38635e-06	-1.13299e-10	-1.33018	1.20358e-05	-1.13299e-10	-1.2696	2.4233e-05	-1.13299e-10	-1.27175
69539398	chr2:69539398:C:A	5.4082e-06	-1.13299e-10	-0.512035	3.27685e-05	-1.13299e-10	-0.268013	6.76042e-05	-1.13299e-10	-0.245792
69540041	chr2:69540041:C:T	4.61627e-06	-1.13299e-10	-0.670364	2.42396e-05	-1.13299e-10	-0.569495	4.93612e-05	-1.13299e-10	-0.560298
69540090	chr2:69540090:T:C	2.77598e-06	-1.13299e-10	-1.17895	1.22274e-05	-1.13299e-10	-1.2538	2.47925e-05	-1.13299e-10	-1.24892
69540115	chr2:69540115:A:C	0.000137288	3.02226	-0.300124	2.28939e-05	-0.130803	-0.49581	6.06412e-05	0.10871	-0.463199
69540417	chr2:69540417:G:A	4.02961e-06	-1.13299e-10	-0.806283	1.55294e-05	-1.13299e-10	-1.01475	3.15957e-05	-1.13299e-10	-1.00644
69540785	chr2:69540785:A:G	2.87811e-06	-1.13299e-10	-1.14282	1.27885e-05	-1.13299e-10	-1.20893	2.5927e-05	-1.13299e-10	-1.20418
69540960	chr2:69540960:G:A	1.6662e-06	-1.28433	-0.405075	1.22341e-05	-1.1736	-0.0796535	2.65052e-05	-1.13831	-0.0438134
69541104	chr2:69541104:C:G	9.65034e-05	2.76383	-0.394203	1.82461e-05	-0.27373	-0.579799	4.76536e-05	-0.0464512	-0.549053
69541377	chr2:69541377:T:C	4.45769e-06	-1.13299e-10	-0.705321	2.64414e-05	-1.13299e-10	-0.482553	5.44981e-05	-1.13299e-10	-0.461298
69541471	chr2:69541471:A:T	4.97739e-06	-1.13299e-10	-0.595047	2.05412e-05	-1.13299e-10	-0.735052	4.13073e-05	-1.13299e-10	-0.738425
69541704	chr2:69541704:G:C	4.5465e-06	-1.13299e-10	-0.685595	2.38499e-05	-1.13299e-10	-0.585702	4.85547e-05	-1.13299e-10	-0.576773
69541724	chr2:69541724:G:A	4.09065e-06	-1.13299e-10	-0.791248	2.11765e-05	-1.13299e-10	-0.70459	4.30684e-05	-1.13299e-10	-0.696674
69542385	chr2:69542385:C:G	5.13979e-06	-1.13299e-10	-0.56294	3.06606e-05	-1.13299e-10	-0.334502	6.3174e-05	-1.13299e-10	-0.31357
69542731	chr2:69542731:G:A	4.09725e-06	-1.13299e-10	-0.789635	2.39587e-05	-1.13299e-10	-0.581153	4.93165e-05	-1.13299e-10	-0.561204
69542845	chr2:69542845:A:G	3.38605e-06	-1.13299e-10	-0.980289	1.43987e-05	-1.13299e-10	-1.09035	2.94318e-05	-1.13299e-10	-1.07739
69543003	chr2:69543003:A:G	4.30679e-06	-1.13299e-10	-0.73976	2.10878e-05	-1.13299e-10	-0.70879	4.29485e-05	-1.13299e-10	-0.699462
69543467	chr2:69543467:G:A	2.97605e-06	-1.13299e-10	-1.10936	1.39147e-05	-1.13299e-10	-1.12453	2.7918e-05	-1.13299e-10	-1.13019
69543610	chr2:69543610:G:T	2.47998e-06	-1.13299e-10	-1.2917	1.14724e-05	-1.13299e-10	-1.31754	2.3083e-05	-1.13299e-10	-1.32036
69543702	chr2:69543702:G:A	4.39079e-06	-1.13299e-10	-0.720442	2.59434e-05	-1.13299e-10	-0.501566	5.34728e-05	-1.13299e-10	-0.480291
69544026	chr2:69544026:C:T	2.27742e-06	-1.13299e-10	-1.37691	1.07946e-05	-1.13299e-10	-1.37844	2.17812e-05	-1.13299e-10	-1.37842
69544266	chr2:69544266:G:A	5.69148e-06	-1.47841	1.01743	3.79625e-05	-1.43011	1.30923	8.18646e-05	-1.39995	1.34555
69544332	chr2:69544332:A:T	2.27618e-06	-1.13299e-10	-1.37745	1.07954e-05	-1.13299e-10	-1.37836	2.17829e-05	-1.13299e-10	-1.37834
69544352	chr2:69544352:C:T	2.55229e-05	1.51043	-0.470806	8.11181e-06	-0.974134	-0.690028	1.92759e-05	-0.828365	-0.67224
69544479	chr2:69544479:G:A	2.90907e-06	-1.13299e-10	-1.13212	1.25799e-05	-1.13299e-10	-1.22538	2.55276e-05	-1.13299e-10	-1.2197
69544893	chr2:69544893:G:A	2.68611e-06	-1.13299e-10	-1.21186	1.30664e-05	-1.13299e-10	-1.18744	2.64619e-05	-1.13299e-10	-1.18376
69545097	chr2:69545097:C:T	2.76716e-06	-1.13299e-10	-1.18213	1.20913e-05	-1.13299e-10	-1.265	2.45135e-05	-1.13299e-10	-1.26024
69545794	chr2:69545794:G:A	2.8584e-06	-1.13299e-10	-1.14969	1.43477e-05	-1.13299e-10	-1.0939	2.89615e-05	-1.13299e-10	-1.0935
69545953	chr2:69545953:G:A	7.04454e-07	-1.46753	-1.08275	4.07278e-06	-1.15711	-1.19604	7.87888e-06	-1.1967	-1.19858
69546110	chr2:69546110:C:T	1.43872e-06	-0.962377	-0.87382	1.8061e-05	-0.377807	-0.485922	4.31168e-05	-0.236148	-0.459403
69546148	chr2:69546148:A:C	2.93987e-06	-1.13299e-10	-1.12159	1.31139e-05	-1.13299e-10	-1.18381	2.67282e-05	-1.13299e-10	-1.17374
69546641	chr2:69546641:C:G	0.000114887	3.8535	-1.30949	1.38801e-05	0.220366	-1.34739	3.70801e-05	0.49773	-1.34411
69547177	chr2:69547177:G:A	4.51595e-06	-1.13299e-10	-0.692337	2.47864e-05	-1.13299e-10	-0.547187	5.03401e-05	-1.13299e-10	-0.54066
69547220	chr2:69547220:T:C	2.30774e-06	-1.13299e-10	-1.36368	1.08786e-05	-1.13299e-10	-1.37069	2.19661e-05	-1.13299e-10	-1.36996
69547221	chr2:69547221:A:G	2.27462e-06	-1.13299e-10	-1.37814	1.08186e-05	-1.13299e-10	-1.37621	2.18146e-05	-1.13299e-10	-1.37688
69547338	chr2:69547338:A:G	4.14827e-06	-1.13299e-10	-0.777261	1.7435e-05	-1.13299e-10	-0.899002	3.51162e-05	-1.13299e-10	-0.9008
69548328	chr2:69548328:G:GA	0.000241679	4.21405	-0.926391	2.44581e-05	0.455732	-1.01625	6.72997e-05	0.750298	-1.00061
69548341	chr2:69548341:T:C	0.000124089	3.94207	-1.32102	1.44812e-05	0.270578	-1.35521	3.88281e-05	0.551927	-1.35224
69548401	chr2:69548401:C:T	3.04978e-06	-1.13299e-10	-1.08488	1.49981e-05	-1.13299e-10	-1.04956	3.03919e-05	-1.13299e-10	-1.04529
69548467	chr2:69548467:TTTC:T	2.41193e-06	-1.13299e-10	-1.31953	1.11202e-05	-1.13299e-10	-1.34872	2.24593e-05	-1.13299e-10	-1.34776
69548552	chr2:69548552:CTT:C	4.2378e-06	-1.13299e-10	-0.755908	1.838e-05	-1.13299e-10	-0.846221	3.68411e-05	-1.13299e-10	-0.85285
69548690	chr2:69548690:T:C	0.000329868	4.15679	-0.558048	3.14169e-05	0.42146	-0.731596	8.79167e-05	0.718842	-0.701916
69548824	chr2:69548824:C:T	5.83645e-06	-1.13299e-10	-0.435828	2.76204e-05	-1.13299e-10	-0.438929	5.63823e-05	-1.13299e-10	-0.427308
69548972	chr2:69548972:G:A	3.48201e-06	-1.13299e-10	-0.952342	1.72616e-05	-1.13299e-10	-0.908997	3.50306e-05	-1.13299e-10	-0.903241
69549508	chr2:69549508:T:C	2.77967e-06	-1.13299e-10	-1.17762	1.33142e-05	-1.13299e-10	-1.16865	2.69427e-05	-1.13299e-10	-1.16575
69549598	chr2:69549598:C:T	2.97576e-05	2.43904	-1.24591	7.8971e-06	-0.667048	-1.02394	1.92314e-05	-0.483531	-1.01939
69549698	chr2:69549698:C:T	3.09859e-06	-1.13299e-10	-1.069	1.52514e-05	-1.13299e-10	-1.03281	3.09096e-05	-1.13299e-10	-1.0284
69549933	chr2:69549933:C:A	4.43086e-05	2.95286	-1.36163	7.50324e-06	-0.365392	-1.37676	1.89718e-05	-0.140572	-1.37594
69550034	chr2:69550034:G:A	4.05882e-06	-1.13299e-10	-0.79906	2.36938e-05	-1.13299e-10	-0.59227	4.87667e-05	-1.13299e-10	-0.572415
69550140	chr2:69550140:T:A	1.87322e-06	-1.57229	-3.69445e-10	9.16078e-06	-1.54255	-3.69445e-10	1.89685e-05	-1.51669	-3.69445e-10
69550245	chr2:69550245:T:C	2.27557e-06	-1.13299e-10	-1.37772	1.081e-05	-1.13299e-10	-1.37701	2.18004e-05	-1.13299e-10	-1.37754
69550356	chr2:69550356:G:T	2.72427e-06	-1.13299e-10	-1.19775	1.22659e-05	-1.13299e-10	-1.25066	2.49459e-05	-1.13299e-10	-1.24276
69550373	chr2:69550373:C:T	2.72835e-06	-1.13299e-10	-1.19626	1.22813e-05	-1.13299e-10	-1.2494	2.49781e-05	-1.13299e-10	-1.24146
69550419	chr2:69550419:C:G	2.27545e-06	-1.13299e-10	-1.37777	1.08108e-05	-1.13299e-10	-1.37694	2.18017e-05	-1.13299e-10	-1.37748
69550535	chr2:69550535:C:T	3.87264e-06	-1.13299e-10	-0.846015	2.24317e-05	-1.13299e-10	-0.647009	4.61383e-05	-1.13299e-10	-0.627821
69550751	chr2:69550751:G:C	3.21615e-06	-1.13299e-10	-1.03177	1.45992e-05	-1.13299e-10	-1.07651	2.9742e-05	-1.13299e-10	-1.0669
69550934	chr2:69550934:G:A	1.89159e-06	-1.56253	-3.69445e-10	8.92384e-06	-1.56876	-3.69445e-10	1.79598e-05	-1.57133	-3.69445e-10
69550936	chr2:69550936:G:A	4.14044e-06	-1.13299e-10	-0.77915	1.7406e-05	-1.13299e-10	-0.900669	3.50576e-05	-1.13299e-10	-0.902472
69550972	chr2:69550972:A:G	2.36849e-06	-1.13299e-10	-1.3377	1.16081e-05	-1.13299e-10	-1.30578	2.34608e-05	-1.13299e-10	-1.30413
69551426	chr2:69551426:C:T	1.69419e-05	1.94136	-1.31152	3.32977e-06	-1.24802	-1.30656	7.2792e-06	-1.17033	-1.30411
69551988	chr2:69551988:C:T	3.49289e-06	-0.949224	-3.69445e-10	1.86454e-05	-0.831881	-3.69445e-10	3.95718e-05	-0.781347	-3.69445e-10
69552339	chr2:69552339:T:C	2.55325e-06	-1.13299e-10	-1.26258	1.27065e-05	-1.13299e-10	-1.21537	2.56848e-05	-1.13299e-10	-1.21356
69552580	chr2:69552580:G:A	2.86178e-06	-1.13299e-10	-1.14851	1.40095e-05	-1.13299e-10	-1.11775	2.83757e-05	-1.13299e-10	-1.11393
69553086	chr2:69553086:A:G	3.79301e-06	-1.13299e-10	-0.866792	1.61244e-05	-1.13299e-10	-0.977149	3.24807e-05	-1.13299e-10	-0.978818
69553210	chr2:69553210:A:G	2.36108e-06	-1.13299e-10	-1.34083	1.14e-05	-1.13299e-10	-1.32387	2.30168e-05	-1.13299e-10	-1.32324
69553272	chr2:69553272:C:G	2.85981e-06	-1.13299e-10	-1.1492	1.43652e-05	-1.13299e-10	-1.09267	2.89973e-05	-1.13299e-10	-1.09226
69553505	chr2:69553505:G:A	6.46352e-05	1.96881	-3.69445e-10	1.77907e-05	-0.878804	-3.69445e-10	4.22169e-05	-0.716643	-3.69445e-10
69553741	chr2:69553741:C:T	2.96563e-06	-1.13299e-10	-1.11286	1.32138e-05	-1.13299e-10	-1.17622	2.69532e-05	-1.13299e-10	-1.16536
69553872	chr2:69553872:G:A	2.28026e-06	-1.13299e-10	-1.37566	1.08196e-05	-1.13299e-10	-1.37612	2.18214e-05	-1.13299e-10	-1.37657
69554655	chr2:69554655:GAAAA:G	2.10974e-06	-1.45338	-3.69445e-10	1.25574e-05	-1.22717	-3.69445e-10	2.35743e-05	-1.2993	-3.69445e-10
69554986	chr2:69554986:C:T	2.32882e-06	-1.13299e-10	-1.35459	1.11838e-05	-1.13299e-10	-1.34301	2.25367e-05	-1.13299e-10	-1.34432
69555275	chr2:69555275:G:T	3.95808e-06	-1.13299e-10	-0.824192	1.68182e-05	-1.13299e-10	-0.935023	3.37901e-05	-1.13299e-10	-0.939295
69555398	chr2:69555398:G:A	2.28149e-06	-1.13299e-10	-1.37512	1.08008e-05	-1.13299e-10	-1.37786	2.17979e-05	-1.13299e-10	-1.37765
69555549	chr2:69555549:G:A	1.97364e-06	-1.52007	-3.69445e-10	1.07081e-05	-1.38648	-3.69445e-10	2.08124e-05	-1.42392	-3.69445e-10
69555550	chr2:69555550:C:T	1.97337e-06	-1.52021	-3.69445e-10	1.07054e-05	-1.38673	-3.69445e-10	2.08076e-05	-1.42414	-3.69445e-10
69556001	chr2:69556001:T:C	1.86858e-06	-1.57477	-3.69445e-10	9.18407e-06	-1.54001	-3.69445e-10	1.85926e-05	-1.5367	-3.69445e-10
69556046	chr2:69556046:CTCTT:C	2.92688e-06	-1.13299e-10	-1.12601	1.42867e-05	-1.13299e-10	-1.09815	2.89694e-05	-1.13299e-10	-1.09322
69556242	chr2:69556242:T:C	2.36387e-06	-1.13299e-10	-1.33965	1.09192e-05	-1.13299e-10	-1.36696	2.20207e-05	-1.13299e-10	-1.36748
69556663	chr2:69556663:G:GCTC	0.000158445	3.44665	-0.581191	1.99367e-05	-0.00643984	-0.758479	5.3666e-05	0.252665	-0.729349
69557123	chr2:69557123:C:T	2.76614e-05	2.46053	-1.34045	4.04218e-06	-1.1227	-1.238	9.00199e-06	-1.0308	-1.23121
69557146	chr2:69557146:T:C	0.000715565	4.78709	-0.413965	4.72934e-05	0.713006	-0.614117	0.000135599	1.03167	-0.581426
69557386	chr2:69557386:T:C	2.59452e-06	-1.13299e-10	-1.24655	1.17992e-05	-1.13299e-10	-1.28945	2.39819e-05	-1.13299e-10	-1.28216
69557444	chr2:69557444:G:A	2.58002e-06	-1.13299e-10	-1.25216	1.17458e-05	-1.13299e-10	-1.29399	2.3869e-05	-1.13299e-10	-1.28688
69557514	chr2:69557514:G:A	2.77402e-06	-1.13299e-10	-1.17965	1.38394e-05	-1.13299e-10	-1.12996	2.79142e-05	-1.13299e-10	-1.13033
69558049	chr2:69558049:C:T	2.5815e-06	-1.13299e-10	-1.25158	1.1751e-05	-1.13299e-10	-1.29355	2.38802e-05	-1.13299e-10	-1.28641
69558212	chr2:69558212:C:T	2.30517e-06	-1.13299e-10	-1.3648	1.10696e-05	-1.13299e-10	-1.35328	2.23515e-05	-1.13299e-10	-1.35257
69558281	chr2:69558281:T:C	2.56597e-06	-1.13299e-10	-1.25762	1.16885e-05	-1.13299e-10	-1.29887	2.37475e-05	-1.13299e-10	-1.29199
69558531	chr2:69558531:G:C	5.3014e-06	-1.13299e-10	-0.531981	2.38943e-05	-1.13299e-10	-0.583844	4.88561e-05	-1.13299e-10	-0.570584
69558555	chr2:69558555:C:T	0.000208939	4.38252	-1.24043	1.79852e-05	0.442236	-1.31017	4.94519e-05	0.745445	-1.30391
69558713	chr2:69558713:T:A	2.57637e-06	-1.13299e-10	-1.25357	1.17323e-05	-1.13299e-10	-1.29513	2.38405e-05	-1.13299e-10	-1.28808
69558739	chr2:69558739:T:C	0.000696375	4.79257	-0.446638	4.52881e-05	0.70122	-0.645659	0.000129347	1.0169	-0.613864
69559056	chr2:69559056:G:A	2.85968e-05	2.38196	-1.22861	4.8071e-06	-0.814448	-1.37294	1.05114e-05	-0.734246	-1.37276
69559288	chr2:69559288:ACACACACACACT:A	2.26929e-06	-1.38048	-3.69445e-10	1.16691e-05	-1.30054	-3.69445e-10	2.42236e-05	-1.27214	-3.69445e-10
69559292	chr2:69559292:ACACACACT:A	1.93974e-06	-1.5374	-3.69445e-10	9.65605e-06	-1.4899	-3.69445e-10	1.9226e-05	-1.5032	-3.69445e-10
69560269	chr2:69560269:C:G	2.58789e-06	-1.13299e-10	-1.24911	1.17732e-05	-1.13299e-10	-1.29166	2.39244e-05	-1.13299e-10	-1.28456
69560553	chr2:69560553:AT:A	1.96096e-06	-1.52652	-3.69445e-10	1.05625e-05	-1.40018	-3.69445e-10	2.0589e-05	-1.4347	-3.69445e-10
69560840	chr2:69560840:G:T	2.88964e-06	-1.13299e-10	-1.13882	1.51944e-05	-1.13299e-10	-1.03656	3.05879e-05	-1.13299e-10	-1.03886
69560874	chr2:69560874:G:T	2.51431e-06	-1.13299e-10	-1.27795	1.1502e-05	-1.13299e-10	-1.31496	2.33502e-05	-1.13299e-10	-1.30886
69560949	chr2:69560949:T:C	0.00049856	4.37796	-0.366193	3.74442e-05	0.44435	-0.578981	0.000106673	0.75611	-0.545801
69561122	chr2:69561122:C:T	2.44058e-06	-1.13299e-10	-1.30772	1.12391e-05	-1.13299e-10	-1.33809	2.27888e-05	-1.13299e-10	-1.3332
69561465	chr2:69561465:C:T	1.10919e-05	1.58377	-1.3775	3.80813e-06	-1.11415	-1.3062	8.25766e-06	-1.0445	-1.30382
69561472	chr2:69561472:C:G	2.72866e-06	-1.13299e-10	-1.19614	1.28237e-05	-1.13299e-10	-1.20619	2.58929e-05	-1.13299e-10	-1.2055
69561675	chr2:69561675:G:A	2.36241e-06	-1.13299e-10	-1.34027	1.09236e-05	-1.13299e-10	-1.36656	2.20739e-05	-1.13299e-10	-1.36507
69562121	chr2:69562121:T:C	4.15869e-06	-1.13299e-10	-0.774751	1.67792e-05	-1.13299e-10	-0.93734	3.43624e-05	-1.13299e-10	-0.922499
69562193	chr2:69562193:G:A	4.22552e-06	-1.13299e-10	-0.75881	1.70027e-05	-1.13299e-10	-0.924107	3.48287e-05	-1.13299e-10	-0.909021
69562334	chr2:69562334:T:C	2.57126e-06	-1.13299e-10	-1.25556	1.19704e-05	-1.13299e-10	-1.27505	2.42813e-05	-1.13299e-10	-1.26976
69562401	chr2:69562401:T:C	1.97829e-06	-1.51772	-3.69445e-10	1.00754e-05	-1.44738	-3.69445e-10	2.0102e-05	-1.45864	-3.69445e-10
69562847	chr2:69562847:A:G	2.61366e-06	-1.13299e-10	-1.2392	1.17639e-05	-1.13299e-10	-1.29244	2.38449e-05	-1.13299e-10	-1.28789
69562901	chr2:69562901:A:G	2.83342e-05	2.3639	-1.21978	4.5417e-06	-0.876891	-1.36729	1.04062e-05	-0.751834	-1.36523
69563003	chr2:69563003:A:G	5.02038e-07	-1.55391	-1.33512	2.32084e-06	-1.56924	-1.34631	4.64519e-06	-1.57449	-1.34914
69563284	chr2:69563284:A:G	4.98983e-07	-1.55724	-1.3379	2.71882e-06	-1.42597	-1.33131	5.37532e-06	-1.45086	-1.32679
69563348	chr2:69563348:A:G	4.12488e-06	-0.782914	-3.69445e-10	1.46634e-05	-1.07213	-3.69445e-10	3.05129e-05	-1.04131	-3.69445e-10
69563640	chr2:69563640:C:T	4.05646e-05	2.37662	-0.873675	1.02219e-05	-0.170454	-1.26249	1.93634e-05	-0.229884	-1.26619
69564106	chr2:69564106:T:C	2.85007e-06	-1.13299e-10	-1.15261	1.32853e-05	-1.13299e-10	-1.17082	2.70213e-05	-1.13299e-10	-1.16284
69564286	chr2:69564286:A:T	5.25805e-06	-1.13299e-10	-0.540192	1.90538e-05	-1.13299e-10	-0.810214	3.89535e-05	-1.13299e-10	-0.797094
69564597	chr2:69564597:A:G	3.22127e-06	-1.13299e-10	-1.03018	1.4903e-05	-1.13299e-10	-1.05592	3.03799e-05	-1.13299e-10	-1.04568
69564600	chr2:69564600:A:C	3.20629e-06	-1.13299e-10	-1.03484	1.48362e-05	-1.13299e-10	-1.06041	3.02414e-05	-1.13299e-10	-1.05025
69564905	chr2:69564905:CAGA:C	2.70645e-06	-1.13299e-10	-1.20431	1.13536e-05	-1.13299e-10	-1.32795	2.29206e-05	-1.13299e-10	-1.32743
69565717	chr2:69565717:T:C	4.30174e-06	-1.13299e-10	-0.740933	1.82592e-05	-1.13299e-10	-0.852813	3.746e-05	-1.13299e-10	-0.836189
69565718	chr2:69565718:G:A	2.42116e-06	-1.13299e-10	-1.3157	1.1199e-05	-1.13299e-10	-1.34166	2.26205e-05	-1.13299e-10	-1.34061
69566052	chr2:69566052:G:A	2.28751e-06	-1.13299e-10	-1.37249	1.07999e-05	-1.13299e-10	-1.37795	2.17887e-05	-1.13299e-10	-1.37807
69566828	chr2:69566828:T:C	3.53578e-06	-1.13299e-10	-0.937018	1.5696e-05	-1.13299e-10	-1.00407	3.16915e-05	-1.13299e-10	-1.00342
69566860	chr2:69566860:G:A	5.46895e-06	-1.13299e-10	-0.500865	1.9682e-05	-1.13299e-10	-0.77778	4.02563e-05	-1.13299e-10	-0.764197
69566919	chr2:69566919:A:G	2.3767e-06	-1.13299e-10	-1.33424	1.17277e-05	-1.13299e-10	-1.29553	2.35944e-05	-1.13299e-10	-1.29845
69567218	chr2:69567218:A:G	2.75176e-05	2.49327	-1.37839	6.34862e-06	-0.568095	-1.34115	1.45538e-05	-0.442585	-1.33903
69567435	chr2:69567435:C:A	2.59741e-06	-1.13299e-10	-1.24544	1.26112e-05	-1.13299e-10	-1.22289	2.56233e-05	-1.13299e-10	-1.21596
69567550	chr2:69567550:G:A	5.58303e-06	-1.13299e-10	-0.48022	2.00211e-05	-1.13299e-10	-0.760697	4.09571e-05	-1.13299e-10	-0.746937
69567590	chr2:69567590:A:G	2.42837e-06	-1.13299e-10	-1.31273	1.12269e-05	-1.13299e-10	-1.33917	2.26776e-05	-1.13299e-10	-1.33809
69567596	chr2:69567596:GCAA:G	4.08613e-06	-0.792354	-3.69445e-10	2.55504e-05	-0.516829	-3.69445e-10	5.27296e-05	-0.494286	-3.69445e-10
69567789	chr2:69567789:G:A	2.59741e-06	-1.13299e-10	-1.24544	1.26112e-05	-1.13299e-10	-1.22289	2.56233e-05	-1.13299e-10	-1.21596
69567851	chr2:69567851:C:T	2.29536e-06	-1.13299e-10	-1.36906	1.11326e-05	-1.13299e-10	-1.3476	2.25079e-05	-1.13299e-10	-1.3456
69568006	chr2:69568006:C:T	5.48048e-06	-1.13299e-10	-0.498759	1.9737e-05	-1.13299e-10	-0.774987	4.03692e-05	-1.13299e-10	-0.761397
69568007	chr2:69568007:G:A	2.27778e-06	-1.13299e-10	-1.37675	1.08291e-05	-1.13299e-10	-1.37524	2.1868e-05	-1.13299e-10	-1.37444
69568069	chr2:69568069:A:G	2.42813e-06	-1.13299e-10	-1.31283	1.12229e-05	-1.13299e-10	-1.33953	2.26692e-05	-1.13299e-10	-1.33845
69568164	chr2:69568164:T:C	2.89062e-06	-1.13299e-10	-1.13848	1.34627e-05	-1.13299e-10	-1.15756	2.73868e-05	-1.13299e-10	-1.1494
69568360	chr2:69568360:G:T	2.30992e-06	-1.13299e-10	-1.36274	1.10305e-05	-1.13299e-10	-1.35682	2.23027e-05	-1.13299e-10	-1.35476
69568696	chr2:69568696:T:C	2.43701e-06	-1.13299e-10	-1.30918	1.12541e-05	-1.13299e-10	-1.33675	2.27332e-05	-1.13299e-10	-1.33564
69568894	chr2:69568894:G:A	2.81076e-06	-1.13299e-10	-1.1665	1.46423e-05	-1.13299e-10	-1.07357	2.98451e-05	-1.13299e-10	-1.06344
69569092	chr2:69569092:G:C	1.06133e-05	1.53405	-1.37189	4.4131e-06	-0.941919	-1.33099	1.0696e-05	-0.759542	-1.33005
69569127	chr2:69569127:G:A	1.68605e-05	1.98103	-1.35601	5.60352e-06	-0.728469	-1.30562	1.4028e-05	-0.511997	-1.30641
69569214	chr2:69569214:G:A	1.84523e-05	2.03758	-1.32235	6.11255e-06	-0.710557	-1.23658	1.53904e-05	-0.491055	-1.23466
69569740	chr2:69569740:T:C	1.41165e-05	1.82584	-1.37845	5.02985e-06	-0.781374	-1.36072	1.24935e-05	-0.573945	-1.36031
69570797	chr2:69570797:T:G	2.52898e-06	-1.13299e-10	-1.27213	1.14011e-05	-1.13299e-10	-1.32377	2.305e-05	-1.13299e-10	-1.3218
69570901	chr2:69570901:C:T	2.09772e-06	-1.4591	-3.69445e-10	1.081e-05	-1.37701	-3.69445e-10	2.41709e-05	-1.27431	-3.69445e-10
69570953	chr2:69570953:T:TC	3.23241e-06	-1.13299e-10	-1.02672	1.79088e-05	-1.13299e-10	-0.87219	3.68541e-05	-1.13299e-10	-0.852495
69571114	chr2:69571114:T:G	2.27494e-06	-1.13299e-10	-1.378	1.09357e-05	-1.13299e-10	-1.36545	2.2087e-05	-1.13299e-10	-1.36447
69571516	chr2:69571516:T:C	2.36102e-06	-1.13299e-10	-1.34086	1.12467e-05	-1.13299e-10	-1.33741	2.27874e-05	-1.13299e-10	-1.33326
69572238	chr2:69572238:G:A	2.59283e-06	-1.13299e-10	-1.2472	1.16439e-05	-1.13299e-10	-1.3027	2.3567e-05	-1.13299e-10	-1.29962
69572311	chr2:69572311:T:A	4.4814e-06	-1.13299e-10	-0.700017	1.89719e-05	-1.13299e-10	-0.814526	3.84866e-05	-1.13299e-10	-0.809154
69572834	chr2:69572834:C:T	3.60528e-06	-1.13299e-10	-0.917552	1.94934e-05	-1.13299e-10	-0.787405	3.97862e-05	-1.13299e-10	-0.775944
69572839	chr2:69572839:G:A	1.65336e-05	1.84546	-1.24002	5.90767e-06	-0.648948	-1.33228	1.29638e-05	-0.564745	-1.33256
69572982	chr2:69572982:A:G	3.75191e-06	-1.13299e-10	-0.877687	2.25692e-05	-1.13299e-10	-0.640896	4.66868e-05	-1.13299e-10	-0.616001
69573250	chr2:69573250:C:T	2.61828e-06	-1.13299e-10	-1.23743	1.17311e-05	-1.13299e-10	-1.29524	2.3747e-05	-1.13299e-10	-1.29201
69573447	chr2:69573447:T:C	2.32052e-06	-1.13299e-10	-1.35816	1.17429e-05	-1.13299e-10	-1.29423	2.37183e-05	-1.13299e-10	-1.29321
69573492	chr2:69573492:G:A	2.32998e-06	-1.13299e-10	-1.35409	1.18241e-05	-1.13299e-10	-1.28734	2.38776e-05	-1.13299e-10	-1.28652
69573508	chr2:69573508:C:G	4.16671e-06	-1.13299e-10	-0.772825	1.78284e-05	-1.13299e-10	-0.876692	3.62051e-05	-1.13299e-10	-0.870263
69573640	chr2:69573640:T:C	3.32408e-05	1.83398	-0.530151	1.22705e-05	-0.712695	-0.537587	3.17308e-05	-0.493762	-0.508415
69573666	chr2:69573666:T:C	2.56414e-06	-1.13299e-10	-1.25833	1.26314e-05	-1.13299e-10	-1.2213	2.54903e-05	-1.13299e-10	-1.22116
69574073	chr2:69574073:A:G	2.29693e-06	-1.13299e-10	-1.36838	1.09498e-05	-1.13299e-10	-1.36416	2.21565e-05	-1.13299e-10	-1.36133
69575381	chr2:69575381:T:A	7.0972e-05	1.77458	0.28775	2.36248e-05	-0.742834	0.147649	6.23281e-05	-0.525288	0.198238
69575555	chr2:69575555:C:T	2.52869e-06	-1.13299e-10	-1.27225	1.14289e-05	-1.13299e-10	-1.32133	2.31303e-05	-1.13299e-10	-1.31832
69576518	chr2:69576518:C:T	0.00020835	4.11085	-0.971575	7.70204e-06	-0.347974	-1.36802	1.85195e-05	-0.170901	-1.36974
69576582	chr2:69576582:G:C	1.09932e-05	0.197328	-3.69445e-10	1.59413e-05	-0.988567	-3.69445e-10	3.26208e-05	-0.974514	-3.69445e-10
69576665	chr2:69576665:A:G	2.28289e-06	-1.13299e-10	-1.37451	1.08627e-05	-1.13299e-10	-1.37215	2.19598e-05	-1.13299e-10	-1.37025
69576961	chr2:69576961:C:A	3.94415e-06	-1.13299e-10	-0.827718	1.70752e-05	-1.13299e-10	-0.919854	3.47745e-05	-1.13299e-10	-0.910577
69577362	chr2:69577362:T:G	2.88454e-06	-1.13299e-10	-1.14059	1.2843e-05	-1.13299e-10	-1.20469	2.57403e-05	-1.13299e-10	-1.2114
69577409	chr2:69577409:G:A	2.32466e-06	-1.13299e-10	-1.35638	1.07949e-05	-1.13299e-10	-1.37841	2.17811e-05	-1.13299e-10	-1.37842
69577468	chr2:69577468:G:A	2.85495e-06	-1.13299e-10	-1.1509	1.27871e-05	-1.13299e-10	-1.20904	2.58374e-05	-1.13299e-10	-1.20764
69577706	chr2:69577706:G:T	2.27592e-06	-1.13299e-10	-1.37757	1.08208e-05	-1.13299e-10	-1.37601	2.18591e-05	-1.13299e-10	-1.37485
69577797	chr2:69577797:G:T	2.29995e-06	-1.13299e-10	-1.36706	1.08087e-05	-1.13299e-10	-1.37713	2.18107e-05	-1.13299e-10	-1.37706
69578209	chr2:69578209:C:T	2.49421e-06	-1.13299e-10	-1.28598	1.14892e-05	-1.13299e-10	-1.31607	2.32269e-05	-1.13299e-10	-1.31415
69578699	chr2:69578699:C:A	2.29623e-06	-1.13299e-10	-1.36868	1.07955e-05	-1.13299e-10	-1.37836	2.17824e-05	-1.13299e-10	-1.37836
69579515	chr2:69579515:G:A	2.32751e-06	-1.13299e-10	-1.35515	1.12474e-05	-1.13299e-10	-1.33734	2.27021e-05	-1.13299e-10	-1.33701
69579702	chr2:69579702:G:A	4.59192e-06	-1.13299e-10	-0.675653	2.18994e-05	-1.13299e-10	-0.671023	4.40629e-05	-1.13299e-10	-0.673846
69580528	chr2:69580528:A:G	2.33891e-06	-1.13299e-10	-1.35027	1.12001e-05	-1.13299e-10	-1.34156	2.26843e-05	-1.13299e-10	-1.33779
69580603	chr2:69580603:G:A	2.27793e-06	-1.13299e-10	-1.37668	1.08395e-05	-1.13299e-10	-1.37429	2.19004e-05	-1.13299e-10	-1.37296
69581008	chr2:69581008:T:C	0.000175498	2.22626	0.741411	4.83294e-05	-0.495109	0.615666	0.000131778	-0.250509	0.672167
69581666	chr2:69581666:T:C	2.81975e-06	-1.13299e-10	-1.1633	1.26399e-05	-1.13299e-10	-1.22063	2.5628e-05	-1.13299e-10	-1.21578
69581736	chr2:69581736:G:A	3.68998e-06	-1.13299e-10	-0.894331	1.63532e-05	-1.13299e-10	-0.963058	3.33491e-05	-1.13299e-10	-0.952433
69581781	chr2:69581781:G:A	5.40883e-05	2.19085	-0.40018	1.69207e-05	-0.520829	-0.408114	4.49662e-05	-0.277427	-0.376124
69582000	chr2:69582000:T:C	2.29719e-06	-1.13299e-10	-1.36826	1.09568e-05	-1.13299e-10	-1.36352	2.21655e-05	-1.13299e-10	-1.36092
69582373	chr2:69582373:GCGTGTGTGTGCA:G	2.30501e-06	-1.13299e-10	-1.36487	1.10007e-05	-1.13299e-10	-1.35952	2.22616e-05	-1.13299e-10	-1.3566
69582625	chr2:69582625:T:A	2.78648e-06	-1.13299e-10	-1.17517	1.25117e-05	-1.13299e-10	-1.23082	2.53639e-05	-1.13299e-10	-1.22614
69582648	chr2:69582648:G:A	4.32635e-06	-1.13299e-10	-0.735226	1.84815e-05	-1.13299e-10	-0.840712	3.76496e-05	-1.13299e-10	-0.831141
69583089	chr2:69583089:C:A	2.36665e-06	-1.13299e-10	-1.33848	1.12678e-05	-1.13299e-10	-1.33554	2.28265e-05	-1.13299e-10	-1.33154
69583454	chr2:69583454:T:C	2.58509e-06	-1.13299e-10	-1.25019	1.19727e-05	-1.13299e-10	-1.27485	2.4118e-05	-1.13299e-10	-1.2765
69583729	chr2:69583729:A:T	4.08204e-06	-1.13299e-10	-0.793354	2.49104e-05	-1.13299e-10	-0.542195	5.03005e-05	-1.13299e-10	-0.541448
69583837	chr2:69583837:AT:A	2.33262e-06	-1.13299e-10	-1.35296	1.07981e-05	-1.13299e-10	-1.37811	2.17878e-05	-1.13299e-10	-1.37811
69584858	chr2:69584858:A:G	6.96164e-05	0.95925	1.0838	4.00985e-05	-1.02199	0.955848	0.000102323	-0.845296	1.01397
69584937	chr2:69584937:C:T	9.39029e-06	1.36408	-1.32435	4.05212e-06	-0.989735	-1.36851	8.964e-06	-0.8983	-1.36795
69585047	chr2:69585047:C:A	2.17207e-06	-1.42427	-3.69445e-10	9.11519e-06	-1.54754	-3.69445e-10	1.87346e-05	-1.52909	-3.69445e-10
69585145	chr2:69585145:C:T	6.40008e-05	0.946404	1.01254	3.71641e-05	-1.02784	0.885703	9.47093e-05	-0.851451	0.9428
69585615	chr2:69585615:C:T	3.07444e-06	-1.13299e-10	-1.07683	1.40757e-05	-1.13299e-10	-1.11303	2.84503e-05	-1.13299e-10	-1.1113
69585617	chr2:69585617:T:C	2.49001e-06	-1.13299e-10	-1.28767	1.23706e-05	-1.13299e-10	-1.24216	2.48442e-05	-1.13299e-10	-1.24684
69585933	chr2:69585933:T:G	2.60073e-06	-1.13299e-10	-1.24416	1.26667e-05	-1.13299e-10	-1.21851	2.58259e-05	-1.13299e-10	-1.20808
69586213	chr2:69586213:A:C	4.58444e-05	2.55711	-0.931807	4.54238e-06	-0.886864	-1.35717	1.04165e-05	-0.756029	-1.36004
69586326	chr2:69586326:T:C	8.11963e-07	-1.08017	-1.32808	2.34178e-06	-1.53461	-1.37196	4.85177e-06	-1.50863	-1.37149
69586380	chr2:69586380:A:G	3.7172e-06	0.350155	-1.23714	3.26486e-06	-1.25822	-1.31604	6.93811e-06	-1.20679	-1.31564
69586436	chr2:69586436:G:A	2.30479e-06	-1.13299e-10	-1.36496	1.08018e-05	-1.13299e-10	-1.37776	2.1796e-05	-1.13299e-10	-1.37774
69586581	chr2:69586581:G:T	1.45197e-05	0.241356	0.234198	1.64152e-05	-1.20431	0.245033	3.88709e-05	-1.07854	0.279323
69587207	chr2:69587207:C:G	3.21225e-06	-1.13299e-10	-1.03298	1.46593e-05	-1.13299e-10	-1.07241	2.96299e-05	-1.13299e-10	-1.07068
69587330	chr2:69587330:CAT:C	2.80121e-06	-1.13299e-10	-1.1699	1.28039e-05	-1.13299e-10	-1.20773	2.60793e-05	-1.13299e-10	-1.19832
69587437	chr2:69587437:A:G	2.31161e-06	-1.13299e-10	-1.36201	1.10411e-05	-1.13299e-10	-1.35586	2.23492e-05	-1.13299e-10	-1.35267
69587878	chr2:69587878:T:C	9.22832e-06	1.27446	-1.25214	4.45059e-06	-0.93718	-1.32726	9.71171e-06	-0.859655	-1.32648
69588101	chr2:69588101:T:C	4.17442e-06	-1.13299e-10	-0.770977	1.98171e-05	-1.13299e-10	-0.770938	3.98155e-05	-1.13299e-10	-0.775208
69588136	chr2:69588136:T:C	2.80319e-06	-1.13299e-10	-1.16919	1.25765e-05	-1.13299e-10	-1.22565	2.54971e-05	-1.13299e-10	-1.2209
69588411	chr2:69588411:G:A	2.30091e-06	-1.13299e-10	-1.36665	1.09784e-05	-1.13299e-10	-1.36156	2.22127e-05	-1.13299e-10	-1.3588
69588517	chr2:69588517:A:G	2.70432e-06	-1.13299e-10	-1.2051	1.32127e-05	-1.13299e-10	-1.17631	2.69739e-05	-1.13299e-10	-1.16459
69588647	chr2:69588647:T:C	2.34745e-06	-1.13299e-10	-1.34662	1.08103e-05	-1.13299e-10	-1.37698	2.18129e-05	-1.13299e-10	-1.37696
69588820	chr2:69588820:A:G	4.24847e-06	-1.13299e-10	-0.753393	1.83674e-05	-1.13299e-10	-0.846903	3.74199e-05	-1.13299e-10	-0.837261
69589095	chr2:69589095:G:T	2.32698e-06	-1.13299e-10	-1.35538	1.07956e-05	-1.13299e-10	-1.37834	2.17828e-05	-1.13299e-10	-1.37834
69589341	chr2:69589341:A:G	2.3648e-06	-1.13299e-10	-1.33926	1.12587e-05	-1.13299e-10	-1.33634	2.28074e-05	-1.13299e-10	-1.33238
69589390	chr2:69589390:G:A	4.03958e-06	-1.13299e-10	-0.803811	2.469e-05	-1.13299e-10	-0.551082	4.98372e-05	-1.13299e-10	-0.550702
69589475	chr2:69589475:G:A	3.89991e-06	-1.13299e-10	-0.838999	2.36704e-05	-1.13299e-10	-0.593258	4.77779e-05	-1.13299e-10	-0.592899
69590056	chr2:69590056:G:A	2.60011e-06	-1.13299e-10	-1.2444	1.26647e-05	-1.13299e-10	-1.21867	2.58215e-05	-1.13299e-10	-1.20826
69590120	chr2:69590120:G:T	3.32895e-06	-1.13299e-10	-0.997295	1.45802e-05	-1.13299e-10	-1.07782	2.95585e-05	-1.13299e-10	-1.07309
69590201	chr2:69590201:C:T	2.30049e-06	-1.13299e-10	-1.36683	1.0976e-05	-1.13299e-10	-1.36177	2.22075e-05	-1.13299e-10	-1.35903
69590860	chr2:69590860:C:G	2.36769e-06	-1.13299e-10	-1.33804	1.12729e-05	-1.13299e-10	-1.33508	2.28373e-05	-1.13299e-10	-1.33107
69590901	chr2:69590901:T:C	8.42205e-06	1.19629	-1.26538	4.25318e-06	-0.974292	-1.33552	9.25698e-06	-0.899357	-1.33473
69591275	chr2:69591275:G:A	2.28771e-06	-1.13299e-10	-1.3724	1.07978e-05	-1.13299e-10	-1.37814	2.17895e-05	-1.13299e-10	-1.37804
69591522	chr2:69591522:TC:T	2.75607e-06	-1.13299e-10	-1.18614	1.31262e-05	-1.13299e-10	-1.18287	2.67218e-05	-1.13299e-10	-1.17398
69591753	chr2:69591753:C:T	5.47949e-06	-1.13299e-10	-0.498939	2.30311e-05	-1.13299e-10	-0.620639	4.75264e-05	-1.13299e-10	-0.598179
69591894	chr2:69591894:C:A	2.59109e-06	-1.13299e-10	-1.24787	1.20096e-05	-1.13299e-10	-1.27178	2.4196e-05	-1.13299e-10	-1.27327
69592034	chr2:69592034:A:G	4.76664e-06	-1.13299e-10	-0.638311	2.03843e-05	-1.13299e-10	-0.742716	4.15809e-05	-1.13299e-10	-0.731822
69592154	chr2:69592154:T:C	7.92341e-06	-1.13299e-10	-0.13013	3.77972e-05	-1.13299e-10	-0.125248	7.74129e-05	-1.13299e-10	-0.11031
69592238	chr2:69592238:C:T	2.32501e-06	-1.13299e-10	-1.35623	1.23507e-05	-1.13299e-10	-1.24377	2.50424e-05	-1.13299e-10	-1.23889
69592360	chr2:69592360:G:A	2.35875e-06	-1.13299e-10	-1.34182	1.12307e-05	-1.13299e-10	-1.33883	2.2748e-05	-1.13299e-10	-1.33499
69592442	chr2:69592442:T:C	6.82117e-05	0.827943	1.19472	4.60334e-05	-1.00244	1.07433	0.000115692	-0.839572	1.13104
69592640	chr2:69592640:C:T	2.01498e-06	-1.49934	-3.69445e-10	8.87452e-06	-1.5743	-3.69445e-10	1.7887e-05	-1.57539	-3.69445e-10
69592864	chr2:69592864:G:A	2.29244e-06	-1.13299e-10	-1.37034	1.1046e-05	-1.13299e-10	-1.35542	2.23011e-05	-1.13299e-10	-1.35483
69593200	chr2:69593200:A:G	9.32005e-05	3.69114	-1.35634	6.30869e-06	-0.546777	-1.36878	1.52459e-05	-0.366092	-1.36906
69593876	chr2:69593876:A:C	8.67914e-07	-0.973041	-1.36857	2.54003e-06	-1.50314	-1.32217	5.28364e-06	-1.47047	-1.32438
69594251	chr2:69594251:A:G	2.44482e-06	-1.13299e-10	-1.30598	1.0943e-05	-1.13299e-10	-1.36478	2.20973e-05	-1.13299e-10	-1.36401
69594436	chr2:69594436:G:A	2.33871e-06	-1.13299e-10	-1.35035	1.25266e-05	-1.13299e-10	-1.22963	2.54067e-05	-1.13299e-10	-1.22445
69594896	chr2:69594896:A:G	3.88512e-06	-1.13299e-10	-0.842798	2.35787e-05	-1.13299e-10	-0.597138	4.76159e-05	-1.13299e-10	-0.596297
69595706	chr2:69595706:A:AT	2.35696e-06	-1.13299e-10	-1.34258	1.12206e-05	-1.13299e-10	-1.33973	2.27254e-05	-1.13299e-10	-1.33598
69595712	chr2:69595712:A:G	2.31224e-06	-1.13299e-10	-1.36174	1.08365e-05	-1.13299e-10	-1.37456	2.18695e-05	-1.13299e-10	-1.37437
69595799	chr2:69595799:G:A	3.94655e-06	-1.13299e-10	-0.82711	2.40366e-05	-1.13299e-10	-0.577906	4.85409e-05	-1.13299e-10	-0.577057
69595915	chr2:69595915:T:C	2.34269e-06	-1.13299e-10	-1.34865	1.25757e-05	-1.13299e-10	-1.22572	2.5508e-05	-1.13299e-10	-1.22047
69596253	chr2:69596253:C:T	2.35936e-06	-1.13299e-10	-1.34156	1.08142e-05	-1.13299e-10	-1.37662	2.182e-05	-1.13299e-10	-1.37664
69596287	chr2:69596287:T:C	2.91412e-06	-1.13299e-10	-1.13038	1.70104e-05	-1.13299e-10	-0.923656	3.48078e-05	-1.13299e-10	-0.909621
69596347	chr2:69596347:C:G	1.92445e-06	-1.54531	-3.69445e-10	9.03408e-06	-1.55648	-3.69445e-10	1.81177e-05	-1.56257	-3.69445e-10
69596476	chr2:69596476:C:T	2.27746e-06	-1.13299e-10	-1.37689	1.08345e-05	-1.13299e-10	-1.37474	2.189e-05	-1.13299e-10	-1.37343
69597073	chr2:69597073:T:C	2.40036e-06	-1.13299e-10	-1.32433	1.2037e-05	-1.13299e-10	-1.2695	2.43626e-05	-1.13299e-10	-1.26641
69597602	chr2:69597602:G:A	3.90679e-06	-1.13299e-10	-0.837236	2.37448e-05	-1.13299e-10	-0.590117	4.79514e-05	-1.13299e-10	-0.589275
69597718	chr2:69597718:AAAT:A	2.47039e-06	-1.13299e-10	-1.29557	1.14421e-05	-1.13299e-10	-1.32018	2.30397e-05	-1.13299e-10	-1.32225
69597944	chr2:69597944:C:A	2.86185e-06	-1.13299e-10	-1.14849	1.35241e-05	-1.13299e-10	-1.15301	2.72331e-05	-1.13299e-10	-1.15503
69598165	chr2:69598165:C:CA	2.34429e-06	-1.13299e-10	-1.34797	1.2594e-05	-1.13299e-10	-1.22426	2.55464e-05	-1.13299e-10	-1.21897
69598496	chr2:69598496:G:T	2.34451e-06	-1.13299e-10	-1.34788	1.25971e-05	-1.13299e-10	-1.22401	2.5553e-05	-1.13299e-10	-1.21871
69598834	chr2:69598834:A:G	4.83697e-06	-1.13299e-10	-0.623662	2.06456e-05	-1.13299e-10	-0.729982	4.21164e-05	-1.13299e-10	-0.719025
69599028	chr2:69599028:G:A	2.30465e-06	-1.13299e-10	-1.36502	1.09998e-05	-1.13299e-10	-1.35961	2.22593e-05	-1.13299e-10	-1.3567
69599063	chr2:69599063:G:A	2.3418e-06	-1.13299e-10	-1.34903	1.25637e-05	-1.13299e-10	-1.22667	2.54842e-05	-1.13299e-10	-1.2214
69599263	chr2:69599263:T:C	2.35884e-06	-1.13299e-10	-1.34178	1.1036e-05	-1.13299e-10	-1.35632	2.22421e-05	-1.13299e-10	-1.35748
69599305	chr2:69599305:C:T	3.99365e-06	-1.13299e-10	-0.815246	1.76296e-05	-1.13299e-10	-0.887905	3.59768e-05	-1.13299e-10	-0.876588
69599618	chr2:69599618:T:C	2.32141e-06	-1.13299e-10	-1.35778	1.2302e-05	-1.13299e-10	-1.24772	2.49453e-05	-1.13299e-10	-1.24278
69599667	chr2:69599667:T:C	2.34193e-06	-1.13299e-10	-1.34898	1.25661e-05	-1.13299e-10	-1.22648	2.54904e-05	-1.13299e-10	-1.22116
69599776	chr2:69599776:GTGTT:G	2.27804e-06	-1.13299e-10	-1.37664	1.10288e-05	-1.13299e-10	-1.35697	2.22577e-05	-1.13299e-10	-1.35677
69600271	chr2:69600271:G:A	5.21776e-06	-1.13299e-10	-0.547883	2.21671e-05	-1.13299e-10	-0.658874	4.52593e-05	-1.13299e-10	-0.647054
69600311	chr2:69600311:TAACA:T	2.31809e-06	-1.13299e-10	-1.35921	1.07949e-05	-1.13299e-10	-1.37841	2.17814e-05	-1.13299e-10	-1.3784
69600324	chr2:69600324:G:A	0.000113842	3.86306	-1.3282	6.67711e-06	-0.481161	-1.37764	1.616e-05	-0.299245	-1.37768
69600608	chr2:69600608:G:C	4.85945e-06	-1.13299e-10	-0.619027	2.07084e-05	-1.13299e-10	-0.726943	4.22501e-05	-1.13299e-10	-0.715856
69601430	chr2:69601430:T:C	1.30423e-05	-1.13299e-10	0.368245	3.98034e-05	-1.13299e-10	-0.0735309	8.1557e-05	-1.13299e-10	-0.0581608
69601835	chr2:69601835:A:G	4.8511e-06	-1.13299e-10	-0.620746	2.07018e-05	-1.13299e-10	-0.727263	4.22318e-05	-1.13299e-10	-0.716291
69602119	chr2:69602119:A:C	2.88639e-06	-1.13299e-10	-1.13995	1.67809e-05	-1.13299e-10	-0.937241	3.43412e-05	-1.13299e-10	-0.923118
69602324	chr2:69602324:A:G	3.96349e-06	-1.13299e-10	-0.822827	2.41999e-05	-1.13299e-10	-0.571133	4.88807e-05	-1.13299e-10	-0.570081
69602589	chr2:69602589:T:A	2.50456e-06	-1.13299e-10	-1.28184	1.16482e-05	-1.13299e-10	-1.30233	2.34724e-05	-1.13299e-10	-1.30364
69602784	chr2:69602784:T:C	6.31005e-06	-1.13299e-10	-0.357809	2.61303e-05	-1.13299e-10	-0.494386	5.39838e-05	-1.13299e-10	-0.470779
69602848	chr2:69602848:A:C	2.27641e-06	-1.13299e-10	-1.37735	1.1133e-05	-1.13299e-10	-1.34757	2.24757e-05	-1.13299e-10	-1.34703
69602856	chr2:69602856:C:T	3.42687e-06	-1.13299e-10	-0.968304	2.02437e-05	-1.13299e-10	-0.749641	4.08454e-05	-1.13299e-10	-0.749668
69603131	chr2:69603131:C:G	2.3476e-06	-1.13299e-10	-1.34656	1.08616e-05	-1.13299e-10	-1.37225	2.1936e-05	-1.13299e-10	-1.37134
69603232	chr2:69603232:C:A	2.68212e-06	-1.13299e-10	-1.21334	1.23891e-05	-1.13299e-10	-1.24066	2.49532e-05	-1.13299e-10	-1.24246
69603795	chr2:69603795:G:A	1.47499e-05	-1.13299e-10	0.491287	4.41032e-05	-1.13299e-10	0.0290497	9.04309e-05	-1.13299e-10	0.0451224
69603851	chr2:69603851:G:A	3.40066e-06	-1.13299e-10	-0.975982	1.90851e-05	-1.13299e-10	-0.808575	3.875e-05	-1.13299e-10	-0.802332
69604317	chr2:69604317:G:A	2.7445e-06	-1.13299e-10	-1.19035	1.29324e-05	-1.13299e-10	-1.19775	2.63081e-05	-1.13299e-10	-1.18959
69604504	chr2:69604504:C:T	4.62981e-06	-1.13299e-10	-0.667436	2.00208e-05	-1.13299e-10	-0.76071	4.11346e-05	-1.13299e-10	-0.742612
69604600	chr2:69604600:A:G	0.000105456	1.78476	0.673583	3.49912e-05	-0.743388	0.541002	9.34242e-05	-0.518926	0.596613
69604690	chr2:69604690:G:C	3.10787e-06	-1.13299e-10	-1.06601	1.80574e-05	-1.13299e-10	-0.863929	3.64571e-05	-1.13299e-10	-0.863328
69605060	chr2:69605060:G:A	2.28068e-06	-1.13299e-10	-1.37548	1.16689e-05	-1.13299e-10	-1.30055	2.36285e-05	-1.13299e-10	-1.29701
69605124	chr2:69605124:C:T	2.28309e-06	-1.13299e-10	-1.37442	1.17293e-05	-1.13299e-10	-1.29539	2.37526e-05	-1.13299e-10	-1.29177
69605202	chr2:69605202:C:T	3.00334e-06	-1.13299e-10	-1.10023	1.23505e-05	-1.13299e-10	-1.24378	2.48005e-05	-1.13299e-10	-1.2486
69605397	chr2:69605397:TC:T	2.40904e-06	-1.13299e-10	-1.32072	1.10694e-05	-1.13299e-10	-1.3533	2.23606e-05	-1.13299e-10	-1.35216
69605614	chr2:69605614:G:A	3.12778e-06	-1.13299e-10	-1.05963	1.27062e-05	-1.13299e-10	-1.21539	2.55002e-05	-1.13299e-10	-1.22078
69606036	chr2:69606036:T:C	2.32161e-06	-1.13299e-10	-1.35769	1.23215e-05	-1.13299e-10	-1.24614	2.49746e-05	-1.13299e-10	-1.24161
69606189	chr2:69606189:C:A	3.27913e-06	-1.13299e-10	-1.01237	1.45531e-05	-1.13299e-10	-1.07968	2.92159e-05	-1.13299e-10	-1.08475
69606250	chr2:69606250:G:T	3.9831e-06	-1.13299e-10	-0.817892	1.74487e-05	-1.13299e-10	-0.898219	3.57807e-05	-1.13299e-10	-0.882055
69606363	chr2:69606363:C:T	2.23839e-06	-1.39419	-3.69445e-10	9.05439e-06	-1.55423	-3.69445e-10	1.83422e-05	-1.55026	-3.69445e-10
69606530	chr2:69606530:T:C	4.91197e-06	-1.13299e-10	-0.608277	2.12953e-05	-1.13299e-10	-0.698996	4.31286e-05	-1.13299e-10	-0.695277
69606654	chr2:69606654:C:A	2.96335e-06	-1.13299e-10	-1.11363	1.30975e-05	-1.13299e-10	-1.18506	2.62626e-05	-1.13299e-10	-1.19132
69607004	chr2:69607004:T:C	3.55796e-06	-1.13299e-10	-0.930765	1.571e-05	-1.13299e-10	-1.00318	3.21445e-05	-1.13299e-10	-0.989222
69607015	chr2:69607015:G:A	2.49888e-06	-1.13299e-10	-1.28411	1.43056e-05	-1.13299e-10	-1.09683	2.90714e-05	-1.13299e-10	-1.08971
69607131	chr2:69607131:G:A	2.56969e-06	-1.13299e-10	-1.25617	1.28749e-05	-1.13299e-10	-1.2022	2.58431e-05	-1.13299e-10	-1.20742
69607151	chr2:69607151:G:A	2.35054e-06	-1.13299e-10	-1.34531	1.26971e-05	-1.13299e-10	-1.21611	2.57433e-05	-1.13299e-10	-1.21129
69607194	chr2:69607194:G:T	2.96425e-06	-1.13299e-10	-1.11333	1.31007e-05	-1.13299e-10	-1.18481	2.6269e-05	-1.13299e-10	-1.19107
69607395	chr2:69607395:T:C	2.27732e-06	-1.13299e-10	-1.37695	1.07993e-05	-1.13299e-10	-1.378	2.17971e-05	-1.13299e-10	-1.37769
69607497	chr2:69607497:C:A	2.33939e-06	-1.13299e-10	-1.35006	1.25664e-05	-1.13299e-10	-1.22645	2.54795e-05	-1.13299e-10	-1.22159
69607551	chr2:69607551:C:T	3.21314e-06	-1.13299e-10	-1.0327	1.86872e-05	-1.13299e-10	-0.829641	3.79684e-05	-1.13299e-10	-0.822708
69607598	chr2:69607598:C:T	3.64804e-06	-1.13299e-10	-0.905762	1.73549e-05	-1.13299e-10	-0.90361	3.50597e-05	-1.13299e-10	-0.902411
69607623	chr2:69607623:A:G	2.37066e-06	-1.13299e-10	-1.33678	1.29369e-05	-1.13299e-10	-1.1974	2.62427e-05	-1.13299e-10	-1.19208
69607818	chr2:69607818:A:G	2.34131e-06	-1.13299e-10	-1.34924	1.25896e-05	-1.13299e-10	-1.22461	2.55276e-05	-1.13299e-10	-1.2197
69608384	chr2:69608384:A:G	2.81978e-06	-1.13299e-10	-1.16329	1.25953e-05	-1.13299e-10	-1.22416	2.5302e-05	-1.13299e-10	-1.22858
69609137	chr2:69609137:G:A	4.41515e-06	-1.13299e-10	-0.714911	1.92763e-05	-1.13299e-10	-0.798607	3.90277e-05	-1.13299e-10	-0.795191
69609389	chr2:69609389:T:C	5.06602e-06	-1.13299e-10	-0.577397	2.18998e-05	-1.13299e-10	-0.671004	4.4352e-05	-1.13299e-10	-0.667306
69609942	chr2:69609942:C:T	1.36238e-05	-1.13299e-10	0.411864	4.09227e-05	-1.13299e-10	-0.0457964	8.38711e-05	-1.13299e-10	-0.0301826
69609986	chr2:69609986:CT:C	2.35802e-06	-1.13299e-10	-1.34213	1.28176e-05	-1.13299e-10	-1.20667	2.59922e-05	-1.13299e-10	-1.20167
69610014	chr2:69610014:G:A	3.87544e-06	-1.13299e-10	-0.845294	1.7095e-05	-1.13299e-10	-0.918694	3.46028e-05	-1.13299e-10	-0.91553
69610443	chr2:69610443:G:A	2.76349e-06	-1.13299e-10	-1.18346	1.55746e-05	-1.13299e-10	-1.01184	3.14314e-05	-1.13299e-10	-1.01166
69610945	chr2:69610945:T:C	3.29934e-06	-1.13299e-10	-1.00623	1.4506e-05	-1.13299e-10	-1.08292	2.95052e-05	-1.13299e-10	-1.0749
69610976	chr2:69610976:G:A	2.33231e-06	-1.13299e-10	-1.35309	1.24722e-05	-1.13299e-10	-1.23398	2.52812e-05	-1.13299e-10	-1.2294
69611360	chr2:69611360:G:T	2.30981e-06	-1.13299e-10	-1.36279	1.21674e-05	-1.13299e-10	-1.25873	2.46535e-05	-1.13299e-10	-1.25454
69611410	chr2:69611410:T:C	3.14873e-06	-1.13299e-10	-1.05295	1.82363e-05	-1.13299e-10	-0.854067	3.70291e-05	-1.13299e-10	-0.847759
69611682	chr2:69611682:G:A	3.60822e-06	-1.13299e-10	-0.916736	1.71293e-05	-1.13299e-10	-0.916692	3.4581e-05	-1.13299e-10	-0.91616
69611762	chr2:69611762:T:C	2.25072e-06	-1.3887	-3.69445e-10	8.87244e-06	-1.57453	-3.69445e-10	1.79089e-05	-1.57417	-3.69445e-10
69612169	chr2:69612169:T:C	3.12675e-06	-1.13299e-10	-1.05996	1.82061e-05	-1.13299e-10	-0.855728	3.6764e-05	-1.13299e-10	-0.854943
69612386	chr2:69612386:C:T	3.09352e-06	-1.13299e-10	-1.07064	1.79581e-05	-1.13299e-10	-0.869441	3.62629e-05	-1.13299e-10	-0.868667
69612552	chr2:69612552:T:C	8.23524e-07	-1.23928	-1.15484	4.89019e-06	-1.1422	-1.02806	1.04622e-05	-1.09505	-1.01664
69612553	chr2:69612553:G:A	3.10447e-06	-1.13299e-10	-1.06711	1.80385e-05	-1.13299e-10	-0.864973	3.64255e-05	-1.13299e-10	-0.864194
69612693	chr2:69612693:T:A	4.20829e-05	2.91443	-1.37474	4.49093e-06	-0.919195	-1.33623	1.03844e-05	-0.782737	-1.33643
69613039	chr2:69613039:T:C	5.13718e-06	-1.13299e-10	-0.563448	2.85467e-05	-1.13299e-10	-0.405939	5.82854e-05	-1.13299e-10	-0.394112
69613115	chr2:69613115:G:T	3.00392e-06	-1.13299e-10	-1.10003	1.32518e-05	-1.13299e-10	-1.17335	2.65676e-05	-1.13299e-10	-1.17977
69613243	chr2:69613243:T:C	4.86289e-06	-1.13299e-10	-0.618318	2.68746e-05	-1.13299e-10	-0.466299	5.48494e-05	-1.13299e-10	-0.454873
69613369	chr2:69613369:CCT:C	2.27544e-06	-1.13299e-10	-1.37778	1.08397e-05	-1.13299e-10	-1.37426	2.18813e-05	-1.13299e-10	-1.37383
69613603	chr2:69613603:A:C	2.3623e-06	-1.13299e-10	-1.34032	1.08216e-05	-1.13299e-10	-1.37594	2.18314e-05	-1.13299e-10	-1.37611
69614012	chr2:69614012:G:C	2.27595e-06	-1.13299e-10	-1.37755	1.08005e-05	-1.13299e-10	-1.37789	2.17939e-05	-1.13299e-10	-1.37783
69614209	chr2:69614209:T:C	4.91197e-06	-1.13299e-10	-0.608277	2.12953e-05	-1.13299e-10	-0.698996	4.31286e-05	-1.13299e-10	-0.695277
69614295	chr2:69614295:G:A	5.41947e-06	-1.13299e-10	-0.509953	3.01735e-05	-1.13299e-10	-0.350517	6.1654e-05	-1.13299e-10	-0.337925
69614589	chr2:69614589:T:C	6.68435e-07	-1.50021	-1.10256	3.8791e-06	-1.43741	-0.964467	8.05515e-06	-1.42115	-0.952005
69614590	chr2:69614590:G:A	2.7484e-06	-1.13299e-10	-1.18893	1.54579e-05	-1.13299e-10	-1.01936	3.11958e-05	-1.13299e-10	-1.01918
69614781	chr2:69614781:T:C	1.43714e-05	-1.13299e-10	0.465292	4.30831e-05	-1.13299e-10	0.00564928	8.8341e-05	-1.13299e-10	0.0217413
69615081	chr2:69615081:G:A	2.41066e-06	-1.13299e-10	-1.32005	1.08972e-05	-1.13299e-10	-1.36898	2.19815e-05	-1.13299e-10	-1.36926
69615246	chr2:69615246:C:T	7.44126e-06	-1.13299e-10	-0.192912	3.53973e-05	-1.13299e-10	-0.190848	7.24999e-05	-1.13299e-10	-0.175877
69615365	chr2:69615365:T:C	2.64575e-06	-1.13299e-10	-1.227	1.29825e-05	-1.13299e-10	-1.19388	2.62665e-05	-1.13299e-10	-1.19117
69615615	chr2:69615615:C:G	2.92388e-06	-1.13299e-10	-1.12704	1.29493e-05	-1.13299e-10	-1.19644	2.59759e-05	-1.13299e-10	-1.20229
69615688	chr2:69615688:G:A	8.33777e-07	-1.23056	-1.15118	4.96143e-06	-1.13237	-1.02342	1.06185e-05	-1.08482	-1.01205
69615917	chr2:69615917:C:T	2.27445e-06	-1.13299e-10	-1.37821	1.08572e-05	-1.13299e-10	-1.37265	2.19288e-05	-1.13299e-10	-1.37166
69616106	chr2:69616106:C:T	8.5902e-07	-1.21078	-1.14114	5.13684e-06	-1.11001	-1.01104	1.1009e-05	-1.06142	-0.999334
69616631	chr2:69616631:C:T	2.45073e-06	-1.13299e-10	-1.30357	1.09749e-05	-1.13299e-10	-1.36187	2.21371e-05	-1.13299e-10	-1.36221
69616639	chr2:69616639:G:A	2.46217e-06	-1.13299e-10	-1.29891	1.35525e-05	-1.13299e-10	-1.15091	2.75932e-05	-1.13299e-10	-1.14189
69616930	chr2:69616930:C:T	2.97078e-06	-1.13299e-10	-1.11113	1.34126e-05	-1.13299e-10	-1.16129	2.72549e-05	-1.13299e-10	-1.15423
69617067	chr2:69617067:T:C	1.92653e-06	-1.54423	-3.69445e-10	1.06316e-05	-1.39365	-3.69445e-10	2.03627e-05	-1.44576	-3.69445e-10
69617389	chr2:69617389:T:C	8.83006e-07	-1.18294	-1.14143	5.30169e-06	-1.07826	-1.0112	1.1379e-05	-1.02821	-0.999487
69617392	chr2:69617392:C:T	2.52004e-06	-1.13299e-10	-1.27568	1.0997e-05	-1.13299e-10	-1.35986	2.22075e-05	-1.13299e-10	-1.35903
69617597	chr2:69617597:A:G	5.11515e-06	-1.13299e-10	-0.567745	2.21067e-05	-1.13299e-10	-0.661602	4.47952e-05	-1.13299e-10	-0.657363
69617736	chr2:69617736:C:T	2.60494e-06	-1.13299e-10	-1.24254	1.11537e-05	-1.13299e-10	-1.34571	2.2533e-05	-1.13299e-10	-1.34448
69617858	chr2:69617858:C:G	2.71928e-06	-1.13299e-10	-1.19958	1.52366e-05	-1.13299e-10	-1.03378	3.07498e-05	-1.13299e-10	-1.03358
69618158	chr2:69618158:C:G	2.93392e-06	-1.13299e-10	-1.12361	1.29874e-05	-1.13299e-10	-1.1935	2.60511e-05	-1.13299e-10	-1.1994
69618697	chr2:69618697:C:G	6.35726e-05	3.2597	-1.30747	5.2465e-06	-0.802115	-1.29781	1.23643e-05	-0.651497	-1.29315
69618882	chr2:69618882:A:C	5.38844e-06	-1.13299e-10	-0.515696	2.32163e-05	-1.13299e-10	-0.612626	4.70508e-05	-1.13299e-10	-0.608236
69619324	chr2:69619324:T:C	2.98456e-06	-1.13299e-10	-1.1065	1.22654e-05	-1.13299e-10	-1.2507	2.4639e-05	-1.13299e-10	-1.25513
69619378	chr2:69619378:T:C	2.43819e-06	-1.13299e-10	-1.3087	1.33295e-05	-1.13299e-10	-1.1675	2.7134e-05	-1.13299e-10	-1.15867
69619431	chr2:69619431:C:T	2.44693e-06	-1.13299e-10	-1.30512	1.34101e-05	-1.13299e-10	-1.16147	2.73013e-05	-1.13299e-10	-1.15253
69619568	chr2:69619568:A:G	2.54e-06	-1.13299e-10	-1.26779	1.1196e-05	-1.13299e-10	-1.34192	2.25805e-05	-1.13299e-10	-1.34238
69619832	chr2:69619832:G:A	5.06095e-06	-1.13299e-10	-0.578398	2.18859e-05	-1.13299e-10	-0.671639	4.43467e-05	-1.13299e-10	-0.667424
69620225	chr2:69620225:G:C	3.84764e-05	2.82564	-1.37555	4.35878e-06	-0.952072	-1.33322	1.00339e-05	-0.820133	-1.33336
69620818	chr2:69620818:A:T	1.9013e-06	-1.55741	-3.69445e-10	8.971e-06	-1.56348	-3.69445e-10	1.80659e-05	-1.56544	-3.69445e-10
69620861	chr2:69620861:T:C	2.44769e-06	-1.13299e-10	-1.30481	1.34172e-05	-1.13299e-10	-1.16094	2.7316e-05	-1.13299e-10	-1.15199
69620879	chr2:69620879:A:G	5.13005e-06	-1.13299e-10	-0.564837	2.21668e-05	-1.13299e-10	-0.658886	4.49176e-05	-1.13299e-10	-0.654633
69621034	chr2:69621034:G:A	2.44554e-06	-1.13299e-10	-1.30568	1.3397e-05	-1.13299e-10	-1.16245	2.72743e-05	-1.13299e-10	-1.15352
69621114	chr2:69621114:G:A	5.16621e-06	-1.13299e-10	-0.557812	2.23144e-05	-1.13299e-10	-0.652252	4.52165e-05	-1.13299e-10	-0.648001
69621266	chr2:69621266:G:A	2.4945e-06	-1.13299e-10	-1.28586	1.10837e-05	-1.13299e-10	-1.35201	2.23556e-05	-1.13299e-10	-1.35239
69621271	chr2:69621271:T:A	2.34839e-06	-1.34622	-3.69445e-10	1.45872e-05	-1.07734	-3.69445e-10	2.81506e-05	-1.12189	-3.69445e-10
69621283	chr2:69621283:T:C	5.68373e-05	1.56113	0.279106	2.15244e-05	-0.853824	0.165531	5.58989e-05	-0.650857	0.214939
69621336	chr2:69621336:G:A	4.05446e-06	-1.13299e-10	-0.800133	1.76088e-05	-1.13299e-10	-0.889086	3.56176e-05	-1.13299e-10	-0.886622
69621338	chr2:69621338:G:A	2.987e-06	-1.13299e-10	-1.10568	1.34792e-05	-1.13299e-10	-1.15633	2.73876e-05	-1.13299e-10	-1.14937
69621461	chr2:69621461:G:A	1.9482e-06	-1.53305	-3.69445e-10	8.86416e-06	-1.57547	-3.69445e-10	1.79311e-05	-1.57293	-3.69445e-10
69621679	chr2:69621679:A:G	2.44235e-06	-1.13299e-10	-1.30699	1.09431e-05	-1.13299e-10	-1.36477	2.20974e-05	-1.13299e-10	-1.364
69621696	chr2:69621696:G:A	2.39251e-06	-1.13299e-10	-1.32761	1.10221e-05	-1.13299e-10	-1.35758	2.22185e-05	-1.13299e-10	-1.35854
69621746	chr2:69621746:T:C	2.7366e-06	-1.13299e-10	-1.19323	1.53706e-05	-1.13299e-10	-1.02502	3.10205e-05	-1.13299e-10	-1.02482
69621953	chr2:69621953:C:T	2.33902e-06	-1.13299e-10	-1.35022	1.08124e-05	-1.13299e-10	-1.37679	2.18058e-05	-1.13299e-10	-1.37729
69622244	chr2:69622244:G:T	2.40384e-06	-1.13299e-10	-1.32288	1.29899e-05	-1.13299e-10	-1.19331	2.64232e-05	-1.13299e-10	-1.18522
69622506	chr2:69622506:A:G	2.921e-06	-1.13299e-10	-1.12803	1.29384e-05	-1.13299e-10	-1.19728	2.59539e-05	-1.13299e-10	-1.20314
69622545	chr2:69622545:G:C	2.74322e-06	-1.13299e-10	-1.19082	1.54212e-05	-1.13299e-10	-1.02174	3.11225e-05	-1.13299e-10	-1.02153
69622982	chr2:69622982:A:AAG	2.40399e-06	-1.13299e-10	-1.32282	1.29905e-05	-1.13299e-10	-1.19327	2.64238e-05	-1.13299e-10	-1.1852
69623133	chr2:69623133:C:T	2.40241e-06	-1.13299e-10	-1.32348	1.29765e-05	-1.13299e-10	-1.19435	2.63949e-05	-1.13299e-10	-1.18629
69623242	chr2:69623242:C:T	3.09846e-06	-1.13299e-10	-1.06905	1.35975e-05	-1.13299e-10	-1.1476	2.72654e-05	-1.13299e-10	-1.15384
69623276	chr2:69623276:G:A	2.40734e-06	-1.13299e-10	-1.32143	1.30245e-05	-1.13299e-10	-1.19065	2.64953e-05	-1.13299e-10	-1.1825
69623413	chr2:69623413:G:A	4.0535e-06	-1.13299e-10	-0.80037	1.58423e-05	-1.13299e-10	-0.994799	3.21934e-05	-1.13299e-10	-0.987701
69623435	chr2:69623435:G:A	5.50169e-05	1.45479	0.352899	2.18583e-05	-0.904785	0.231885	5.65376e-05	-0.707396	0.282839
69623437	chr2:69623437:T:C	2.41874e-06	-1.13299e-10	-1.3167	1.31351e-05	-1.13299e-10	-1.1822	2.67248e-05	-1.13299e-10	-1.17387
69623541	chr2:69623541:G:A	5.11428e-06	-1.13299e-10	-0.567915	2.21026e-05	-1.13299e-10	-0.661787	4.4787e-05	-1.13299e-10	-0.657545
69623629	chr2:69623629:T:C	2.39764e-06	-1.13299e-10	-1.32547	1.29285e-05	-1.13299e-10	-1.19804	2.62951e-05	-1.13299e-10	-1.19008
69623772	chr2:69623772:CT:C	2.94601e-06	-1.13299e-10	-1.1195	1.33156e-05	-1.13299e-10	-1.16854	2.70519e-05	-1.13299e-10	-1.16171
69624445	chr2:69624445:C:T	2.39914e-06	-1.13299e-10	-1.32484	1.29437e-05	-1.13299e-10	-1.19687	2.63274e-05	-1.13299e-10	-1.18885
69624745	chr2:69624745:C:T	4.08211e-06	-1.13299e-10	-0.793337	1.66392e-05	-1.13299e-10	-0.945719	3.34636e-05	-1.13299e-10	-0.949004
69624886	chr2:69624886:T:C	5.22463e-07	-1.47633	-1.37282	2.29697e-06	-1.57114	-1.35475	4.62619e-06	-1.57475	-1.35298
69624892	chr2:69624892:G:A	3.10003e-06	-1.13299e-10	-1.06854	1.80078e-05	-1.13299e-10	-0.866677	3.6363e-05	-1.13299e-10	-0.865912
69625325	chr2:69625325:G:A	2.90707e-06	-1.13299e-10	-1.13281	1.28878e-05	-1.13299e-10	-1.2012	2.5855e-05	-1.13299e-10	-1.20696
69625361	chr2:69625361:A:C	2.42721e-06	-1.13299e-10	-1.31321	1.32245e-05	-1.13299e-10	-1.17541	2.69162e-05	-1.13299e-10	-1.16674
69625461	chr2:69625461:A:G	2.96212e-06	-1.13299e-10	-1.11405	1.33799e-05	-1.13299e-10	-1.16373	2.71824e-05	-1.13299e-10	-1.15689
69626048	chr2:69626048:A:C	2.44523e-06	-1.13299e-10	-1.30581	1.33938e-05	-1.13299e-10	-1.16269	2.72683e-05	-1.13299e-10	-1.15374
69626076	chr2:69626076:T:C	2.41642e-06	-1.13299e-10	-1.31767	1.31204e-05	-1.13299e-10	-1.18331	2.66989e-05	-1.13299e-10	-1.17484
69626185	chr2:69626185:A:G	2.43826e-06	-1.13299e-10	-1.30867	1.33304e-05	-1.13299e-10	-1.16744	2.71355e-05	-1.13299e-10	-1.15862
69626245	chr2:69626245:T:C	2.431e-06	-1.13299e-10	-1.31165	1.13362e-05	-1.13299e-10	-1.32948	2.29567e-05	-1.13299e-10	-1.32585
69626272	chr2:69626272:G:C	2.42245e-06	-1.13299e-10	-1.31517	1.31765e-05	-1.13299e-10	-1.17904	2.68161e-05	-1.13299e-10	-1.17046
69626416	chr2:69626416:T:G	2.43808e-06	-1.13299e-10	-1.30874	1.33283e-05	-1.13299e-10	-1.16759	2.71317e-05	-1.13299e-10	-1.15876
69626431	chr2:69626431:C:T	2.4201e-06	-1.13299e-10	-1.31614	1.31563e-05	-1.13299e-10	-1.18058	2.6774e-05	-1.13299e-10	-1.17203
69626765	chr2:69626765:G:A	2.79839e-06	-1.13299e-10	-1.17091	1.3207e-05	-1.13299e-10	-1.17673	2.65927e-05	-1.13299e-10	-1.17883
69626855	chr2:69626855:T:G	2.70998e-06	-1.13299e-10	-1.20301	1.13705e-05	-1.13299e-10	-1.32646	2.29744e-05	-1.13299e-10	-1.32508
69627117	chr2:69627117:C:T	2.33768e-06	-1.13299e-10	-1.35079	1.12902e-05	-1.13299e-10	-1.33355	2.28158e-05	-1.13299e-10	-1.33201
69627187	chr2:69627187:G:C	3.0994e-06	-1.13299e-10	-1.06874	1.80023e-05	-1.13299e-10	-0.866981	3.63509e-05	-1.13299e-10	-0.866243
69627276	chr2:69627276:G:A	2.72632e-06	-1.13299e-10	-1.197	1.53696e-05	-1.13299e-10	-1.02509	3.10148e-05	-1.13299e-10	-1.025
69627962	chr2:69627962:G:C	3.1419e-05	2.62508	-1.37762	4.08986e-06	-1.02746	-1.32151	9.3379e-06	-0.903683	-1.3217
69628070	chr2:69628070:G:A	2.72345e-06	-1.13299e-10	-1.19805	1.22025e-05	-1.13299e-10	-1.25584	2.45044e-05	-1.13299e-10	-1.26061
69628472	chr2:69628472:G:A	5.16403e-06	-1.13299e-10	-0.558234	2.20211e-05	-1.13299e-10	-0.66548	4.50396e-05	-1.13299e-10	-0.651921
69628757	chr2:69628757:T:C	2.27394e-06	-1.13299e-10	-1.37844	1.09037e-05	-1.13299e-10	-1.36838	2.20196e-05	-1.13299e-10	-1.36753
69629129	chr2:69629129:T:A	2.40094e-06	-1.13299e-10	-1.32409	1.12177e-05	-1.13299e-10	-1.33999	2.27082e-05	-1.13299e-10	-1.33674
69629147	chr2:69629147:G:A	3.80998e-06	-1.13299e-10	-0.862327	1.80664e-05	-1.13299e-10	-0.86343	3.65114e-05	-1.13299e-10	-0.861838
69629391	chr2:69629391:G:C	2.33305e-06	-1.13299e-10	-1.35277	1.08085e-05	-1.13299e-10	-1.37715	2.17991e-05	-1.13299e-10	-1.37759
69629503	chr2:69629503:T:C	5.11428e-06	-1.13299e-10	-0.567915	2.21026e-05	-1.13299e-10	-0.661787	4.4787e-05	-1.13299e-10	-0.657545
69629601	chr2:69629601:C:T	2.39197e-06	-1.13299e-10	-1.32783	1.28705e-05	-1.13299e-10	-1.20254	2.61735e-05	-1.13299e-10	-1.19471
69630579	chr2:69630579:T:C	3.95479e-05	2.77487	-1.29731	4.3075e-06	-0.989746	-1.30738	9.89331e-06	-0.864599	-1.30301
69630708	chr2:69630708:A:G	2.98694e-06	-1.13299e-10	-1.1057	1.34918e-05	-1.13299e-10	-1.1554	2.74049e-05	-1.13299e-10	-1.14874
69630815	chr2:69630815:T:C	2.27478e-06	-1.13299e-10	-1.37807	1.14547e-05	-1.13299e-10	-1.31909	2.31806e-05	-1.13299e-10	-1.31615
69630953	chr2:69630953:A:G	2.27495e-06	-1.13299e-10	-1.37799	1.14668e-05	-1.13299e-10	-1.31803	2.32061e-05	-1.13299e-10	-1.31505
69631153	chr2:69631153:C:T	2.65004e-06	-1.13299e-10	-1.22538	1.31739e-05	-1.13299e-10	-1.17924	2.6558e-05	-1.13299e-10	-1.18013
69631373	chr2:69631373:C:A	2.62103e-06	-1.13299e-10	-1.23638	1.30376e-05	-1.13299e-10	-1.18964	2.64438e-05	-1.13299e-10	-1.18444
69632664	chr2:69632664:C:T	2.27609e-06	-1.13299e-10	-1.37749	1.08767e-05	-1.13299e-10	-1.37086	2.1968e-05	-1.13299e-10	-1.36988
69633042	chr2:69633042:A:T	3.35838e-06	-1.13299e-10	-0.988494	1.99607e-05	-1.13299e-10	-0.763719	4.03264e-05	-1.13299e-10	-0.762456
69633044	chr2:69633044:T:A	2.30644e-06	-1.13299e-10	-1.36425	1.20515e-05	-1.13299e-10	-1.26829	2.44206e-05	-1.13299e-10	-1.26404
69633064	chr2:69633064:A:T	2.27416e-06	-1.13299e-10	-1.37834	1.09295e-05	-1.13299e-10	-1.36601	2.20738e-05	-1.13299e-10	-1.36507
69633099	chr2:69633099:T:C	2.62392e-06	-1.13299e-10	-1.23528	1.14352e-05	-1.13299e-10	-1.32078	2.29744e-05	-1.13299e-10	-1.32508
69633175	chr2:69633175:C:T	1.756e-05	0.665674	-3.69445e-10	1.78227e-05	-0.877011	-3.69445e-10	3.34569e-05	-0.949205	-3.69445e-10
69633177	chr2:69633177:C:T	3.43736e-06	-1.13299e-10	-0.965247	2.08193e-05	-1.13299e-10	-0.721602	4.20877e-05	-1.13299e-10	-0.719708
69633493	chr2:69633493:T:C	6.53904e-05	1.4846	0.495829	2.63712e-05	-0.887082	0.401873	6.83981e-05	-0.688565	0.454446
69633545	chr2:69633545:G:T	2.27468e-06	-1.13299e-10	-1.37811	1.09451e-05	-1.13299e-10	-1.36459	2.20578e-05	-1.13299e-10	-1.3658
69633768	chr2:69633768:A:G	2.46054e-06	-1.13299e-10	-1.29957	1.098e-05	-1.13299e-10	-1.3614	2.2174e-05	-1.13299e-10	-1.36054
69633917	chr2:69633917:C:T	1.80516e-05	-1.13299e-10	0.693285	5.25468e-05	-1.13299e-10	0.204223	0.000107875	-1.13299e-10	0.221514
69633987	chr2:69633987:T:C	2.30354e-06	-1.13299e-10	-1.36551	1.20079e-05	-1.13299e-10	-1.27192	2.43335e-05	-1.13299e-10	-1.26761
69634149	chr2:69634149:G:A	1.91904e-06	-1.54813	-3.69445e-10	8.91734e-06	-1.56948	-3.69445e-10	1.7971e-05	-1.5707	-3.69445e-10
69634235	chr2:69634235:T:G	3.34366e-06	-1.13299e-10	-0.992884	1.98221e-05	-1.13299e-10	-0.770686	4.00511e-05	-1.13299e-10	-0.769307
69634270	chr2:69634270:C:T	2.30975e-06	-1.13299e-10	-1.36281	1.20977e-05	-1.13299e-10	-1.26446	2.45192e-05	-1.13299e-10	-1.26001
69634544	chr2:69634544:G:C	2.59894e-06	-1.13299e-10	-1.24485	1.13683e-05	-1.13299e-10	-1.32665	2.28458e-05	-1.13299e-10	-1.3307
69634611	chr2:69634611:A:C	2.31677e-06	-1.13299e-10	-1.35978	1.21952e-05	-1.13299e-10	-1.25644	2.47209e-05	-1.13299e-10	-1.25182
69634825	chr2:69634825:GTA:G	3.38277e-06	-1.13299e-10	-0.981258	2.01138e-05	-1.13299e-10	-0.756078	4.06405e-05	-1.13299e-10	-0.754697
69634829	chr2:69634829:A:C	3.37701e-06	-1.13299e-10	-0.982961	2.00713e-05	-1.13299e-10	-0.758191	4.05529e-05	-1.13299e-10	-0.756856
69635057	chr2:69635057:A:G	2.26953e-06	-1.38038	-3.69445e-10	8.86783e-06	-1.57505	-3.69445e-10	1.79231e-05	-1.57337	-3.69445e-10
69635069	chr2:69635069:A:T	2.30882e-06	-1.13299e-10	-1.36321	1.20849e-05	-1.13299e-10	-1.26553	2.44925e-05	-1.13299e-10	-1.2611
69635762	chr2:69635762:C:T	7.37328e-05	1.54655	0.553942	2.84309e-05	-0.865655	0.455648	7.4225e-05	-0.662572	0.51021
69635812	chr2:69635812:T:C	2.64974e-06	-1.13299e-10	-1.22549	1.31722e-05	-1.13299e-10	-1.17937	2.65546e-05	-1.13299e-10	-1.18026
69636225	chr2:69636225:TA:T	2.5836e-06	-1.13299e-10	-1.25077	1.13261e-05	-1.13299e-10	-1.33037	2.27642e-05	-1.13299e-10	-1.33427
69636845	chr2:69636845:A:G	2.30674e-06	-1.13299e-10	-1.36412	1.20545e-05	-1.13299e-10	-1.26804	2.44308e-05	-1.13299e-10	-1.26362
69637127	chr2:69637127:G:A	2.31802e-06	-1.13299e-10	-1.35924	1.08023e-05	-1.13299e-10	-1.37773	2.17911e-05	-1.13299e-10	-1.37796
69637186	chr2:69637186:T:C	2.63979e-06	-1.13299e-10	-1.22925	1.31446e-05	-1.13299e-10	-1.18147	2.66615e-05	-1.13299e-10	-1.17624
69637326	chr2:69637326:C:T	2.81395e-06	-1.13299e-10	-1.16536	1.334e-05	-1.13299e-10	-1.16671	2.69014e-05	-1.13299e-10	-1.16729
69637955	chr2:69637955:A:G	2.27999e-06	-1.13299e-10	-1.37578	1.0842e-05	-1.13299e-10	-1.37405	2.18931e-05	-1.13299e-10	-1.37329
69638159	chr2:69638159:T:C	2.42834e-06	-1.13299e-10	-1.31275	1.15994e-05	-1.13299e-10	-1.30653	2.33884e-05	-1.13299e-10	-1.30722
69638687	chr2:69638687:A:G	2.29858e-06	-1.13299e-10	-1.36766	1.19331e-05	-1.13299e-10	-1.27817	2.41789e-05	-1.13299e-10	-1.27398
69638801	chr2:69638801:T:C	2.30872e-06	-1.13299e-10	-1.36326	1.20846e-05	-1.13299e-10	-1.26555	2.44922e-05	-1.13299e-10	-1.26111
69638910	chr2:69638910:T:C	2.29975e-06	-1.13299e-10	-1.36715	1.19509e-05	-1.13299e-10	-1.27668	2.4216e-05	-1.13299e-10	-1.27245
69639652	chr2:69639652:C:A	3.23155e-06	-1.13299e-10	-1.02699	1.8989e-05	-1.13299e-10	-0.81362	3.83646e-05	-1.13299e-10	-0.812327
69639807	chr2:69639807:A:G	2.31899e-06	-1.13299e-10	-1.35882	1.19021e-05	-1.13299e-10	-1.28077	2.41048e-05	-1.13299e-10	-1.27705
69640302	chr2:69640302:TCCA:T	4.16154e-06	-1.13299e-10	-0.774066	2.47261e-05	-1.13299e-10	-0.549621	4.99811e-05	-1.13299e-10	-0.547819
69640313	chr2:69640313:C:T	4.01835e-06	-1.13299e-10	-0.809079	1.7101e-05	-1.13299e-10	-0.918346	3.46748e-05	-1.13299e-10	-0.913449
69640703	chr2:69640703:G:A	3.95521e-06	-1.13299e-10	-0.824918	2.32917e-05	-1.13299e-10	-0.609385	4.70823e-05	-1.13299e-10	-0.607566
69640739	chr2:69640739:C:T	2.46301e-06	-1.13299e-10	-1.29857	1.19887e-05	-1.13299e-10	-1.27352	2.41089e-05	-1.13299e-10	-1.27688
69641146	chr2:69641146:T:C	2.29352e-06	-1.13299e-10	-1.36986	1.1549e-05	-1.13299e-10	-1.31088	2.33583e-05	-1.13299e-10	-1.30851
69641340	chr2:69641340:T:A	2.28387e-06	-1.13299e-10	-1.37408	1.08229e-05	-1.13299e-10	-1.37581	2.18511e-05	-1.13299e-10	-1.37521
69641583	chr2:69641583:A:G	2.28038e-06	-1.13299e-10	-1.37561	1.13336e-05	-1.13299e-10	-1.32971	2.29144e-05	-1.13299e-10	-1.3277
69641700	chr2:69641700:T:C	7.11182e-06	-0.238193	-3.69445e-10	1.85474e-05	-0.837152	-3.69445e-10	4.04946e-05	-0.758294	-3.69445e-10
69641881	chr2:69641881:C:T	2.30308e-06	-1.13299e-10	-1.36571	1.08087e-05	-1.13299e-10	-1.37713	2.18022e-05	-1.13299e-10	-1.37745
69642515	chr2:69642515:A:C	4.69666e-06	-1.13299e-10	-0.653099	1.97364e-05	-1.13299e-10	-0.775017	4.00591e-05	-1.13299e-10	-0.769106
69642658	chr2:69642658:C:T	2.92916e-06	-1.13299e-10	-1.12523	1.47518e-05	-1.13299e-10	-1.06612	2.99576e-05	-1.13299e-10	-1.05968
69642688	chr2:69642688:C:T	2.00207e-06	-1.50577	-3.69445e-10	8.92945e-06	-1.56813	-3.69445e-10	1.80068e-05	-1.56871	-3.69445e-10
69642769	chr2:69642769:A:G	2.30528e-06	-1.13299e-10	-1.36475	1.08119e-05	-1.13299e-10	-1.37684	2.18077e-05	-1.13299e-10	-1.3772
69642987	chr2:69642987:G:T	3.34813e-06	-1.13299e-10	-0.99155	1.46554e-05	-1.13299e-10	-1.07268	2.94168e-05	-1.13299e-10	-1.0779
69643169	chr2:69643169:C:A	2.66034e-06	-1.13299e-10	-1.2215	1.18943e-05	-1.13299e-10	-1.28142	2.39284e-05	-1.13299e-10	-1.2844
69643498	chr2:69643498:G:A	4.35541e-06	-1.13299e-10	-0.728534	2.60821e-05	-1.13299e-10	-0.496233	5.27337e-05	-1.13299e-10	-0.494208
69643831	chr2:69643831:C:T	2.55696e-06	-1.13299e-10	-1.26113	1.23768e-05	-1.13299e-10	-1.24165	2.49247e-05	-1.13299e-10	-1.24361
69643998	chr2:69643998:C:T	3.64193e-06	-1.13299e-10	-0.907437	2.06989e-05	-1.13299e-10	-0.7274	4.20815e-05	-1.13299e-10	-0.719855
69644422	chr2:69644422:G:A	2.28654e-06	-1.13299e-10	-1.37291	1.14389e-05	-1.13299e-10	-1.32046	2.31329e-05	-1.13299e-10	-1.31821
69644509	chr2:69644509:G:T	3.66085e-06	-1.13299e-10	-0.902257	2.22066e-05	-1.13299e-10	-0.657091	4.4878e-05	-1.13299e-10	-0.655516
69644674	chr2:69644674:G:A	2.27923e-06	-1.13299e-10	-1.37612	1.13034e-05	-1.13299e-10	-1.33238	2.28531e-05	-1.13299e-10	-1.33038
69644814	chr2:69644814:A:G	5.11079e-06	-1.13299e-10	-0.568597	2.04562e-05	-1.13299e-10	-0.739198	4.0893e-05	-1.13299e-10	-0.748504
69644968	chr2:69644968:G:C	2.28396e-06	-1.13299e-10	-1.37404	1.13953e-05	-1.13299e-10	-1.32428	2.30427e-05	-1.13299e-10	-1.32211
69645042	chr2:69645042:G:A	2.27872e-06	-1.13299e-10	-1.37634	1.08379e-05	-1.13299e-10	-1.37443	2.1883e-05	-1.13299e-10	-1.37375
69645430	chr2:69645430:G:A	2.28294e-06	-1.13299e-10	-1.37449	1.1377e-05	-1.13299e-10	-1.32589	2.30051e-05	-1.13299e-10	-1.32375
69645515	chr2:69645515:C:G	2.30745e-06	-1.13299e-10	-1.36381	1.13329e-05	-1.13299e-10	-1.32977	2.28154e-05	-1.13299e-10	-1.33203
69645525	chr2:69645525:C:G	2.28082e-06	-1.13299e-10	-1.37542	1.13367e-05	-1.13299e-10	-1.32944	2.29218e-05	-1.13299e-10	-1.32737
69645665	chr2:69645665:G:A	4.0006e-05	2.67051	-1.18143	3.38469e-06	-1.17355	-1.36467	7.04617e-06	-1.14346	-1.36352
69645816	chr2:69645816:A:T	2.28138e-06	-1.13299e-10	-1.37517	1.13477e-05	-1.13299e-10	-1.32847	2.29444e-05	-1.13299e-10	-1.32639
69646573	chr2:69646573:G:A	3.05017e-06	-1.13299e-10	-1.08475	1.39273e-05	-1.13299e-10	-1.12363	2.82676e-05	-1.13299e-10	-1.11775
69647053	chr2:69647053:C:A	2.81612e-06	-1.13299e-10	-1.16459	1.49379e-05	-1.13299e-10	-1.05358	3.00802e-05	-1.13299e-10	-1.0556
69647089	chr2:69647089:G:A	1.87999e-06	-1.56869	-3.69445e-10	8.97196e-06	-1.56338	-3.69445e-10	1.84222e-05	-1.54591	-3.69445e-10
69647249	chr2:69647249:T:C	2.28004e-06	-1.13299e-10	-1.37576	1.10363e-05	-1.13299e-10	-1.35629	2.22948e-05	-1.13299e-10	-1.35511
69647283	chr2:69647283:C:T	2.67091e-06	-1.13299e-10	-1.21753	1.28212e-05	-1.13299e-10	-1.20638	2.59212e-05	-1.13299e-10	-1.2044
69647358	chr2:69647358:T:G	2.78006e-06	-1.13299e-10	-1.17748	1.39372e-05	-1.13299e-10	-1.12292	2.82892e-05	-1.13299e-10	-1.11698
69647996	chr2:69647996:A:G	2.7034e-06	-1.13299e-10	-1.20544	1.29817e-05	-1.13299e-10	-1.19395	2.62498e-05	-1.13299e-10	-1.19181
69648203	chr2:69648203:T:C	2.42857e-06	-1.13299e-10	-1.31265	1.24087e-05	-1.13299e-10	-1.23908	2.50902e-05	-1.13299e-10	-1.23699
69648497	chr2:69648497:C:T	3.66723e-05	-1.13299e-10	1.40207	9.78999e-05	-1.13299e-10	0.826463	0.000201601	-1.13299e-10	0.846829
69648550	chr2:69648550:A:G	2.69755e-06	-1.13299e-10	-1.20761	1.29524e-05	-1.13299e-10	-1.1962	2.61906e-05	-1.13299e-10	-1.19406
69648590	chr2:69648590:G:A	2.35482e-06	-1.13299e-10	-1.34349	1.09559e-05	-1.13299e-10	-1.36361	2.20841e-05	-1.13299e-10	-1.36461
69649190	chr2:69649190:T:C	2.30386e-06	-1.13299e-10	-1.36537	1.09864e-05	-1.13299e-10	-1.36083	2.21832e-05	-1.13299e-10	-1.36013
69649490	chr2:69649490:T:C	2.71284e-06	-1.13299e-10	-1.20195	1.30283e-05	-1.13299e-10	-1.19036	2.63447e-05	-1.13299e-10	-1.18819
69649853	chr2:69649853:C:T	2.29049e-06	-1.13299e-10	-1.37119	1.09101e-05	-1.13299e-10	-1.3678	2.20268e-05	-1.13299e-10	-1.3672
69649886	chr2:69649886:T:A	1.34334e-05	0.397792	-3.69445e-10	0.000107499	0.920001	-3.69445e-10	0.000204422	0.860726	-3.69445e-10
69650049	chr2:69650049:C:G	2.87512e-06	-1.13299e-10	-1.14386	1.38227e-05	-1.13299e-10	-1.13117	2.79708e-05	-1.13299e-10	-1.1283
69650358	chr2:69650358:T:C	1.30357e-05	1.72487	-1.35713	4.82619e-06	-0.834163	-1.34926	1.20612e-05	-0.627043	-1.34242
69650651	chr2:69650651:T:G	1.2132e-05	1.65172	-1.35583	4.67251e-06	-0.868019	-1.34777	1.16166e-05	-0.666303	-1.34073
69651445	chr2:69651445:T:C	3.21962e-06	-1.13299e-10	-1.03069	1.71828e-05	-1.13299e-10	-0.913575	3.46425e-05	-1.13299e-10	-0.914381
69651453	chr2:69651453:A:G	3.36018e-06	-1.13299e-10	-0.987959	1.46971e-05	-1.13299e-10	-1.06984	2.97374e-05	-1.13299e-10	-1.06706
69652133	chr2:69652133:C:CT	3.22598e-06	-1.13299e-10	-1.02871	1.72253e-05	-1.13299e-10	-0.911104	3.47297e-05	-1.13299e-10	-0.911869
69652234	chr2:69652234:C:G	2.70699e-06	-1.13299e-10	-1.20411	1.3004e-05	-1.13299e-10	-1.19223	2.62953e-05	-1.13299e-10	-1.19007
69652423	chr2:69652423:T:C	2.36118e-06	-1.13299e-10	-1.34079	1.09658e-05	-1.13299e-10	-1.3627	2.21245e-05	-1.13299e-10	-1.36278
69652587	chr2:69652587:G:A	2.38291e-06	-1.13299e-10	-1.33163	1.10221e-05	-1.13299e-10	-1.35758	2.22333e-05	-1.13299e-10	-1.35787
69652800	chr2:69652800:G:A	2.75965e-06	-1.13299e-10	-1.18485	1.32629e-05	-1.13299e-10	-1.17251	2.6822e-05	-1.13299e-10	-1.17024
69652815	chr2:69652815:T:C	1.13014e-05	1.59207	-1.3671	4.48253e-06	-0.896096	-1.3612	1.10926e-05	-0.697281	-1.35591
69653097	chr2:69653097:A:G	5.6743e-07	-1.39313	-1.37346	2.34432e-06	-1.57422	-1.33127	4.75988e-06	-1.56988	-1.32936
69653149	chr2:69653149:C:T	2.278e-06	-1.13299e-10	-1.37665	1.10049e-05	-1.13299e-10	-1.35914	2.22291e-05	-1.13299e-10	-1.35806
69653182	chr2:69653182:T:C	2.38148e-06	-1.13299e-10	-1.33223	1.13936e-05	-1.13299e-10	-1.32443	2.30199e-05	-1.13299e-10	-1.32311
69653438	chr2:69653438:C:G	2.37145e-06	-1.13299e-10	-1.33645	1.13417e-05	-1.13299e-10	-1.329	2.29135e-05	-1.13299e-10	-1.32774
69653708	chr2:69653708:G:C	3.27511e-06	-1.13299e-10	-1.0136	1.75199e-05	-1.13299e-10	-0.894145	3.53226e-05	-1.13299e-10	-0.89494
69653796	chr2:69653796:A:G	2.56299e-05	2.16921	-1.1254	4.48272e-06	-1.30439	-0.95286	9.29027e-06	-1.26843	-0.962066
69653854	chr2:69653854:G:A	2.29604e-06	-1.13299e-10	-1.36876	1.10445e-05	-1.13299e-10	-1.35555	2.22694e-05	-1.13299e-10	-1.35625
69654554	chr2:69654554:T:A	2.30442e-06	-1.13299e-10	-1.36512	1.09898e-05	-1.13299e-10	-1.36051	2.21899e-05	-1.13299e-10	-1.35983
69655152	chr2:69655152:G:A	3.54633e-06	-1.13299e-10	-0.934037	1.54563e-05	-1.13299e-10	-1.01946	3.10087e-05	-1.13299e-10	-1.02519
69655291	chr2:69655291:T:C	1.95632e-06	-1.52889	-3.69445e-10	8.86974e-06	-1.57484	-3.69445e-10	1.78933e-05	-1.57504	-3.69445e-10
69655349	chr2:69655349:A:C	2.72621e-06	-1.13299e-10	-1.19704	1.30974e-05	-1.13299e-10	-1.18507	2.64849e-05	-1.13299e-10	-1.18289
69655441	chr2:69655441:T:C	2.69087e-06	-1.13299e-10	-1.21009	1.29219e-05	-1.13299e-10	-1.19856	2.61287e-05	-1.13299e-10	-1.19643
69656013	chr2:69656013:T:C	2.27706e-06	-1.13299e-10	-1.37707	1.10515e-05	-1.13299e-10	-1.35492	2.23281e-05	-1.13299e-10	-1.35362
69656245	chr2:69656245:ATATATG:A	2.27581e-06	-1.13299e-10	-1.37761	1.08168e-05	-1.13299e-10	-1.37638	2.18169e-05	-1.13299e-10	-1.37678
69656410	chr2:69656410:T:C	2.31504e-06	-1.13299e-10	-1.36053	1.10685e-05	-1.13299e-10	-1.35338	2.23559e-05	-1.13299e-10	-1.35237
69656460	chr2:69656460:G:A	2.4073e-06	-1.13299e-10	-1.32145	1.15306e-05	-1.13299e-10	-1.31248	2.33021e-05	-1.13299e-10	-1.31092
69656583	chr2:69656583:T:C	2.30088e-06	-1.13299e-10	-1.36666	1.08103e-05	-1.13299e-10	-1.37698	2.18387e-05	-1.13299e-10	-1.37578
69656712	chr2:69656712:A:G	3.71117e-05	2.72239	-1.30841	5.11243e-06	-0.784677	-1.34113	1.34642e-05	-0.523768	-1.33566
69656858	chr2:69656858:T:C	2.12121e-05	-1.13299e-10	0.85462	5.99552e-05	-1.13299e-10	0.336115	0.000123225	-1.13299e-10	0.354547
69656949	chr2:69656949:G:A	1.09258e-05	1.54929	-1.35812	4.44416e-06	-0.915292	-1.3506	1.09826e-05	-0.719087	-1.34406
69657064	chr2:69657064:A:G	2.76634e-06	-1.13299e-10	-1.18243	1.3292e-05	-1.13299e-10	-1.17032	2.68805e-05	-1.13299e-10	-1.16806
69657172	chr2:69657172:T:G	3.58003e-06	-1.13299e-10	-0.924579	2.18496e-05	-1.13299e-10	-0.6733	4.44909e-05	-1.13299e-10	-0.664179
69657276	chr2:69657276:G:A	1.86839e-06	-1.57487	-3.69445e-10	9.6778e-06	-1.48765	-3.69445e-10	1.92312e-05	-1.50293	-3.69445e-10
69657283	chr2:69657283:C:T	2.59837e-06	-1.13299e-10	-1.24507	1.29274e-05	-1.13299e-10	-1.19813	2.61829e-05	-1.13299e-10	-1.19436
69657380	chr2:69657380:C:G	2.27522e-06	-1.13299e-10	-1.37788	1.09906e-05	-1.13299e-10	-1.36044	2.22026e-05	-1.13299e-10	-1.35925
69658331	chr2:69658331:C:CA	2.34315e-06	-1.13299e-10	-1.34846	1.08391e-05	-1.13299e-10	-1.37433	2.18656e-05	-1.13299e-10	-1.37455
69658518	chr2:69658518:G:T	2.08126e-05	-1.13299e-10	0.835607	5.89755e-05	-1.13299e-10	0.319639	0.000121201	-1.13299e-10	0.337986
69658967	chr2:69658967:A:T	1.89281e-06	-1.56189	-3.69445e-10	8.9176e-06	-1.56946	-3.69445e-10	1.79477e-05	-1.572	-3.69445e-10
69659039	chr2:69659039:G:C	3.50402e-06	-1.13299e-10	-0.946042	1.52905e-05	-1.13299e-10	-1.03025	3.06797e-05	-1.13299e-10	-1.03586
69659211	chr2:69659211:G:T	3.05166e-06	-1.08427	-3.69445e-10	1.07356e-05	-1.38392	-3.69445e-10	2.19884e-05	-1.36895	-3.69445e-10
69659240	chr2:69659240:A:G	2.74456e-06	-1.13299e-10	-1.19033	1.44672e-05	-1.13299e-10	-1.0856	2.91375e-05	-1.13299e-10	-1.08744
69659497	chr2:69659497:A:G	2.36768e-06	-1.13299e-10	-1.33804	1.13219e-05	-1.13299e-10	-1.33074	2.2873e-05	-1.13299e-10	-1.32951
69659625	chr2:69659625:A:G	1.5806e-05	1.90967	-1.34923	2.76178e-06	-1.41063	-1.33098	5.69416e-06	-1.38581	-1.33421
69659895	chr2:69659895:T:C	2.27838e-06	-1.13299e-10	-1.37649	1.09168e-05	-1.13299e-10	-1.36718	2.20044e-05	-1.13299e-10	-1.36822
69659936	chr2:69659936:CT:C	3.1278e-06	-1.13299e-10	-1.05962	1.51414e-05	-1.13299e-10	-1.04005	3.06618e-05	-1.13299e-10	-1.03645
69659985	chr2:69659985:T:C	2.41465e-06	-1.13299e-10	-1.3184	1.15913e-05	-1.13299e-10	-1.30723	2.34277e-05	-1.13299e-10	-1.30555
69659988	chr2:69659988:CAA:C	3.28102e-06	-1.13299e-10	-1.0118	1.68816e-05	-1.13299e-10	-0.93126	3.41149e-05	-1.13299e-10	-0.92973
69660024	chr2:69660024:A:C	2.35827e-06	-1.13299e-10	-1.34202	1.09662e-05	-1.13299e-10	-1.36266	2.21042e-05	-1.13299e-10	-1.36369
69660106	chr2:69660106:T:C	9.4738e-06	0.0485781	-3.69445e-10	2.94138e-05	-0.376017	-3.69445e-10	5.93023e-05	-0.376815	-3.69445e-10
69660378	chr2:69660378:A:G	3.13964e-06	-1.13299e-10	-1.05584	1.52e-05	-1.13299e-10	-1.03618	3.07815e-05	-1.13299e-10	-1.03255
69660402	chr2:69660402:C:A	3.07268e-06	-1.13299e-10	-1.0774	1.48662e-05	-1.13299e-10	-1.05839	3.01009e-05	-1.13299e-10	-1.05491
69660452	chr2:69660452:G:A	3.07092e-06	-1.13299e-10	-1.07797	1.48575e-05	-1.13299e-10	-1.05898	3.00827e-05	-1.13299e-10	-1.05551
69660469	chr2:69660469:A:G	1.8817e-06	-1.56778	-3.69445e-10	9.94159e-06	-1.46076	-3.69445e-10	1.92708e-05	-1.50087	-3.69445e-10
69660502	chr2:69660502:C:T	3.08171e-06	-1.13299e-10	-1.07447	1.49121e-05	-1.13299e-10	-1.05531	3.01949e-05	-1.13299e-10	-1.05179
69660514	chr2:69660514:A:G	3.06572e-06	-1.13299e-10	-1.07967	1.48324e-05	-1.13299e-10	-1.06067	3.00326e-05	-1.13299e-10	-1.05718
69660618	chr2:69660618:A:G	3.12846e-06	-1.13299e-10	-1.05941	1.51468e-05	-1.13299e-10	-1.03969	3.06712e-05	-1.13299e-10	-1.03614
69660620	chr2:69660620:A:G	2.6361e-06	-1.23065	-3.69445e-10	1.00662e-05	-1.4483	-3.69445e-10	2.0439e-05	-1.44202	-3.69445e-10
69660705	chr2:69660705:G:T	2.23127e-05	2.25632	-1.35112	3.17526e-06	-1.26266	-1.33943	6.63087e-06	-1.22513	-1.3426
69660751	chr2:69660751:G:A	3.07758e-06	-1.13299e-10	-1.07581	1.48945e-05	-1.13299e-10	-1.05649	3.01596e-05	-1.13299e-10	-1.05296
69660887	chr2:69660887:G:A	3.009e-06	-1.13299e-10	-1.09834	1.45446e-05	-1.13299e-10	-1.08026	2.94447e-05	-1.13299e-10	-1.07695
69660891	chr2:69660891:A:G	3.09984e-06	-1.13299e-10	-1.0686	1.50068e-05	-1.13299e-10	-1.04898	3.03857e-05	-1.13299e-10	-1.04549
69661072	chr2:69661072:TAGAC:T	3.00729e-06	-1.13299e-10	-1.09891	1.368e-05	-1.13299e-10	-1.14155	2.77403e-05	-1.13299e-10	-1.13658
69661184	chr2:69661184:T:C	2.40186e-06	-1.13299e-10	-1.32371	1.22241e-05	-1.13299e-10	-1.25407	2.47513e-05	-1.13299e-10	-1.25058
69661624	chr2:69661624:G:T	3.11342e-06	-1.13299e-10	-1.06423	1.50716e-05	-1.13299e-10	-1.04467	3.05178e-05	-1.13299e-10	-1.04115
69661645	chr2:69661645:C:T	3.21929e-06	-1.13299e-10	-1.03079	1.55968e-05	-1.13299e-10	-1.01042	3.15909e-05	-1.13299e-10	-1.00659
69661770	chr2:69661770:T:TA	2.50629e-06	-1.13299e-10	-1.28115	1.16479e-05	-1.13299e-10	-1.30236	2.35163e-05	-1.13299e-10	-1.30177
69662201	chr2:69662201:A:G	2.80816e-06	-1.13299e-10	-1.16742	1.35607e-05	-1.13299e-10	-1.15031	2.74341e-05	-1.13299e-10	-1.14768
69662412	chr2:69662412:G:C	0.000189762	4.41776	-1.37194	1.45814e-05	0.27965	-1.35739	4.13592e-05	0.623594	-1.36076
69662469	chr2:69662469:C:T	3.21067e-06	-1.13299e-10	-1.03347	1.55564e-05	-1.13299e-10	-1.01301	3.15052e-05	-1.13299e-10	-1.00931
69662557	chr2:69662557:T:C	1.67255e-05	-1.13299e-10	0.616986	8.06369e-05	-1.13299e-10	0.632473	0.00016103	-1.13299e-10	0.622126
69662619	chr2:69662619:C:T	3.04246e-05	-1.13299e-10	1.2153	8.28739e-05	-1.13299e-10	0.659838	0.000170497	-1.13299e-10	0.679257
69662794	chr2:69662794:A:G	2.10349e-06	-1.45635	-3.69445e-10	1.27772e-05	-1.20982	-3.69445e-10	2.41479e-05	-1.27526	-3.69445e-10
69662970	chr2:69662970:A:G	2.2748e-06	-1.13299e-10	-1.37806	1.08805e-05	-1.13299e-10	-1.37051	2.19355e-05	-1.13299e-10	-1.37136
69662985	chr2:69662985:T:C	2.33489e-06	-1.13299e-10	-1.35199	1.10201e-05	-1.13299e-10	-1.35777	2.22388e-05	-1.13299e-10	-1.35762
69662989	chr2:69662989:T:TTCC	2.44167e-06	-1.13299e-10	-1.30727	1.14786e-05	-1.13299e-10	-1.317	2.31664e-05	-1.13299e-10	-1.31676
69663079	chr2:69663079:G:A	3.60628e-06	-1.13299e-10	-0.917275	1.77636e-05	-1.13299e-10	-0.880334	3.60017e-05	-1.13299e-10	-0.875898
69663437	chr2:69663437:T:C	3.17333e-06	-1.13299e-10	-1.04517	1.53623e-05	-1.13299e-10	-1.02557	3.11116e-05	-1.13299e-10	-1.02188
69664009	chr2:69664009:G:A	2.46887e-06	-1.13299e-10	-1.29619	1.1788e-05	-1.13299e-10	-1.2904	2.38146e-05	-1.13299e-10	-1.28916
69664186	chr2:69664186:A:T	2.41278e-06	-1.13299e-10	-1.31917	1.15819e-05	-1.13299e-10	-1.30804	2.34083e-05	-1.13299e-10	-1.30637
69664235	chr2:69664235:C:T	3.97312e-05	2.61094	-1.12876	3.24121e-06	-1.2081	-1.37344	6.7347e-06	-1.17953	-1.37266
69664264	chr2:69664264:G:A	9.97149e-06	-1.13299e-10	0.0997782	3.83235e-05	-1.13299e-10	-0.11142	7.60785e-05	-1.13299e-10	-0.127697
69664290	chr2:69664290:A:G	1.41482e-05	1.43232	-0.982685	5.94853e-06	-0.964464	-1.00988	1.49086e-05	-0.775575	-0.981952
69664388	chr2:69664388:A:G	4.51316e-06	-1.13299e-10	-0.692955	2.47359e-05	-1.13299e-10	-0.549227	5.04431e-05	-1.13299e-10	-0.538618
69664724	chr2:69664724:C:T	2.42422e-06	-1.13299e-10	-1.31444	1.16415e-05	-1.13299e-10	-1.30291	2.35303e-05	-1.13299e-10	-1.30117
69664778	chr2:69664778:C:T	4.57918e-05	2.74464	-1.12049	3.35527e-06	-1.17244	-1.37452	6.98175e-06	-1.14236	-1.37381
69665306	chr2:69665306:C:T	4.57542e-06	-1.13299e-10	-0.679253	2.79601e-05	-1.13299e-10	-0.426703	5.70927e-05	-1.13299e-10	-0.414788
69665486	chr2:69665486:T:A	1.02774e-05	-1.13299e-10	0.129993	3.94097e-05	-1.13299e-10	-0.0834698	7.8218e-05	-1.13299e-10	-0.0999633
69665522	chr2:69665522:G:A	2.8512e-06	-1.13299e-10	-1.15221	1.47293e-05	-1.13299e-10	-1.06764	2.97386e-05	-1.13299e-10	-1.06702
69665964	chr2:69665964:G:A	2.4056e-06	-1.13299e-10	-1.32215	1.15447e-05	-1.13299e-10	-1.31125	2.33323e-05	-1.13299e-10	-1.30962
69665979	chr2:69665979:C:T	3.18419e-06	-1.13299e-10	-1.04175	1.40158e-05	-1.13299e-10	-1.1173	2.83576e-05	-1.13299e-10	-1.11457
69666273	chr2:69666273:C:A	2.61752e-06	-1.13299e-10	-1.23772	1.36224e-05	-1.13299e-10	-1.14577	2.7438e-05	-1.13299e-10	-1.14754
69666377	chr2:69666377:A:G	6.84797e-07	-1.49787	-1.08071	3.74459e-06	-1.27809	-1.15908	7.126e-06	-1.33356	-1.16215
69667079	chr2:69667079:A:G	1.56271e-06	-0.859555	-0.893978	3.86137e-06	-1.49091	-0.915554	7.78174e-06	-1.48676	-0.920922
69668114	chr2:69668114:C:T	2.2878e-06	-1.13299e-10	-1.37236	1.08265e-05	-1.13299e-10	-1.37548	2.18461e-05	-1.13299e-10	-1.37544
69668617	chr2:69668617:A:C	6.68106e-06	-1.13299e-10	-0.300675	3.18233e-05	-1.13299e-10	-0.297285	6.51369e-05	-1.13299e-10	-0.282972
69668658	chr2:69668658:G:A	2.7095e-06	-1.13299e-10	-1.20319	1.4378e-05	-1.13299e-10	-1.09178	2.90971e-05	-1.13299e-10	-1.08883
69668705	chr2:69668705:A:G	6.60151e-07	-1.24167	-1.37356	2.52475e-06	-1.49458	-1.33676	5.14029e-06	-1.48823	-1.33412
69668842	chr2:69668842:C:T	3.44932e-06	-1.13299e-10	-0.961773	1.74366e-05	-1.13299e-10	-0.898912	3.52287e-05	-1.13299e-10	-0.897603
69669094	chr2:69669094:G:A	2.41181e-06	-1.13299e-10	-1.31957	1.1582e-05	-1.13299e-10	-1.30803	2.34089e-05	-1.13299e-10	-1.30634
69669123	chr2:69669123:T:G	2.31013e-06	-1.13299e-10	-1.36265	1.09077e-05	-1.13299e-10	-1.36801	2.20104e-05	-1.13299e-10	-1.36795
69669559	chr2:69669559:C:T	2.39421e-06	-1.3269	-3.69445e-10	9.98922e-06	-1.45598	-3.69445e-10	2.08964e-05	-1.41988	-3.69445e-10
69669693	chr2:69669693:T:G	7.15991e-07	-1.15794	-1.37609	2.61542e-06	-1.45102	-1.34504	5.33087e-06	-1.44329	-1.34266
69670199	chr2:69670199:G:A	5.89994e-06	-0.425009	-3.69445e-10	1.08838e-05	-1.37021	-3.69445e-10	2.11721e-05	-1.40678	-3.69445e-10
69670634	chr2:69670634:T:C	6.54215e-07	-1.5198	-1.10447	3.51926e-06	-1.32317	-1.17606	6.7276e-06	-1.37399	-1.17925
69670809	chr2:69670809:G:A	2.61828e-06	-1.13299e-10	-1.23743	1.16887e-05	-1.13299e-10	-1.29886	2.3563e-05	-1.13299e-10	-1.29979
69671757	chr2:69671757:G:C	2.93439e-06	-1.13299e-10	-1.12345	1.41669e-05	-1.13299e-10	-1.10657	2.86705e-05	-1.13299e-10	-1.10359
69671831	chr2:69671831:G:A	2.2949e-06	-1.13299e-10	-1.36926	1.10077e-05	-1.13299e-10	-1.35889	2.21938e-05	-1.13299e-10	-1.35965
69672022	chr2:69672022:T:G	1.92288e-06	-1.54613	-3.69445e-10	1.0593e-05	-1.39729	-3.69445e-10	2.03077e-05	-1.44846	-3.69445e-10
69672385	chr2:69672385:C:T	2.34773e-06	-1.13299e-10	-1.3465	1.08528e-05	-1.13299e-10	-1.37306	2.18917e-05	-1.13299e-10	-1.37335
69672406	chr2:69672406:A:G	2.70044e-06	-1.13299e-10	-1.20654	1.36364e-05	-1.13299e-10	-1.14474	2.7643e-05	-1.13299e-10	-1.14009
69673210	chr2:69673210:G:A	2.33389e-06	-1.13299e-10	-1.35242	1.08952e-05	-1.13299e-10	-1.36916	2.19668e-05	-1.13299e-10	-1.36993
69674053	chr2:69674053:C:CTG	3.00665e-06	-1.13299e-10	-1.09912	1.45356e-05	-1.13299e-10	-1.08088	2.94131e-05	-1.13299e-10	-1.07802
69674105	chr2:69674105:C:T	2.39663e-06	-1.13299e-10	-1.32589	1.09949e-05	-1.13299e-10	-1.36005	2.21757e-05	-1.13299e-10	-1.36047
69674500	chr2:69674500:G:A	1.42899e-05	-1.13299e-10	0.459602	4.59581e-05	-1.13299e-10	0.0702483	9.42632e-05	-1.13299e-10	0.0866273
69675014	chr2:69675014:C:T	2.27608e-06	-1.13299e-10	-1.3775	1.08451e-05	-1.13299e-10	-1.37377	2.1871e-05	-1.13299e-10	-1.3743
69675245	chr2:69675245:T:A	2.28531e-06	-1.13299e-10	-1.37345	1.08111e-05	-1.13299e-10	-1.37691	2.18222e-05	-1.13299e-10	-1.37654
69675452	chr2:69675452:T:C	3.67869e-06	-1.13299e-10	-0.897395	1.56762e-05	-1.13299e-10	-1.00534	3.15145e-05	-1.13299e-10	-1.00902
69675598	chr2:69675598:G:A	2.28515e-06	-1.13299e-10	-1.37352	1.07946e-05	-1.13299e-10	-1.37844	2.17806e-05	-1.13299e-10	-1.37845
69675806	chr2:69675806:G:A	2.71012e-06	-1.13299e-10	-1.20296	1.38815e-05	-1.13299e-10	-1.12693	2.80495e-05	-1.13299e-10	-1.12549
69675817	chr2:69675817:A:G	4.26547e-06	-1.13299e-10	-0.749399	2.23325e-05	-1.13299e-10	-0.651438	4.52705e-05	-1.13299e-10	-0.646808
69675986	chr2:69675986:G:A	2.34963e-06	-1.13299e-10	-1.34569	1.14075e-05	-1.13299e-10	-1.32321	2.30619e-05	-1.13299e-10	-1.32128
69676444	chr2:69676444:A:G	0.00130952	5.71113	-0.733662	3.37945e-06	-1.16173	-1.37804	6.69447e-06	-1.17992	-1.37826
69677081	chr2:69677081:G:A	5.07126e-06	0.720572	-1.29693	2.63891e-06	-1.46754	-1.31958	5.15061e-06	-1.50422	-1.31613
69677237	chr2:69677237:A:G	3.51216e-06	-1.13299e-10	-0.943721	1.55851e-05	-1.13299e-10	-1.01117	3.14292e-05	-1.13299e-10	-1.01173
69677774	chr2:69677774:G:A	4.41276e-06	-1.13299e-10	-0.715452	2.24453e-05	-1.13299e-10	-0.646401	4.5458e-05	-1.13299e-10	-0.642675
69678268	chr2:69678268:C:G	1.16772e-05	1.45802	-1.20034	3.34331e-06	-1.49252	-1.058	7.05925e-06	-1.44098	-1.06414
69678357	chr2:69678357:G:A	2.28996e-06	-1.13299e-10	-1.37142	1.0807e-05	-1.13299e-10	-1.37729	2.18064e-05	-1.13299e-10	-1.37726
69678625	chr2:69678625:G:A	1.87763e-05	-0.853755	1.5864	5.96167e-05	-1.40582	1.73627	0.000116856	-1.4788	1.78028
69679356	chr2:69679356:G:A	9.72634e-06	1.28892	-1.21403	3.1912e-06	-1.52041	-1.07667	6.68654e-06	-1.47653	-1.08284
69679487	chr2:69679487:T:C	3.64462e-06	-1.13299e-10	-0.9067	1.63901e-05	-1.13299e-10	-0.960802	3.30542e-05	-1.13299e-10	-0.961313
69679526	chr2:69679526:T:C	0.000259758	4.56674	-1.20694	5.84251e-06	-1.42116	-0.571166	1.17113e-05	-1.42572	-0.573189
69679963	chr2:69679963:A:G	2.79299e-05	-0.956537	2.08628	8.49386e-05	-1.45239	2.13684	0.000167695	-1.51461	2.17729
69680100	chr2:69680100:T:C	3.13514e-06	-1.13299e-10	-1.05728	1.36715e-05	-1.13299e-10	-1.14217	2.77134e-05	-1.13299e-10	-1.13755
69680196	chr2:69680196:A:T	5.17008e-06	-0.557064	-3.69445e-10	3.14934e-05	-0.307705	-3.69445e-10	6.2904e-05	-0.317853	-3.69445e-10
69680427	chr2:69680427:A:G	4.50885e-06	-1.13299e-10	-0.693911	2.44029e-05	-1.13299e-10	-0.56278	4.97864e-05	-1.13299e-10	-0.551722
69680487	chr2:69680487:CT:C	1.9804e-05	-0.861294	1.64722	6.316e-05	-1.40958	1.79777	0.000124012	-1.48159	1.8425
69680509	chr2:69680509:G:A	2.44418e-06	-1.13299e-10	-1.30624	1.13624e-05	-1.13299e-10	-1.32717	2.29443e-05	-1.13299e-10	-1.32639
69680721	chr2:69680721:G:C	1.9766e-05	-0.86207	1.64608	6.33975e-05	-1.41049	1.80243	0.000124508	-1.48201	1.84692
69681403	chr2:69681403:T:C	9.76224e-07	-1.0542	-1.16982	3.30657e-06	-1.49041	-1.07115	6.36506e-06	-1.54134	-1.0673
69681455	chr2:69681455:C:T	2.35502e-06	-1.13299e-10	-1.3434	1.09999e-05	-1.13299e-10	-1.35959	2.21679e-05	-1.13299e-10	-1.36082
69681489	chr2:69681489:T:C	4.16506e-06	0.566834	-1.34006	2.44817e-06	-1.52966	-1.33248	5.0562e-06	-1.50005	-1.3388
69682152	chr2:69682152:C:T	4.34589e-06	-1.13299e-10	-0.73072	1.68169e-05	-1.13299e-10	-0.9351	3.39236e-05	-1.13299e-10	-0.935352
69682461	chr2:69682461:C:T	3.01715e-06	-1.09564	-3.69445e-10	9.05118e-06	-1.55459	-3.69445e-10	1.8099e-05	-1.56361	-3.69445e-10
69682845	chr2:69682845:A:C	0.000621926	5.32633	-1.09346	5.77533e-06	-1.25802	-0.745869	1.1519e-05	-1.26349	-0.751973
69683397	chr2:69683397:G:A	2.28935e-06	-1.13299e-10	-1.37168	1.09062e-05	-1.13299e-10	-1.36815	2.20223e-05	-1.13299e-10	-1.36741
69683997	chr2:69683997:AGTTGT:A	7.59289e-06	-1.13299e-10	-0.172739	4.48484e-05	-1.13299e-10	0.0458059	9.07859e-05	-1.13299e-10	0.0490413
69684415	chr2:69684415:A:G	2.27924e-06	-1.13299e-10	-1.37611	1.07945e-05	-1.13299e-10	-1.37844	2.17806e-05	-1.13299e-10	-1.37844
69684722	chr2:69684722:C:A	4.16727e-06	-1.13299e-10	-0.772691	1.62518e-05	-1.13299e-10	-0.969281	3.27711e-05	-1.13299e-10	-0.969915
69684784	chr2:69684784:A:G	0.000615911	5.28499	-1.06184	5.89956e-06	-1.266	-0.716609	1.17676e-05	-1.27181	-0.722306
69684870	chr2:69684870:A:G	2.72857e-06	-1.19617	-3.69445e-10	9.08346e-06	-1.55103	-3.69445e-10	1.84566e-05	-1.54404	-3.69445e-10
69685349	chr2:69685349:A:G	2.34066e-06	-1.13299e-10	-1.34952	1.08327e-05	-1.13299e-10	-1.37491	2.18463e-05	-1.13299e-10	-1.37543
69685763	chr2:69685763:G:A	2.3651e-06	-1.13299e-10	-1.33913	1.14709e-05	-1.13299e-10	-1.31767	2.31775e-05	-1.13299e-10	-1.31628
69685796	chr2:69685796:A:G	6.64311e-06	-1.13299e-10	-0.306371	3.6626e-05	-1.13299e-10	-0.156724	7.5038e-05	-1.13299e-10	-0.141468
69687383	chr2:69687383:C:G	2.45008e-06	-1.13299e-10	-1.30383	1.10535e-05	-1.13299e-10	-1.35473	2.22657e-05	-1.13299e-10	-1.35642
69687452	chr2:69687452:GA:G	2.97746e-06	-1.13299e-10	-1.10888	1.79893e-05	-1.13299e-10	-0.867703	3.64982e-05	-1.13299e-10	-0.862199
69688142	chr2:69688142:T:G	2.54952e-06	-1.13299e-10	-1.26405	1.13331e-05	-1.13299e-10	-1.32976	2.28128e-05	-1.13299e-10	-1.33214
69688243	chr2:69688243:T:C	8.17452e-06	1.16848	-1.26741	2.91921e-06	-1.52572	-1.16045	6.11129e-06	-1.48421	-1.16511
69688344	chr2:69688344:A:G	1.13357e-05	1.11586	-0.887857	4.92584e-06	-1.53425	-0.628738	1.02894e-05	-1.49585	-0.632504
69688350	chr2:69688350:G:T	1.00586e-05	0.108477	-3.69445e-10	3.04736e-05	-0.340622	-3.69445e-10	6.15532e-05	-0.339561	-3.69445e-10
69688478	chr2:69688478:C:T	4.27405e-06	-1.13299e-10	-0.74739	1.74136e-05	-1.13299e-10	-0.900232	3.54001e-05	-1.13299e-10	-0.892748
69688967	chr2:69688967:T:C	1.78635e-05	-0.93334	1.61615	5.98857e-05	-1.43935	1.7743	0.000118448	-1.5037	1.81871
69689269	chr2:69689269:A:G	2.27188e-05	-1.00082	1.92406	7.13437e-05	-1.46801	1.97804	0.000141393	-1.52571	2.01779
69689492	chr2:69689492:A:G	4.6738e-05	-0.917647	2.56225	0.000136732	-1.43255	2.59309	0.000273073	-1.49881	2.64909
69689683	chr2:69689683:G:A	3.64537e-06	-1.13299e-10	-0.906494	1.63929e-05	-1.13299e-10	-0.960631	3.30599e-05	-1.13299e-10	-0.961141
69689984	chr2:69689984:G:A	2.27961e-06	-1.13299e-10	-1.37595	1.07961e-05	-1.13299e-10	-1.3783	2.17848e-05	-1.13299e-10	-1.37825
69690341	chr2:69690341:T:C	9.69584e-06	1.36931	-1.29757	2.88537e-06	-1.49548	-1.20235	6.09964e-06	-1.44444	-1.20679
69690384	chr2:69690384:A:C	1.94983e-05	-1.13299e-10	0.770376	7.21162e-05	-1.13299e-10	0.520797	0.00014422	-1.13299e-10	0.511877
69690615	chr2:69690615:G:C	3.90222e-06	-1.13299e-10	-0.838407	1.53913e-05	-1.13299e-10	-1.02368	3.10507e-05	-1.13299e-10	-1.02384
69690662	chr2:69690662:G:A	3.37486e-05	-1.13299e-10	1.31899	8.90038e-05	-1.13299e-10	0.731197	0.000182838	-1.13299e-10	0.74914
69690769	chr2:69690769:A:G	1.15455e-06	-0.927765	-1.12847	3.19108e-06	-1.44315	-1.15398	6.06342e-06	-1.50806	-1.14913
69690776	chr2:69690776:A:G	2.88608e-05	-1.13299e-10	1.16253	0.000101322	-1.13299e-10	0.860822	0.000202435	-1.13299e-10	0.850957
69691127	chr2:69691127:T:C	7.91225e-06	-1.13299e-10	-0.13154	4.68901e-05	-1.13299e-10	0.0903239	9.49569e-05	-1.13299e-10	0.0939595
69691128	chr2:69691128:T:C	1.09237e-06	-0.817195	-1.29441	2.90044e-06	-1.39251	-1.30011	5.4408e-06	-1.46858	-1.29695
69691338	chr2:69691338:C:T	2.5562e-05	-1.13299e-10	1.04115	6.95284e-05	-1.13299e-10	0.484253	0.000142657	-1.13299e-10	0.500983
69691361	chr2:69691361:C:T	1.92963e-05	-0.884877	1.64484	6.24074e-05	-1.42081	1.79701	0.000122956	-1.48995	1.84232
69691442	chr2:69691442:G:A	1.94105e-06	-1.53672	-3.69445e-10	8.87433e-06	-1.57432	-3.69445e-10	1.7897e-05	-1.57483	-3.69445e-10
69691525	chr2:69691525:G:A	9.35111e-07	-1.53704	-0.730003	6.43865e-06	-1.05238	-0.842786	1.15187e-05	-1.20613	-0.809361
69691711	chr2:69691711:G:C	3.08018e-06	-1.13299e-10	-1.07496	1.24836e-05	-1.13299e-10	-1.23307	2.51097e-05	-1.13299e-10	-1.23621
69691810	chr2:69691810:A:G	1.63452e-06	-0.33167	-1.37693	2.23571e-06	-1.57505	-1.37788	4.51606e-06	-1.57476	-1.37706
69692142	chr2:69692142:C:T	3.37486e-05	-1.13299e-10	1.31899	8.90038e-05	-1.13299e-10	0.731197	0.000182838	-1.13299e-10	0.74914
69692154	chr2:69692154:G:A	2.28922e-06	-1.13299e-10	-1.37174	1.08154e-05	-1.13299e-10	-1.37651	2.18261e-05	-1.13299e-10	-1.37636
69692357	chr2:69692357:A:G	1.87235e-05	-0.915614	1.64544	6.191e-05	-1.43532	1.80352	0.000122409	-1.50069	1.84859
69692555	chr2:69692555:C:T	3.97502e-06	-1.13299e-10	-0.819922	1.55933e-05	-1.13299e-10	-1.01064	3.14577e-05	-1.13299e-10	-1.01082
69692987	chr2:69692987:G:C	3.78586e-06	-0.86868	-3.69445e-10	8.86448e-06	-1.57543	-3.69445e-10	1.79081e-05	-1.57421	-3.69445e-10
69693232	chr2:69693232:C:T	2.43248e-06	-1.13299e-10	-1.31104	1.18569e-05	-1.13299e-10	-1.28457	2.39333e-05	-1.13299e-10	-1.28419
69693659	chr2:69693659:A:G	4.07959e-06	-1.13299e-10	-0.793955	1.59258e-05	-1.13299e-10	-0.98954	3.2129e-05	-1.13299e-10	-0.989704
69693739	chr2:69693739:T:C	2.62045e-06	-1.13299e-10	-1.23661	1.13183e-05	-1.13299e-10	-1.33106	2.27972e-05	-1.13299e-10	-1.33283
69693877	chr2:69693877:G:A	2.49472e-06	-1.28577	-3.69445e-10	1.51368e-05	-1.04035	-3.69445e-10	2.9063e-05	-1.09	-3.69445e-10
69694006	chr2:69694006:G:A	2.62147e-06	-1.13299e-10	-1.23622	1.13206e-05	-1.13299e-10	-1.33086	2.28018e-05	-1.13299e-10	-1.33263
69694362	chr2:69694362:TTTC:T	2.28465e-06	-1.13299e-10	-1.37374	1.08033e-05	-1.13299e-10	-1.37763	2.18044e-05	-1.13299e-10	-1.37735
69694363	chr2:69694363:TTC:T	2.70101e-06	-1.13299e-10	-1.20632	1.17493e-05	-1.13299e-10	-1.29369	2.3688e-05	-1.13299e-10	-1.29449
69694473	chr2:69694473:G:A	2.57018e-06	-1.13299e-10	-1.25597	1.11853e-05	-1.13299e-10	-1.34288	2.25384e-05	-1.13299e-10	-1.34424
69694712	chr2:69694712:T:G	2.12265e-05	-0.828036	1.68334	6.71695e-05	-1.39365	1.84339	0.000131411	-1.46948	1.88834
69695100	chr2:69695100:C:T	4.2061e-06	-1.13299e-10	-0.763415	1.87212e-05	-1.13299e-10	-0.827826	3.80485e-05	-1.13299e-10	-0.820602
69696251	chr2:69696251:C:T	2.00012e-05	-0.899679	1.69552	6.52635e-05	-1.42782	1.84877	0.000128807	-1.49531	1.89417
69696327	chr2:69696327:T:C	1.94331e-06	-1.53556	-3.69445e-10	1.06868e-05	-1.38848	-3.69445e-10	2.19428e-05	-1.37103	-3.69445e-10
69696361	chr2:69696361:C:A	3.31831e-05	-0.950277	2.25237	0.000106067	-1.45194	2.35852	0.000210636	-1.51279	2.40346
69696636	chr2:69696636:C:T	6.07168e-06	-1.1088	0.712487	1.35071e-05	-1.52013	0.365864	2.64735e-05	-1.55778	0.374459
69696774	chr2:69696774:T:C	2.33083e-06	-1.13299e-10	-1.35373	1.08181e-05	-1.13299e-10	-1.37627	2.18192e-05	-1.13299e-10	-1.37667
69697025	chr2:69697025:C:T	3.15896e-05	-0.989658	2.24253	0.00010331	-1.4691	2.34935	0.000206145	-1.52485	2.39396
69697103	chr2:69697103:G:T	2.6626e-06	-1.13299e-10	-1.22065	1.14283e-05	-1.13299e-10	-1.32139	2.30169e-05	-1.13299e-10	-1.32323
69697163	chr2:69697163:C:T	2.6551e-06	-1.13299e-10	-1.22347	1.1409e-05	-1.13299e-10	-1.32308	2.29786e-05	-1.13299e-10	-1.3249
69698638	chr2:69698638:G:A	2.69397e-06	-1.13299e-10	-1.20894	1.15102e-05	-1.13299e-10	-1.31425	2.31784e-05	-1.13299e-10	-1.31624
69698643	chr2:69698643:G:A	2.34369e-06	-1.13299e-10	-1.34823	1.08378e-05	-1.13299e-10	-1.37444	2.18557e-05	-1.13299e-10	-1.375
69699250	chr2:69699250:C:T	2.68708e-06	-1.13299e-10	-1.2115	1.14925e-05	-1.13299e-10	-1.31579	2.31438e-05	-1.13299e-10	-1.31774
69700372	chr2:69700372:G:A	4.11187e-06	-1.13299e-10	-0.786075	1.5997e-05	-1.13299e-10	-0.985084	3.22687e-05	-1.13299e-10	-0.985364
69700621	chr2:69700621:T:C	3.84213e-05	-0.927208	2.37587	0.000121541	-1.44207	2.48484	0.000240694	-1.5056	2.52966
69701141	chr2:69701141:T:C	6.80907e-05	3.25437	-1.23348	2.48855e-06	-1.53357	-1.31221	5.04497e-06	-1.53373	-1.30734
69701276	chr2:69701276:G:T	2.28442e-06	-1.13299e-10	-1.37384	1.12692e-05	-1.13299e-10	-1.3354	2.27472e-05	-1.13299e-10	-1.33502
69701325	chr2:69701325:T:C	2.68531e-05	-1.13299e-10	1.09043	9.43928e-05	-1.13299e-10	0.789983	0.000188744	-1.13299e-10	0.780927
69701386	chr2:69701386:C:T	1.20717e-05	-0.548645	0.839553	4.05029e-05	-1.12907	1.07296	7.56335e-05	-1.24706	1.11349
69701621	chr2:69701621:G:A	2.85875e-06	-1.13299e-10	-1.14957	1.41354e-05	-1.13299e-10	-1.1088	2.85535e-05	-1.13299e-10	-1.10768
69701793	chr2:69701793:C:T	5.97696e-06	-0.569354	0.157314	1.0063e-05	-1.17892	-0.269702	1.77784e-05	-1.3009	-0.28058
69701868	chr2:69701868:G:A	6.70668e-06	-0.405984	0.109137	1.07071e-05	-1.07796	-0.30862	1.86828e-05	-1.21209	-0.319773
69702588	chr2:69702588:C:T	1.19988e-05	-0.251092	0.535949	1.76339e-05	-0.977003	0.0893429	3.05609e-05	-1.11828	0.0785433
69703021	chr2:69703021:G:A	2.96165e-06	-1.13299e-10	-1.1142	1.48398e-05	-1.13299e-10	-1.06017	2.99637e-05	-1.13299e-10	-1.05948
69703095	chr2:69703095:C:T	1.38341e-05	-0.152424	0.579609	1.95181e-05	-0.909941	0.123801	3.3585e-05	-1.0589	0.113513
69703437	chr2:69703437:G:C	2.01607e-05	-0.573179	1.37696	6.81873e-05	-1.15144	1.61622	0.000127935	-1.26711	1.65917
69704034	chr2:69704034:T:C	2.89067e-06	-1.13299e-10	-1.13846	1.44366e-05	-1.13299e-10	-1.08772	2.91606e-05	-1.13299e-10	-1.08664
69704050	chr2:69704050:G:C	1.91425e-06	-1.55063	-3.69445e-10	1.11547e-05	-1.34563	-3.69445e-10	2.19755e-05	-1.36954	-3.69445e-10
69704366	chr2:69704366:T:A	9.02098e-06	-1.13299e-10	-0.000399124	3.3369e-05	-1.13299e-10	-0.249856	6.6619e-05	-1.13299e-10	-0.260473
69704449	chr2:69704449:T:C	8.54956e-06	-0.394164	0.340093	1.31247e-05	-1.06673	-0.11625	2.28157e-05	-1.20581	-0.126202
69704605	chr2:69704605:G:A	2.48785e-06	-1.13299e-10	-1.28853	1.1087e-05	-1.13299e-10	-1.35171	2.23504e-05	-1.13299e-10	-1.35262
69705091	chr2:69705091:G:C	3.50069e-06	-1.13299e-10	-0.946991	2.28036e-05	-1.13299e-10	-0.630564	4.63096e-05	-1.13299e-10	-0.624114
69705171	chr2:69705171:C:G	2.33436e-06	-1.13299e-10	-1.35221	1.16334e-05	-1.13299e-10	-1.3036	2.35016e-05	-1.13299e-10	-1.30239
69705287	chr2:69705287:T:C	2.28563e-06	-1.13299e-10	-1.37331	1.12318e-05	-1.13299e-10	-1.33873	2.26942e-05	-1.13299e-10	-1.33735
69705644	chr2:69705644:AC:A	2.88528e-06	-1.13299e-10	-1.14033	1.44067e-05	-1.13299e-10	-1.08979	2.91003e-05	-1.13299e-10	-1.08871
69705835	chr2:69705835:G:A	8.81417e-06	-1.13299e-10	-0.0235913	3.20016e-05	-1.13299e-10	-0.291698	6.5436e-05	-1.13299e-10	-0.278391
69705910	chr2:69705910:T:G	2.88163e-06	-1.13299e-10	-1.14159	1.43871e-05	-1.13299e-10	-1.09115	2.90606e-05	-1.13299e-10	-1.09008
69705915	chr2:69705915:G:A	2.14593e-06	-1.43638	-3.69445e-10	9.06219e-06	-1.55337	-3.69445e-10	1.80259e-05	-1.56765	-3.69445e-10
69705974	chr2:69705974:T:A	2.29504e-06	-1.13299e-10	-1.3692	1.07974e-05	-1.13299e-10	-1.37817	2.17895e-05	-1.13299e-10	-1.37803
69706160	chr2:69706160:T:C	2.6284e-06	-1.13299e-10	-1.23358	1.29917e-05	-1.13299e-10	-1.19317	2.62349e-05	-1.13299e-10	-1.19237
69706370	chr2:69706370:A:G	1.60387e-05	-0.312126	0.887178	1.71415e-05	-1.0546	0.138614	2.93838e-05	-1.20058	0.121557
69706425	chr2:69706425:C:T	2.2824e-06	-1.13299e-10	-1.37472	1.08255e-05	-1.13299e-10	-1.37557	2.18526e-05	-1.13299e-10	-1.37514
69706499	chr2:69706499:G:A	9.43616e-06	-0.550587	0.595185	1.2367e-05	-1.17663	-0.0658149	2.16918e-05	-1.30099	-0.0815355
69706733	chr2:69706733:G:T	2.28771e-06	-1.13299e-10	-1.3724	1.08077e-05	-1.13299e-10	-1.37722	2.18133e-05	-1.13299e-10	-1.37694
69707212	chr2:69707212:A:G	1.95569e-05	-0.573986	1.34736	6.6041e-05	-1.15256	1.58536	0.000123936	-1.26779	1.62809
69707829	chr2:69707829:G:A	2.76427e-06	-1.13299e-10	-1.18318	1.63632e-05	-1.13299e-10	-0.962447	3.31524e-05	-1.13299e-10	-0.958348
69708417	chr2:69708417:G:A	2.27465e-06	-1.13299e-10	-1.37812	1.08455e-05	-1.13299e-10	-1.37373	2.18878e-05	-1.13299e-10	-1.37353
69708451	chr2:69708451:C:G	3.1352e-06	-1.13299e-10	-1.05726	1.56878e-05	-1.13299e-10	-1.0046	3.18458e-05	-1.13299e-10	-0.998557
69708465	chr2:69708465:T:C	1.58996e-06	-0.996229	-0.740014	8.8359e-06	-0.909272	-0.669387	1.99008e-05	-0.811257	-0.657447
69708480	chr2:69708480:G:A	2.62733e-06	-1.13299e-10	-1.23398	1.38271e-05	-1.13299e-10	-1.13085	2.79948e-05	-1.13299e-10	-1.12745
69708488	chr2:69708488:G:A	2.33416e-06	-1.13299e-10	-1.3523	1.16535e-05	-1.13299e-10	-1.30188	2.3543e-05	-1.13299e-10	-1.30063
69708860	chr2:69708860:T:C	3.48697e-05	-1.13299e-10	1.35167	9.09074e-05	-1.13299e-10	0.752359	0.00018699	-1.13299e-10	0.771592
69708946	chr2:69708946:TA:T	2.56173e-06	-1.13299e-10	-1.25927	1.26206e-05	-1.13299e-10	-1.22215	2.54855e-05	-1.13299e-10	-1.22135
69708998	chr2:69708998:A:G	1.81504e-05	-1.13299e-10	0.698743	4.07965e-05	-1.13299e-10	-0.0488864	8.10328e-05	-1.13299e-10	-0.0646091
69709226	chr2:69709226:TA:T	2.59028e-06	-0.0319303	-1.21625	3.37312e-06	-1.16431	-1.37734	6.29137e-06	-1.24498	-1.3753
69709503	chr2:69709503:C:T	0.000208635	-0.096893	3.23753	0.000170593	-0.871212	2.25301	0.000295222	-1.02093	2.2492
69709600	chr2:69709600:C:T	2.36771e-06	-1.13299e-10	-1.33803	1.10589e-05	-1.13299e-10	-1.35425	2.2306e-05	-1.13299e-10	-1.35461
69709615	chr2:69709615:A:G	3.71141e-06	-1.13299e-10	-0.888539	1.80116e-05	-1.13299e-10	-0.866468	3.67225e-05	-1.13299e-10	-0.856073
69709950	chr2:69709950:A:T	2.36688e-06	-1.13299e-10	-1.33838	1.10356e-05	-1.13299e-10	-1.35636	2.22615e-05	-1.13299e-10	-1.3566
69709997	chr2:69709997:T:C	2.41537e-06	-1.13299e-10	-1.3181	1.12357e-05	-1.13299e-10	-1.33839	2.2661e-05	-1.13299e-10	-1.33882
69710206	chr2:69710206:T:G	3.61938e-06	-1.13299e-10	-0.913649	1.75735e-05	-1.13299e-10	-0.891089	3.57992e-05	-1.13299e-10	-0.881537
69710237	chr2:69710237:G:A	3.64838e-06	-1.13299e-10	-0.905669	1.76643e-05	-1.13299e-10	-0.885936	3.60052e-05	-1.13299e-10	-0.875799
69710264	chr2:69710264:T:C	3.75845e-06	-1.13299e-10	-0.875946	1.8205e-05	-1.13299e-10	-0.855786	3.71205e-05	-1.13299e-10	-0.845294
69710265	chr2:69710265:G:A	2.35496e-06	-1.13299e-10	-1.34343	1.18032e-05	-1.13299e-10	-1.28912	2.38473e-05	-1.13299e-10	-1.28779
69710515	chr2:69710515:CTCTG:C	1.28723e-05	-1.13299e-10	0.355122	3.08896e-05	-1.13299e-10	-0.327061	6.14499e-05	-1.13299e-10	-0.341241
69710794	chr2:69710794:G:A	1.44132e-06	-1.00943	-0.824958	7.948e-06	-0.923308	-0.761254	1.78638e-05	-0.826562	-0.750122
69710862	chr2:69710862:T:C	3.91558e-06	-1.13299e-10	-0.834989	1.89817e-05	-1.13299e-10	-0.814006	3.87184e-05	-1.13299e-10	-0.803149
69711056	chr2:69711056:G:A	4.83736e-06	-1.13299e-10	-0.623582	3.40565e-05	-1.13299e-10	-0.229461	6.925e-05	-1.13299e-10	-0.22174
69711097	chr2:69711097:G:A	2.59327e-05	-1.13299e-10	1.05555	5.46487e-05	-1.13299e-10	0.243443	0.000108377	-1.13299e-10	0.22615
69711100	chr2:69711100:T:C	3.9153e-06	-1.13299e-10	-0.835061	1.90379e-05	-1.13299e-10	-0.811053	3.88143e-05	-1.13299e-10	-0.800675
69711639	chr2:69711639:G:A	8.22049e-07	-1.01752	-1.37839	2.60336e-06	-1.42223	-1.37845	4.88142e-06	-1.49558	-1.37845
69712457	chr2:69712457:T:C	3.36085e-06	-1.13299e-10	-0.987759	1.6269e-05	-1.13299e-10	-0.968221	3.31211e-05	-1.13299e-10	-0.959291
69712507	chr2:69712507:C:T	1.91515e-05	-0.63089	1.38332	6.61465e-05	-1.18822	1.62261	0.000124757	-1.29832	1.66523
69712520	chr2:69712520:A:G	3.32257e-06	-1.13299e-10	-0.999213	1.60799e-05	-1.13299e-10	-0.979915	3.27335e-05	-1.13299e-10	-0.971064
69712641	chr2:69712641:C:T	2.56347e-06	-1.13299e-10	-1.25859	1.263e-05	-1.13299e-10	-1.22141	2.55042e-05	-1.13299e-10	-1.22062
69712708	chr2:69712708:C:T	2.32906e-06	-1.13299e-10	-1.35449	1.0876e-05	-1.13299e-10	-1.37092	2.19307e-05	-1.13299e-10	-1.37158
69712823	chr2:69712823:T:G	3.32627e-06	-1.13299e-10	-0.998101	1.60996e-05	-1.13299e-10	-0.978688	3.27724e-05	-1.13299e-10	-0.969878
69712834	chr2:69712834:G:C	1.08912e-05	-0.497597	0.685605	1.37385e-05	-1.14279	0.00550685	2.39767e-05	-1.27241	-0.00997336
69713226	chr2:69713226:G:A	2.56302e-06	-1.13299e-10	-1.25876	1.26274e-05	-1.13299e-10	-1.22161	2.54989e-05	-1.13299e-10	-1.22083
69713374	chr2:69713374:T:C	2.38084e-06	-1.13299e-10	-1.3325	1.11073e-05	-1.13299e-10	-1.34988	2.24039e-05	-1.13299e-10	-1.35023
69713509	chr2:69713509:C:T	5.17544e-06	-1.13299e-10	-0.556026	2.12675e-05	-1.13299e-10	-0.700304	4.31313e-05	-1.13299e-10	-0.695214
69713648	chr2:69713648:G:A	6.4879e-07	-1.40517	-1.22743	2.96865e-06	-1.57471	-1.09466	6.04131e-06	-1.57494	-1.0859
69714092	chr2:69714092:C:G	2.17845e-05	-0.500995	1.38224	7.20647e-05	-1.10121	1.62129	0.000134398	-1.22255	1.66388
69714155	chr2:69714155:C:T	6.67987e-07	-1.38804	-1.2154	3.01731e-06	-1.57545	-1.07767	6.15398e-06	-1.57364	-1.06873
69714353	chr2:69714353:T:C	1.80012e-05	-0.547887	1.23837	2.11045e-05	-1.18394	0.475949	3.68891e-05	-1.30746	0.455912
69714540	chr2:69714540:G:A	3.38113e-06	-1.13299e-10	-0.981743	1.63525e-05	-1.13299e-10	-0.963101	3.33094e-05	-1.13299e-10	-0.953623
69714699	chr2:69714699:G:A	4.67554e-06	-0.657606	-3.69445e-10	9.11697e-06	-1.54735	-3.69445e-10	1.85316e-05	-1.53999	-3.69445e-10
69714879	chr2:69714879:A:C	3.40392e-06	-1.13299e-10	-0.975024	1.64934e-05	-1.13299e-10	-0.954523	3.35826e-05	-1.13299e-10	-0.945456
69715141	chr2:69715141:T:C	1.99446e-06	-1.50958	-3.69445e-10	1.14444e-05	-1.31998	-3.69445e-10	2.25625e-05	-1.34317	-3.69445e-10
69715407	chr2:69715407:C:A	3.5347e-06	-1.13299e-10	-0.937322	1.71093e-05	-1.13299e-10	-0.917863	3.48694e-05	-1.13299e-10	-0.907852
69715731	chr2:69715731:G:C	1.0522e-06	-0.810752	-1.33832	3.05336e-06	-1.31024	-1.331	5.6106e-06	-1.40352	-1.33129
69716163	chr2:69716163:GAGTA:G	8.33996e-06	-1.13299e-10	-0.0788936	3.11142e-05	-1.13299e-10	-0.319819	6.21134e-05	-1.13299e-10	-0.330501
69716215	chr2:69716215:C:T	2.27478e-06	-1.13299e-10	-1.37807	1.08314e-05	-1.13299e-10	-1.37503	2.18504e-05	-1.13299e-10	-1.37525
69716420	chr2:69716420:C:T	3.39375e-06	-1.13299e-10	-0.978015	1.64566e-05	-1.13299e-10	-0.956757	3.35132e-05	-1.13299e-10	-0.947523
69716534	chr2:69716534:C:T	5.0293e-06	-1.13299e-10	-0.584671	1.97577e-05	-1.13299e-10	-0.773939	4.02933e-05	-1.13299e-10	-0.763277
69716649	chr2:69716649:G:A	2.04045e-05	-1.13299e-10	0.815802	4.49608e-05	-1.13299e-10	0.0483091	8.92507e-05	-1.13299e-10	0.0319858
69716668	chr2:69716668:G:A	3.36574e-06	-1.13299e-10	-0.986302	1.63196e-05	-1.13299e-10	-0.965118	3.3226e-05	-1.13299e-10	-0.956131
69716674	chr2:69716674:C:T	2.38285e-05	-1.13299e-10	0.97093	5.0967e-05	-1.13299e-10	0.173696	0.000101101	-1.13299e-10	0.156655
69716722	chr2:69716722:T:C	3.43368e-06	-0.966319	-3.69445e-10	1.28807e-05	-1.20176	-3.69445e-10	2.69822e-05	-1.16428	-3.69445e-10
69716734	chr2:69716734:C:T	2.25655e-05	-1.13299e-10	0.916469	5.33169e-05	-1.13299e-10	0.218771	0.000105571	-1.13299e-10	0.199916
69716931	chr2:69716931:T:C	2.29663e-06	-1.13299e-10	-1.36851	1.08048e-05	-1.13299e-10	-1.37749	2.17975e-05	-1.13299e-10	-1.37767
69716960	chr2:69716960:G:A	2.32378e-06	-1.13299e-10	-1.35676	1.08392e-05	-1.13299e-10	-1.37431	2.18727e-05	-1.13299e-10	-1.37422
69717028	chr2:69717028:A:G	3.84044e-06	-0.702864	-0.151501	5.62319e-06	-1.34079	-0.689793	1.02377e-05	-1.43465	-0.698731
69717276	chr2:69717276:T:C	3.03103e-06	-1.13299e-10	-1.09105	1.52531e-05	-1.13299e-10	-1.0327	3.08131e-05	-1.13299e-10	-1.03152
69717369	chr2:69717369:C:T	2.36328e-06	-1.13299e-10	-1.3399	1.15803e-05	-1.13299e-10	-1.30818	2.32929e-05	-1.13299e-10	-1.31132
69717593	chr2:69717593:C:T	3.91113e-06	-1.13299e-10	-0.836125	2.06936e-05	-1.13299e-10	-0.727658	4.19432e-05	-1.13299e-10	-0.723148
69717599	chr2:69717599:T:C	4.81328e-06	-1.13299e-10	-0.628572	2.7717e-05	-1.13299e-10	-0.435436	5.69692e-05	-1.13299e-10	-0.416953
69717616	chr2:69717616:G:A	2.34165e-06	-1.13299e-10	-1.3491	1.17493e-05	-1.13299e-10	-1.29369	2.37482e-05	-1.13299e-10	-1.29196
69717859	chr2:69717859:C:T	3.50668e-06	-1.13299e-10	-0.945281	1.54026e-05	-1.13299e-10	-1.02295	3.10123e-05	-1.13299e-10	-1.02508
69717886	chr2:69717886:C:T	2.843e-06	-1.15509	-3.69445e-10	1.05633e-05	-1.4001	-3.69445e-10	2.22942e-05	-1.35513	-3.69445e-10
69717958	chr2:69717958:G:C	2.37399e-06	-1.13299e-10	-1.33538	1.1005e-05	-1.13299e-10	-1.35913	2.22195e-05	-1.13299e-10	-1.35849
69717983	chr2:69717983:T:C	2.66982e-06	-1.13299e-10	-1.21794	1.35881e-05	-1.13299e-10	-1.14829	2.75514e-05	-1.13299e-10	-1.14341
69718641	chr2:69718641:T:G	2.92117e-06	-1.13299e-10	-1.12797	1.3085e-05	-1.13299e-10	-1.18601	2.63536e-05	-1.13299e-10	-1.18786
69718679	chr2:69718679:A:G	3.82698e-06	-1.13299e-10	-0.857875	2.03271e-05	-1.13299e-10	-0.745526	4.11498e-05	-1.13299e-10	-0.742244
69718816	chr2:69718816:GCACACATGCA:G	3.05351e-06	-1.13299e-10	-1.08366	1.36037e-05	-1.13299e-10	-1.14714	2.73908e-05	-1.13299e-10	-1.14926
69718936	chr2:69718936:A:G	3.04354e-06	-1.13299e-10	-1.08693	1.89396e-05	-1.13299e-10	-0.816229	3.90856e-05	-1.13299e-10	-0.793708
69718995	chr2:69718995:G:T	1.36079e-05	0.0158919	0.394807	1.64615e-05	-1.134	0.177545	2.97749e-05	-1.248	0.182199
69719461	chr2:69719461:A:G	2.94334e-06	-1.13299e-10	-1.12041	1.31735e-05	-1.13299e-10	-1.17928	2.65315e-05	-1.13299e-10	-1.18113
69719462	chr2:69719462:C:T	3.22161e-06	-1.13299e-10	-1.03007	2.15563e-05	-1.13299e-10	-0.686816	4.46883e-05	-1.13299e-10	-0.659751
69719517	chr2:69719517:G:A	7.00576e-07	-1.39358	-1.16223	4.5368e-06	-1.28374	-0.961524	9.46805e-06	-1.26235	-0.949187
69719538	chr2:69719538:T:C	4.67047e-05	2.67167	-1.02778	9.6577e-06	-0.112101	-1.37763	1.70157e-05	-0.24695	-1.37838
69720021	chr2:69720021:G:T	2.48644e-06	-1.13299e-10	-1.2891	1.24503e-05	-1.13299e-10	-1.23574	2.52307e-05	-1.13299e-10	-1.2314
69720040	chr2:69720040:G:C	7.06067e-07	-1.41311	-1.13488	4.59343e-06	-1.30837	-0.924481	9.57726e-06	-1.2884	-0.91167
69720422	chr2:69720422:G:A	6.38423e-07	-1.45429	-1.19442	4.00486e-06	-1.36255	-1.00743	8.32548e-06	-1.34435	-0.995793
69721133	chr2:69721133:C:G	2.2764e-06	-1.13299e-10	-1.37736	1.15335e-05	-1.13299e-10	-1.31222	2.33947e-05	-1.13299e-10	-1.30695
69721450	chr2:69721450:G:A	2.43053e-06	-1.13299e-10	-1.31184	1.20942e-05	-1.13299e-10	-1.26475	2.44966e-05	-1.13299e-10	-1.26093
69721586	chr2:69721586:A:G	3.53705e-06	-1.13299e-10	-0.936659	1.83403e-05	-1.13299e-10	-0.848382	3.74457e-05	-1.13299e-10	-0.836572
69721597	chr2:69721597:A:G	0.0472518	8.38601	0.177285	2.91004e-06	-1.34715	-1.34217	5.90324e-06	-1.34161	-1.34235
69721894	chr2:69721894:G:A	2.43891e-06	-1.13299e-10	-1.3084	1.0991e-05	-1.13299e-10	-1.36041	2.21807e-05	-1.13299e-10	-1.36024
69722184	chr2:69722184:T:C	2.28659e-06	-1.13299e-10	-1.37289	1.10523e-05	-1.13299e-10	-1.35484	2.23746e-05	-1.13299e-10	-1.35154
69722329	chr2:69722329:G:A	2.89757e-06	-1.13299e-10	-1.13608	1.29928e-05	-1.13299e-10	-1.19309	2.61692e-05	-1.13299e-10	-1.19488
69722738	chr2:69722738:A:C	3.45064e-06	-1.13299e-10	-0.961393	1.82967e-05	-1.13299e-10	-0.850761	3.72654e-05	-1.13299e-10	-0.841398
69723176	chr2:69723176:G:A	4.62772e-05	2.19569	-0.560995	2.1469e-05	0.12435	-0.815224	3.54678e-05	-0.0794885	-0.81135
69723353	chr2:69723353:T:C	2.27799e-06	-1.13299e-10	-1.37666	1.08288e-05	-1.13299e-10	-1.37527	2.18531e-05	-1.13299e-10	-1.37512
69723710	chr2:69723710:T:A	3.24942e-06	-1.13299e-10	-1.02147	1.71007e-05	-1.13299e-10	-0.918361	3.48145e-05	-1.13299e-10	-0.90943
69723711	chr2:69723711:A:T	3.14773e-06	-1.13299e-10	-1.05327	1.64933e-05	-1.13299e-10	-0.954526	3.35653e-05	-1.13299e-10	-0.945972
69723717	chr2:69723717:T:C	3.1689e-06	-1.13299e-10	-1.04657	1.66194e-05	-1.13299e-10	-0.946912	3.38248e-05	-1.13299e-10	-0.93827
69723725	chr2:69723725:C:T	3.24891e-06	-1.13299e-10	-1.02163	1.70975e-05	-1.13299e-10	-0.91855	3.48078e-05	-1.13299e-10	-0.909621
69724452	chr2:69724452:A:T	2.4995e-06	-1.13299e-10	-1.28386	1.28207e-05	-1.13299e-10	-1.20642	2.59336e-05	-1.13299e-10	-1.20392
69724469	chr2:69724469:A:G	4.45263e-06	-1.13299e-10	-0.706456	3.11036e-05	-1.13299e-10	-0.320158	6.32502e-05	-1.13299e-10	-0.312365
69724878	chr2:69724878:T:TGA	1.78182e-06	-0.248703	-1.37361	2.82448e-06	-1.34776	-1.3714	5.351e-06	-1.40816	-1.37402
69724974	chr2:69724974:A:G	2.28069e-06	-1.13299e-10	-1.37547	1.17862e-05	-1.13299e-10	-1.29055	2.39072e-05	-1.13299e-10	-1.28528
69725150	chr2:69725150:G:T	3.0987e-06	-1.13299e-10	-1.06897	1.61985e-05	-1.13299e-10	-0.972566	3.29663e-05	-1.13299e-10	-0.963979
69725277	chr2:69725277:C:T	2.45047e-06	-1.13299e-10	-1.30367	1.09651e-05	-1.13299e-10	-1.36277	2.21121e-05	-1.13299e-10	-1.36334
69725571	chr2:69725571:C:T	9.07899e-05	2.12331	0.185284	3.13909e-05	-0.0505966	-0.260367	5.32908e-05	-0.238305	-0.245394
69725989	chr2:69725989:A:G	3.54588e-06	-1.13299e-10	-0.934165	1.83938e-05	-1.13299e-10	-0.845471	3.7535e-05	-1.13299e-10	-0.834189
69726488	chr2:69726488:G:A	8.18047e-06	-0.0982025	-3.69445e-10	2.50772e-05	-0.535522	-3.69445e-10	5.32023e-05	-0.485362	-3.69445e-10
69726808	chr2:69726808:T:A	3.05089e-06	-1.13299e-10	-1.08452	1.34251e-05	-1.13299e-10	-1.16036	2.70574e-05	-1.13299e-10	-1.1615
69726863	chr2:69726863:G:T	2.59908e-06	-1.13299e-10	-1.24479	1.3335e-05	-1.13299e-10	-1.16709	2.70826e-05	-1.13299e-10	-1.16057
69726942	chr2:69726942:G:C	3.1166e-06	-1.13299e-10	-1.06321	1.36745e-05	-1.13299e-10	-1.14195	2.75588e-05	-1.13299e-10	-1.14314
69727149	chr2:69727149:T:C	5.3469e-07	-1.53358	-1.29244	2.93189e-06	-1.481	-1.20083	6.07577e-06	-1.46298	-1.19217
69727181	chr2:69727181:A:G	1.79157e-05	1.67937	-0.993646	9.90349e-06	-0.319018	-1.14558	1.7052e-05	-0.486775	-1.13642
69727207	chr2:69727207:C:T	3.75746e-06	-0.876207	-3.69445e-10	1.34222e-05	-1.16057	-3.69445e-10	2.70948e-05	-1.16012	-3.69445e-10
69727255	chr2:69727255:G:A	1.2672e-06	-0.630036	-1.3331	3.61431e-06	-1.09741	-1.37517	6.63946e-06	-1.19354	-1.37289
69727296	chr2:69727296:C:T	5.36807e-07	-1.56241	-1.25966	2.91493e-06	-1.52975	-1.15789	6.01737e-06	-1.51696	-1.14785
69728082	chr2:69728082:A:G	2.43529e-06	-1.13299e-10	-1.30988	1.36791e-05	-1.13299e-10	-1.14161	2.78351e-05	-1.13299e-10	-1.13316
69728628	chr2:69728628:T:G	1.25958e-06	-0.814006	-1.15517	3.55754e-06	-1.14266	-1.34576	6.72506e-06	-1.21036	-1.34326
69729202	chr2:69729202:C:A	2.44712e-06	-1.13299e-10	-1.30504	1.37989e-05	-1.13299e-10	-1.13289	2.80853e-05	-1.13299e-10	-1.12422
69729254	chr2:69729254:T:C	2.43347e-06	-1.13299e-10	-1.31063	1.36718e-05	-1.13299e-10	-1.14214	2.78243e-05	-1.13299e-10	-1.13355
69729273	chr2:69729273:CA:C	2.27939e-06	-1.13299e-10	-1.37604	1.13283e-05	-1.13299e-10	-1.33018	2.29747e-05	-1.13299e-10	-1.32507
69729286	chr2:69729286:A:G	2.40014e-06	-1.13299e-10	-1.32442	1.17789e-05	-1.13299e-10	-1.29118	2.38384e-05	-1.13299e-10	-1.28816
69729296	chr2:69729296:T:G	6.97188e-06	-1.13299e-10	-0.258067	1.71154e-05	-1.13299e-10	-0.917506	3.44914e-05	-1.13299e-10	-0.918754
69729312	chr2:69729312:G:C	7.35897e-06	-1.13299e-10	-0.204031	1.7724e-05	-1.13299e-10	-0.882562	3.57165e-05	-1.13299e-10	-0.883852
69729589	chr2:69729589:C:T	0.222592	8.36913	1.74401	3.79493e-06	-1.4105	-1.01332	7.69412e-06	-1.40323	-1.01577
69729763	chr2:69729763:A:ATTAAAG	2.28161e-06	-1.13299e-10	-1.37507	1.1284e-05	-1.13299e-10	-1.33409	2.28802e-05	-1.13299e-10	-1.32919
69729941	chr2:69729941:G:A	3.00883e-06	-1.13299e-10	-1.0984	1.33287e-05	-1.13299e-10	-1.16756	2.6837e-05	-1.13299e-10	-1.16968
69730074	chr2:69730074:A:T	2.28278e-06	-1.13299e-10	-1.37456	1.12641e-05	-1.13299e-10	-1.33586	2.28375e-05	-1.13299e-10	-1.33106
69730080	chr2:69730080:A:C	1.20323e-06	-0.730578	-1.28436	4.00063e-06	-0.993372	-1.37766	7.30785e-06	-1.09348	-1.37703
69730481	chr2:69730481:G:A	2.3907e-06	-1.13299e-10	-1.32836	1.31856e-05	-1.13299e-10	-1.17835	2.68004e-05	-1.13299e-10	-1.17105
69730904	chr2:69730904:T:C	2.35662e-06	-1.13299e-10	-1.34272	1.15189e-05	-1.13299e-10	-1.31349	2.32986e-05	-1.13299e-10	-1.31107
69730998	chr2:69730998:AAGTGCTGGCCCTGAGG:A	2.54756e-06	-1.13299e-10	-1.26482	1.15029e-05	-1.13299e-10	-1.31489	2.31622e-05	-1.13299e-10	-1.31694
69731044	chr2:69731044:G:A	2.32113e-06	-1.13299e-10	-1.3579	1.08003e-05	-1.13299e-10	-1.37791	2.17918e-05	-1.13299e-10	-1.37793
69731156	chr2:69731156:A:G	2.4058e-06	-1.13299e-10	-1.32207	1.21623e-05	-1.13299e-10	-1.25914	2.45837e-05	-1.13299e-10	-1.25738
69731314	chr2:69731314:A:G	1.47827e-06	-0.48693	-1.32215	3.73972e-06	-1.0792	-1.35927	7.7634e-06	-1.05065	-1.35939
69731532	chr2:69731532:G:A	2.37792e-06	-1.13299e-10	-1.33373	1.30434e-05	-1.13299e-10	-1.1892	2.6506e-05	-1.13299e-10	-1.18209
69731704	chr2:69731704:A:C	2.57508e-06	-1.13299e-10	-1.25407	1.31853e-05	-1.13299e-10	-1.17838	2.67725e-05	-1.13299e-10	-1.17209
69731732	chr2:69731732:T:A	0.186451	8.26223	1.67375	3.68435e-06	-1.42249	-1.0309	7.47636e-06	-1.41615	-1.03157
69731812	chr2:69731812:G:C	1.31698e-06	-0.646126	-1.27848	3.74549e-06	-1.05971	-1.37722	6.88501e-06	-1.15363	-1.37648
69731901	chr2:69731901:G:A	3.07476e-06	-1.13299e-10	-1.07673	1.35824e-05	-1.13299e-10	-1.14871	2.73452e-05	-1.13299e-10	-1.15092
69732046	chr2:69732046:T:A	2.83716e-06	-1.15715	-3.69445e-10	9.02591e-06	-1.55738	-3.69445e-10	1.82006e-05	-1.55801	-3.69445e-10
69732343	chr2:69732343:C:T	2.45851e-06	-1.13299e-10	-1.3004	1.24876e-05	-1.13299e-10	-1.23274	2.52518e-05	-1.13299e-10	-1.23057
69732367	chr2:69732367:C:T	3.03342e-06	-1.13299e-10	-1.09026	1.34154e-05	-1.13299e-10	-1.16108	2.70061e-05	-1.13299e-10	-1.1634
69732409	chr2:69732409:A:G	2.98605e-06	-1.13299e-10	-1.106	1.32447e-05	-1.13299e-10	-1.17388	2.66662e-05	-1.13299e-10	-1.17606
69732585	chr2:69732585:C:G	2.54846e-06	-1.13299e-10	-1.26446	1.30078e-05	-1.13299e-10	-1.19193	2.64054e-05	-1.13299e-10	-1.18589
69732588	chr2:69732588:G:A	2.36552e-06	-1.13299e-10	-1.33895	1.15321e-05	-1.13299e-10	-1.31235	2.32796e-05	-1.13299e-10	-1.31189
69732830	chr2:69732830:T:G	3.14156e-06	-1.13299e-10	-1.05523	1.38021e-05	-1.13299e-10	-1.13266	2.78055e-05	-1.13299e-10	-1.13423
69732901	chr2:69732901:G:T	3.01673e-06	-1.13299e-10	-1.09578	1.33589e-05	-1.13299e-10	-1.1653	2.68975e-05	-1.13299e-10	-1.16743
69733266	chr2:69733266:A:G	3.01097e-06	-1.13299e-10	-1.09769	1.33368e-05	-1.13299e-10	-1.16695	2.68534e-05	-1.13299e-10	-1.16907
69733560	chr2:69733560:A:G	3.19695e-06	-1.13299e-10	-1.03776	1.40146e-05	-1.13299e-10	-1.11738	2.82323e-05	-1.13299e-10	-1.119
69733580	chr2:69733580:C:A	3.07734e-06	-1.13299e-10	-1.07589	1.36977e-05	-1.13299e-10	-1.14025	2.75856e-05	-1.13299e-10	-1.14217
69733708	chr2:69733708:T:C	2.27726e-06	-1.13299e-10	-1.37698	1.10783e-05	-1.13299e-10	-1.35249	2.23605e-05	-1.13299e-10	-1.35217
69734044	chr2:69734044:C:T	4.90453e-07	-1.53596	-1.37642	2.70128e-06	-1.45709	-1.30667	5.5911e-06	-1.43754	-1.30074
69734067	chr2:69734067:G:T	2.27622e-06	-1.13299e-10	-1.37743	1.12036e-05	-1.13299e-10	-1.34125	2.26783e-05	-1.13299e-10	-1.33806
69734343	chr2:69734343:G:A	2.75414e-06	-1.13299e-10	-1.18685	1.23655e-05	-1.13299e-10	-1.24257	2.50308e-05	-1.13299e-10	-1.23936
69734380	chr2:69734380:G:C	1.22933e-06	-0.769735	-1.22375	4.53543e-06	-0.897731	-1.34783	8.29141e-06	-0.997138	-1.34711
69734715	chr2:69734715:T:C	1.4376e-06	-0.524949	-1.31202	3.39435e-06	-1.16721	-1.36816	6.29519e-06	-1.25526	-1.36441
69734783	chr2:69734783:C:G	3.17781e-06	-1.13299e-10	-1.04376	1.39417e-05	-1.13299e-10	-1.1226	2.80882e-05	-1.13299e-10	-1.12411
69734960	chr2:69734960:G:C	1.34246e-06	-0.738294	-1.16716	4.18525e-06	-0.947622	-1.37829	7.64299e-06	-1.04742	-1.37825
69735008	chr2:69735008:C:G	1.24519e-06	-0.740508	-1.24015	4.4566e-06	-0.923888	-1.33921	8.16629e-06	-1.02127	-1.33818
69735302	chr2:69735302:A:G	2.34926e-06	-1.13299e-10	-1.34585	1.14657e-05	-1.13299e-10	-1.31812	2.3189e-05	-1.13299e-10	-1.31578
69735313	chr2:69735313:T:C	2.282e-06	-1.13299e-10	-1.3749	1.08623e-05	-1.13299e-10	-1.37219	2.19271e-05	-1.13299e-10	-1.37174
69735367	chr2:69735367:C:T	1.21727e-06	-0.737174	-1.26617	4.22597e-06	-0.950164	-1.36607	7.71465e-06	-1.04989	-1.36645
69735448	chr2:69735448:A:G	2.35635e-06	-1.13299e-10	-1.34284	1.09797e-05	-1.13299e-10	-1.36144	2.21658e-05	-1.13299e-10	-1.36091
69735595	chr2:69735595:T:C	2.36262e-06	-1.13299e-10	-1.34018	1.0949e-05	-1.13299e-10	-1.36424	2.21054e-05	-1.13299e-10	-1.36364
69735661	chr2:69735661:G:A	1.44154e-06	-0.72155	-1.11269	4.18706e-06	-0.993509	-1.33197	7.66633e-06	-1.09443	-1.3282
69735722	chr2:69735722:C:T	3.18725e-06	-1.13299e-10	-1.04079	1.4139e-05	-1.13299e-10	-1.10854	2.84652e-05	-1.13299e-10	-1.11078
69735769	chr2:69735769:A:G	1.29322e-06	-0.636916	-1.3059	3.42034e-06	-1.17851	-1.34924	7.07999e-06	-1.15279	-1.3494
69735814	chr2:69735814:A:T	2.27664e-06	-1.13299e-10	-1.37725	1.10049e-05	-1.13299e-10	-1.35914	2.22459e-05	-1.13299e-10	-1.35731
69735840	chr2:69735840:G:C	3.21504e-06	-1.13299e-10	-1.03211	1.4084e-05	-1.13299e-10	-1.11244	2.83716e-05	-1.13299e-10	-1.11407
69735914	chr2:69735914:A:G	1.50447e-06	-0.654892	-1.13662	3.9225e-06	-1.04914	-1.34161	7.22369e-06	-1.14384	-1.33826
69736315	chr2:69736315:A:G	1.18499e-06	-0.784873	-1.24534	4.65354e-06	-0.883353	-1.3365	8.49834e-06	-0.984177	-1.33542
69736359	chr2:69736359:T:C	2.27497e-06	-1.13299e-10	-1.37799	1.09528e-05	-1.13299e-10	-1.36389	2.21058e-05	-1.13299e-10	-1.36362
69736523	chr2:69736523:T:C	1.32898e-06	-0.638044	-1.2775	3.72928e-06	-1.06413	-1.37714	6.85407e-06	-1.15825	-1.37637
69736967	chr2:69736967:AATTTT:A	2.46468e-06	-1.13299e-10	-1.29789	1.39725e-05	-1.13299e-10	-1.12039	2.84267e-05	-1.13299e-10	-1.11213
69737058	chr2:69737058:C:CA	1.32568e-06	-0.747336	-1.17069	4.37745e-06	-0.916782	-1.36423	8.00815e-06	-1.01533	-1.36367
69737059	chr2:69737059:T:A	1.31644e-06	-0.735725	-1.1893	4.35618e-06	-0.927061	-1.35883	7.97639e-06	-1.02481	-1.35817
69737066	chr2:69737066:GTGC:G	1.31989e-06	-0.75053	-1.17187	4.39207e-06	-0.913758	-1.36392	8.03216e-06	-1.01265	-1.36336
69737101	chr2:69737101:C:T	4.43896e-06	-1.13299e-10	-0.709531	2.3949e-05	-1.13299e-10	-0.581554	4.80948e-05	-1.13299e-10	-0.58629
69737217	chr2:69737217:T:G	2.44223e-06	-1.13299e-10	-1.30704	1.24215e-05	-1.13299e-10	-1.23806	2.51067e-05	-1.13299e-10	-1.23633
69738174	chr2:69738174:G:C	2.40006e-06	-1.13299e-10	-1.32446	1.08716e-05	-1.13299e-10	-1.37132	2.19248e-05	-1.13299e-10	-1.37184
69738325	chr2:69738325:C:G	1.22608e-05	-1.13299e-10	0.306454	4.6437e-05	-1.13299e-10	0.0806142	9.32623e-05	-1.13299e-10	0.0759527
69738656	chr2:69738656:G:A	2.86406e-06	-1.14771	-3.69445e-10	1.81016e-05	-0.861482	-3.69445e-10	3.61382e-05	-0.872113	-3.69445e-10
69739157	chr2:69739157:C:T	1.06818e-06	-0.771161	-1.36283	4.89319e-06	-0.90478	-1.26486	8.96645e-06	-1.0025	-1.26347
69739249	chr2:69739249:C:T	2.41764e-06	-1.13299e-10	-1.31716	1.08198e-05	-1.13299e-10	-1.3761	2.18183e-05	-1.13299e-10	-1.37671
69739386	chr2:69739386:T:A	1.10729e-06	-0.743271	-1.35477	4.67456e-06	-0.930628	-1.28472	8.57644e-06	-1.02669	-1.28375
69739599	chr2:69739599:G:A	0.0932985	8.60816	0.635447	3.06312e-06	-1.36837	-1.26968	6.21123e-06	-1.36239	-1.27071
69739752	chr2:69739752:T:A	2.79362e-06	-1.13299e-10	-1.17261	1.38426e-05	-1.13299e-10	-1.12973	2.79734e-05	-1.13299e-10	-1.12821
69740123	chr2:69740123:A:G	9.03525e-07	-0.990671	-1.31073	2.83791e-06	-1.36303	-1.35138	5.78059e-06	-1.35315	-1.35181
69740333	chr2:69740333:T:C	2.40962e-06	-1.13299e-10	-1.32048	1.0813e-05	-1.13299e-10	-1.37673	2.18067e-05	-1.13299e-10	-1.37725
69740594	chr2:69740594:A:G	0.112091	8.39589	1.03122	3.32803e-06	-1.40416	-1.15095	6.76002e-06	-1.39751	-1.15093
69741071	chr2:69741071:G:A	2.47499e-06	-1.13299e-10	-1.29372	1.22876e-05	-1.13299e-10	-1.24889	2.47929e-05	-1.13299e-10	-1.24891
69741136	chr2:69741136:C:T	2.40062e-06	-1.13299e-10	-1.32422	1.08724e-05	-1.13299e-10	-1.37125	2.19264e-05	-1.13299e-10	-1.37177
69741355	chr2:69741355:G:A	2.58042e-06	-1.13299e-10	-1.252	1.32159e-05	-1.13299e-10	-1.17606	2.68342e-05	-1.13299e-10	-1.16979
69741743	chr2:69741743:T:C	4.05836e-06	-1.13299e-10	-0.799173	1.71667e-05	-1.13299e-10	-0.914509	3.48289e-05	-1.13299e-10	-0.909016
69742001	chr2:69742001:G:A	2.51445e-06	-1.13299e-10	-1.2779	1.10428e-05	-1.13299e-10	-1.3557	2.22521e-05	-1.13299e-10	-1.35703
69742247	chr2:69742247:C:T	3.14167e-06	-1.13299e-10	-1.0552	1.39534e-05	-1.13299e-10	-1.12176	2.80986e-05	-1.13299e-10	-1.12374
69742877	chr2:69742877:A:C	3.13857e-06	-1.13299e-10	-1.05619	1.39408e-05	-1.13299e-10	-1.12267	2.80736e-05	-1.13299e-10	-1.12463
69743111	chr2:69743111:T:G	3.64422e-06	-1.13299e-10	-0.906808	1.25247e-05	-1.13299e-10	-1.22978	2.532e-05	-1.13299e-10	-1.22787
69743178	chr2:69743178:G:C	1.95102e-05	1.82358	-1.05259	1.03985e-05	-0.22498	-1.19084	1.77359e-05	-0.401184	-1.18269
69743270	chr2:69743270:C:T	2.43117e-06	-1.13299e-10	-1.31158	1.08316e-05	-1.13299e-10	-1.37502	2.18387e-05	-1.13299e-10	-1.37578
69743432	chr2:69743432:G:T	2.32222e-06	-1.13299e-10	-1.35743	1.08006e-05	-1.13299e-10	-1.37788	2.17872e-05	-1.13299e-10	-1.37814
69743517	chr2:69743517:G:A	2.33548e-06	-1.13299e-10	-1.35173	1.25371e-05	-1.13299e-10	-1.22879	2.54448e-05	-1.13299e-10	-1.22295
69743687	chr2:69743687:T:A	2.58227e-06	-1.13299e-10	-1.25128	1.32276e-05	-1.13299e-10	-1.17518	2.68583e-05	-1.13299e-10	-1.16889
69744282	chr2:69744282:G:A	2.4585e-06	-1.13299e-10	-1.3004	1.11011e-05	-1.13299e-10	-1.35044	2.23915e-05	-1.13299e-10	-1.35078
69744297	chr2:69744297:G:A	1.14276e-06	-0.794408	-1.27209	4.22532e-06	-0.940002	-1.37639	7.67176e-06	-1.04644	-1.37547
69744332	chr2:69744332:A:T	2.48582e-06	-1.13299e-10	-1.28935	1.09003e-05	-1.13299e-10	-1.36869	2.19649e-05	-1.13299e-10	-1.37002
69744852	chr2:69744852:C:T	1.50151e-06	-0.455318	-1.33816	3.80508e-06	-1.0532	-1.36795	7.8861e-06	-1.02631	-1.36805
69744971	chr2:69744971:T:C	2.42088e-06	-1.13299e-10	-1.31582	1.08217e-05	-1.13299e-10	-1.37593	2.18212e-05	-1.13299e-10	-1.37658
69745206	chr2:69745206:C:A	2.31932e-06	-1.13299e-10	-1.35868	1.23238e-05	-1.13299e-10	-1.24595	2.50034e-05	-1.13299e-10	-1.24045
69745572	chr2:69745572:T:C	1.26017e-06	-0.70625	-1.26246	3.92443e-06	-1.01546	-1.37481	7.17765e-06	-1.11486	-1.37363
69746261	chr2:69746261:C:T	1.26376e-06	-0.617998	-1.34786	3.38867e-06	-1.164	-1.37304	6.99878e-06	-1.14077	-1.37295
69746605	chr2:69746605:G:A	1.13571e-06	-0.969618	-1.10308	5.14746e-06	-0.755906	-1.36307	9.25236e-06	-0.872218	-1.36237
69746944	chr2:69746944:G:A	1.01173e-06	-1.53244	-0.655844	5.07588e-06	-1.35139	-0.781595	9.84494e-06	-1.39428	-0.778225
69746946	chr2:69746946:C:A	2.28463e-06	-1.13299e-10	-1.37375	1.1772e-05	-1.13299e-10	-1.29176	2.38558e-05	-1.13299e-10	-1.28743
69747741	chr2:69747741:C:A	1.31559e-06	-0.957736	-0.967932	4.45524e-06	-1.03029	-1.23311	8.47991e-06	-1.09942	-1.22234
69747868	chr2:69747868:C:T	1.27622e-06	-0.970418	-0.985634	4.46085e-06	-1.01842	-1.24373	8.48043e-06	-1.08838	-1.23332
69748146	chr2:69748146:C:T	2.4534e-06	-1.13299e-10	-1.30248	1.10673e-05	-1.13299e-10	-1.35349	2.23284e-05	-1.13299e-10	-1.3536
69748166	chr2:69748166:G:C	5.4076e-07	-1.44742	-1.36731	3.37453e-06	-1.16821	-1.37301	6.51497e-06	-1.21306	-1.3723
69748210	chr2:69748210:C:G	5.72955e-07	-1.47107	-1.28583	3.36644e-06	-1.23186	-1.31177	6.44921e-06	-1.28625	-1.30925
69748473	chr2:69748473:A:G	5.12679e-06	-0.565471	-3.69445e-10	1.68894e-05	-0.930797	-3.69445e-10	3.39779e-05	-0.933752	-3.69445e-10
69748491	chr2:69748491:T:C	5.28266e-07	-1.47246	-1.36565	3.2208e-06	-1.21376	-1.3741	6.23449e-06	-1.25592	-1.37345
69748550	chr2:69748550:C:T	5.44611e-07	-1.43362	-1.37401	3.48264e-06	-1.1439	-1.36579	6.71796e-06	-1.18997	-1.36471
69748687	chr2:69748687:G:A	1.39519e-06	-0.992531	-0.874393	4.84261e-06	-0.836125	-1.3439	8.93845e-06	-0.926654	-1.34245
69748893	chr2:69748893:TG:T	2.3105e-06	-1.13299e-10	-1.36249	1.08349e-05	-1.13299e-10	-1.37471	2.18601e-05	-1.13299e-10	-1.3748
69748905	chr2:69748905:G:A	1.55503e-06	-0.3801	-1.37836	3.98878e-06	-0.997374	-1.37662	8.29186e-06	-0.96724	-1.37695
69749020	chr2:69749020:T:A	1.88496e-06	-1.56604	-3.69445e-10	9.21482e-06	-1.53667	-3.69445e-10	1.90232e-05	-1.5138	-3.69445e-10
69749044	chr2:69749044:A:G	1.39475e-06	-0.808096	-1.05914	3.9261e-06	-1.17628	-1.21356	7.56345e-06	-1.23883	-1.19731
69749074	chr2:69749074:A:G	2.62077e-06	-1.13299e-10	-1.23648	1.14623e-05	-1.13299e-10	-1.31842	2.31188e-05	-1.13299e-10	-1.31882
69749192	chr2:69749192:G:A	2.56043e-06	-1.13299e-10	-1.25978	1.13008e-05	-1.13299e-10	-1.33261	2.27936e-05	-1.13299e-10	-1.33298
69749252	chr2:69749252:G:T	9.93946e-07	-0.987165	-1.21886	4.62018e-06	-0.848723	-1.37832	8.52914e-06	-0.937578	-1.3784
69749292	chr2:69749292:C:T	0.104369	8.72844	0.627302	3.35777e-06	-1.30199	-1.24421	6.76603e-06	-1.30332	-1.24423
69749415	chr2:69749415:G:T	2.56912e-06	-1.13299e-10	-1.25639	1.32367e-05	-1.13299e-10	-1.17449	2.69184e-05	-1.13299e-10	-1.16665
69749460	chr2:69749460:T:C	1.84387e-05	1.82906	-1.11456	1.00923e-05	-0.21499	-1.23072	1.72611e-05	-0.389103	-1.2219
69749487	chr2:69749487:A:G	2.37587e-06	-1.13299e-10	-1.33459	1.0981e-05	-1.13299e-10	-1.36131	2.21521e-05	-1.13299e-10	-1.36153
69749529	chr2:69749529:T:C	1.86924e-06	-1.57442	-3.69445e-10	9.39382e-06	-1.51743	-3.69445e-10	1.89878e-05	-1.51567	-3.69445e-10
69749717	chr2:69749717:A:T	2.39334e-06	-1.13299e-10	-1.32726	1.09193e-05	-1.13299e-10	-1.36695	2.20314e-05	-1.13299e-10	-1.367
69749789	chr2:69749789:G:A	7.47474e-07	-1.43387	-1.05714	4.09366e-06	-1.15533	-1.19271	7.84595e-06	-1.20745	-1.19202
69750119	chr2:69750119:A:T	0.14166	6.86652	2.79472	7.42183e-06	-1.50746	-0.245601	1.5104e-05	-1.50621	-0.238292
69750453	chr2:69750453:C:T	3.12525e-06	-1.06044	-3.69445e-10	2.01995e-05	-0.751823	-3.69445e-10	4.02347e-05	-0.764734	-3.69445e-10
69750565	chr2:69750565:G:A	6.81282e-05	2.36415	-0.342708	2.02905e-05	0.103153	-0.850481	3.34767e-05	-0.101327	-0.847286
69751011	chr2:69751011:C:T	2.27392e-06	-1.13299e-10	-1.37845	1.10635e-05	-1.13299e-10	-1.35383	2.23597e-05	-1.13299e-10	-1.3522
69751461	chr2:69751461:T:C	1.91198e-06	-1.55181	-3.69445e-10	1.0395e-05	-1.41616	-3.69445e-10	2.00533e-05	-1.46107	-3.69445e-10
69751703	chr2:69751703:A:C	2.46108e-06	-1.13299e-10	-1.29935	1.10828e-05	-1.13299e-10	-1.35208	2.2357e-05	-1.13299e-10	-1.35232
69751813	chr2:69751813:G:A	0.000171258	3.52215	-0.578926	2.38581e-06	-1.56692	-1.32102	4.83134e-06	-1.56571	-1.31863
69752158	chr2:69752158:C:A	5.4704e-05	2.1545	-0.352517	1.76408e-05	-0.0302579	-0.857013	2.93683e-05	-0.22577	-0.853778
69752263	chr2:69752263:A:T	0.0156283	6.69662	0.760263	3.12892e-06	-1.51811	-1.09868	6.34657e-06	-1.51706	-1.09448
69752682	chr2:69752682:T:C	2.44721e-06	-1.13299e-10	-1.305	1.10593e-05	-1.13299e-10	-1.35421	2.23057e-05	-1.13299e-10	-1.35462
69752735	chr2:69752735:A:G	3.57948e-06	-1.13299e-10	-0.924734	1.63764e-05	-1.13299e-10	-0.961641	3.34515e-05	-1.13299e-10	-0.949365
69752808	chr2:69752808:A:G	1.8685e-06	-1.57481	-3.69445e-10	9.14094e-06	-1.54472	-3.69445e-10	1.8584e-05	-1.53716	-3.69445e-10
69752852	chr2:69752852:C:T	3.94384e-06	-1.13299e-10	-0.827796	1.69836e-05	-1.13299e-10	-0.925236	3.42739e-05	-1.13299e-10	-0.92508
69753031	chr2:69753031:A:G	2.27996e-06	-1.13299e-10	-1.37579	1.08395e-05	-1.13299e-10	-1.37429	2.18947e-05	-1.13299e-10	-1.37322
69753042	chr2:69753042:T:G	7.18554e-07	-1.22023	-1.31023	8.19011e-06	-0.603573	-1.05098	1.47412e-05	-0.715592	-1.05323
69753061	chr2:69753061:C:T	7.23624e-07	-1.20677	-1.31667	7.90243e-06	-0.625128	-1.06518	1.42441e-05	-0.735784	-1.06734
69753072	chr2:69753072:A:G	2.58106e-06	-1.13299e-10	-1.25175	1.41298e-05	-1.13299e-10	-1.1092	2.88146e-05	-1.13299e-10	-1.09858
69753164	chr2:69753164:C:G	4.31933e-06	-0.73685	-3.69445e-10	8.88544e-06	-1.57307	-3.69445e-10	1.79979e-05	-1.56921	-3.69445e-10
69753295	chr2:69753295:A:G	6.42947e-07	-1.32498	-1.31666	6.76959e-06	-0.466595	-1.37845	1.20027e-05	-0.596212	-1.37812
69753412	chr2:69753412:C:T	3.57029e-06	-1.13299e-10	-0.927305	1.53707e-05	-1.13299e-10	-1.02502	3.11001e-05	-1.13299e-10	-1.02225
69753474	chr2:69753474:T:C	6.2366e-05	1.93307	-3.69445e-10	0.000138338	1.17222	-3.69445e-10	0.000286134	1.197	-3.69445e-10
69753894	chr2:69753894:A:G	0.000150726	3.48977	-0.674253	2.30767e-06	-1.56419	-1.35706	4.67154e-06	-1.56246	-1.35552
69753970	chr2:69753970:T:C	2.97938e-06	-1.13299e-10	-1.10824	1.32662e-05	-1.13299e-10	-1.17226	2.66838e-05	-1.13299e-10	-1.17541
69753983	chr2:69753983:G:A	2.74035e-06	-1.19187	-3.69445e-10	1.05012e-05	-1.40599	-3.69445e-10	2.20742e-05	-1.36505	-3.69445e-10
69754163	chr2:69754163:G:A	7.35431e-07	-1.20893	-1.29832	8.24995e-06	-0.621876	-1.0254	1.48654e-05	-0.732822	-1.02761
69754376	chr2:69754376:C:A	3.07588e-06	-1.13299e-10	-1.07636	1.41738e-05	-1.13299e-10	-1.10609	2.88851e-05	-1.13299e-10	-1.09614
69754653	chr2:69754653:A:G	2.59653e-06	-1.13299e-10	-1.24578	1.34524e-05	-1.13299e-10	-1.15832	2.71502e-05	-1.13299e-10	-1.15808
69754796	chr2:69754796:T:C	2.2885e-06	-1.13299e-10	-1.37206	1.08877e-05	-1.13299e-10	-1.36985	2.20058e-05	-1.13299e-10	-1.36816
69754959	chr2:69754959:G:A	0.00019585	3.58399	-0.506597	2.40288e-06	-1.56968	-1.31114	4.86937e-06	-1.56829	-1.30821
69755001	chr2:69755001:T:G	2.57273e-06	-1.13299e-10	-1.25498	1.33108e-05	-1.13299e-10	-1.16891	2.70773e-05	-1.13299e-10	-1.16077
69755216	chr2:69755216:C:T	1.60389e-05	-1.13299e-10	0.575062	4.61774e-05	-1.13299e-10	0.0750083	9.4916e-05	-1.13299e-10	0.0935286
69755223	chr2:69755223:G:A	2.33191e-06	-1.35326	-3.69445e-10	8.89041e-06	-1.57251	-3.69445e-10	1.78888e-05	-1.57529	-3.69445e-10
69755801	chr2:69755801:C:T	9.19574e-07	-1.30913	-0.974666	7.12299e-06	-0.98049	-0.813664	1.31464e-05	-1.06832	-0.814993
69756274	chr2:69756274:G:A	9.20489e-07	-1.26169	-1.02111	7.24416e-06	-0.910025	-0.867262	1.32894e-05	-1.00339	-0.86911
69756709	chr2:69756709:C:G	2.28458e-06	-1.13299e-10	-1.37377	1.08128e-05	-1.13299e-10	-1.37675	2.18214e-05	-1.13299e-10	-1.37657
69756978	chr2:69756978:C:T	6.10083e-06	-1.13299e-10	-0.391527	4.55474e-05	-1.13299e-10	0.0612719	9.2793e-05	-1.13299e-10	0.0709084
69757508	chr2:69757508:C:T	2.28715e-06	-1.13299e-10	-1.37265	1.089e-05	-1.13299e-10	-1.36964	2.2011e-05	-1.13299e-10	-1.36792
69757681	chr2:69757681:G:A	3.00378e-06	-1.13299e-10	-1.10008	1.25218e-05	-1.13299e-10	-1.23001	2.51588e-05	-1.13299e-10	-1.23426
69758303	chr2:69758303:G:A	1.42715e-06	-0.839164	-1.00511	3.75819e-06	-1.09366	-1.33989	7.0112e-06	-1.17445	-1.33751
69758512	chr2:69758512:C:T	1.78806e-06	-0.34205	-1.27677	3.3231e-06	-1.22257	-1.33402	5.98246e-06	-1.34071	-1.32992
69758710	chr2:69758710:A:G	3.03564e-06	-1.13299e-10	-1.08953	1.3135e-05	-1.13299e-10	-1.1822	2.63439e-05	-1.13299e-10	-1.18823
69758737	chr2:69758737:C:T	3.03735e-06	-1.13299e-10	-1.08897	1.31408e-05	-1.13299e-10	-1.18176	2.63545e-05	-1.13299e-10	-1.18782
69758814	chr2:69758814:G:T	8.85362e-06	-1.13299e-10	-0.0191253	4.63123e-05	-1.13299e-10	0.077926	9.53753e-05	-1.13299e-10	0.0983564
69758905	chr2:69758905:C:G	1.28902e-06	-0.728198	-1.21787	3.32777e-06	-1.18852	-1.36666	6.26309e-06	-1.25957	-1.36522
69759124	chr2:69759124:T:C	1.39534e-06	-0.535262	-1.33155	2.93906e-06	-1.30646	-1.37293	5.58721e-06	-1.36501	-1.37397
69759496	chr2:69759496:TC:T	4.32445e-06	-0.735668	-3.69445e-10	1.51709e-05	-1.0381	-3.69445e-10	3.05589e-05	-1.03981	-3.69445e-10
69759679	chr2:69759679:G:C	2.27542e-06	-1.13299e-10	-1.37779	1.11889e-05	-1.13299e-10	-1.34256	2.26513e-05	-1.13299e-10	-1.33925
69759869	chr2:69759869:A:G	1.39081e-06	-0.789259	-1.08081	3.54666e-06	-1.14652	-1.34495	6.62706e-06	-1.22574	-1.34256
69759960	chr2:69759960:G:A	3.66738e-06	-1.13299e-10	-0.900475	1.60802e-05	-1.13299e-10	-0.979895	3.24026e-05	-1.13299e-10	-0.981224
69760247	chr2:69760247:T:C	2.43838e-06	-1.13299e-10	-1.30862	1.12082e-05	-1.13299e-10	-1.34084	2.26295e-05	-1.13299e-10	-1.34021
69760252	chr2:69760252:A:G	1.43677e-06	-0.752086	-1.08547	3.46715e-06	-1.16749	-1.34666	6.51238e-06	-1.24145	-1.34431
69760608	chr2:69760608:G:A	2.01408e-05	-1.13299e-10	0.802798	4.51635e-05	-1.13299e-10	0.0528059	9.29756e-05	-1.13299e-10	0.0728738
69760991	chr2:69760991:G:A	5.45874e-06	-1.13299e-10	-0.502733	4.11021e-05	-1.13299e-10	-0.041423	8.38092e-05	-1.13299e-10	-0.0309198
69761541	chr2:69761541:A:G	2.7633e-06	-1.13299e-10	-1.18353	1.23755e-05	-1.13299e-10	-1.24176	2.50069e-05	-1.13299e-10	-1.24031
69761585	chr2:69761585:T:C	8.52106e-07	-0.983415	-1.37658	4.17216e-06	-1.02282	-1.30623	7.60625e-06	-1.1142	-1.3163
69761738	chr2:69761738:T:C	2.27396e-06	-1.13299e-10	-1.37843	1.16574e-05	-1.13299e-10	-1.30154	2.35335e-05	-1.13299e-10	-1.30104
69761746	chr2:69761746:C:T	2.58488e-06	-1.13299e-10	-1.25027	1.1392e-05	-1.13299e-10	-1.32457	2.29533e-05	-1.13299e-10	-1.326
69762325	chr2:69762325:G:A	2.18417e-06	-1.41871	-3.69445e-10	1.34952e-05	-1.15515	-3.69445e-10	2.52709e-05	-1.22981	-3.69445e-10
69763158	chr2:69763158:T:G	3.9413e-05	2.78093	-1.30679	3.16123e-06	-1.239	-1.36752	6.36268e-06	-1.24049	-1.36853
69763172	chr2:69763172:A:G	9.25743e-06	-1.13299e-10	0.0254749	3.87409e-05	-1.13299e-10	-0.100586	7.84884e-05	-1.13299e-10	-0.0965124
69763277	chr2:69763277:C:T	2.4904e-06	-1.13299e-10	-1.28751	1.14857e-05	-1.13299e-10	-1.31638	2.31763e-05	-1.13299e-10	-1.31633
69763449	chr2:69763449:GT:G	2.32406e-06	-1.13299e-10	-1.35664	1.08604e-05	-1.13299e-10	-1.37236	2.19203e-05	-1.13299e-10	-1.37205
69763736	chr2:69763736:C:G	6.18827e-06	-1.13299e-10	-0.377296	2.49022e-05	-1.13299e-10	-0.542528	5.0434e-05	-1.13299e-10	-0.538797
69763820	chr2:69763820:G:A	1.96159e-06	-0.148456	-1.37774	7.26318e-06	-0.39632	-1.37834	1.49039e-05	-0.379437	-1.3784
69763999	chr2:69763999:A:G	4.51923e-06	-1.13299e-10	-0.691609	1.9076e-05	-1.13299e-10	-0.809052	3.8244e-05	-1.13299e-10	-0.815477
69764825	chr2:69764825:T:C	2.3497e-06	-1.13299e-10	-1.34566	1.13705e-05	-1.13299e-10	-1.32646	2.29642e-05	-1.13299e-10	-1.32553
69764953	chr2:69764953:T:A	9.76803e-06	-1.13299e-10	0.0791634	4.82951e-05	-1.13299e-10	0.119848	9.90768e-05	-1.13299e-10	0.136432
69764964	chr2:69764964:ACTTAG:A	1.62451e-05	1.33664	-0.748796	2.55609e-06	-1.50863	-1.31037	5.17738e-06	-1.50827	-1.30689
69765379	chr2:69765379:A:G	2.97499e-06	-1.13299e-10	-1.10971	1.29623e-05	-1.13299e-10	-1.19543	2.60265e-05	-1.13299e-10	-1.20035
69765414	chr2:69765414:A:G	1.36585e-05	1.32526	-0.910845	2.87985e-06	-1.49476	-1.20498	5.89186e-06	-1.49061	-1.19528
69765620	chr2:69765620:T:C	1.50808e-05	1.31932	-0.805846	3.1048e-06	-1.4789	-1.14563	6.34177e-06	-1.47796	-1.13435
69765657	chr2:69765657:A:G	2.49547e-06	-1.13299e-10	-1.28548	1.14045e-05	-1.13299e-10	-1.32347	2.30428e-05	-1.13299e-10	-1.32211
69765763	chr2:69765763:C:T	2.66789e-06	-0.0414351	-1.17723	1.11293e-05	-0.292333	-1.05557	2.27698e-05	-0.279812	-1.05421
69765858	chr2:69765858:C:G	2.44151e-06	-1.13299e-10	-1.30734	1.18963e-05	-1.13299e-10	-1.28126	2.40594e-05	-1.13299e-10	-1.27894
69766140	chr2:69766140:A:G	2.80597e-06	-1.13299e-10	-1.1682	1.23638e-05	-1.13299e-10	-1.24271	2.48361e-05	-1.13299e-10	-1.24716
69767411	chr2:69767411:T:G	1.85421e-06	-0.219415	-1.36308	7.31565e-06	-0.438727	-1.32874	1.48009e-05	-0.434448	-1.33033
69768328	chr2:69768328:C:T	2.75906e-06	-1.13299e-10	-1.18506	1.46127e-05	-1.13299e-10	-1.07559	2.96564e-05	-1.13299e-10	-1.06978
69768380	chr2:69768380:C:T	2.60137e-06	-1.13299e-10	-1.24391	1.16766e-05	-1.13299e-10	-1.2999	2.34756e-05	-1.13299e-10	-1.3035
69768447	chr2:69768447:C:T	3.13621e-05	-1.13299e-10	1.24565	0.000241902	-1.13299e-10	1.73105	0.000497968	-1.13299e-10	1.75107
69769022	chr2:69769022:A:G	1.86887e-05	1.13466	-0.406696	4.09274e-06	-1.50064	-0.847627	8.41941e-06	-1.49991	-0.829017
69769148	chr2:69769148:C:T	2.35591e-06	-1.13299e-10	-1.34302	1.10527e-05	-1.13299e-10	-1.35481	2.22791e-05	-1.13299e-10	-1.35581
69769181	chr2:69769181:C:T	2.74467e-06	-1.13299e-10	-1.19029	1.38141e-05	-1.13299e-10	-1.13179	2.80164e-05	-1.13299e-10	-1.12667
69769237	chr2:69769237:C:T	2.29329e-06	-1.13299e-10	-1.36996	1.0828e-05	-1.13299e-10	-1.37535	2.18353e-05	-1.13299e-10	-1.37593
69769250	chr2:69769250:G:A	1.02536e-05	1.02022	-0.892535	2.78405e-06	-1.53206	-1.20152	5.69083e-06	-1.52893	-1.19168
69769266	chr2:69769266:ATCAT:A	1.77305e-05	1.2643	-0.588962	3.44602e-06	-1.50058	-1.01968	7.07045e-06	-1.49818	-1.00536
69769652	chr2:69769652:T:G	2.74808e-06	-1.13299e-10	-1.18905	1.24967e-05	-1.13299e-10	-1.23202	2.51466e-05	-1.13299e-10	-1.23474
69769810	chr2:69769810:G:A	6.60651e-06	1.05583	-1.36773	3.01667e-06	-1.5404	-1.11293	6.10243e-06	-1.54072	-1.11006
69770363	chr2:69770363:C:CT	2.3401e-06	-1.13299e-10	-1.34976	1.13626e-05	-1.13299e-10	-1.32715	2.29582e-05	-1.13299e-10	-1.32579
69770491	chr2:69770491:C:A	2.28344e-06	-1.13299e-10	-1.37427	1.10925e-05	-1.13299e-10	-1.35121	2.23944e-05	-1.13299e-10	-1.35065
69770537	chr2:69770537:C:T	2.51167e-06	-1.279	-3.69445e-10	1.54759e-05	-1.0182	-3.69445e-10	2.98634e-05	-1.06283	-3.69445e-10
69770745	chr2:69770745:G:A	1.16524e-05	-1.13299e-10	0.25556	3.81635e-05	-1.13299e-10	-0.115604	7.86796e-05	-1.13299e-10	-0.0940798
69770863	chr2:69770863:A:G	2.71821e-06	-0.164789	-1.03519	3.04668e-06	-1.56524	-1.07819	6.38881e-06	-1.53928	-1.06563
69770865	chr2:69770865:G:A	2.42375e-06	-1.13299e-10	-1.31464	1.17976e-05	-1.13299e-10	-1.28958	2.38519e-05	-1.13299e-10	-1.2876
69771208	chr2:69771208:T:C	7.57802e-06	-1.13299e-10	-0.1747	3.79288e-05	-1.13299e-10	-0.121772	7.80562e-05	-1.13299e-10	-0.102034
69771651	chr2:69771651:C:G	2.50931e-06	-1.13299e-10	-1.27995	1.22833e-05	-1.13299e-10	-1.24924	2.48643e-05	-1.13299e-10	-1.24603
69771877	chr2:69771877:CA:C	3.41571e-06	-0.971566	-3.69445e-10	1.29122e-05	-1.19931	-3.69445e-10	2.59347e-05	-1.20388	-3.69445e-10
69772304	chr2:69772304:A:G	2.27446e-06	-1.13299e-10	-1.37821	1.10572e-05	-1.13299e-10	-1.3544	2.2341e-05	-1.13299e-10	-1.35304
69772366	chr2:69772366:T:A	2.35187e-06	-1.13299e-10	-1.34474	1.18019e-05	-1.13299e-10	-1.28922	2.38513e-05	-1.13299e-10	-1.28763
69772490	chr2:69772490:G:A	1.60818e-05	-1.13299e-10	0.577734	8.34161e-05	-1.13299e-10	0.666359	0.000172934	-1.13299e-10	0.693445
69772505	chr2:69772505:AG:A	5.17251e-06	0.752048	-1.30864	2.73997e-06	-1.40611	-1.34342	6.00181e-06	-1.32794	-1.33946
69772507	chr2:69772507:CAATTGCTAAGAGAGGCTGT:C	4.80098e-06	0.676442	-1.30757	2.68746e-06	-1.42615	-1.34274	5.86188e-06	-1.35227	-1.33872
69772585	chr2:69772585:C:T	2.74467e-06	-1.13299e-10	-1.19029	1.38141e-05	-1.13299e-10	-1.13179	2.80164e-05	-1.13299e-10	-1.12667
69772595	chr2:69772595:T:C	2.03523e-05	1.34943	-0.536186	4.15123e-06	-1.47063	-0.86345	8.54697e-06	-1.46429	-0.849597
69772596	chr2:69772596:T:A	1.86813e-05	1.51524	-0.787672	2.65722e-06	-1.46539	-1.31481	5.39557e-06	-1.46301	-1.31088
69773077	chr2:69773077:A:G	2.28172e-06	-1.13299e-10	-1.37502	1.10576e-05	-1.13299e-10	-1.35436	2.2318e-05	-1.13299e-10	-1.35407
69773614	chr2:69773614:T:C	2.35478e-06	-1.13299e-10	-1.3435	1.14294e-05	-1.13299e-10	-1.3213	2.3115e-05	-1.13299e-10	-1.31898
69773974	chr2:69773974:A:G	8.8639e-06	-1.13299e-10	-0.0179645	4.04677e-05	-1.13299e-10	-0.0569782	8.23635e-05	-1.13299e-10	-0.0483212
69774139	chr2:69774139:A:G	1.72446e-05	-1.13299e-10	0.647546	8.99329e-05	-1.13299e-10	0.741581	0.000186379	-1.13299e-10	0.768318
69775920	chr2:69775920:G:T	2.34779e-06	-1.13299e-10	-1.34648	1.16396e-05	-1.13299e-10	-1.30307	2.34721e-05	-1.13299e-10	-1.30365
69776032	chr2:69776032:G:A	2.08511e-05	1.62143	-0.783973	5.4637e-06	-1.1614	-0.897958	1.26197e-05	-1.04137	-0.882832
69776066	chr2:69776066:G:A	2.29801e-06	-1.13299e-10	-1.36791	1.09624e-05	-1.13299e-10	-1.36301	2.21352e-05	-1.13299e-10	-1.36229
69776212	chr2:69776212:G:A	3.36858e-05	-1.13299e-10	1.31712	0.000261639	-1.13299e-10	1.80948	0.000538893	-1.13299e-10	1.83005
69776433	chr2:69776433:A:T	1.18371e-05	-1.13299e-10	0.271291	3.90496e-05	-1.13299e-10	-0.0926508	8.04733e-05	-1.13299e-10	-0.0715377
69776530	chr2:69776530:T:C	3.39241e-05	-1.13299e-10	1.32417	0.000264092	-1.13299e-10	1.81881	0.000543988	-1.13299e-10	1.83946
69776560	chr2:69776560:GT:G	1.65959e-05	1.42668	-0.817471	2.64507e-06	-1.46083	-1.32395	5.3774e-06	-1.45691	-1.32034
69776892	chr2:69776892:A:G	2.12178e-05	2.0458	-1.19091	4.49281e-06	-0.984615	-1.27039	1.05768e-05	-0.837326	-1.26347
69777050	chr2:69777050:A:G	2.31231e-06	-1.13299e-10	-1.3617	1.08881e-05	-1.13299e-10	-1.36981	2.19477e-05	-1.13299e-10	-1.3708
69777133	chr2:69777133:G:A	3.81142e-06	-1.13299e-10	-0.861951	1.62912e-05	-1.13299e-10	-0.966858	3.27529e-05	-1.13299e-10	-0.970472
69777149	chr2:69777149:C:T	2.27422e-06	-1.13299e-10	-1.37831	1.09256e-05	-1.13299e-10	-1.36638	2.20512e-05	-1.13299e-10	-1.36609
69777158	chr2:69777158:A:C	2.83392e-06	-1.13299e-10	-1.15829	1.38516e-05	-1.13299e-10	-1.12908	2.80041e-05	-1.13299e-10	-1.12711
69777170	chr2:69777170:T:C	1.94284e-05	1.96079	-1.194	4.3307e-06	-1.01975	-1.27201	1.0131e-05	-0.878802	-1.26507
69777196	chr2:69777196:C:A	5.45093e-06	0.762777	-1.26694	2.87306e-06	-1.38873	-1.31337	6.32105e-06	-1.30771	-1.30787
69777236	chr2:69777236:T:C	1.76649e-05	1.89933	-1.2277	4.115e-06	-1.0451	-1.29774	9.58718e-06	-0.907243	-1.29179
69777269	chr2:69777269:A:G	2.31982e-06	-1.13299e-10	-1.35846	1.10857e-05	-1.13299e-10	-1.35183	2.23895e-05	-1.13299e-10	-1.35087
69777756	chr2:69777756:G:A	2.27649e-06	-1.13299e-10	-1.37732	1.08018e-05	-1.13299e-10	-1.37777	2.1795e-05	-1.13299e-10	-1.37778
69778041	chr2:69778041:T:G	7.66582e-06	1.20904	-1.37222	3.20301e-06	-1.50218	-1.09121	6.48919e-06	-1.50064	-1.08868
69778057	chr2:69778057:A:G	3.76545e-06	-1.13299e-10	-0.874084	1.96219e-05	-1.13299e-10	-0.780835	3.98885e-05	-1.13299e-10	-0.773374
69778074	chr2:69778074:T:G	3.26169e-06	-1.13299e-10	-1.01771	1.78144e-05	-1.13299e-10	-0.877474	3.61229e-05	-1.13299e-10	-0.872536
69778412	chr2:69778412:T:C	1.69828e-05	1.47365	-0.841396	2.65144e-06	-1.45136	-1.33102	5.39076e-06	-1.44712	-1.32766
69778584	chr2:69778584:T:C	4.08873e-06	-0.791716	-3.69445e-10	3.48299e-05	-0.207005	-3.69445e-10	6.54875e-05	-0.277604	-3.69445e-10
69778698	chr2:69778698:C:T	1.73427e-05	1.54151	-0.888289	2.65833e-06	-1.43704	-1.34275	5.40307e-06	-1.43271	-1.33978
69778707	chr2:69778707:G:A	2.73123e-05	1.80138	-0.693989	6.40116e-06	-1.08866	-0.812339	1.49827e-05	-0.957578	-0.79499
69778917	chr2:69778917:G:A	1.687e-05	1.44874	-0.823151	2.65229e-06	-1.45641	-1.32565	5.39181e-06	-1.45252	-1.32206
69779123	chr2:69779123:A:G	2.80236e-06	-1.13299e-10	-1.16949	1.37276e-05	-1.13299e-10	-1.13808	2.77785e-05	-1.13299e-10	-1.1352
69779143	chr2:69779143:AGTC:A	1.94374e-06	-1.53534	-3.69445e-10	1.94374e-05	-0.790286	-3.69445e-10	4.11019e-05	-0.743409	-3.69445e-10
69779231	chr2:69779231:A:T	2.44343e-05	1.72282	-0.726785	6.03478e-06	-1.11771	-0.842235	1.40588e-05	-0.990556	-0.825656
69779866	chr2:69779866:C:T	2.28077e-06	-1.13299e-10	-1.37544	1.11692e-05	-1.13299e-10	-1.34432	2.25675e-05	-1.13299e-10	-1.34295
69779891	chr2:69779891:T:C	2.299e-06	-1.13299e-10	-1.36748	1.12458e-05	-1.13299e-10	-1.33749	2.26978e-05	-1.13299e-10	-1.3372
69779983	chr2:69779983:C:T	2.6507e-05	1.8441	-0.766648	6.09403e-06	-1.07178	-0.878396	1.42782e-05	-0.938623	-0.862107
69780128	chr2:69780128:TG:T	2.52335e-06	-1.13299e-10	-1.27437	1.12671e-05	-1.13299e-10	-1.33559	2.27299e-05	-1.13299e-10	-1.33578
69780225	chr2:69780225:C:T	1.81319e-05	1.54277	-0.84505	2.68788e-06	-1.43669	-1.33203	5.46544e-06	-1.43234	-1.32868
69780263	chr2:69780263:T:C	2.27393e-06	-1.13299e-10	-1.37844	1.09471e-05	-1.13299e-10	-1.36441	2.20987e-05	-1.13299e-10	-1.36394
69780338	chr2:69780338:G:A	1.94346e-06	-1.53548	-3.69445e-10	1.92729e-05	-0.798781	-3.69445e-10	4.07675e-05	-0.751579	-3.69445e-10
69780364	chr2:69780364:T:G	3.7565e-06	-1.13299e-10	-0.876465	1.95702e-05	-1.13299e-10	-0.783476	3.9783e-05	-1.13299e-10	-0.776024
69780455	chr2:69780455:T:C	2.64292e-05	1.84226	-0.767742	6.10541e-06	-1.07204	-0.876264	1.42741e-05	-0.939883	-0.861133
69780563	chr2:69780563:A:G	4.32053e-05	-1.13299e-10	1.56601	0.000340166	-1.13299e-10	2.07195	0.00070054	-1.13299e-10	2.09239
69780612	chr2:69780612:C:T	2.60081e-06	-1.13299e-10	-1.24413	1.1507e-05	-1.13299e-10	-1.31452	2.32175e-05	-1.13299e-10	-1.31456
69780656	chr2:69780656:C:T	2.87066e-06	-1.14541	-3.69445e-10	1.12858e-05	-1.33393	-3.69445e-10	2.30848e-05	-1.32029	-3.69445e-10
69780708	chr2:69780708:C:T	2.30596e-06	-1.13299e-10	-1.36445	1.0864e-05	-1.13299e-10	-1.37203	2.19029e-05	-1.13299e-10	-1.37284
69781244	chr2:69781244:C:T	2.12946e-06	-1.44408	-3.69445e-10	8.98603e-06	-1.56181	-3.69445e-10	1.80951e-05	-1.56382	-3.69445e-10
69781360	chr2:69781360:C:G	2.80789e-06	-1.13299e-10	-1.16752	1.28439e-05	-1.13299e-10	-1.20461	2.59447e-05	-1.13299e-10	-1.2035
69781429	chr2:69781429:C:T	2.48277e-06	-1.13299e-10	-1.29058	1.11564e-05	-1.13299e-10	-1.34547	2.25064e-05	-1.13299e-10	-1.34566
69781903	chr2:69781903:G:T	1.03736e-05	1.38216	-1.24285	2.61256e-06	-1.43783	-1.35933	5.3374e-06	-1.42762	-1.35711
69781926	chr2:69781926:C:A	3.76545e-06	-1.13299e-10	-0.874084	1.96219e-05	-1.13299e-10	-0.780835	3.98885e-05	-1.13299e-10	-0.773374
69782050	chr2:69782050:T:C	2.42489e-06	-1.13299e-10	-1.31416	1.17923e-05	-1.13299e-10	-1.29004	2.38475e-05	-1.13299e-10	-1.28778
69782508	chr2:69782508:A:T	5.87916e-06	0.883512	-1.31205	2.87025e-06	-1.35578	-1.3473	6.35321e-06	-1.26715	-1.34336
69782509	chr2:69782509:A:T	1.63244e-05	1.32648	-0.733766	2.67829e-06	-1.47699	-1.29532	5.45111e-06	-1.47285	-1.2908
69782819	chr2:69782819:C:T	1.27717e-05	1.45403	-1.10675	2.87544e-06	-1.41921	-1.28207	5.89635e-06	-1.40869	-1.27644
69782890	chr2:69782890:T:TA	4.80594e-06	0.680909	-1.31101	2.70162e-06	-1.41415	-1.34948	5.91072e-06	-1.33679	-1.3459
69783219	chr2:69783219:T:C	1.36507e-05	1.2949	-0.88106	2.53988e-06	-1.48326	-1.34211	5.16137e-06	-1.47913	-1.33913
69783321	chr2:69783321:T:C	2.68575e-06	-1.13299e-10	-1.21199	1.34624e-05	-1.13299e-10	-1.15758	2.73028e-05	-1.13299e-10	-1.15247
69783494	chr2:69783494:C:T	2.44845e-06	-1.13299e-10	-1.3045	1.10006e-05	-1.13299e-10	-1.35953	2.21824e-05	-1.13299e-10	-1.36016
69783555	chr2:69783555:TA:T	4.4714e-06	-1.13299e-10	-0.702251	1.8834e-05	-1.13299e-10	-0.82182	3.7808e-05	-1.13299e-10	-0.826943
69784184	chr2:69784184:T:C	5.80709e-06	0.874496	-1.31537	2.84534e-06	-1.3595	-1.3523	6.29126e-06	-1.27143	-1.34888
69784290	chr2:69784290:TA:T	1.56877e-06	-0.396583	-1.35307	6.46922e-06	-0.525193	-1.36523	1.32281e-05	-0.511785	-1.36533
69784377	chr2:69784377:G:A	3.52208e-06	-0.9409	-3.69445e-10	1.50555e-05	-1.04574	-3.69445e-10	3.09238e-05	-1.02794	-3.69445e-10
69784707	chr2:69784707:G:A	2.3966e-06	-1.13299e-10	-1.3259	1.16296e-05	-1.13299e-10	-1.30393	2.35146e-05	-1.13299e-10	-1.30184
69784820	chr2:69784820:G:C	1.14624e-05	1.20955	-0.970434	2.45901e-06	-1.49539	-1.36233	4.99461e-06	-1.49075	-1.36035
69784838	chr2:69784838:C:A	2.36301e-06	-1.13299e-10	-1.34002	1.14782e-05	-1.13299e-10	-1.31703	2.32061e-05	-1.13299e-10	-1.31505
69784864	chr2:69784864:G:C	1.86261e-05	-1.13299e-10	0.724611	9.69777e-05	-1.13299e-10	0.816999	0.000201496	-1.13299e-10	0.846306
69784913	chr2:69784913:G:A	3.9182e-06	-1.13299e-10	-0.834318	2.09754e-05	-1.13299e-10	-0.714134	4.22103e-05	-1.13299e-10	-0.716798
69785119	chr2:69785119:A:T	8.85127e-06	1.30987	-1.32926	3.20317e-06	-1.45836	-1.13498	6.49815e-06	-1.44922	-1.13873
69785801	chr2:69785801:C:A	1.39472e-05	1.34385	-0.908528	2.5433e-06	-1.47507	-1.34895	5.16194e-06	-1.4719	-1.34625
69786059	chr2:69786059:C:A	2.40116e-06	-1.13299e-10	-1.324	1.25489e-05	-1.13299e-10	-1.22785	2.54558e-05	-1.13299e-10	-1.22252
69786543	chr2:69786543:A:G	8.63258e-06	-1.13299e-10	-0.0444078	4.43568e-05	-1.13299e-10	0.0347832	9.15291e-05	-1.13299e-10	0.0571933
69786601	chr2:69786601:A:G	3.28529e-06	0.363106	-1.3736	2.66078e-05	0.902117	-1.37839	5.89989e-05	0.996289	-1.37823
69786744	chr2:69786744:C:T	5.24289e-06	-1.13299e-10	-0.543078	2.15466e-05	-1.13299e-10	-0.687263	4.32393e-05	-1.13299e-10	-0.692713
69786761	chr2:69786761:G:A	9.81794e-06	-1.13299e-10	0.0842598	5.06161e-05	-1.13299e-10	0.166787	0.000104543	-1.13299e-10	0.190132
69786861	chr2:69786861:A:G	2.46371e-06	-1.13299e-10	-1.29828	1.19918e-05	-1.13299e-10	-1.27326	2.42665e-05	-1.13299e-10	-1.27037
69787120	chr2:69787120:A:G	2.64973e-06	-1.13299e-10	-1.22549	1.19892e-05	-1.13299e-10	-1.27348	2.42325e-05	-1.13299e-10	-1.27177
69787356	chr2:69787356:ATC:A	5.13823e-07	-1.48762	-1.3782	5.92667e-06	-0.619143	-1.35888	1.23596e-05	-0.582828	-1.3622
69787429	chr2:69787429:G:C	4.94602e-06	0.776886	-1.37825	2.48318e-06	-1.52437	-1.32357	5.01368e-06	-1.52184	-1.32545
69787578	chr2:69787578:G:A	8.96928e-06	0.815464	-0.821611	2.46641e-06	-1.53248	-1.32223	4.98784e-06	-1.53323	-1.31923
69787597	chr2:69787597:C:G	6.45702e-06	-1.13299e-10	-0.334784	2.78104e-05	-1.13299e-10	-0.432072	5.69327e-05	-1.13299e-10	-0.417593
69787854	chr2:69787854:T:C	2.85121e-06	0.211704	-1.36391	2.24606e-05	0.73102	-1.37674	4.9668e-05	0.823187	-1.37729
69787894	chr2:69787894:C:T	2.30773e-06	-1.13299e-10	-1.36369	1.08708e-05	-1.13299e-10	-1.3714	2.19154e-05	-1.13299e-10	-1.37227
69787976	chr2:69787976:A:G	4.15634e-06	0.346766	-1.12208	1.66789e-05	0.0991959	-1.04254	3.78886e-05	0.206923	-1.03174
69788049	chr2:69788049:C:T	4.42144e-06	0.620596	-1.33408	2.90309e-06	-1.54419	-1.14751	5.85506e-06	-1.54208	-1.15008
69788359	chr2:69788359:A:G	5.09978e-07	-1.51176	-1.36158	6.86794e-06	-0.530063	-1.30056	1.43227e-05	-0.490997	-1.30662
69788649	chr2:69788649:A:G	2.7634e-06	0.180811	-1.3643	2.17261e-05	0.697841	-1.37681	4.80027e-05	0.789143	-1.37735
69788653	chr2:69788653:C:T	2.37395e-06	-1.13299e-10	-1.3354	1.08891e-05	-1.13299e-10	-1.36972	2.19664e-05	-1.13299e-10	-1.36995
69788707	chr2:69788707:G:A	4.0456e-06	0.530935	-1.33326	2.87798e-06	-1.55409	-1.14631	5.8021e-06	-1.55242	-1.14882
69788921	chr2:69788921:C:T	4.29088e-06	0.563588	-1.30705	3.05557e-06	-1.55026	-1.09025	6.15855e-06	-1.54845	-1.09317
69789339	chr2:69789339:G:C	1.09891e-05	-1.13299e-10	0.19695	5.71041e-05	-1.13299e-10	0.287394	0.000118107	-1.13299e-10	0.312124
69789890	chr2:69789890:A:G	6.31136e-07	-1.54001	-1.12017	1.10846e-05	-0.397222	-0.954703	2.2991e-05	-0.35561	-0.968749
69789971	chr2:69789971:G:T	3.88457e-06	0.364761	-1.2077	3.44028e-06	-1.5671	-0.954831	6.917e-06	-1.56596	-0.959517
69790260	chr2:69790260:A:G	2.75947e-06	0.175272	-1.36018	2.16307e-05	0.690866	-1.37424	4.79322e-05	0.785403	-1.37508
69790303	chr2:69790303:A:G	9.51571e-06	0.733143	-0.68015	2.56414e-06	-1.54218	-1.27368	5.19318e-06	-1.54309	-1.26903
69790531	chr2:69790531:C:T	3.84423e-06	0.393362	-1.24674	3.25472e-06	-1.56526	-1.01212	6.54858e-06	-1.564	-1.01622
69791140	chr2:69791140:A:C	2.6324e-06	0.125877	-1.35793	2.05497e-05	0.638529	-1.37317	4.5353e-05	0.729121	-1.37411
69791262	chr2:69791262:G:A	2.82589e-05	-1.13299e-10	1.14146	0.000105968	-1.13299e-10	0.905652	0.000216304	-1.13299e-10	0.91722
69791275	chr2:69791275:G:A	4.89353e-06	-1.13299e-10	-0.612037	2.48111e-05	-1.13299e-10	-0.54619	5.09283e-05	-1.13299e-10	-0.529045
69791330	chr2:69791330:T:C	5.94635e-07	-1.42342	-1.29634	4.4096e-06	-0.997901	-1.2758	8.11284e-06	-1.07693	-1.28909
69791505	chr2:69791505:G:A	2.79387e-06	-1.17252	-3.69445e-10	1.11168e-05	-1.34903	-3.69445e-10	2.27786e-05	-1.33364	-3.69445e-10
69791711	chr2:69791711:T:C	1.63753e-05	-1.13299e-10	0.595822	9.736e-05	-1.13299e-10	0.820933	0.000198842	-1.13299e-10	0.833049
69791995	chr2:69791995:G:A	5.94041e-07	-1.40961	-1.31115	4.25492e-06	-1.01736	-1.29205	7.85386e-06	-1.0942	-1.30426
69792736	chr2:69792736:C:G	6.23114e-06	0.997421	-1.36781	2.90755e-06	-1.31178	-1.3784	6.42794e-06	-1.22065	-1.37816
69792999	chr2:69792999:A:G	2.28453e-06	-1.13299e-10	-1.37379	1.09571e-05	-1.13299e-10	-1.3635	2.21469e-05	-1.13299e-10	-1.36177
69793064	chr2:69793064:C:T	2.51004e-06	-1.13299e-10	-1.27965	1.13161e-05	-1.13299e-10	-1.33126	2.28027e-05	-1.13299e-10	-1.33258
69793078	chr2:69793078:C:T	2.46269e-06	-1.13299e-10	-1.2987	1.10646e-05	-1.13299e-10	-1.35373	2.23134e-05	-1.13299e-10	-1.35428
69793357	chr2:69793357:A:G	3.3765e-06	-1.13299e-10	-0.983112	1.61579e-05	-1.13299e-10	-0.975074	3.25595e-05	-1.13299e-10	-0.976395
69793400	chr2:69793400:T:C	3.89294e-06	-1.13299e-10	-0.840787	1.66086e-05	-1.13299e-10	-0.947562	3.33855e-05	-1.13299e-10	-0.951341
69793637	chr2:69793637:G:T	2.73345e-06	-1.13299e-10	-1.19439	1.42731e-05	-1.13299e-10	-1.09911	2.89533e-05	-1.13299e-10	-1.09378
69793638	chr2:69793638:C:T	3.45626e-06	0.415422	-1.37519	2.54043e-06	-1.46563	-1.35952	5.41841e-06	-1.40678	-1.36288
69793645	chr2:69793645:G:C	2.50634e-06	-1.13299e-10	-1.28113	1.10346e-05	-1.13299e-10	-1.35645	2.22423e-05	-1.13299e-10	-1.35747
69793708	chr2:69793708:A:G	2.46595e-06	-1.13299e-10	-1.29737	1.11426e-05	-1.13299e-10	-1.3467	2.24636e-05	-1.13299e-10	-1.34757
69793893	chr2:69793893:A:G	2.28009e-06	-1.13299e-10	-1.37574	1.07946e-05	-1.13299e-10	-1.37843	2.17807e-05	-1.13299e-10	-1.37844
69794601	chr2:69794601:C:T	2.88095e-06	-1.13299e-10	-1.14183	1.27228e-05	-1.13299e-10	-1.21408	2.57279e-05	-1.13299e-10	-1.21189
69794705	chr2:69794705:G:A	2.85693e-06	-1.13299e-10	-1.1502	1.38734e-05	-1.13299e-10	-1.12751	2.80755e-05	-1.13299e-10	-1.12457
69794831	chr2:69794831:A:G	2.78503e-06	-1.13299e-10	-1.17569	1.23829e-05	-1.13299e-10	-1.24117	2.50331e-05	-1.13299e-10	-1.23927
69794945	chr2:69794945:C:T	2.49e-06	-1.13299e-10	-1.28767	1.09454e-05	-1.13299e-10	-1.36456	2.20494e-05	-1.13299e-10	-1.36618
69795314	chr2:69795314:T:C	1.36377e-06	-0.511578	-1.37812	8.18061e-06	-0.28938	-1.36634	1.44636e-05	-0.422463	-1.36536
69795525	chr2:69795525:A:G	3.0332e-06	-1.13299e-10	-1.09033	1.51336e-05	-1.13299e-10	-1.04056	3.06968e-05	-1.13299e-10	-1.03531
69795654	chr2:69795654:G:A	3.15496e-06	-1.13299e-10	-1.05098	1.37718e-05	-1.13299e-10	-1.13486	2.7855e-05	-1.13299e-10	-1.13245
69796081	chr2:69796081:G:C	3.69051e-06	-1.13299e-10	-0.894186	2.02232e-05	-1.13299e-10	-0.750653	4.1169e-05	-1.13299e-10	-0.741777
69796337	chr2:69796337:T:C	4.78767e-07	-1.56559	-1.3709	6.44028e-06	-0.597602	-1.29731	1.37963e-05	-0.536396	-1.29867
69796364	chr2:69796364:T:A	3.01495e-06	-1.13299e-10	-1.09637	1.472e-05	-1.13299e-10	-1.06828	2.97739e-05	-1.13299e-10	-1.06583
69796411	chr2:69796411:A:G	1.54427e-05	-1.13299e-10	0.537186	5.98181e-05	-1.13299e-10	0.333826	0.000122243	-1.13299e-10	0.346546
69796770	chr2:69796770:T:C	2.78414e-06	-1.13299e-10	-1.17601	1.36411e-05	-1.13299e-10	-1.14439	2.75925e-05	-1.13299e-10	-1.14192
69796923	chr2:69796923:G:A	4.65395e-06	-1.13299e-10	-0.662236	2.34071e-05	-1.13299e-10	-0.604444	4.74356e-05	-1.13299e-10	-0.600091
69797015	chr2:69797015:A:G	2.02603e-06	-1.49387	-3.69445e-10	8.90559e-06	-1.5708	-3.69445e-10	1.7921e-05	-1.57349	-3.69445e-10
69797128	chr2:69797128:C:T	3.07128e-06	-1.13299e-10	-1.07786	1.50173e-05	-1.13299e-10	-1.04828	3.03754e-05	-1.13299e-10	-1.04583
69797533	chr2:69797533:A:G	3.67857e-06	0.377708	-1.27513	2.62302e-06	-1.46942	-1.32373	5.6386e-06	-1.41229	-1.31754
69798033	chr2:69798033:C:A	4.74314e-06	0.415675	-1.05893	2.81596e-06	-1.4822	-1.23998	6.02429e-06	-1.4312	-1.23246
69798325	chr2:69798325:A:G	3.28331e-06	0.265568	-1.27667	2.55851e-06	-1.49335	-1.32471	5.46777e-06	-1.44206	-1.31853
69798457	chr2:69798457:G:T	3.71992e-06	0.317228	-1.20348	2.53239e-06	-1.50062	-1.3277	5.37731e-06	-1.45398	-1.3233
69798495	chr2:69798495:AG:A	2.38714e-06	-1.13299e-10	-1.32986	1.11536e-05	-1.13299e-10	-1.34572	2.2535e-05	-1.13299e-10	-1.34439
69799184	chr2:69799184:CTG:C	2.48215e-06	-1.13299e-10	-1.29083	1.26109e-05	-1.13299e-10	-1.22292	2.55262e-05	-1.13299e-10	-1.21976
69799555	chr2:69799555:G:A	4.92722e-06	-1.13299e-10	-0.605177	2.12768e-05	-1.13299e-10	-0.699865	4.35991e-05	-1.13299e-10	-0.684427
69799676	chr2:69799676:G:A	2.46692e-06	-1.13299e-10	-1.29698	1.25071e-05	-1.13299e-10	-1.23119	2.53141e-05	-1.13299e-10	-1.2281
69800064	chr2:69800064:T:C	2.56944e-06	-1.13299e-10	-1.25626	1.32875e-05	-1.13299e-10	-1.17066	2.69211e-05	-1.13299e-10	-1.16655
69800065	chr2:69800065:TAAG:T	2.574e-06	-1.13299e-10	-1.25449	1.33183e-05	-1.13299e-10	-1.16834	2.6984e-05	-1.13299e-10	-1.16422
69800664	chr2:69800664:A:G	2.3152e-06	-1.13299e-10	-1.36046	1.13617e-05	-1.13299e-10	-1.32723	2.2981e-05	-1.13299e-10	-1.3248
69800670	chr2:69800670:T:C	3.44281e-06	0.266714	-1.23038	2.47516e-06	-1.5097	-1.34148	5.24104e-06	-1.46528	-1.33766
69800787	chr2:69800787:C:T	5.61235e-06	0.501509	-0.976491	2.3062e-05	0.258803	-0.878099	5.29679e-05	0.374361	-0.864137
69801119	chr2:69801119:C:T	2.34616e-06	-1.13299e-10	-1.34717	1.15812e-05	-1.13299e-10	-1.3081	2.34347e-05	-1.13299e-10	-1.30524
69801321	chr2:69801321:A:G	3.1377e-06	-1.13299e-10	-1.05646	1.38725e-05	-1.13299e-10	-1.12757	2.81164e-05	-1.13299e-10	-1.12311
69801450	chr2:69801450:T:A	3.06192e-06	-1.13299e-10	-1.08091	1.35659e-05	-1.13299e-10	-1.14992	2.74912e-05	-1.13299e-10	-1.1456
69801498	chr2:69801498:G:A	5.54257e-06	-1.13299e-10	-0.487494	3.02649e-05	-1.13299e-10	-0.347492	6.1026e-05	-1.13299e-10	-0.348164
69801726	chr2:69801726:A:C	3.08511e-06	-1.13299e-10	-1.07336	1.42824e-05	-1.13299e-10	-1.09845	2.87681e-05	-1.13299e-10	-1.10019
69801772	chr2:69801772:A:G	3.65844e-06	0.23685	-1.13977	2.82454e-06	-1.50009	-1.21904	6.04932e-06	-1.45094	-1.20857
69801844	chr2:69801844:A:G	1.69534e-06	-0.380204	-1.29187	2.36098e-06	-1.53424	-1.36417	4.75686e-06	-1.5336	-1.36627
69802178	chr2:69802178:A:G	3.36875e-06	0.246372	-1.23178	2.46336e-06	-1.51369	-1.34226	5.20787e-06	-1.47081	-1.33848
69802495	chr2:69802495:A:G	2.31407e-06	-1.13299e-10	-1.36094	1.10495e-05	-1.13299e-10	-1.3551	2.24859e-05	-1.13299e-10	-1.34658
69802830	chr2:69802830:T:C	2.27434e-06	-1.13299e-10	-1.37826	1.08045e-05	-1.13299e-10	-1.37752	2.18486e-05	-1.13299e-10	-1.37533
69803070	chr2:69803070:A:G	3.74251e-06	0.469837	-1.35003	2.3994e-06	-1.53961	-1.34265	5.09759e-06	-1.49827	-1.33243
69803137	chr2:69803137:G:A	2.29717e-06	-1.13299e-10	-1.36827	1.11973e-05	-1.13299e-10	-1.34181	2.26372e-05	-1.13299e-10	-1.33987
69803337	chr2:69803337:C:G	3.69632e-06	0.34795	-1.24056	2.50256e-06	-1.49366	-1.34651	5.31902e-06	-1.44524	-1.34293
69803695	chr2:69803695:C:T	2.32079e-06	-1.13299e-10	-1.35804	1.10853e-05	-1.13299e-10	-1.35186	2.2571e-05	-1.13299e-10	-1.3428
69803773	chr2:69803773:A:G	3.67766e-06	0.365681	-1.26336	2.4855e-06	-1.48999	-1.35701	5.28454e-06	-1.44063	-1.35405
69803878	chr2:69803878:A:G	4.7669e-07	-1.56898	-1.37186	4.61938e-06	-0.851604	-1.37562	8.15252e-06	-0.988987	-1.37215
69804809	chr2:69804809:A:G	4.77004e-07	-1.57044	-1.36974	6.82713e-06	-0.471445	-1.36513	1.23604e-05	-0.575187	-1.36978
69805132	chr2:69805132:ACCCATTCCAGGAGG:A	2.42445e-06	-1.13299e-10	-1.31435	1.12169e-05	-1.13299e-10	-1.34006	2.26628e-05	-1.13299e-10	-1.33874
69805184	chr2:69805184:C:T	1.06299e-06	-0.777667	-1.3612	2.64368e-06	-1.47565	-1.30966	5.33338e-06	-1.47123	-1.31425
69805353	chr2:69805353:T:C	5.31794e-06	-0.528866	-3.69445e-10	1.46467e-05	-1.07327	-3.69445e-10	3.14398e-05	-1.01139	-3.69445e-10
69805420	chr2:69805420:A:G	3.19189e-06	-1.13299e-10	-1.03934	1.40702e-05	-1.13299e-10	-1.11343	2.85227e-05	-1.13299e-10	-1.10876
69805478	chr2:69805478:C:T	3.57255e-06	-1.13299e-10	-0.926672	1.54108e-05	-1.13299e-10	-1.02241	3.09786e-05	-1.13299e-10	-1.02617
69805484	chr2:69805484:TA:T	3.59619e-06	-1.13299e-10	-0.920076	1.55007e-05	-1.13299e-10	-1.0166	3.11585e-05	-1.13299e-10	-1.02038
69805486	chr2:69805486:A:T	3.76615e-06	-1.13299e-10	-0.873898	1.61552e-05	-1.13299e-10	-0.975243	3.24713e-05	-1.13299e-10	-0.979107
69805503	chr2:69805503:G:A	2.36247e-06	-1.13299e-10	-1.34025	1.17318e-05	-1.13299e-10	-1.29518	2.37453e-05	-1.13299e-10	-1.29208
69805521	chr2:69805521:G:A	2.33402e-06	-1.13299e-10	-1.35236	1.15141e-05	-1.13299e-10	-1.31391	2.32977e-05	-1.13299e-10	-1.31111
69805528	chr2:69805528:T:C	1.70694e-05	-1.13299e-10	0.637336	8.43634e-05	-1.13299e-10	0.677652	0.000173698	-1.13299e-10	0.697855
69805570	chr2:69805570:C:T	1.03619e-06	-0.815006	-1.3494	2.62005e-06	-1.4652	-1.32908	5.29353e-06	-1.45989	-1.33309
69805909	chr2:69805909:C:T	1.34286e-05	-1.13299e-10	0.397438	5.26983e-05	-1.13299e-10	0.207101	0.000107873	-1.13299e-10	0.221495
69806452	chr2:69806452:C:T	3.53541e-06	0.0495702	-0.986692	2.92299e-05	0.690401	-1.07269	6.30329e-05	0.760663	-1.07647
69806517	chr2:69806517:G:A	3.24218e-06	0.0778851	-1.10159	2.36309e-05	0.646815	-1.24174	4.98707e-05	0.697529	-1.24756
69806579	chr2:69806579:G:C	2.23116e-06	-0.199418	-1.19801	2.4226e-06	-1.55357	-1.31908	5.02637e-06	-1.53029	-1.31448
69806663	chr2:69806663:A:T	3.32307e-06	0.136496	-1.13556	2.47024e-05	0.715412	-1.26599	5.21822e-05	0.766108	-1.27083
69807333	chr2:69807333:G:C	3.02089e-06	0.123102	-1.2175	2.33391e-05	0.706934	-1.31429	4.94173e-05	0.758897	-1.31806
69807358	chr2:69807358:C:T	3.79644e-05	-1.13299e-10	1.4367	0.000289691	-1.13299e-10	1.91133	0.000592603	-1.13299e-10	1.92506
69807661	chr2:69807661:A:G	5.26038e-07	-1.57549	-1.26684	8.12993e-06	-0.399575	-1.26235	1.45719e-05	-0.505289	-1.27508
69808042	chr2:69808042:A:G	7.79732e-06	-1.13299e-10	-0.146172	3.8717e-05	-1.13299e-10	-0.101204	7.93575e-05	-1.13299e-10	-0.0855002
69808406	chr2:69808406:G:A	7.25273e-06	-0.218573	-3.69445e-10	2.46795e-05	-0.551508	-3.69445e-10	5.19003e-05	-0.510138	-3.69445e-10
69809156	chr2:69809156:T:C	2.27436e-06	-1.13299e-10	-1.37826	1.08599e-05	-1.13299e-10	-1.3724	2.19332e-05	-1.13299e-10	-1.37146
69809311	chr2:69809311:A:G	1.94674e-05	-1.13299e-10	0.768791	6.25866e-05	-1.13299e-10	0.379068	0.000129447	-1.13299e-10	0.403805
69809579	chr2:69809579:A:G	8.2804e-07	-1.49453	-0.894112	2.34953e-05	0.281805	-0.882485	4.00611e-05	0.141908	-0.910966
69809906	chr2:69809906:C:T	2.27881e-06	-1.13299e-10	-1.3763	1.08171e-05	-1.13299e-10	-1.37636	2.18379e-05	-1.13299e-10	-1.37582
69811066	chr2:69811066:A:G	2.36653e-06	-1.13299e-10	-1.33853	1.08567e-05	-1.13299e-10	-1.3727	2.18942e-05	-1.13299e-10	-1.37324
69811179	chr2:69811179:A:C	2.27713e-06	-1.13299e-10	-1.37704	1.08266e-05	-1.13299e-10	-1.37548	2.18595e-05	-1.13299e-10	-1.37483
69811660	chr2:69811660:A:C	6.06567e-07	-1.52803	-1.17186	1.66857e-05	0.145209	-1.08814	2.92683e-05	0.0168361	-1.0998
69811733	chr2:69811733:A:T	5.11468e-07	-1.52297	-1.34745	3.24655e-06	-1.28936	-1.29053	6.39349e-06	-1.31374	-1.29045
69811794	chr2:69811794:C:T	2.96003e-06	-1.13299e-10	-1.11475	1.43778e-05	-1.13299e-10	-1.0918	2.914e-05	-1.13299e-10	-1.08735
69812092	chr2:69812092:C:T	6.18169e-07	-1.51697	-1.16397	1.53839e-05	0.148182	-1.17234	2.63527e-05	0.00554568	-1.19344
69812223	chr2:69812223:G:C	2.72161e-06	-1.13299e-10	-1.19873	1.22877e-05	-1.13299e-10	-1.24888	2.48603e-05	-1.13299e-10	-1.24619
69812272	chr2:69812272:G:A	2.31475e-06	-1.13299e-10	-1.36065	1.08952e-05	-1.13299e-10	-1.36916	2.19982e-05	-1.13299e-10	-1.3685
69812902	chr2:69812902:T:A	1.91139e-06	-1.55212	-3.69445e-10	1.71337e-05	-0.916436	-3.69445e-10	3.61662e-05	-0.871338	-3.69445e-10
69813012	chr2:69813012:C:T	2.28385e-06	-1.13299e-10	-1.37409	1.09291e-05	-1.13299e-10	-1.36606	2.20915e-05	-1.13299e-10	-1.36427
69813015	chr2:69813015:T:C	1.10322e-06	-0.958283	-1.14344	2.63024e-06	-1.43915	-1.35126	5.30901e-06	-1.44215	-1.34791
69813162	chr2:69813162:A:G	3.17464e-06	-1.13299e-10	-1.04476	1.68963e-05	-1.13299e-10	-0.930385	3.45008e-05	-1.13299e-10	-0.91848
69813191	chr2:69813191:C:T	2.28641e-06	-1.13299e-10	-1.37297	1.0907e-05	-1.13299e-10	-1.36808	2.20442e-05	-1.13299e-10	-1.36641
69813410	chr2:69813410:G:A	5.98926e-07	-1.37169	-1.34088	3.79674e-05	1.12907	-1.24983	8.06946e-05	1.1875	-1.25629
69813872	chr2:69813872:C:T	7.83071e-06	0.777913	-0.919811	7.14304e-05	1.5224	-1.01116	0.000158385	1.61927	-1.0137
69813901	chr2:69813901:G:A	5.06849e-07	-1.50114	-1.37836	1.92663e-05	0.546788	-1.34591	4.08496e-05	0.599533	-1.3491
69814049	chr2:69814049:C:T	6.97793e-06	0.570639	-0.827838	6.11049e-05	1.28308	-0.927967	0.000135026	1.37659	-0.930587
69814308	chr2:69814308:G:A	4.46385e-06	0.024445	-0.728386	2.06894e-05	0.343807	-1.07167	3.47873e-05	0.173388	-1.0836
69814597	chr2:69814597:C:T	2.3011e-06	-1.13299e-10	-1.36656	1.08426e-05	-1.13299e-10	-1.374	2.19018e-05	-1.13299e-10	-1.37289
69814637	chr2:69814637:C:T	2.27474e-06	-1.13299e-10	-1.37808	1.08882e-05	-1.13299e-10	-1.3698	2.19601e-05	-1.13299e-10	-1.37024
69814697	chr2:69814697:A:G	2.35176e-06	-1.13299e-10	-1.34479	1.0873e-05	-1.13299e-10	-1.3712	2.19382e-05	-1.13299e-10	-1.37123
69815086	chr2:69815086:C:G	2.29447e-06	-1.13299e-10	-1.36945	1.0865e-05	-1.13299e-10	-1.37193	2.19516e-05	-1.13299e-10	-1.37062
69815193	chr2:69815193:C:T	2.30571e-06	-1.13299e-10	-1.36456	1.08308e-05	-1.13299e-10	-1.37509	2.1875e-05	-1.13299e-10	-1.37412
69815200	chr2:69815200:A:G	6.73385e-06	0.637115	-0.92992	6.02553e-05	1.36054	-1.01943	0.000133337	1.45537	-1.02195
69815461	chr2:69815461:A:G	2.28645e-06	-1.13299e-10	-1.37295	1.08594e-05	-1.13299e-10	-1.37245	2.19007e-05	-1.13299e-10	-1.37294
69815481	chr2:69815481:A:G	1.02025e-05	0.122684	-3.69445e-10	1.71741e-05	-0.914079	-3.69445e-10	3.29156e-05	-0.965516	-3.69445e-10
69815688	chr2:69815688:C:T	2.39991e-06	-1.13299e-10	-1.32452	1.08015e-05	-1.13299e-10	-1.3778	2.17874e-05	-1.13299e-10	-1.37813
69815702	chr2:69815702:C:T	5.73669e-06	-1.13299e-10	-0.453069	2.82449e-05	-1.13299e-10	-0.416568	5.80392e-05	-1.13299e-10	-0.398344
69815783	chr2:69815783:C:A	6.7698e-06	0.668737	-0.956217	6.10259e-05	1.39674	-1.04293	0.000135058	1.49159	-1.04535
69815865	chr2:69815865:T:A	0.000100814	-1.13299e-10	2.41333	0.000759284	-1.13299e-10	2.87489	0.00155315	-1.13299e-10	2.88858
69816013	chr2:69816013:G:A	2.29757e-06	-1.13299e-10	-1.3681	1.08537e-05	-1.13299e-10	-1.37298	2.19268e-05	-1.13299e-10	-1.37176
69816083	chr2:69816083:T:C	2.27394e-06	-1.13299e-10	-1.37844	1.0888e-05	-1.13299e-10	-1.36982	2.19932e-05	-1.13299e-10	-1.36873
69816255	chr2:69816255:C:T	2.30266e-06	-1.13299e-10	-1.36589	1.08383e-05	-1.13299e-10	-1.3744	2.1892e-05	-1.13299e-10	-1.37334
69816685	chr2:69816685:A:G	2.32924e-06	-1.35441	-3.69445e-10	1.32247e-05	-1.17539	-3.69445e-10	2.6798e-05	-1.17114	-3.69445e-10
69816715	chr2:69816715:CTT:C	4.01785e-06	-1.13299e-10	-0.809204	1.74192e-05	-1.13299e-10	-0.899909	3.51114e-05	-1.13299e-10	-0.900936
69816795	chr2:69816795:A:T	2.30231e-06	-1.13299e-10	-1.36604	1.08394e-05	-1.13299e-10	-1.3743	2.18946e-05	-1.13299e-10	-1.37323
69817027	chr2:69817027:C:G	1.44418e-06	-1.05699	-0.775423	3.1993e-06	-1.39129	-1.20326	6.49469e-06	-1.39326	-1.19522
69817234	chr2:69817234:G:A	2.27408e-06	-1.13299e-10	-1.37838	1.10273e-05	-1.13299e-10	-1.35711	2.23125e-05	-1.13299e-10	-1.35432
69817258	chr2:69817258:C:T	7.13163e-06	-1.13299e-10	-0.235412	3.14157e-05	-1.13299e-10	-0.310175	6.3507e-05	-1.13299e-10	-0.308313
69817576	chr2:69817576:A:C	2.81845e-06	-1.13299e-10	-1.16376	1.36896e-05	-1.13299e-10	-1.14085	2.76873e-05	-1.13299e-10	-1.13849
69817881	chr2:69817881:T:A	2.34797e-06	-1.13299e-10	-1.3464	1.08261e-05	-1.13299e-10	-1.37552	2.18361e-05	-1.13299e-10	-1.3759
69817931	chr2:69817931:G:A	4.04858e-06	0.289308	-1.09089	3.44935e-05	0.949643	-1.16636	7.5223e-05	1.02981	-1.16882
69818013	chr2:69818013:A:G	2.28693e-06	-1.13299e-10	-1.37274	1.08604e-05	-1.13299e-10	-1.37236	2.19026e-05	-1.13299e-10	-1.37286
69818014	chr2:69818014:A:C	2.28922e-06	-1.13299e-10	-1.37174	1.08716e-05	-1.13299e-10	-1.37132	2.19243e-05	-1.13299e-10	-1.37187
69818353	chr2:69818353:G:T	3.38211e-06	-0.981452	-3.69445e-10	1.41666e-05	-1.1066	-3.69445e-10	2.87125e-05	-1.10213	-3.69445e-10
69818371	chr2:69818371:G:C	2.29699e-06	-1.13299e-10	-1.36835	1.08478e-05	-1.13299e-10	-1.37352	2.19127e-05	-1.13299e-10	-1.3724
69818633	chr2:69818633:T:C	2.27583e-06	-1.13299e-10	-1.37761	1.08165e-05	-1.13299e-10	-1.37641	2.18204e-05	-1.13299e-10	-1.37662
69818933	chr2:69818933:A:G	2.47558e-06	-1.29348	-3.69445e-10	1.17395e-05	-1.29452	-3.69445e-10	2.43022e-05	-1.2689	-3.69445e-10
69818938	chr2:69818938:G:A	2.87095e-06	-1.14531	-3.69445e-10	1.08479e-05	-1.37351	-3.69445e-10	2.22038e-05	-1.3592	-3.69445e-10
69819130	chr2:69819130:G:A	1.07937e-06	-0.747871	-1.3757	3.47941e-06	-1.46786	-1.04276	7.04749e-06	-1.46748	-1.03931
69819711	chr2:69819711:G:A	2.3044e-06	-1.13299e-10	-1.36513	1.10195e-05	-1.13299e-10	-1.35782	2.22498e-05	-1.13299e-10	-1.35713
69819728	chr2:69819728:T:A	2.2794e-06	-1.13299e-10	-1.37604	1.09549e-05	-1.13299e-10	-1.36369	2.21449e-05	-1.13299e-10	-1.36186
69819801	chr2:69819801:C:T	7.18871e-06	-1.13299e-10	-0.22744	3.53914e-05	-1.13299e-10	-0.191013	7.27065e-05	-1.13299e-10	-0.173032
69819832	chr2:69819832:C:A	4.67389e-06	0.446818	-1.10478	4.03271e-05	1.124	-1.18446	8.81106e-05	1.20635	-1.18722
69819898	chr2:69819898:G:A	5.84239e-07	-1.53041	-1.20699	2.80101e-06	-1.56712	-1.16038	5.69806e-06	-1.56674	-1.1526
69820365	chr2:69820365:G:A	4.47072e-06	-0.702401	-3.69445e-10	4.22387e-05	-0.0141465	-3.69445e-10	7.80965e-05	-0.101517	-3.69445e-10
69820512	chr2:69820512:G:A	4.4791e-06	0.418761	-1.11929	3.8953e-05	1.09726	-1.19238	8.51094e-05	1.17948	-1.19501
69821402	chr2:69821402:C:T	1.26478e-06	-0.984642	-0.980409	2.80315e-06	-1.43094	-1.29579	5.67757e-06	-1.43249	-1.29045
69821636	chr2:69821636:G:T	2.97462e-06	-1.13299e-10	-1.10984	1.49777e-05	-1.13299e-10	-1.05092	3.05366e-05	-1.13299e-10	-1.04054
69822045	chr2:69822045:T:A	6.43703e-06	-1.13299e-10	-0.337884	3.87378e-05	-1.13299e-10	-0.100666	7.91048e-05	-1.13299e-10	-0.0886895
69822090	chr2:69822090:G:A	4.31304e-06	0.351681	-1.08999	3.67059e-05	1.017	-1.17155	8.0142e-05	1.09882	-1.17449
69822110	chr2:69822110:C:G	2.28698e-06	-1.13299e-10	-1.37272	1.10906e-05	-1.13299e-10	-1.35138	2.24184e-05	-1.13299e-10	-1.34958
69822225	chr2:69822225:G:A	3.75543e-06	-1.13299e-10	-0.876748	1.63694e-05	-1.13299e-10	-0.962067	3.30216e-05	-1.13299e-10	-0.962301
69822384	chr2:69822384:T:C	2.7816e-06	-1.13299e-10	-1.17693	1.35047e-05	-1.13299e-10	-1.15444	2.73099e-05	-1.13299e-10	-1.15221
69822583	chr2:69822583:C:T	1.53769e-06	-0.985283	-0.784389	3.05529e-06	-1.4298	-1.21081	6.20314e-06	-1.43147	-1.20294
69822844	chr2:69822844:A:C	3.04654e-06	-1.13299e-10	-1.08594	1.33093e-05	-1.13299e-10	-1.16902	2.67751e-05	-1.13299e-10	-1.17199
69823509	chr2:69823509:T:C	1.40599e-06	-0.988617	-0.870589	2.9283e-06	-1.42864	-1.25442	5.93976e-06	-1.43012	-1.24767
69823593	chr2:69823593:G:A	5.10149e-07	-1.51946	-1.35354	1.24979e-05	0.121527	-1.35345	2.17477e-05	-0.0192583	-1.3607
69824054	chr2:69824054:G:T	2.86776e-06	-1.13299e-10	-1.14642	1.39452e-05	-1.13299e-10	-1.12235	2.82049e-05	-1.13299e-10	-1.11997
69824251	chr2:69824251:C:G	2.74211e-06	-1.13299e-10	-1.19122	1.33075e-05	-1.13299e-10	-1.16915	2.69086e-05	-1.13299e-10	-1.16702
69824490	chr2:69824490:G:A	2.27812e-06	-1.13299e-10	-1.3766	1.08189e-05	-1.13299e-10	-1.37619	2.18422e-05	-1.13299e-10	-1.37562
69826001	chr2:69826001:A:G	2.56227e-06	-1.13299e-10	-1.25906	1.15957e-05	-1.13299e-10	-1.30685	2.33516e-05	-1.13299e-10	-1.3088
69826487	chr2:69826487:A:T	1.20235e-06	-0.637326	-1.37835	3.18318e-06	-1.50686	-1.09275	6.44409e-06	-1.50684	-1.08946
69826536	chr2:69826536:A:G	5.15076e-07	-1.49993	-1.36346	1.3555e-05	0.214717	-1.36545	2.35809e-05	0.0717663	-1.37079
69826684	chr2:69826684:T:C	6.13485e-06	0.650166	-1.03613	5.54386e-05	1.37302	-1.11522	0.000122678	1.46794	-1.11785
69827473	chr2:69827473:T:C	2.28944e-06	-1.13299e-10	-1.37165	1.11153e-05	-1.13299e-10	-1.34916	2.24707e-05	-1.13299e-10	-1.34725
69828039	chr2:69828039:G:C	7.13866e-06	0.773455	-1.00788	6.55113e-05	1.51422	-1.08948	0.000145174	1.61082	-1.09235
69828104	chr2:69828104:T:C	1.31847e-06	-0.995947	-0.927529	2.85771e-06	-1.42617	-1.28129	5.79086e-06	-1.42794	-1.27524
69828373	chr2:69828373:C:A	5.22459e-07	-1.50939	-1.33977	1.33392e-05	0.172924	-1.3397	2.30801e-05	0.0284573	-1.34895
69828552	chr2:69828552:GGTCA:G	3.55714e-06	-1.13299e-10	-0.930994	1.9265e-05	-1.13299e-10	-0.799192	3.90385e-05	-1.13299e-10	-0.794914
69828808	chr2:69828808:C:T	2.69522e-06	-1.13299e-10	-1.20847	1.42772e-05	-1.13299e-10	-1.09882	2.88533e-05	-1.13299e-10	-1.09724
69828945	chr2:69828945:C:T	4.74085e-07	-1.57038	-1.37594	2.70709e-06	-1.41584	-1.34577	5.31611e-06	-1.44291	-1.34581
69829233	chr2:69829233:A:C	1.1054e-05	1.1506	-0.947759	0.000104839	1.927	-1.03205	0.00023371	2.02914	-1.03453
69829360	chr2:69829360:T:A	3.05751e-06	-1.13299e-10	-1.08235	1.40765e-05	-1.13299e-10	-1.11298	2.83292e-05	-1.13299e-10	-1.11557
69829734	chr2:69829734:A:G	1.16567e-06	-0.837018	-1.20964	2.41834e-06	-1.50051	-1.37389	4.88134e-06	-1.50145	-1.37259
69829814	chr2:69829814:G:A	2.28685e-06	-1.13299e-10	-1.37278	1.10917e-05	-1.13299e-10	-1.35128	2.24204e-05	-1.13299e-10	-1.34949
69830368	chr2:69830368:T:C	2.92974e-06	-1.13299e-10	-1.12504	1.42637e-05	-1.13299e-10	-1.09977	2.8849e-05	-1.13299e-10	-1.09739
69830468	chr2:69830468:A:G	1.87159e-06	-1.57317	-3.69445e-10	9.3319e-06	-1.52404	-3.69445e-10	1.87847e-05	-1.52642	-3.69445e-10
69830770	chr2:69830770:T:C	2.34503e-06	-1.13299e-10	-1.34765	1.08208e-05	-1.13299e-10	-1.37601	2.18236e-05	-1.13299e-10	-1.37647
69830893	chr2:69830893:G:A	2.31497e-06	-1.13299e-10	-1.36055	1.13408e-05	-1.13299e-10	-1.32908	2.29324e-05	-1.13299e-10	-1.32691
69831365	chr2:69831365:TA:T	5.61836e-07	-1.43737	-1.33913	1.76573e-05	0.45007	-1.33641	3.02993e-05	0.29787	-1.34621
69831477	chr2:69831477:C:G	4.19402e-06	-1.13299e-10	-0.766292	1.79348e-05	-1.13299e-10	-0.870741	3.62123e-05	-1.13299e-10	-0.870066
69832155	chr2:69832155:G:A	2.91582e-06	-1.13299e-10	-1.1298	1.41982e-05	-1.13299e-10	-1.10437	2.87159e-05	-1.13299e-10	-1.10201
69832402	chr2:69832402:C:T	2.82682e-06	-1.13299e-10	-1.1608	1.3743e-05	-1.13299e-10	-1.13695	2.77912e-05	-1.13299e-10	-1.13474
69832692	chr2:69832692:G:A	1.22379e-06	-0.681414	-1.31658	2.30473e-06	-1.57553	-1.34699	4.70367e-06	-1.56918	-1.34194
69833146	chr2:69833146:T:G	9.49714e-07	-0.984449	-1.2671	2.54609e-06	-1.4445	-1.37843	5.13628e-06	-1.44486	-1.37828
69833167	chr2:69833167:A:G	5.02828e-06	-1.13299e-10	-0.584874	2.7079e-05	-1.13299e-10	-0.458723	5.50766e-05	-1.13299e-10	-0.450739
69833274	chr2:69833274:G:A	8.01128e-07	-1.16642	-1.25526	1.46743e-05	0.304608	-1.37599	2.53133e-05	0.147681	-1.37582
69833890	chr2:69833890:G:A	2.32439e-06	-1.13299e-10	-1.3565	1.08766e-05	-1.13299e-10	-1.37087	2.19569e-05	-1.13299e-10	-1.37038
69834770	chr2:69834770:T:C	2.48025e-06	-1.13299e-10	-1.29159	1.13148e-05	-1.13299e-10	-1.33137	2.27949e-05	-1.13299e-10	-1.33293
69835144	chr2:69835144:C:T	1.10349e-05	1.07999	-0.878883	0.000102457	1.84722	-0.975264	0.000227445	1.94647	-0.979022
69835228	chr2:69835228:T:C	5.04144e-07	-1.5083	-1.37655	1.1828e-05	0.0901756	-1.37719	2.08987e-05	-0.0450648	-1.37471
69835316	chr2:69835316:A:G	2.49014e-06	-1.13299e-10	-1.28761	1.16579e-05	-1.13299e-10	-1.3015	2.35134e-05	-1.13299e-10	-1.30189
69835322	chr2:69835322:G:T	5.49338e-07	-1.48146	-1.31753	1.51527e-05	0.275362	-1.31467	2.61396e-05	0.130389	-1.3264
69835365	chr2:69835365:G:A	2.97881e-06	-1.13299e-10	-1.10843	1.4314e-05	-1.13299e-10	-1.09624	2.91516e-05	-1.13299e-10	-1.08695
69835498	chr2:69835498:T:G	2.35095e-06	-1.13299e-10	-1.34513	1.08282e-05	-1.13299e-10	-1.37533	2.1838e-05	-1.13299e-10	-1.37581
69835807	chr2:69835807:T:C	1.69286e-06	-0.530367	-1.14316	2.67896e-06	-1.56847	-1.20358	5.58457e-06	-1.54884	-1.19062
69836183	chr2:69836183:C:T	2.77653e-05	1.49584	-0.372001	0.000290954	2.34282	-0.42714	0.000652663	2.45	-0.428404
69836395	chr2:69836395:C:T	8.02305e-06	1.24974	-1.36737	8.04744e-05	2.00881	-1.37836	0.000177539	2.09815	-1.37842
69836443	chr2:69836443:G:A	2.37542e-06	-1.13299e-10	-1.33478	1.08487e-05	-1.13299e-10	-1.37343	2.18724e-05	-1.13299e-10	-1.37424
69836454	chr2:69836454:A:G	2.44129e-06	-1.13299e-10	-1.30743	1.10321e-05	-1.13299e-10	-1.35667	2.22361e-05	-1.13299e-10	-1.35774
69836528	chr2:69836528:A:G	5.37803e-07	-1.46424	-1.35598	1.56122e-05	0.344434	-1.35387	2.70086e-05	0.19784	-1.36115
69836586	chr2:69836586:C:T	2.43248e-06	-1.13299e-10	-1.31104	1.25815e-05	-1.13299e-10	-1.22526	2.55005e-05	-1.13299e-10	-1.22076
69836641	chr2:69836641:G:A	2.43288e-06	-1.13299e-10	-1.31088	1.36156e-05	-1.13299e-10	-1.14627	2.77408e-05	-1.13299e-10	-1.13656
69836828	chr2:69836828:T:C	2.30604e-06	-1.13299e-10	-1.36442	1.08185e-05	-1.13299e-10	-1.37623	2.18225e-05	-1.13299e-10	-1.37652
69836936	chr2:69836936:AAAAT:A	2.45032e-06	-1.13299e-10	-1.30373	1.1872e-05	-1.13299e-10	-1.2833	2.40049e-05	-1.13299e-10	-1.28121
69837287	chr2:69837287:G:A	2.65916e-06	-1.13299e-10	-1.22194	1.40276e-05	-1.13299e-10	-1.11646	2.83424e-05	-1.13299e-10	-1.1151
69837708	chr2:69837708:T:G	1.89001e-06	-1.56337	-3.69445e-10	9.03296e-06	-1.5566	-3.69445e-10	1.81366e-05	-1.56153	-3.69445e-10
69838003	chr2:69838003:C:T	2.98836e-06	-1.13299e-10	-1.10523	1.33275e-05	-1.13299e-10	-1.16765	2.69723e-05	-1.13299e-10	-1.16465
69838138	chr2:69838138:G:T	2.91301e-06	-1.13299e-10	-1.13076	1.4178e-05	-1.13299e-10	-1.10579	2.8675e-05	-1.13299e-10	-1.10344
69838399	chr2:69838399:A:G	2.28144e-06	-1.13299e-10	-1.37514	1.12131e-05	-1.13299e-10	-1.3404	2.26832e-05	-1.13299e-10	-1.33784
69838734	chr2:69838734:C:T	2.22023e-06	-1.40234	-3.69445e-10	1.23913e-05	-1.24049	-3.69445e-10	2.50961e-05	-1.23675	-3.69445e-10
69838865	chr2:69838865:G:A	1.81884e-05	1.23521	-0.534376	0.000184805	2.04743	-0.585613	0.000413115	2.15132	-0.587059
69839127	chr2:69839127:TCAGGTGTA:T	2.67954e-06	-1.13299e-10	-1.21431	1.43151e-05	-1.13299e-10	-1.09617	2.90654e-05	-1.13299e-10	-1.08991
69839367	chr2:69839367:A:T	2.18232e-06	-1.41957	-3.69445e-10	1.20969e-05	-1.26453	-3.69445e-10	2.4493e-05	-1.26107	-3.69445e-10
69839434	chr2:69839434:G:A	2.74926e-06	-1.13299e-10	-1.18862	1.33358e-05	-1.13299e-10	-1.16703	2.69692e-05	-1.13299e-10	-1.16477
69839759	chr2:69839759:A:C	2.14771e-05	1.215	-0.347966	0.000217149	2.02587	-0.402771	0.000485072	2.129	-0.404164
69839790	chr2:69839790:A:G	1.89232e-05	1.31024	-0.569804	0.000194461	2.13247	-0.619725	0.000435252	2.23761	-0.621145
69840175	chr2:69840175:A:G	2.37423e-06	-1.13299e-10	-1.33528	1.30448e-05	-1.13299e-10	-1.18909	2.6551e-05	-1.13299e-10	-1.1804
69840732	chr2:69840732:A:C	2.37026e-06	-1.13299e-10	-1.33695	1.21213e-05	-1.13299e-10	-1.26252	2.45494e-05	-1.13299e-10	-1.25878
69840752	chr2:69840752:TATTAA:T	2.86129e-06	-1.13299e-10	-1.14868	1.39148e-05	-1.13299e-10	-1.12453	2.81429e-05	-1.13299e-10	-1.12217
69840925	chr2:69840925:G:A	1.69256e-05	1.20674	-0.57786	0.000171855	2.01633	-0.627155	0.000384007	2.11976	-0.628561
69841126	chr2:69841126:CT:C	5.91755e-07	-1.48569	-1.23893	1.57977e-05	0.243975	-1.24159	2.72156e-05	0.103762	-1.25944
69841150	chr2:69841150:A:G	3.11316e-06	-1.13299e-10	-1.06431	1.38915e-05	-1.13299e-10	-1.12621	2.80146e-05	-1.13299e-10	-1.12674
69841206	chr2:69841206:C:T	2.91517e-06	-1.13299e-10	-1.13002	1.4189e-05	-1.13299e-10	-1.10501	2.86977e-05	-1.13299e-10	-1.10265
69841336	chr2:69841336:ATGACT:A	2.98795e-06	-1.13299e-10	-1.10536	1.3326e-05	-1.13299e-10	-1.16777	2.69691e-05	-1.13299e-10	-1.16477
69841371	chr2:69841371:CAATT:C	2.54018e-06	-1.13299e-10	-1.26772	1.24473e-05	-1.13299e-10	-1.23598	2.51861e-05	-1.13299e-10	-1.23317
69841503	chr2:69841503:G:T	6.02405e-07	-1.4512	-1.25557	1.76642e-05	0.377545	-1.26349	3.03931e-05	0.235588	-1.28084
69841510	chr2:69841510:A:G	1.08852e-06	-0.97654	-1.13859	2.57884e-06	-1.44936	-1.36078	5.22082e-06	-1.44856	-1.35825
69841594	chr2:69841594:A:G	2.91517e-06	-1.13299e-10	-1.13002	1.4189e-05	-1.13299e-10	-1.10501	2.86977e-05	-1.13299e-10	-1.10265
69841976	chr2:69841976:A:G	3.45471e-06	-1.13299e-10	-0.960213	2.00167e-05	-1.13299e-10	-0.760917	4.10494e-05	-1.13299e-10	-0.744688
69842013	chr2:69842013:T:C	2.58657e-06	-1.13299e-10	-1.24962	1.37956e-05	-1.13299e-10	-1.13314	2.80062e-05	-1.13299e-10	-1.12704
69842077	chr2:69842077:A:G	2.73737e-06	-1.13299e-10	-1.19295	1.3296e-05	-1.13299e-10	-1.17002	2.68837e-05	-1.13299e-10	-1.16794
69842619	chr2:69842619:C:T	3.72252e-06	-1.13299e-10	-0.88555	2.03149e-05	-1.13299e-10	-0.746128	4.11848e-05	-1.13299e-10	-0.741393
69842827	chr2:69842827:C:T	2.98604e-06	-1.13299e-10	-1.106	1.33188e-05	-1.13299e-10	-1.16831	2.69544e-05	-1.13299e-10	-1.16532
69843259	chr2:69843259:A:G	2.78703e-06	-1.13299e-10	-1.17498	1.25473e-05	-1.13299e-10	-1.22798	2.53815e-05	-1.13299e-10	-1.22544
69843327	chr2:69843327:A:G	2.33481e-06	-1.13299e-10	-1.35202	1.08097e-05	-1.13299e-10	-1.37703	2.1804e-05	-1.13299e-10	-1.37737
69844018	chr2:69844018:AGT:A	2.9079e-06	-1.13299e-10	-1.13252	1.4152e-05	-1.13299e-10	-1.10762	2.86225e-05	-1.13299e-10	-1.10527
69844206	chr2:69844206:T:C	2.60272e-06	-1.2434	-3.69445e-10	1.05443e-05	-1.40189	-3.69445e-10	2.15254e-05	-1.39023	-3.69445e-10
69844397	chr2:69844397:A:G	4.12299e-06	0.290352	-1.07373	4.35045e-05	0.911815	-0.896433	9.8296e-05	1.01142	-0.882902
69845084	chr2:69845084:T:C	2.47961e-06	-1.29185	-3.69445e-10	9.67058e-06	-1.48839	-3.69445e-10	2.0314e-05	-1.44815	-3.69445e-10
69845098	chr2:69845098:C:T	2.52253e-06	-1.27469	-3.69445e-10	9.81153e-06	-1.47392	-3.69445e-10	1.96879e-05	-1.47946	-3.69445e-10
69845332	chr2:69845332:A:G	2.66382e-06	-1.13299e-10	-1.22019	1.41963e-05	-1.13299e-10	-1.1045	2.88183e-05	-1.13299e-10	-1.09845
69845394	chr2:69845394:G:A	5.99882e-05	-1.13299e-10	1.8942	0.000413769	-1.13299e-10	2.26782	0.000867744	-1.13299e-10	2.30643
69845847	chr2:69845847:C:G	2.42406e-06	-1.13299e-10	-1.31451	1.12699e-05	-1.13299e-10	-1.33535	2.27289e-05	-1.13299e-10	-1.33582
69845881	chr2:69845881:A:G	2.30363e-06	-1.13299e-10	-1.36547	1.0812e-05	-1.13299e-10	-1.37683	2.18098e-05	-1.13299e-10	-1.3771
69846113	chr2:69846113:G:T	2.32451e-06	-1.13299e-10	-1.35644	1.07948e-05	-1.13299e-10	-1.37842	2.17805e-05	-1.13299e-10	-1.37845
69846119	chr2:69846119:T:G	2.74316e-06	-1.13299e-10	-1.19084	1.3309e-05	-1.13299e-10	-1.16904	2.69102e-05	-1.13299e-10	-1.16696
69846987	chr2:69846987:C:T	2.19084e-06	-1.41567	-3.69445e-10	2.59932e-05	-0.499649	-3.69445e-10	5.52448e-05	-0.447689	-3.69445e-10
69847281	chr2:69847281:A:G	2.45847e-06	-1.13299e-10	-1.30041	1.12752e-05	-1.13299e-10	-1.33488	2.27382e-05	-1.13299e-10	-1.33542
69847939	chr2:69847939:G:A	2.33247e-06	-1.13299e-10	-1.35302	1.12431e-05	-1.13299e-10	-1.33772	2.26915e-05	-1.13299e-10	-1.33747
69848354	chr2:69848354:A:G	2.8338e-06	-1.13299e-10	-1.15833	1.28704e-05	-1.13299e-10	-1.20255	2.59397e-05	-1.13299e-10	-1.20369
69848451	chr2:69848451:A:C	2.32307e-06	-1.13299e-10	-1.35706	1.07979e-05	-1.13299e-10	-1.37814	2.17836e-05	-1.13299e-10	-1.3783
69848852	chr2:69848852:A:C	3.04715e-06	-1.13299e-10	-1.08575	1.42709e-05	-1.13299e-10	-1.09926	2.87339e-05	-1.13299e-10	-1.10138
69849518	chr2:69849518:T:C	1.76233e-05	0.867559	-0.198288	0.000168459	1.6284	-0.259189	0.000373706	1.72312	-0.259112
69849822	chr2:69849822:A:T	6.04516e-07	-1.47373	-1.22954	1.67413e-05	0.288048	-1.22765	2.88292e-05	0.148049	-1.24612
69850032	chr2:69850032:C:T	3.45252e-06	-1.13299e-10	-0.960846	1.85419e-05	-1.13299e-10	-0.837451	3.7906e-05	-1.13299e-10	-0.824354
69850104	chr2:69850104:C:T	6.21602e-06	-1.13299e-10	-0.372821	3.07195e-05	-1.13299e-10	-0.332586	6.29391e-05	-1.13299e-10	-0.317295
69850107	chr2:69850107:G:A	2.27454e-06	-1.13299e-10	-1.37817	1.09244e-05	-1.13299e-10	-1.36648	2.20659e-05	-1.13299e-10	-1.36543
69850356	chr2:69850356:AATGT:A	9.44991e-07	-1.13518	-1.12135	2.81455e-06	-1.36715	-1.35553	5.7157e-06	-1.36337	-1.35288
69851007	chr2:69851007:A:G	3.17331e-06	-1.04518	-3.69445e-10	2.22776e-05	-0.653901	-3.69445e-10	4.15031e-05	-0.733695	-3.69445e-10
69851126	chr2:69851126:T:C	1.14022e-06	-1.07522	-0.993507	2.81243e-06	-1.40358	-1.31985	5.71347e-06	-1.40032	-1.31631
69851375	chr2:69851375:G:T	2.30773e-06	-1.13299e-10	-1.36369	1.11944e-05	-1.13299e-10	-1.34206	2.25748e-05	-1.13299e-10	-1.34263
69851564	chr2:69851564:T:C	2.83503e-06	-1.13299e-10	-1.1579	1.38001e-05	-1.13299e-10	-1.13281	2.78939e-05	-1.13299e-10	-1.13106
69852063	chr2:69852063:A:G	3.74577e-06	-1.13299e-10	-0.879325	2.04922e-05	-1.13299e-10	-0.737438	4.15686e-05	-1.13299e-10	-0.732119
69852268	chr2:69852268:C:G	8.63331e-07	-1.17072	-1.17619	2.84751e-06	-1.34148	-1.36956	5.7805e-06	-1.33707	-1.36791
69852461	chr2:69852461:A:G	2.68711e-06	-1.13299e-10	-1.21149	1.20371e-05	-1.13299e-10	-1.26949	2.42619e-05	-1.13299e-10	-1.27055
69852477	chr2:69852477:T:TATTTATATA	2.30147e-06	-1.13299e-10	-1.3664	1.08055e-05	-1.13299e-10	-1.37743	2.18087e-05	-1.13299e-10	-1.37716
69852501	chr2:69852501:C:T	5.95633e-07	-1.474	-1.24408	1.61227e-05	0.272896	-1.25015	2.79823e-05	0.138985	-1.26688
69852516	chr2:69852516:C:T	4.30999e-06	-1.13299e-10	-0.739015	1.88127e-05	-1.13299e-10	-0.822952	3.83928e-05	-1.13299e-10	-0.811593
69852568	chr2:69852568:T:C	2.3008e-06	-1.13299e-10	-1.3667	1.08067e-05	-1.13299e-10	-1.37731	2.18111e-05	-1.13299e-10	-1.37704
69852649	chr2:69852649:C:T	3.75549e-06	-1.13299e-10	-0.876734	1.97589e-05	-1.13299e-10	-0.773877	3.98614e-05	-1.13299e-10	-0.774055
69852985	chr2:69852985:A:G	3.11697e-06	-1.13299e-10	-1.06309	1.39064e-05	-1.13299e-10	-1.12514	2.80446e-05	-1.13299e-10	-1.12567
69852994	chr2:69852994:C:T	5.22224e-07	-1.49495	-1.35466	2.38021e-06	-1.54427	-1.34602	4.82899e-06	-1.54022	-1.34461
69854266	chr2:69854266:CAGCCTCCTGA:C	3.12842e-06	-1.13299e-10	-1.05942	1.52862e-05	-1.13299e-10	-1.03053	3.09236e-05	-1.13299e-10	-1.02794
69854348	chr2:69854348:A:G	2.30555e-06	-1.13299e-10	-1.36463	1.08008e-05	-1.13299e-10	-1.37787	2.17977e-05	-1.13299e-10	-1.37766
69854369	chr2:69854369:G:A	9.93474e-07	-1.14007	-1.06643	2.8811e-06	-1.36156	-1.33775	5.84568e-06	-1.35945	-1.33431
69855159	chr2:69855159:A:G	2.2938e-06	-1.13299e-10	-1.36974	1.08199e-05	-1.13299e-10	-1.3761	2.18406e-05	-1.13299e-10	-1.37569
69855764	chr2:69855764:G:A	2.66527e-06	-1.13299e-10	-1.21965	1.42082e-05	-1.13299e-10	-1.10366	2.88416e-05	-1.13299e-10	-1.09764
69856625	chr2:69856625:T:TC	2.97217e-05	0.363348	0.828578	0.000299329	0.730742	1.21332	0.000690568	0.830296	1.24776
69856653	chr2:69856653:T:G	2.45634e-06	-1.13299e-10	-1.30128	1.19556e-05	-1.13299e-10	-1.27628	2.41298e-05	-1.13299e-10	-1.27602
69857174	chr2:69857174:A:G	4.29402e-05	-1.13299e-10	1.55986	0.000276393	-1.13299e-10	1.86434	0.00057995	-1.13299e-10	1.90348
69857467	chr2:69857467:C:T	9.15031e-07	-1.15392	-1.13483	2.83803e-06	-1.35494	-1.35943	5.77415e-06	-1.34901	-1.35706
69857764	chr2:69857764:A:G	3.03043e-06	-1.13299e-10	-1.09125	1.4793e-05	-1.13299e-10	-1.06333	2.99216e-05	-1.13299e-10	-1.06088
69857845	chr2:69857845:T:G	2.9659e-06	-0.297512	-0.815259	1.54159e-05	-0.0274211	-0.994663	2.64662e-05	-0.182657	-1.00094
69858073	chr2:69858073:T:C	3.13156e-06	-1.13299e-10	-1.05842	1.53021e-05	-1.13299e-10	-1.02949	3.09558e-05	-1.13299e-10	-1.0269
69858394	chr2:69858394:A:G	2.32259e-06	-1.13299e-10	-1.35727	1.07961e-05	-1.13299e-10	-1.3783	2.17868e-05	-1.13299e-10	-1.37816
69858696	chr2:69858696:T:G	3.26392e-06	-1.13299e-10	-1.01702	1.70658e-05	-1.13299e-10	-0.920406	3.47945e-05	-1.13299e-10	-0.910003
69858829	chr2:69858829:G:A	1.99974e-06	-0.40453	-1.10241	1.09228e-05	-0.145859	-1.22077	1.88985e-05	-0.294945	-1.22543
69858870	chr2:69858870:G:A	2.36766e-06	-1.13299e-10	-1.33805	1.08413e-05	-1.13299e-10	-1.37412	2.18668e-05	-1.13299e-10	-1.37449
69858877	chr2:69858877:G:A	2.91126e-06	-1.13136	-3.69445e-10	1.52201e-05	-1.03486	-3.69445e-10	3.27189e-05	-0.97151	-3.69445e-10
69859231	chr2:69859231:A:G	7.95229e-06	0.778136	-0.904628	7.85295e-05	1.52406	-0.918065	0.000174258	1.62205	-0.920982
69859236	chr2:69859236:A:G	3.12714e-06	-1.13299e-10	-1.05983	1.62609e-05	-1.13299e-10	-0.968721	3.31352e-05	-1.13299e-10	-0.958867
69859348	chr2:69859348:T:A	2.38356e-06	-1.13299e-10	-1.33136	1.0847e-05	-1.13299e-10	-1.37359	2.18755e-05	-1.13299e-10	-1.37409
69859405	chr2:69859405:A:G	2.28456e-06	-1.13299e-10	-1.37378	1.09285e-05	-1.13299e-10	-1.36611	2.20593e-05	-1.13299e-10	-1.36573
69859596	chr2:69859596:C:T	6.59388e-06	0.725485	-1.03929	6.48483e-05	1.46498	-1.05041	0.000143861	1.5616	-1.05221
69859896	chr2:69859896:A:C	3.91205e-06	-1.13299e-10	-0.83589	2.06691e-05	-1.13299e-10	-0.728844	4.16949e-05	-1.13299e-10	-0.729084
69860206	chr2:69860206:G:T	2.65259e-06	-1.13299e-10	-1.22441	1.2034e-05	-1.13299e-10	-1.26975	2.43333e-05	-1.13299e-10	-1.26762
69860632	chr2:69860632:A:G	2.49939e-06	-1.2839	-3.69445e-10	1.451e-05	-1.08264	-3.69445e-10	2.9364e-05	-1.07969	-3.69445e-10
69860673	chr2:69860673:A:G	2.44836e-06	-1.13299e-10	-1.30453	1.185e-05	-1.13299e-10	-1.28515	2.39626e-05	-1.13299e-10	-1.28297
69860884	chr2:69860884:A:C	2.11793e-06	-0.548846	-0.900668	1.06141e-05	-0.326244	-1.06906	1.8669e-05	-0.456882	-1.07572
69860911	chr2:69860911:T:C	2.54731e-06	-1.13299e-10	-1.26491	1.17535e-05	-1.13299e-10	-1.29333	2.36959e-05	-1.13299e-10	-1.29416
69861398	chr2:69861398:T:A	2.30439e-06	-1.13299e-10	-1.36513	1.08259e-05	-1.13299e-10	-1.37554	2.18503e-05	-1.13299e-10	-1.37525
69861587	chr2:69861587:A:G	2.58622e-06	-1.13299e-10	-1.24975	1.34769e-05	-1.13299e-10	-1.1565	2.72024e-05	-1.13299e-10	-1.15616
69861636	chr2:69861636:C:G	3.12449e-06	-1.13299e-10	-1.06068	1.52665e-05	-1.13299e-10	-1.03182	3.08839e-05	-1.13299e-10	-1.02923
69861880	chr2:69861880:C:T	4.40041e-06	-1.13299e-10	-0.718254	2.47321e-05	-1.13299e-10	-0.549379	5.04948e-05	-1.13299e-10	-0.537592
69862192	chr2:69862192:T:C	2.36112e-06	-1.13299e-10	-1.34082	1.08216e-05	-1.13299e-10	-1.37594	2.18252e-05	-1.13299e-10	-1.3764
69862694	chr2:69862694:A:G	2.3774e-06	-1.13299e-10	-1.33395	1.08246e-05	-1.13299e-10	-1.37567	2.18301e-05	-1.13299e-10	-1.37617
69863542	chr2:69863542:G:A	2.30338e-06	-1.13299e-10	-1.36558	1.08031e-05	-1.13299e-10	-1.37765	2.18029e-05	-1.13299e-10	-1.37742
69863781	chr2:69863781:C:T	7.09734e-06	0.787166	-1.0274	7.05096e-05	1.53704	-1.03877	0.000156412	1.63365	-1.04062
69863825	chr2:69863825:T:C	3.32684e-06	-1.13299e-10	-0.997929	1.74316e-05	-1.13299e-10	-0.899195	3.55508e-05	-1.13299e-10	-0.888501
69864071	chr2:69864071:C:T	2.93601e-06	-1.13299e-10	-1.1229	1.4324e-05	-1.13299e-10	-1.09555	2.89754e-05	-1.13299e-10	-1.09302
69864114	chr2:69864114:T:C	5.29371e-07	-1.46257	-1.37345	1.56971e-05	0.374436	-1.37844	2.7622e-05	0.237372	-1.37822
69864167	chr2:69864167:A:G	7.74868e-07	-1.1472	-1.30781	2.81882e-06	-1.35357	-1.36759	5.69226e-06	-1.35145	-1.3689
69864860	chr2:69864860:A:G	2.38224e-06	-1.13299e-10	-1.33191	1.08642e-05	-1.13299e-10	-1.37201	2.19115e-05	-1.13299e-10	-1.37245
69865584	chr2:69865584:G:A	1.91244e-06	-1.55157	-3.69445e-10	1.70646e-05	-0.920475	-3.69445e-10	3.60032e-05	-0.875856	-3.69445e-10
69865612	chr2:69865612:C:T	2.28466e-06	-1.13299e-10	-1.37373	1.09293e-05	-1.13299e-10	-1.36604	2.20608e-05	-1.13299e-10	-1.36566
69866020	chr2:69866020:G:A	3.84138e-06	-1.13299e-10	-0.854119	2.35502e-05	-1.13299e-10	-0.598346	4.83125e-05	-1.13299e-10	-0.581773
69866515	chr2:69866515:T:C	5.60201e-07	-1.41883	-1.36058	1.95601e-05	0.551946	-1.33594	3.40071e-05	0.407734	-1.34063
69866524	chr2:69866524:A:G	2.5204e-06	-1.27553	-3.69445e-10	9.11105e-06	-1.54799	-3.69445e-10	1.81375e-05	-1.56148	-3.69445e-10
69866708	chr2:69866708:TC:T	2.34761e-06	-1.13299e-10	-1.34655	1.08074e-05	-1.13299e-10	-1.37725	2.17997e-05	-1.13299e-10	-1.37757
69866766	chr2:69866766:A:G	7.38514e-06	0.880218	-1.0807	7.57708e-05	1.663	-1.09277	0.000167137	1.75435	-1.095
69866778	chr2:69866778:G:A	5.63787e-07	-1.49326	-1.27977	1.68937e-05	0.260404	-1.19095	2.95509e-05	0.127208	-1.20056
69867005	chr2:69867005:C:T	7.44301e-07	-1.16413	-1.33113	2.85742e-06	-1.34616	-1.3614	5.77982e-06	-1.34186	-1.36323
69867358	chr2:69867358:C:T	2.28641e-06	-1.13299e-10	-1.37297	1.08159e-05	-1.13299e-10	-1.37647	2.18326e-05	-1.13299e-10	-1.37606
69867591	chr2:69867591:T:C	2.28547e-06	-1.13299e-10	-1.37338	1.09356e-05	-1.13299e-10	-1.36546	2.20737e-05	-1.13299e-10	-1.36508
69867772	chr2:69867772:T:C	2.36713e-06	-1.13299e-10	-1.33827	1.14873e-05	-1.13299e-10	-1.31624	2.32479e-05	-1.13299e-10	-1.31325
69868659	chr2:69868659:C:T	2.33583e-06	-1.13299e-10	-1.35159	1.07991e-05	-1.13299e-10	-1.37802	2.17858e-05	-1.13299e-10	-1.37821
69868664	chr2:69868664:C:T	1.91509e-05	-1.13299e-10	0.752399	6.16075e-05	-1.13299e-10	0.363302	0.000127707	-1.13299e-10	0.390279
69869046	chr2:69869046:A:C	2.98741e-06	-1.13299e-10	-1.10555	1.45931e-05	-1.13299e-10	-1.07693	2.95209e-05	-1.13299e-10	-1.07436
69869113	chr2:69869113:T:TTGG	2.36767e-06	-1.13299e-10	-1.33805	1.08143e-05	-1.13299e-10	-1.37662	2.18115e-05	-1.13299e-10	-1.37703
69869730	chr2:69869730:T:C	1.66218e-05	0.61076	-3.69445e-10	2.12436e-05	-0.701425	-3.69445e-10	4.08883e-05	-0.74862	-3.69445e-10
69869846	chr2:69869846:G:A	3.74255e-06	-1.13299e-10	-0.880184	1.96834e-05	-1.13299e-10	-0.777707	3.97085e-05	-1.13299e-10	-0.777897
69870500	chr2:69870500:G:C	5.14797e-06	-0.561349	-3.69445e-10	5.08672e-05	0.171735	-3.69445e-10	9.40739e-05	0.0846173	-3.69445e-10
69871154	chr2:69871154:ATG:A	2.31323e-06	-1.13299e-10	-1.36131	1.07956e-05	-1.13299e-10	-1.37834	2.17848e-05	-1.13299e-10	-1.37825
69871158	chr2:69871158:G:GACC	2.31111e-06	-1.13299e-10	-1.36222	1.07965e-05	-1.13299e-10	-1.37826	2.17872e-05	-1.13299e-10	-1.37814
69871676	chr2:69871676:A:G	5.3559e-07	-1.44614	-1.3782	1.61437e-05	0.402493	-1.37844	2.82416e-05	0.259067	-1.37773
69872168	chr2:69872168:A:G	4.87204e-05	-1.13299e-10	1.68615	0.000147995	-1.13299e-10	1.2397	0.000309003	-1.13299e-10	1.27389
69872283	chr2:69872283:A:G	3.76386e-06	-1.13299e-10	-0.874508	2.05849e-05	-1.13299e-10	-0.732924	4.17673e-05	-1.13299e-10	-0.72735
69872292	chr2:69872292:A:G	7.52806e-06	0.941359	-1.12267	8.03747e-05	1.76424	-1.13503	0.000176649	1.85171	-1.13701
69873566	chr2:69873566:A:G	3.02929e-06	-1.13299e-10	-1.09162	1.47958e-05	-1.13299e-10	-1.06314	2.99345e-05	-1.13299e-10	-1.06045
69874391	chr2:69874391:T:G	2.9125e-06	-1.13299e-10	-1.13094	1.42036e-05	-1.13299e-10	-1.10399	2.8731e-05	-1.13299e-10	-1.10149
69874716	chr2:69874716:T:C	2.38485e-06	-1.13299e-10	-1.33081	1.087e-05	-1.13299e-10	-1.37148	2.19225e-05	-1.13299e-10	-1.37195
69874892	chr2:69874892:C:T	2.30667e-06	-1.13299e-10	-1.36415	1.07994e-05	-1.13299e-10	-1.37799	2.17945e-05	-1.13299e-10	-1.37781
69875746	chr2:69875746:A:G	2.28331e-06	-1.13299e-10	-1.37433	1.09186e-05	-1.13299e-10	-1.36701	2.2039e-05	-1.13299e-10	-1.36665
69875858	chr2:69875858:C:CT	1.07088e-06	-0.776198	-1.35527	3.83527e-06	-1.48312	-0.930124	7.8214e-06	-1.47845	-0.924147
69876372	chr2:69876372:T:C	8.76108e-06	1.03959	-1.06922	9.23106e-05	1.84906	-1.08138	0.0002041	1.94183	-1.08269
69876670	chr2:69876670:T:C	9.07165e-06	0.955267	-0.950065	9.45347e-05	1.75413	-0.962647	0.000208604	1.84496	-0.963991
69876722	chr2:69876722:C:T	2.93695e-06	-1.13299e-10	-1.12258	1.43291e-05	-1.13299e-10	-1.09519	2.89858e-05	-1.13299e-10	-1.09266
69877181	chr2:69877181:A:C	2.53077e-06	-1.13299e-10	-1.27143	1.24368e-05	-1.13299e-10	-1.23682	2.51921e-05	-1.13299e-10	-1.23293
69877963	chr2:69877963:G:A	2.95078e-06	-1.13299e-10	-1.11788	1.4394e-05	-1.13299e-10	-1.09067	2.9118e-05	-1.13299e-10	-1.08811
69878252	chr2:69878252:G:A	4.91612e-06	-1.13299e-10	-0.607433	2.64309e-05	-1.13299e-10	-0.482948	5.36842e-05	-1.13299e-10	-0.476345
69878680	chr2:69878680:G:A	2.315e-06	-1.13299e-10	-1.36054	1.07952e-05	-1.13299e-10	-1.37838	2.17837e-05	-1.13299e-10	-1.3783
69879700	chr2:69879700:T:C	5.67676e-07	-1.49417	-1.27198	1.69096e-05	0.250236	-1.17984	2.96694e-05	0.120236	-1.18958
69880277	chr2:69880277:A:G	8.68207e-06	0.982852	-1.02154	9.03374e-05	1.78157	-1.0355	0.000199711	1.87492	-1.03751
69880496	chr2:69880496:A:C	2.12187e-05	-1.13299e-10	0.854932	6.90592e-05	-1.13299e-10	0.477482	0.000143169	-1.13299e-10	0.504562
69880735	chr2:69880735:C:G	2.55184e-06	-1.13299e-10	-1.26314	1.11246e-05	-1.13299e-10	-1.34833	2.24243e-05	-1.13299e-10	-1.34932
69880739	chr2:69880739:T:A	2.54343e-06	-1.13299e-10	-1.26644	1.11056e-05	-1.13299e-10	-1.35003	2.23866e-05	-1.13299e-10	-1.351
69880803	chr2:69880803:G:C	6.68025e-06	-1.13299e-10	-0.300796	3.30574e-05	-1.13299e-10	-0.259238	6.78012e-05	-1.13299e-10	-0.242883
69880939	chr2:69880939:C:T	2.27669e-06	-1.13299e-10	-1.37723	1.09047e-05	-1.13299e-10	-1.36828	2.20203e-05	-1.13299e-10	-1.3675
69881124	chr2:69881124:T:A	6.23593e-07	-1.48341	-1.18879	1.97152e-05	0.29635	-1.07244	3.45124e-05	0.16625	-1.08439
69882607	chr2:69882607:T:C	3.43268e-06	-1.13299e-10	-0.96661	1.6782e-05	-1.13299e-10	-0.937178	3.38716e-05	-1.13299e-10	-0.936886
69882936	chr2:69882936:G:A	2.49379e-06	-1.13299e-10	-1.28615	1.28302e-05	-1.13299e-10	-1.20568	2.58946e-05	-1.13299e-10	-1.20543
69883224	chr2:69883224:C:A	2.282e-06	-1.13299e-10	-1.3749	1.08963e-05	-1.13299e-10	-1.36905	2.19837e-05	-1.13299e-10	-1.36916
69883339	chr2:69883339:C:T	2.45261e-06	-1.13299e-10	-1.3028	1.09793e-05	-1.13299e-10	-1.36147	2.21424e-05	-1.13299e-10	-1.36197
69883465	chr2:69883465:C:T	3.15586e-06	-1.13299e-10	-1.05069	1.53725e-05	-1.13299e-10	-1.0249	3.10128e-05	-1.13299e-10	-1.02506
69883655	chr2:69883655:T:C	2.18046e-05	-1.13299e-10	0.882171	0.000104809	-1.13299e-10	0.894656	0.00021614	-1.13299e-10	0.916461
69883806	chr2:69883806:C:T	2.27757e-06	-1.13299e-10	-1.37684	1.08593e-05	-1.13299e-10	-1.37246	2.19094e-05	-1.13299e-10	-1.37255
69883903	chr2:69883903:G:A	9.08792e-06	-1.13299e-10	0.00699423	4.38567e-05	-1.13299e-10	0.023445	8.96397e-05	-1.13299e-10	0.0363356
69883912	chr2:69883912:G:A	6.07435e-06	-1.13299e-10	-0.395876	2.98599e-05	-1.13299e-10	-0.360966	6.02908e-05	-1.13299e-10	-0.360284
69884393	chr2:69884393:C:T	3.12521e-06	-1.13299e-10	-1.06045	1.39414e-05	-1.13299e-10	-1.12262	2.81127e-05	-1.13299e-10	-1.12324
69884579	chr2:69884579:C:A	1.34778e-06	-0.636548	-1.26495	0.000120152	2.35043	-1.31915	0.000264739	2.4303	-1.31102
69885448	chr2:69885448:G:A	7.30755e-07	-1.26883	-1.2448	2.84911e-06	-1.34085	-1.36962	5.71542e-06	-1.34739	-1.3689
69885901	chr2:69885901:A:G	2.87086e-06	-1.13299e-10	-1.14534	1.52813e-05	-1.13299e-10	-1.03085	3.11255e-05	-1.13299e-10	-1.02144
69888147	chr2:69888147:C:T	1.08692e-05	-1.13299e-10	0.185978	4.88368e-05	-1.13299e-10	0.131002	0.000100756	-1.13299e-10	0.153237
69889316	chr2:69889316:G:T	4.51901e-06	0.66024	-1.3519	4.24626e-05	1.357	-1.36586	9.9857e-05	1.51085	-1.36657
69889883	chr2:69889883:C:T	6.30861e-07	-1.29027	-1.37035	1.71318e-05	0.444619	-1.36117	3.0002e-05	0.29568	-1.35388
69890044	chr2:69890044:C:T	2.92522e-06	-0.863094	-0.263489	0.000188943	1.75582	-0.271856	0.000427118	1.81726	-0.219665
69890150	chr2:69890150:C:T	2.27728e-06	-1.13299e-10	-1.37697	1.08236e-05	-1.13299e-10	-1.37576	2.1856e-05	-1.13299e-10	-1.37499
69890240	chr2:69890240:A:G	3.00183e-06	-0.904249	-0.19648	0.000184247	1.66403	-0.205235	0.000418854	1.72702	-0.148961
69890470	chr2:69890470:T:C	2.31019e-06	-1.50428	0.141655	1.65307e-05	-1.15862	0.206356	3.40984e-05	-1.1836	0.253392
69890675	chr2:69890675:A:C	1.94619e-06	-1.53408	-3.69445e-10	8.86599e-06	-1.57526	-3.69445e-10	1.79005e-05	-1.57463	-3.69445e-10
69891253	chr2:69891253:C:T	5.63138e-07	-1.55637	-1.21781	3.35127e-06	-1.17078	-1.37737	6.84919e-06	-1.15763	-1.3777
69891256	chr2:69891256:C:T	3.50999e-06	-0.791588	-0.152751	0.000245882	1.90173	-0.154362	0.000560479	1.96841	-0.0990802
69891295	chr2:69891295:T:A	2.55529e-06	-0.605324	-0.656463	0.000214971	2.28881	-0.675786	0.000489248	2.36732	-0.633916
69891614	chr2:69891614:T:A	2.67481e-06	-1.13299e-10	-1.21607	1.22749e-05	-1.13299e-10	-1.24993	2.47421e-05	-1.13299e-10	-1.25096
69891958	chr2:69891958:C:A	3.29008e-06	-1.13299e-10	-1.00904	1.60318e-05	-1.13299e-10	-0.982905	3.2354e-05	-1.13299e-10	-0.982725
69892123	chr2:69892123:C:A	1.91265e-06	-1.5712	0.0197342	1.76403e-05	-0.850774	-0.036521	3.61708e-05	-0.877278	0.0060661
69892337	chr2:69892337:T:C	3.49469e-06	-0.797761	-0.150945	0.000240803	1.87951	-0.153013	0.00055047	1.9489	-0.0975877
69892636	chr2:69892636:C:T	3.3441e-06	-1.13299e-10	-0.992753	1.63044e-05	-1.13299e-10	-0.96605	3.29004e-05	-1.13299e-10	-0.96598
69892946	chr2:69892946:G:C	4.96389e-06	0.494595	-1.09236	5.50126e-05	1.1267	-0.87662	0.000132895	1.29287	-0.862773
69893078	chr2:69893078:C:T	3.34531e-06	-1.13299e-10	-0.992391	1.63101e-05	-1.13299e-10	-0.965699	3.29118e-05	-1.13299e-10	-0.965631
69893476	chr2:69893476:A:G	5.02498e-07	-1.53484	-1.35327	3.97629e-06	-1.01935	-1.35778	7.90301e-06	-1.03257	-1.35965
69893777	chr2:69893777:GA:G	1.7604e-06	-1.56965	-0.0647613	1.55475e-05	-0.898997	-0.114584	3.23483e-05	-0.911188	-0.0717142
69894777	chr2:69894777:G:A	1.5843e-06	-1.57378	-0.166033	1.76845e-05	-0.666153	-0.218641	3.66035e-05	-0.679099	-0.18022
69894920	chr2:69894920:TC:T	4.05045e-06	-1.13299e-10	-0.801125	1.7444e-05	-1.13299e-10	-0.898487	3.5134e-05	-1.13299e-10	-0.900294
69894967	chr2:69894967:C:T	0.000116727	-1.13299e-10	2.55989	0.0007537	-1.13299e-10	2.86751	0.00161649	-1.13299e-10	2.92855
69895342	chr2:69895342:C:G	8.81766e-06	-1.13299e-10	-0.0231955	4.90991e-05	-1.13299e-10	0.136358	0.000100141	-1.13299e-10	0.147119
69895358	chr2:69895358:G:A	3.1051e-06	-1.13299e-10	-1.0669	1.82054e-05	-1.13299e-10	-0.855763	3.72242e-05	-1.13299e-10	-0.842505
69895573	chr2:69895573:C:T	7.1464e-07	-1.16873	-1.3672	3.84754e-06	-1.08075	-1.3293	7.42462e-06	-1.13305	-1.32161
69895776	chr2:69895776:G:T	1.54219e-06	-1.57498	-0.191772	1.6671e-05	-0.700631	-0.243181	3.44829e-05	-0.71386	-0.205141
69895874	chr2:69895874:T:C	2.46828e-06	-1.13299e-10	-1.29643	1.19278e-05	-1.13299e-10	-1.27861	2.40487e-05	-1.13299e-10	-1.27938
69896005	chr2:69896005:C:T	2.3332e-06	-1.13299e-10	-1.35271	1.08401e-05	-1.13299e-10	-1.37423	2.18528e-05	-1.13299e-10	-1.37513
69896159	chr2:69896159:T:A	2.32691e-06	-1.13299e-10	-1.35541	1.12405e-05	-1.13299e-10	-1.33796	2.27341e-05	-1.13299e-10	-1.3356
69896276	chr2:69896276:T:A	2.58679e-06	-1.13299e-10	-1.24954	1.25622e-05	-1.13299e-10	-1.22679	2.53226e-05	-1.13299e-10	-1.22777
69896432	chr2:69896432:T:C	1.16438e-05	-1.13299e-10	0.254826	9.6339e-05	-1.13299e-10	0.81039	0.000202304	-1.13299e-10	0.85031
69896864	chr2:69896864:G:C	3.12175e-06	-1.13299e-10	-1.06156	1.51746e-05	-1.13299e-10	-1.03786	3.06255e-05	-1.13299e-10	-1.03763
69896925	chr2:69896925:C:T	2.28782e-06	-1.13299e-10	-1.37235	1.10817e-05	-1.13299e-10	-1.35219	2.24306e-05	-1.13299e-10	-1.34904
69897673	chr2:69897673:T:C	1.15425e-06	-0.761172	-1.29533	5.88843e-05	1.583	-1.2649	0.000100418	1.40062	-1.25075
69898631	chr2:69898631:G:T	3.06414e-06	-0.427121	-0.653064	0.00031628	2.60142	-0.602278	0.000716973	2.67179	-0.55622
69898713	chr2:69898713:G:A	3.10054e-06	-1.13299e-10	-1.06838	1.50678e-05	-1.13299e-10	-1.04492	3.0409e-05	-1.13299e-10	-1.04472
69899534	chr2:69899534:A:G	7.7956e-06	1.23066	-1.37705	8.59869e-05	2.07506	-1.37834	0.000199105	2.21262	-1.37826
69900097	chr2:69900097:G:A	3.74896e-06	-0.390122	-0.488352	0.000382162	2.63068	-0.442319	0.000878386	2.7093	-0.390679
69900275	chr2:69900275:GTAAA:G	3.10054e-06	-1.13299e-10	-1.06838	1.50678e-05	-1.13299e-10	-1.04492	3.0409e-05	-1.13299e-10	-1.04472
69901178	chr2:69901178:AAAAAAAG:A	4.78012e-06	-1.13299e-10	-0.635486	1.93634e-05	-1.13299e-10	-0.794096	3.9544e-05	-1.13299e-10	-0.782049
69901185	chr2:69901185:G:A	3.61506e-06	0.254056	-1.1689	0.000443202	3.44972	-1.11318	0.000999424	3.53725	-1.08954
69901214	chr2:69901214:G:T	2.31879e-06	-1.13299e-10	-1.35891	1.08203e-05	-1.13299e-10	-1.37606	2.18268e-05	-1.13299e-10	-1.37632
69901585	chr2:69901585:A:G	3.02353e-06	-0.261806	-0.831721	0.000352068	2.92174	-0.815397	0.000799732	3.00065	-0.77584
69901676	chr2:69901676:C:A	3.10509e-06	-1.13299e-10	-1.06691	1.50912e-05	-1.13299e-10	-1.04337	3.04561e-05	-1.13299e-10	-1.04318
69902567	chr2:69902567:C:T	3.46182e-06	-1.13299e-10	-0.958157	1.93461e-05	-1.13299e-10	-0.794989	3.9393e-05	-1.13299e-10	-0.785876
69903623	chr2:69903623:T:C	1.3623e-05	-1.13299e-10	0.41181	7.37991e-05	-1.13299e-10	0.543865	0.000152495	-1.13299e-10	0.56767
69904011	chr2:69904011:CAA:C	3.203e-06	-1.13299e-10	-1.03586	1.55843e-05	-1.13299e-10	-1.01122	3.14521e-05	-1.13299e-10	-1.011
69904413	chr2:69904413:C:T	4.59756e-06	-1.13299e-10	-0.674426	2.49942e-05	-1.13299e-10	-0.538837	5.1067e-05	-1.13299e-10	-0.526324
69904452	chr2:69904452:G:A	6.19104e-06	0.908421	-1.28527	6.57144e-05	1.69299	-1.26515	0.000152758	1.83566	-1.26627
69904659	chr2:69904659:T:A	6.04242e-07	-1.57304	-1.13069	8.95496e-06	-0.778447	-0.786828	1.76195e-05	-0.792148	-0.798307
69904929	chr2:69904929:C:A	3.20989e-06	-1.13299e-10	-1.03372	1.56198e-05	-1.13299e-10	-1.00894	3.15214e-05	-1.13299e-10	-1.0088
69904965	chr2:69904965:C:T	4.31091e-06	-1.13299e-10	-0.738803	1.87356e-05	-1.13299e-10	-0.827058	3.77674e-05	-1.13299e-10	-0.828017
69905544	chr2:69905544:A:G	3.63016e-06	-0.416963	-0.493712	0.000376256	2.61946	-0.446678	0.000858775	2.69123	-0.395185
69906975	chr2:69906975:A:G	3.59694e-06	-0.394604	-0.525264	0.000379502	2.66079	-0.479407	0.000866595	2.73389	-0.428785
69906987	chr2:69906987:C:T	2.2998e-06	-1.13299e-10	-1.36713	1.1893e-05	-1.13299e-10	-1.28153	2.4108e-05	-1.13299e-10	-1.27692
69907052	chr2:69907052:A:G	2.30909e-06	-1.13299e-10	-1.3631	1.20272e-05	-1.13299e-10	-1.27031	2.4386e-05	-1.13299e-10	-1.26545
69908286	chr2:69908286:C:CT	5.91931e-06	-1.13299e-10	-0.421732	2.5442e-05	-1.13299e-10	-0.521079	5.20531e-05	-1.13299e-10	-0.507198
69908436	chr2:69908436:A:C	0.00013741	-1.13299e-10	2.72302	0.000889689	-1.13299e-10	3.03339	0.00191604	-1.13299e-10	3.09855
69908563	chr2:69908563:C:T	1.10001e-06	-1.57281	-0.53183	1.05609e-05	-0.853692	-0.546628	2.17526e-05	-0.867195	-0.512534
69908574	chr2:69908574:G:A	3.20106e-06	-0.445497	-0.590973	0.000319958	2.56064	-0.549937	0.000729417	2.63438	-0.501596
69908584	chr2:69908584:AG:A	3.70698e-06	-1.13299e-10	-0.889734	1.61658e-05	-1.13299e-10	-0.974583	3.24973e-05	-1.13299e-10	-0.978306
69908628	chr2:69908628:A:G	3.17044e-06	-0.236906	-0.809175	0.00037981	2.96428	-0.782088	0.000867298	3.0477	-0.74178
69908689	chr2:69908689:C:T	2.3203e-06	-1.13299e-10	-1.35826	1.08225e-05	-1.13299e-10	-1.37585	2.18309e-05	-1.13299e-10	-1.37614
69908906	chr2:69908906:C:T	3.79418e-05	-1.13299e-10	1.4361	0.000145686	-1.13299e-10	1.22397	0.000299808	-1.13299e-10	1.24368
69909485	chr2:69909485:T:G	6.83779e-06	1.00368	-1.28117	7.49396e-05	1.82137	-1.26217	0.000173067	1.95783	-1.26361
69909620	chr2:69909620:G:A	3.14489e-06	-1.13299e-10	-1.05417	1.85526e-05	-1.13299e-10	-0.836871	3.79112e-05	-1.13299e-10	-0.824217
69909757	chr2:69909757:G:A	1.98967e-06	-1.51198	-3.69445e-10	1.102e-05	-1.35777	-3.69445e-10	2.13908e-05	-1.3965	-3.69445e-10
69909791	chr2:69909791:A:G	6.96266e-05	-1.13299e-10	2.0432	0.000340107	-1.13299e-10	2.07178	0.000722232	-1.13299e-10	2.12288
69909902	chr2:69909902:G:A	2.30441e-06	-1.13299e-10	-1.36513	1.15656e-05	-1.13299e-10	-1.30945	2.34618e-05	-1.13299e-10	-1.30409
69910366	chr2:69910366:G:C	3.43024e-06	-0.184152	-0.783169	0.000426163	3.06404	-0.766698	0.000974804	3.14815	-0.725379
69910642	chr2:69910642:C:T	3.85614e-06	-0.38538	-0.464904	0.000406949	2.66821	-0.417007	0.000932874	2.74337	-0.364565
69910886	chr2:69910886:G:C	1.21954e-06	-1.55911	-0.442371	9.74588e-06	-1.31709	-0.163552	1.98345e-05	-1.3552	-0.116842
69910979	chr2:69910979:G:A	3.6807e-06	-0.338519	-0.558328	0.000401966	2.75716	-0.51827	0.000919103	2.83299	-0.469054
69911038	chr2:69911038:T:C	3.81015e-06	-0.386151	-0.476133	0.000401532	2.66636	-0.428559	0.000919922	2.74129	-0.37646
69911184	chr2:69911184:G:A	2.81929e-06	-1.13299e-10	-1.16347	1.17236e-05	-1.13299e-10	-1.29588	2.36695e-05	-1.13299e-10	-1.29528
69911514	chr2:69911514:A:G	1.2926e-05	-1.13299e-10	0.35929	0.000109714	-1.13299e-10	0.940395	0.000231065	-1.13299e-10	0.983238
69911736	chr2:69911736:A:G	3.12641e-06	-1.13299e-10	-1.06007	1.41041e-05	-1.13299e-10	-1.11102	2.83682e-05	-1.13299e-10	-1.11419
69911869	chr2:69911869:A:G	3.89122e-06	-0.321851	-0.519377	0.000435364	2.78378	-0.465078	0.000997953	2.86093	-0.414688
69911972	chr2:69911972:C:T	2.38581e-06	-1.13299e-10	-1.33041	1.10653e-05	-1.13299e-10	-1.35367	2.23521e-05	-1.13299e-10	-1.35254
69912002	chr2:69912002:C:T	3.26432e-06	-0.117815	-0.899084	0.000422395	3.17212	-0.883659	0.000965049	3.25919	-0.846474
69912166	chr2:69912166:A:G	4.83365e-06	-1.13299e-10	-0.62435	2.59974e-05	-1.13299e-10	-0.499487	5.23767e-05	-1.13299e-10	-0.501002
69913627	chr2:69913627:C:A	2.01282e-06	-1.50042	-3.69445e-10	8.86927e-06	-1.57489	-3.69445e-10	1.78876e-05	-1.57535	-3.69445e-10
69914321	chr2:69914321:A:G	4.4253e-06	-1.13299e-10	-0.712615	2.39808e-05	-1.13299e-10	-0.58023	4.89906e-05	-1.13299e-10	-0.567835
69914387	chr2:69914387:C:T	6.12552e-07	-1.57543	-1.11465	9.77168e-06	-0.715335	-0.762659	1.91971e-05	-0.730365	-0.774337
69914460	chr2:69914460:C:T	2.31548e-06	-1.13299e-10	-1.36034	1.2104e-05	-1.13299e-10	-1.26395	2.45466e-05	-1.13299e-10	-1.25889
69915129	chr2:69915129:A:C	4.10769e-06	-1.13299e-10	-0.787091	1.96894e-05	-1.13299e-10	-0.777403	4.02892e-05	-1.13299e-10	-0.76338
69915933	chr2:69915933:T:G	8.05014e-06	-1.13299e-10	-0.114262	4.64442e-05	-1.13299e-10	0.0807697	9.48409e-05	-1.13299e-10	0.0927378
69915957	chr2:69915957:C:T	9.97785e-05	-1.13299e-10	2.403	0.000635821	-1.13299e-10	2.69744	0.00136639	-1.13299e-10	2.76047
69917080	chr2:69917080:C:T	1.40825e-05	-1.13299e-10	0.44498	6.66392e-05	-1.13299e-10	0.441811	0.000136774	-1.13299e-10	0.458869
69917113	chr2:69917113:C:T	2.38793e-06	-1.13299e-10	-1.32953	1.10703e-05	-1.13299e-10	-1.35322	2.23614e-05	-1.13299e-10	-1.35212
69917216	chr2:69917216:C:T	9.78431e-06	-1.13299e-10	0.0808285	5.72363e-05	-1.13299e-10	0.289707	0.000116957	-1.13299e-10	0.302343
69917464	chr2:69917464:C:A	4.35524e-06	-0.196968	-0.531604	0.000540424	3.0186	-0.483731	0.00123689	3.09441	-0.433518
69917502	chr2:69917502:T:A	4.8428e-06	-1.13299e-10	-0.622459	1.95351e-05	-1.13299e-10	-0.785271	3.98993e-05	-1.13299e-10	-0.773106
69917676	chr2:69917676:G:A	2.68568e-06	-1.13299e-10	-1.21202	1.23199e-05	-1.13299e-10	-1.24626	2.48333e-05	-1.13299e-10	-1.24728
69917839	chr2:69917839:AAT:A	7.46795e-05	2.15782	-0.0445677	0.0017243	3.40655	0.288542	0.00422098	3.54723	0.341125
69917946	chr2:69917946:A:G	2.47501e-06	-1.13299e-10	-1.29371	1.28342e-05	-1.13299e-10	-1.20537	2.6017e-05	-1.13299e-10	-1.20071
69918113	chr2:69918113:G:T	9.84531e-05	-1.13299e-10	2.38963	0.000631519	-1.13299e-10	2.69065	0.0013586	-1.13299e-10	2.75475
69918427	chr2:69918427:A:G	2.29411e-06	-1.13299e-10	-1.36961	1.10963e-05	-1.13299e-10	-1.35087	2.23584e-05	-1.13299e-10	-1.35226
69918454	chr2:69918454:G:A	2.74171e-06	-1.13299e-10	-1.19137	1.32792e-05	-1.13299e-10	-1.17128	2.68005e-05	-1.13299e-10	-1.17104
69918701	chr2:69918701:G:A	4.24151e-06	0.0529853	-0.808017	0.000628316	3.47209	-0.786528	0.00144322	3.56093	-0.745758
69918989	chr2:69918989:A:G	4.18614e-06	-0.239886	-0.528287	0.000501469	2.93975	-0.479687	0.00114663	3.01435	-0.429228
69918993	chr2:69918993:C:T	3.95466e-06	-0.237803	-0.587254	0.000473586	2.94345	-0.540603	0.00108161	3.01832	-0.491573
69919231	chr2:69919231:C:T	2.14942e-06	-1.57145	0.136693	1.98194e-05	-0.877961	0.107139	4.1386e-05	-0.890628	0.154108
69919493	chr2:69919493:T:C	3.38984e-06	-0.409565	-0.569603	0.000346452	2.6133	-0.52304	0.000791649	2.68836	-0.473706
69919573	chr2:69919573:G:A	8.71772e-06	-1.13299e-10	-0.034594	4.20591e-05	-1.13299e-10	-0.0184074	8.66955e-05	-1.13299e-10	0.00293938
69919965	chr2:69919965:C:A	2.43843e-06	-1.13299e-10	-1.3086	1.1911e-05	-1.13299e-10	-1.28002	2.41134e-05	-1.13299e-10	-1.27669
69920132	chr2:69920132:G:A	8.54091e-06	-1.13299e-10	-0.0550845	3.28246e-05	-1.13299e-10	-0.266304	6.73689e-05	-1.13299e-10	-0.24928
69920499	chr2:69920499:C:T	2.62854e-06	-1.13299e-10	-1.23352	1.20236e-05	-1.13299e-10	-1.27061	2.43961e-05	-1.13299e-10	-1.26504
69920532	chr2:69920532:C:T	4.87001e-07	-1.54123	-1.37821	4.26032e-06	-1.01304	-1.2951	8.51252e-06	-1.01929	-1.29864
69920566	chr2:69920566:CT:C	3.32098e-05	1.15779	0.145101	0.000512153	1.9114	0.569744	0.00125672	2.07931	0.59749
69920961	chr2:69920961:C:T	4.90207e-07	-1.53445	-1.37842	4.10108e-06	-1.03973	-1.3065	8.19655e-06	-1.04596	-1.30979
69921283	chr2:69921283:A:G	4.89777e-06	-1.13299e-10	-0.611172	2.62579e-05	-1.13299e-10	-0.489514	5.33387e-05	-1.13299e-10	-0.482802
69921579	chr2:69921579:G:T	9.39656e-06	-1.13299e-10	0.0403918	3.99276e-05	-1.13299e-10	-0.0704153	8.08861e-05	-1.13299e-10	-0.0664212
69921791	chr2:69921791:A:T	2.69377e-06	-1.13299e-10	-1.20901	1.18331e-05	-1.13299e-10	-1.28659	2.38466e-05	-1.13299e-10	-1.28782
69921792	chr2:69921792:TGC:T	2.70056e-06	-1.13299e-10	-1.20649	1.18551e-05	-1.13299e-10	-1.28472	2.38908e-05	-1.13299e-10	-1.28597
69922340	chr2:69922340:G:A	3.88688e-06	-1.1979	0.355559	2.66143e-05	-1.30043	0.8244	5.53549e-05	-1.31557	0.869871
69922741	chr2:69922741:G:A	7.96847e-06	1.22448	-1.34894	8.4252e-05	2.02278	-1.34645	0.000200594	2.18744	-1.34562
69923025	chr2:69923025:A:G	2.37643e-06	-1.13299e-10	-1.33435	1.16894e-05	-1.13299e-10	-1.2988	2.35204e-05	-1.13299e-10	-1.30159
69923348	chr2:69923348:T:C	0.000132007	-1.13299e-10	2.6829	0.000859082	-1.13299e-10	2.99838	0.0018445	-1.13299e-10	3.0605
69923490	chr2:69923490:T:C	3.07022e-06	-1.13299e-10	-1.0782	1.38364e-05	-1.13299e-10	-1.13018	2.78804e-05	-1.13299e-10	-1.13154
69923542	chr2:69923542:T:C	3.81427e-06	-0.261536	-0.599665	0.000436198	2.86665	-0.546035	0.00101099	2.95665	-0.497429
69923555	chr2:69923555:G:GT	2.42384e-06	-1.13299e-10	-1.3146	1.11857e-05	-1.13299e-10	-1.34285	2.25467e-05	-1.13299e-10	-1.34387
69924339	chr2:69924339:A:G	4.02029e-06	-0.00772503	-0.800873	0.000550696	3.33498	-0.781276	0.00128349	3.43795	-0.740075
69924524	chr2:69924524:A:G	2.51627e-06	-1.13299e-10	-1.27718	1.15142e-05	-1.13299e-10	-1.3139	2.31942e-05	-1.13299e-10	-1.31556
69924745	chr2:69924745:GCT:G	3.69882e-06	-0.0160715	-0.875867	0.000500706	3.3166	-0.858066	0.00116465	3.4197	-0.818989
69924895	chr2:69924895:G:C	3.73812e-06	-0.306475	-0.574892	0.000409676	2.7859	-0.528018	0.000949124	2.87477	-0.478697
69925275	chr2:69925275:C:G	1.9435e-06	-1.57463	0.039165	1.90544e-05	-0.821426	0.0112439	3.97046e-05	-0.834164	0.0561685
69925467	chr2:69925467:A:G	2.32287e-06	-1.13299e-10	-1.35715	1.08672e-05	-1.13299e-10	-1.37174	2.19172e-05	-1.13299e-10	-1.37219
69925605	chr2:69925605:C:T	2.28814e-06	-1.13299e-10	-1.37221	1.07956e-05	-1.13299e-10	-1.37834	2.17843e-05	-1.13299e-10	-1.37827
69925825	chr2:69925825:T:C	6.22128e-05	-1.13299e-10	1.93061	0.000304426	-1.13299e-10	1.96095	0.000646388	-1.13299e-10	2.01194
69925926	chr2:69925926:GT:G	2.50877e-05	1.869	-0.846569	9.31812e-05	1.5288	-0.751736	0.000233146	1.73079	-0.738586
69925966	chr2:69925966:T:C	2.38314e-06	-1.13299e-10	-1.33153	1.09552e-05	-1.13299e-10	-1.36367	2.20924e-05	-1.13299e-10	-1.36423
69926716	chr2:69926716:T:C	4.75488e-07	-1.56509	-1.37828	4.85038e-06	-0.880725	-1.2977	9.65815e-06	-0.890524	-1.30114
69926905	chr2:69926905:G:A	3.95638e-06	-0.0370601	-0.787563	0.000527106	3.28214	-0.77222	0.00122556	3.38213	-0.730448
69927002	chr2:69927002:G:A	3.97671e-06	-0.0462529	-0.773243	0.000525939	3.26575	-0.758043	0.00122401	3.36619	-0.715763
69927055	chr2:69927055:T:C	4.35052e-06	0.0456165	-0.775273	0.000616222	3.4263	-0.760176	0.00143729	3.52907	-0.718018
69927396	chr2:69927396:A:G	2.68408e-05	1.08997	-3.69445e-10	0.000134534	1.14433	-3.69445e-10	0.000275033	1.15743	-3.69445e-10
69927403	chr2:69927403:G:A	9.84531e-05	-1.13299e-10	2.38963	0.000631519	-1.13299e-10	2.69065	0.0013586	-1.13299e-10	2.75475
69927407	chr2:69927407:A:G	5.6511e-05	-1.13299e-10	1.83448	0.000276418	-1.13299e-10	1.86443	0.000586487	-1.13299e-10	1.91469
69927814	chr2:69927814:T:G	2.52337e-06	-1.13299e-10	-1.27435	1.22674e-05	-1.13299e-10	-1.25054	2.47155e-05	-1.13299e-10	-1.25203
69928350	chr2:69928350:G:A	3.62056e-06	-0.327779	-0.585544	0.000389144	2.74511	-0.538642	0.000901056	2.83374	-0.489632
69928688	chr2:69928688:G:A	2.80484e-05	1.13398	-3.69445e-10	3.01988e-05	-0.34968	-3.69445e-10	5.78311e-05	-0.401936	-3.69445e-10
69928709	chr2:69928709:A:C	2.29655e-06	-1.36854	-3.69445e-10	9.796e-06	-1.47551	-3.69445e-10	1.94352e-05	-1.49238	-3.69445e-10
69929066	chr2:69929066:G:T	1.86716e-06	-1.57554	-3.69445e-10	9.38595e-06	-1.51827	-3.69445e-10	1.8987e-05	-1.51571	-3.69445e-10
69929089	chr2:69929089:C:T	2.91709e-06	-1.13299e-10	-1.12936	1.44558e-05	-1.13299e-10	-1.08638	2.91449e-05	-1.13299e-10	-1.08718
69929134	chr2:69929134:C:G	5.99261e-06	-1.13299e-10	-0.409425	2.57903e-05	-1.13299e-10	-0.507483	5.27346e-05	-1.13299e-10	-0.494191
69929189	chr2:69929189:G:A	9.87858e-07	-1.56896	-0.64321	8.94815e-06	-0.920403	-0.645633	1.84188e-05	-0.935216	-0.610877
69929448	chr2:69929448:A:T	2.6526e-06	-1.13299e-10	-1.22441	1.17008e-05	-1.13299e-10	-1.29782	2.35809e-05	-1.13299e-10	-1.29903
69929457	chr2:69929457:A:G	3.43258e-06	-0.33922	-0.627419	0.000364732	2.72338	-0.581704	0.000843062	2.81161	-0.534028
69929847	chr2:69929847:A:G	2.99713e-06	-1.13299e-10	-1.1023	1.48893e-05	-1.13299e-10	-1.05684	3.00146e-05	-1.13299e-10	-1.05778
69930026	chr2:69930026:T:C	1.61196e-06	-1.56835	-0.154155	2.36827e-05	-0.611817	0.0190779	4.97456e-05	-0.640326	0.0877853
69930154	chr2:69930154:T:C	2.38884e-06	-1.13299e-10	-1.32914	1.10733e-05	-1.13299e-10	-1.35294	2.23677e-05	-1.13299e-10	-1.35185
69930347	chr2:69930347:G:A	2.37395e-06	-1.3354	-3.69445e-10	1.11186e-05	-1.34886	-3.69445e-10	2.3037e-05	-1.32236	-3.69445e-10
69930979	chr2:69930979:A:G	2.41298e-06	-1.13299e-10	-1.31909	1.11487e-05	-1.13299e-10	-1.34616	2.24731e-05	-1.13299e-10	-1.34714
69932972	chr2:69932972:G:T	2.66516e-06	-1.13299e-10	-1.21969	1.30686e-05	-1.13299e-10	-1.18727	2.63626e-05	-1.13299e-10	-1.18752
69933097	chr2:69933097:G:A	9.81245e-06	-1.13299e-10	0.0837	3.72465e-05	-1.13299e-10	-0.139926	7.65151e-05	-1.13299e-10	-0.121975
69933503	chr2:69933503:AC:A	4.117e-06	-0.337346	-0.44748	0.000396368	2.74131	-0.516446	0.000920453	2.8379	-0.472495
69933526	chr2:69933526:T:C	3.10926e-06	-0.399913	-0.665654	0.000307967	2.60782	-0.635307	0.000710689	2.69541	-0.588638
69933741	chr2:69933741:A:G	4.38461e-05	-1.13299e-10	1.58073	0.000251671	-1.13299e-10	1.77064	0.000519734	-1.13299e-10	1.79385
69933850	chr2:69933850:A:G	2.26968e-06	-0.42586	-0.95445	0.000221886	2.55079	-0.90611	0.000507812	2.64155	-0.870906
69933900	chr2:69933900:C:T	8.82482e-07	-0.947846	-1.37712	3.61222e-05	1.20423	-1.3748	6.2217e-05	1.04292	-1.37175
69934210	chr2:69934210:A:G	3.95506e-06	-0.333643	-0.491312	0.000423079	2.73147	-0.441393	0.000982266	2.81987	-0.389468
69934561	chr2:69934561:T:G	2.44669e-06	-1.13299e-10	-1.30521	1.2086e-05	-1.13299e-10	-1.26543	2.45068e-05	-1.13299e-10	-1.26051
69934959	chr2:69934959:T:C	1.05417e-05	-1.13299e-10	0.155388	5.1145e-05	-1.13299e-10	0.177183	0.000105809	-1.13299e-10	0.20217
69935293	chr2:69935293:G:A	4.09226e-06	-1.13299e-10	-0.790854	1.78458e-05	-1.13299e-10	-0.875714	3.59841e-05	-1.13299e-10	-0.876386
69935402	chr2:69935402:T:G	3.5571e-06	-0.291685	-0.63932	0.000392165	2.80836	-0.594157	0.000907657	2.89799	-0.546582
69935768	chr2:69935768:A:G	0.000276	-1.13299e-10	3.42045	0.00147877	-1.13299e-10	3.54148	0.00306819	-1.13299e-10	3.56938
69935999	chr2:69935999:C:T	4.70013e-05	-1.13299e-10	1.65022	0.000179843	-1.13299e-10	1.4346	0.000370045	-1.13299e-10	1.45416
69936302	chr2:69936302:T:G	9.24542e-07	-0.902425	-1.37598	3.94709e-05	1.29112	-1.37304	6.7926e-05	1.12839	-1.36944
69936496	chr2:69936496:G:A	9.38113e-06	-1.13299e-10	0.0387489	5.23483e-05	-1.13299e-10	0.200436	0.000106866	-1.13299e-10	0.212116
69936557	chr2:69936557:G:A	2.38939e-06	-1.13299e-10	-1.32891	1.10751e-05	-1.13299e-10	-1.35278	2.23714e-05	-1.13299e-10	-1.35168
69936751	chr2:69936751:A:G	2.27888e-06	-1.13299e-10	-1.37627	1.08869e-05	-1.13299e-10	-1.36992	2.1987e-05	-1.13299e-10	-1.36901
69936807	chr2:69936807:A:G	1.59665e-05	-1.13299e-10	0.570539	7.84148e-05	-1.13299e-10	0.604531	0.00016092	-1.13299e-10	0.621442
69936860	chr2:69936860:C:G	2.39611e-06	-1.13299e-10	-1.3261	1.1131e-05	-1.13299e-10	-1.34775	2.2507e-05	-1.13299e-10	-1.34564
69936902	chr2:69936902:T:C	4.18265e-06	-0.107486	-0.661521	0.000526551	3.1203	-0.611432	0.00122497	3.21777	-0.566564
69936965	chr2:69936965:A:AG	7.90025e-07	-1.51864	-0.917001	4.88004e-06	-1.28929	-0.883044	1.03858e-05	-1.24224	-0.87679
69937215	chr2:69937215:A:G	4.97855e-06	-1.13299e-10	-0.594812	2.47037e-05	-1.13299e-10	-0.550528	5.05993e-05	-1.13299e-10	-0.535526
69937577	chr2:69937577:C:T	7.01822e-06	-0.251441	-3.69445e-10	7.59823e-05	0.573018	-3.69445e-10	0.000139331	0.477391	-3.69445e-10
69937878	chr2:69937878:T:C	2.27704e-06	-1.13299e-10	-1.37707	1.07945e-05	-1.13299e-10	-1.37845	2.17809e-05	-1.13299e-10	-1.37843
69938327	chr2:69938327:T:C	3.2513e-06	-1.13299e-10	-1.0209	1.46781e-05	-1.13299e-10	-1.07113	2.93652e-05	-1.13299e-10	-1.07965
69938798	chr2:69938798:G:A	2.65472e-06	-1.13299e-10	-1.22361	1.31352e-05	-1.13299e-10	-1.18219	2.66408e-05	-1.13299e-10	-1.17702
69938871	chr2:69938871:G:A	2.70173e-06	-1.13299e-10	-1.20606	1.22277e-05	-1.13299e-10	-1.25377	2.45981e-05	-1.13299e-10	-1.25679
69939115	chr2:69939115:T:C	2.87511e-06	-1.14386	-3.69445e-10	1.22212e-05	-1.25431	-3.69445e-10	2.40616e-05	-1.27884	-3.69445e-10
69939347	chr2:69939347:A:T	2.28938e-06	-1.13299e-10	-1.37167	1.08035e-05	-1.13299e-10	-1.37761	2.18003e-05	-1.13299e-10	-1.37754
69939844	chr2:69939844:C:T	2.68172e-06	-1.13299e-10	-1.21349	1.13849e-05	-1.13299e-10	-1.32519	2.29873e-05	-1.13299e-10	-1.32452
69940890	chr2:69940890:G:A	7.06722e-05	-1.13299e-10	2.0581	0.00046221	-1.13299e-10	2.37854	0.000979532	-1.13299e-10	2.42761
69941729	chr2:69941729:AG:A	3.03669e-06	-1.13299e-10	-1.08918	1.69618e-05	-1.13299e-10	-0.926517	3.44559e-05	-1.13299e-10	-0.919783
69941905	chr2:69941905:TATACC:T	2.67137e-06	-1.21736	-3.69445e-10	1.05482e-05	-1.40153	-3.69445e-10	2.07281e-05	-1.42797	-3.69445e-10
69942479	chr2:69942479:T:C	6.32533e-06	-1.13299e-10	-0.35539	3.12271e-05	-1.13299e-10	-0.316195	6.43004e-05	-1.13299e-10	-0.295897
69942559	chr2:69942559:C:G	2.27392e-06	-1.13299e-10	-1.37844	1.08474e-05	-1.13299e-10	-1.37356	2.1875e-05	-1.13299e-10	-1.37412
69942626	chr2:69942626:T:C	2.47804e-06	-1.13299e-10	-1.29248	1.11959e-05	-1.13299e-10	-1.34193	2.26022e-05	-1.13299e-10	-1.34141
69943647	chr2:69943647:C:A	2.58842e-06	-1.13299e-10	-1.2489	1.17855e-05	-1.13299e-10	-1.29061	2.38446e-05	-1.13299e-10	-1.28791
69943744	chr2:69943744:T:C	1.08813e-05	-1.13299e-10	0.187093	5.23553e-05	-1.13299e-10	0.20057	0.000107418	-1.13299e-10	0.21726
69943795	chr2:69943795:A:G	3.50492e-06	-1.13299e-10	-0.945783	1.59335e-05	-1.13299e-10	-0.989059	3.25967e-05	-1.13299e-10	-0.975252
69943863	chr2:69943863:G:A	2.57679e-06	-1.13299e-10	-1.25341	1.15524e-05	-1.13299e-10	-1.31059	2.33017e-05	-1.13299e-10	-1.31094
69944438	chr2:69944438:C:T	5.59339e-07	-1.5278	-1.25315	6.83831e-06	-0.524071	-1.31087	1.18997e-05	-0.659619	-1.32333
69944578	chr2:69944578:A:G	1.21886e-06	-0.721863	-1.28017	2.26781e-06	-1.56064	-1.37803	4.57489e-06	-1.56078	-1.3781
69944694	chr2:69944694:C:CTTA	6.43305e-07	-1.33328	-1.30781	2.02111e-05	0.525504	-1.27676	4.16544e-05	0.554306	-1.28436
69944923	chr2:69944923:T:C	2.56814e-06	-1.13299e-10	-1.25677	1.17765e-05	-1.13299e-10	-1.29138	2.37249e-05	-1.13299e-10	-1.29294
69944932	chr2:69944932:C:A	2.56975e-06	-1.13299e-10	-1.25614	1.17829e-05	-1.13299e-10	-1.29083	2.37378e-05	-1.13299e-10	-1.29239
69944944	chr2:69944944:G:A	2.73402e-06	-1.13299e-10	-1.19418	1.31131e-05	-1.13299e-10	-1.18387	2.67595e-05	-1.13299e-10	-1.17257
69944984	chr2:69944984:A:G	1.18589e-06	-1.23407	-0.795391	4.96484e-05	0.686203	-0.538719	0.000104728	0.738239	-0.546332
69945007	chr2:69945007:C:T	5.03836e-06	-1.13299e-10	-0.582871	2.0826e-05	-1.13299e-10	-0.721282	4.22578e-05	-1.13299e-10	-0.715675
69945226	chr2:69945226:G:C	4.24651e-06	-1.13299e-10	-0.753855	1.85126e-05	-1.13299e-10	-0.839031	3.72897e-05	-1.13299e-10	-0.840746
69945334	chr2:69945334:A:G	7.48604e-07	-1.44939	-1.04011	1.28696e-05	-0.230992	-0.971626	2.32174e-05	-0.340175	-0.974387
69945403	chr2:69945403:G:A	1.39714e-05	-1.13299e-10	0.43706	7.67984e-05	-1.13299e-10	0.583701	0.000157583	-1.13299e-10	0.600491
69945455	chr2:69945455:G:A	4.41022e-06	0.196389	-0.912415	6.1766e-05	1.31501	-0.949144	0.000129724	1.36218	-0.956234
69945482	chr2:69945482:G:A	5.10315e-06	-1.13299e-10	-0.570093	2.01144e-05	-1.13299e-10	-0.756045	4.0759e-05	-1.13299e-10	-0.751786
69945754	chr2:69945754:G:A	2.43497e-06	-1.13299e-10	-1.31002	1.11772e-05	-1.13299e-10	-1.34361	2.25896e-05	-1.13299e-10	-1.34197
69945980	chr2:69945980:GAGGGCCTTAGGGAT:G	2.34362e-06	-1.34825	-3.69445e-10	1.05152e-05	-1.40466	-3.69445e-10	2.04212e-05	-1.44289	-3.69445e-10
69946050	chr2:69946050:G:A	3.9524e-05	-1.13299e-10	1.47696	0.000228219	-1.13299e-10	1.67283	0.000453099	-1.13299e-10	1.65665
69946379	chr2:69946379:TA:T	2.65915e-06	-1.13299e-10	-1.22194	1.17898e-05	-1.13299e-10	-1.29025	2.37562e-05	-1.13299e-10	-1.29162
69946468	chr2:69946468:C:T	2.70712e-06	-1.13299e-10	-1.20407	1.18815e-05	-1.13299e-10	-1.2825	2.3976e-05	-1.13299e-10	-1.28241
69946558	chr2:69946558:A:G	7.9683e-07	-1.23422	-1.19284	1.35024e-05	0.113548	-1.26816	2.26135e-05	-0.057547	-1.28337
69946691	chr2:69946691:T:C	3.78903e-06	-1.13299e-10	-0.867842	1.83248e-05	-1.13299e-10	-0.849228	3.75689e-05	-1.13299e-10	-0.833285
69946875	chr2:69946875:AC:A	2.68345e-06	-1.13299e-10	-1.21285	1.22444e-05	-1.13299e-10	-1.25241	2.46658e-05	-1.13299e-10	-1.25405
69947085	chr2:69947085:G:A	2.92643e-06	-1.13299e-10	-1.12617	1.43339e-05	-1.13299e-10	-1.09485	2.90904e-05	-1.13299e-10	-1.08906
69947256	chr2:69947256:A:G	3.75917e-06	-1.13299e-10	-0.875753	1.93237e-05	-1.13299e-10	-0.796148	3.98682e-05	-1.13299e-10	-0.773885
69947289	chr2:69947289:T:C	2.31829e-06	-1.13299e-10	-1.35912	1.1142e-05	-1.13299e-10	-1.34676	2.25228e-05	-1.13299e-10	-1.34494
69947559	chr2:69947559:C:T	7.55651e-07	-1.22339	-1.25673	1.37472e-05	0.179019	-1.31567	2.29447e-05	0.000697878	-1.32708
69947743	chr2:69947743:T:C	7.73201e-06	-1.13299e-10	-0.154582	3.33254e-05	-1.13299e-10	-0.251162	6.78443e-05	-1.13299e-10	-0.242248
69947813	chr2:69947813:T:C	8.52014e-06	1.01866	-1.07618	3.5322e-05	0.780661	-0.973638	6.86423e-05	0.721468	-0.952022
69947918	chr2:69947918:T:G	2.48772e-06	-1.13299e-10	-1.28858	1.18958e-05	-1.13299e-10	-1.2813	2.40285e-05	-1.13299e-10	-1.28022
69948195	chr2:69948195:T:C	7.15632e-07	-1.3135	-1.22104	1.12878e-05	-0.072558	-1.2612	1.89954e-05	-0.238085	-1.27718
69948513	chr2:69948513:T:C	3.00477e-06	-1.13299e-10	-1.09975	1.27415e-05	-1.13299e-10	-1.21262	2.56941e-05	-1.13299e-10	-1.2132
69948519	chr2:69948519:G:A	3.77936e-06	-1.13299e-10	-0.870396	1.8335e-05	-1.13299e-10	-0.848671	3.74001e-05	-1.13299e-10	-0.837791
69948825	chr2:69948825:G:C	4.78852e-07	-1.57494	-1.36137	2.23466e-06	-1.57521	-1.37819	4.53772e-06	-1.56875	-1.37829
69948922	chr2:69948922:G:A	2.2068e-06	-1.52994	0.121534	1.63241e-05	-1.43349	0.46865	3.15098e-05	-1.48127	0.4721
69949311	chr2:69949311:A:G	5.26033e-06	-1.13299e-10	-0.539758	1.74179e-05	-1.13299e-10	-0.899984	3.45429e-05	-1.13299e-10	-0.917262
69949357	chr2:69949357:A:G	1.96626e-06	-1.52382	-3.69445e-10	9.63651e-06	-1.49192	-3.69445e-10	1.91588e-05	-1.5067	-3.69445e-10
69949411	chr2:69949411:C:T	2.27591e-06	-1.13299e-10	-1.37757	1.08031e-05	-1.13299e-10	-1.37765	2.17953e-05	-1.13299e-10	-1.37777
69949484	chr2:69949484:A:G	8.36115e-06	-1.13299e-10	-0.0763551	2.29134e-05	-1.13299e-10	-0.62576	4.53832e-05	-1.13299e-10	-0.644321
69949553	chr2:69949553:T:C	4.73001e-07	-1.57057	-1.37803	2.52548e-06	-1.45285	-1.3782	5.16254e-06	-1.43998	-1.37806
69949640	chr2:69949640:T:G	3.69843e-06	-1.13299e-10	-0.892044	1.5045e-05	-1.13299e-10	-1.04644	3.00085e-05	-1.13299e-10	-1.05798
69949705	chr2:69949705:G:A	2.27762e-06	-1.13299e-10	-1.37682	1.08253e-05	-1.13299e-10	-1.3756	2.18454e-05	-1.13299e-10	-1.37547
69949750	chr2:69949750:T:C	8.08255e-07	-1.33737	-1.07546	2.79946e-06	-1.53617	-1.19189	5.68724e-06	-1.52203	-1.19921
69949774	chr2:69949774:A:G	2.30459e-06	-1.13299e-10	-1.36505	1.0811e-05	-1.13299e-10	-1.37692	2.17997e-05	-1.13299e-10	-1.37756
69950013	chr2:69950013:A:G	2.49812e-06	-1.13299e-10	-1.28441	1.087e-05	-1.13299e-10	-1.37147	2.18967e-05	-1.13299e-10	-1.37313
69950129	chr2:69950129:G:A	2.27434e-06	-1.13299e-10	-1.37826	1.08469e-05	-1.13299e-10	-1.3736	2.18766e-05	-1.13299e-10	-1.37404
69950266	chr2:69950266:T:G	2.83249e-06	-1.13299e-10	-1.15879	1.18203e-05	-1.13299e-10	-1.28767	2.36899e-05	-1.13299e-10	-1.29442
69950296	chr2:69950296:G:C	2.28657e-06	-1.13299e-10	-1.3729	1.12808e-05	-1.13299e-10	-1.33438	2.28227e-05	-1.13299e-10	-1.33171
69950320	chr2:69950320:C:A	2.09538e-06	-1.46022	-3.69445e-10	1.1137e-05	-1.34721	-3.69445e-10	2.15146e-05	-1.39073	-3.69445e-10
69950517	chr2:69950517:C:CATCTAAACAA	2.52653e-06	-1.13299e-10	-1.27311	1.23352e-05	-1.13299e-10	-1.24502	2.49523e-05	-1.13299e-10	-1.2425
69950746	chr2:69950746:G:A	3.24971e-06	-1.13299e-10	-1.02139	1.61768e-05	-1.13299e-10	-0.973905	3.27996e-05	-1.13299e-10	-0.969048
69951207	chr2:69951207:C:T	9.03596e-07	-1.5346	-0.766725	3.66217e-06	-1.56565	-0.893775	7.3085e-06	-1.5703	-0.900127
69951265	chr2:69951265:A:T	2.89225e-06	-1.13299e-10	-1.13792	1.30432e-05	-1.13299e-10	-1.18922	2.63061e-05	-1.13299e-10	-1.18966
69951306	chr2:69951306:C:T	3.59495e-06	-1.13299e-10	-0.920422	1.80085e-05	-1.13299e-10	-0.866637	3.65289e-05	-1.13299e-10	-0.861361
69951469	chr2:69951469:GTGTGTGTGTGTGTGTA:G	1.87098e-06	-1.57349	-3.69445e-10	9.18151e-06	-1.54029	-3.69445e-10	1.82783e-05	-1.55375	-3.69445e-10
69951471	chr2:69951471:GTGTGTGTGTGTGTA:G	2.31796e-06	-1.35927	-3.69445e-10	9.20939e-06	-1.53726	-3.69445e-10	1.93817e-05	-1.49513	-3.69445e-10
69951980	chr2:69951980:AT:A	2.56752e-06	-1.13299e-10	-1.25701	1.32605e-05	-1.13299e-10	-1.17269	2.67181e-05	-1.13299e-10	-1.17412
69952012	chr2:69952012:T:C	2.44188e-06	-1.13299e-10	-1.30718	1.19e-05	-1.13299e-10	-1.28094	2.41115e-05	-1.13299e-10	-1.27677
69952101	chr2:69952101:C:T	2.28332e-06	-1.13299e-10	-1.37432	1.10104e-05	-1.13299e-10	-1.35864	2.2286e-05	-1.13299e-10	-1.3555
69952482	chr2:69952482:C:G	2.4271e-06	-1.13299e-10	-1.31326	1.08127e-05	-1.13299e-10	-1.37677	2.18008e-05	-1.13299e-10	-1.37752
69952717	chr2:69952717:C:T	3.98311e-06	-1.13299e-10	-0.817888	1.7237e-05	-1.13299e-10	-0.910422	3.46381e-05	-1.13299e-10	-0.914509
69952949	chr2:69952949:C:T	2.28983e-06	-1.13299e-10	-1.37147	1.10765e-05	-1.13299e-10	-1.35266	2.24285e-05	-1.13299e-10	-1.34913
69953139	chr2:69953139:C:G	3.03537e-06	-1.13299e-10	-1.08962	1.37195e-05	-1.13299e-10	-1.13866	2.75641e-05	-1.13299e-10	-1.14295
69953175	chr2:69953175:A:G	2.85028e-06	-1.13299e-10	-1.15253	1.21568e-05	-1.13299e-10	-1.2596	2.44756e-05	-1.13299e-10	-1.26179
69953494	chr2:69953494:G:C	2.83593e-06	-1.13299e-10	-1.15758	1.61454e-05	-1.13299e-10	-0.975845	3.28058e-05	-1.13299e-10	-0.968857
69953539	chr2:69953539:T:C	2.28727e-06	-1.13299e-10	-1.37259	1.10672e-05	-1.13299e-10	-1.35349	2.23092e-05	-1.13299e-10	-1.35446
69953600	chr2:69953600:TC:T	2.80217e-06	-1.13299e-10	-1.16956	1.27228e-05	-1.13299e-10	-1.21409	2.55911e-05	-1.13299e-10	-1.21722
69953721	chr2:69953721:T:G	9.18807e-07	-1.55395	-0.730683	3.79119e-06	-1.56789	-0.856911	7.59459e-06	-1.57027	-0.861758
69953845	chr2:69953845:T:A	5.95733e-07	-1.53286	-1.18505	2.50976e-06	-1.57491	-1.26239	5.05027e-06	-1.57543	-1.2646
69953856	chr2:69953856:C:T	2.43726e-06	-1.13299e-10	-1.30908	1.32954e-05	-1.13299e-10	-1.17007	2.70251e-05	-1.13299e-10	-1.1627
69954022	chr2:69954022:C:T	5.69161e-07	-1.57553	-1.18801	2.5728e-06	-1.5366	-1.27588	5.13139e-06	-1.54611	-1.27798
69954088	chr2:69954088:G:A	2.683e-06	-1.13299e-10	-1.21302	1.44484e-05	-1.13299e-10	-1.0869	2.91027e-05	-1.13299e-10	-1.08863
69954186	chr2:69954186:T:G	7.16685e-07	-1.57546	-0.957611	3.12909e-06	-1.53267	-1.08407	6.22375e-06	-1.5428	-1.08829
69954280	chr2:69954280:A:C	3.97014e-06	-1.13299e-10	-0.82115	2.01006e-05	-1.13299e-10	-0.756733	4.03637e-05	-1.13299e-10	-0.761533
69954405	chr2:69954405:C:T	2.52503e-06	-1.13299e-10	-1.2737	1.4129e-05	-1.13299e-10	-1.10925	2.87423e-05	-1.13299e-10	-1.10109
69954427	chr2:69954427:C:A	3.28023e-06	-1.13299e-10	-1.01204	1.83712e-05	-1.13299e-10	-0.8467	3.72684e-05	-1.13299e-10	-0.841318
69954843	chr2:69954843:G:A	5.19227e-07	-1.49982	-1.35555	2.73103e-06	-1.38818	-1.36463	5.40848e-06	-1.40919	-1.3623
69955122	chr2:69955122:C:T	5.17632e-06	-1.13299e-10	-0.555856	2.73786e-05	-1.13299e-10	-0.44772	5.52479e-05	-1.13299e-10	-0.447633
69955359	chr2:69955359:C:T	4.85784e-07	-1.5498	-1.37214	2.56128e-06	-1.47522	-1.34175	5.105e-06	-1.49136	-1.33788
69955451	chr2:69955451:A:G	2.27525e-06	-1.13299e-10	-1.37786	1.08147e-05	-1.13299e-10	-1.37657	2.18235e-05	-1.13299e-10	-1.37647
69955644	chr2:69955644:G:A	5.69979e-07	-1.57244	-1.18967	2.52017e-06	-1.55571	-1.27745	5.04175e-06	-1.56247	-1.27924
69955817	chr2:69955817:G:C	3.59171e-06	-1.13299e-10	-0.921324	1.80582e-05	-1.13299e-10	-0.863883	3.65901e-05	-1.13299e-10	-0.859686
69955853	chr2:69955853:T:C	2.87461e-06	-1.13299e-10	-1.14404	1.29766e-05	-1.13299e-10	-1.19433	2.61716e-05	-1.13299e-10	-1.19479
69955855	chr2:69955855:T:C	4.88375e-06	-1.13299e-10	-0.614038	2.10815e-05	-1.13299e-10	-0.709088	4.2621e-05	-1.13299e-10	-0.707117
69956340	chr2:69956340:T:C	9.70438e-06	-1.13299e-10	0.072626	4.04389e-05	-1.13299e-10	-0.057691	8.26889e-05	-1.13299e-10	-0.0443783
69956373	chr2:69956373:A:G	3.10395e-06	-1.13299e-10	-1.06728	1.37238e-05	-1.13299e-10	-1.13835	2.79139e-05	-1.13299e-10	-1.13034
69956374	chr2:69956374:G:A	3.37084e-06	-1.13299e-10	-0.98479	1.69064e-05	-1.13299e-10	-0.92979	3.42543e-05	-1.13299e-10	-0.925652
69956715	chr2:69956715:C:T	4.51685e-06	-1.13299e-10	-0.692137	2.27069e-05	-1.13299e-10	-0.634814	4.60348e-05	-1.13299e-10	-0.630066
69956908	chr2:69956908:C:T	3.68683e-06	-1.13299e-10	-0.895185	1.85595e-05	-1.13299e-10	-0.836498	3.76147e-05	-1.13299e-10	-0.83207
69957097	chr2:69957097:T:C	2.28281e-06	-1.13299e-10	-1.37454	1.1004e-05	-1.13299e-10	-1.35922	2.22693e-05	-1.13299e-10	-1.35625
69957256	chr2:69957256:T:A	2.49763e-06	-1.13299e-10	-1.28461	1.22534e-05	-1.13299e-10	-1.25168	2.47706e-05	-1.13299e-10	-1.2498
69957402	chr2:69957402:C:A	2.31072e-06	-1.13299e-10	-1.36239	1.08277e-05	-1.13299e-10	-1.37538	2.18581e-05	-1.13299e-10	-1.37489
69957438	chr2:69957438:G:C	2.52825e-06	-1.13299e-10	-1.27242	1.24279e-05	-1.13299e-10	-1.23754	2.51241e-05	-1.13299e-10	-1.23563
69957458	chr2:69957458:T:C	9.45067e-07	-1.57179	-0.684662	3.80846e-06	-1.57013	-0.850126	7.61921e-06	-1.57357	-0.855222
69957557	chr2:69957557:T:C	9.26377e-07	-1.5703	-0.706126	3.73152e-06	-1.57164	-0.86903	7.47158e-06	-1.57437	-0.873982
69957643	chr2:69957643:G:A	3.65565e-06	-1.13299e-10	-0.903677	1.84001e-05	-1.13299e-10	-0.845128	3.72994e-05	-1.13299e-10	-0.840485
69957863	chr2:69957863:C:T	2.35565e-06	-1.13299e-10	-1.34313	1.08194e-05	-1.13299e-10	-1.37614	2.18562e-05	-1.13299e-10	-1.37498
69957976	chr2:69957976:G:C	4.85342e-07	-1.55155	-1.3713	2.46685e-06	-1.51307	-1.34147	4.92922e-06	-1.52683	-1.33746
69958104	chr2:69958104:C:T	3.50659e-06	-1.13299e-10	-0.945306	1.76048e-05	-1.13299e-10	-0.88931	3.56805e-05	-1.13299e-10	-0.88486
69958182	chr2:69958182:T:C	2.46135e-06	-1.13299e-10	-1.29924	1.20457e-05	-1.13299e-10	-1.26878	2.43459e-05	-1.13299e-10	-1.2671
69959057	chr2:69959057:A:C	2.27781e-06	-1.13299e-10	-1.37674	1.09435e-05	-1.13299e-10	-1.36474	2.21414e-05	-1.13299e-10	-1.36201
69959178	chr2:69959178:A:G	8.07276e-06	-1.13299e-10	-0.111456	3.43603e-05	-1.13299e-10	-0.220582	7.02147e-05	-1.13299e-10	-0.207906
69959238	chr2:69959238:T:C	4.70852e-07	-1.57488	-1.37828	2.4307e-06	-1.56163	-1.30768	4.90064e-06	-1.56795	-1.30215
69959515	chr2:69959515:G:T	4.93503e-06	-1.13299e-10	-0.603592	2.60232e-05	-1.13299e-10	-0.498494	5.253e-05	-1.13299e-10	-0.498079
69959655	chr2:69959655:C:T	2.57193e-06	-1.13299e-10	-1.2553	1.15809e-05	-1.13299e-10	-1.30813	2.33284e-05	-1.13299e-10	-1.30979
69959973	chr2:69959973:C:T	2.27444e-06	-1.13299e-10	-1.37822	1.0883e-05	-1.13299e-10	-1.37028	2.20049e-05	-1.13299e-10	-1.3682
69960041	chr2:69960041:C:T	2.32787e-06	-1.13299e-10	-1.355	1.08514e-05	-1.13299e-10	-1.37319	2.19345e-05	-1.13299e-10	-1.3714
69960120	chr2:69960120:G:A	9.87513e-06	-1.13299e-10	0.0900682	5.45944e-05	-1.13299e-10	0.242449	0.000110856	-1.13299e-10	0.248772
69960349	chr2:69960349:G:C	3.46817e-06	-1.13299e-10	-0.956326	1.78717e-05	-1.13299e-10	-0.874265	3.60491e-05	-1.13299e-10	-0.874581
69960406	chr2:69960406:C:T	2.3146e-06	-1.13299e-10	-1.36072	1.08785e-05	-1.13299e-10	-1.37069	2.1998e-05	-1.13299e-10	-1.36851
69960716	chr2:69960716:G:A	2.3131e-06	-1.13299e-10	-1.36136	1.12595e-05	-1.13299e-10	-1.33627	2.28328e-05	-1.13299e-10	-1.33127
```
