## Supplementary material for "Characterization of shared and ancestry-specific signals driving complex traits using multi-ancestry fine-mapping": susiex_nc3.cs80.snp (part 2 of 2)

```
69961488	chr2:69961488:C:T	2.30793e-06	-1.13299e-10	-1.3636	1.11046e-05	-1.13299e-10	-1.35012	2.2457e-05	-1.13299e-10	-1.34786
69961544	chr2:69961544:T:C	1.92712e-06	-1.1969	-0.34703	1.16531e-05	-0.625624	-0.676286	2.15232e-05	-0.697558	-0.692774
69962397	chr2:69962397:T:C	3.01504e-05	-1.13299e-10	1.20625	0.000139253	-1.13299e-10	1.17881	0.000291821	-1.13299e-10	1.21668
69962749	chr2:69962749:A:G	2.62276e-06	-1.13299e-10	-1.23573	1.32889e-05	-1.13299e-10	-1.17055	2.69326e-05	-1.13299e-10	-1.16613
69963022	chr2:69963022:C:T	4.32108e-06	-1.13299e-10	-0.736447	1.84856e-05	-1.13299e-10	-0.84049	3.77268e-05	-1.13299e-10	-0.829093
69963116	chr2:69963116:C:T	2.27803e-06	-1.13299e-10	-1.37664	1.09066e-05	-1.13299e-10	-1.36811	2.20065e-05	-1.13299e-10	-1.36813
69963156	chr2:69963156:C:T	3.04552e-05	2.37685	-1.16054	4.15113e-05	1.12542	-1.15694	0.000104641	1.33751	-1.14644
69963403	chr2:69963403:T:C	2.33516e-06	-1.13299e-10	-1.35187	1.08708e-05	-1.13299e-10	-1.3714	2.19373e-05	-1.13299e-10	-1.37127
69963672	chr2:69963672:T:C	3.15359e-06	-1.13299e-10	-1.05141	1.44541e-05	-1.13299e-10	-1.0865	2.92517e-05	-1.13299e-10	-1.08353
69963740	chr2:69963740:A:G	2.41832e-06	-1.13299e-10	-1.31688	1.0801e-05	-1.13299e-10	-1.37784	2.1785e-05	-1.13299e-10	-1.37824
69963759	chr2:69963759:G:A	2.27394e-06	-1.13299e-10	-1.37844	1.08451e-05	-1.13299e-10	-1.37377	2.18732e-05	-1.13299e-10	-1.3742
69964228	chr2:69964228:C:T	6.48334e-07	-1.5743	-1.059	3.3226e-06	-1.57175	-0.984981	6.77014e-06	-1.57357	-0.973376
69964388	chr2:69964388:T:C	2.27803e-06	-1.13299e-10	-1.37664	1.09066e-05	-1.13299e-10	-1.36811	2.20065e-05	-1.13299e-10	-1.36813
69964770	chr2:69964770:G:A	1.47895e-05	-1.13299e-10	0.493969	5.60053e-05	-1.13299e-10	0.267963	0.000111676	-1.13299e-10	0.256136
69965018	chr2:69965018:G:T	2.28352e-06	-1.13299e-10	-1.37423	1.09617e-05	-1.13299e-10	-1.36308	2.21171e-05	-1.13299e-10	-1.36311
69965188	chr2:69965188:C:T	2.59818e-06	-1.13299e-10	-1.24514	1.29854e-05	-1.13299e-10	-1.19366	2.61462e-05	-1.13299e-10	-1.19576
69965203	chr2:69965203:C:G	7.79981e-06	-1.13299e-10	-0.145852	3.05529e-05	-1.13299e-10	-0.338021	6.09624e-05	-1.13299e-10	-0.349205
69965766	chr2:69965766:C:T	6.36876e-06	-1.13299e-10	-0.348547	2.52986e-05	-1.13299e-10	-0.526735	5.05669e-05	-1.13299e-10	-0.536167
69966315	chr2:69966315:C:T	3.62952e-06	-0.910852	-3.69445e-10	2.00874e-05	-0.757387	-3.69445e-10	4.06624e-05	-0.754158	-3.69445e-10
69966491	chr2:69966491:C:T	2.52734e-06	-1.13299e-10	-1.27278	1.25569e-05	-1.13299e-10	-1.22721	2.52188e-05	-1.13299e-10	-1.23187
69967068	chr2:69967068:A:G	2.8882e-06	-1.13299e-10	-1.13932	1.46544e-05	-1.13299e-10	-1.07274	2.94819e-05	-1.13299e-10	-1.07569
69967338	chr2:69967338:C:T	2.68352e-06	-1.13299e-10	-1.21282	1.21744e-05	-1.13299e-10	-1.25814	2.44452e-05	-1.13299e-10	-1.26303
69967694	chr2:69967694:T:A	4.79818e-07	-1.57281	-1.36149	2.24528e-06	-1.57318	-1.37547	4.52142e-06	-1.57446	-1.37618
69968102	chr2:69968102:T:C	6.37378e-06	-1.13299e-10	-0.347759	2.6783e-05	-1.13299e-10	-0.469715	5.4895e-05	-1.13299e-10	-0.454042
69968424	chr2:69968424:T:C	4.93251e-07	-1.56977	-1.33692	2.42174e-06	-1.57505	-1.29795	4.90536e-06	-1.57549	-1.29364
69968652	chr2:69968652:A:C	2.28943e-06	-1.13299e-10	-1.37165	1.10878e-05	-1.13299e-10	-1.35164	2.23986e-05	-1.13299e-10	-1.35047
69968887	chr2:69968887:G:A	1.03895e-06	-1.02484	-1.1369	6.90859e-06	-0.753095	-1.07162	1.51593e-05	-0.665607	-1.07524
69968992	chr2:69968992:T:A	2.63716e-06	-1.13299e-10	-1.23025	1.12148e-05	-1.13299e-10	-1.34025	2.25599e-05	-1.13299e-10	-1.34329
69969161	chr2:69969161:A:G	2.35505e-06	-1.13299e-10	-1.34339	1.08092e-05	-1.13299e-10	-1.37708	2.18283e-05	-1.13299e-10	-1.37625
69969186	chr2:69969186:C:T	5.74501e-07	-1.57032	-1.18388	2.9681e-06	-1.54668	-1.12288	6.00868e-06	-1.55214	-1.11412
69969325	chr2:69969325:C:T	2.82761e-06	-1.13299e-10	-1.16052	1.19704e-05	-1.13299e-10	-1.27504	2.41109e-05	-1.13299e-10	-1.2768
69969925	chr2:69969925:T:C	2.29399e-06	-1.13299e-10	-1.36966	1.08149e-05	-1.13299e-10	-1.37656	2.18221e-05	-1.13299e-10	-1.37654
69970488	chr2:69970488:A:T	2.43097e-06	-1.13299e-10	-1.31166	1.11721e-05	-1.13299e-10	-1.34406	2.25222e-05	-1.13299e-10	-1.34496
69970824	chr2:69970824:A:G	4.80804e-06	-1.13299e-10	-0.629661	2.14753e-05	-1.13299e-10	-0.690581	4.37158e-05	-1.13299e-10	-0.681754
69970869	chr2:69970869:A:G	2.30584e-06	-1.36451	-3.69445e-10	9.74996e-06	-1.48022	-3.69445e-10	1.96223e-05	-1.4828	-3.69445e-10
69971375	chr2:69971375:T:C	2.29216e-06	-1.13299e-10	-1.37046	1.0811e-05	-1.13299e-10	-1.37692	2.18143e-05	-1.13299e-10	-1.3769
69972435	chr2:69972435:G:A	4.83854e-07	-1.57523	-1.35069	2.2686e-06	-1.56832	-1.37	4.5608e-06	-1.57076	-1.37121
69972624	chr2:69972624:C:T	3.68391e-06	-0.0800253	-0.815951	8.04027e-06	-0.80276	-0.870259	1.61845e-05	-0.790427	-0.884983
69972677	chr2:69972677:T:C	2.49804e-06	-1.13299e-10	-1.28444	1.09532e-05	-1.13299e-10	-1.36385	2.20553e-05	-1.13299e-10	-1.36591
69972885	chr2:69972885:T:G	4.86001e-06	-1.13299e-10	-0.618911	2.16933e-05	-1.13299e-10	-0.680479	4.41341e-05	-1.13299e-10	-0.67223
69973980	chr2:69973980:A:G	2.27519e-06	-1.13299e-10	-1.37789	1.0858e-05	-1.13299e-10	-1.37258	2.19399e-05	-1.13299e-10	-1.37115
69974164	chr2:69974164:T:C	3.17743e-06	-1.13299e-10	-1.04388	1.45917e-05	-1.13299e-10	-1.07703	2.95058e-05	-1.13299e-10	-1.07488
69974365	chr2:69974365:T:C	2.29007e-06	-1.13299e-10	-1.37137	1.09995e-05	-1.13299e-10	-1.35963	2.22617e-05	-1.13299e-10	-1.3566
69974875	chr2:69974875:G:A	2.2745e-06	-1.13299e-10	-1.37819	1.08405e-05	-1.13299e-10	-1.3742	2.18933e-05	-1.13299e-10	-1.37328
69975088	chr2:69975088:C:A	3.32045e-06	-1.13299e-10	-0.99985	1.51847e-05	-1.13299e-10	-1.03719	3.0404e-05	-1.13299e-10	-1.04489
69975481	chr2:69975481:C:T	9.41259e-07	-1.07853	-1.18195	6.17098e-06	-0.815899	-1.12173	1.35094e-05	-0.730964	-1.12511
69975984	chr2:69975984:C:A	2.31667e-06	-1.13299e-10	-1.35982	1.08327e-05	-1.13299e-10	-1.37492	2.18619e-05	-1.13299e-10	-1.37472
69976112	chr2:69976112:C:T	8.47847e-07	-1.45875	-0.906256	5.00739e-06	-1.3677	-0.778868	1.03317e-05	-1.37921	-0.745032
69976443	chr2:69976443:C:T	2.27998e-06	-1.13299e-10	-1.37578	1.07945e-05	-1.13299e-10	-1.37845	2.17805e-05	-1.13299e-10	-1.37845
69976883	chr2:69976883:C:T	2.3299e-06	-1.13299e-10	-1.35413	1.08045e-05	-1.13299e-10	-1.37752	2.18109e-05	-1.13299e-10	-1.37705
69976897	chr2:69976897:C:T	4.83002e-07	-1.5494	-1.37828	2.4202e-06	-1.53708	-1.33655	4.86443e-06	-1.54404	-1.33348
69977061	chr2:69977061:G:A	5.02275e-06	-1.13299e-10	-0.585975	2.3807e-05	-1.13299e-10	-0.587501	4.85057e-05	-1.13299e-10	-0.577781
69977685	chr2:69977685:C:T	2.29217e-06	-1.13299e-10	-1.37045	1.08103e-05	-1.13299e-10	-1.37698	2.18125e-05	-1.13299e-10	-1.37698
69977943	chr2:69977943:G:A	4.05994e-05	1.5038	-3.69445e-10	0.000102407	0.87147	-3.69445e-10	0.000177323	0.718512	-3.69445e-10
69978272	chr2:69978272:A:C	7.02559e-06	-1.13299e-10	-0.250392	3.17023e-05	-1.13299e-10	-0.301092	6.37666e-05	-1.13299e-10	-0.304233
69978315	chr2:69978315:C:T	5.66449e-07	-1.46352	-1.3048	2.73319e-06	-1.49706	-1.25495	5.78629e-06	-1.45264	-1.25134
69978350	chr2:69978350:T:C	2.3298e-06	-1.13299e-10	-1.35417	1.08043e-05	-1.13299e-10	-1.37754	2.18101e-05	-1.13299e-10	-1.37709
69978553	chr2:69978553:C:T	2.64197e-06	-1.13299e-10	-1.22843	1.2755e-05	-1.13299e-10	-1.21156	2.57885e-05	-1.13299e-10	-1.20953
69978558	chr2:69978558:G:A	2.33982e-06	-1.13299e-10	-1.34988	1.07975e-05	-1.13299e-10	-1.37816	2.17927e-05	-1.13299e-10	-1.37789
69978959	chr2:69978959:TTCC:T	2.37114e-06	-1.13299e-10	-1.33658	1.09663e-05	-1.13299e-10	-1.36265	2.21342e-05	-1.13299e-10	-1.36234
69979111	chr2:69979111:C:T	3.59385e-06	-1.13299e-10	-0.920726	1.56441e-05	-1.13299e-10	-1.00739	3.18884e-05	-1.13299e-10	-0.99722
69979306	chr2:69979306:T:C	2.27543e-06	-1.13299e-10	-1.37778	1.08546e-05	-1.13299e-10	-1.37289	2.19012e-05	-1.13299e-10	-1.37292
69979360	chr2:69979360:A:T	3.93817e-06	-1.13299e-10	-0.829236	1.62107e-05	-1.13299e-10	-0.971811	3.26394e-05	-1.13299e-10	-0.973944
69980064	chr2:69980064:A:G	2.3202e-06	-1.13299e-10	-1.3583	1.08168e-05	-1.13299e-10	-1.37638	2.18378e-05	-1.13299e-10	-1.37582
69980090	chr2:69980090:C:T	2.75435e-06	-1.13299e-10	-1.18677	1.26018e-05	-1.13299e-10	-1.22364	2.55803e-05	-1.13299e-10	-1.21764
69980371	chr2:69980371:A:G	9.31869e-07	-1.40902	-0.861492	3.8428e-06	-1.25483	-1.15646	7.34045e-06	-1.2933	-1.17276
69980465	chr2:69980465:CACAT:C	2.28954e-06	-1.13299e-10	-1.3716	1.08055e-05	-1.13299e-10	-1.37743	2.18031e-05	-1.13299e-10	-1.37741
69980555	chr2:69980555:G:A	4.29207e-06	-1.13299e-10	-0.743182	2.24838e-05	-1.13299e-10	-0.644689	4.5355e-05	-1.13299e-10	-0.644943
69981001	chr2:69981001:C:T	2.29955e-06	-1.13299e-10	-1.36724	1.10578e-05	-1.13299e-10	-1.35435	2.23562e-05	-1.13299e-10	-1.35236
69982465	chr2:69982465:GT:G	2.65088e-06	-1.13299e-10	-1.22506	1.2798e-05	-1.13299e-10	-1.20819	2.58786e-05	-1.13299e-10	-1.20605
69982492	chr2:69982492:T:C	2.45539e-06	-1.13299e-10	-1.30166	1.08803e-05	-1.13299e-10	-1.37053	2.19313e-05	-1.13299e-10	-1.37155
69982533	chr2:69982533:G:A	2.27444e-06	-1.13299e-10	-1.37822	1.08257e-05	-1.13299e-10	-1.37556	2.18676e-05	-1.13299e-10	-1.37446
69982830	chr2:69982830:C:T	2.27505e-06	-1.13299e-10	-1.37795	1.08028e-05	-1.13299e-10	-1.37767	2.17974e-05	-1.13299e-10	-1.37767
69982831	chr2:69982831:G:A	2.27499e-06	-1.13299e-10	-1.37798	1.08834e-05	-1.13299e-10	-1.37024	2.19988e-05	-1.13299e-10	-1.36848
69982836	chr2:69982836:G:A	2.45692e-06	-1.13299e-10	-1.30104	1.12302e-05	-1.13299e-10	-1.33887	2.26703e-05	-1.13299e-10	-1.33841
69983080	chr2:69983080:G:A	3.2184e-06	-1.13299e-10	-1.03107	1.38781e-05	-1.13299e-10	-1.12717	2.78446e-05	-1.13299e-10	-1.13283
69983259	chr2:69983259:T:G	2.91112e-06	-1.13299e-10	-1.13141	1.32081e-05	-1.13299e-10	-1.17665	2.67875e-05	-1.13299e-10	-1.17153
69983682	chr2:69983682:G:A	2.27451e-06	-1.13299e-10	-1.37819	1.08247e-05	-1.13299e-10	-1.37565	2.18652e-05	-1.13299e-10	-1.37457
69983733	chr2:69983733:C:T	2.36013e-06	-1.13299e-10	-1.34124	1.09351e-05	-1.13299e-10	-1.3655	2.20708e-05	-1.13299e-10	-1.36521
69983908	chr2:69983908:C:T	4.42379e-06	-1.13299e-10	-0.712955	2.32258e-05	-1.13299e-10	-0.612221	4.68517e-05	-1.13299e-10	-0.612477
69983987	chr2:69983987:T:C	7.42266e-06	-1.13299e-10	-0.195414	3.34707e-05	-1.13299e-10	-0.246812	6.73067e-05	-1.13299e-10	-0.250204
69984273	chr2:69984273:A:C	3.19264e-06	-1.13299e-10	-1.0391	1.3778e-05	-1.13299e-10	-1.13441	2.76463e-05	-1.13299e-10	-1.13997
69985656	chr2:69985656:C:T	2.28005e-06	-1.13299e-10	-1.37575	1.07945e-05	-1.13299e-10	-1.37844	2.17806e-05	-1.13299e-10	-1.37844
69986381	chr2:69986381:C:T	2.34204e-06	-1.13299e-10	-1.34893	1.14919e-05	-1.13299e-10	-1.31584	2.32402e-05	-1.13299e-10	-1.31358
69987004	chr2:69987004:C:A	2.28036e-06	-1.13299e-10	-1.37562	1.07945e-05	-1.13299e-10	-1.37845	2.17806e-05	-1.13299e-10	-1.37844
69987469	chr2:69987469:G:A	2.3705e-06	-1.13299e-10	-1.33685	1.14614e-05	-1.13299e-10	-1.3185	2.31113e-05	-1.13299e-10	-1.31914
69987604	chr2:69987604:AT:A	5.38066e-07	-1.53777	-1.28195	2.62388e-06	-1.56636	-1.22647	5.33176e-06	-1.56275	-1.22303
69988113	chr2:69988113:A:T	2.42586e-06	-1.13299e-10	-1.31377	1.1131e-05	-1.13299e-10	-1.34775	2.24696e-05	-1.13299e-10	-1.3473
69989135	chr2:69989135:G:A	4.14836e-05	1.52535	-3.69445e-10	0.00010448	0.891516	-3.69445e-10	0.0001804	0.735711	-3.69445e-10
69989207	chr2:69989207:T:C	2.2748e-06	-1.13299e-10	-1.37806	1.08249e-05	-1.13299e-10	-1.37563	2.1866e-05	-1.13299e-10	-1.37453
69989545	chr2:69989545:C:T	6.80439e-06	-1.13299e-10	-0.282384	2.71789e-05	-1.13299e-10	-0.455043	5.43282e-05	-1.13299e-10	-0.46442
69990162	chr2:69990162:TTTTG:T	2.31592e-06	-1.13299e-10	-1.36014	1.0829e-05	-1.13299e-10	-1.37525	2.18524e-05	-1.13299e-10	-1.37515
69990230	chr2:69990230:T:C	2.27392e-06	-1.13299e-10	-1.37845	1.08188e-05	-1.13299e-10	-1.3762	2.183e-05	-1.13299e-10	-1.37618
69990330	chr2:69990330:C:T	2.41849e-06	-1.13299e-10	-1.31681	1.1288e-05	-1.13299e-10	-1.33374	2.2792e-05	-1.13299e-10	-1.33305
69990442	chr2:69990442:C:G	4.02972e-06	-1.13299e-10	-0.806255	1.69816e-05	-1.13299e-10	-0.925351	3.42919e-05	-1.13299e-10	-0.924555
69990545	chr2:69990545:A:G	4.97755e-06	-0.0117715	-0.583243	1.09647e-05	-0.721007	-0.641791	2.17716e-05	-0.718352	-0.660503
69991404	chr2:69991404:T:C	2.58458e-06	-1.13299e-10	-1.25039	1.28307e-05	-1.13299e-10	-1.20564	2.60327e-05	-1.13299e-10	-1.20011
69991432	chr2:69991432:CT:C	3.81909e-06	-1.13299e-10	-0.859939	1.69666e-05	-1.13299e-10	-0.926235	3.42581e-05	-1.13299e-10	-0.92554
69991546	chr2:69991546:CTTTA:C	3.86474e-06	-0.848057	-3.69445e-10	2.42367e-05	-0.569613	-3.69445e-10	4.94249e-05	-0.559009	-3.69445e-10
69991696	chr2:69991696:C:T	2.28525e-06	-1.13299e-10	-1.37348	1.07946e-05	-1.13299e-10	-1.37844	2.1784e-05	-1.13299e-10	-1.37829
69992239	chr2:69992239:T:C	2.73933e-06	-1.13299e-10	-1.19224	1.24997e-05	-1.13299e-10	-1.23178	2.53326e-05	-1.13299e-10	-1.22737
69992743	chr2:69992743:A:G	2.44049e-06	-1.13299e-10	-1.30775	1.16143e-05	-1.13299e-10	-1.30524	2.34848e-05	-1.13299e-10	-1.30311
69993149	chr2:69993149:G:A	2.32673e-06	-1.13299e-10	-1.35549	1.11044e-05	-1.13299e-10	-1.35015	2.25201e-05	-1.13299e-10	-1.34506
69993183	chr2:69993183:G:A	3.18236e-06	-1.13299e-10	-1.04233	1.37324e-05	-1.13299e-10	-1.13772	2.75532e-05	-1.13299e-10	-1.14334
69993984	chr2:69993984:C:G	2.66099e-06	-1.13299e-10	-1.22126	1.33639e-05	-1.13299e-10	-1.16493	2.68874e-05	-1.13299e-10	-1.16781
69994258	chr2:69994258:G:A	4.05879e-06	-1.13299e-10	-0.799067	1.97653e-05	-1.13299e-10	-0.773555	4.03876e-05	-1.13299e-10	-0.76094
69994280	chr2:69994280:C:A	3.16475e-06	-1.13299e-10	-1.04788	1.36629e-05	-1.13299e-10	-1.1428	2.74025e-05	-1.13299e-10	-1.14883
69994320	chr2:69994320:C:A	2.35057e-06	-1.13299e-10	-1.34529	1.09097e-05	-1.13299e-10	-1.36783	2.2019e-05	-1.13299e-10	-1.36756
69994807	chr2:69994807:C:T	2.3354e-06	-1.13299e-10	-1.35177	1.1456e-05	-1.13299e-10	-1.31897	2.31754e-05	-1.13299e-10	-1.31637
69995025	chr2:69995025:T:A	1.61535e-06	-1.40898	-0.311426	6.89675e-06	-1.3386	-0.487829	1.37675e-05	-1.33299	-0.504156
69995308	chr2:69995308:G:A	3.89258e-06	-1.13299e-10	-0.840879	1.72764e-05	-1.13299e-10	-0.90814	3.48909e-05	-1.13299e-10	-0.907237
69995395	chr2:69995395:A:G	6.02366e-07	-1.57248	-1.13436	3.14695e-06	-1.56082	-1.05023	6.36554e-06	-1.56366	-1.04491
69995413	chr2:69995413:C:T	3.39953e-06	-1.13299e-10	-0.976314	1.48799e-05	-1.13299e-10	-1.05747	3.03072e-05	-1.13299e-10	-1.04808
69995431	chr2:69995431:A:G	2.37216e-06	-1.13299e-10	-1.33615	1.16922e-05	-1.13299e-10	-1.29856	2.36381e-05	-1.13299e-10	-1.29661
69995498	chr2:69995498:T:A	2.83916e-06	-1.13299e-10	-1.15644	1.29442e-05	-1.13299e-10	-1.19684	2.62976e-05	-1.13299e-10	-1.18998
69995524	chr2:69995524:T:C	2.37759e-06	-1.13299e-10	-1.33386	1.15694e-05	-1.13299e-10	-1.30912	2.34512e-05	-1.13299e-10	-1.30454
69995928	chr2:69995928:T:C	2.35366e-06	-1.13299e-10	-1.34398	1.09177e-05	-1.13299e-10	-1.3671	2.20351e-05	-1.13299e-10	-1.36682
69995969	chr2:69995969:T:C	9.69921e-07	-1.54331	-0.687181	3.45149e-06	-1.46169	-1.05699	6.66667e-06	-1.4858	-1.07655
69997460	chr2:69997460:C:T	2.52688e-06	-1.13299e-10	-1.27297	1.23724e-05	-1.13299e-10	-1.24201	2.51217e-05	-1.13299e-10	-1.23573
69998020	chr2:69998020:G:A	2.89743e-06	-1.13299e-10	-1.13613	1.27e-05	-1.13299e-10	-1.21588	2.54979e-05	-1.13299e-10	-1.22087
69998265	chr2:69998265:G:A	6.5352e-07	-1.52153	-1.1038	3.2864e-06	-1.55626	-1.01143	6.7046e-06	-1.55108	-1.00559
69998660	chr2:69998660:C:T	3.71029e-06	-1.13299e-10	-0.888842	1.65096e-05	-1.13299e-10	-0.953539	3.33288e-05	-1.13299e-10	-0.953041
69998773	chr2:69998773:G:C	2.29971e-06	-1.13299e-10	-1.36717	1.08061e-05	-1.13299e-10	-1.37737	2.17924e-05	-1.13299e-10	-1.3779
69998913	chr2:69998913:A:G	2.71992e-06	-1.13299e-10	-1.19935	1.14267e-05	-1.13299e-10	-1.32153	2.29949e-05	-1.13299e-10	-1.32419
69999350	chr2:69999350:C:T	2.69396e-06	-1.13299e-10	-1.20894	1.1379e-05	-1.13299e-10	-1.32571	2.29034e-05	-1.13299e-10	-1.32818
69999384	chr2:69999384:G:T	2.42023e-06	-1.13299e-10	-1.31609	1.18845e-05	-1.13299e-10	-1.28224	2.39073e-05	-1.13299e-10	-1.28528
69999560	chr2:69999560:GCAGGATAATCACTTGAACA:G	2.35088e-06	-1.13299e-10	-1.34516	1.09108e-05	-1.13299e-10	-1.36773	2.20209e-05	-1.13299e-10	-1.36747
70000036	chr2:70000036:G:A	2.72194e-06	-1.13299e-10	-1.19861	1.18287e-05	-1.13299e-10	-1.28696	2.3819e-05	-1.13299e-10	-1.28898
70000069	chr2:70000069:T:C	2.60111e-06	-1.13299e-10	-1.24401	1.27727e-05	-1.13299e-10	-1.21017	2.5955e-05	-1.13299e-10	-1.2031
70000527	chr2:70000527:C:T	3.51221e-06	-1.13299e-10	-0.943707	1.56959e-05	-1.13299e-10	-1.00408	3.16633e-05	-1.13299e-10	-1.00431
70000649	chr2:70000649:C:T	2.84453e-06	-1.13299e-10	-1.15455	1.29652e-05	-1.13299e-10	-1.19522	2.63408e-05	-1.13299e-10	-1.18835
70001014	chr2:70001014:T:C	2.01687e-06	-1.49841	-3.69445e-10	9.02194e-06	-1.55782	-3.69445e-10	1.83731e-05	-1.54857	-3.69445e-10
70001307	chr2:70001307:T:C	2.36524e-06	-1.13299e-10	-1.33907	1.09498e-05	-1.13299e-10	-1.36417	2.21005e-05	-1.13299e-10	-1.36386
70001774	chr2:70001774:T:C	2.95463e-06	-1.13299e-10	-1.11658	1.34167e-05	-1.13299e-10	-1.16098	2.72768e-05	-1.13299e-10	-1.15343
70001961	chr2:70001961:G:A	3.15977e-06	-1.13299e-10	-1.04945	1.36966e-05	-1.13299e-10	-1.14033	2.75677e-05	-1.13299e-10	-1.14282
70002225	chr2:70002225:A:G	2.62378e-06	-1.13299e-10	-1.23534	1.1174e-05	-1.13299e-10	-1.34389	2.2494e-05	-1.13299e-10	-1.34621
70002269	chr2:70002269:T:C	2.27579e-06	-1.13299e-10	-1.37762	1.08501e-05	-1.13299e-10	-1.37331	2.19199e-05	-1.13299e-10	-1.37207
70002524	chr2:70002524:T:C	2.42249e-06	-1.13299e-10	-1.31516	1.16536e-05	-1.13299e-10	-1.30187	2.35415e-05	-1.13299e-10	-1.3007
70003705	chr2:70003705:C:T	2.32346e-06	-1.13299e-10	-1.35689	1.08543e-05	-1.13299e-10	-1.37292	2.18721e-05	-1.13299e-10	-1.37425
70003955	chr2:70003955:C:T	2.32308e-06	-1.13299e-10	-1.35706	1.08534e-05	-1.13299e-10	-1.37301	2.18706e-05	-1.13299e-10	-1.37432
70004052	chr2:70004052:G:A	4.196e-06	-1.13299e-10	-0.76582	1.88097e-05	-1.13299e-10	-0.823111	3.79082e-05	-1.13299e-10	-0.824296
70004215	chr2:70004215:T:C	2.47894e-06	-1.13299e-10	-1.29212	1.24171e-05	-1.13299e-10	-1.2384	2.51244e-05	-1.13299e-10	-1.23563
70004259	chr2:70004259:C:T	2.457e-06	-1.13299e-10	-1.30101	1.22279e-05	-1.13299e-10	-1.25376	2.47204e-05	-1.13299e-10	-1.25184
70004347	chr2:70004347:T:C	5.3618e-06	-1.13299e-10	-0.520652	2.32873e-05	-1.13299e-10	-0.609575	4.6747e-05	-1.13299e-10	-0.614712
70006193	chr2:70006193:T:C	3.09639e-06	-1.13299e-10	-1.06972	1.42201e-05	-1.13299e-10	-1.10282	2.8483e-05	-1.13299e-10	-1.11015
70006260	chr2:70006260:C:T	9.83732e-07	-1.51695	-0.699404	3.60936e-06	-1.4145	-1.05945	6.95067e-06	-1.44209	-1.07854
70006290	chr2:70006290:C:T	2.36193e-06	-1.13299e-10	-1.34047	1.16437e-05	-1.13299e-10	-1.30272	2.35638e-05	-1.13299e-10	-1.29975
70006413	chr2:70006413:G:A	3.02304e-06	-1.13299e-10	-1.09369	1.37069e-05	-1.13299e-10	-1.13958	2.76608e-05	-1.13299e-10	-1.13945
70007256	chr2:70007256:G:A	2.27446e-06	-1.13299e-10	-1.37821	1.08966e-05	-1.13299e-10	-1.36903	2.2e-05	-1.13299e-10	-1.36842
70007491	chr2:70007491:A:G	2.65349e-06	-1.13299e-10	-1.22408	1.12494e-05	-1.13299e-10	-1.33717	2.26423e-05	-1.13299e-10	-1.33964
70007732	chr2:70007732:T:A	2.83108e-06	-1.13299e-10	-1.15929	1.17144e-05	-1.13299e-10	-1.29666	2.35642e-05	-1.13299e-10	-1.29974
70007875	chr2:70007875:A:G	2.76451e-06	-1.13299e-10	-1.18309	1.15507e-05	-1.13299e-10	-1.31074	2.32415e-05	-1.13299e-10	-1.31352
70008445	chr2:70008445:T:C	2.91381e-06	-1.13299e-10	-1.13049	1.32482e-05	-1.13299e-10	-1.17362	2.69283e-05	-1.13299e-10	-1.16629
70008476	chr2:70008476:A:G	2.89499e-06	-1.13299e-10	-1.13697	1.18766e-05	-1.13299e-10	-1.28291	2.38838e-05	-1.13299e-10	-1.28626
70008575	chr2:70008575:T:C	2.34087e-06	-1.13299e-10	-1.34943	1.13469e-05	-1.13299e-10	-1.32854	2.28284e-05	-1.13299e-10	-1.33146
70008743	chr2:70008743:AC:A	2.90451e-06	-1.13299e-10	-1.13369	1.32098e-05	-1.13299e-10	-1.17652	2.68488e-05	-1.13299e-10	-1.16924
70009037	chr2:70009037:T:G	2.33463e-06	-1.13299e-10	-1.3521	1.08818e-05	-1.13299e-10	-1.37039	2.19212e-05	-1.13299e-10	-1.37201
70009427	chr2:70009427:T:C	2.31968e-06	-1.13299e-10	-1.35852	1.08455e-05	-1.13299e-10	-1.37373	2.18567e-05	-1.13299e-10	-1.37495
70009519	chr2:70009519:C:T	3.55962e-06	-1.13299e-10	-0.930297	1.58887e-05	-1.13299e-10	-0.991876	3.20782e-05	-1.13299e-10	-0.991286
70009625	chr2:70009625:T:C	2.75735e-06	-1.13299e-10	-1.18568	1.15271e-05	-1.13299e-10	-1.31278	2.31978e-05	-1.13299e-10	-1.31541
70009642	chr2:70009642:C:T	2.77278e-06	-1.13299e-10	-1.1801	1.15649e-05	-1.13299e-10	-1.30951	2.32723e-05	-1.13299e-10	-1.3122
70009964	chr2:70009964:C:T	2.46518e-06	-1.13299e-10	-1.29769	1.18769e-05	-1.13299e-10	-1.28289	2.39992e-05	-1.13299e-10	-1.28144
70010228	chr2:70010228:A:G	2.85768e-06	-1.13299e-10	-1.14994	1.17831e-05	-1.13299e-10	-1.29082	2.37002e-05	-1.13299e-10	-1.29398
70010731	chr2:70010731:G:A	2.78776e-06	-1.13299e-10	-1.17471	1.20325e-05	-1.13299e-10	-1.26987	2.4225e-05	-1.13299e-10	-1.27208
70010762	chr2:70010762:C:T	3.0336e-06	-1.13299e-10	-1.0902	1.55372e-05	-1.13299e-10	-1.01425	3.16345e-05	-1.13299e-10	-1.00522
70010767	chr2:70010767:G:A	3.75761e-06	-0.87617	-3.69445e-10	1.30514e-05	-1.18859	-3.69445e-10	2.61735e-05	-1.19471	-3.69445e-10
70010966	chr2:70010966:C:T	2.86877e-06	-1.13299e-10	-1.14607	1.18106e-05	-1.13299e-10	-1.28849	2.37537e-05	-1.13299e-10	-1.29173
70011107	chr2:70011107:G:A	7.60404e-06	-1.13299e-10	-0.171273	3.41985e-05	-1.13299e-10	-0.225302	6.87643e-05	-1.13299e-10	-0.228778
70011303	chr2:70011303:T:C	2.38379e-06	-1.13299e-10	-1.33126	1.17718e-05	-1.13299e-10	-1.29177	2.38003e-05	-1.13299e-10	-1.28977
70011664	chr2:70011664:A:G	2.27429e-06	-1.13299e-10	-1.37828	1.089e-05	-1.13299e-10	-1.36964	2.19864e-05	-1.13299e-10	-1.36904
70011835	chr2:70011835:C:T	2.28593e-06	-1.13299e-10	-1.37318	1.09582e-05	-1.13299e-10	-1.36339	2.21473e-05	-1.13299e-10	-1.36175
70012078	chr2:70012078:T:C	2.79017e-06	-1.13299e-10	-1.17385	1.27468e-05	-1.13299e-10	-1.2122	2.58881e-05	-1.13299e-10	-1.20568
70012207	chr2:70012207:T:C	4.87869e-06	-1.13299e-10	-0.615076	2.13263e-05	-1.13299e-10	-0.697543	4.28034e-05	-1.13299e-10	-0.702847
70012284	chr2:70012284:A:G	3.0132e-06	-1.13299e-10	-1.09695	1.3649e-05	-1.13299e-10	-1.14382	2.75416e-05	-1.13299e-10	-1.14377
70013204	chr2:70013204:C:T	2.39735e-06	-1.13299e-10	-1.32559	1.18603e-05	-1.13299e-10	-1.28428	2.39824e-05	-1.13299e-10	-1.28214
70013524	chr2:70013524:T:C	1.96613e-06	-1.52388	-3.69445e-10	8.86366e-06	-1.57552	-3.69445e-10	1.80447e-05	-1.56661	-3.69445e-10
70013788	chr2:70013788:T:C	3.33368e-06	-1.13299e-10	-0.995876	1.49535e-05	-1.13299e-10	-1.05254	3.01918e-05	-1.13299e-10	-1.05189
70013798	chr2:70013798:T:C	2.38165e-06	-1.13299e-10	-1.33216	1.14423e-05	-1.13299e-10	-1.32017	2.31127e-05	-1.13299e-10	-1.31908
70013835	chr2:70013835:C:T	2.41754e-06	-1.13299e-10	-1.3172	1.18715e-05	-1.13299e-10	-1.28334	2.38808e-05	-1.13299e-10	-1.28639
70013992	chr2:70013992:T:C	3.52735e-06	-1.13299e-10	-0.939405	1.57464e-05	-1.13299e-10	-1.00087	3.17831e-05	-1.13299e-10	-1.00053
70014082	chr2:70014082:G:A	2.80984e-06	-1.13299e-10	-1.16682	1.16637e-05	-1.13299e-10	-1.301	2.34635e-05	-1.13299e-10	-1.30402
70014160	chr2:70014160:A:G	3.12798e-06	-1.13299e-10	-1.05956	1.35202e-05	-1.13299e-10	-1.1533	2.71325e-05	-1.13299e-10	-1.15873
70015152	chr2:70015152:A:G	2.54177e-06	-1.13299e-10	-1.26709	1.17748e-05	-1.13299e-10	-1.29152	2.37862e-05	-1.13299e-10	-1.29036
70015429	chr2:70015429:T:C	2.90255e-06	-1.13299e-10	-1.13436	1.32016e-05	-1.13299e-10	-1.17714	2.68318e-05	-1.13299e-10	-1.16987
70015911	chr2:70015911:C:T	3.52544e-06	-1.13299e-10	-0.939948	1.53748e-05	-1.13299e-10	-1.02475	3.13329e-05	-1.13299e-10	-1.01479
70015932	chr2:70015932:C:T	3.70816e-06	-1.13299e-10	-0.889415	1.53908e-05	-1.13299e-10	-1.02372	3.09973e-05	-1.13299e-10	-1.02556
70015946	chr2:70015946:A:G	2.73903e-06	-1.13299e-10	-1.19235	1.14889e-05	-1.13299e-10	-1.3161	2.31196e-05	-1.13299e-10	-1.31878
70016907	chr2:70016907:C:A	3.53827e-06	-1.13299e-10	-0.936313	1.5425e-05	-1.13299e-10	-1.0215	3.14361e-05	-1.13299e-10	-1.01151
70017735	chr2:70017735:A:T	2.74583e-06	-1.13299e-10	-1.18987	1.26818e-05	-1.13299e-10	-1.21732	2.55884e-05	-1.13299e-10	-1.21733
70017852	chr2:70017852:G:A	6.40315e-07	-1.55566	-1.09009	3.27589e-06	-1.57367	-0.997224	6.66719e-06	-1.5717	-0.990569
70017873	chr2:70017873:C:T	3.00518e-06	-1.13299e-10	-1.09961	1.36165e-05	-1.13299e-10	-1.1462	2.74754e-05	-1.13299e-10	-1.14617
70017878	chr2:70017878:A:G	5.2393e-06	-1.13299e-10	-0.543764	2.28366e-05	-1.13299e-10	-0.629116	4.61544e-05	-1.13299e-10	-0.627471
70018025	chr2:70018025:G:A	2.88435e-06	-1.13299e-10	-1.14065	1.18532e-05	-1.13299e-10	-1.28488	2.38351e-05	-1.13299e-10	-1.28831
70018177	chr2:70018177:T:C	3.56825e-06	-1.13299e-10	-0.927877	1.42877e-05	-1.13299e-10	-1.09808	2.87153e-05	-1.13299e-10	-1.10203
70018260	chr2:70018260:G:A	3.22276e-06	-1.13299e-10	-1.02971	1.44947e-05	-1.13299e-10	-1.0837	2.94183e-05	-1.13299e-10	-1.07785
70018276	chr2:70018276:G:T	2.85438e-06	-1.13299e-10	-1.1511	1.2243e-05	-1.13299e-10	-1.25253	2.4646e-05	-1.13299e-10	-1.25485
70018291	chr2:70018291:T:C	3.56914e-06	-1.13299e-10	-0.927627	1.59275e-05	-1.13299e-10	-0.989433	3.21574e-05	-1.13299e-10	-0.988821
70018329	chr2:70018329:T:C	2.67794e-06	-1.13299e-10	-1.2149	1.3497e-05	-1.13299e-10	-1.15502	2.73583e-05	-1.13299e-10	-1.15044
70018453	chr2:70018453:C:T	3.42126e-06	-1.13299e-10	-0.969943	1.46047e-05	-1.13299e-10	-1.07614	2.92729e-05	-1.13299e-10	-1.0828
70018460	chr2:70018460:T:C	3.10442e-06	-1.13299e-10	-1.06712	1.59107e-05	-1.13299e-10	-0.990491	3.18646e-05	-1.13299e-10	-0.997967
70018703	chr2:70018703:G:A	2.36047e-06	-1.13299e-10	-1.34109	1.0933e-05	-1.13299e-10	-1.36569	2.20667e-05	-1.13299e-10	-1.36539
70018741	chr2:70018741:A:G	2.91125e-06	-1.13299e-10	-1.13137	1.32377e-05	-1.13299e-10	-1.17442	2.69066e-05	-1.13299e-10	-1.16709
70019205	chr2:70019205:A:C	2.40125e-06	-1.13299e-10	-1.32396	1.18867e-05	-1.13299e-10	-1.28206	2.40362e-05	-1.13299e-10	-1.2799
70019669	chr2:70019669:A:G	3.09999e-06	-1.13299e-10	-1.06855	1.42356e-05	-1.13299e-10	-1.10174	2.85135e-05	-1.13299e-10	-1.10908
70020335	chr2:70020335:C:T	2.33003e-06	-1.13299e-10	-1.35407	1.08703e-05	-1.13299e-10	-1.37145	2.19004e-05	-1.13299e-10	-1.37296
70020522	chr2:70020522:C:G	4.52198e-05	1.96017	-0.348588	0.000154218	1.16355	0.117341	0.000303712	1.1161	0.140512
70020888	chr2:70020888:G:A	2.54127e-06	-1.13299e-10	-1.26729	1.10218e-05	-1.13299e-10	-1.35761	2.2198e-05	-1.13299e-10	-1.35946
70021027	chr2:70021027:A:G	2.63865e-06	-1.13299e-10	-1.22968	1.15495e-05	-1.13299e-10	-1.31084	2.32569e-05	-1.13299e-10	-1.31286
70021259	chr2:70021259:T:C	2.29747e-06	-1.13299e-10	-1.36814	1.10438e-05	-1.13299e-10	-1.35561	2.23291e-05	-1.13299e-10	-1.35357
70021519	chr2:70021519:T:C	2.53491e-06	-1.13299e-10	-1.26979	1.10104e-05	-1.13299e-10	-1.35864	2.21757e-05	-1.13299e-10	-1.36046
70021947	chr2:70021947:G:A	3.54273e-06	-1.13299e-10	-0.935054	1.58078e-05	-1.13299e-10	-0.99698	3.19058e-05	-1.13299e-10	-0.996676
70022539	chr2:70022539:G:C	4.21966e-06	-1.13299e-10	-0.760198	2.19773e-05	-1.13299e-10	-0.667471	4.43055e-05	-1.13299e-10	-0.668355
70023173	chr2:70023173:C:T	3.17611e-06	-1.04429	-3.69445e-10	1.22565e-05	-1.25143	-3.69445e-10	2.38943e-05	-1.28582	-3.69445e-10
70023434	chr2:70023434:T:C	3.72982e-06	-1.13299e-10	-0.883591	1.65956e-05	-1.13299e-10	-0.948344	3.35124e-05	-1.13299e-10	-0.947549
70024079	chr2:70024079:C:T	2.24131e-06	-1.39289	-3.69445e-10	9.99334e-06	-1.45556	-3.69445e-10	1.94998e-05	-1.48906	-3.69445e-10
70024358	chr2:70024358:T:C	9.11386e-07	-1.54516	-0.747583	3.30619e-06	-1.4713	-1.09039	6.40009e-06	-1.49426	-1.10889
70024455	chr2:70024455:G:C	2.45396e-06	-1.13299e-10	-1.30225	1.18191e-05	-1.13299e-10	-1.28776	2.38798e-05	-1.13299e-10	-1.28643
70024496	chr2:70024496:C:G	2.70717e-06	-1.13299e-10	-1.20405	1.19307e-05	-1.13299e-10	-1.27837	2.40776e-05	-1.13299e-10	-1.27818
70024862	chr2:70024862:T:G	2.44206e-06	-1.13299e-10	-1.30711	1.13049e-05	-1.13299e-10	-1.33225	2.28625e-05	-1.13299e-10	-1.32997
70025012	chr2:70025012:A:G	2.52517e-06	-1.13299e-10	-1.27364	1.1223e-05	-1.13299e-10	-1.33952	2.26103e-05	-1.13299e-10	-1.34106
70025166	chr2:70025166:T:C	2.528e-06	-1.13299e-10	-1.27252	1.09978e-05	-1.13299e-10	-1.35979	2.21524e-05	-1.13299e-10	-1.36152
70025179	chr2:70025179:C:A	3.60106e-06	-1.13299e-10	-0.918723	1.52722e-05	-1.13299e-10	-1.03145	3.06129e-05	-1.13299e-10	-1.03804
70025532	chr2:70025532:G:C	3.15923e-06	-1.13299e-10	-1.04962	1.42733e-05	-1.13299e-10	-1.09909	2.88041e-05	-1.13299e-10	-1.09894
70026188	chr2:70026188:G:A	3.5715e-06	-1.13299e-10	-0.926966	1.59357e-05	-1.13299e-10	-0.988918	3.21734e-05	-1.13299e-10	-0.988323
70026229	chr2:70026229:G:A	2.61854e-06	-1.13299e-10	-1.23734	1.28727e-05	-1.13299e-10	-1.20237	2.61599e-05	-1.13299e-10	-1.19523
70026499	chr2:70026499:A:G	2.57011e-06	-1.13299e-10	-1.256	1.13481e-05	-1.13299e-10	-1.32843	2.28573e-05	-1.13299e-10	-1.33019
70026687	chr2:70026687:G:A	2.3539e-06	-1.13299e-10	-1.34388	1.09186e-05	-1.13299e-10	-1.36701	2.20369e-05	-1.13299e-10	-1.36674
70026832	chr2:70026832:C:T	2.46811e-06	-1.13299e-10	-1.2965	1.18925e-05	-1.13299e-10	-1.28157	2.4031e-05	-1.13299e-10	-1.28012
70027148	chr2:70027148:C:T	2.92058e-06	-1.13299e-10	-1.12817	1.32789e-05	-1.13299e-10	-1.17131	2.69963e-05	-1.13299e-10	-1.16376
70027180	chr2:70027180:C:A	2.3685e-06	-1.13299e-10	-1.33769	1.09715e-05	-1.13299e-10	-1.36218	2.20858e-05	-1.13299e-10	-1.36453
70027409	chr2:70027409:C:T	6.31995e-07	-1.54201	-1.11682	3.18575e-06	-1.56805	-1.03075	6.48464e-06	-1.56455	-1.02548
70027744	chr2:70027744:T:C	8.38352e-06	-1.13299e-10	-0.0736839	3.75848e-05	-1.13299e-10	-0.130884	7.55694e-05	-1.13299e-10	-0.134412
70027774	chr2:70027774:T:C	3.53007e-06	-1.13299e-10	-0.938635	1.5392e-05	-1.13299e-10	-1.02363	3.13684e-05	-1.13299e-10	-1.01366
70027872	chr2:70027872:GTGA:G	2.91381e-06	-1.13299e-10	-1.13049	1.32482e-05	-1.13299e-10	-1.17362	2.69283e-05	-1.13299e-10	-1.16629
70028881	chr2:70028881:G:A	2.75903e-06	-1.13299e-10	-1.18507	1.19439e-05	-1.13299e-10	-1.27726	2.40502e-05	-1.13299e-10	-1.27932
70028920	chr2:70028920:C:T	2.42449e-06	-1.13299e-10	-1.31433	1.20408e-05	-1.13299e-10	-1.26918	2.43527e-05	-1.13299e-10	-1.26682
70028987	chr2:70028987:C:T	2.97313e-06	-1.13299e-10	-1.11034	1.34831e-05	-1.13299e-10	-1.15604	2.72066e-05	-1.13299e-10	-1.156
70029123	chr2:70029123:G:C	2.89125e-06	-1.13299e-10	-1.13826	1.18687e-05	-1.13299e-10	-1.28358	2.38688e-05	-1.13299e-10	-1.28689
70029144	chr2:70029144:G:A	2.81788e-06	-1.13299e-10	-1.16397	1.42502e-05	-1.13299e-10	-1.10071	2.86798e-05	-1.13299e-10	-1.10327
70029442	chr2:70029442:C:T	2.39084e-06	-1.13299e-10	-1.32831	1.18169e-05	-1.13299e-10	-1.28795	2.38939e-05	-1.13299e-10	-1.28584
70029568	chr2:70029568:A:G	8.76122e-07	-1.54143	-0.790776	3.24875e-06	-1.45777	-1.12144	6.28526e-06	-1.48237	-1.13888
70029680	chr2:70029680:G:C	3.6531e-06	-1.13299e-10	-0.904376	1.51955e-05	-1.13299e-10	-1.03648	3.0605e-05	-1.13299e-10	-1.0383
70029844	chr2:70029844:G:C	2.81249e-06	-1.13299e-10	-1.16588	1.4297e-05	-1.13299e-10	-1.09743	2.89851e-05	-1.13299e-10	-1.09268
70029938	chr2:70029938:T:G	2.33495e-06	-1.13299e-10	-1.35196	1.08808e-05	-1.13299e-10	-1.37048	2.19204e-05	-1.13299e-10	-1.37204
70029961	chr2:70029961:C:T	3.52642e-06	-1.13299e-10	-0.93967	1.49869e-05	-1.13299e-10	-1.05031	3.00368e-05	-1.13299e-10	-1.05704
70030088	chr2:70030088:CAG:C	2.47173e-06	-1.13299e-10	-1.29503	1.23107e-05	-1.13299e-10	-1.24702	2.47881e-05	-1.13299e-10	-1.2491
70030717	chr2:70030717:T:C	3.63191e-06	-1.13299e-10	-0.910193	1.57922e-05	-1.13299e-10	-0.997964	3.21957e-05	-1.13299e-10	-0.98763
70031284	chr2:70031284:G:A	2.96202e-06	-1.13299e-10	-1.11408	1.35594e-05	-1.13299e-10	-1.15041	2.74395e-05	-1.13299e-10	-1.14748
70031498	chr2:70031498:C:T	2.32219e-06	-1.13299e-10	-1.35744	1.08506e-05	-1.13299e-10	-1.37326	2.18664e-05	-1.13299e-10	-1.37451
70031513	chr2:70031513:T:C	2.33846e-06	-1.13299e-10	-1.35046	1.08319e-05	-1.13299e-10	-1.37499	2.18786e-05	-1.13299e-10	-1.37396
70031650	chr2:70031650:T:C	9.84604e-06	-1.13299e-10	0.0871181	5.55973e-05	-1.13299e-10	0.260652	0.000114594	-1.13299e-10	0.281934
70031903	chr2:70031903:G:A	3.56003e-06	-1.13299e-10	-0.930183	1.58903e-05	-1.13299e-10	-0.991772	3.20817e-05	-1.13299e-10	-0.991177
70032021	chr2:70032021:T:C	2.62695e-06	-1.13299e-10	-1.23413	1.11918e-05	-1.13299e-10	-1.3423	2.25305e-05	-1.13299e-10	-1.34459
70032363	chr2:70032363:T:C	2.36538e-06	-1.13299e-10	-1.33901	1.16458e-05	-1.13299e-10	-1.30254	2.35434e-05	-1.13299e-10	-1.30062
70032553	chr2:70032553:G:A	3.58658e-06	-1.13299e-10	-0.922752	1.83019e-05	-1.13299e-10	-0.85048	3.67248e-05	-1.13299e-10	-0.856012
70032797	chr2:70032797:C:T	7.05381e-06	-1.13299e-10	-0.246384	3.23166e-05	-1.13299e-10	-0.281902	6.48758e-05	-1.13299e-10	-0.286989
70034206	chr2:70034206:C:T	3.09186e-06	-1.07118	-3.69445e-10	1.19913e-05	-1.2733	-3.69445e-10	2.47101e-05	-1.25225	-3.69445e-10
70034440	chr2:70034440:G:A	6.09033e-06	-1.13299e-10	-0.393249	2.60781e-05	-1.13299e-10	-0.496388	5.26225e-05	-1.13299e-10	-0.49632
70034525	chr2:70034525:T:C	8.14349e-07	-1.56361	-0.841705	2.9862e-06	-1.50422	-1.15927	5.81795e-06	-1.52309	-1.17542
70034779	chr2:70034779:T:C	2.01101e-06	-1.55885	0.0575314	1.06121e-05	-1.57548	0.179992	2.24819e-05	-1.57542	0.228672
70034897	chr2:70034897:A:C	8.17911e-06	-1.13299e-10	-0.0983689	3.67687e-05	-1.13299e-10	-0.152836	7.39345e-05	-1.13299e-10	-0.156284
70035425	chr2:70035425:T:C	2.37647e-06	-1.13299e-10	-1.33433	1.172e-05	-1.13299e-10	-1.29618	2.36945e-05	-1.13299e-10	-1.29422
70035853	chr2:70035853:C:T	2.3747e-06	-1.13299e-10	-1.33508	1.17069e-05	-1.13299e-10	-1.2973	2.36677e-05	-1.13299e-10	-1.29535
70036128	chr2:70036128:G:A	7.54992e-07	-1.22929	-1.25171	4.67508e-06	-1.00246	-1.21277	1.01015e-05	-0.931534	-1.21525
70036336	chr2:70036336:A:G	3.82188e-06	-1.13299e-10	-0.859209	1.96131e-05	-1.13299e-10	-0.781287	3.93824e-05	-1.13299e-10	-0.786144
70036388	chr2:70036388:G:A	2.3819e-06	-1.13299e-10	-1.33205	1.17569e-05	-1.13299e-10	-1.29304	2.377e-05	-1.13299e-10	-1.29104
70037449	chr2:70037449:G:A	2.53815e-06	-1.13299e-10	-1.26852	1.2434e-05	-1.13299e-10	-1.23705	2.5249e-05	-1.13299e-10	-1.23068
70037651	chr2:70037651:C:T	4.53729e-05	1.92541	-0.310447	0.000156217	1.13351	0.160254	0.000308391	1.08642	0.185485
70037657	chr2:70037657:A:G	2.53769e-06	-1.13299e-10	-1.2687	1.12592e-05	-1.13299e-10	-1.3363	2.26834e-05	-1.13299e-10	-1.33783
70038283	chr2:70038283:ATGCT:A	3.15677e-06	-1.13299e-10	-1.0504	1.42629e-05	-1.13299e-10	-1.09982	2.87836e-05	-1.13299e-10	-1.09966
70038533	chr2:70038533:C:T	2.55425e-06	-1.13299e-10	-1.26219	1.13021e-05	-1.13299e-10	-1.33249	2.27679e-05	-1.13299e-10	-1.33411
70038664	chr2:70038664:T:C	5.24347e-07	-1.56429	-1.28127	2.54747e-06	-1.57517	-1.24721	5.21088e-06	-1.57553	-1.23319
70038817	chr2:70038817:G:A	6.01948e-06	-1.13299e-10	-0.404951	2.73033e-05	-1.13299e-10	-0.450475	5.46904e-05	-1.13299e-10	-0.457775
70039041	chr2:70039041:G:T	2.64917e-06	-1.13299e-10	-1.22571	1.12436e-05	-1.13299e-10	-1.33769	2.26343e-05	-1.13299e-10	-1.34
70039296	chr2:70039296:G:T	3.42675e-06	-1.13299e-10	-0.968341	1.46202e-05	-1.13299e-10	-1.07508	2.9304e-05	-1.13299e-10	-1.08174
70039573	chr2:70039573:C:G	2.65538e-06	-1.13299e-10	-1.22336	1.12634e-05	-1.13299e-10	-1.33592	2.26717e-05	-1.13299e-10	-1.33835
70039930	chr2:70039930:C:T	2.3596e-06	-1.13299e-10	-1.34146	1.08045e-05	-1.13299e-10	-1.37752	2.18126e-05	-1.13299e-10	-1.37697
70040129	chr2:70040129:G:A	6.36976e-07	-1.54451	-1.10646	3.22754e-06	-1.56915	-1.01662	6.57444e-06	-1.56592	-1.01035
70040800	chr2:70040800:T:TG	1.25432e-05	-1.13299e-10	0.329225	6.77413e-05	-1.13299e-10	0.458214	0.000140425	-1.13299e-10	0.485213
70040956	chr2:70040956:C:T	2.39736e-06	-1.13299e-10	-1.32558	1.11481e-05	-1.13299e-10	-1.34621	2.25372e-05	-1.13299e-10	-1.3443
70041812	chr2:70041812:G:A	2.35645e-06	-1.13299e-10	-1.34279	1.09274e-05	-1.13299e-10	-1.36621	2.20562e-05	-1.13299e-10	-1.36587
70041941	chr2:70041941:C:A	2.32199e-06	-1.13299e-10	-1.35753	1.08422e-05	-1.13299e-10	-1.37404	2.18812e-05	-1.13299e-10	-1.37384
70042425	chr2:70042425:AG:A	2.70577e-06	-1.13299e-10	-1.20456	1.34874e-05	-1.13299e-10	-1.15573	2.72942e-05	-1.13299e-10	-1.15279
70042759	chr2:70042759:G:A	3.12664e-06	-1.13299e-10	-1.05999	1.35127e-05	-1.13299e-10	-1.15385	2.7125e-05	-1.13299e-10	-1.15901
70044011	chr2:70044011:A:C	1.88017e-06	-1.56859	-3.69445e-10	8.88919e-06	-1.57265	-3.69445e-10	1.7927e-05	-1.57315	-3.69445e-10
70044316	chr2:70044316:T:C	3.56791e-06	-1.13299e-10	-0.927971	1.5942e-05	-1.13299e-10	-0.988525	3.21821e-05	-1.13299e-10	-0.988054
70044701	chr2:70044701:C:T	1.87343e-06	-1.57218	-3.69445e-10	9.00572e-06	-1.55962	-3.69445e-10	1.80018e-05	-1.56899	-3.69445e-10
70044741	chr2:70044741:G:A	3.79147e-06	-1.13299e-10	-0.867197	1.68528e-05	-1.13299e-10	-0.932964	3.40276e-05	-1.13299e-10	-0.932292
70044805	chr2:70044805:C:T	3.15841e-06	-1.13299e-10	-1.04988	1.42698e-05	-1.13299e-10	-1.09934	2.8797e-05	-1.13299e-10	-1.09919
70044838	chr2:70044838:A:G	3.11215e-06	-1.13299e-10	-1.06464	1.33595e-05	-1.13299e-10	-1.16525	2.67581e-05	-1.13299e-10	-1.17263
70045099	chr2:70045099:G:A	5.12126e-06	-1.13299e-10	-0.566552	2.23334e-05	-1.13299e-10	-0.651398	4.48331e-05	-1.13299e-10	-0.656516
70045140	chr2:70045140:A:G	2.34478e-06	-1.13299e-10	-1.34776	1.08178e-05	-1.13299e-10	-1.37629	2.1846e-05	-1.13299e-10	-1.37544
70046104	chr2:70046104:C:CA	2.46155e-06	-1.13299e-10	-1.29916	1.18561e-05	-1.13299e-10	-1.28464	2.39527e-05	-1.13299e-10	-1.28338
70046575	chr2:70046575:G:A	1.78373e-05	2.05888	-1.37754	9.9817e-05	2.22382	-1.37797	0.000242155	2.40829	-1.37818
70047647	chr2:70047647:T:C	2.6287e-06	-1.13299e-10	-1.23346	1.1183e-05	-1.13299e-10	-1.34308	2.25126e-05	-1.13299e-10	-1.34539
70047748	chr2:70047748:G:A	6.51547e-07	-1.54357	-1.08478	3.3141e-06	-1.56865	-0.990652	6.75431e-06	-1.56538	-0.983903
70047879	chr2:70047879:G:A	2.4023e-06	-1.13299e-10	-1.32352	1.18952e-05	-1.13299e-10	-1.28135	2.40537e-05	-1.13299e-10	-1.27917
70048345	chr2:70048345:G:A	2.38456e-06	-1.13299e-10	-1.33094	1.10955e-05	-1.13299e-10	-1.35095	2.24269e-05	-1.13299e-10	-1.3492
70049296	chr2:70049296:C:T	7.79224e-06	-1.13299e-10	-0.146823	3.49992e-05	-1.13299e-10	-0.202158	7.03745e-05	-1.13299e-10	-0.205633
70049304	chr2:70049304:G:A	2.30341e-06	-1.13299e-10	-1.36556	1.08075e-05	-1.13299e-10	-1.37724	2.18093e-05	-1.13299e-10	-1.37713
70049471	chr2:70049471:C:T	3.55666e-06	-1.13299e-10	-0.93113	1.58768e-05	-1.13299e-10	-0.992624	3.20543e-05	-1.13299e-10	-0.992031
70049789	chr2:70049789:AC:A	3.53834e-06	-1.13299e-10	-0.936295	1.54248e-05	-1.13299e-10	-1.02151	3.14356e-05	-1.13299e-10	-1.01152
70051502	chr2:70051502:A:G	2.90854e-06	-1.13299e-10	-1.1323	1.3192e-05	-1.13299e-10	-1.17787	2.67561e-05	-1.13299e-10	-1.1727
70051506	chr2:70051506:A:C	2.31276e-06	-1.13299e-10	-1.36151	1.08707e-05	-1.13299e-10	-1.37141	2.19519e-05	-1.13299e-10	-1.37061
70051911	chr2:70051911:T:G	2.59919e-06	-1.13299e-10	-1.24475	1.11346e-05	-1.13299e-10	-1.34742	2.24202e-05	-1.13299e-10	-1.3495
70051923	chr2:70051923:C:T	3.14917e-06	-1.13299e-10	-1.05281	1.42311e-05	-1.13299e-10	-1.10206	2.87189e-05	-1.13299e-10	-1.10191
70052122	chr2:70052122:A:G	3.03222e-06	-1.13299e-10	-1.09066	1.46139e-05	-1.13299e-10	-1.07551	2.96178e-05	-1.13299e-10	-1.07109
70053040	chr2:70053040:T:C	2.30405e-06	-1.13299e-10	-1.36529	1.08133e-05	-1.13299e-10	-1.37671	2.18029e-05	-1.13299e-10	-1.37742
70053242	chr2:70053242:C:G	7.59335e-06	-1.13299e-10	-0.172679	3.41505e-05	-1.13299e-10	-0.226705	6.86678e-05	-1.13299e-10	-0.230182
70053705	chr2:70053705:C:A	2.37307e-06	-1.13299e-10	-1.33577	1.16994e-05	-1.13299e-10	-1.29794	2.36505e-05	-1.13299e-10	-1.29608
70053890	chr2:70053890:C:G	2.14627e-06	-1.43622	-3.69445e-10	9.78209e-06	-1.47693	-3.69445e-10	1.9366e-05	-1.49594	-3.69445e-10
70053959	chr2:70053959:G:T	2.3118e-06	-1.13299e-10	-1.36193	1.08274e-05	-1.13299e-10	-1.3754	2.1826e-05	-1.13299e-10	-1.37636
70054224	chr2:70054224:G:A	3.5716e-06	-1.13299e-10	-0.926937	1.59376e-05	-1.13299e-10	-0.9888	3.21775e-05	-1.13299e-10	-0.988195
70054330	chr2:70054330:G:A	2.29723e-06	-1.13299e-10	-1.36825	1.10425e-05	-1.13299e-10	-1.35573	2.23247e-05	-1.13299e-10	-1.35377
70054478	chr2:70054478:G:A	2.27698e-06	-1.13299e-10	-1.3771	1.09274e-05	-1.13299e-10	-1.36621	2.20669e-05	-1.13299e-10	-1.36538
70054701	chr2:70054701:C:T	1.28051e-05	-1.13299e-10	0.349893	5.29443e-05	-1.13299e-10	0.211758	0.000108555	-1.13299e-10	0.227798
70054949	chr2:70054949:G:A	2.64864e-06	-1.13299e-10	-1.22591	1.12403e-05	-1.13299e-10	-1.33798	2.26269e-05	-1.13299e-10	-1.34032
70054991	chr2:70054991:G:A	3.1708e-06	-1.13299e-10	-1.04597	1.43208e-05	-1.13299e-10	-1.09577	2.89e-05	-1.13299e-10	-1.09562
70055694	chr2:70055694:C:T	3.70094e-06	-1.13299e-10	-0.891366	1.64699e-05	-1.13299e-10	-0.95595	3.32518e-05	-1.13299e-10	-0.955353
70055976	chr2:70055976:A:G	2.53508e-06	-1.13299e-10	-1.26973	1.12508e-05	-1.13299e-10	-1.33704	2.2664e-05	-1.13299e-10	-1.33869
70056078	chr2:70056078:A:G	2.37613e-06	-1.13299e-10	-1.33448	1.17203e-05	-1.13299e-10	-1.29616	2.36935e-05	-1.13299e-10	-1.29426
70056105	chr2:70056105:C:T	5.71819e-06	-1.13299e-10	-0.456299	2.48668e-05	-1.13299e-10	-0.543951	5.02718e-05	-1.13299e-10	-0.542018
70056261	chr2:70056261:T:A	3.31828e-06	-1.13299e-10	-1.0005	1.42252e-05	-1.13299e-10	-1.10247	2.85165e-05	-1.13299e-10	-1.10898
70056381	chr2:70056381:G:A	2.42798e-06	-1.13299e-10	-1.31289	1.12514e-05	-1.13299e-10	-1.33699	2.27515e-05	-1.13299e-10	-1.33483
70056798	chr2:70056798:G:A	2.62069e-06	-1.13299e-10	-1.23651	1.28832e-05	-1.13299e-10	-1.20156	2.61822e-05	-1.13299e-10	-1.19438
70056839	chr2:70056839:T:A	9.61488e-07	-1.50583	-0.733396	3.59698e-06	-1.39581	-1.08157	6.9194e-06	-1.42519	-1.09994
70056846	chr2:70056846:C:T	2.51081e-06	-1.13299e-10	-1.27935	1.11852e-05	-1.13299e-10	-1.34289	2.25359e-05	-1.13299e-10	-1.34435
70057103	chr2:70057103:A:G	2.42229e-06	-1.13299e-10	-1.31524	1.12323e-05	-1.13299e-10	-1.33869	2.27108e-05	-1.13299e-10	-1.33662
70057436	chr2:70057436:A:G	6.73604e-06	-1.13299e-10	-0.29248	3.40504e-05	-1.13299e-10	-0.229641	6.98291e-05	-1.13299e-10	-0.213413
70057642	chr2:70057642:C:G	3.09211e-06	-1.13299e-10	-1.0711	1.39923e-05	-1.13299e-10	-1.11898	2.82377e-05	-1.13299e-10	-1.11881
70058018	chr2:70058018:C:T	2.54464e-06	-1.13299e-10	-1.26596	1.24602e-05	-1.13299e-10	-1.23494	2.53031e-05	-1.13299e-10	-1.22854
70058453	chr2:70058453:G:A	2.31743e-06	-1.13299e-10	-1.35949	1.08396e-05	-1.13299e-10	-1.37428	2.18466e-05	-1.13299e-10	-1.37542
70058800	chr2:70058800:A:G	2.8484e-06	-1.13299e-10	-1.15319	1.16997e-05	-1.13299e-10	-1.29792	2.3526e-05	-1.13299e-10	-1.30136
70058826	chr2:70058826:T:G	3.42018e-06	-0.970259	-3.69445e-10	2.66228e-05	-0.475716	-3.69445e-10	4.91057e-05	-0.565488	-3.69445e-10
70059120	chr2:70059120:T:C	2.38358e-06	-1.13299e-10	-1.33135	1.10924e-05	-1.13299e-10	-1.35122	2.24216e-05	-1.13299e-10	-1.34944
70059186	chr2:70059186:T:C	8.00626e-07	-1.56567	-0.856648	2.95894e-06	-1.50976	-1.16289	5.7712e-06	-1.52792	-1.17866
70059445	chr2:70059445:T:C	3.32636e-06	-1.13299e-10	-0.998074	1.42542e-05	-1.13299e-10	-1.10043	2.85726e-05	-1.13299e-10	-1.10702
70059796	chr2:70059796:G:A	4.26627e-06	-0.749212	-3.69445e-10	2.32718e-05	-0.610241	-3.69445e-10	4.36758e-05	-0.682669	-3.69445e-10
70059800	chr2:70059800:A:C	2.31354e-06	-1.13299e-10	-1.36117	1.08317e-05	-1.13299e-10	-1.375	2.1833e-05	-1.13299e-10	-1.37604
70059999	chr2:70059999:C:T	2.27905e-06	-1.13299e-10	-1.37619	1.09669e-05	-1.13299e-10	-1.3626	2.21452e-05	-1.13299e-10	-1.36184
70060015	chr2:70060015:C:T	2.53655e-06	-1.13299e-10	-1.26915	1.24171e-05	-1.13299e-10	-1.23841	2.52137e-05	-1.13299e-10	-1.23208
70060198	chr2:70060198:G:A	7.65065e-06	-1.13299e-10	-0.16516	3.4401e-05	-1.13299e-10	-0.219396	6.91696e-05	-1.13299e-10	-0.222902
70061007	chr2:70061007:T:C	2.33505e-06	-1.13299e-10	-1.35192	1.08706e-05	-1.13299e-10	-1.37142	2.19387e-05	-1.13299e-10	-1.37121
70061021	chr2:70061021:C:CA	7.60404e-06	-1.13299e-10	-0.171273	3.41985e-05	-1.13299e-10	-0.225302	6.87643e-05	-1.13299e-10	-0.228778
70061278	chr2:70061278:C:A	2.39922e-06	-1.13299e-10	-1.32481	1.11478e-05	-1.13299e-10	-1.34624	2.2536e-05	-1.13299e-10	-1.34435
70061399	chr2:70061399:A:G	2.32452e-06	-1.13299e-10	-1.35644	1.08462e-05	-1.13299e-10	-1.37366	2.1888e-05	-1.13299e-10	-1.37353
70061420	chr2:70061420:C:A	2.40324e-06	-1.13299e-10	-1.32313	1.15519e-05	-1.13299e-10	-1.31063	2.33363e-05	-1.13299e-10	-1.30945
70062056	chr2:70062056:G:A	2.28629e-06	-1.13299e-10	-1.37302	1.09607e-05	-1.13299e-10	-1.36317	2.21513e-05	-1.13299e-10	-1.36157
70062142	chr2:70062142:A:T	3.63573e-06	-1.13299e-10	-0.909143	1.6186e-05	-1.13299e-10	-0.973336	3.25112e-05	-1.13299e-10	-0.977879
70062630	chr2:70062630:T:C	2.55746e-06	-1.13299e-10	-1.26094	1.18827e-05	-1.13299e-10	-1.2824	2.39037e-05	-1.13299e-10	-1.28543
70062695	chr2:70062695:A:G	2.69656e-06	-1.13299e-10	-1.20798	1.1345e-05	-1.13299e-10	-1.32871	2.28302e-05	-1.13299e-10	-1.33138
70062968	chr2:70062968:T:C	1.00092e-05	1.46959	-1.36603	6.28092e-05	1.66063	-1.27801	0.000150908	1.82782	-1.27061
70063060	chr2:70063060:C:T	2.26397e-06	-1.38283	-3.69445e-10	1.66058e-05	-0.947731	-3.69445e-10	3.50936e-05	-0.901445	-3.69445e-10
70063234	chr2:70063234:G:A	3.80536e-06	-1.13299e-10	-0.86354	1.99737e-05	-1.13299e-10	-0.763068	4.07892e-05	-1.13299e-10	-0.751047
70063485	chr2:70063485:T:TG	1.95455e-06	-1.52979	-3.69445e-10	9.13108e-06	-1.5458	-3.69445e-10	1.84252e-05	-1.54574	-3.69445e-10
70063591	chr2:70063591:A:G	3.60391e-06	-1.13299e-10	-0.917933	1.52885e-05	-1.13299e-10	-1.03038	3.0643e-05	-1.13299e-10	-1.03706
70063675	chr2:70063675:A:G	2.88518e-06	-1.13299e-10	-1.14036	1.46744e-05	-1.13299e-10	-1.07138	2.98541e-05	-1.13299e-10	-1.06314
70064089	chr2:70064089:C:G	2.74573e-06	-1.13299e-10	-1.1899	1.39497e-05	-1.13299e-10	-1.12203	2.82649e-05	-1.13299e-10	-1.11784
70064514	chr2:70064514:T:C	2.32307e-06	-1.13299e-10	-1.35706	1.08522e-05	-1.13299e-10	-1.37312	2.18683e-05	-1.13299e-10	-1.37442
70064955	chr2:70064955:C:G	3.48912e-06	-1.13299e-10	-0.950303	1.52247e-05	-1.13299e-10	-1.03457	3.10198e-05	-1.13299e-10	-1.02484
70065520	chr2:70065520:G:C	2.38294e-06	-1.13299e-10	-1.33161	1.17675e-05	-1.13299e-10	-1.29214	2.37915e-05	-1.13299e-10	-1.29013
70066044	chr2:70066044:C:T	1.08247e-05	1.28572	-1.10385	7.13253e-05	1.42991	-0.920144	0.000177116	1.62209	-0.904744
70066363	chr2:70066363:C:T	7.07905e-07	-1.48094	-1.06446	3.53165e-06	-1.52996	-0.965753	7.24003e-06	-1.52114	-0.958693
70066450	chr2:70066450:G:A	3.13579e-06	-1.13299e-10	-1.05707	1.41758e-05	-1.13299e-10	-1.10595	2.86077e-05	-1.13299e-10	-1.10579
70066916	chr2:70066916:C:T	2.42194e-06	-1.13299e-10	-1.31538	1.12345e-05	-1.13299e-10	-1.33849	2.27133e-05	-1.13299e-10	-1.33651
70067128	chr2:70067128:C:T	6.80813e-07	-1.57544	-1.00898	3.67765e-06	-1.55586	-0.899344	7.61219e-06	-1.56014	-0.869577
70068000	chr2:70068000:A:G	3.56527e-06	-1.13299e-10	-0.928712	1.59117e-05	-1.13299e-10	-0.99043	3.21247e-05	-1.13299e-10	-0.989838
70068477	chr2:70068477:G:A	2.51859e-06	-1.13299e-10	-1.27625	1.12079e-05	-1.13299e-10	-1.34087	2.25812e-05	-1.13299e-10	-1.34235
70068877	chr2:70068877:G:A	2.42053e-06	-1.13299e-10	-1.31597	1.20186e-05	-1.13299e-10	-1.27102	2.42999e-05	-1.13299e-10	-1.26899
70069149	chr2:70069149:T:G	2.38994e-06	-1.13299e-10	-1.32868	1.18153e-05	-1.13299e-10	-1.28809	2.38862e-05	-1.13299e-10	-1.28616
70070042	chr2:70070042:G:T	6.47035e-07	-1.53692	-1.09839	3.2656e-06	-1.56535	-1.00869	6.65046e-06	-1.56143	-1.00334
70070173	chr2:70070173:C:A	2.95642e-06	-1.11597	-3.69445e-10	1.83743e-05	-0.846532	-3.69445e-10	3.92216e-05	-0.790235	-3.69445e-10
70070512	chr2:70070512:A:C	8.75163e-06	-1.13299e-10	-0.0307112	3.42703e-05	-1.13299e-10	-0.223203	6.84079e-05	-1.13299e-10	-0.233974
70071162	chr2:70071162:A:G	3.45511e-06	-1.13299e-10	-0.960097	1.50994e-05	-1.13299e-10	-1.04283	3.07631e-05	-1.13299e-10	-1.03315
70071264	chr2:70071264:A:G	2.5932e-06	-1.13299e-10	-1.24706	1.11231e-05	-1.13299e-10	-1.34846	2.23958e-05	-1.13299e-10	-1.35059
70071441	chr2:70071441:G:A	1.02853e-05	-1.13299e-10	0.130765	5.82516e-05	-1.13299e-10	0.307289	0.000120115	-1.13299e-10	0.328989
70071479	chr2:70071479:C:T	3.44941e-06	-1.13299e-10	-0.961749	1.50679e-05	-1.13299e-10	-1.04492	3.06961e-05	-1.13299e-10	-1.03533
70071578	chr2:70071578:C:G	3.21653e-06	-1.13299e-10	-1.03165	1.45028e-05	-1.13299e-10	-1.08314	2.92698e-05	-1.13299e-10	-1.08291
70071947	chr2:70071947:TTTTC:T	7.94564e-06	-1.13299e-10	-0.127328	3.77185e-05	-1.13299e-10	-0.12733	7.65518e-05	-1.13299e-10	-0.121496
70072022	chr2:70072022:G:A	2.46016e-06	-1.13299e-10	-1.29973	1.22627e-05	-1.13299e-10	-1.25092	2.48074e-05	-1.13299e-10	-1.24832
70072294	chr2:70072294:A:G	2.336e-06	-1.13299e-10	-1.35151	1.08724e-05	-1.13299e-10	-1.37125	2.19431e-05	-1.13299e-10	-1.37101
70072489	chr2:70072489:G:A	3.5386e-06	-1.13299e-10	-0.93622	1.57906e-05	-1.13299e-10	-0.998068	3.18826e-05	-1.13299e-10	-0.997403
70072594	chr2:70072594:T:C	2.58141e-06	-1.13299e-10	-1.25162	1.1099e-05	-1.13299e-10	-1.35063	2.23487e-05	-1.13299e-10	-1.3527
70072869	chr2:70072869:T:C	2.56349e-06	-1.13299e-10	-1.25858	1.13213e-05	-1.13299e-10	-1.33079	2.28072e-05	-1.13299e-10	-1.33239
70073066	chr2:70073066:A:G	2.54429e-06	-1.13299e-10	-1.2661	1.10261e-05	-1.13299e-10	-1.35722	2.22081e-05	-1.13299e-10	-1.35901
70073315	chr2:70073315:A:C	7.53338e-06	-1.13299e-10	-0.180608	3.38807e-05	-1.13299e-10	-0.234635	6.81275e-05	-1.13299e-10	-0.238083
70073359	chr2:70073359:T:G	2.58392e-06	-1.13299e-10	-1.25064	1.11035e-05	-1.13299e-10	-1.35022	2.23573e-05	-1.13299e-10	-1.35231
70073398	chr2:70073398:G:A	2.46852e-06	-1.13299e-10	-1.29633	1.23162e-05	-1.13299e-10	-1.24657	2.49174e-05	-1.13299e-10	-1.2439
70073440	chr2:70073440:TTAACTCTAC:T	2.51751e-06	-1.13299e-10	-1.27668	1.21502e-05	-1.13299e-10	-1.26014	2.45555e-05	-1.13299e-10	-1.25853
70073523	chr2:70073523:T:C	2.82897e-06	-1.13299e-10	-1.16004	1.4359e-05	-1.13299e-10	-1.09311	2.91977e-05	-1.13299e-10	-1.08537
70073537	chr2:70073537:C:T	2.34172e-06	-1.13299e-10	-1.34907	1.08876e-05	-1.13299e-10	-1.36986	2.19755e-05	-1.13299e-10	-1.36953
70073787	chr2:70073787:C:T	3.05656e-06	-1.13299e-10	-1.08266	1.38469e-05	-1.13299e-10	-1.12942	2.79457e-05	-1.13299e-10	-1.1292
70074438	chr2:70074438:A:G	2.48681e-06	-1.13299e-10	-1.28895	1.09322e-05	-1.13299e-10	-1.36577	2.20287e-05	-1.13299e-10	-1.36712
70074566	chr2:70074566:G:A	2.82451e-06	-1.13299e-10	-1.16162	1.28796e-05	-1.13299e-10	-1.20184	2.58387e-05	-1.13299e-10	-1.20759
70074833	chr2:70074833:G:A	2.74244e-06	-1.13299e-10	-1.1911	1.38921e-05	-1.13299e-10	-1.12616	2.81538e-05	-1.13299e-10	-1.12178
70074930	chr2:70074930:T:C	2.46458e-06	-1.13299e-10	-1.29793	1.10657e-05	-1.13299e-10	-1.35363	2.23e-05	-1.13299e-10	-1.35488
70075225	chr2:70075225:C:T	3.55118e-06	-1.13299e-10	-0.932671	1.58535e-05	-1.13299e-10	-0.99409	3.20112e-05	-1.13299e-10	-0.993377
70075475	chr2:70075475:C:T	2.48969e-06	-1.13299e-10	-1.28779	1.113e-05	-1.13299e-10	-1.34784	2.24273e-05	-1.13299e-10	-1.34919
70075534	chr2:70075534:G:A	2.33856e-06	-1.13299e-10	-1.35042	1.08803e-05	-1.13299e-10	-1.37053	2.19598e-05	-1.13299e-10	-1.37025
70075665	chr2:70075665:C:T	2.56492e-06	-1.13299e-10	-1.25802	1.10675e-05	-1.13299e-10	-1.35347	2.22876e-05	-1.13299e-10	-1.35543
70075951	chr2:70075951:G:A	3.02329e-06	-1.13299e-10	-1.09361	1.32086e-05	-1.13299e-10	-1.17661	2.66288e-05	-1.13299e-10	-1.17747
70076309	chr2:70076309:A:G	2.55093e-06	-1.13299e-10	-1.26349	1.10406e-05	-1.13299e-10	-1.3559	2.22356e-05	-1.13299e-10	-1.35777
70076313	chr2:70076313:C:T	2.29478e-06	-1.13299e-10	-1.36932	1.07945e-05	-1.13299e-10	-1.37845	2.17819e-05	-1.13299e-10	-1.37839
70076646	chr2:70076646:C:T	2.53191e-06	-1.13299e-10	-1.27098	1.1005e-05	-1.13299e-10	-1.35913	2.21669e-05	-1.13299e-10	-1.36086
70077780	chr2:70077780:G:A	2.52522e-06	-1.13299e-10	-1.27362	1.26435e-05	-1.13299e-10	-1.22034	2.55863e-05	-1.13299e-10	-1.21741
70077890	chr2:70077890:G:A	2.45912e-06	-1.13299e-10	-1.30015	1.11525e-05	-1.13299e-10	-1.34581	2.24255e-05	-1.13299e-10	-1.34926
70079082	chr2:70079082:C:T	3.41304e-06	-1.13299e-10	-0.972347	1.49266e-05	-1.13299e-10	-1.05434	3.04037e-05	-1.13299e-10	-1.0449
70079195	chr2:70079195:G:A	3.15923e-06	-1.13299e-10	-1.04962	1.42733e-05	-1.13299e-10	-1.09909	2.88041e-05	-1.13299e-10	-1.09894
70079228	chr2:70079228:A:C	2.30702e-06	-1.364	-3.69445e-10	1.43593e-05	-1.09308	-3.69445e-10	2.71668e-05	-1.15747	-3.69445e-10
70079916	chr2:70079916:AAAT:A	2.51377e-06	-1.13299e-10	-1.27817	1.11943e-05	-1.13299e-10	-1.34208	2.25535e-05	-1.13299e-10	-1.34357
70080030	chr2:70080030:T:C	2.56414e-06	-1.13299e-10	-1.25833	1.10651e-05	-1.13299e-10	-1.35369	2.22819e-05	-1.13299e-10	-1.35569
70080474	chr2:70080474:G:A	2.42461e-06	-1.13299e-10	-1.31428	1.20373e-05	-1.13299e-10	-1.26947	2.43496e-05	-1.13299e-10	-1.26695
70080746	chr2:70080746:A:T	5.38345e-06	-1.13299e-10	-0.516622	2.3377e-05	-1.13299e-10	-0.605729	4.69265e-05	-1.13299e-10	-0.61088
70081453	chr2:70081453:C:T	2.34537e-06	-1.13299e-10	-1.34751	1.08964e-05	-1.13299e-10	-1.36905	2.19916e-05	-1.13299e-10	-1.3688
70081618	chr2:70081618:C:T	2.27561e-06	-1.13299e-10	-1.3777	1.08859e-05	-1.13299e-10	-1.37001	2.19445e-05	-1.13299e-10	-1.37095
70081697	chr2:70081697:T:C	2.34373e-06	-1.13299e-10	-1.34821	1.08922e-05	-1.13299e-10	-1.36944	2.19832e-05	-1.13299e-10	-1.36918
70081818	chr2:70081818:C:G	2.95304e-06	-1.13299e-10	-1.11712	1.34255e-05	-1.13299e-10	-1.16033	2.70924e-05	-1.13299e-10	-1.16021
70081925	chr2:70081925:T:A	3.54483e-06	-1.13299e-10	-0.934461	1.54509e-05	-1.13299e-10	-1.01981	3.14896e-05	-1.13299e-10	-1.00981
70082005	chr2:70082005:T:C	3.41335e-06	-1.13299e-10	-0.972256	1.5297e-05	-1.13299e-10	-1.02983	3.0882e-05	-1.13299e-10	-1.02929
70082433	chr2:70082433:G:A	2.34009e-06	-1.13299e-10	-1.34976	1.08842e-05	-1.13299e-10	-1.37017	2.19678e-05	-1.13299e-10	-1.36989
70082502	chr2:70082502:G:T	3.97541e-06	-1.13299e-10	-0.819823	2.02493e-05	-1.13299e-10	-0.749361	4.0639e-05	-1.13299e-10	-0.754736
70082631	chr2:70082631:A:C	3.1704e-06	-1.13299e-10	-1.04609	1.43196e-05	-1.13299e-10	-1.09585	2.88974e-05	-1.13299e-10	-1.09571
70082646	chr2:70082646:G:A	6.33146e-07	-1.56767	-1.08934	3.26535e-06	-1.57525	-0.998866	6.62644e-06	-1.57552	-0.992872
70082675	chr2:70082675:A:C	1.22232e-05	0.303385	-3.69445e-10	5.34179e-05	0.220663	-3.69445e-10	0.000117924	0.310579	-3.69445e-10
70082737	chr2:70082737:C:T	2.5552e-06	-1.13299e-10	-1.26182	1.10473e-05	-1.13299e-10	-1.3553	2.2249e-05	-1.13299e-10	-1.35717
70082845	chr2:70082845:G:A	6.4572e-07	-1.56814	-1.0692	3.35084e-06	-1.57518	-0.973093	6.80794e-06	-1.57553	-0.965841
70083453	chr2:70083453:C:T	3.56003e-06	-1.13299e-10	-0.930183	1.58903e-05	-1.13299e-10	-0.991772	3.20817e-05	-1.13299e-10	-0.991177
70084205	chr2:70084205:T:C	1.22527e-05	1.49828	-1.19249	3.73237e-05	0.971157	-1.10901	9.41566e-05	1.18247	-1.09698
70084521	chr2:70084521:A:G	2.48845e-06	-1.28829	-3.69445e-10	1.09811e-05	-1.3613	-3.69445e-10	2.1304e-05	-1.40057	-3.69445e-10
70084710	chr2:70084710:A:G	2.51576e-06	-1.13299e-10	-1.27738	1.21421e-05	-1.13299e-10	-1.2608	2.45398e-05	-1.13299e-10	-1.25917
70084754	chr2:70084754:C:T	2.34224e-06	-1.13299e-10	-1.34884	1.08883e-05	-1.13299e-10	-1.36979	2.19752e-05	-1.13299e-10	-1.36955
70084812	chr2:70084812:T:C	2.43849e-06	-1.13299e-10	-1.30857	1.1368e-05	-1.13299e-10	-1.32668	2.29546e-05	-1.13299e-10	-1.32594
70084929	chr2:70084929:T:C	4.71565e-06	-1.13299e-10	-0.649065	2.48313e-05	-1.13299e-10	-0.545378	5.0109e-05	-1.13299e-10	-0.545262
70085174	chr2:70085174:T:C	1.17668e-05	1.49046	-1.22513	3.57803e-05	0.968916	-1.149	9.01055e-05	1.17939	-1.13787
70085202	chr2:70085202:A:C	2.35227e-06	-1.13299e-10	-1.34457	1.09141e-05	-1.13299e-10	-1.36743	2.2028e-05	-1.13299e-10	-1.36715
70085313	chr2:70085313:C:T	2.50452e-06	-1.13299e-10	-1.28185	1.11721e-05	-1.13299e-10	-1.34407	2.25094e-05	-1.13299e-10	-1.34553
70085363	chr2:70085363:C:T	3.10769e-06	-1.13299e-10	-1.06607	1.34446e-05	-1.13299e-10	-1.1589	2.69784e-05	-1.13299e-10	-1.16443
70085585	chr2:70085585:G:A	2.34381e-06	-1.13299e-10	-1.34817	1.08923e-05	-1.13299e-10	-1.36943	2.19833e-05	-1.13299e-10	-1.36918
70086416	chr2:70086416:G:A	3.05925e-06	-1.08178	-3.69445e-10	1.18627e-05	-1.28408	-3.69445e-10	2.31977e-05	-1.31541	-3.69445e-10
70086436	chr2:70086436:G:A	8.068e-07	-1.5754	-0.839232	4.39628e-06	-1.56863	-0.708093	8.93607e-06	-1.57195	-0.697418
70086835	chr2:70086835:C:A	9.60588e-07	-1.57506	-0.665102	5.28792e-06	-1.56215	-0.529905	1.07283e-05	-1.56673	-0.519846
70086902	chr2:70086902:G:A	3.01674e-06	-1.13299e-10	-1.09577	1.38703e-05	-1.13299e-10	-1.12773	2.78087e-05	-1.13299e-10	-1.13411
70086941	chr2:70086941:G:A	2.52351e-06	-1.13299e-10	-1.2743	1.20806e-05	-1.13299e-10	-1.26588	2.41468e-05	-1.13299e-10	-1.27531
70087295	chr2:70087295:G:A	4.55247e-06	-1.13299e-10	-0.684283	2.19102e-05	-1.13299e-10	-0.670529	4.4303e-05	-1.13299e-10	-0.668412
70087383	chr2:70087383:A:T	3.22193e-06	-1.13299e-10	-1.02997	1.38749e-05	-1.13299e-10	-1.1274	2.7822e-05	-1.13299e-10	-1.13363
70087636	chr2:70087636:C:T	2.58357e-06	-1.13299e-10	-1.25078	1.24926e-05	-1.13299e-10	-1.23235	2.52492e-05	-1.13299e-10	-1.23067
70088316	chr2:70088316:A:T	4.51342e-06	-0.692896	-3.69445e-10	2.67617e-05	-0.470511	-3.69445e-10	4.86799e-05	-0.574198	-3.69445e-10
70088855	chr2:70088855:C:T	1.86915e-06	-1.57447	-3.69445e-10	8.95944e-06	-1.56477	-3.69445e-10	1.806e-05	-1.56576	-3.69445e-10
70090238	chr2:70090238:G:A	3.18526e-06	-1.13299e-10	-1.04142	1.43301e-05	-1.13299e-10	-1.09512	2.89342e-05	-1.13299e-10	-1.09444
70090988	chr2:70090988:G:A	3.07612e-06	-1.13299e-10	-1.07628	1.38886e-05	-1.13299e-10	-1.12641	2.80419e-05	-1.13299e-10	-1.12576
70090990	chr2:70090990:C:T	1.96861e-06	-1.52262	-3.69445e-10	1.32234e-05	-1.17549	-3.69445e-10	2.60908e-05	-1.19788	-3.69445e-10
70092146	chr2:70092146:T:C	2.28747e-06	-1.13299e-10	-1.37251	1.07975e-05	-1.13299e-10	-1.37816	2.17943e-05	-1.13299e-10	-1.37782
70092357	chr2:70092357:A:G	2.33319e-06	-1.13299e-10	-1.35272	1.08678e-05	-1.13299e-10	-1.37168	2.1933e-05	-1.13299e-10	-1.37147
70092816	chr2:70092816:G:C	2.30848e-06	-1.13299e-10	-1.36336	1.08161e-05	-1.13299e-10	-1.37645	2.18266e-05	-1.13299e-10	-1.37633
70093454	chr2:70093454:G:A	6.26122e-07	-1.54344	-1.12473	3.19291e-06	-1.56667	-1.02988	6.51756e-06	-1.56222	-1.02274
70093676	chr2:70093676:G:A	2.27516e-06	-1.13299e-10	-1.3779	1.08509e-05	-1.13299e-10	-1.37324	2.19072e-05	-1.13299e-10	-1.37265
70094053	chr2:70094053:C:T	3.26435e-06	-1.13299e-10	-1.01689	1.68374e-05	-1.13299e-10	-0.933877	3.39092e-05	-1.13299e-10	-0.935776
70094056	chr2:70094056:C:T	2.28962e-06	-1.13299e-10	-1.37157	1.0909e-05	-1.13299e-10	-1.3679	2.2029e-05	-1.13299e-10	-1.3671
70094527	chr2:70094527:C:T	4.9073e-07	-1.54765	-1.36416	2.25332e-06	-1.56687	-1.37821	4.56542e-06	-1.56257	-1.37838
70095807	chr2:70095807:G:A	2.32961e-06	-1.35425	-3.69445e-10	9.57367e-06	-1.49847	-3.69445e-10	1.94512e-05	-1.49155	-3.69445e-10
70096233	chr2:70096233:G:A	3.22207e-06	-1.13299e-10	-1.02993	1.44808e-05	-1.13299e-10	-1.08466	2.92394e-05	-1.13299e-10	-1.08395
70096480	chr2:70096480:G:A	4.2254e-06	-1.13299e-10	-0.758838	2.21358e-05	-1.13299e-10	-0.660286	4.46494e-05	-1.13299e-10	-0.660622
70096862	chr2:70096862:C:T	3.07481e-06	-1.07671	-3.69445e-10	1.17935e-05	-1.28993	-3.69445e-10	2.46461e-05	-1.25484	-3.69445e-10
70097060	chr2:70097060:C:T	2.33243e-06	-1.13299e-10	-1.35304	1.08759e-05	-1.13299e-10	-1.37093	2.19106e-05	-1.13299e-10	-1.37249
70097265	chr2:70097265:AATAAATAAATAC:A	2.89437e-06	-1.13299e-10	-1.13718	1.30583e-05	-1.13299e-10	-1.18806	2.62195e-05	-1.13299e-10	-1.19296
70097533	chr2:70097533:C:A	3.322e-06	-1.13299e-10	-0.999385	1.24206e-05	-1.13299e-10	-1.23813	2.48696e-05	-1.13299e-10	-1.24581
70097643	chr2:70097643:A:G	3.32432e-06	-1.13299e-10	-0.998687	1.48821e-05	-1.13299e-10	-1.05732	3.00466e-05	-1.13299e-10	-1.05671
70098541	chr2:70098541:T:C	3.2476e-06	-1.13299e-10	-1.02203	1.32213e-05	-1.13299e-10	-1.17565	2.64012e-05	-1.13299e-10	-1.18605
70098894	chr2:70098894:A:T	2.0861e-05	1.71341	-0.875482	6.10282e-05	0.897289	-0.543436	0.00012257	0.873068	-0.523848
70098933	chr2:70098933:A:C	7.33108e-06	-1.13299e-10	-0.207829	3.81176e-05	-1.13299e-10	-0.116805	7.77137e-05	-1.13299e-10	-0.106431
70099682	chr2:70099682:A:C	2.28976e-06	-1.13299e-10	-1.3715	1.09098e-05	-1.13299e-10	-1.36782	2.20308e-05	-1.13299e-10	-1.36702
70100515	chr2:70100515:C:T	2.31542e-06	-1.13299e-10	-1.36036	1.12698e-05	-1.13299e-10	-1.33536	2.27327e-05	-1.13299e-10	-1.33566
70100612	chr2:70100612:C:A	4.93839e-07	-1.52763	-1.37786	2.30987e-06	-1.55559	-1.3647	4.69847e-06	-1.54939	-1.36284
70100628	chr2:70100628:G:T	9.43148e-07	-1.0757	-1.18279	4.80753e-06	-1.10105	-1.08625	1.01918e-05	-1.05375	-1.08412
70100704	chr2:70100704:G:A	1.25883e-06	-1.5755	-0.394273	6.33279e-06	-1.56364	-0.348103	1.27264e-05	-1.56794	-0.347843
70101141	chr2:70101141:AAAATTACTCAG:A	2.32418e-06	-1.13299e-10	-1.35658	1.08249e-05	-1.13299e-10	-1.37564	2.1848e-05	-1.13299e-10	-1.37535
70101277	chr2:70101277:T:G	2.37234e-06	-1.13299e-10	-1.33607	1.16843e-05	-1.13299e-10	-1.29923	2.35462e-05	-1.13299e-10	-1.3005
70101379	chr2:70101379:G:A	2.49893e-06	-1.13299e-10	-1.28409	1.1262e-05	-1.13299e-10	-1.33605	2.27291e-05	-1.13299e-10	-1.33582
70101612	chr2:70101612:C:T	2.32589e-06	-1.13299e-10	-1.35585	1.08489e-05	-1.13299e-10	-1.37342	2.18933e-05	-1.13299e-10	-1.37328
70102160	chr2:70102160:C:T	2.61724e-06	-1.23783	-3.69445e-10	1.02743e-05	-1.42784	-3.69445e-10	2.0615e-05	-1.43344	-3.69445e-10
70102167	chr2:70102167:G:A	5.39971e-07	-1.44205	-1.37414	2.48822e-06	-1.49252	-1.35339	5.10203e-06	-1.47901	-1.35082
70103227	chr2:70103227:C:T	2.52902e-06	-1.13299e-10	-1.27212	1.1519e-05	-1.13299e-10	-1.31348	2.3139e-05	-1.13299e-10	-1.31794
70103267	chr2:70103267:C:G	2.56836e-06	-1.13299e-10	-1.25668	1.16585e-05	-1.13299e-10	-1.30145	2.34108e-05	-1.13299e-10	-1.30626
70103271	chr2:70103271:T:G	2.54598e-06	-1.13299e-10	-1.26544	1.1578e-05	-1.13299e-10	-1.30838	2.32539e-05	-1.13299e-10	-1.31299
70103329	chr2:70103329:G:A	2.3512e-06	-1.13299e-10	-1.34503	1.09323e-05	-1.13299e-10	-1.36576	2.20144e-05	-1.13299e-10	-1.36777
70104872	chr2:70104872:AGATTTGTCATCAAG:A	2.50157e-06	-1.13299e-10	-1.28303	1.13793e-05	-1.13299e-10	-1.32568	2.29722e-05	-1.13299e-10	-1.32518
70105264	chr2:70105264:A:G	2.74231e-06	-1.13299e-10	-1.19115	1.21262e-05	-1.13299e-10	-1.26211	2.4555e-05	-1.13299e-10	-1.25855
70105467	chr2:70105467:G:A	4.88285e-06	-1.13299e-10	-0.614222	2.39595e-05	-1.13299e-10	-0.581119	4.87772e-05	-1.13299e-10	-0.572201
70105681	chr2:70105681:A:T	2.8247e-06	-1.13299e-10	-1.16155	1.29015e-05	-1.13299e-10	-1.20014	2.60345e-05	-1.13299e-10	-1.20004
70105892	chr2:70105892:A:C	2.77692e-06	-1.13299e-10	-1.17861	1.22494e-05	-1.13299e-10	-1.25201	2.48086e-05	-1.13299e-10	-1.24827
70105986	chr2:70105986:C:T	2.48934e-06	-1.13299e-10	-1.28793	1.13263e-05	-1.13299e-10	-1.33036	2.28645e-05	-1.13299e-10	-1.32988
70106011	chr2:70106011:G:A	3.39807e-06	-1.13299e-10	-0.976745	1.25905e-05	-1.13299e-10	-1.22454	2.51991e-05	-1.13299e-10	-1.23265
70106683	chr2:70106683:G:T	2.62465e-06	-1.13299e-10	-1.235	1.18607e-05	-1.13299e-10	-1.28425	2.38e-05	-1.13299e-10	-1.28978
70106767	chr2:70106767:C:T	2.51782e-06	-1.13299e-10	-1.27656	1.14754e-05	-1.13299e-10	-1.31728	2.30526e-05	-1.13299e-10	-1.32169
70106910	chr2:70106910:T:C	3.12969e-06	-1.13299e-10	-1.05902	1.19821e-05	-1.13299e-10	-1.27407	2.40158e-05	-1.13299e-10	-1.28075
70107315	chr2:70107315:CA:C	7.0281e-07	-1.50704	-1.04558	2.91636e-06	-1.40452	-1.28262	5.65918e-06	-1.43292	-1.29327
70107732	chr2:70107732:TAAAAATAC:T	2.76742e-06	-1.13299e-10	-1.18203	1.22163e-05	-1.13299e-10	-1.25471	2.47385e-05	-1.13299e-10	-1.2511
70108428	chr2:70108428:G:A	2.58899e-06	-1.13299e-10	-1.24868	1.23506e-05	-1.13299e-10	-1.24378	2.49775e-05	-1.13299e-10	-1.24149
70108569	chr2:70108569:T:C	4.35224e-06	-1.13299e-10	-0.729262	1.89932e-05	-1.13299e-10	-0.813402	3.82071e-05	-1.13299e-10	-0.816442
70108841	chr2:70108841:G:C	5.49833e-07	-1.42434	-1.37375	2.52032e-06	-1.48023	-1.35287	5.17565e-06	-1.46489	-1.3506
70109134	chr2:70109134:T:C	2.27654e-06	-1.13299e-10	-1.37729	1.08067e-05	-1.13299e-10	-1.37732	2.18067e-05	-1.13299e-10	-1.37724
70109306	chr2:70109306:C:T	2.27429e-06	-1.13299e-10	-1.37829	1.08631e-05	-1.13299e-10	-1.37211	2.19236e-05	-1.13299e-10	-1.3719
70109529	chr2:70109529:A:G	2.67712e-06	-1.13299e-10	-1.21521	1.20319e-05	-1.13299e-10	-1.26992	2.41316e-05	-1.13299e-10	-1.27594
70110038	chr2:70110038:G:A	2.27404e-06	-1.13299e-10	-1.37839	1.08303e-05	-1.13299e-10	-1.37514	2.18397e-05	-1.13299e-10	-1.37574
70110113	chr2:70110113:A:T	6.95222e-06	-0.26089	-3.69445e-10	4.90282e-05	0.134912	-3.69445e-10	0.000100007	0.145781	-3.69445e-10
70110333	chr2:70110333:G:A	2.47054e-06	-1.13299e-10	-1.29552	1.17637e-05	-1.13299e-10	-1.29246	2.37761e-05	-1.13299e-10	-1.29078
70110392	chr2:70110392:C:T	3.42706e-06	-1.13299e-10	-0.96825	1.26521e-05	-1.13299e-10	-1.21966	2.53163e-05	-1.13299e-10	-1.22801
70110780	chr2:70110780:G:A	3.2329e-06	-1.13299e-10	-1.02657	1.22098e-05	-1.13299e-10	-1.25524	2.44578e-05	-1.13299e-10	-1.26251
70111291	chr2:70111291:G:A	2.58205e-06	-1.13299e-10	-1.25137	1.16624e-05	-1.13299e-10	-1.30112	2.35406e-05	-1.13299e-10	-1.30074
70111329	chr2:70111329:A:G	2.37866e-06	-1.13299e-10	-1.33342	1.1498e-05	-1.13299e-10	-1.31531	2.32119e-05	-1.13299e-10	-1.3148
70111365	chr2:70111365:T:G	1.93242e-06	-1.54118	-3.69445e-10	8.97374e-06	-1.56318	-3.69445e-10	1.80545e-05	-1.56607	-3.69445e-10
70111920	chr2:70111920:C:T	3.15826e-06	-1.13299e-10	-1.04993	1.42486e-05	-1.13299e-10	-1.10082	2.87623e-05	-1.13299e-10	-1.1004
70112114	chr2:70112114:G:A	2.34316e-06	-1.13299e-10	-1.34845	1.12591e-05	-1.13299e-10	-1.33631	2.27445e-05	-1.13299e-10	-1.33514
70112446	chr2:70112446:G:A	2.5406e-06	-1.13299e-10	-1.26755	1.21113e-05	-1.13299e-10	-1.26334	2.44798e-05	-1.13299e-10	-1.26162
70112638	chr2:70112638:G:A	2.41564e-06	-1.13299e-10	-1.31799	1.10237e-05	-1.13299e-10	-1.35744	2.22623e-05	-1.13299e-10	-1.35657
70112818	chr2:70112818:T:C	2.52703e-06	-1.13299e-10	-1.27291	1.25589e-05	-1.13299e-10	-1.22705	2.52884e-05	-1.13299e-10	-1.22912
70114105	chr2:70114105:C:T	5.49217e-06	0.818796	-1.31543	1.59454e-05	0.375563	-1.36388	2.86467e-05	0.261587	-1.36601
70114235	chr2:70114235:C:G	4.47421e-06	-1.13299e-10	-0.701621	1.99483e-05	-1.13299e-10	-0.764339	4.02377e-05	-1.13299e-10	-0.764659
70114266	chr2:70114266:T:A	4.23706e-06	-1.13299e-10	-0.756083	2.0328e-05	-1.13299e-10	-0.745482	4.13889e-05	-1.13299e-10	-0.736452
70114443	chr2:70114443:A:G	5.65221e-05	2.32871	-0.494027	0.000283056	2.47059	-0.582425	0.000693136	2.65241	-0.570646
70114876	chr2:70114876:G:A	2.29555e-06	-1.13299e-10	-1.36898	1.1025e-05	-1.13299e-10	-1.35732	2.22683e-05	-1.13299e-10	-1.3563
70115578	chr2:70115578:T:A	4.71016e-06	-0.0379364	-0.612294	1.80151e-05	0.0659892	-0.932261	3.2071e-05	-0.043981	-0.947529
70115683	chr2:70115683:A:G	4.52956e-06	-0.0448921	-0.644435	1.74621e-05	0.0589416	-0.956393	3.1099e-05	-0.051025	-0.971264
70116619	chr2:70116619:C:T	2.61563e-06	-1.13299e-10	-1.23845	1.22447e-05	-1.13299e-10	-1.25239	2.46125e-05	-1.13299e-10	-1.25621
70116958	chr2:70116958:T:C	3.08258e-06	-0.193152	-0.881034	1.27495e-05	-0.0970223	-1.11497	2.28176e-05	-0.205831	-1.1261
70117512	chr2:70117512:A:G	2.42048e-06	-1.13299e-10	-1.31599	1.12549e-05	-1.13299e-10	-1.33667	2.26375e-05	-1.13299e-10	-1.33985
70118416	chr2:70118416:TAAATA:T	4.56842e-06	-0.680784	-3.69445e-10	1.60922e-05	-0.979148	-3.69445e-10	3.3287e-05	-0.954296	-3.69445e-10
70118492	chr2:70118492:A:G	2.54809e-06	-1.13299e-10	-1.26461	1.24607e-05	-1.13299e-10	-1.2349	2.50039e-05	-1.13299e-10	-1.24043
70118865	chr2:70118865:A:C	4.4744e-06	-0.212524	-0.489054	1.64722e-05	-0.121628	-0.834178	2.93555e-05	-0.228778	-0.851206
70119395	chr2:70119395:C:T	1.94974e-06	-1.53976	0.00750042	5.83386e-06	-1.56113	-0.432671	1.18302e-05	-1.55485	-0.433958
70119470	chr2:70119470:G:C	4.42844e-06	-1.13299e-10	-0.711904	1.9708e-05	-1.13299e-10	-0.776455	3.97756e-05	-1.13299e-10	-0.77621
70119491	chr2:70119491:C:T	5.04431e-06	-1.13299e-10	-0.581691	2.21359e-05	-1.13299e-10	-0.660284	4.46158e-05	-1.13299e-10	-0.661375
70120118	chr2:70120118:C:T	6.35356e-06	-0.350937	-3.69445e-10	3.65901e-05	-0.157704	-3.69445e-10	7.34397e-05	-0.162999	-3.69445e-10
70120119	chr2:70120119:G:A	3.20415e-05	2.64513	-1.37805	0.00017577	2.79007	-1.37837	0.000430622	2.98421	-1.37844
70120635	chr2:70120635:A:G	2.99048e-05	2.47915	-1.28108	0.000161742	2.6132	-1.28468	0.000389518	2.78417	-1.27872
70121038	chr2:70121038:T:C	1.65291e-06	-1.51372	-0.183699	5.26591e-06	-1.544	-0.552229	1.06966e-05	-1.53383	-0.555704
70121560	chr2:70121560:C:T	2.31233e-06	-1.13299e-10	-1.3617	1.1211e-05	-1.13299e-10	-1.34059	2.26279e-05	-1.13299e-10	-1.34028
70122066	chr2:70122066:C:T	2.8573e-06	-1.13299e-10	-1.15007	1.35404e-05	-1.13299e-10	-1.15181	2.7193e-05	-1.13299e-10	-1.1565
70122507	chr2:70122507:G:T	2.31129e-06	-1.13299e-10	-1.36214	1.12118e-05	-1.13299e-10	-1.34052	2.26284e-05	-1.13299e-10	-1.34026
70122521	chr2:70122521:CCA:C	2.44159e-06	-1.13299e-10	-1.3073	1.11912e-05	-1.13299e-10	-1.34235	2.25148e-05	-1.13299e-10	-1.34529
70122901	chr2:70122901:G:C	8.64942e-06	-0.145704	0.103244	2.97962e-05	-0.0484719	-0.314631	5.26776e-05	-0.165343	-0.32993
70123085	chr2:70123085:T:C	5.82403e-06	-1.13299e-10	-0.437959	2.50579e-05	-1.13299e-10	-0.536294	5.10292e-05	-1.13299e-10	-0.527066
70123207	chr2:70123207:G:A	2.30527e-06	-1.13299e-10	-1.36475	1.1157e-05	-1.13299e-10	-1.34542	2.25168e-05	-1.13299e-10	-1.3452
70123589	chr2:70123589:T:C	2.31667e-06	-1.13299e-10	-1.35982	1.12405e-05	-1.13299e-10	-1.33796	2.26852e-05	-1.13299e-10	-1.33775
70123749	chr2:70123749:C:T	1.97143e-06	-1.52119	-3.69445e-10	1.00736e-05	-1.44757	-3.69445e-10	2.03737e-05	-1.44522	-3.69445e-10
70123829	chr2:70123829:G:A	1.01567e-05	1.3382	-1.22001	2.56255e-05	0.61567	-1.12956	5.02034e-05	0.581154	-1.12453
70124032	chr2:70124032:A:G	2.38505e-06	-1.13299e-10	-1.33073	1.1173e-05	-1.13299e-10	-1.34398	2.25859e-05	-1.13299e-10	-1.34214
70124184	chr2:70124184:C:T	3.26745e-06	-1.13299e-10	-1.01594	1.67928e-05	-1.13299e-10	-0.936533	3.39686e-05	-1.13299e-10	-0.934027
70125119	chr2:70125119:G:A	2.81859e-06	-1.13299e-10	-1.16371	1.4269e-05	-1.13299e-10	-1.0994	2.88498e-05	-1.13299e-10	-1.09736
70125389	chr2:70125389:A:G	2.81866e-05	-1.13299e-10	1.13889	0.000155161	-1.13299e-10	1.28698	0.000313366	-1.13299e-10	1.28791
70125420	chr2:70125420:C:G	2.31223e-06	-1.13299e-10	-1.36174	1.1209e-05	-1.13299e-10	-1.34076	2.26227e-05	-1.13299e-10	-1.34051
70125508	chr2:70125508:G:T	1.14721e-05	0.856754	-0.616791	5.05399e-05	1.07431	-0.909032	0.000107931	1.14292	-0.920886
70125826	chr2:70125826:C:G	2.81961e-06	-1.13299e-10	-1.16335	1.42712e-05	-1.13299e-10	-1.09924	2.88587e-05	-1.13299e-10	-1.09705
70126052	chr2:70126052:CTAAA:C	2.28072e-06	-1.13299e-10	-1.37546	1.09417e-05	-1.13299e-10	-1.3649	2.20819e-05	-1.13299e-10	-1.3647
70126322	chr2:70126322:T:C	2.81619e-06	-1.13299e-10	-1.16457	1.42503e-05	-1.13299e-10	-1.1007	2.88163e-05	-1.13299e-10	-1.09852
70126438	chr2:70126438:T:C	2.31145e-06	-1.13299e-10	-1.36208	1.12018e-05	-1.13299e-10	-1.34141	2.26094e-05	-1.13299e-10	-1.3411
70127099	chr2:70127099:A:G	1.99157e-05	2.13732	-1.34576	0.000111612	2.29412	-1.33657	0.000267389	2.46731	-1.33807
70127228	chr2:70127228:G:C	2.86933e-06	-1.13299e-10	-1.14587	1.45475e-05	-1.13299e-10	-1.08006	2.94138e-05	-1.13299e-10	-1.078
70127505	chr2:70127505:C:T	6.31685e-06	0.00878248	-0.365514	2.27402e-05	0.10772	-0.741067	4.001e-05	-0.011098	-0.759235
70127616	chr2:70127616:T:C	2.74807e-06	-1.13299e-10	-1.18905	1.39113e-05	-1.13299e-10	-1.12478	2.81629e-05	-1.13299e-10	-1.12146
70127756	chr2:70127756:C:T	2.85984e-06	-1.13299e-10	-1.14919	1.40425e-05	-1.13299e-10	-1.11539	2.84383e-05	-1.13299e-10	-1.11173
70127922	chr2:70127922:A:C	3.85967e-06	-0.849371	-3.69445e-10	1.182e-05	-1.28769	-3.69445e-10	2.28233e-05	-1.33168	-3.69445e-10
70128534	chr2:70128534:T:C	6.68973e-07	-1.49005	-1.11192	2.69294e-06	-1.52519	-1.24165	5.49289e-06	-1.51262	-1.24339
70128819	chr2:70128819:C:T	9.77465e-07	-1.52984	-0.692902	3.63899e-06	-1.55505	-0.91073	7.38954e-06	-1.54705	-0.912352
70128881	chr2:70128881:G:A	3.48503e-06	-1.13299e-10	-0.951474	1.55907e-05	-1.13299e-10	-1.0108	3.16139e-05	-1.13299e-10	-1.00587
70129092	chr2:70129092:T:A	7.11609e-07	-1.54601	-0.994169	2.87671e-06	-1.56517	-1.13566	5.83135e-06	-1.55916	-1.13705
70129342	chr2:70129342:A:G	6.72375e-07	-1.55191	-1.04498	2.74197e-06	-1.56855	-1.18026	5.55396e-06	-1.56343	-1.18152
70129589	chr2:70129589:C:T	2.7735e-06	-1.13299e-10	-1.17984	1.39755e-05	-1.13299e-10	-1.12018	2.82713e-05	-1.13299e-10	-1.11761
70129914	chr2:70129914:C:G	2.242e-06	-1.39258	-3.69445e-10	1.25109e-05	-1.23088	-3.69445e-10	2.59772e-05	-1.20224	-3.69445e-10
70130125	chr2:70130125:T:A	2.77634e-06	-1.13299e-10	-1.17882	1.26776e-05	-1.13299e-10	-1.21764	2.57275e-05	-1.13299e-10	-1.2119
70130207	chr2:70130207:C:T	2.33503e-05	2.28608	-1.33542	0.000122765	2.39408	-1.34129	0.000290146	2.55555	-1.34463
70130332	chr2:70130332:C:T	6.72351e-07	-1.48403	-1.1129	2.70398e-06	-1.52056	-1.2422	5.51813e-06	-1.50751	-1.24391
70130618	chr2:70130618:A:G	1.36951e-05	-1.13299e-10	0.417085	5.8865e-05	-1.13299e-10	0.317765	0.000118311	-1.13299e-10	0.313852
70130861	chr2:70130861:G:A	1.0385e-06	-1.53419	-0.627987	3.83119e-06	-1.55791	-0.856401	7.77225e-06	-1.55048	-0.858423
70131423	chr2:70131423:G:A	7.80424e-07	-1.52852	-0.919351	3.0893e-06	-1.55371	-1.07583	6.27523e-06	-1.54547	-1.07739
70131487	chr2:70131487:G:A	2.27392e-06	-1.13299e-10	-1.37845	1.08126e-05	-1.13299e-10	-1.37677	2.18298e-05	-1.13299e-10	-1.37619
70131844	chr2:70131844:T:C	2.26183e-05	2.25897	-1.34016	0.000119004	2.36731	-1.34564	0.000281232	2.52851	-1.34879
70131865	chr2:70131865:C:T	2.33289e-05	2.2963	-1.34655	0.000122823	2.40479	-1.35153	0.000290653	2.56704	-1.35437
70132034	chr2:70132034:T:C	3.0279e-06	-1.13299e-10	-1.09208	1.38084e-05	-1.13299e-10	-1.1322	2.79248e-05	-1.13299e-10	-1.12995
70132874	chr2:70132874:C:T	8.95011e-06	0.825906	-0.834191	4.21438e-05	1.03706	-1.05345	8.95398e-05	1.10149	-1.06627
70132922	chr2:70132922:G:T	3.95619e-06	-1.13299e-10	-0.824669	1.75259e-05	-1.13299e-10	-0.893805	3.52496e-05	-1.13299e-10	-0.897008
70133063	chr2:70133063:G:T	2.27566e-06	-1.13299e-10	-1.37768	1.07963e-05	-1.13299e-10	-1.37828	2.17887e-05	-1.13299e-10	-1.37807
70133130	chr2:70133130:A:G	8.85283e-06	0.814682	-0.833897	4.16978e-05	1.02632	-1.05335	8.8543e-05	1.09017	-1.06614
70133325	chr2:70133325:T:A	9.31884e-06	0.883269	-0.851182	4.46055e-05	1.10679	-1.06642	9.54495e-05	1.17799	-1.07885
70133373	chr2:70133373:T:C	3.02615e-06	-1.13299e-10	-1.09266	1.38008e-05	-1.13299e-10	-1.13275	2.79093e-05	-1.13299e-10	-1.1305
70134013	chr2:70134013:A:G	2.27492e-06	-1.13299e-10	-1.37801	1.08361e-05	-1.13299e-10	-1.3746	2.18838e-05	-1.13299e-10	-1.37372
70134177	chr2:70134177:C:T	7.59383e-07	-1.54613	-0.929073	3.03035e-06	-1.56524	-1.08356	6.14113e-06	-1.55934	-1.08511
70134585	chr2:70134585:G:A	1.96859e-06	-1.52263	-3.69445e-10	9.07755e-06	-1.55168	-3.69445e-10	1.8238e-05	-1.55596	-3.69445e-10
70134781	chr2:70134781:A:G	6.06253e-06	-0.113523	-0.284301	2.12846e-05	-0.0226968	-0.6768	3.74237e-05	-0.141008	-0.696151
70135639	chr2:70135639:C:T	6.87993e-07	-1.50796	-1.06597	2.74819e-06	-1.53847	-1.20807	5.5945e-06	-1.52769	-1.20999
70135995	chr2:70135995:C:T	2.38702e-06	-1.13299e-10	-1.3299	1.11623e-05	-1.13299e-10	-1.34494	2.24793e-05	-1.13299e-10	-1.34687
70136013	chr2:70136013:C:G	2.02601e-06	-1.49388	-3.69445e-10	8.96569e-06	-1.56408	-3.69445e-10	1.80388e-05	-1.56694	-3.69445e-10
70137032	chr2:70137032:A:G	4.72354e-06	0.291709	-0.939103	2.23686e-05	0.480595	-1.13042	4.76173e-05	0.544977	-1.14124
70137404	chr2:70137404:G:A	6.7349e-05	3.35262	-1.34268	0.000361981	3.48285	-1.34874	0.000879632	3.67175	-1.35171
70137594	chr2:70137594:C:T	2.73298e-06	-1.13299e-10	-1.19456	1.25006e-05	-1.13299e-10	-1.2317	2.53618e-05	-1.13299e-10	-1.22622
70138258	chr2:70138258:CT:C	8.21238e-07	-1.45961	-0.937287	3.10876e-06	-1.49993	-1.12333	6.36984e-06	-1.48459	-1.1233
70138710	chr2:70138710:G:A	8.48638e-07	-1.53338	-0.830694	3.31336e-06	-1.55729	-1.00223	6.72522e-06	-1.54957	-1.00403
70138755	chr2:70138755:A:AGT	2.33404e-06	-1.13299e-10	-1.35235	1.10075e-05	-1.13299e-10	-1.35891	2.21489e-05	-1.13299e-10	-1.36168
70138825	chr2:70138825:G:A	7.70533e-07	-1.53972	-0.920905	3.06249e-06	-1.5613	-1.07696	6.21173e-06	-1.55448	-1.07854
70138872	chr2:70138872:G:A	8.16885e-06	0.776657	-0.87628	3.90986e-05	0.994245	-1.08564	8.35056e-05	1.06315	-1.0977
70138888	chr2:70138888:C:T	3.981e-06	-1.13299e-10	-0.818418	1.72965e-05	-1.13299e-10	-0.90698	3.49633e-05	-1.13299e-10	-0.905163
70139136	chr2:70139136:G:C	2.31053e-06	-1.13299e-10	-1.36247	1.11947e-05	-1.13299e-10	-1.34204	2.25953e-05	-1.13299e-10	-1.34172
70139319	chr2:70139319:C:T	8.94993e-07	-1.5512	-0.759689	3.36428e-06	-1.56826	-0.976012	6.80944e-06	-1.56332	-0.977831
70139337	chr2:70139337:T:TACAA	1.73349e-05	2.00765	-1.35488	9.09396e-05	2.11191	-1.3592	0.000213974	2.26799	-1.36159
70139835	chr2:70139835:AACAAAAAAC:A	2.29637e-06	-1.13299e-10	-1.36862	1.08518e-05	-1.13299e-10	-1.37315	2.1921e-05	-1.13299e-10	-1.37202
70140078	chr2:70140078:C:T	1.54842e-05	1.91819	-1.37832	8.12121e-05	2.01588	-1.3763	0.000191057	2.16843	-1.37532
70140260	chr2:70140260:G:A	2.38517e-06	-1.13299e-10	-1.33068	1.11552e-05	-1.13299e-10	-1.34558	2.24658e-05	-1.13299e-10	-1.34747
70140265	chr2:70140265:A:T	1.23868e-05	1.68103	-1.36435	6.6813e-05	1.80724	-1.36282	0.000156019	1.95453	-1.36401
70140601	chr2:70140601:T:C	1.99944e-05	2.14945	-1.35395	0.000105136	2.25601	-1.35824	0.000248219	2.41558	-1.36073
70140659	chr2:70140659:C:T	2.30461e-06	-1.13299e-10	-1.36504	1.08813e-05	-1.13299e-10	-1.37044	2.1986e-05	-1.13299e-10	-1.36906
70140719	chr2:70140719:A:C	2.72123e-05	-1.13299e-10	1.10372	0.000149705	-1.13299e-10	1.25119	0.000302443	-1.13299e-10	1.25243
70140729	chr2:70140729:A:G	5.86343e-06	-0.140886	-0.29033	2.05098e-05	-0.054939	-0.681639	3.61224e-05	-0.170982	-0.701569
70140967	chr2:70140967:A:G	5.57072e-06	-0.135288	-0.347139	1.97207e-05	-0.0486302	-0.727183	3.47358e-05	-0.165292	-0.7464
70141258	chr2:70141258:C:T	2.35476e-06	-1.13299e-10	-1.34351	1.14152e-05	-1.13299e-10	-1.32254	2.31187e-05	-1.13299e-10	-1.31882
70141359	chr2:70141359:T:G	7.82749e-07	-1.53846	-0.906438	3.04554e-06	-1.5584	-1.08541	6.15698e-06	-1.55108	-1.0908
70141466	chr2:70141466:T:C	1.53756e-05	1.91002	-1.3772	8.10208e-05	2.01269	-1.37547	0.00019088	2.16661	-1.37443
70141634	chr2:70141634:G:A	2.30461e-06	-1.13299e-10	-1.36504	1.08813e-05	-1.13299e-10	-1.37044	2.1986e-05	-1.13299e-10	-1.36906
70141791	chr2:70141791:G:A	2.84143e-05	2.50345	-1.35651	0.000152604	2.63168	-1.36132	0.000366025	2.80676	-1.36353
70141954	chr2:70141954:A:G	5.80083e-06	-1.13299e-10	-0.441951	2.49737e-05	-1.13299e-10	-0.53966	5.08356e-05	-1.13299e-10	-0.530867
70141993	chr2:70141993:C:T	3.01588e-05	-1.13299e-10	1.20653	0.000165139	-1.13299e-10	1.34931	0.000332988	-1.13299e-10	1.34864
70142022	chr2:70142022:A:C	1.02313e-05	0.914192	-0.788688	4.53495e-05	1.11998	-1.06307	9.65999e-05	1.18947	-1.07835
70142722	chr2:70142722:C:T	2.38753e-06	-1.13299e-10	-1.32969	1.11212e-05	-1.13299e-10	-1.34863	2.23976e-05	-1.13299e-10	-1.35051
70142870	chr2:70142870:C:T	2.4256e-06	-1.13299e-10	-1.31387	1.13182e-05	-1.13299e-10	-1.33107	2.28881e-05	-1.13299e-10	-1.32885
70143146	chr2:70143146:T:C	2.81663e-05	-1.13299e-10	1.13817	0.000112597	-1.13299e-10	0.966335	0.000233649	-1.13299e-10	0.994355
70143280	chr2:70143280:T:C	7.3005e-07	-1.54615	-0.968446	2.89684e-06	-1.5647	-1.12916	5.87612e-06	-1.55889	-1.12968
70144583	chr2:70144583:G:A	5.51033e-06	-1.13299e-10	-0.493327	2.29708e-05	-1.13299e-10	-0.62326	4.68651e-05	-1.13299e-10	-0.61219
70144735	chr2:70144735:C:T	2.27857e-06	-1.13299e-10	-1.3764	1.09249e-05	-1.13299e-10	-1.36644	2.20467e-05	-1.13299e-10	-1.3663
70144774	chr2:70144774:A:G	3.98902e-06	-1.13299e-10	-0.816407	1.48255e-05	-1.13299e-10	-1.06114	2.98406e-05	-1.13299e-10	-1.06359
70144807	chr2:70144807:T:C	6.88305e-06	-0.0285388	-0.242351	2.35815e-05	0.047772	-0.644792	4.15368e-05	-0.0681508	-0.664734
70144897	chr2:70144897:G:A	9.2631e-06	1.3757	-1.34962	4.84247e-05	1.47253	-1.35	0.000112798	1.61797	-1.35183
70144914	chr2:70144914:G:A	3.158e-06	-1.13299e-10	-1.05001	1.37331e-05	-1.13299e-10	-1.13768	2.77913e-05	-1.13299e-10	-1.13474
70145237	chr2:70145237:G:A	5.37411e-07	-1.56817	-1.25277	2.38534e-06	-1.55465	-1.33349	4.77356e-06	-1.5609	-1.33547
70145314	chr2:70145314:G:T	2.73282e-06	-1.13299e-10	-1.19462	1.33818e-05	-1.13299e-10	-1.16359	2.71019e-05	-1.13299e-10	-1.15986
70145609	chr2:70145609:A:G	2.86877e-06	-1.13299e-10	-1.14607	1.31385e-05	-1.13299e-10	-1.18194	2.6563e-05	-1.13299e-10	-1.17994
70145696	chr2:70145696:G:A	2.35446e-06	-1.13299e-10	-1.34364	1.10108e-05	-1.13299e-10	-1.35861	2.21819e-05	-1.13299e-10	-1.36019
70145875	chr2:70145875:G:A	3.08589e-06	-1.13299e-10	-1.07311	1.34699e-05	-1.13299e-10	-1.15702	2.7254e-05	-1.13299e-10	-1.15426
70146427	chr2:70146427:G:A	7.1421e-07	-1.54006	-0.996469	2.84607e-06	-1.56032	-1.15122	5.77467e-06	-1.5539	-1.15208
70146561	chr2:70146561:G:C	3.33813e-06	-1.13299e-10	-0.994542	1.44143e-05	-1.13299e-10	-1.08926	2.918e-05	-1.13299e-10	-1.08598
70146649	chr2:70146649:G:A	4.67136e-06	-1.13299e-10	-0.658501	1.69592e-05	-1.13299e-10	-0.926673	3.41554e-05	-1.13299e-10	-0.928543
70147743	chr2:70147743:AAT:A	4.30235e-06	-1.13299e-10	-0.74079	1.96565e-05	-1.13299e-10	-0.779074	4.00405e-05	-1.13299e-10	-0.769572
70147835	chr2:70147835:G:A	2.77139e-06	-1.13299e-10	-1.1806	1.26568e-05	-1.13299e-10	-1.21929	2.55315e-05	-1.13299e-10	-1.21955
70148183	chr2:70148183:C:T	5.45699e-07	-1.57284	-1.2328	2.39295e-06	-1.56372	-1.32124	4.79736e-06	-1.56809	-1.32331
70148231	chr2:70148231:T:C	2.33201e-06	-1.13299e-10	-1.35322	1.1255e-05	-1.13299e-10	-1.33667	2.27697e-05	-1.13299e-10	-1.33403
70148333	chr2:70148333:T:C	3.12712e-06	-1.13299e-10	-1.05984	1.36234e-05	-1.13299e-10	-1.14569	2.7569e-05	-1.13299e-10	-1.14277
70148624	chr2:70148624:T:C	7.95685e-06	-0.106797	-0.019122	2.68818e-05	-0.0267442	-0.43929	4.79189e-05	-0.137594	-0.452359
70149111	chr2:70149111:C:T	2.3879e-06	-1.13299e-10	-1.32954	1.15392e-05	-1.13299e-10	-1.31173	2.3342e-05	-1.13299e-10	-1.30921
70149232	chr2:70149232:G:A	3.08049e-06	-1.13299e-10	-1.07486	1.40214e-05	-1.13299e-10	-1.1169	2.83681e-05	-1.13299e-10	-1.1142
70149430	chr2:70149430:C:T	3.0915e-06	-1.13299e-10	-1.0713	1.34812e-05	-1.13299e-10	-1.15619	2.72747e-05	-1.13299e-10	-1.15351
70149496	chr2:70149496:G:A	2.47224e-06	-1.13299e-10	-1.29483	1.17553e-05	-1.13299e-10	-1.29318	2.38498e-05	-1.13299e-10	-1.28769
70149533	chr2:70149533:C:T	1.28811e-05	1.66395	-1.30813	6.79545e-05	1.76727	-1.30592	0.000159325	1.91994	-1.30846
70149566	chr2:70149566:G:A	3.14104e-06	-1.13299e-10	-1.0554	1.36624e-05	-1.13299e-10	-1.14283	2.76433e-05	-1.13299e-10	-1.14008
70149712	chr2:70149712:C:G	3.10571e-06	-1.13299e-10	-1.06671	1.35488e-05	-1.13299e-10	-1.15118	2.74032e-05	-1.13299e-10	-1.14881
70149764	chr2:70149764:G:T	2.2837e-06	-1.13299e-10	-1.37415	1.09793e-05	-1.13299e-10	-1.36147	2.21569e-05	-1.13299e-10	-1.36132
70150521	chr2:70150521:G:A	1.37331e-05	1.60314	-1.18328	2.31521e-05	0.558975	-1.17437	5.58232e-05	0.726812	-1.16408
70150769	chr2:70150769:G:A	2.50404e-06	-1.13299e-10	-1.28205	1.14453e-05	-1.13299e-10	-1.31991	2.31656e-05	-1.13299e-10	-1.3168
70150777	chr2:70150777:G:A	3.62662e-06	-1.13299e-10	-0.911651	1.54452e-05	-1.13299e-10	-1.02018	3.12991e-05	-1.13299e-10	-1.01587
70151695	chr2:70151695:T:G	2.40897e-06	-1.13299e-10	-1.32075	1.18333e-05	-1.13299e-10	-1.28657	2.37815e-05	-1.13299e-10	-1.29055
70151716	chr2:70151716:T:C	5.51675e-07	-1.57447	-1.22027	2.40301e-06	-1.56774	-1.31302	4.82018e-06	-1.57115	-1.3155
70151915	chr2:70151915:T:C	2.02938e-06	-1.49222	-3.69445e-10	9.03151e-06	-1.55676	-3.69445e-10	1.83901e-05	-1.54765	-3.69445e-10
70152068	chr2:70152068:C:T	2.7416e-06	-1.13299e-10	-1.19141	1.2533e-05	-1.13299e-10	-1.22911	2.52829e-05	-1.13299e-10	-1.22933
70152273	chr2:70152273:T:C	2.28261e-06	-1.13299e-10	-1.37463	1.07998e-05	-1.13299e-10	-1.37795	2.17857e-05	-1.13299e-10	-1.37821
70152363	chr2:70152363:G:A	1.8224e-05	-1.13299e-10	0.702788	0.000108171	-1.13299e-10	0.926231	0.000224333	-1.13299e-10	0.953666
70152736	chr2:70152736:T:C	1.75281e-05	1.99852	-1.33467	9.39475e-05	2.11791	-1.33266	0.000224317	2.28833	-1.33474
70152925	chr2:70152925:C:G	3.11636e-06	-1.13299e-10	-1.06329	1.35768e-05	-1.13299e-10	-1.14912	2.74712e-05	-1.13299e-10	-1.14632
70153118	chr2:70153118:G:A	3.11947e-06	-1.13299e-10	-1.06229	1.35868e-05	-1.13299e-10	-1.14838	2.74928e-05	-1.13299e-10	-1.14554
70153431	chr2:70153431:T:C	1.91124e-06	-1.5522	-3.69445e-10	9.69498e-06	-1.48587	-3.69445e-10	1.92247e-05	-1.50327	-3.69445e-10
70153503	chr2:70153503:C:T	5.63014e-06	-1.13299e-10	-0.471817	2.34401e-05	-1.13299e-10	-0.603033	4.78344e-05	-1.13299e-10	-0.591718
70153782	chr2:70153782:G:A	5.43442e-06	-1.13299e-10	-0.507199	2.34946e-05	-1.13299e-10	-0.600711	4.78062e-05	-1.13299e-10	-0.592307
70153887	chr2:70153887:G:A	6.35414e-07	-1.55772	-1.09571	2.60844e-06	-1.57118	-1.22755	5.27925e-06	-1.56747	-1.22821
70154075	chr2:70154075:A:AC	2.32464e-06	-1.13299e-10	-1.35639	1.13192e-05	-1.13299e-10	-1.33098	2.28859e-05	-1.13299e-10	-1.32894
70154260	chr2:70154260:A:G	2.48951e-05	-1.13299e-10	1.01472	9.97915e-05	-1.13299e-10	0.845601	0.000207089	-1.13299e-10	0.873686
70154687	chr2:70154687:A:G	6.83798e-06	-0.0165001	-0.260959	2.35967e-05	0.0618956	-0.658272	4.18763e-05	-0.0470564	-0.677687
70154696	chr2:70154696:C:T	7.48372e-06	0.0734708	-0.260693	2.58194e-05	0.151863	-0.65822	4.57013e-05	0.0402996	-0.677636
70154797	chr2:70154797:C:CTAG	3.42184e-06	-1.13299e-10	-0.969774	1.4719e-05	-1.13299e-10	-1.06834	2.97887e-05	-1.13299e-10	-1.06534
70155337	chr2:70155337:C:A	2.28347e-06	-1.13299e-10	-1.37426	1.08013e-05	-1.13299e-10	-1.37782	2.17882e-05	-1.13299e-10	-1.37809
70155987	chr2:70155987:C:T	2.28021e-06	-1.13299e-10	-1.37569	1.09441e-05	-1.13299e-10	-1.36469	2.20858e-05	-1.13299e-10	-1.36453
70155996	chr2:70155996:A:G	2.52096e-06	-1.13299e-10	-1.27531	1.20939e-05	-1.13299e-10	-1.26478	2.44623e-05	-1.13299e-10	-1.26233
70156029	chr2:70156029:C:G	2.28349e-06	-1.13299e-10	-1.37425	1.09773e-05	-1.13299e-10	-1.36165	2.21527e-05	-1.13299e-10	-1.3615
70156118	chr2:70156118:G:A	3.56108e-06	-1.13299e-10	-0.929888	1.52409e-05	-1.13299e-10	-1.0335	3.08499e-05	-1.13299e-10	-1.03033
70157012	chr2:70157012:ACT:A	2.28406e-06	-1.13299e-10	-1.374	1.09826e-05	-1.13299e-10	-1.36117	2.21635e-05	-1.13299e-10	-1.36101
70158001	chr2:70158001:C:G	6.58754e-06	-0.265854	-0.0489185	2.46605e-05	-0.16933	-0.382948	4.4597e-05	-0.273813	-0.387982
70158113	chr2:70158113:T:C	8.25816e-07	-1.50658	-0.884754	3.13871e-06	-1.53493	-1.07874	6.40773e-06	-1.52391	-1.07805
70158271	chr2:70158271:C:G	2.29495e-06	-1.13299e-10	-1.36924	1.08281e-05	-1.13299e-10	-1.37534	2.18334e-05	-1.13299e-10	-1.37602
70158317	chr2:70158317:T:C	7.93096e-07	-1.50378	-0.927981	3.08016e-06	-1.53494	-1.09756	6.27383e-06	-1.52473	-1.09835
70158493	chr2:70158493:A:G	5.70876e-06	-1.13299e-10	-0.45795	2.37642e-05	-1.13299e-10	-0.589301	4.84402e-05	-1.13299e-10	-0.579134
70158980	chr2:70158980:C:T	1.16449e-05	-1.56605	1.82096	5.11681e-05	-1.5755	1.75313	0.000111273	-1.57522	1.82774
70159326	chr2:70159326:A:G	7.48202e-07	-1.44332	-1.04672	3.26037e-06	-1.37517	-1.20047	6.73926e-06	-1.35332	-1.19819
70159578	chr2:70159578:G:A	2.31782e-06	-1.13299e-10	-1.35932	1.08665e-05	-1.13299e-10	-1.37179	2.19094e-05	-1.13299e-10	-1.37255
70159620	chr2:70159620:A:G	2.28519e-06	-1.13299e-10	-1.3735	1.09931e-05	-1.13299e-10	-1.36022	2.21852e-05	-1.13299e-10	-1.36004
70159691	chr2:70159691:G:A	2.7895e-06	-1.13299e-10	-1.17409	1.18438e-05	-1.13299e-10	-1.28568	2.38291e-05	-1.13299e-10	-1.28856
70159703	chr2:70159703:A:G	5.76309e-07	-1.53207	-1.21899	2.62745e-06	-1.49144	-1.30003	5.37631e-06	-1.47803	-1.29943
70160289	chr2:70160289:G:A	1.37669e-05	0.422314	-3.69445e-10	4.01211e-05	-0.065579	-3.69445e-10	7.13663e-05	-0.191637	-3.69445e-10
70161701	chr2:70161701:G:A	2.29614e-06	-1.13299e-10	-1.36872	1.08317e-05	-1.13299e-10	-1.37501	2.18399e-05	-1.13299e-10	-1.37572
70161872	chr2:70161872:C:T	2.34129e-06	-1.13299e-10	-1.34925	1.12568e-05	-1.13299e-10	-1.33651	2.2699e-05	-1.13299e-10	-1.33714
70162081	chr2:70162081:A:G	7.69654e-07	-1.43067	-1.0311	3.33512e-06	-1.36106	-1.19192	6.91477e-06	-1.33582	-1.18998
70162768	chr2:70162768:A:G	8.37944e-07	-1.46015	-0.916604	3.52168e-06	-1.39669	-1.10186	7.27373e-06	-1.37575	-1.09944
70162929	chr2:70162929:G:A	4.40206e-06	-0.717878	-3.69445e-10	1.68612e-05	-0.932464	-3.69445e-10	3.30991e-05	-0.959958	-3.69445e-10
70163029	chr2:70163029:G:A	9.82089e-07	-1.4097	-0.808327	4.07885e-06	-1.3351	-1.01657	8.45561e-06	-1.31075	-1.01388
70163338	chr2:70163338:G:A	6.4593e-06	-1.13299e-10	-0.334431	3.12968e-05	-1.13299e-10	-0.313967	6.43608e-05	-1.13299e-10	-0.294958
70163512	chr2:70163512:T:G	2.44561e-06	-1.13299e-10	-1.30566	1.13966e-05	-1.13299e-10	-1.32417	2.30508e-05	-1.13299e-10	-1.32176
70164209	chr2:70164209:G:A	1.81626e-06	-1.56516	-0.0380137	9.34629e-06	-1.57553	0.0530234	1.98473e-05	-1.57521	0.103818
70164394	chr2:70164394:C:A	4.21251e-06	-0.761892	-3.69445e-10	1.47118e-05	-1.06883	-3.69445e-10	2.95292e-05	-1.07409	-3.69445e-10
70164403	chr2:70164403:T:A	2.28196e-06	-1.13299e-10	-1.37492	1.09623e-05	-1.13299e-10	-1.36302	2.21223e-05	-1.13299e-10	-1.36288
70165688	chr2:70165688:G:C	1.19514e-06	-1.45817	-0.563523	4.16935e-06	-1.4963	-0.833423	8.54886e-06	-1.48118	-0.832488
70165976	chr2:70165976:T:C	1.72978e-05	2.01529	-1.36466	9.26918e-05	2.13211	-1.36031	0.000222875	2.30898	-1.36183
70165977	chr2:70165977:G:A	1.34434e-05	1.7724	-1.37387	7.11916e-05	1.88362	-1.37573	0.000170063	2.05184	-1.37513
70165995	chr2:70165995:A:G	1.04608e-05	1.50691	-1.35923	5.50782e-05	1.61455	-1.36328	0.000130686	1.77524	-1.3619
70165997	chr2:70165997:C:T	1.36384e-05	1.78971	-1.37677	7.20949e-05	1.89828	-1.37778	0.000172531	2.0686	-1.37748
70166333	chr2:70166333:A:G	9.86254e-06	-1.13299e-10	0.0887922	5.03698e-05	-1.13299e-10	0.161909	0.000103748	-1.13299e-10	0.182497
70166392	chr2:70166392:G:A	2.29785e-06	-1.13299e-10	-1.36798	1.08092e-05	-1.13299e-10	-1.37708	2.18077e-05	-1.13299e-10	-1.3772
70166854	chr2:70166854:C:T	6.82764e-07	-1.51479	-1.06676	2.79015e-06	-1.54416	-1.18722	5.6808e-06	-1.53475	-1.18762
70166951	chr2:70166951:T:G	2.27659e-06	-1.13299e-10	-1.37727	1.07961e-05	-1.13299e-10	-1.37829	2.17828e-05	-1.13299e-10	-1.37834
70167003	chr2:70167003:CTT:C	2.69436e-06	-1.13299e-10	-1.20879	1.23125e-05	-1.13299e-10	-1.24687	2.47971e-05	-1.13299e-10	-1.24874
70167087	chr2:70167087:A:G	6.14883e-06	-1.13299e-10	-0.38369	2.16161e-05	-1.13299e-10	-0.684046	4.38584e-05	-1.13299e-10	-0.678498
70167336	chr2:70167336:C:T	2.61862e-06	-1.13299e-10	-1.23731	1.20581e-05	-1.13299e-10	-1.26774	2.42838e-05	-1.13299e-10	-1.26965
70167465	chr2:70167465:G:A	2.2859e-06	-1.13299e-10	-1.37319	1.09998e-05	-1.13299e-10	-1.35961	2.21983e-05	-1.13299e-10	-1.35945
70167468	chr2:70167468:T:C	9.29047e-07	-1.42886	-0.844692	3.86405e-06	-1.35974	-1.04603	8.00004e-06	-1.33654	-1.04348
70167884	chr2:70167884:G:A	1.51027e-05	1.89126	-1.37634	8.01987e-05	2.00456	-1.37753	0.000192139	2.17593	-1.37718
70168053	chr2:70168053:T:C	6.04563e-06	-1.13299e-10	-0.400616	2.12932e-05	-1.13299e-10	-0.699097	4.32048e-05	-1.13299e-10	-0.693511
70168157	chr2:70168157:C:G	8.32307e-07	-1.39985	-0.983653	3.60222e-06	-1.32426	-1.15167	7.47445e-06	-1.2989	-1.14907
70168213	chr2:70168213:G:A	2.27911e-06	-1.13299e-10	-1.37617	1.0932e-05	-1.13299e-10	-1.36579	2.20611e-05	-1.13299e-10	-1.36565
70168401	chr2:70168401:C:A	2.56884e-06	-1.13299e-10	-1.2565	1.22281e-05	-1.13299e-10	-1.25375	2.48379e-05	-1.13299e-10	-1.24709
70168436	chr2:70168436:C:T	2.74551e-06	-1.13299e-10	-1.18998	1.25484e-05	-1.13299e-10	-1.22789	2.53141e-05	-1.13299e-10	-1.2281
70168840	chr2:70168840:G:A	2.6453e-06	-1.13299e-10	-1.22717	1.21009e-05	-1.13299e-10	-1.26421	2.43818e-05	-1.13299e-10	-1.26563
70169172	chr2:70169172:T:C	3.97414e-06	-0.820143	-3.69445e-10	3.22281e-05	-0.284642	-3.69445e-10	5.90933e-05	-0.380345	-3.69445e-10
70169458	chr2:70169458:T:C	2.28443e-06	-1.13299e-10	-1.37384	1.09861e-05	-1.13299e-10	-1.36085	2.21706e-05	-1.13299e-10	-1.36069
70169672	chr2:70169672:A:G	4.2409e-06	-1.13299e-10	-0.755176	1.90893e-05	-1.13299e-10	-0.808356	3.87099e-05	-1.13299e-10	-0.803367
70170024	chr2:70170024:G:A	3.05351e-06	-1.13299e-10	-1.08366	1.39088e-05	-1.13299e-10	-1.12496	2.81306e-05	-1.13299e-10	-1.1226
70170286	chr2:70170286:G:A	8.28963e-07	-1.54454	-0.84299	3.20428e-06	-1.56439	-1.02861	6.49651e-06	-1.55876	-1.02944
70170912	chr2:70170912:G:A	1.20254e-06	-1.4056	-0.609915	4.80524e-06	-1.33082	-0.85696	9.9732e-06	-1.30621	-0.853348
70170986	chr2:70170986:G:A	3.36355e-06	-0.986953	-3.69445e-10	1.24453e-05	-1.23614	-3.69445e-10	2.49459e-05	-1.24275	-3.69445e-10
70171046	chr2:70171046:C:T	2.32319e-06	-1.13299e-10	-1.35701	1.0969e-05	-1.13299e-10	-1.36241	2.20745e-05	-1.13299e-10	-1.36504
70171305	chr2:70171305:A:G	2.27417e-06	-1.13299e-10	-1.37834	1.08154e-05	-1.13299e-10	-1.37651	2.18392e-05	-1.13299e-10	-1.37575
70171455	chr2:70171455:A:G	1.02259e-06	-1.41539	-0.76223	4.19741e-06	-1.34257	-0.980446	8.70043e-06	-1.31859	-0.977505
70171535	chr2:70171535:G:A	3.0847e-06	-1.13299e-10	-1.0735	1.31901e-05	-1.13299e-10	-1.17802	2.6577e-05	-1.13299e-10	-1.17942
70172117	chr2:70172117:G:A	1.023e-06	-1.43568	-0.741529	4.1589e-06	-1.36772	-0.964515	8.61066e-06	-1.34498	-0.96148
70172931	chr2:70172931:G:C	1.08573e-06	-1.48438	-0.633323	3.97635e-06	-1.52081	-0.856308	8.11759e-06	-1.50869	-0.85674
70172938	chr2:70172938:G:A	3.19287e-06	-1.03903	-3.69445e-10	1.19865e-05	-1.2737	-3.69445e-10	2.40431e-05	-1.27962	-3.69445e-10
70173364	chr2:70173364:T:A	8.8428e-07	-1.43805	-0.88488	3.35044e-06	-1.48493	-1.06346	6.85771e-06	-1.46915	-1.06494
70173509	chr2:70173509:T:C	2.30558e-06	-1.13299e-10	-1.36462	1.086e-05	-1.13299e-10	-1.3724	2.18963e-05	-1.13299e-10	-1.37315
70173869	chr2:70173869:C:T	1.24412e-06	-1.4538	-0.527718	4.36183e-06	-1.49423	-0.790364	8.94657e-06	-1.4791	-0.789093
70173983	chr2:70173983:C:T	2.74379e-06	-1.13299e-10	-1.19061	1.25419e-05	-1.13299e-10	-1.22841	2.53009e-05	-1.13299e-10	-1.22862
70174356	chr2:70174356:G:A	9.47082e-06	0.0738641	-0.0255998	3.13737e-05	0.156439	-0.46795	5.52565e-05	0.0426619	-0.490138
70174578	chr2:70174578:G:A	9.51525e-06	-1.13299e-10	0.0529437	4.84792e-05	-1.13299e-10	0.123652	9.98205e-05	-1.13299e-10	0.14391
70174628	chr2:70174628:T:C	3.01561e-06	-1.13299e-10	-1.09615	1.37561e-05	-1.13299e-10	-1.136	2.78171e-05	-1.13299e-10	-1.13381
70174733	chr2:70174733:C:T	7.39323e-07	-1.5491	-0.952877	2.98951e-06	-1.56638	-1.09599	6.06026e-06	-1.56116	-1.09655
70175471	chr2:70175471:T:G	1.93679e-06	-1.53892	-3.69445e-10	9.05973e-06	-1.55364	-3.69445e-10	1.83394e-05	-1.55041	-3.69445e-10
70176275	chr2:70176275:T:C	9.93304e-06	1.46589	-1.36998	5.19351e-05	1.56105	-1.36854	0.000121863	1.71096	-1.36753
70176333	chr2:70176333:A:T	5.3869e-06	-0.475031	-0.0409503	1.99161e-05	-0.392418	-0.373535	3.6219e-05	-0.4903	-0.37958
70177097	chr2:70177097:C:A	1.10727e-05	-1.13299e-10	0.204531	6.36186e-05	-1.13299e-10	0.395424	0.000131363	-1.13299e-10	0.418502
70177260	chr2:70177260:C:T	2.29731e-06	-1.13299e-10	-1.36821	1.10942e-05	-1.13299e-10	-1.35106	2.23915e-05	-1.13299e-10	-1.35078
70177668	chr2:70177668:T:G	2.27942e-06	-1.13299e-10	-1.37603	1.08923e-05	-1.13299e-10	-1.36942	2.20042e-05	-1.13299e-10	-1.36823
70177823	chr2:70177823:G:A	8.58561e-06	-1.13299e-10	-0.0498642	2.97982e-05	-1.13299e-10	-0.363033	6.02996e-05	-1.13299e-10	-0.360138
70177943	chr2:70177943:G:A	5.21697e-06	-1.13299e-10	-0.548035	2.34052e-05	-1.13299e-10	-0.604524	4.7184e-05	-1.13299e-10	-0.605409
70177990	chr2:70177990:T:A	1.12986e-05	1.59792	-1.37319	5.92614e-05	1.69664	-1.37217	0.000139337	1.84876	-1.37133
70179092	chr2:70179092:T:TCC	2.52272e-06	-1.13299e-10	-1.27462	1.15769e-05	-1.13299e-10	-1.30847	2.34228e-05	-1.13299e-10	-1.30575
70179784	chr2:70179784:A:T	8.16495e-06	-0.0220477	-0.0780535	2.71218e-05	0.0535541	-0.510699	4.7721e-05	-0.0609539	-0.533138
70179991	chr2:70179991:T:C	1.99625e-05	2.10848	-1.31457	0.000102925	2.18022	-1.30371	0.000246795	2.34634	-1.29724
70180014	chr2:70180014:G:A	2.31083e-06	-1.13299e-10	-1.36234	1.08748e-05	-1.13299e-10	-1.37103	2.19203e-05	-1.13299e-10	-1.37205
70180073	chr2:70180073:C:G	2.14017e-06	-1.54709	0.10803	1.10624e-05	-1.57169	0.217759	2.3495e-05	-1.56852	0.265846
70181806	chr2:70181806:A:G	8.39761e-06	-1.13299e-10	-0.0720051	4.11257e-05	-1.13299e-10	-0.0408502	8.44157e-05	-1.13299e-10	-0.0237103
70182122	chr2:70182122:C:T	3.21708e-06	-1.13299e-10	-1.03148	1.39719e-05	-1.13299e-10	-1.12044	2.82558e-05	-1.13299e-10	-1.11817
70182157	chr2:70182157:C:T	2.41814e-06	-1.13299e-10	-1.31695	1.15589e-05	-1.13299e-10	-1.31003	2.33244e-05	-1.13299e-10	-1.30996
70182918	chr2:70182918:A:C	3.27141e-06	-1.13299e-10	-1.01473	1.46125e-05	-1.13299e-10	-1.0756	2.94879e-05	-1.13299e-10	-1.07548
70182965	chr2:70182965:G:A	4.45754e-06	-1.13299e-10	-0.705354	2.5147e-05	-1.13299e-10	-0.532743	5.15133e-05	-1.13299e-10	-0.517623
70183152	chr2:70183152:T:C	7.73194e-06	0.848524	-1.00312	1.96387e-05	0.203007	-0.982988	3.76268e-05	0.145592	-0.977338
70183395	chr2:70183395:C:G	6.5721e-06	0.549043	-0.866162	1.96113e-05	-0.0585995	-0.722778	3.76043e-05	-0.11543	-0.716915
70183712	chr2:70183712:G:A	3.50383e-06	-1.13299e-10	-0.946094	1.50302e-05	-1.13299e-10	-1.04742	2.99183e-05	-1.13299e-10	-1.06099
70184213	chr2:70184213:G:GACT	2.61106e-06	-1.50126	0.261062	7.6218e-06	-1.40176	-0.324713	1.44654e-05	-1.42711	-0.360594
70184309	chr2:70184309:C:T	4.47011e-06	-1.13299e-10	-0.702538	1.96698e-05	-1.13299e-10	-0.778399	3.94452e-05	-1.13299e-10	-0.784552
70184320	chr2:70184320:G:A	3.25172e-05	-1.13299e-10	1.28182	0.00017833	-1.13299e-10	1.42615	0.000360754	-1.13299e-10	1.42873
70185171	chr2:70185171:C:T	2.18214e-06	-1.41964	-3.69445e-10	1.14951e-05	-1.31556	-3.69445e-10	2.33052e-05	-1.31079	-3.69445e-10
70185202	chr2:70185202:A:C	4.98557e-06	0.634539	-1.22794	1.48172e-05	0.00926506	-1.07096	2.84296e-05	-0.0514372	-1.0606
70185381	chr2:70185381:A:G	1.74952e-06	-1.4786	-0.162012	5.81714e-06	-1.4369	-0.559776	1.13342e-05	-1.4583	-0.573337
70185425	chr2:70185425:A:G	7.75145e-06	0.829146	-0.981217	2.18374e-05	0.17946	-0.853318	4.16365e-05	0.117269	-0.847755
70185701	chr2:70185701:A:C	2.27397e-06	-1.13299e-10	-1.37843	1.0831e-05	-1.13299e-10	-1.37507	2.18873e-05	-1.13299e-10	-1.37356
70185722	chr2:70185722:T:A	2.3697e-06	-1.13299e-10	-1.33719	1.10173e-05	-1.13299e-10	-1.35802	2.22523e-05	-1.13299e-10	-1.35702
70185734	chr2:70185734:C:T	4.48071e-06	0.190578	-0.890749	1.26226e-05	-0.283038	-0.938953	2.38845e-05	-0.337212	-0.949021
70186220	chr2:70186220:C:T	3.3257e-06	0.0293231	-1.02759	9.67126e-06	-0.420148	-1.06818	1.83671e-05	-0.472282	-1.07662
70186515	chr2:70186515:A:G	6.00094e-06	-1.47333	1.06529	2.25021e-05	-1.35578	0.711911	4.35124e-05	-1.38069	0.694273
70186727	chr2:70186727:G:T	4.41202e-06	-1.13299e-10	-0.715619	1.92701e-05	-1.13299e-10	-0.798928	3.86525e-05	-1.13299e-10	-0.804851
70187337	chr2:70187337:G:A	2.43211e-06	-1.13299e-10	-1.31119	1.1858e-05	-1.13299e-10	-1.28448	2.39408e-05	-1.13299e-10	-1.28388
70187504	chr2:70187504:C:T	4.76512e-06	-1.13299e-10	-0.63863	2.07683e-05	-1.13299e-10	-0.724056	4.23127e-05	-1.13299e-10	-0.714376
70187609	chr2:70187609:T:C	3.9964e-06	0.415351	-1.22991	1.23616e-05	-0.169018	-1.07387	2.37681e-05	-0.227721	-1.0634
70187777	chr2:70187777:G:A	2.52961e-06	-1.13299e-10	-1.27189	1.13696e-05	-1.13299e-10	-1.32654	2.2936e-05	-1.13299e-10	-1.32676
70187805	chr2:70187805:C:T	2.30585e-06	-1.13299e-10	-1.3645	1.10676e-05	-1.13299e-10	-1.35346	2.23863e-05	-1.13299e-10	-1.35101
70188210	chr2:70188210:C:T	2.90333e-06	-1.13299e-10	-1.13409	1.41382e-05	-1.13299e-10	-1.10861	2.82939e-05	-1.13299e-10	-1.11682
70188325	chr2:70188325:T:C	3.00363e-06	-1.10013	-3.69445e-10	1.21451e-05	-1.26056	-3.69445e-10	2.4185e-05	-1.27373	-3.69445e-10
70188333	chr2:70188333:G:A	2.32704e-06	-1.13299e-10	-1.35536	1.12522e-05	-1.13299e-10	-1.33692	2.28234e-05	-1.13299e-10	-1.33168
70188806	chr2:70188806:G:C	3.35843e-06	-1.13299e-10	-0.988479	1.51308e-05	-1.13299e-10	-1.04075	3.04271e-05	-1.13299e-10	-1.04413
70188809	chr2:70188809:G:A	2.44602e-06	-1.13299e-10	-1.30549	1.13697e-05	-1.13299e-10	-1.32653	2.28929e-05	-1.13299e-10	-1.32864
70189065	chr2:70189065:C:T	3.34443e-06	-0.171074	-0.821581	1.02417e-05	-0.587007	-0.844004	1.95089e-05	-0.632668	-0.855927
70189296	chr2:70189296:C:T	2.76782e-06	-1.13299e-10	-1.18189	1.26554e-05	-1.13299e-10	-1.2194	2.54383e-05	-1.13299e-10	-1.22321
70189474	chr2:70189474:T:C	3.20467e-05	-1.13299e-10	1.26724	0.000177823	-1.13299e-10	1.4233	0.000359221	-1.13299e-10	1.42447
70189696	chr2:70189696:C:T	2.32291e-06	-1.13299e-10	-1.35713	1.09504e-05	-1.13299e-10	-1.3641	2.20299e-05	-1.13299e-10	-1.36706
70189889	chr2:70189889:T:C	2.57379e-06	-1.13299e-10	-1.25457	1.24334e-05	-1.13299e-10	-1.23709	2.49285e-05	-1.13299e-10	-1.24345
70190006	chr2:70190006:A:G	5.48243e-06	0.573387	-1.07179	1.5394e-05	-0.0308075	-0.992697	2.96282e-05	-0.0874004	-0.983338
70190013	chr2:70190013:C:G	0.000177762	0.889542	2.09095	0.00123013	0.919749	2.43765	0.00296936	1.03525	2.50139
70190274	chr2:70190274:T:TA	4.20812e-06	-1.13299e-10	-0.762935	1.86449e-05	-1.13299e-10	-0.831908	3.74468e-05	-1.13299e-10	-0.836542
70190405	chr2:70190405:G:A	5.89639e-05	-0.209429	2.0864	0.000485557	-0.167557	2.59537	0.00115697	-0.100682	2.69478
70190598	chr2:70190598:A:G	2.47459e-06	-0.390243	-0.903635	7.92961e-06	-0.763968	-0.922911	1.51701e-05	-0.806586	-0.933548
70190640	chr2:70190640:C:G	3.89889e-06	-1.13299e-10	-0.83926	2.0414e-05	-1.13299e-10	-0.741261	4.19749e-05	-1.13299e-10	-0.722392
70190829	chr2:70190829:G:A	4.24752e-06	-1.13299e-10	-0.753616	1.88688e-05	-1.13299e-10	-0.819973	3.78575e-05	-1.13299e-10	-0.825634
70190907	chr2:70190907:T:G	3.17761e-06	-0.17679	-0.867034	9.93617e-06	-0.574353	-0.886947	1.88406e-05	-0.625074	-0.898377
70191128	chr2:70191128:A:G	3.01725e-06	-1.13299e-10	-1.09561	1.35996e-05	-1.13299e-10	-1.14744	2.71037e-05	-1.13299e-10	-1.15979
70191207	chr2:70191207:T:C	4.37707e-06	-1.41664	0.693071	1.40794e-05	-1.36053	0.24776	2.70642e-05	-1.38591	0.224662
70191337	chr2:70191337:T:G	2.53859e-06	-1.13299e-10	-1.26834	1.22518e-05	-1.13299e-10	-1.25181	2.4573e-05	-1.13299e-10	-1.25782
70191413	chr2:70191413:G:C	3.68827e-06	-1.13299e-10	-0.894794	1.62706e-05	-1.13299e-10	-0.968124	3.28282e-05	-1.13299e-10	-0.968174
70191428	chr2:70191428:G:C	2.31049e-06	-1.13299e-10	-1.36249	1.09104e-05	-1.13299e-10	-1.36777	2.19637e-05	-1.13299e-10	-1.37007
70191586	chr2:70191586:A:G	4.27085e-06	0.502695	-1.25083	1.19655e-05	-0.0714405	-1.20401	2.29292e-05	-0.128024	-1.19903
70191786	chr2:70191786:GA:G	2.57433e-06	-1.13299e-10	-1.25436	1.24363e-05	-1.13299e-10	-1.23686	2.49345e-05	-1.13299e-10	-1.24321
70192241	chr2:70192241:T:G	6.32629e-05	0.0600369	1.88731	0.000510449	0.108105	2.3697	0.0012222	0.182458	2.46649
70192637	chr2:70192637:C:T	2.99483e-06	-1.13299e-10	-1.10306	1.41179e-05	-1.13299e-10	-1.11004	2.88008e-05	-1.13299e-10	-1.09906
70193095	chr2:70193095:C:T	2.277e-06	-1.13299e-10	-1.37709	1.07955e-05	-1.13299e-10	-1.37836	2.17816e-05	-1.13299e-10	-1.3784
70193358	chr2:70193358:C:T	2.2935e-06	-1.13299e-10	-1.36987	1.08395e-05	-1.13299e-10	-1.37428	2.18637e-05	-1.13299e-10	-1.37464
70193633	chr2:70193633:T:C	2.73768e-06	-1.13299e-10	-1.19284	1.25278e-05	-1.13299e-10	-1.22953	2.5254e-05	-1.13299e-10	-1.23048
70193906	chr2:70193906:G:A	5.47985e-06	-1.13299e-10	-0.498874	2.40819e-05	-1.13299e-10	-0.576023	4.82479e-05	-1.13299e-10	-0.583112
70194116	chr2:70194116:G:T	2.28313e-06	-1.13299e-10	-1.37441	1.09117e-05	-1.13299e-10	-1.36765	2.20387e-05	-1.13299e-10	-1.36666
70194445	chr2:70194445:A:G	5.37127e-06	-1.13299e-10	-0.518888	2.36387e-05	-1.13299e-10	-0.594597	4.73636e-05	-1.13299e-10	-0.60161
70194847	chr2:70194847:T:C	6.20117e-06	-1.13299e-10	-0.375214	2.69309e-05	-1.13299e-10	-0.464208	5.39408e-05	-1.13299e-10	-0.471575
70195313	chr2:70195313:C:A	2.27418e-06	-1.13299e-10	-1.37833	1.08065e-05	-1.13299e-10	-1.37734	2.18088e-05	-1.13299e-10	-1.37715
70195551	chr2:70195551:G:A	2.55339e-06	-1.13299e-10	-1.26253	1.23327e-05	-1.13299e-10	-1.24523	2.47303e-05	-1.13299e-10	-1.25143
70195823	chr2:70195823:C:T	2.57389e-06	-1.13299e-10	-1.25453	1.24339e-05	-1.13299e-10	-1.23706	2.49294e-05	-1.13299e-10	-1.24342
70195945	chr2:70195945:A:C	2.33318e-06	-1.13299e-10	-1.35272	1.16211e-05	-1.13299e-10	-1.30466	2.35048e-05	-1.13299e-10	-1.30226
70196556	chr2:70196556:C:T	3.79939e-06	-1.13299e-10	-0.865111	1.73966e-05	-1.13299e-10	-0.901207	3.50567e-05	-1.13299e-10	-0.902495
70196703	chr2:70196703:T:C	1.63572e-06	-1.56337	-0.144505	5.68909e-06	-1.49636	-0.522573	1.10527e-05	-1.51031	-0.54648
70196731	chr2:70196731:G:A	6.54774e-06	-1.13299e-10	-0.320831	2.81288e-05	-1.13299e-10	-0.420687	5.73955e-05	-1.13299e-10	-0.409498
70196966	chr2:70196966:T:G	4.52007e-06	-1.13299e-10	-0.691424	2.47852e-05	-1.13299e-10	-0.547237	5.02753e-05	-1.13299e-10	-0.54195
70197055	chr2:70197055:T:C	4.61344e-06	-1.13299e-10	-0.670978	2.53506e-05	-1.13299e-10	-0.524681	5.14251e-05	-1.13299e-10	-0.519336
70197289	chr2:70197289:C:A	2.39932e-06	-1.13299e-10	-1.32477	1.10796e-05	-1.13299e-10	-1.35238	2.23248e-05	-1.13299e-10	-1.35377
70197337	chr2:70197337:G:A	2.30022e-06	-1.13299e-10	-1.36695	1.10379e-05	-1.13299e-10	-1.35615	2.23172e-05	-1.13299e-10	-1.3541
70197391	chr2:70197391:C:T	2.69048e-06	-1.21023	-3.69445e-10	1.47002e-05	-1.06962	-3.69445e-10	3.03957e-05	-1.04516	-3.69445e-10
70197554	chr2:70197554:A:G	2.40458e-06	-1.13299e-10	-1.32258	1.11052e-05	-1.13299e-10	-1.35007	2.23298e-05	-1.13299e-10	-1.35354
70197865	chr2:70197865:T:C	2.3084e-06	-1.13299e-10	-1.3634	1.08867e-05	-1.13299e-10	-1.36994	2.19549e-05	-1.13299e-10	-1.37047
70197964	chr2:70197964:C:T	2.03874e-06	-0.501796	-0.985821	7.76049e-06	-0.947759	-0.760678	1.5507e-05	-0.9721	-0.746071
70198142	chr2:70198142:C:T	2.63863e-06	-1.13299e-10	-1.22969	1.21461e-05	-1.13299e-10	-1.26048	2.44179e-05	-1.13299e-10	-1.26415
70198642	chr2:70198642:TCA:T	2.38144e-06	-1.13299e-10	-1.33225	1.1023e-05	-1.13299e-10	-1.3575	2.22139e-05	-1.13299e-10	-1.35874
70198647	chr2:70198647:TGGC:T	2.38411e-06	-1.13299e-10	-1.33113	1.10313e-05	-1.13299e-10	-1.35675	2.22302e-05	-1.13299e-10	-1.35801
70198653	chr2:70198653:AAAG:A	2.39231e-06	-1.13299e-10	-1.32769	1.10572e-05	-1.13299e-10	-1.3544	2.22809e-05	-1.13299e-10	-1.35573
70199193	chr2:70199193:C:T	1.62173e-05	-0.904108	1.49023	0.000140682	-0.759418	1.94844	0.000327216	-0.701377	2.03254
70199248	chr2:70199248:T:C	2.30373e-06	-1.13299e-10	-1.36542	1.08186e-05	-1.13299e-10	-1.37622	2.18104e-05	-1.13299e-10	-1.37708
70199908	chr2:70199908:G:T	2.39037e-06	-1.13299e-10	-1.3285	1.11776e-05	-1.13299e-10	-1.34357	2.25087e-05	-1.13299e-10	-1.34556
70200101	chr2:70200101:A:G	2.3748e-06	-1.13299e-10	-1.33504	1.10011e-05	-1.13299e-10	-1.35949	2.21715e-05	-1.13299e-10	-1.36065
70200127	chr2:70200127:G:A	2.28243e-06	-1.13299e-10	-1.37471	1.09079e-05	-1.13299e-10	-1.36799	2.20402e-05	-1.13299e-10	-1.36659
70200208	chr2:70200208:G:A	2.16558e-05	-0.616549	1.49187	0.000177209	-0.570222	1.99007	0.000420862	-0.493074	2.07592
70200365	chr2:70200365:T:C	2.3137e-06	-1.13299e-10	-1.36111	1.09067e-05	-1.13299e-10	-1.3681	2.19932e-05	-1.13299e-10	-1.36873
70200444	chr2:70200444:C:T	8.95169e-07	-1.17147	-1.13922	3.15809e-06	-1.39505	-1.21247	6.2577e-06	-1.40428	-1.22137
70200456	chr2:70200456:T:C	1.01501e-06	-1.0748	-1.11026	3.39133e-06	-1.32029	-1.21597	6.70715e-06	-1.32998	-1.22631
70200493	chr2:70200493:C:T	2.38195e-06	-1.13299e-10	-1.33203	1.10225e-05	-1.13299e-10	-1.35754	2.22137e-05	-1.13299e-10	-1.35875
70200564	chr2:70200564:G:A	1.10093e-06	-1.00436	-1.09943	3.59712e-06	-1.27028	-1.20706	7.10441e-06	-1.28086	-1.21788
70200910	chr2:70200910:T:C	2.65012e-06	-1.13299e-10	-1.22535	1.15045e-05	-1.13299e-10	-1.31475	2.30671e-05	-1.13299e-10	-1.32105
70201136	chr2:70201136:G:A	2.4781e-06	-1.13299e-10	-1.29246	1.10625e-05	-1.13299e-10	-1.35392	2.22348e-05	-1.13299e-10	-1.35781
70201170	chr2:70201170:A:G	7.26297e-06	-1.13299e-10	-0.217163	3.11161e-05	-1.13299e-10	-0.319756	6.24702e-05	-1.13299e-10	-0.324773
70201450	chr2:70201450:A:G	2.55482e-06	-1.13299e-10	-1.26197	1.1834e-05	-1.13299e-10	-1.2865	2.37953e-05	-1.13299e-10	-1.28997
70201672	chr2:70201672:G:A	2.5098e-06	-1.13299e-10	-1.27975	1.12327e-05	-1.13299e-10	-1.33866	2.25377e-05	-1.13299e-10	-1.34427
70201702	chr2:70201702:C:T	2.30627e-06	-1.13299e-10	-1.36432	1.08234e-05	-1.13299e-10	-1.37578	2.18181e-05	-1.13299e-10	-1.37672
70201828	chr2:70201828:G:A	2.32514e-06	-1.13299e-10	-1.35617	1.08613e-05	-1.13299e-10	-1.37227	2.19012e-05	-1.13299e-10	-1.37292
70201835	chr2:70201835:C:T	2.55986e-06	-1.13299e-10	-1.26	1.1816e-05	-1.13299e-10	-1.28803	2.3767e-05	-1.13299e-10	-1.29117
70201920	chr2:70201920:A:G	9.13438e-07	-1.0822	-1.20829	3.15006e-06	-1.33839	-1.27166	6.27193e-06	-1.3463	-1.27708
70202102	chr2:70202102:T:C	9.50856e-07	-1.03736	-1.21298	3.24011e-06	-1.30659	-1.27528	6.44534e-06	-1.31551	-1.2806
70202427	chr2:70202427:G:A	2.46053e-06	-1.13299e-10	-1.29958	1.1856e-05	-1.13299e-10	-1.28465	2.39675e-05	-1.13299e-10	-1.28276
70202551	chr2:70202551:C:T	2.329e-06	-1.13299e-10	-1.35451	1.09668e-05	-1.13299e-10	-1.36261	2.21107e-05	-1.13299e-10	-1.3634
70202673	chr2:70202673:C:T	9.11313e-07	-1.10087	-1.19195	3.15586e-06	-1.34972	-1.2585	6.28165e-06	-1.35757	-1.26426
70203081	chr2:70203081:G:A	2.37501e-06	-1.13299e-10	-1.33495	1.10022e-05	-1.13299e-10	-1.35938	2.21744e-05	-1.13299e-10	-1.36052
70204689	chr2:70204689:A:G	2.90675e-05	-0.430528	1.6002	0.000220504	-0.369648	2.00808	0.000520482	-0.296843	2.09214
70204785	chr2:70204785:G:T	2.32911e-06	-1.13299e-10	-1.35446	1.08953e-05	-1.13299e-10	-1.36915	2.19806e-05	-1.13299e-10	-1.3693
70204972	chr2:70204972:C:T	2.37981e-06	-1.13299e-10	-1.33293	1.0857e-05	-1.13299e-10	-1.37267	2.18677e-05	-1.13299e-10	-1.37445
70205026	chr2:70205026:G:C	2.83802e-06	-1.13299e-10	-1.15684	1.41069e-05	-1.13299e-10	-1.11082	2.87687e-05	-1.13299e-10	-1.10017
70205105	chr2:70205105:G:T	1.15261e-05	-0.185506	0.430164	4.52672e-05	-0.174813	0.229913	9.74669e-05	-0.103451	0.2235
70205307	chr2:70205307:T:C	2.92926e-06	-1.13299e-10	-1.1252	1.34873e-05	-1.13299e-10	-1.15573	2.70934e-05	-1.13299e-10	-1.16017
70205324	chr2:70205324:C:T	3.00722e-06	-1.13299e-10	-1.09894	1.38441e-05	-1.13299e-10	-1.12962	2.78022e-05	-1.13299e-10	-1.13435
70205557	chr2:70205557:C:G	1.60017e-06	-0.370545	-1.3593	4.86996e-06	-0.825813	-1.34858	9.61174e-06	-0.848729	-1.34775
70205888	chr2:70205888:T:C	2.32549e-06	-1.13299e-10	-1.35602	1.09583e-05	-1.13299e-10	-1.36338	2.20935e-05	-1.13299e-10	-1.36418
70205901	chr2:70205901:A:C	2.27444e-06	-1.13299e-10	-1.37822	1.07961e-05	-1.13299e-10	-1.3783	2.17857e-05	-1.13299e-10	-1.37821
70205934	chr2:70205934:C:T	2.35443e-06	-1.13299e-10	-1.34365	1.09404e-05	-1.13299e-10	-1.36502	2.20506e-05	-1.13299e-10	-1.36612
70206227	chr2:70206227:C:T	1.02443e-06	-0.826177	-1.34964	3.5553e-06	-1.18339	-1.30565	7.07907e-06	-1.20082	-1.3015
70207487	chr2:70207487:C:A	1.76825e-06	-0.634987	-0.994972	6.92296e-06	-1.04764	-0.774995	1.3885e-05	-1.06874	-0.759919
70207505	chr2:70207505:T:C	2.94507e-06	-1.13299e-10	-1.11982	1.39069e-05	-1.13299e-10	-1.12509	2.79282e-05	-1.13299e-10	-1.12983
70207614	chr2:70207614:C:T	2.33581e-06	-1.13299e-10	-1.35159	1.09913e-05	-1.13299e-10	-1.36038	2.21612e-05	-1.13299e-10	-1.36112
70207782	chr2:70207782:C:T	2.46202e-06	-1.13299e-10	-1.29897	1.15036e-05	-1.13299e-10	-1.31483	2.31728e-05	-1.13299e-10	-1.31648
70207853	chr2:70207853:G:A	1.32176e-06	-0.803779	-1.11721	5.89157e-06	-1.1477	-0.836265	1.14245e-05	-1.21007	-0.81363
70208685	chr2:70208685:G:A	9.83917e-06	-1.13299e-10	0.0864194	6.12388e-05	-1.13299e-10	0.357299	0.000127005	-1.13299e-10	0.384762
70208700	chr2:70208700:G:A	3.087e-06	-1.07275	-3.69445e-10	1.6891e-05	-0.930701	-3.69445e-10	3.24835e-05	-0.978731	-3.69445e-10
70208953	chr2:70208953:C:T	2.34778e-06	-1.13299e-10	-1.34648	1.10384e-05	-1.13299e-10	-1.35611	2.22515e-05	-1.13299e-10	-1.35705
70209122	chr2:70209122:T:C	2.54184e-06	-1.13299e-10	-1.26706	1.17418e-05	-1.13299e-10	-1.29433	2.36244e-05	-1.13299e-10	-1.29718
70209419	chr2:70209419:C:T	1.11313e-06	-0.73814	-1.35464	3.75342e-06	-1.11955	-1.31527	7.46235e-06	-1.13794	-1.31165
70209672	chr2:70209672:A:G	3.48231e-06	-1.13299e-10	-0.952255	1.59756e-05	-1.13299e-10	-0.986419	3.20691e-05	-1.13299e-10	-0.991569
70209686	chr2:70209686:C:T	1.38865e-06	-0.53854	-1.33308	4.39384e-06	-0.958757	-1.31852	8.69819e-06	-0.97926	-1.31709
70210910	chr2:70210910:A:G	3.74558e-06	-1.13299e-10	-0.879374	1.56535e-05	-1.13299e-10	-1.00679	3.15239e-05	-1.13299e-10	-1.00872
70211892	chr2:70211892:C:T	2.32146e-06	-1.13299e-10	-1.35775	1.08738e-05	-1.13299e-10	-1.37112	2.19372e-05	-1.13299e-10	-1.37128
70212272	chr2:70212272:C:T	2.16846e-06	-0.578889	-0.847044	8.46108e-06	-1.005	-0.617001	1.69729e-05	-1.02702	-0.60083
70212327	chr2:70212327:T:A	3.24597e-06	-1.13299e-10	-1.02254	1.41495e-05	-1.13299e-10	-1.1078	2.8295e-05	-1.13299e-10	-1.11678
70213316	chr2:70213316:C:A	1.84666e-06	-0.601621	-0.984953	7.18401e-06	-1.02318	-0.762441	1.44055e-05	-1.04463	-0.747229
70213350	chr2:70213350:T:C	2.31847e-06	-1.13299e-10	-1.35904	1.08495e-05	-1.13299e-10	-1.37336	2.18827e-05	-1.13299e-10	-1.37377
70213374	chr2:70213374:C:A	1.74589e-05	-0.585782	1.24568	0.000131829	-0.522799	1.64682	0.000304994	-0.456607	1.71744
70213485	chr2:70213485:T:C	2.28008e-06	-1.13299e-10	-1.37574	1.07999e-05	-1.13299e-10	-1.37795	2.17886e-05	-1.13299e-10	-1.37808
70214042	chr2:70214042:G:A	2.32999e-06	-1.13299e-10	-1.35409	1.09705e-05	-1.13299e-10	-1.36227	2.21181e-05	-1.13299e-10	-1.36307
70214199	chr2:70214199:T:TA	1.81248e-06	-0.610065	-0.995188	7.0543e-06	-1.02933	-0.774513	1.41497e-05	-1.05064	-0.75913
70214459	chr2:70214459:C:T	2.33284e-06	-1.13299e-10	-1.35287	1.11357e-05	-1.13299e-10	-1.34733	2.25632e-05	-1.13299e-10	-1.34314
70214668	chr2:70214668:A:G	2.27392e-06	-1.13299e-10	-1.37845	1.08035e-05	-1.13299e-10	-1.37761	2.18027e-05	-1.13299e-10	-1.37743
70215047	chr2:70215047:A:G	2.54717e-06	-1.13299e-10	-1.26497	1.1764e-05	-1.13299e-10	-1.29244	2.36685e-05	-1.13299e-10	-1.29532
70215590	chr2:70215590:ACAGTTTG:A	2.35438e-06	-1.13299e-10	-1.34368	1.08211e-05	-1.13299e-10	-1.37598	2.18101e-05	-1.13299e-10	-1.37709
70215660	chr2:70215660:T:C	1.35954e-06	-0.579387	-1.31342	4.34762e-06	-0.991447	-1.29641	8.61795e-06	-1.01097	-1.29464
70216033	chr2:70216033:T:C	2.32228e-06	-1.13299e-10	-1.3574	1.07952e-05	-1.13299e-10	-1.37838	2.1781e-05	-1.13299e-10	-1.37842
70217651	chr2:70217651:C:A	2.5397e-06	-1.13299e-10	-1.26791	1.17667e-05	-1.13299e-10	-1.29221	2.36639e-05	-1.13299e-10	-1.29551
70217716	chr2:70217716:C:A	4.29161e-06	-0.743291	-3.69445e-10	2.72195e-05	-0.453547	-3.69445e-10	5.55928e-05	-0.44141	-3.69445e-10
70217866	chr2:70217866:G:A	1.31406e-06	-0.578414	-1.34841	4.18409e-06	-0.989296	-1.3369	8.28384e-06	-1.00921	-1.33594
70217920	chr2:70217920:A:G	3.3758e-06	-1.13299e-10	-0.98332	1.55066e-05	-1.13299e-10	-1.01622	3.11338e-05	-1.13299e-10	-1.02117
70218104	chr2:70218104:G:GT	2.54037e-06	-1.13299e-10	-1.26764	1.17694e-05	-1.13299e-10	-1.29198	2.36692e-05	-1.13299e-10	-1.29529
70218119	chr2:70218119:G:C	1.01708e-06	-0.806547	-1.37647	3.42578e-06	-1.16957	-1.35658	6.80759e-06	-1.18707	-1.35436
70218267	chr2:70218267:A:G	1.89417e-06	-1.3793	-0.181876	6.43781e-06	-1.29947	-0.595824	1.23097e-05	-1.33062	-0.618456
70218973	chr2:70218973:G:C	3.45395e-06	-1.13299e-10	-0.960433	1.58597e-05	-1.13299e-10	-0.993698	3.18338e-05	-1.13299e-10	-0.998934
70219193	chr2:70219193:A:G	1.67019e-06	-0.693847	-0.993169	6.64678e-06	-1.09129	-0.77206	1.3346e-05	-1.11141	-0.756835
70219239	chr2:70219239:GGGA:G	1.64081e-06	-0.710583	-0.994177	6.55353e-06	-1.10346	-0.774017	1.31593e-05	-1.12338	-0.758952
70219653	chr2:70219653:A:C	7.17852e-06	-0.445245	0.216387	5.51162e-05	-0.380254	0.632214	0.000127	-0.306514	0.691238
70220342	chr2:70220342:A:G	2.54511e-06	-1.13299e-10	-1.26578	1.17892e-05	-1.13299e-10	-1.2903	2.37081e-05	-1.13299e-10	-1.29365
70221030	chr2:70221030:G:A	2.40826e-06	-1.13299e-10	-1.32105	1.11104e-05	-1.13299e-10	-1.3496	2.23884e-05	-1.13299e-10	-1.35092
70221061	chr2:70221061:C:T	2.38534e-06	-1.13299e-10	-1.33061	1.10345e-05	-1.13299e-10	-1.35646	2.22369e-05	-1.13299e-10	-1.35771
70221198	chr2:70221198:G:C	2.33637e-06	-1.13299e-10	-1.35135	1.09175e-05	-1.13299e-10	-1.36711	2.20242e-05	-1.13299e-10	-1.36732
70221202	chr2:70221202:T:G	2.54301e-06	-1.13299e-10	-1.2666	1.17854e-05	-1.13299e-10	-1.29062	2.36994e-05	-1.13299e-10	-1.29401
70221474	chr2:70221474:A:T	2.47309e-06	-1.13299e-10	-1.29449	1.14686e-05	-1.13299e-10	-1.31787	2.30849e-05	-1.13299e-10	-1.32028
70221673	chr2:70221673:G:A	1.88814e-06	-1.56436	-3.69445e-10	8.86665e-06	-1.57518	-3.69445e-10	1.78927e-05	-1.57507	-3.69445e-10
70221827	chr2:70221827:G:A	2.29391e-06	-1.13299e-10	-1.3697	1.10308e-05	-1.13299e-10	-1.35679	2.22341e-05	-1.13299e-10	-1.35784
70222056	chr2:70222056:A:C	4.64292e-06	-1.13299e-10	-0.664609	2.53505e-05	-1.13299e-10	-0.524683	5.19186e-05	-1.13299e-10	-0.509786
70222152	chr2:70222152:A:C	2.28046e-06	-1.13299e-10	-1.37557	1.09712e-05	-1.13299e-10	-1.36221	2.21627e-05	-1.13299e-10	-1.36105
70222398	chr2:70222398:C:T	4.23824e-06	-1.13299e-10	-0.755803	1.85941e-05	-1.13299e-10	-0.83464	3.73807e-05	-1.13299e-10	-0.83831
70222644	chr2:70222644:A:G	2.5683e-06	-1.42514	0.168431	8.31062e-06	-1.34894	-0.291006	1.59436e-05	-1.37985	-0.310556
70222648	chr2:70222648:G:A	1.61539e-06	-0.731874	-0.988498	6.49693e-06	-1.11954	-0.766614	1.30494e-05	-1.13925	-0.751472
70223064	chr2:70223064:T:C	5.72686e-06	-1.13299e-10	-0.454784	2.68677e-05	-1.13299e-10	-0.466558	5.47245e-05	-1.13299e-10	-0.457152
70223154	chr2:70223154:A:C	4.7241e-07	-1.57537	-1.37448	2.24042e-06	-1.57394	-1.37688	4.51717e-06	-1.575	-1.37657
70223253	chr2:70223253:T:C	3.45639e-06	-1.13299e-10	-0.959726	1.58708e-05	-1.13299e-10	-0.993002	3.18556e-05	-1.13299e-10	-0.998251
70223577	chr2:70223577:A:T	6.80815e-06	-1.13299e-10	-0.281832	3.17793e-05	-1.13299e-10	-0.298668	6.48542e-05	-1.13299e-10	-0.287322
70224042	chr2:70224042:C:T	2.32792e-06	-1.13299e-10	-1.35498	1.08689e-05	-1.13299e-10	-1.37157	2.19155e-05	-1.13299e-10	-1.37227
70224370	chr2:70224370:G:A	5.19402e-05	-1.13299e-10	1.75014	0.000205874	-1.13299e-10	1.56978	0.000426396	-1.13299e-10	1.5959
70226290	chr2:70226290:C:T	4.43417e-06	-1.13299e-10	-0.710612	1.94152e-05	-1.13299e-10	-0.791425	3.90238e-05	-1.13299e-10	-0.795291
70226631	chr2:70226631:G:A	2.27521e-06	-1.13299e-10	-1.37788	1.08165e-05	-1.13299e-10	-1.37641	2.18276e-05	-1.13299e-10	-1.37629
70226820	chr2:70226820:T:C	2.27975e-06	-1.13299e-10	-1.37589	1.09552e-05	-1.13299e-10	-1.36367	2.21027e-05	-1.13299e-10	-1.36376
70227113	chr2:70227113:T:G	8.96574e-06	-1.13299e-10	-0.00654047	5.19234e-05	-1.13299e-10	0.192287	0.000106745	-1.13299e-10	0.210976
70227147	chr2:70227147:A:G	2.35316e-06	-1.34419	-3.69445e-10	1.32573e-05	-1.17293	-3.69445e-10	2.65162e-05	-1.18171	-3.69445e-10
70228775	chr2:70228775:A:G	2.18291e-06	-1.40457	-0.0147261	7.14934e-06	-1.32887	-0.461593	1.36776e-05	-1.35756	-0.486143
70229206	chr2:70229206:C:T	7.31371e-06	-1.13299e-10	-0.2102	4.46853e-05	-1.13299e-10	0.0421614	9.26443e-05	-1.13299e-10	0.0693047
70229237	chr2:70229237:T:C	2.36734e-06	-1.13299e-10	-1.33818	1.09783e-05	-1.13299e-10	-1.36157	2.21275e-05	-1.13299e-10	-1.36264
70229454	chr2:70229454:C:T	2.71551e-06	-1.39451	0.19354	7.43276e-06	-1.31817	-0.433418	1.41042e-05	-1.34982	-0.46317
70229565	chr2:70229565:T:C	2.48324e-06	-1.13299e-10	-1.29039	1.13837e-05	-1.13299e-10	-1.3253	2.29058e-05	-1.13299e-10	-1.32807
70229647	chr2:70229647:G:A	2.50892e-06	-1.13299e-10	-1.2801	1.14757e-05	-1.13299e-10	-1.31725	2.30862e-05	-1.13299e-10	-1.32023
70229945	chr2:70229945:A:G	2.58085e-06	-1.13299e-10	-1.25183	1.19451e-05	-1.13299e-10	-1.27716	2.40128e-05	-1.13299e-10	-1.28088
70230170	chr2:70230170:A:G	1.41044e-06	-0.609149	-1.2469	4.55315e-06	-1.01819	-1.22347	9.0485e-06	-1.03603	-1.22084
70230198	chr2:70230198:G:A	2.54886e-06	-1.13299e-10	-1.2643	1.13883e-05	-1.13299e-10	-1.3249	2.28592e-05	-1.13299e-10	-1.33011
70231234	chr2:70231234:G:A	2.4057e-06	-1.13299e-10	-1.32211	1.10982e-05	-1.13299e-10	-1.35069	2.23627e-05	-1.13299e-10	-1.35207
70231632	chr2:70231632:A:T	2.27511e-06	-1.13299e-10	-1.37792	1.08866e-05	-1.13299e-10	-1.36995	2.20078e-05	-1.13299e-10	-1.36807
70231933	chr2:70231933:T:C	2.2592e-06	-1.38494	-3.69445e-10	8.87666e-06	-1.57406	-3.69445e-10	1.79442e-05	-1.57219	-3.69445e-10
70232095	chr2:70232095:A:G	2.42899e-06	-1.40523	0.0927481	7.82952e-06	-1.32902	-0.370563	1.49571e-05	-1.35758	-0.396701
70232265	chr2:70232265:G:A	3.42537e-06	-1.13299e-10	-0.968743	1.57346e-05	-1.13299e-10	-1.00162	3.15842e-05	-1.13299e-10	-1.00681
70232854	chr2:70232854:C:T	2.33035e-06	-1.13299e-10	-1.35393	1.08994e-05	-1.13299e-10	-1.36878	2.19879e-05	-1.13299e-10	-1.36897
70233010	chr2:70233010:T:C	3.89911e-06	-0.839204	-3.69445e-10	1.42448e-05	-1.10109	-3.69445e-10	2.88648e-05	-1.09684	-3.69445e-10
70233174	chr2:70233174:T:C	2.6676e-06	0.0669572	-1.28573	1.11865e-05	0.0223784	-1.36515	2.422e-05	0.0956308	-1.36791
70233179	chr2:70233179:C:G	1.73522e-06	-0.662816	-0.985999	6.85863e-06	-1.06765	-0.764326	1.37659e-05	-1.08825	-0.749017
70233264	chr2:70233264:C:T	1.44664e-06	-0.532643	-1.29806	4.58789e-06	-0.954528	-1.27953	9.08894e-06	-0.974739	-1.27767
70233279	chr2:70233279:T:C	2.39138e-06	-1.13299e-10	-1.32808	1.1053e-05	-1.13299e-10	-1.35478	2.22736e-05	-1.13299e-10	-1.35606
70233590	chr2:70233590:A:C	1.91858e-06	-0.646159	-0.902208	7.67217e-06	-1.06085	-0.659032	1.53868e-05	-1.08331	-0.642647
70233634	chr2:70233634:C:T	1.95164e-06	-1.53128	-3.69445e-10	9.07273e-06	-1.55221	-3.69445e-10	1.84437e-05	-1.54474	-3.69445e-10
70233896	chr2:70233896:C:A	2.31815e-06	-1.13299e-10	-1.35918	1.09259e-05	-1.13299e-10	-1.36634	2.2031e-05	-1.13299e-10	-1.36701
70233911	chr2:70233911:T:C	2.32997e-06	-1.13299e-10	-1.3541	1.0898e-05	-1.13299e-10	-1.3689	2.19852e-05	-1.13299e-10	-1.36909
70234223	chr2:70234223:T:G	3.37426e-06	-1.13299e-10	-0.983777	1.55003e-05	-1.13299e-10	-1.01662	3.11209e-05	-1.13299e-10	-1.02158
70234446	chr2:70234446:G:T	1.85405e-06	-0.626633	-0.955946	7.31393e-06	-1.04084	-0.72686	1.46809e-05	-1.06182	-0.711092
70234513	chr2:70234513:A:G	2.2746e-06	-1.13299e-10	-1.37815	1.08285e-05	-1.13299e-10	-1.3753	2.18462e-05	-1.13299e-10	-1.37544
70234562	chr2:70234562:T:C	6.74934e-06	-1.13299e-10	-0.290508	3.36583e-05	-1.13299e-10	-0.241221	6.79969e-05	-1.13299e-10	-0.240002
70234597	chr2:70234597:T:C	2.29875e-06	-1.13299e-10	-1.36759	1.08105e-05	-1.13299e-10	-1.37697	2.18044e-05	-1.13299e-10	-1.37735
70234723	chr2:70234723:G:A	2.27552e-06	-1.13299e-10	-1.37774	1.07946e-05	-1.13299e-10	-1.37844	2.17812e-05	-1.13299e-10	-1.37842
70235107	chr2:70235107:A:T	2.33773e-06	-1.13299e-10	-1.35077	1.12583e-05	-1.13299e-10	-1.33638	2.27589e-05	-1.13299e-10	-1.33451
70235111	chr2:70235111:A:T	1.17371e-06	-0.730757	-1.30903	3.88544e-06	-1.10814	-1.29211	7.72525e-06	-1.1245	-1.29047
70235206	chr2:70235206:G:A	3.79933e-05	-1.13299e-10	1.43746	0.000151954	-1.13299e-10	1.26609	0.000314381	-1.13299e-10	1.29114
70235303	chr2:70235303:T:C	2.49746e-06	-1.13299e-10	-1.28468	1.14207e-05	-1.13299e-10	-1.32205	2.30742e-05	-1.13299e-10	-1.32075
70235333	chr2:70235333:T:C	3.0608e-05	-1.13299e-10	1.22131	0.000140796	-1.13299e-10	1.18983	0.000286427	-1.13299e-10	1.19802
70235346	chr2:70235346:C:T	2.5441e-06	-1.13299e-10	-1.26617	1.17899e-05	-1.13299e-10	-1.29024	2.37083e-05	-1.13299e-10	-1.29364
70235485	chr2:70235485:C:T	2.33055e-06	-1.13299e-10	-1.35385	1.08738e-05	-1.13299e-10	-1.37113	2.19263e-05	-1.13299e-10	-1.37178
70235603	chr2:70235603:A:G	2.51566e-06	-1.13299e-10	-1.27741	1.16367e-05	-1.13299e-10	-1.30332	2.34187e-05	-1.13299e-10	-1.30593
70236219	chr2:70236219:A:G	2.54635e-06	-1.13299e-10	-1.26529	1.17606e-05	-1.13299e-10	-1.29273	2.36617e-05	-1.13299e-10	-1.29561
70236460	chr2:70236460:A:T	3.3462e-06	-1.13299e-10	-0.992127	1.53847e-05	-1.13299e-10	-1.02411	3.08869e-05	-1.13299e-10	-1.02913
70237126	chr2:70237126:G:A	2.33682e-06	-1.13299e-10	-1.35116	1.0803e-05	-1.13299e-10	-1.37766	2.17858e-05	-1.13299e-10	-1.37821
70237379	chr2:70237379:C:T	5.18427e-06	-1.13299e-10	-0.554323	2.42864e-05	-1.13299e-10	-0.567564	4.94645e-05	-1.13299e-10	-0.558208
70238245	chr2:70238245:T:C	1.14112e-06	-0.743925	-1.32401	3.5805e-06	-1.11773	-1.36425	7.08335e-06	-1.1368	-1.36492
70238428	chr2:70238428:G:A	2.41885e-06	-1.13299e-10	-1.31666	1.17289e-05	-1.13299e-10	-1.29543	2.36947e-05	-1.13299e-10	-1.29421
70238472	chr2:70238472:C:T	4.454e-05	-1.13299e-10	1.59644	0.000177226	-1.13299e-10	1.41994	0.000367143	-1.13299e-10	1.44629
70238574	chr2:70238574:A:C	2.53985e-06	-1.13299e-10	-1.26785	1.15903e-05	-1.13299e-10	-1.30732	2.33121e-05	-1.13299e-10	-1.31049
70238842	chr2:70238842:G:T	2.49531e-06	-1.13299e-10	-1.28554	1.15894e-05	-1.13299e-10	-1.30739	2.3313e-05	-1.13299e-10	-1.31045
70238921	chr2:70238921:A:G	2.37897e-06	-1.13299e-10	-1.33329	1.15585e-05	-1.13299e-10	-1.31006	2.3338e-05	-1.13299e-10	-1.30938
70239206	chr2:70239206:C:A	2.74361e-06	-1.13299e-10	-1.19068	1.26648e-05	-1.13299e-10	-1.21866	2.54445e-05	-1.13299e-10	-1.22297
70239360	chr2:70239360:T:C	1.30688e-06	-0.630729	-1.30158	4.23863e-06	-1.02998	-1.28326	8.40691e-06	-1.04893	-1.28148
70239388	chr2:70239388:G:A	2.45239e-06	-1.13299e-10	-1.30289	1.12705e-05	-1.13299e-10	-1.33529	2.27018e-05	-1.13299e-10	-1.33702
70240039	chr2:70240039:T:G	1.29553e-06	-0.64308	-1.29795	4.21726e-06	-1.03906	-1.27924	8.36707e-06	-1.05777	-1.27739
70240136	chr2:70240136:A:C	2.4647e-06	-1.13299e-10	-1.29788	1.22153e-05	-1.13299e-10	-1.25479	2.48273e-05	-1.13299e-10	-1.24752
70240753	chr2:70240753:T:C	3.01932e-06	-1.09492	-3.69445e-10	1.12774e-05	-1.33468	-3.69445e-10	2.30302e-05	-1.32266	-3.69445e-10
70241281	chr2:70241281:A:G	2.39723e-06	-1.13299e-10	-1.32564	1.10737e-05	-1.13299e-10	-1.35291	2.23155e-05	-1.13299e-10	-1.35418
70241390	chr2:70241390:C:T	2.38548e-06	-1.13299e-10	-1.33055	1.10349e-05	-1.13299e-10	-1.35642	2.22396e-05	-1.13299e-10	-1.35759
70241561	chr2:70241561:G:A	4.32178e-06	-1.13299e-10	-0.736284	1.9192e-05	-1.13299e-10	-0.80299	3.91521e-05	-1.13299e-10	-0.792009
70241566	chr2:70241566:G:A	2.29657e-06	-1.13299e-10	-1.36854	1.08049e-05	-1.13299e-10	-1.37748	2.17964e-05	-1.13299e-10	-1.37772
70241697	chr2:70241697:T:G	5.84929e-06	-1.13299e-10	-0.433632	2.73558e-05	-1.13299e-10	-0.448553	5.57755e-05	-1.13299e-10	-0.438128
70241850	chr2:70241850:G:C	1.97472e-05	-1.13299e-10	0.783061	9.27396e-05	-1.13299e-10	0.772314	0.000188463	-1.13299e-10	0.779437
70242087	chr2:70242087:C:T	2.28515e-06	-1.13299e-10	-1.37352	1.07947e-05	-1.13299e-10	-1.37843	2.17805e-05	-1.13299e-10	-1.37845
70242256	chr2:70242256:G:A	2.38225e-06	-1.13299e-10	-1.3319	1.10242e-05	-1.13299e-10	-1.35739	2.22175e-05	-1.13299e-10	-1.35858
70242310	chr2:70242310:T:A	2.08515e-06	-1.46511	-3.69445e-10	1.05867e-05	-1.39789	-3.69445e-10	2.11423e-05	-1.40819	-3.69445e-10
70242681	chr2:70242681:C:T	2.27819e-06	-1.13299e-10	-1.37657	1.07966e-05	-1.13299e-10	-1.37825	2.17832e-05	-1.13299e-10	-1.37832
70242818	chr2:70242818:T:C	2.30218e-06	-1.13299e-10	-1.36609	1.08163e-05	-1.13299e-10	-1.37643	2.18146e-05	-1.13299e-10	-1.37688
70242968	chr2:70242968:T:C	6.16012e-06	-1.13299e-10	-0.381855	3.66366e-05	-1.13299e-10	-0.156435	7.55847e-05	-1.13299e-10	-0.13421
70243187	chr2:70243187:AGG:A	2.29009e-06	-1.13299e-10	-1.37136	1.09086e-05	-1.13299e-10	-1.36793	2.19894e-05	-1.13299e-10	-1.3689
70243226	chr2:70243226:G:A	1.25648e-06	-0.676362	-1.29527	4.12413e-06	-1.06436	-1.27627	8.18545e-06	-1.08271	-1.27439
70243305	chr2:70243305:T:C	1.02914e-06	-0.812673	-1.35855	3.53103e-06	-1.17383	-1.32207	7.02822e-06	-1.19093	-1.3186
70243542	chr2:70243542:A:C	2.56933e-06	-1.13299e-10	-1.25631	1.18459e-05	-1.13299e-10	-1.2855	2.38238e-05	-1.13299e-10	-1.28878
70243897	chr2:70243897:T:C	2.48389e-06	-1.13299e-10	-1.29013	1.24039e-05	-1.13299e-10	-1.23947	2.51677e-05	-1.13299e-10	-1.2339
70244608	chr2:70244608:G:A	2.32846e-06	-1.13299e-10	-1.35474	1.09645e-05	-1.13299e-10	-1.36282	2.21063e-05	-1.13299e-10	-1.3636
70244625	chr2:70244625:GGAGATC:G	3.49896e-05	-1.13299e-10	1.3551	0.000139459	-1.13299e-10	1.18029	0.000287884	-1.13299e-10	1.20309
70244701	chr2:70244701:G:C	3.79018e-05	-1.13299e-10	1.43505	0.000151132	-1.13299e-10	1.26067	0.000312076	-1.13299e-10	1.28378
70244704	chr2:70244704:G:A	2.38451e-06	-1.13299e-10	-1.33096	1.10311e-05	-1.13299e-10	-1.35676	2.22313e-05	-1.13299e-10	-1.35796
70244767	chr2:70244767:A:G	2.28385e-06	-1.2919	-0.0821903	6.87709e-06	-1.20331	-0.625978	1.30312e-05	-1.23997	-0.65215
70244782	chr2:70244782:C:G	1.60521e-06	-0.728905	-0.99779	6.46552e-06	-1.11797	-0.773032	1.29926e-05	-1.13748	-0.757604
70245350	chr2:70245350:G:A	3.55489e-05	-0.412846	1.7838	0.000273382	-0.350496	2.20388	0.000646056	-0.277938	2.28936
70245353	chr2:70245353:C:T	2.68232e-06	-1.13299e-10	-1.21327	1.24041e-05	-1.13299e-10	-1.23946	2.49281e-05	-1.13299e-10	-1.24347
70245391	chr2:70245391:C:G	9.42373e-06	-1.13299e-10	0.0432794	5.85784e-05	-1.13299e-10	0.312885	0.000121338	-1.13299e-10	0.339116
70245898	chr2:70245898:C:T	3.08447e-06	-1.13299e-10	-1.07357	1.44993e-05	-1.13299e-10	-1.08338	2.95979e-05	-1.13299e-10	-1.07176
70246321	chr2:70246321:C:G	3.38227e-06	-1.41913	0.437729	1.03389e-05	-1.34624	-0.075328	1.97365e-05	-1.37397	-0.103025
70246641	chr2:70246641:T:C	1.9167e-06	-0.694739	-0.854607	7.69379e-06	-1.09112	-0.625953	1.54642e-05	-1.11105	-0.609878
70246926	chr2:70246926:G:A	2.27404e-06	-1.13299e-10	-1.37839	1.08578e-05	-1.13299e-10	-1.3726	2.1943e-05	-1.13299e-10	-1.37101
70246950	chr2:70246950:C:G	2.90643e-06	-1.13299e-10	-1.13303	1.36897e-05	-1.13299e-10	-1.14084	2.7906e-05	-1.13299e-10	-1.13062
70247127	chr2:70247127:T:C	1.6834e-06	-0.812592	-0.866542	6.49238e-06	-1.17444	-0.712408	1.29874e-05	-1.19234	-0.703141
70247245	chr2:70247245:C:G	1.59872e-06	-0.823389	-0.907359	6.14834e-06	-1.18217	-0.759132	1.22962e-05	-1.19996	-0.750213
70247365	chr2:70247365:T:C	1.69544e-06	-0.677785	-0.994222	6.7166e-06	-1.07881	-0.774088	1.34834e-05	-1.09898	-0.759019
70247650	chr2:70247650:AAT:A	2.42672e-06	-1.13299e-10	-1.31341	1.11734e-05	-1.13299e-10	-1.34394	2.25103e-05	-1.13299e-10	-1.34549
70247877	chr2:70247877:T:C	1.00551e-06	-0.817246	-1.37721	3.38606e-06	-1.17631	-1.36151	6.72741e-06	-1.19346	-1.35981
70247953	chr2:70247953:G:A	5.4261e-06	-1.13299e-10	-0.508732	2.37794e-05	-1.13299e-10	-0.588661	4.76925e-05	-1.13299e-10	-0.594688
70248283	chr2:70248283:G:A	2.42275e-06	-1.13299e-10	-1.31505	1.16565e-05	-1.13299e-10	-1.30161	2.35584e-05	-1.13299e-10	-1.29998
70248830	chr2:70248830:T:C	4.68173e-06	-0.656285	-3.69445e-10	3.03472e-05	-0.344778	-3.69445e-10	6.1112e-05	-0.346755	-3.69445e-10
70248944	chr2:70248944:A:T	2.27706e-06	-1.13299e-10	-1.37707	1.08845e-05	-1.13299e-10	-1.37014	2.19688e-05	-1.13299e-10	-1.36984
70249110	chr2:70249110:A:G	2.37495e-06	-1.13299e-10	-1.33497	1.11072e-05	-1.13299e-10	-1.34989	2.23808e-05	-1.13299e-10	-1.35126
70249236	chr2:70249236:A:G	1.15363e-06	-0.704803	-1.35224	3.78173e-06	-1.08617	-1.34113	7.50971e-06	-1.10296	-1.3403
70249416	chr2:70249416:T:A	2.06038e-06	-1.47706	-3.69445e-10	1.11179e-05	-1.34893	-3.69445e-10	2.16957e-05	-1.38235	-3.69445e-10
70249701	chr2:70249701:A:T	1.57421e-06	-0.741007	-1.00519	6.3201e-06	-1.12541	-0.788335	1.26954e-05	-1.14484	-0.773387
70250187	chr2:70250187:A:G	3.81483e-06	-1.39082	0.529761	1.15163e-05	-1.31426	0.000539297	2.19015e-05	-1.34422	-0.0286849
70250467	chr2:70250467:A:C	2.3885e-06	-1.13299e-10	-1.32929	1.17292e-05	-1.13299e-10	-1.2954	2.38183e-05	-1.13299e-10	-1.28901
70250780	chr2:70250780:G:A	6.3401e-06	-1.13299e-10	-0.353057	3.57363e-05	-1.13299e-10	-0.181316	7.40488e-05	-1.13299e-10	-0.154738
70250820	chr2:70250820:C:T	2.36136e-06	-1.13299e-10	-1.34071	1.09789e-05	-1.13299e-10	-1.3615	2.21279e-05	-1.13299e-10	-1.36262
70251655	chr2:70251655:T:G	2.31816e-06	-1.13299e-10	-1.35918	1.08458e-05	-1.13299e-10	-1.37371	2.18724e-05	-1.13299e-10	-1.37424
70251665	chr2:70251665:T:TG	1.57201e-06	-0.742068	-1.00553	6.31096e-06	-1.12672	-0.788475	1.2679e-05	-1.14602	-0.773498
70252128	chr2:70252128:A:G	4.65937e-06	-1.39417	0.733096	1.36483e-05	-1.31741	0.17354	2.59167e-05	-1.34663	0.142056
70252548	chr2:70252548:A:G	1.83863e-06	-0.651971	-0.938959	6.72417e-06	-1.058	-0.793775	1.34214e-05	-1.07782	-0.784792
70252818	chr2:70252818:A:T	1.11722e-06	-0.726602	-1.3625	3.67511e-06	-1.10227	-1.35363	7.29406e-06	-1.11944	-1.35296
70252863	chr2:70252863:T:C	4.22607e-06	-1.13299e-10	-0.758678	1.93155e-05	-1.13299e-10	-0.796576	3.88007e-05	-1.13299e-10	-0.801026
70252930	chr2:70252930:C:T	2.58174e-06	-1.13299e-10	-1.25149	1.19481e-05	-1.13299e-10	-1.27691	2.40191e-05	-1.13299e-10	-1.28062
70254278	chr2:70254278:A:G	2.57064e-06	-1.13299e-10	-1.2558	1.2574e-05	-1.13299e-10	-1.22585	2.54057e-05	-1.13299e-10	-1.22449
70254286	chr2:70254286:G:A	1.58985e-06	-0.730853	-1.00546	6.36882e-06	-1.11736	-0.788705	1.27901e-05	-1.13706	-0.773727
70254392	chr2:70254392:A:G	3.62842e-06	-1.40045	0.489295	1.09984e-05	-1.32578	-0.0339554	2.09504e-05	-1.35466	-0.0626438
70254457	chr2:70254457:TA:T	1.14832e-06	-0.705201	-1.35645	3.76178e-06	-1.08607	-1.34652	7.46206e-06	-1.10388	-1.34575
70254543	chr2:70254543:C:G	3.81225e-05	-0.392367	1.83322	0.000291647	-0.33558	2.25364	0.000690897	-0.262223	2.34075
70255087	chr2:70255087:T:G	6.91582e-06	-1.13299e-10	-0.26614	2.88052e-05	-1.13299e-10	-0.396927	5.78459e-05	-1.13299e-10	-0.401681
70255319	chr2:70255319:C:T	2.6177e-06	-0.918785	-0.318871	8.1061e-06	-0.982954	-0.681912	1.51831e-05	-1.03789	-0.70139
70255372	chr2:70255372:C:T	1.41744e-06	-0.614454	-1.23664	5.05477e-06	-1.03052	-1.10663	1.00716e-05	-1.05198	-1.09776
70256029	chr2:70256029:TTC:T	8.0797e-06	-1.13299e-10	-0.110597	3.54108e-05	-1.13299e-10	-0.190465	7.13466e-05	-1.13299e-10	-0.191914
70257153	chr2:70257153:T:TG	1.33386e-06	-0.615528	-1.29635	4.32043e-06	-1.01866	-1.27547	8.57117e-06	-1.03728	-1.27378
70257201	chr2:70257201:T:G	4.21402e-06	-1.13299e-10	-0.761535	1.9262e-05	-1.13299e-10	-0.799348	3.86943e-05	-1.13299e-10	-0.803771
70257733	chr2:70257733:G:C	1.06556e-06	-0.758011	-1.37844	3.51039e-06	-1.13859	-1.36316	6.97733e-06	-1.15591	-1.36089
70257900	chr2:70257900:C:T	2.39311e-06	-1.13299e-10	-1.32736	1.10388e-05	-1.13299e-10	-1.35607	2.22369e-05	-1.13299e-10	-1.35771
70258449	chr2:70258449:G:C	9.79652e-07	-0.847862	-1.37265	3.27299e-06	-1.19456	-1.37722	6.50762e-06	-1.2091	-1.37739
70259275	chr2:70259275:T:C	9.5153e-07	-0.878061	-1.37157	3.20625e-06	-1.21568	-1.3767	6.37428e-06	-1.23029	-1.3769
70259347	chr2:70259347:T:TC	2.30224e-06	-1.13299e-10	-1.36607	1.08254e-05	-1.13299e-10	-1.37559	2.18399e-05	-1.13299e-10	-1.37573
70260180	chr2:70260180:T:C	9.77426e-07	-0.844896	-1.37789	3.26012e-06	-1.19753	-1.37819	6.48018e-06	-1.21262	-1.37809
70260324	chr2:70260324:A:G	9.40763e-07	-0.888674	-1.37234	3.17929e-06	-1.22375	-1.37707	6.32287e-06	-1.23804	-1.37725
70261105	chr2:70261105:T:C	2.46179e-05	-1.13299e-10	1.00352	9.93969e-05	-1.13299e-10	0.841638	0.00020466	-1.13299e-10	0.861886
70261338	chr2:70261338:C:T	3.64114e-06	0.0711922	-0.978848	7.97506e-06	-0.655696	-1.02547	1.6265e-05	-0.631943	-1.0385
70261745	chr2:70261745:C:T	1.71942e-06	-0.791866	-0.8661	7.05788e-06	-1.16307	-0.640272	1.4209e-05	-1.1813	-0.624284
70261840	chr2:70261840:AT:A	9.76689e-07	-0.846221	-1.37732	3.29225e-06	-1.1935	-1.37241	6.54652e-06	-1.20857	-1.37196
70262163	chr2:70262163:G:C	2.69357e-06	-1.13299e-10	-1.20908	1.32086e-05	-1.13299e-10	-1.17661	2.67109e-05	-1.13299e-10	-1.17439
70262170	chr2:70262170:T:A	3.24683e-06	-1.13299e-10	-1.02227	1.65695e-05	-1.13299e-10	-0.949919	3.32878e-05	-1.13299e-10	-0.954271
70262661	chr2:70262661:A:G	4.55451e-06	-1.13299e-10	-0.683833	1.99079e-05	-1.13299e-10	-0.766363	4.02744e-05	-1.13299e-10	-0.763748
70262774	chr2:70262774:C:T	2.36534e-06	-1.13299e-10	-1.33903	1.09745e-05	-1.13299e-10	-1.36191	2.21184e-05	-1.13299e-10	-1.36305
70263615	chr2:70263615:A:G	5.87017e-06	-1.13299e-10	-0.430068	2.75161e-05	-1.13299e-10	-0.442709	5.60921e-05	-1.13299e-10	-0.432468
70263733	chr2:70263733:T:C	9.97275e-07	-0.824234	-1.37845	3.31857e-06	-1.18155	-1.37639	6.59199e-06	-1.19747	-1.37614
70263744	chr2:70263744:C:T	6.25947e-06	-1.13299e-10	-0.365857	3.15358e-05	-1.13299e-10	-0.30636	6.47143e-05	-1.13299e-10	-0.28948
70264190	chr2:70264190:C:T	6.31341e-06	-1.13299e-10	-0.357276	2.95277e-05	-1.13299e-10	-0.372154	6.02199e-05	-1.13299e-10	-0.36146
70264487	chr2:70264487:C:T	3.85777e-06	-1.13299e-10	-0.849862	1.75133e-05	-1.13299e-10	-0.89452	3.51545e-05	-1.13299e-10	-0.89971
70264515	chr2:70264515:T:C	9.55819e-07	-0.866858	-1.37828	3.23376e-06	-1.20864	-1.3752	6.43208e-06	-1.22329	-1.37487
70265758	chr2:70265758:T:C	6.29683e-06	-1.13299e-10	-0.359906	2.94507e-05	-1.13299e-10	-0.374763	6.0062e-05	-1.13299e-10	-0.364086
70266150	chr2:70266150:G:T	6.31287e-06	-0.381259	0.0238972	4.71292e-05	-0.313186	0.408596	0.00010822	-0.240283	0.46499
70266438	chr2:70266438:T:C	1.02942e-06	-0.793348	-1.37761	3.41952e-06	-1.15488	-1.3731	6.79503e-06	-1.17058	-1.37269
70266676	chr2:70266676:T:C	2.69337e-06	-1.13299e-10	-1.20916	1.32108e-05	-1.13299e-10	-1.17644	2.67146e-05	-1.13299e-10	-1.17425
70266772	chr2:70266772:G:A	1.60703e-06	-0.862905	-0.86266	6.73617e-06	-1.21386	-0.636136	1.35778e-05	-1.23093	-0.620099
70266901	chr2:70266901:C:T	1.63144e-06	-0.84783	-0.86266	6.80918e-06	-1.20308	-0.636136	1.37215e-05	-1.2204	-0.620099
70266939	chr2:70266939:T:C	1.05113e-06	-0.772287	-1.3778	3.47282e-06	-1.13892	-1.3736	6.89504e-06	-1.15546	-1.3732
70266940	chr2:70266940:G:A	3.72813e-06	-1.13299e-10	-0.884044	1.69514e-05	-1.13299e-10	-0.92713	3.40338e-05	-1.13299e-10	-0.932108
70266942	chr2:70266942:C:T	2.68365e-06	-1.13299e-10	-1.21277	1.23689e-05	-1.13299e-10	-1.2423	2.48474e-05	-1.13299e-10	-1.24671
70267081	chr2:70267081:T:C	1.82056e-05	-0.481711	1.18349	0.000131657	-0.421375	1.54409	0.000307108	-0.35448	1.62222
70267297	chr2:70267297:T:A	9.5972e-07	-0.870247	-1.37082	3.26609e-06	-1.21267	-1.36122	6.49614e-06	-1.2278	-1.36045
70267415	chr2:70267415:C:T	6.4507e-06	-1.13299e-10	-0.335764	2.79502e-05	-1.13299e-10	-0.427057	5.60267e-05	-1.13299e-10	-0.433635
70267430	chr2:70267430:A:G	3.31742e-06	-1.13299e-10	-1.00076	1.51689e-05	-1.13299e-10	-1.03823	3.04566e-05	-1.13299e-10	-1.04316
70267502	chr2:70267502:T:G	1.39654e-06	-0.860265	-1.00569	5.79318e-06	-1.21191	-0.788887	1.16641e-05	-1.22901	-0.773928
70267915	chr2:70267915:A:G	2.68867e-06	-1.13299e-10	-1.21091	1.23968e-05	-1.13299e-10	-1.24004	2.49008e-05	-1.13299e-10	-1.24456
70268056	chr2:70268056:G:A	1.64171e-06	-0.845164	-0.859052	6.85155e-06	-1.20121	-0.631799	1.38077e-05	-1.21849	-0.615745
70268098	chr2:70268098:T:G	2.6857e-06	-1.13299e-10	-1.21201	1.23845e-05	-1.13299e-10	-1.24104	2.48767e-05	-1.13299e-10	-1.24553
70268749	chr2:70268749:A:G	3.84173e-06	-0.854029	-3.69445e-10	1.59784e-05	-0.986245	-3.69445e-10	3.24776e-05	-0.978913	-3.69445e-10
70269053	chr2:70269053:G:A	6.76263e-06	-1.13299e-10	-0.288539	3.16103e-05	-1.13299e-10	-0.303999	6.4534e-05	-1.13299e-10	-0.292271
70269088	chr2:70269088:C:T	1.05677e-06	-0.766922	-1.37781	3.4862e-06	-1.13503	-1.37364	6.92101e-06	-1.15165	-1.37325
70269145	chr2:70269145:G:A	1.03949e-06	-0.782775	-1.37845	3.43624e-06	-1.14662	-1.37649	6.82227e-06	-1.16304	-1.37623
70269233	chr2:70269233:G:A	2.4231e-06	-1.13299e-10	-1.3149	1.12921e-05	-1.13299e-10	-1.33338	2.27414e-05	-1.13299e-10	-1.33527
70269411	chr2:70269411:C:T	2.8632e-06	-1.13299e-10	-1.14801	1.41286e-05	-1.13299e-10	-1.10928	2.85813e-05	-1.13299e-10	-1.10671
70269663	chr2:70269663:C:T	5.77367e-06	-1.13299e-10	-0.446644	2.71086e-05	-1.13299e-10	-0.457633	5.52555e-05	-1.13299e-10	-0.447495
70269981	chr2:70269981:C:T	6.10927e-06	-1.13299e-10	-0.390144	2.85578e-05	-1.13299e-10	-0.405554	5.82618e-05	-1.13299e-10	-0.394516
70270287	chr2:70270287:T:C	1.04121e-06	-0.781748	-1.37782	3.44812e-06	-1.14601	-1.37365	6.84744e-06	-1.16234	-1.37325
70270483	chr2:70270483:C:T	2.35418e-06	-1.13299e-10	-1.34376	1.1039e-05	-1.13299e-10	-1.35605	2.22853e-05	-1.13299e-10	-1.35553
70270692	chr2:70270692:C:T	6.94283e-06	-1.37994	1.1177	1.87961e-05	-1.29887	0.475042	3.55785e-05	-1.33005	0.442326
70270832	chr2:70270832:C:T	5.48591e-05	-1.13299e-10	1.80482	0.000217052	-1.13299e-10	1.62266	0.000449908	-1.13299e-10	1.64958
70270884	chr2:70270884:C:T	2.30292e-06	-1.13299e-10	-1.36578	1.08532e-05	-1.13299e-10	-1.37302	2.18821e-05	-1.13299e-10	-1.37379
70271109	chr2:70271109:G:A	2.29735e-06	-1.13299e-10	-1.36819	1.08086e-05	-1.13299e-10	-1.37714	2.18008e-05	-1.13299e-10	-1.37751
70271791	chr2:70271791:G:A	7.18136e-06	-1.40052	1.17206	1.9348e-05	-1.32384	0.528947	3.66546e-05	-1.35366	0.49573
70272349	chr2:70272349:A:T	3.48857e-06	-1.13299e-10	-0.95046	1.44972e-05	-1.13299e-10	-1.08353	2.89108e-05	-1.13299e-10	-1.09525
70272451	chr2:70272451:A:G	1.39093e-06	-0.874992	-0.994989	5.80902e-06	-1.22269	-0.775378	1.16987e-05	-1.23972	-0.760268
70272461	chr2:70272461:T:C	1.04183e-06	-0.781813	-1.37716	3.45148e-06	-1.14662	-1.37206	6.85501e-06	-1.16287	-1.37161
70272687	chr2:70272687:T:C	2.70637e-06	-1.13299e-10	-1.20434	1.32721e-05	-1.13299e-10	-1.17182	2.68411e-05	-1.13299e-10	-1.16953
70272792	chr2:70272792:G:A	2.32831e-06	-1.13299e-10	-1.35481	1.11463e-05	-1.13299e-10	-1.34638	2.25108e-05	-1.13299e-10	-1.34547
70272992	chr2:70272992:C:G	2.27991e-06	-1.13299e-10	-1.37582	1.10396e-05	-1.13299e-10	-1.35599	2.23643e-05	-1.13299e-10	-1.352
70273162	chr2:70273162:T:C	3.92887e-06	-1.13299e-10	-0.831599	1.72559e-05	-1.13299e-10	-0.909328	3.48124e-05	-1.13299e-10	-0.90949
70274151	chr2:70274151:C:T	6.0876e-06	-0.393698	-3.69445e-10	3.55567e-05	-0.186353	-3.69445e-10	7.1104e-05	-0.195319	-3.69445e-10
70274342	chr2:70274342:C:T	2.75167e-06	-1.13299e-10	-1.18774	1.26578e-05	-1.13299e-10	-1.21921	2.54182e-05	-1.13299e-10	-1.224
70274347	chr2:70274347:G:A	7.58044e-06	-1.33479	1.16041	2.07105e-05	-1.24527	0.518433	3.90563e-05	-1.27969	0.485227
70274403	chr2:70274403:G:A	2.3338e-06	-1.13299e-10	-1.35245	1.09109e-05	-1.13299e-10	-1.36772	2.20106e-05	-1.13299e-10	-1.36794
70274883	chr2:70274883:C:T	2.80962e-06	-1.13299e-10	-1.1669	1.25147e-05	-1.13299e-10	-1.23058	2.51928e-05	-1.13299e-10	-1.23291
70275798	chr2:70275798:A:G	6.2767e-06	-0.621222	0.258115	1.6803e-05	-0.69986	-0.236066	3.08039e-05	-0.770238	-0.261584
70276014	chr2:70276014:C:T	1.06293e-05	1.02079	-0.857127	6.2184e-05	1.00078	-0.628168	0.000158494	1.20802	-0.601771
70276270	chr2:70276270:C:T	2.34402e-06	-1.13299e-10	-1.34808	1.10006e-05	-1.13299e-10	-1.35953	2.22061e-05	-1.13299e-10	-1.35909
70276457	chr2:70276457:C:T	3.17874e-06	-1.13299e-10	-1.04347	1.45734e-05	-1.13299e-10	-1.07828	2.92657e-05	-1.13299e-10	-1.08305
70277794	chr2:70277794:A:G	6.75906e-06	-1.37995	1.09088	1.84712e-05	-1.29935	0.458081	3.49639e-05	-1.33058	0.425437
70278030	chr2:70278030:C:G	2.36633e-06	-1.13299e-10	-1.33861	1.09774e-05	-1.13299e-10	-1.36164	2.21243e-05	-1.13299e-10	-1.36279
70278449	chr2:70278449:T:G	2.53877e-06	-1.13299e-10	-1.26827	1.25042e-05	-1.13299e-10	-1.23142	2.53957e-05	-1.13299e-10	-1.22488
70278776	chr2:70278776:G:A	1.65412e-06	-0.820605	-0.87608	6.78046e-06	-1.18528	-0.658159	1.36566e-05	-1.20217	-0.643065
70279498	chr2:70279498:G:A	2.27869e-06	-1.13299e-10	-1.37635	1.0911e-05	-1.13299e-10	-1.36771	2.20237e-05	-1.13299e-10	-1.36734
70279613	chr2:70279613:C:T	9.57606e-07	-0.865899	-1.37737	3.27777e-06	-1.21674	-1.35358	6.53203e-06	-1.23212	-1.35063
70279677	chr2:70279677:T:C	4.61956e-05	-0.318654	1.95159	0.000348364	-0.258233	2.354	0.000827291	-0.18511	2.4438
70279937	chr2:70279937:A:G	9.53236e-06	-1.13299e-10	0.0547408	5.91894e-05	-1.13299e-10	0.32326	0.000122829	-1.13299e-10	0.351332
70280162	chr2:70280162:T:A	1.8878e-06	-1.56454	-3.69445e-10	9.82821e-06	-1.47223	-3.69445e-10	1.98232e-05	-1.47261	-3.69445e-10
70281247	chr2:70281247:G:A	4.12881e-05	-0.133937	1.65456	0.000310728	-0.0799772	2.06141	0.00073959	-0.000904836	2.14754
70282026	chr2:70282026:C:T	5.4297e-06	-0.802146	0.294078	1.4107e-05	-0.875097	-0.235717	2.59602e-05	-0.940222	-0.262678
70282037	chr2:70282037:C:T	3.25996e-06	-1.13299e-10	-1.01824	1.49503e-05	-1.13299e-10	-1.05275	3.00435e-05	-1.13299e-10	-1.05682
70282557	chr2:70282557:T:C	1.51248e-06	-0.842291	-0.943911	6.32047e-06	-1.19969	-0.714002	1.27281e-05	-1.21732	-0.698333
70282950	chr2:70282950:C:T	2.38409e-06	-1.33114	-3.69445e-10	1.3469e-05	-1.15709	-3.69445e-10	2.69347e-05	-1.16605	-3.69445e-10
70283020	chr2:70283020:G:A	3.89198e-06	-0.841033	-3.69445e-10	1.28949e-05	-1.20065	-3.69445e-10	2.5619e-05	-1.21613	-3.69445e-10
70283355	chr2:70283355:G:A	1.95062e-06	-1.5318	-3.69445e-10	9.0193e-06	-1.55812	-3.69445e-10	1.79372e-05	-1.57259	-3.69445e-10
70283785	chr2:70283785:A:G	9.43783e-06	-1.13299e-10	0.0447749	5.85358e-05	-1.13299e-10	0.312157	0.000121437	-1.13299e-10	0.339928
70283865	chr2:70283865:C:T	1.63027e-06	-0.848545	-0.86266	6.80119e-06	-1.20425	-0.636136	1.37047e-05	-1.22163	-0.620099
70283929	chr2:70283929:A:G	1.41894e-06	-0.841383	-1.00866	5.84435e-06	-1.19934	-0.792671	1.17611e-05	-1.21689	-0.77778
70285181	chr2:70285181:A:G	1.65846e-06	-0.831403	-0.86266	6.88933e-06	-1.19137	-0.636136	1.38771e-05	-1.20912	-0.620099
70285391	chr2:70285391:G:T	2.32643e-06	-1.13299e-10	-1.35562	1.11358e-05	-1.13299e-10	-1.34731	2.24895e-05	-1.13299e-10	-1.34641
70285399	chr2:70285399:CTG:C	2.47123e-06	-1.13299e-10	-1.29524	1.14608e-05	-1.13299e-10	-1.31855	2.3068e-05	-1.13299e-10	-1.32102
70285432	chr2:70285432:C:T	4.19872e-06	-1.13299e-10	-0.765173	1.95439e-05	-1.13299e-10	-0.784822	3.96447e-05	-1.13299e-10	-0.779506
70285992	chr2:70285992:T:C	2.52652e-06	-1.13299e-10	-1.27311	1.16772e-05	-1.13299e-10	-1.29984	2.34888e-05	-1.13299e-10	-1.30294
70286548	chr2:70286548:C:T	1.01797e-06	-0.804946	-1.3772	3.39312e-06	-1.16368	-1.37205	6.744e-06	-1.17919	-1.37162
70286677	chr2:70286677:T:C	2.33105e-06	-1.13299e-10	-1.35363	1.09474e-05	-1.13299e-10	-1.36438	2.20612e-05	-1.13299e-10	-1.36564
70286891	chr2:70286891:G:A	3.30403e-06	-1.13299e-10	-1.00481	1.70714e-05	-1.13299e-10	-0.920075	3.4973e-05	-1.13299e-10	-0.904888
70287352	chr2:70287352:G:A	2.32793e-06	-1.13299e-10	-1.35497	1.11441e-05	-1.13299e-10	-1.34657	2.25064e-05	-1.13299e-10	-1.34566
70288042	chr2:70288042:A:C	3.71905e-06	-1.13299e-10	-0.886482	1.69137e-05	-1.13299e-10	-0.929358	3.3961e-05	-1.13299e-10	-0.93425
70288832	chr2:70288832:C:T	2.30435e-06	-1.13299e-10	-1.36515	1.08577e-05	-1.13299e-10	-1.37261	2.18906e-05	-1.13299e-10	-1.37341
70288850	chr2:70288850:G:C	5.27227e-06	-1.13299e-10	-0.537491	2.33342e-05	-1.13299e-10	-0.60756	4.68052e-05	-1.13299e-10	-0.613469
70289326	chr2:70289326:A:C	1.02958e-06	-1.04162	-1.12919	7.61641e-06	-0.596002	-1.13118	1.53444e-05	-0.590256	-1.13846
70289529	chr2:70289529:G:A	1.36706e-06	-0.880461	-1.00683	5.69995e-06	-1.22666	-0.790367	1.14785e-05	-1.24356	-0.775429
70289764	chr2:70289764:T:C	2.27396e-06	-1.13299e-10	-1.37843	1.0913e-05	-1.13299e-10	-1.36752	2.20753e-05	-1.13299e-10	-1.365
70289767	chr2:70289767:C:T	6.33792e-06	-1.13299e-10	-0.3534	2.74871e-05	-1.13299e-10	-0.443764	5.51162e-05	-1.13299e-10	-0.45002
70290379	chr2:70290379:A:G	3.27072e-05	2.10389	-0.816247	5.52953e-05	1.03615	-0.780944	0.000136911	1.22267	-0.762802
70290998	chr2:70290998:T:C	1.08722e-06	-0.84189	-1.27444	3.49078e-06	-1.20396	-1.3034	6.95574e-06	-1.21665	-1.30324
70291140	chr2:70291140:C:T	2.69373e-06	-1.13299e-10	-1.20903	1.2409e-05	-1.13299e-10	-1.23906	2.49282e-05	-1.13299e-10	-1.24346
70291653	chr2:70291653:G:A	4.91885e-05	-0.162602	1.85831	0.00037474	-0.109475	2.27823	0.000893798	-0.0305367	2.36655
70291710	chr2:70291710:C:G	1.44874e-06	-0.823452	-1.0058	5.94207e-06	-1.18635	-0.789074	1.19587e-05	-1.20388	-0.774123
70291735	chr2:70291735:G:T	5.57087e-06	-1.13299e-10	-0.482401	2.4268e-05	-1.13299e-10	-0.568324	4.86686e-05	-1.13299e-10	-0.574429
70291758	chr2:70291758:T:C	2.92131e-06	-1.13299e-10	-1.12792	1.32068e-05	-1.13299e-10	-1.17675	2.66932e-05	-1.13299e-10	-1.17506
70292159	chr2:70292159:G:A	1.63167e-06	-0.847685	-0.86266	6.80452e-06	-1.20376	-0.636136	1.37171e-05	-1.22072	-0.620099
70292892	chr2:70292892:G:A	2.44296e-06	-1.13299e-10	-1.30674	1.12261e-05	-1.13299e-10	-1.33924	2.26107e-05	-1.13299e-10	-1.34104
70293122	chr2:70293122:GAGGTTTCTA:G	2.67996e-06	-1.13299e-10	-1.21415	1.23543e-05	-1.13299e-10	-1.24348	2.48195e-05	-1.13299e-10	-1.24783
70293366	chr2:70293366:A:G	1.38873e-06	-0.954409	-0.917153	4.74218e-06	-1.23782	-0.963168	9.3617e-06	-1.25393	-0.968904
70293714	chr2:70293714:C:T	3.36006e-06	-0.743808	-0.244186	1.44338e-05	-1.12385	0.035938	2.93491e-05	-1.14356	0.0633574
70293743	chr2:70293743:C:T	1.07466e-06	-1.02951	-1.09844	3.78788e-06	-1.28972	-1.13595	7.48783e-06	-1.30486	-1.14132
70293850	chr2:70293850:C:A	8.33875e-06	-1.13299e-10	-0.0790387	5.14104e-05	-1.13299e-10	0.182358	0.000106423	-1.13299e-10	0.207957
70293983	chr2:70293983:G:A	9.61133e-05	-1.0292	3.39478	0.000776579	-1.01717	3.91459	0.0016442	-1.07067	4.01622
70294137	chr2:70294137:CG:C	1.6546e-06	-0.604291	-1.0921	6.79489e-06	-0.650271	-1.19104	1.26857e-05	-0.725796	-1.1932
70294146	chr2:70294146:G:A	8.22831e-06	-1.34279	1.25042	2.20792e-05	-1.25361	0.590761	4.16439e-05	-1.28796	0.557653
70294383	chr2:70294383:G:A	3.31699e-06	-0.760595	-0.240298	1.43189e-05	-1.13621	0.0403069	2.91195e-05	-1.15582	0.0677599
70294434	chr2:70294434:T:C	5.84102e-06	-1.13299e-10	-0.435047	2.88884e-05	-1.13299e-10	-0.394043	5.83025e-05	-1.13299e-10	-0.393817
70294698	chr2:70294698:C:G	3.13448e-06	-0.810412	-0.247076	1.36991e-05	-1.17286	0.0327036	2.78761e-05	-1.19175	0.0600576
70294911	chr2:70294911:G:C	7.91293e-07	-1.41338	-1.02065	4.94614e-06	-1.16631	-0.992565	9.92781e-06	-1.18082	-0.983308
70295203	chr2:70295203:T:C	2.06057e-06	-0.255826	-1.22114	6.23965e-06	-0.723546	-1.20301	1.23219e-05	-0.746887	-1.20119
70295465	chr2:70295465:T:C	3.28762e-06	-1.13299e-10	-1.00979	1.39942e-05	-1.13299e-10	-1.11884	2.79862e-05	-1.13299e-10	-1.12775
70295795	chr2:70295795:A:T	4.52749e-06	-1.13299e-10	-0.689784	2.3653e-05	-1.13299e-10	-0.593993	4.82134e-05	-1.13299e-10	-0.583825
70296009	chr2:70296009:G:A	3.28053e-06	-0.794107	-0.21784	1.43233e-05	-1.16096	0.0653683	2.91526e-05	-1.17998	0.0930615
70296840	chr2:70296840:T:A	3.20387e-06	-0.774809	-0.260783	1.38491e-05	-1.14668	0.0174244	2.8163e-05	-1.16611	0.0446561
70297010	chr2:70297010:A:G	4.74982e-06	-1.30285	0.66101	1.21537e-05	-1.20781	-0.0520367	2.27789e-05	-1.24706	-0.08657
70297200	chr2:70297200:C:T	3.20863e-06	-1.13299e-10	-1.03411	1.65267e-05	-1.13299e-10	-0.952504	3.38402e-05	-1.13299e-10	-0.937814
70298185	chr2:70298185:C:T	2.31973e-06	-1.13299e-10	-1.3585	1.1072e-05	-1.13299e-10	-1.35306	2.24232e-05	-1.13299e-10	-1.34937
70298253	chr2:70298253:T:C	1.72857e-06	-0.346453	-1.3062	5.31666e-06	-0.796484	-1.29015	1.05153e-05	-0.818269	-1.28836
70298257	chr2:70298257:T:C	2.98679e-06	-0.812337	-0.293415	1.2982e-05	-1.1741	-0.0198129	2.6412e-05	-1.19276	0.0071128
70298358	chr2:70298358:A:C	1.43722e-06	-0.847855	-0.989382	5.96824e-06	-1.20047	-0.770562	1.20089e-05	-1.21869	-0.755123
70298991	chr2:70298991:A:G	4.28858e-06	-1.13299e-10	-0.743997	2.12649e-05	-1.13299e-10	-0.700424	4.35306e-05	-1.13299e-10	-0.685998
70299148	chr2:70299148:G:A	4.77214e-06	-1.13299e-10	-0.637157	2.74286e-05	-1.13299e-10	-0.445896	5.6397e-05	-1.13299e-10	-0.427048
70299890	chr2:70299890:G:A	3.54662e-06	-0.654724	-0.279233	1.4785e-05	-1.06448	0.000610105	2.99666e-05	-1.08779	0.0284101
70299975	chr2:70299975:C:T	2.37899e-06	-1.13299e-10	-1.33328	1.16889e-05	-1.13299e-10	-1.29884	2.37203e-05	-1.13299e-10	-1.29313
70300136	chr2:70300136:G:A	2.92407e-06	-0.842993	-0.283982	1.28547e-05	-1.19478	-0.00899289	2.61326e-05	-1.21416	0.0178804
70300359	chr2:70300359:C:T	2.51139e-06	-1.27912	-3.69445e-10	1.34619e-05	-1.15762	-3.69445e-10	2.76579e-05	-1.13955	-3.69445e-10
70300447	chr2:70300447:C:T	2.2834e-06	-1.13299e-10	-1.37428	1.08679e-05	-1.13299e-10	-1.37167	2.19717e-05	-1.13299e-10	-1.36971
70300614	chr2:70300614:C:T	2.35064e-06	-1.13299e-10	-1.34526	1.09637e-05	-1.13299e-10	-1.36289	2.21153e-05	-1.13299e-10	-1.36319
70300645	chr2:70300645:T:A	2.85683e-06	-1.13299e-10	-1.15024	1.31034e-05	-1.13299e-10	-1.18461	2.63095e-05	-1.13299e-10	-1.18953
70300960	chr2:70300960:G:A	8.41684e-06	-1.13299e-10	-0.0697168	5.20108e-05	-1.13299e-10	0.19397	0.000107634	-1.13299e-10	0.219273
70301383	chr2:70301383:G:A	2.34702e-06	-1.13299e-10	-1.34681	1.1478e-05	-1.13299e-10	-1.31705	2.32751e-05	-1.13299e-10	-1.31208
70301469	chr2:70301469:T:C	3.18604e-06	-0.789342	-0.251832	1.47986e-05	-1.06487	0.00192468	3.05666e-05	-1.07598	0.0364254
70301587	chr2:70301587:G:A	4.16277e-06	-1.13299e-10	-0.77377	1.78304e-05	-1.13299e-10	-0.876579	3.5811e-05	-1.13299e-10	-0.881208
70301695	chr2:70301695:G:A	8.67632e-05	-0.500264	2.7635	0.000340694	-0.516074	2.58958	0.000644889	-0.596601	2.60622
70301737	chr2:70301737:A:T	2.86636e-06	-1.13299e-10	-1.14691	1.27383e-05	-1.13299e-10	-1.21287	2.56362e-05	-1.13299e-10	-1.21546
70301741	chr2:70301741:G:A	3.59506e-06	-1.13299e-10	-0.920392	1.76528e-05	-1.13299e-10	-0.886588	3.61637e-05	-1.13299e-10	-0.871407
70301905	chr2:70301905:T:G	4.62802e-06	-1.13299e-10	-0.667823	2.11921e-05	-1.13299e-10	-0.703852	4.26415e-05	-1.13299e-10	-0.706635
70302470	chr2:70302470:C:T	1.67101e-05	0.616063	-3.69445e-10	5.41786e-05	0.234803	-3.69445e-10	0.000117782	0.309374	-3.69445e-10
70302482	chr2:70302482:T:C	3.17256e-05	-0.39611	1.65328	0.000121573	-0.430649	1.47368	0.000224443	-0.518924	1.47308
70302852	chr2:70302852:C:T	3.86765e-06	-1.13299e-10	-0.847304	1.91308e-05	-1.13299e-10	-0.806185	3.91175e-05	-1.13299e-10	-0.792895
70303047	chr2:70303047:C:T	3.01248e-05	-0.401029	1.60642	0.000115694	-0.435686	1.42915	0.000213636	-0.523966	1.42878
70304450	chr2:70304450:AT:A	2.42698e-06	-1.13299e-10	-1.3133	1.08953e-05	-1.13299e-10	-1.36915	2.19141e-05	-1.13299e-10	-1.37233
70304703	chr2:70304703:C:T	2.28739e-06	-1.13299e-10	-1.37254	1.08918e-05	-1.13299e-10	-1.36948	2.2024e-05	-1.13299e-10	-1.36733
70305292	chr2:70305292:A:G	0.000255661	-0.299111	3.64301	0.00210856	-0.264295	4.16057	0.00428119	-0.363148	4.26567
70305367	chr2:70305367:C:A	5.92854e-06	-0.78415	0.363976	2.39462e-05	-0.604381	0.0227064	4.41536e-05	-0.676388	0.00459998
70305393	chr2:70305393:G:T	2.31304e-06	-1.13299e-10	-1.36139	1.106e-05	-1.13299e-10	-1.35415	2.2335e-05	-1.13299e-10	-1.35331
70305981	chr2:70305981:C:G	8.21605e-06	-1.13299e-10	-0.0938619	3.92219e-05	-1.13299e-10	-0.0882473	8.00548e-05	-1.13299e-10	-0.0767512
70306085	chr2:70306085:A:C	2.34996e-06	-1.13299e-10	-1.34555	1.07989e-05	-1.13299e-10	-1.37803	2.17806e-05	-1.13299e-10	-1.37844
70306359	chr2:70306359:C:T	2.32068e-06	-1.13299e-10	-1.35809	1.11051e-05	-1.13299e-10	-1.35008	2.23329e-05	-1.13299e-10	-1.3534
70306361	chr2:70306361:C:T	2.34555e-06	-1.13299e-10	-1.34743	1.12421e-05	-1.13299e-10	-1.33782	2.25936e-05	-1.13299e-10	-1.3418
70306547	chr2:70306547:AT:A	1.44763e-05	-1.13299e-10	0.47256	6.15444e-05	-1.13299e-10	0.362277	0.00012615	-1.13299e-10	0.378007
70307441	chr2:70307441:T:G	2.52454e-06	-1.13299e-10	-1.27389	1.16466e-05	-1.13299e-10	-1.30247	2.34262e-05	-1.13299e-10	-1.30561
70308305	chr2:70308305:G:A	1.8958e-06	-0.713701	-0.846608	7.92996e-06	-1.09652	-0.590319	1.58879e-05	-1.12118	-0.572724
70308790	chr2:70308790:T:A	2.48297e-06	-1.13299e-10	-1.2905	1.10895e-05	-1.13299e-10	-1.35148	2.22799e-05	-1.13299e-10	-1.35578
70309453	chr2:70309453:C:A	2.3649e-06	-1.13299e-10	-1.33922	1.08193e-05	-1.13299e-10	-1.37615	2.18042e-05	-1.13299e-10	-1.37736
70309624	chr2:70309624:C:T	3.14597e-06	-1.13299e-10	-1.05383	1.46067e-05	-1.13299e-10	-1.076	2.9592e-05	-1.13299e-10	-1.07196
70309671	chr2:70309671:T:C	2.37895e-06	-1.13299e-10	-1.33329	1.08232e-05	-1.13299e-10	-1.37579	2.18045e-05	-1.13299e-10	-1.37735
70309865	chr2:70309865:G:T	5.09823e-06	-1.13299e-10	-0.571058	2.28351e-05	-1.13299e-10	-0.629185	4.63092e-05	-1.13299e-10	-0.624121
70310041	chr2:70310041:C:T	6.30831e-07	-1.42827	-1.2324	3.25534e-06	-1.52524	-1.05194	6.68315e-06	-1.52924	-1.03064
70310526	chr2:70310526:G:A	7.31577e-06	-0.773909	0.563989	2.9042e-05	-0.596599	0.207858	5.35801e-05	-0.667611	0.189325
70310650	chr2:70310650:T:C	2.33232e-06	-1.13299e-10	-1.35309	1.07945e-05	-1.13299e-10	-1.37844	2.17895e-05	-1.13299e-10	-1.37803
70310729	chr2:70310729:C:T	9.16023e-06	-1.13299e-10	0.0149193	4.45573e-05	-1.13299e-10	0.0392931	8.99829e-05	-1.13299e-10	0.0401569
70310880	chr2:70310880:G:T	1.82128e-06	-0.77013	-0.830282	7.75981e-06	-1.139	-0.569521	1.55769e-05	-1.16182	-0.551851
70311321	chr2:70311321:C:G	2.34969e-06	-1.13299e-10	-1.34567	1.08002e-05	-1.13299e-10	-1.37792	2.17809e-05	-1.13299e-10	-1.37843
70311397	chr2:70311397:T:C	1.85217e-06	-1.03654	-0.547053	7.59058e-06	-1.2866	-0.443978	1.5263e-05	-1.30223	-0.431802
70312193	chr2:70312193:T:G	1.89288e-06	-1.56185	-3.69445e-10	8.86377e-06	-1.57551	-3.69445e-10	1.78865e-05	-1.57542	-3.69445e-10
70312225	chr2:70312225:T:C	2.419e-06	-1.13299e-10	-1.3166	1.08836e-05	-1.13299e-10	-1.37022	2.1894e-05	-1.13299e-10	-1.37325
70312350	chr2:70312350:T:C	7.9953e-07	-1.12256	-1.30112	3.18182e-06	-1.23513	-1.36489	6.25618e-06	-1.25704	-1.36886
70312456	chr2:70312456:T:C	2.39107e-06	-1.13299e-10	-1.32821	1.08412e-05	-1.13299e-10	-1.37413	2.18289e-05	-1.13299e-10	-1.37623
70312520	chr2:70312520:T:C	2.38644e-06	-1.13299e-10	-1.33015	1.0835e-05	-1.13299e-10	-1.3747	2.18201e-05	-1.13299e-10	-1.37663
70312864	chr2:70312864:T:C	7.23509e-07	-1.22255	-1.30104	2.92238e-06	-1.32026	-1.36483	5.76801e-06	-1.33831	-1.36883
70312963	chr2:70312963:T:C	2.32416e-06	-1.35659	-3.69445e-10	9.96112e-06	-1.45879	-3.69445e-10	2.03301e-05	-1.44736	-3.69445e-10
70313008	chr2:70313008:T:C	1.90709e-06	-0.693665	-0.860708	7.91657e-06	-1.08294	-0.605582	1.58614e-05	-1.10701	-0.588568
70313376	chr2:70313376:T:C	2.5829e-06	-1.13299e-10	-1.25104	1.38905e-05	-1.13299e-10	-1.12628	2.86025e-05	-1.13299e-10	-1.10597
70313594	chr2:70313594:T:C	2.80556e-06	-0.0978369	-1.07051	8.73771e-06	-0.561839	-1.028	1.68273e-05	-0.612488	-1.02398
70314287	chr2:70314287:A:G	4.66171e-06	-1.14515	0.484579	1.26736e-05	-1.02272	-0.195242	2.34171e-05	-1.07761	-0.228385
70314531	chr2:70314531:T:G	2.60236e-06	-1.13299e-10	-1.24353	1.19825e-05	-1.13299e-10	-1.27404	2.40864e-05	-1.13299e-10	-1.27782
70314806	chr2:70314806:T:C	0.000177587	0.237991	2.74152	0.0012084	0.31409	3.02548	0.00226274	0.166613	3.09826
70314891	chr2:70314891:G:A	1.04249e-05	-1.18457	1.32881	2.44098e-05	-1.06778	0.505285	4.50001e-05	-1.11923	0.466431
70314928	chr2:70314928:A:G	2.78438e-05	-1.22149	2.34815	5.82144e-05	-1.10917	1.41582	0.000107125	-1.15827	1.3728
70315419	chr2:70315419:G:GAC	2.71743e-06	-1.20027	-3.69445e-10	1.15439e-05	-1.31133	-3.69445e-10	2.38465e-05	-1.28783	-3.69445e-10
70315787	chr2:70315787:T:C	3.81432e-06	-1.13299e-10	-0.86119	1.85282e-05	-1.13299e-10	-0.838187	3.7927e-05	-1.13299e-10	-0.8238
70315808	chr2:70315808:A:G	2.57169e-05	-1.21492	2.26211	5.44094e-05	-1.1014	1.34045	0.000100147	-1.15102	1.2982
70316592	chr2:70316592:G:A	3.75834e-06	-1.13299e-10	-0.875975	1.82674e-05	-1.13299e-10	-0.852362	3.73737e-05	-1.13299e-10	-0.838496
70316899	chr2:70316899:G:C	3.80961e-06	-1.13299e-10	-0.862425	1.85229e-05	-1.13299e-10	-0.838474	3.79182e-05	-1.13299e-10	-0.824032
70317061	chr2:70317061:TA:T	5.31535e-05	2.41291	-0.639675	0.000159538	1.78674	-0.471939	0.000423845	2.03911	-0.449203
70317453	chr2:70317453:AGAGT:A	0.000132287	0.18181	2.50321	0.000912055	0.266032	2.79219	0.00171026	0.121253	2.86368
70318032	chr2:70318032:C:T	0.000147523	0.220131	2.5739	0.00102145	0.306025	2.86548	0.00191085	0.158905	2.93693
70318419	chr2:70318419:TAGC:T	1.76387e-05	0.597849	0.0722921	7.80901e-05	0.625977	-0.0255957	0.000137307	0.466719	-0.00396579
70318559	chr2:70318559:G:A	2.58101e-06	-1.13299e-10	-1.25177	1.18974e-05	-1.13299e-10	-1.28116	2.39269e-05	-1.13299e-10	-1.28446
70318662	chr2:70318662:C:T	2.84141e-06	-1.13299e-10	-1.15565	1.36126e-05	-1.13299e-10	-1.14648	2.75818e-05	-1.13299e-10	-1.14231
70319237	chr2:70319237:A:G	2.69891e-06	-1.20711	-3.69445e-10	1.09808e-05	-1.36133	-3.69445e-10	2.19751e-05	-1.36955	-3.69445e-10
70319247	chr2:70319247:G:T	1.87214e-06	-1.57287	-3.69445e-10	8.9549e-06	-1.56528	-3.69445e-10	1.80381e-05	-1.56698	-3.69445e-10
70319491	chr2:70319491:C:T	1.63142e-05	0.556098	0.0359853	7.23526e-05	0.584001	-0.0599322	0.000127293	0.426381	-0.0393536
70319805	chr2:70319805:C:T	1.12697e-05	0.222169	-3.69445e-10	8.04502e-05	0.630156	-3.69445e-10	0.000162674	0.632288	-3.69445e-10
70320425	chr2:70320425:A:T	1.70494e-05	0.65843	-0.0222644	7.57761e-05	0.687028	-0.116727	0.000132723	0.525547	-0.0967499
70320465	chr2:70320465:T:C	1.74486e-06	-1.11779	-0.525485	7.67474e-06	-0.988106	-0.731442	1.46245e-05	-1.04002	-0.736746
70320606	chr2:70320606:A:G	4.57007e-06	-1.13299e-10	-0.680423	2.19059e-05	-1.13299e-10	-0.670726	4.46465e-05	-1.13299e-10	-0.660688
70320682	chr2:70320682:T:C	1.97377e-05	0.768336	0.0142418	8.78683e-05	0.79931	-0.0809527	0.000153197	0.632982	-0.0607178
70321012	chr2:70321012:C:T	5.87484e-06	-1.13299e-10	-0.429273	2.83129e-05	-1.13299e-10	-0.414164	5.7727e-05	-1.13299e-10	-0.403738
70321059	chr2:70321059:T:C	2.97403e-06	-1.13299e-10	-1.11003	1.65554e-05	-1.13299e-10	-0.950768	3.4242e-05	-1.13299e-10	-0.92601
70321080	chr2:70321080:G:A	2.2928e-06	-1.13299e-10	-1.37018	1.13516e-05	-1.13299e-10	-1.32812	2.30711e-05	-1.13299e-10	-1.32088
70321081	chr2:70321081:T:C	2.37481e-06	-1.13299e-10	-1.33503	1.109e-05	-1.13299e-10	-1.35144	2.23375e-05	-1.13299e-10	-1.3532
70321109	chr2:70321109:T:C	1.71053e-06	-1.12196	-0.541187	7.61376e-06	-0.983034	-0.744492	1.44934e-05	-1.03621	-0.749561
70321374	chr2:70321374:C:T	2.45425e-06	-1.13299e-10	-1.30213	1.1391e-05	-1.13299e-10	-1.32466	2.29305e-05	-1.13299e-10	-1.32699
70321434	chr2:70321434:G:A	1.14514e-05	0.257327	-0.0191661	5.1162e-05	0.291199	-0.113684	9.12402e-05	0.147925	-0.0938929
70321522	chr2:70321522:T:C	1.88725e-06	-1.56483	-3.69445e-10	9.1395e-06	-1.54488	-3.69445e-10	1.85262e-05	-1.54028	-3.69445e-10
70321982	chr2:70321982:G:A	3.46354e-06	-1.13299e-10	-0.957661	1.72604e-05	-1.13299e-10	-0.909065	3.52506e-05	-1.13299e-10	-0.896981
70321990	chr2:70321990:T:A	2.62915e-06	-1.19201	-0.041277	9.44157e-06	-1.07251	-0.439854	1.78204e-05	-1.12068	-0.458441
70321991	chr2:70321991:C:T	1.43948e-05	0.481045	-0.0141289	6.41278e-05	0.5122	-0.108804	0.000112978	0.356657	-0.0889267
70322017	chr2:70322017:T:C	5.14252e-06	-0.562409	-3.69445e-10	1.90644e-05	-0.809661	-3.69445e-10	3.69791e-05	-0.849112	-3.69445e-10
70322091	chr2:70322091:C:T	2.54774e-06	-1.13299e-10	-1.26475	1.1795e-05	-1.13299e-10	-1.28981	2.37942e-05	-1.13299e-10	-1.29002
70322646	chr2:70322646:C:A	1.67178e-05	0.645175	-0.0286541	7.50659e-05	0.684076	-0.123192	0.000131944	0.526177	-0.103261
70322829	chr2:70322829:T:C	2.85176e-06	-1.15038	-0.00163557	1.02411e-05	-1.02317	-0.407896	1.92964e-05	-1.07258	-0.426963
70323149	chr2:70323149:T:G	2.34752e-06	-1.13299e-10	-1.34659	1.10454e-05	-1.13299e-10	-1.35547	2.22737e-05	-1.13299e-10	-1.35606
70323160	chr2:70323160:A:G	2.51821e-06	-1.13299e-10	-1.2764	1.17069e-05	-1.13299e-10	-1.2973	2.36332e-05	-1.13299e-10	-1.29681
70323213	chr2:70323213:C:G	2.58937e-06	-1.13299e-10	-1.24854	1.27812e-05	-1.13299e-10	-1.20951	2.56822e-05	-1.13299e-10	-1.21367
70323339	chr2:70323339:AG:A	3.01945e-06	-1.13299e-10	-1.09488	1.68652e-05	-1.13299e-10	-0.932228	3.49007e-05	-1.13299e-10	-0.906957
70323621	chr2:70323621:A:G	3.79109e-06	-1.13299e-10	-0.867299	1.84037e-05	-1.13299e-10	-0.844933	3.76607e-05	-1.13299e-10	-0.830845
70323786	chr2:70323786:CAG:C	1.92675e-06	-1.54412	-3.69445e-10	9.44976e-06	-1.51149	-3.69445e-10	1.91875e-05	-1.5052	-3.69445e-10
70323792	chr2:70323792:T:A	5.68406e-05	2.40297	-0.562671	0.000172265	1.77914	-0.387588	0.000458805	2.03287	-0.363706
70324077	chr2:70324077:C:A	1.44243e-05	0.542803	-0.0738437	6.46182e-05	0.577804	-0.16679	0.000113734	0.421501	-0.1471
70324116	chr2:70324116:AAAAAG:A	4.74778e-06	-1.13299e-10	-0.642274	2.287e-05	-1.13299e-10	-0.627656	4.66141e-05	-1.13299e-10	-0.617559
70324340	chr2:70324340:A:C	1.44356e-05	0.563994	-0.0942485	6.46928e-05	0.599106	-0.186938	0.000113771	0.442172	-0.167443
70324368	chr2:70324368:T:C	1.48049e-05	0.586593	-0.0915847	6.63321e-05	0.621836	-0.184645	0.000116577	0.463771	-0.16468
70324564	chr2:70324564:C:T	4.51082e-06	-1.13299e-10	-0.693473	2.03617e-05	-1.13299e-10	-0.743825	4.09851e-05	-1.13299e-10	-0.746253
70324712	chr2:70324712:CA:C	1.58844e-05	0.514879	0.0505083	7.17384e-05	0.548865	-0.0333216	0.000126012	0.394803	-0.017886
70324775	chr2:70324775:C:T	1.52106e-05	0.547914	-0.0258736	6.80093e-05	0.582217	-0.120055	0.00011987	0.426829	-0.0998819
70324784	chr2:70324784:A:G	1.38359e-05	0.482581	-0.0552641	6.18674e-05	0.516652	-0.149141	0.000109336	0.363963	-0.129005
70324805	chr2:70324805:T:C	2.27186e-05	-1.2516	2.17483	4.83069e-05	-1.14406	1.26416	8.92408e-05	-1.19066	1.22253
70324884	chr2:70324884:T:C	4.12996e-06	-0.781684	-3.69445e-10	2.54463e-05	-0.520914	-3.69445e-10	5.13917e-05	-0.519986	-3.69445e-10
70325281	chr2:70325281:T:G	1.67732e-05	0.612669	0.00716187	7.48641e-05	0.647082	-0.0888894	0.000131587	0.488433	-0.0682284
70325339	chr2:70325339:C:T	2.45493e-06	-1.13299e-10	-1.30185	1.13936e-05	-1.13299e-10	-1.32443	2.29358e-05	-1.13299e-10	-1.32676
70325577	chr2:70325577:A:C	2.52018e-05	-1.13299e-10	1.02697	0.000122532	-1.13299e-10	1.05089	0.000258247	-1.13299e-10	1.09445
70325581	chr2:70325581:C:T	2.40085e-06	-1.13299e-10	-1.32413	1.20864e-05	-1.13299e-10	-1.2654	2.46798e-05	-1.13299e-10	-1.25348
70325582	chr2:70325582:T:C	2.94607e-06	-1.13299e-10	-1.11948	1.58845e-05	-1.13299e-10	-0.992138	3.26266e-05	-1.13299e-10	-0.974335
70325604	chr2:70325604:C:T	7.86802e-06	-0.151453	0.0143081	3.68383e-05	-0.486332	0.335388	7.2168e-05	-0.557543	0.377078
70325623	chr2:70325623:A:G	0.000131397	0.839277	1.83899	0.000654206	0.383601	2.34234	0.00128267	0.285014	2.41222
70325836	chr2:70325836:G:A	1.42502e-05	0.542419	-0.0855965	6.39064e-05	0.577597	-0.17766	0.000112456	0.421244	-0.158146
70325870	chr2:70325870:T:C	1.76011e-05	-0.124781	0.79279	9.31241e-05	-0.490239	1.26669	0.000184799	-0.55833	1.31814
70325918	chr2:70325918:G:T	1.40325e-05	0.47355	-0.0321276	6.27941e-05	0.507488	-0.12511	0.000110903	0.354199	-0.105004
70325967	chr2:70325967:G:A	2.46639e-05	-1.13299e-10	1.00539	0.000111243	-1.13299e-10	0.954231	0.000226196	-1.13299e-10	0.96194
70326234	chr2:70326234:G:C	1.59177e-05	0.623193	-0.0557095	7.14479e-05	0.660081	-0.148595	0.000125426	0.500723	-0.128468
70326239	chr2:70326239:A:C	1.53347e-05	0.596202	-0.066034	6.8807e-05	0.63287	-0.159046	0.000120891	0.474441	-0.139014
70326736	chr2:70326736:T:C	1.40841e-05	0.61659	-0.171497	6.33098e-05	0.650524	-0.259967	0.000111241	0.493192	-0.240952
70327099	chr2:70327099:T:G	2.2899e-06	-1.13299e-10	-1.37144	1.13212e-05	-1.13299e-10	-1.3308	2.30056e-05	-1.13299e-10	-1.32373
70327505	chr2:70327505:G:C	2.2775e-06	-1.13299e-10	-1.37687	1.11712e-05	-1.13299e-10	-1.34414	2.26735e-05	-1.13299e-10	-1.33827
70327911	chr2:70327911:T:C	1.64954e-05	-1.13299e-10	0.603129	9.6622e-05	-1.13299e-10	0.813324	0.000198284	-1.13299e-10	0.830238
70328454	chr2:70328454:C:A	4.3633e-06	-1.13299e-10	-0.726724	2.09262e-05	-1.13299e-10	-0.716481	4.2643e-05	-1.13299e-10	-0.7066
70328521	chr2:70328521:G:A	4.38485e-06	-1.13299e-10	-0.721796	2.10319e-05	-1.13299e-10	-0.711443	4.2861e-05	-1.13299e-10	-0.701501
70328694	chr2:70328694:A:G	1.20862e-05	-1.13299e-10	0.292113	6.68281e-05	-1.13299e-10	0.444641	0.000136141	-1.13299e-10	0.454227
70328866	chr2:70328866:G:T	1.15059e-05	1.60652	-1.36361	6.34443e-05	1.75865	-1.36597	0.000133772	1.80066	-1.36398
70329205	chr2:70329205:T:C	1.12446e-06	-0.785956	-1.29669	6.53212e-06	-0.546228	-1.33452	1.39727e-05	-0.488285	-1.33407
70329298	chr2:70329298:GCTGCC:G	1.15553e-06	-0.74602	-1.30937	6.77127e-06	-0.501162	-1.34363	1.44947e-05	-0.442494	-1.34319
70330185	chr2:70330185:C:T	1.06461e-05	1.49545	-1.33022	5.8964e-05	1.65343	-1.33399	0.0001244	1.69525	-1.33121
70330245	chr2:70330245:C:T	3.10717e-06	-1.13299e-10	-1.06624	1.34944e-05	-1.13299e-10	-1.15521	2.69787e-05	-1.13299e-10	-1.16442
70330261	chr2:70330261:G:A	4.30935e-06	-1.13299e-10	-0.739165	2.51714e-05	-1.13299e-10	-0.531773	5.21793e-05	-1.13299e-10	-0.504777
70330495	chr2:70330495:A:G	2.28237e-06	-1.13299e-10	-1.37474	1.08746e-05	-1.13299e-10	-1.37106	2.19535e-05	-1.13299e-10	-1.37054
70330558	chr2:70330558:G:GT	1.18443e-05	1.60577	-1.33387	6.67555e-05	1.78044	-1.33689	0.000140647	1.82102	-1.33423
70330953	chr2:70330953:C:T	7.90536e-06	-1.13299e-10	-0.132411	3.38322e-05	-1.13299e-10	-0.236069	6.81305e-05	-1.13299e-10	-0.238038
70331223	chr2:70331223:G:A	2.30216e-06	-1.13299e-10	-1.3661	1.08095e-05	-1.13299e-10	-1.37706	2.18317e-05	-1.13299e-10	-1.3761
70331308	chr2:70331308:T:A	1.88435e-06	-1.56637	-3.69445e-10	8.87395e-06	-1.57436	-3.69445e-10	1.79097e-05	-1.57412	-3.69445e-10
70331862	chr2:70331862:C:T	6.7181e-06	-0.941748	0.646603	2.75894e-05	-0.766147	0.326095	5.22244e-05	-0.830082	0.326168
70331904	chr2:70331904:A:G	3.72607e-06	-1.13299e-10	-0.884597	1.81169e-05	-1.13299e-10	-0.860637	3.69513e-05	-1.13299e-10	-0.849863
70332053	chr2:70332053:T:C	0.000328332	-0.0568367	3.65091	0.00217953	-0.421875	4.35126	0.00447158	-0.49316	4.43919
70332150	chr2:70332150:C:G	2.44799e-06	-1.13299e-10	-1.30468	1.09915e-05	-1.13299e-10	-1.36036	2.20953e-05	-1.13299e-10	-1.3641
70332262	chr2:70332262:C:A	2.49133e-06	-1.13299e-10	-1.28713	1.15478e-05	-1.13299e-10	-1.31098	2.32387e-05	-1.13299e-10	-1.31364
70332466	chr2:70332466:C:A	3.00154e-06	-1.13299e-10	-1.10083	1.54157e-05	-1.13299e-10	-1.02209	3.14582e-05	-1.13299e-10	-1.0108
70332471	chr2:70332471:C:G	3.09787e-06	-1.13299e-10	-1.06924	1.64221e-05	-1.13299e-10	-0.958852	3.34516e-05	-1.13299e-10	-0.949364
70332537	chr2:70332537:G:A	2.34291e-06	-1.13299e-10	-1.34856	1.08634e-05	-1.13299e-10	-1.37208	2.18843e-05	-1.13299e-10	-1.37369
70332651	chr2:70332651:G:C	1.37987e-06	-0.511889	-1.36607	4.96168e-06	-0.779218	-1.37652	9.55702e-06	-0.825051	-1.37714
70333269	chr2:70333269:T:C	2.8871e-06	-1.13299e-10	-1.1397	1.38374e-05	-1.13299e-10	-1.13011	2.8046e-05	-1.13299e-10	-1.12562
70333422	chr2:70333422:A:C	2.57488e-06	-1.13299e-10	-1.25415	1.18077e-05	-1.13299e-10	-1.28873	2.37985e-05	-1.13299e-10	-1.28984
70333807	chr2:70333807:C:T	5.28601e-06	-1.39736	0.862475	4.22242e-05	-1.35109	1.3366	8.71033e-05	-1.39729	1.40492
70333845	chr2:70333845:AG:A	2.28174e-06	-1.13299e-10	-1.37501	1.08147e-05	-1.13299e-10	-1.37658	2.18046e-05	-1.13299e-10	-1.37734
70333982	chr2:70333982:C:T	4.58695e-05	0.0292928	1.59656	0.000201634	-0.332761	1.88173	0.000396	-0.400147	1.9221
70334121	chr2:70334121:G:A	2.29465e-06	-1.13299e-10	-1.36937	1.08267e-05	-1.13299e-10	-1.37547	2.18323e-05	-1.13299e-10	-1.37607
70334631	chr2:70334631:T:C	5.8298e-05	-1.13299e-10	1.86562	0.000291689	-1.13299e-10	1.91821	0.000597996	-1.13299e-10	1.93412
70334956	chr2:70334956:C:T	2.37314e-06	-1.13299e-10	-1.33574	1.20145e-05	-1.13299e-10	-1.27137	2.44131e-05	-1.13299e-10	-1.26434
70335126	chr2:70335126:TCTC:T	2.41371e-06	-1.13299e-10	-1.31879	1.13024e-05	-1.13299e-10	-1.33247	2.27801e-05	-1.13299e-10	-1.33357
70335391	chr2:70335391:C:T	4.70278e-06	-1.13299e-10	-0.651797	1.83673e-05	-1.13299e-10	-0.846908	3.65854e-05	-1.13299e-10	-0.859813
70335518	chr2:70335518:T:C	1.72291e-06	-0.940068	-0.715867	1.01429e-05	-1.10098	-0.339723	2.46138e-05	-0.96747	-0.288686
70335546	chr2:70335546:A:G	0.000175501	-0.0204754	2.98817	0.00108908	-0.381692	3.6173	0.00223823	-0.446625	3.7006
70335741	chr2:70335741:C:T	5.95958e-06	-1.13299e-10	-0.414951	2.74132e-05	-1.13299e-10	-0.446457	5.52431e-05	-1.13299e-10	-0.44772
70335912	chr2:70335912:C:T	3.35687e-05	-1.41695	2.73059	0.000284254	-1.36774	3.26012	0.000602249	-1.41369	3.3549
70335970	chr2:70335970:G:A	2.44643e-06	-1.13299e-10	-1.30532	1.25994e-05	-1.13299e-10	-1.22383	2.56459e-05	-1.13299e-10	-1.21508
70336142	chr2:70336142:A:G	2.39152e-06	-1.13299e-10	-1.32802	1.12899e-05	-1.13299e-10	-1.33357	2.26974e-05	-1.13299e-10	-1.33721
70336352	chr2:70336352:A:T	4.18627e-06	-1.13299e-10	-0.768141	2.01191e-05	-1.13299e-10	-0.755814	4.10914e-05	-1.13299e-10	-0.743663
70336622	chr2:70336622:A:G	2.51653e-06	-1.27707	-3.69445e-10	1.09511e-05	-1.36404	-3.69445e-10	2.32818e-05	-1.31179	-3.69445e-10
70336870	chr2:70336870:C:A	5.78107e-06	-1.13299e-10	-0.445364	3.32929e-05	-1.13299e-10	-0.252138	6.93429e-05	-1.13299e-10	-0.220399
70337220	chr2:70337220:G:A	1.62455e-05	-0.300625	0.888491	0.000133191	-0.301504	1.4358	0.000243142	-0.472347	1.50653
70337399	chr2:70337399:T:C	1.27567e-05	1.1371	-0.790997	0.000109789	1.56454	-0.623462	0.000248026	1.65063	-0.59656
70337612	chr2:70337612:AACAG:A	2.34006e-06	-1.13299e-10	-1.34977	1.14518e-05	-1.13299e-10	-1.31934	2.32034e-05	-1.13299e-10	-1.31517
70337715	chr2:70337715:A:G	7.59035e-06	0.619332	-0.792406	4.74509e-05	0.674897	-0.572685	8.05205e-05	0.474975	-0.545927
70338233	chr2:70338233:C:T	6.4365e-06	0.335379	-0.673346	4.12753e-05	0.385139	-0.422358	7.13786e-05	0.199522	-0.390988
70338405	chr2:70338405:T:C	3.22266e-06	0.333724	-1.36347	1.58617e-05	0.384868	-1.37845	2.6702e-05	0.203691	-1.37841
70338602	chr2:70338602:T:A	2.27402e-06	-1.13299e-10	-1.3784	1.08077e-05	-1.13299e-10	-1.37723	2.18014e-05	-1.13299e-10	-1.37749
70338722	chr2:70338722:C:T	7.79036e-06	-1.13299e-10	-0.147065	3.44851e-05	-1.13299e-10	-0.216955	7.11714e-05	-1.13299e-10	-0.194372
70339070	chr2:70339070:G:A	2.8212e-06	-1.13299e-10	-1.16279	1.30081e-05	-1.13299e-10	-1.19191	2.61223e-05	-1.13299e-10	-1.19667
70339257	chr2:70339257:G:A	3.67805e-06	-1.13299e-10	-0.89757	1.76776e-05	-1.13299e-10	-0.885183	3.53384e-05	-1.13299e-10	-0.894493
70339258	chr2:70339258:T:A	3.45399e-06	-1.13299e-10	-0.960421	1.65868e-05	-1.13299e-10	-0.948873	3.31786e-05	-1.13299e-10	-0.957557
70339470	chr2:70339470:TG:T	3.65558e-06	-1.13299e-10	-0.903696	1.75707e-05	-1.13299e-10	-0.891249	3.51263e-05	-1.13299e-10	-0.900512
70339477	chr2:70339477:GAA:G	3.88644e-06	-1.13299e-10	-0.842459	1.72133e-05	-1.13299e-10	-0.911801	3.44748e-05	-1.13299e-10	-0.919234
70339543	chr2:70339543:G:GT	3.67633e-06	-1.13299e-10	-0.898036	1.76691e-05	-1.13299e-10	-0.885666	3.53216e-05	-1.13299e-10	-0.894968
70339587	chr2:70339587:C:T	5.62457e-06	-1.13299e-10	-0.472807	2.24855e-05	-1.13299e-10	-0.644613	4.52617e-05	-1.13299e-10	-0.647003
70339729	chr2:70339729:A:G	3.31258e-06	-1.13299e-10	-1.00223	1.89983e-05	-1.13299e-10	-0.813132	3.89007e-05	-1.13299e-10	-0.798451
70339899	chr2:70339899:C:T	3.86901e-06	-1.13299e-10	-0.846954	1.6916e-05	-1.13299e-10	-0.929224	3.37941e-05	-1.13299e-10	-0.939176
70339946	chr2:70339946:G:A	3.70959e-06	-1.13299e-10	-0.889031	1.74864e-05	-1.13299e-10	-0.896061	3.54773e-05	-1.13299e-10	-0.89057
70340308	chr2:70340308:T:C	6.51555e-06	0.472515	-0.798274	3.05178e-05	0.530708	-0.869881	5.19539e-05	0.357181	-0.866288
70340363	chr2:70340363:C:T	2.8235e-06	-1.13299e-10	-1.16197	1.30179e-05	-1.13299e-10	-1.19115	2.61417e-05	-1.13299e-10	-1.19593
70340602	chr2:70340602:C:T	6.30944e-06	0.404406	-0.762311	2.9421e-05	0.460625	-0.836398	5.02507e-05	0.290171	-0.832611
70341118	chr2:70341118:G:T	5.35006e-06	0.513581	-1.03642	2.48211e-05	0.576596	-1.12238	4.15468e-05	0.38968	-1.12232
70341860	chr2:70341860:T:C	6.34055e-06	0.533187	-0.886173	2.97902e-05	0.588452	-0.951756	5.06092e-05	0.412698	-0.948028
70342019	chr2:70342019:G:A	5.96476e-07	-1.39444	-1.32223	2.79558e-06	-1.39608	-1.33337	5.70776e-06	-1.38551	-1.33213
70342065	chr2:70342065:C:T	7.40621e-05	-1.13299e-10	2.10495	0.00026328	-1.13299e-10	1.81573	0.000548459	-1.13299e-10	1.84765
70342597	chr2:70342597:C:T	1.09512e-05	0.193494	-3.69445e-10	5.47693e-05	0.245648	-3.69445e-10	9.28115e-05	0.0711073	-3.69445e-10
70342637	chr2:70342637:A:C	2.96777e-06	-1.13299e-10	-1.11214	1.33942e-05	-1.13299e-10	-1.16266	2.68812e-05	-1.13299e-10	-1.16804
70342706	chr2:70342706:A:G	5.35225e-06	0.787505	-1.30994	3.0643e-05	0.964107	-1.29918	6.56173e-05	1.01711	-1.29274
70342827	chr2:70342827:TAGATGGCTTGAGAAGAGTTTGTTAG:T	3.15386e-06	0.315823	-1.36715	1.55471e-05	0.36452	-1.37813	2.62764e-05	0.187159	-1.37795
70342864	chr2:70342864:A:ATG	3.64688e-06	-1.13299e-10	-0.906079	1.61876e-05	-1.13299e-10	-0.973235	3.24361e-05	-1.13299e-10	-0.980192
70342865	chr2:70342865:AGCC:A	3.48759e-06	-1.13299e-10	-0.950741	1.5533e-05	-1.13299e-10	-1.01452	3.11357e-05	-1.13299e-10	-1.02111
70342908	chr2:70342908:T:C	2.622e-06	-1.13299e-10	-1.23601	1.18896e-05	-1.13299e-10	-1.28182	2.38653e-05	-1.13299e-10	-1.28704
70342913	chr2:70342913:CAT:C	3.58607e-06	-1.13299e-10	-0.922895	1.72162e-05	-1.13299e-10	-0.911632	3.44135e-05	-1.13299e-10	-0.921015
70342951	chr2:70342951:T:C	2.52353e-06	-1.13299e-10	-1.27429	1.24175e-05	-1.13299e-10	-1.23837	2.52025e-05	-1.13299e-10	-1.23252
70343139	chr2:70343139:G:C	3.11545e-06	-1.13299e-10	-1.06358	1.46358e-05	-1.13299e-10	-1.07401	2.9751e-05	-1.13299e-10	-1.0666
70343212	chr2:70343212:A:T	1.27257e-05	0.343675	-3.69445e-10	4.20521e-05	-0.0185738	-3.69445e-10	8.63173e-05	-0.00143262	-3.69445e-10
70343401	chr2:70343401:T:C	3.29116e-05	-1.13299e-10	1.29387	0.000139908	-1.13299e-10	1.1835	0.000288496	-1.13299e-10	1.20522
70343615	chr2:70343615:A:G	3.2027e-06	-1.13299e-10	-1.03596	1.82943e-05	-1.13299e-10	-0.850891	3.74108e-05	-1.13299e-10	-0.837503
70343686	chr2:70343686:C:T	8.23953e-06	-1.13299e-10	-0.0910086	3.64532e-05	-1.13299e-10	-0.161453	7.52872e-05	-1.13299e-10	-0.138153
70343756	chr2:70343756:C:G	4.91269e-06	0.455124	-1.06325	2.27814e-05	0.515485	-1.14702	3.83974e-05	0.335603	-1.14708
70343794	chr2:70343794:C:G	6.99606e-06	-1.13299e-10	-0.254604	3.70164e-05	-1.13299e-10	-0.146121	7.59315e-05	-1.13299e-10	-0.129632
70343914	chr2:70343914:T:C	5.79851e-06	-1.13299e-10	-0.442351	2.3128e-05	-1.13299e-10	-0.616438	4.65555e-05	-1.13299e-10	-0.618818
70343971	chr2:70343971:A:G	4.58082e-06	0.376272	-1.05435	2.11797e-05	0.434785	-1.13922	3.58298e-05	0.258608	-1.13929
70344224	chr2:70344224:C:T	2.52458e-06	-1.13299e-10	-1.27388	1.15299e-05	-1.13299e-10	-1.31254	2.31657e-05	-1.13299e-10	-1.31679
70344807	chr2:70344807:A:T	6.42087e-06	0.543303	-0.883701	3.93739e-05	0.592031	-0.67641	6.73258e-05	0.401424	-0.651343
70344930	chr2:70344930:A:G	3.69947e-06	-1.13299e-10	-0.891761	1.73563e-05	-1.13299e-10	-0.903528	3.50267e-05	-1.13299e-10	-0.903352
70344976	chr2:70344976:T:C	3.26127e-06	0.315834	-1.33367	1.56789e-05	0.365761	-1.37092	2.64929e-05	0.189073	-1.37166
70345534	chr2:70345534:G:A	2.78471e-06	-1.13299e-10	-1.17581	1.26911e-05	-1.13299e-10	-1.21658	2.55657e-05	-1.13299e-10	-1.21821
70345550	chr2:70345550:G:A	3.16435e-06	0.304417	-1.35242	1.5444e-05	0.356928	-1.37719	2.61055e-05	0.180133	-1.37745
70345769	chr2:70345769:C:A	2.52002e-06	-1.13299e-10	-1.27568	1.15045e-05	-1.13299e-10	-1.31474	2.31178e-05	-1.13299e-10	-1.31886
70345777	chr2:70345777:G:T	2.54978e-06	-1.13299e-10	-1.26394	1.16122e-05	-1.13299e-10	-1.30543	2.33272e-05	-1.13299e-10	-1.30984
70345864	chr2:70345864:T:C	8.28267e-06	-1.13299e-10	-0.0857863	4.42749e-05	-1.13299e-10	0.0329366	9.07253e-05	-1.13299e-10	0.0483728
70346444	chr2:70346444:C:T	2.56098e-06	-1.13299e-10	-1.25956	1.16531e-05	-1.13299e-10	-1.30191	2.34084e-05	-1.13299e-10	-1.30637
70346621	chr2:70346621:C:A	6.26041e-06	-1.13299e-10	-0.365705	3.2916e-05	-1.13299e-10	-0.263523	6.7451e-05	-1.13299e-10	-0.248062
70347006	chr2:70347006:G:C	5.3919e-07	-1.50558	-1.31206	2.84173e-06	-1.36647	-1.3466	5.6028e-06	-1.38603	-1.35017
70347105	chr2:70347105:C:A	4.93401e-07	-1.52799	-1.3784	2.38042e-06	-1.52683	-1.36338	4.72095e-06	-1.54574	-1.36171
70347170	chr2:70347170:T:C	2.76975e-06	-1.13299e-10	-1.18119	1.27516e-05	-1.13299e-10	-1.21183	2.56307e-05	-1.13299e-10	-1.21567
70347186	chr2:70347186:G:T	8.81024e-06	-1.43198	1.40794	7.94611e-05	-1.38403	2.00181	0.000192283	-1.29496	2.09447
70347392	chr2:70347392:G:A	2.54883e-06	-1.13299e-10	-1.26432	1.17421e-05	-1.13299e-10	-1.2943	2.36573e-05	-1.13299e-10	-1.29579
70347675	chr2:70347675:T:A	2.31875e-06	-1.35892	-3.69445e-10	1.01276e-05	-1.44222	-3.69445e-10	2.08561e-05	-1.42182	-3.69445e-10
70347698	chr2:70347698:C:T	2.283e-06	-1.13299e-10	-1.37446	1.08285e-05	-1.13299e-10	-1.3753	2.18399e-05	-1.13299e-10	-1.37572
70347761	chr2:70347761:A:G	2.51601e-05	0.519486	0.505821	0.000201963	0.687919	0.862683	0.000470742	0.771135	0.923711
70347865	chr2:70347865:C:T	4.87528e-07	-1.57407	-1.34429	2.35683e-06	-1.5751	-1.32507	4.76044e-06	-1.57502	-1.3241
70347893	chr2:70347893:G:T	2.46585e-06	-1.13299e-10	-1.29741	1.1888e-05	-1.13299e-10	-1.28195	2.41201e-05	-1.13299e-10	-1.27642
70348072	chr2:70348072:A:C	4.56839e-06	-1.54189	0.861098	2.81022e-05	-1.49636	1.07473	5.93603e-05	-1.48798	1.11214
70348180	chr2:70348180:A:G	2.65168e-06	-1.13299e-10	-1.22476	1.19789e-05	-1.13299e-10	-1.27433	2.40436e-05	-1.13299e-10	-1.27959
70348220	chr2:70348220:A:G	2.64824e-06	0.130914	-1.35697	1.34711e-05	0.204606	-1.36154	2.29667e-05	0.0372787	-1.3627
70348617	chr2:70348617:T:C	4.50905e-06	0.321377	-1.01524	2.71639e-05	0.375475	-0.831068	4.64546e-05	0.193154	-0.81414
70348657	chr2:70348657:T:C	2.34551e-06	-1.13299e-10	-1.34745	1.17544e-05	-1.13299e-10	-1.29325	2.37695e-05	-1.13299e-10	-1.29106
70348848	chr2:70348848:C:A	2.64813e-06	-1.13299e-10	-1.2261	1.22711e-05	-1.13299e-10	-1.25023	2.46635e-05	-1.13299e-10	-1.25414
70349123	chr2:70349123:A:G	2.86663e-06	-1.13299e-10	-1.14681	1.30307e-05	-1.13299e-10	-1.19018	2.62577e-05	-1.13299e-10	-1.1915
70349699	chr2:70349699:A:G	2.97787e-06	-1.13299e-10	-1.10874	1.331e-05	-1.13299e-10	-1.16897	2.67136e-05	-1.13299e-10	-1.17429
70349865	chr2:70349865:A:G	2.87935e-06	-1.50102	0.358635	1.84431e-05	-1.44341	0.600618	3.86706e-05	-1.43219	0.627805
70350283	chr2:70350283:C:T	6.86609e-06	0.484988	-0.758345	4.27503e-05	0.546663	-0.54877	7.34329e-05	0.357628	-0.520719
70350365	chr2:70350365:T:G	3.11913e-06	-1.13299e-10	-1.0624	1.53204e-05	-1.13299e-10	-1.0283	3.10764e-05	-1.13299e-10	-1.02301
70350456	chr2:70350456:T:C	2.42835e-06	-1.13299e-10	-1.31274	1.12441e-05	-1.13299e-10	-1.33764	2.26041e-05	-1.13299e-10	-1.34133
70350917	chr2:70350917:C:T	3.20649e-06	-1.13299e-10	-1.03477	1.47834e-05	-1.13299e-10	-1.06398	2.97421e-05	-1.13299e-10	-1.0669
70351111	chr2:70351111:T:G	2.28178e-06	-1.13299e-10	-1.37499	1.08238e-05	-1.13299e-10	-1.37573	2.1831e-05	-1.13299e-10	-1.37613
70351418	chr2:70351418:A:C	2.61505e-06	-1.13299e-10	-1.23867	1.1843e-05	-1.13299e-10	-1.28575	2.37771e-05	-1.13299e-10	-1.29074
70351690	chr2:70351690:T:G	2.93635e-06	-1.13299e-10	-1.12279	1.33169e-05	-1.13299e-10	-1.16845	2.68328e-05	-1.13299e-10	-1.16984
70351829	chr2:70351829:T:C	2.43791e-06	-1.13299e-10	-1.30881	1.15334e-05	-1.13299e-10	-1.31223	2.32264e-05	-1.13299e-10	-1.31417
70351969	chr2:70351969:A:G	2.86519e-06	-1.13299e-10	-1.14732	1.40061e-05	-1.13299e-10	-1.11799	2.83898e-05	-1.13299e-10	-1.11343
70352037	chr2:70352037:C:T	2.34772e-06	-1.13299e-10	-1.34651	1.09664e-05	-1.13299e-10	-1.36265	2.20771e-05	-1.13299e-10	-1.36492
70352201	chr2:70352201:T:C	2.34998e-05	-1.13299e-10	0.95704	0.000110036	-1.13299e-10	0.943323	0.00023106	-1.13299e-10	0.983212
70352234	chr2:70352234:A:G	3.23511e-06	-1.13299e-10	-1.02589	1.49214e-05	-1.13299e-10	-1.05469	3.00322e-05	-1.13299e-10	-1.05719
70352309	chr2:70352309:A:G	1.75291e-06	-0.312385	-1.32629	8.91727e-06	-0.23941	-1.33008	1.56359e-05	-0.383243	-1.32665
70352508	chr2:70352508:G:C	1.96012e-06	-1.53097	0.00402656	1.04305e-05	-1.56939	0.156639	2.14021e-05	-1.56965	0.173681
70352790	chr2:70352790:C:T	5.74083e-07	-1.47864	-1.2763	2.63049e-06	-1.44784	-1.34248	5.13226e-06	-1.47963	-1.34428
70352863	chr2:70352863:G:T	2.29976e-06	-1.13299e-10	-1.36715	1.09351e-05	-1.13299e-10	-1.3655	2.20632e-05	-1.13299e-10	-1.36555
70353029	chr2:70353029:A:G	7.05845e-07	-1.29105	-1.25726	3.48299e-06	-1.20477	-1.30482	7.12594e-06	-1.18733	-1.30839
70353623	chr2:70353623:C:T	4.31475e-06	-0.737912	-3.69445e-10	1.71743e-05	-0.914071	-3.69445e-10	3.59787e-05	-0.876536	-3.69445e-10
70353785	chr2:70353785:C:T	6.46358e-07	-1.5723	-1.06405	2.91734e-06	-1.57542	-1.11139	5.93291e-06	-1.57552	-1.10343
70353812	chr2:70353812:T:C	1.63631e-05	-1.13299e-10	0.595074	6.96264e-05	-1.13299e-10	0.485662	0.00014114	-1.13299e-10	0.490288
70354182	chr2:70354182:C:T	6.46246e-07	-1.57551	-1.06102	2.9281e-06	-1.57382	-1.10931	5.95939e-06	-1.57335	-1.10115
70354204	chr2:70354204:C:G	5.83217e-06	-1.13299e-10	-0.436562	3.66713e-05	-1.13299e-10	-0.155487	7.55046e-05	-1.13299e-10	-0.13527
70354326	chr2:70354326:T:C	2.96274e-06	-1.13299e-10	-1.11384	1.44886e-05	-1.13299e-10	-1.08412	2.93112e-05	-1.13299e-10	-1.08149
70354636	chr2:70354636:T:C	3.00297e-06	-1.13299e-10	-1.10035	1.46961e-05	-1.13299e-10	-1.0699	2.9733e-05	-1.13299e-10	-1.06721
70354704	chr2:70354704:CAG:C	1.13776e-06	-0.696164	-1.37473	4.87204e-06	-0.858472	-1.3155	8.99563e-06	-0.952657	-1.31007
70354837	chr2:70354837:C:T	1.17114e-06	-0.666725	-1.37525	4.99273e-06	-0.831825	-1.31767	9.20126e-06	-0.927803	-1.31232
70355290	chr2:70355290:T:C	1.17214e-06	-0.667419	-1.3737	5.01765e-06	-0.832606	-1.31191	9.24884e-06	-0.928638	-1.30633
70356045	chr2:70356045:C:T	3.03472e-06	-1.13299e-10	-1.08983	1.41073e-05	-1.13299e-10	-1.11079	2.8292e-05	-1.13299e-10	-1.11688
70356121	chr2:70356121:T:C	1.89292e-06	-1.56183	-3.69445e-10	9.44194e-06	-1.51232	-3.69445e-10	1.90382e-05	-1.51301	-3.69445e-10
70356825	chr2:70356825:C:T	9.54813e-07	-0.876546	-1.36965	4.22797e-06	-1.01727	-1.29849	7.90483e-06	-1.09973	-1.29226
70357036	chr2:70357036:T:C	3.06377e-06	-1.13299e-10	-1.0803	1.42363e-05	-1.13299e-10	-1.10169	2.85394e-05	-1.13299e-10	-1.10818
70357504	chr2:70357504:C:T	1.46344e-06	-0.529207	-1.28996	6.75488e-06	-0.699053	-1.14816	1.24079e-05	-0.801335	-1.1398
70357901	chr2:70357901:G:C	1.14508e-06	-1.10898	-0.955502	6.70949e-06	-1.1522	-0.701759	1.33187e-05	-1.20159	-0.668708
70357937	chr2:70357937:C:T	6.43312e-06	-1.13299e-10	-0.338493	2.55185e-05	-1.13299e-10	-0.51808	5.14465e-05	-1.13299e-10	-0.518922
70358219	chr2:70358219:G:A	6.12248e-06	-1.13299e-10	-0.387984	3.86574e-05	-1.13299e-10	-0.102745	7.98486e-05	-1.13299e-10	-0.0793303
70358280	chr2:70358280:T:C	2.27523e-06	-1.13299e-10	-1.37787	1.07945e-05	-1.13299e-10	-1.37845	2.1781e-05	-1.13299e-10	-1.37843
70359174	chr2:70359174:T:G	1.14546e-06	-1.13153	-0.932608	4.44443e-06	-1.22872	-1.03711	8.7236e-06	-1.25631	-1.03713
70359564	chr2:70359564:T:C	7.28267e-07	-1.28903	-1.22801	3.04237e-06	-1.36655	-1.27829	6.02677e-06	-1.38565	-1.2776
70359807	chr2:70359807:C:T	2.58061e-06	-1.13299e-10	-1.25193	1.25774e-05	-1.13299e-10	-1.22558	2.5431e-05	-1.13299e-10	-1.22349
70360042	chr2:70360042:C:G	2.27596e-06	-1.13299e-10	-1.37755	1.08316e-05	-1.13299e-10	-1.37501	2.1866e-05	-1.13299e-10	-1.37453
70360372	chr2:70360372:G:A	9.49075e-07	-0.879544	-1.37268	4.17407e-06	-1.02037	-1.30822	7.80736e-06	-1.10198	-1.30241
70360652	chr2:70360652:C:T	2.28194e-06	-1.13299e-10	-1.37493	1.08476e-05	-1.13299e-10	-1.37354	2.19006e-05	-1.13299e-10	-1.37295
70361028	chr2:70361028:T:C	2.27547e-06	-1.13299e-10	-1.37776	1.08634e-05	-1.13299e-10	-1.37208	2.19309e-05	-1.13299e-10	-1.37157
70361454	chr2:70361454:C:T	6.27863e-06	-1.13299e-10	-0.362799	3.97852e-05	-1.13299e-10	-0.073987	8.21798e-05	-1.13299e-10	-0.0505536
70361504	chr2:70361504:G:C	5.05944e-06	-1.13299e-10	-0.578697	2.55277e-05	-1.13299e-10	-0.517718	5.23057e-05	-1.13299e-10	-0.502357
70361564	chr2:70361564:G:T	2.28138e-06	-1.13299e-10	-1.37517	1.08445e-05	-1.13299e-10	-1.37382	2.1894e-05	-1.13299e-10	-1.37325
70362076	chr2:70362076:G:A	6.76216e-07	-1.57281	-1.01839	3.5788e-06	-1.57137	-0.911084	7.32357e-06	-1.56737	-0.900997
70362226	chr2:70362226:G:A	1.25137e-06	-1.28247	-0.693241	4.76329e-06	-1.36205	-0.834488	9.35554e-06	-1.38416	-0.839332
70362266	chr2:70362266:C:T	2.57648e-06	-1.13299e-10	-1.25353	1.25551e-05	-1.13299e-10	-1.22736	2.53854e-05	-1.13299e-10	-1.22529
70362300	chr2:70362300:A:T	5.15793e-06	-1.13299e-10	-0.559416	2.43649e-05	-1.13299e-10	-0.564338	4.96524e-05	-1.13299e-10	-0.554417
70362997	chr2:70362997:C:A	1.18479e-06	-1.09892	-0.931466	4.57877e-06	-1.19921	-1.03684	8.97655e-06	-1.22825	-1.0366
70363358	chr2:70363358:G:A	2.49628e-06	-1.13299e-10	-1.28515	1.14414e-05	-1.13299e-10	-1.32024	2.31125e-05	-1.13299e-10	-1.31909
70363553	chr2:70363553:G:A	3.18443e-06	-1.13299e-10	-1.04168	1.47756e-05	-1.13299e-10	-1.0645	2.96073e-05	-1.13299e-10	-1.07144
70364162	chr2:70364162:C:T	2.70702e-06	-1.13299e-10	-1.2041	1.24576e-05	-1.13299e-10	-1.23515	2.51408e-05	-1.13299e-10	-1.23497
70364317	chr2:70364317:G:T	6.22662e-07	-1.48063	-1.19307	3.43335e-06	-1.48121	-1.04274	6.86302e-06	-1.50575	-1.02757
70364376	chr2:70364376:T:C	1.48193e-06	-0.492255	-1.31435	6.71999e-06	-0.663708	-1.18869	1.22847e-05	-0.769924	-1.18118
70364675	chr2:70364675:C:T	4.749e-07	-1.57533	-1.36927	2.2361e-06	-1.57432	-1.37843	4.51502e-06	-1.57362	-1.37843
70365444	chr2:70365444:A:G	1.11276e-06	-1.08486	-1.00825	6.05596e-06	-1.18587	-0.770571	1.20285e-05	-1.23132	-0.740873
70365603	chr2:70365603:G:C	2.28787e-06	-1.13299e-10	-1.37233	1.08861e-05	-1.13299e-10	-1.36999	2.19869e-05	-1.13299e-10	-1.36901
70365975	chr2:70365975:G:A	2.30573e-06	-1.13299e-10	-1.36455	1.09808e-05	-1.13299e-10	-1.36134	2.21856e-05	-1.13299e-10	-1.36002
70366626	chr2:70366626:G:A	2.34621e-06	-1.13299e-10	-1.34715	1.12205e-05	-1.13299e-10	-1.33974	2.26721e-05	-1.13299e-10	-1.33833
70366706	chr2:70366706:G:T	9.62629e-07	-1.26332	-0.97472	5.48765e-06	-1.29577	-0.75921	1.09827e-05	-1.33382	-0.72932
70367127	chr2:70367127:T:C	7.41461e-07	-1.29246	-1.20663	3.77001e-06	-1.3248	-1.1056	7.67927e-06	-1.32804	-1.0929
70367333	chr2:70367333:C:T	3.33333e-06	-1.13299e-10	-0.995981	1.65474e-05	-1.13299e-10	-0.951255	3.35186e-05	-1.13299e-10	-0.947363
70367431	chr2:70367431:C:A	1.41188e-06	-0.70821	-1.14682	7.31424e-06	-0.740988	-1.02667	1.27068e-05	-0.901334	-1.01599
70367609	chr2:70367609:C:T	3.47217e-06	-1.13299e-10	-0.955171	1.70785e-05	-1.13299e-10	-0.919662	3.46003e-05	-1.13299e-10	-0.9156
70367648	chr2:70367648:C:G	1.87753e-06	-1.56999	-3.69445e-10	8.86658e-06	-1.57519	-3.69445e-10	1.78857e-05	-1.57546	-3.69445e-10
70368137	chr2:70368137:C:T	2.86776e-06	-1.13299e-10	-1.14642	1.3109e-05	-1.13299e-10	-1.18419	2.65913e-05	-1.13299e-10	-1.17888
70368266	chr2:70368266:G:C	6.21743e-07	-1.52067	-1.15451	2.78202e-06	-1.54689	-1.18742	5.59901e-06	-1.55367	-1.1832
70368446	chr2:70368446:C:T	8.29266e-06	-0.0845814	-3.69445e-10	5.18717e-05	0.191291	-3.69445e-10	0.000109902	0.240124	-3.69445e-10
70368477	chr2:70368477:T:C	2.88763e-06	-1.13299e-10	-1.13952	1.34427e-05	-1.13299e-10	-1.15905	2.69775e-05	-1.13299e-10	-1.16446
70368560	chr2:70368560:G:C	2.53901e-06	-1.26818	-3.69445e-10	1.10995e-05	-1.35058	-3.69445e-10	2.20165e-05	-1.36767	-3.69445e-10
70368611	chr2:70368611:G:A	7.25178e-07	-1.3007	-1.22059	3.67362e-06	-1.33318	-1.12312	7.48291e-06	-1.33601	-1.11084
70368669	chr2:70368669:C:T	5.93828e-07	-1.50512	-1.216	3.24184e-06	-1.50436	-1.07698	6.49778e-06	-1.52519	-1.06281
70368777	chr2:70368777:T:C	6.95319e-07	-1.54843	-1.0149	3.75154e-06	-1.54821	-0.887104	7.59249e-06	-1.56	-0.872302
70369057	chr2:70369057:A:G	1.37766e-05	-1.13299e-10	0.423018	7.45396e-05	-1.13299e-10	0.553848	0.000152883	-1.13299e-10	0.570212
70369083	chr2:70369083:A:G	5.61915e-07	-1.51929	-1.25707	2.9897e-06	-1.51828	-1.14402	5.98614e-06	-1.53673	-1.13329
70369562	chr2:70369562:A:G	2.30963e-06	-1.13299e-10	-1.36287	1.09107e-05	-1.13299e-10	-1.36774	2.1992e-05	-1.13299e-10	-1.36878
70369578	chr2:70369578:C:A	2.274e-06	-1.13299e-10	-1.37841	1.07973e-05	-1.13299e-10	-1.37818	2.17896e-05	-1.13299e-10	-1.37803
70369861	chr2:70369861:C:T	3.05033e-06	-1.13299e-10	-1.0847	1.40932e-05	-1.13299e-10	-1.11179	2.84813e-05	-1.13299e-10	-1.11021
70369947	chr2:70369947:C:A	2.61358e-06	-1.13299e-10	-1.23923	1.19909e-05	-1.13299e-10	-1.27333	2.42725e-05	-1.13299e-10	-1.27012
70370185	chr2:70370185:AAC:A	6.23896e-06	-1.13299e-10	-0.369138	2.62155e-05	-1.13299e-10	-0.491131	5.35357e-05	-1.13299e-10	-0.479115
70370253	chr2:70370253:G:C	5.44443e-07	-1.54889	-1.25906	2.88487e-06	-1.54434	-1.15367	5.80699e-06	-1.55761	-1.14279
70370264	chr2:70370264:T:C	7.62232e-07	-1.29326	-1.1782	3.69899e-06	-1.37017	-1.07925	7.55584e-06	-1.37211	-1.06503
70370304	chr2:70370304:TAACTAATGAGGAAAGGAGTAAGATAC:T	1.23906e-06	-0.622196	-1.36341	5.42947e-06	-0.779133	-1.28651	9.97703e-06	-0.87737	-1.28181
70370676	chr2:70370676:C:T	6.57583e-07	-1.24082	-1.37831	2.89793e-06	-1.32577	-1.36771	5.80351e-06	-1.33365	-1.36735
70371078	chr2:70371078:C:T	2.27632e-06	-1.13299e-10	-1.37739	1.08142e-05	-1.13299e-10	-1.37662	2.18285e-05	-1.13299e-10	-1.37625
70371256	chr2:70371256:T:C	5.48407e-07	-1.56301	-1.23768	2.5136e-06	-1.57193	-1.26384	5.10491e-06	-1.57257	-1.25669
70371706	chr2:70371706:C:T	5.69568e-06	-1.13299e-10	-0.460244	3.3948e-05	-1.13299e-10	-0.232654	6.91001e-05	-1.13299e-10	-0.223907
70372024	chr2:70372024:T:C	1.86813e-06	-1.57501	-3.69445e-10	8.93138e-06	-1.56791	-3.69445e-10	1.7906e-05	-1.57433	-3.69445e-10
70372033	chr2:70372033:C:G	2.31368e-06	-1.13299e-10	-1.36111	1.0928e-05	-1.13299e-10	-1.36615	2.20267e-05	-1.13299e-10	-1.36721
70372673	chr2:70372673:C:T	5.8332e-07	-1.48628	-1.25269	3.1299e-06	-1.48669	-1.12979	6.25517e-06	-1.50957	-1.11649
70372852	chr2:70372852:A:C	6.35662e-07	-1.27718	-1.37586	2.81744e-06	-1.3468	-1.37486	5.63838e-06	-1.35524	-1.37462
70373095	chr2:70373095:AT:A	6.06665e-07	-1.48612	-1.21361	3.3045e-06	-1.48637	-1.07583	6.61217e-06	-1.50937	-1.06118
70373182	chr2:70373182:A:G	3.30168e-06	-1.13299e-10	-1.00552	1.63751e-05	-1.13299e-10	-0.961718	3.31831e-05	-1.13299e-10	-0.957424
70373730	chr2:70373730:G:A	7.53732e-07	-1.28902	-1.19365	3.12617e-06	-1.3689	-1.24878	6.19603e-06	-1.38677	-1.24878
70374021	chr2:70374021:C:T	2.87847e-06	-1.13299e-10	-1.14269	1.413e-05	-1.13299e-10	-1.10918	2.8601e-05	-1.13299e-10	-1.10602
70374349	chr2:70374349:T:C	5.31922e-07	-1.57476	-1.25645	2.43242e-06	-1.57506	-1.29354	4.92674e-06	-1.57469	-1.29009
70374466	chr2:70374466:C:T	1.78467e-06	-1.40508	-0.215641	8.00646e-06	-1.45298	-0.22425	1.61153e-05	-1.46795	-0.211741
70374491	chr2:70374491:C:T	6.69173e-07	-1.54787	-1.0538	3.57706e-06	-1.54818	-0.934764	7.23945e-06	-1.55971	-0.920207
70375172	chr2:70375172:TGA:T	1.86965e-06	-1.5742	-3.69445e-10	8.86871e-06	-1.57495	-3.69445e-10	1.78859e-05	-1.57545	-3.69445e-10
70375353	chr2:70375353:C:G	6.54124e-07	-1.55789	-1.06652	3.50068e-06	-1.55805	-0.946478	7.09768e-06	-1.56721	-0.932484
70375713	chr2:70375713:C:A	5.42856e-07	-1.519	-1.29187	2.84329e-06	-1.51917	-1.19335	5.68707e-06	-1.53771	-1.18356
70376005	chr2:70376005:G:A	2.90931e-06	-1.13299e-10	-1.13204	1.35382e-05	-1.13299e-10	-1.15197	2.71679e-05	-1.13299e-10	-1.15743
70376099	chr2:70376099:A:G	2.88833e-06	-1.13299e-10	-1.13927	1.3445e-05	-1.13299e-10	-1.15888	2.69824e-05	-1.13299e-10	-1.16428
70376417	chr2:70376417:G:A	2.96596e-06	-1.13299e-10	-1.11275	1.37919e-05	-1.13299e-10	-1.1334	2.76711e-05	-1.13299e-10	-1.13908
70376497	chr2:70376497:G:A	2.94368e-06	-1.13299e-10	-1.12029	1.34191e-05	-1.13299e-10	-1.1608	2.72205e-05	-1.13299e-10	-1.15549
70376602	chr2:70376602:T:C	7.91434e-07	-1.30873	-1.12513	3.849e-06	-1.38309	-1.02658	7.87443e-06	-1.38544	-1.01041
70376965	chr2:70376965:A:C	8.36898e-07	-1.29701	-1.081	4.12731e-06	-1.37391	-0.965941	8.43765e-06	-1.376	-0.950764
70377253	chr2:70377253:G:A	7.92508e-07	-1.32019	-1.11231	3.87239e-06	-1.39305	-1.01056	7.93647e-06	-1.39441	-0.993588
70377740	chr2:70377740:A:G	7.60729e-07	-1.34826	-1.12517	3.88677e-06	-1.37615	-1.02376	7.95677e-06	-1.37947	-1.00597
70378383	chr2:70378383:A:G	5.94607e-07	-1.36049	-1.35932	2.52509e-06	-1.45389	-1.37732	5.06296e-06	-1.4599	-1.37761
70378412	chr2:70378412:G:T	6.10424e-06	-1.13299e-10	-0.390967	3.08672e-05	-1.13299e-10	-0.327787	6.27324e-05	-1.13299e-10	-0.320585
70378434	chr2:70378434:T:G	1.06511e-06	-0.967303	-1.16957	4.91114e-06	-0.973132	-1.19284	8.59515e-06	-1.11132	-1.19695
70378622	chr2:70378622:G:A	8.46906e-07	-1.25894	-1.10718	4.13653e-06	-1.3404	-0.99722	8.45588e-06	-1.34235	-0.982253
70379279	chr2:70379279:C:T	1.18618e-06	-0.896088	-1.13312	6.1784e-06	-0.926362	-1.01006	1.09463e-05	-1.0676	-0.998864
70379489	chr2:70379489:T:C	1.78285e-06	-1.22734	-0.394394	8.80707e-06	-1.32061	-0.261315	1.82124e-05	-1.32178	-0.235575
70379600	chr2:70379600:T:G	6.09273e-06	-1.13299e-10	-0.392855	2.72386e-05	-1.13299e-10	-0.452847	5.49873e-05	-1.13299e-10	-0.452362
70379669	chr2:70379669:C:T	4.42499e-06	-1.13299e-10	-0.712683	2.23184e-05	-1.13299e-10	-0.65207	4.49255e-05	-1.13299e-10	-0.654458
70379742	chr2:70379742:T:A	5.30472e-07	-1.51315	-1.32079	2.46093e-06	-1.5419	-1.31505	5.01595e-06	-1.53203	-1.31481
70379900	chr2:70379900:C:T	2.97496e-06	-1.13299e-10	-1.10972	1.46285e-05	-1.13299e-10	-1.07451	2.96183e-05	-1.13299e-10	-1.07107
70379916	chr2:70379916:C:T	6.01126e-06	-1.13299e-10	-0.406317	2.68947e-05	-1.13299e-10	-0.465551	5.42923e-05	-1.13299e-10	-0.465081
70380506	chr2:70380506:A:T	1.90384e-06	-1.55608	-3.69445e-10	9.60472e-06	-1.49523	-3.69445e-10	1.93725e-05	-1.49561	-3.69445e-10
70380558	chr2:70380558:A:G	9.09592e-07	-1.21692	-1.07779	4.17183e-06	-1.30877	-1.02036	8.47982e-06	-1.31014	-1.01163
70380769	chr2:70380769:G:A	4.96936e-07	-1.57418	-1.32506	2.31291e-06	-1.57548	-1.3435	4.6786e-06	-1.57531	-1.34116
70381429	chr2:70381429:C:T	2.44004e-06	-1.13299e-10	-1.30794	1.14614e-05	-1.13299e-10	-1.3185	2.30597e-05	-1.13299e-10	-1.32138
70381436	chr2:70381436:C:T	2.27673e-06	-1.13299e-10	-1.37721	1.08908e-05	-1.13299e-10	-1.36956	2.19872e-05	-1.13299e-10	-1.369
70382017	chr2:70382017:G:A	5.72013e-06	-1.13299e-10	-0.455961	2.5632e-05	-1.13299e-10	-0.513641	5.17427e-05	-1.13299e-10	-0.51318
70382418	chr2:70382418:A:G	1.86988e-06	-1.57408	-3.69445e-10	8.96907e-06	-1.5637	-3.69445e-10	1.80844e-05	-1.56441	-3.69445e-10
70382624	chr2:70382624:T:A	1.86992e-06	-1.57406	-3.69445e-10	8.96859e-06	-1.56375	-3.69445e-10	1.80834e-05	-1.56447	-3.69445e-10
70382832	chr2:70382832:T:C	6.14423e-06	-1.13299e-10	-0.384438	2.4514e-05	-1.13299e-10	-0.558236	4.94082e-05	-1.13299e-10	-0.559346
70383307	chr2:70383307:A:G	1.86793e-06	-1.57512	-3.69445e-10	9.00699e-06	-1.55948	-3.69445e-10	1.81593e-05	-1.56028	-3.69445e-10
70383499	chr2:70383499:G:A	8.31043e-07	-1.13313	-1.25189	3.43595e-06	-1.22531	-1.29788	6.7737e-06	-1.2492	-1.29721
70383562	chr2:70383562:T:G	2.3381e-06	-1.13299e-10	-1.35061	1.09328e-05	-1.13299e-10	-1.36572	2.2111e-05	-1.13299e-10	-1.36339
70383652	chr2:70383652:G:A	5.29805e-06	-1.13299e-10	-0.532614	2.38623e-05	-1.13299e-10	-0.585184	4.81329e-05	-1.13299e-10	-0.585497
70384267	chr2:70384267:A:G	5.40367e-07	-1.5106	-1.30486	2.51347e-06	-1.53955	-1.29627	5.13437e-06	-1.52862	-1.29489
70385075	chr2:70385075:T:C	2.27453e-06	-1.13299e-10	-1.37818	1.07949e-05	-1.13299e-10	-1.37841	2.17806e-05	-1.13299e-10	-1.37845
70385146	chr2:70385146:C:T	2.28512e-06	-1.13299e-10	-1.37353	1.08208e-05	-1.13299e-10	-1.37601	2.18234e-05	-1.13299e-10	-1.37648
70385292	chr2:70385292:C:T	2.21511e-06	-1.40465	-3.69445e-10	1.0575e-05	-1.39899	-3.69445e-10	2.07725e-05	-1.42583	-3.69445e-10
70385767	chr2:70385767:C:T	4.79746e-07	-1.5748	-1.35965	2.26286e-06	-1.57077	-1.37009	4.57536e-06	-1.56946	-1.36932
70386086	chr2:70386086:A:G	2.43161e-06	-1.13299e-10	-1.3114	1.13059e-05	-1.13299e-10	-1.33216	2.28213e-05	-1.13299e-10	-1.33177
70386462	chr2:70386462:G:T	2.57941e-06	-1.25239	-3.69445e-10	1.43562e-05	-1.0933	-3.69445e-10	2.66186e-05	-1.17785	-3.69445e-10
70386488	chr2:70386488:C:T	5.28043e-07	-1.5687	-1.26983	2.27034e-06	-1.57508	-1.36247	4.56831e-06	-1.57548	-1.36484
70386816	chr2:70386816:G:A	2.40476e-06	-1.3225	-3.69445e-10	1.04604e-05	-1.40988	-3.69445e-10	2.14383e-05	-1.39428	-3.69445e-10
70386938	chr2:70386938:C:T	1.01014e-06	-1.05776	-1.13211	4.06242e-06	-1.15842	-1.19728	7.98436e-06	-1.18538	-1.1966
70387207	chr2:70387207:A:G	2.27679e-06	-1.13299e-10	-1.37719	1.08573e-05	-1.13299e-10	-1.37265	2.19141e-05	-1.13299e-10	-1.37233
70387497	chr2:70387497:G:C	1.00246e-06	-1.03246	-1.16504	4.03785e-06	-1.13638	-1.22539	7.93082e-06	-1.16391	-1.2248
70387601	chr2:70387601:C:T	2.35632e-06	-1.13299e-10	-1.34285	1.1118e-05	-1.13299e-10	-1.34892	2.23797e-05	-1.13299e-10	-1.35131
70387962	chr2:70387962:T:G	2.30781e-06	-1.13299e-10	-1.36365	1.1088e-05	-1.13299e-10	-1.35162	2.2393e-05	-1.13299e-10	-1.35071
70388052	chr2:70388052:C:T	1.05639e-06	-1.00588	-1.13921	4.22789e-06	-1.1123	-1.20348	8.2988e-06	-1.14052	-1.20283
70388333	chr2:70388333:C:T	2.27861e-06	-1.13299e-10	-1.37638	1.07954e-05	-1.13299e-10	-1.37836	2.17839e-05	-1.13299e-10	-1.37829
70388402	chr2:70388402:G:A	2.57412e-06	-1.25445	-3.69445e-10	1.40775e-05	-1.11291	-3.69445e-10	2.79923e-05	-1.12753	-3.69445e-10
70388679	chr2:70388679:C:A	7.05137e-07	-1.52804	-1.02128	3.73028e-06	-1.50772	-0.933279	7.45337e-06	-1.52536	-0.925432
70388782	chr2:70388782:C:T	2.28549e-06	-1.13299e-10	-1.37337	1.08128e-05	-1.13299e-10	-1.37675	2.18165e-05	-1.13299e-10	-1.3768
70388998	chr2:70388998:G:A	1.32099e-06	-1.19639	-0.725184	6.93593e-06	-1.26775	-0.553019	1.41448e-05	-1.27657	-0.533545
70389011	chr2:70389011:G:A	4.7055e-07	-1.57552	-1.37828	2.24051e-06	-1.57275	-1.37803	4.54166e-06	-1.56798	-1.37819
70389753	chr2:70389753:G:A	2.70931e-06	-1.20326	-3.69445e-10	1.35302e-05	-1.15256	-3.69445e-10	2.70203e-05	-1.16288	-3.69445e-10
70390240	chr2:70390240:TGATAA:T	1.24314e-06	-1.04605	-0.936254	4.70784e-06	-1.22641	-0.981843	9.66745e-06	-1.21302	-0.97768
70390346	chr2:70390346:G:C	2.82953e-06	-1.13299e-10	-1.15984	1.2981e-05	-1.13299e-10	-1.194	2.63206e-05	-1.13299e-10	-1.18911
70391134	chr2:70391134:C:T	1.33026e-06	-0.538554	-1.37602	5.23074e-06	-0.72798	-1.37495	1.01665e-05	-0.765923	-1.37444
70391400	chr2:70391400:A:G	2.75877e-06	-1.13299e-10	-1.18517	1.3834e-05	-1.13299e-10	-1.13036	2.81015e-05	-1.13299e-10	-1.12364
70391444	chr2:70391444:G:C	9.53643e-06	-1.13299e-10	0.0551673	5.88125e-05	-1.13299e-10	0.316872	0.000120371	-1.13299e-10	0.331119
70391771	chr2:70391771:T:G	1.10056e-06	-0.726538	-1.37759	4.33685e-06	-0.917939	-1.37239	8.48004e-06	-0.950022	-1.37173
70392244	chr2:70392244:A:T	2.31028e-06	-1.13299e-10	-1.36258	1.08774e-05	-1.13299e-10	-1.37079	2.19165e-05	-1.13299e-10	-1.37222
70392450	chr2:70392450:T:C	2.34986e-06	-1.13299e-10	-1.3456	1.10151e-05	-1.13299e-10	-1.35821	2.22214e-05	-1.13299e-10	-1.35841
70392715	chr2:70392715:C:T	5.3742e-07	-1.48586	-1.33506	2.45851e-06	-1.51674	-1.34119	4.97378e-06	-1.51564	-1.33965
70392975	chr2:70392975:T:C	2.28304e-06	-1.13299e-10	-1.37444	1.08002e-05	-1.13299e-10	-1.37792	2.17899e-05	-1.13299e-10	-1.37802
70393177	chr2:70393177:A:G	7.75476e-06	0.061525	-0.21317	2.99303e-05	-0.111143	-0.247467	5.74692e-05	-0.16671	-0.241504
70394047	chr2:70394047:C:T	1.38669e-06	-0.531258	-1.34178	5.05823e-06	-0.767827	-1.36864	9.86676e-06	-0.800842	-1.36945
70394572	chr2:70394572:G:A	2.27923e-06	-1.13299e-10	-1.37611	1.07951e-05	-1.13299e-10	-1.37839	2.17811e-05	-1.13299e-10	-1.37842
70394586	chr2:70394586:T:G	2.67474e-06	-1.13299e-10	-1.2161	1.25143e-05	-1.13299e-10	-1.23061	2.51641e-05	-1.13299e-10	-1.23404
70394785	chr2:70394785:C:T	2.51059e-06	-1.13299e-10	-1.27944	1.19694e-05	-1.13299e-10	-1.27513	2.42196e-05	-1.13299e-10	-1.2723
70395046	chr2:70395046:T:C	1.39742e-06	-0.534252	-1.33107	5.05854e-06	-0.773586	-1.36282	9.87557e-06	-0.805546	-1.36385
70395263	chr2:70395263:T:C	2.57212e-06	-1.13299e-10	-1.25522	1.18434e-05	-1.13299e-10	-1.28571	2.38959e-05	-1.13299e-10	-1.28576
70395327	chr2:70395327:C:A	2.47453e-06	-1.13299e-10	-1.2939	1.20494e-05	-1.13299e-10	-1.26847	2.44024e-05	-1.13299e-10	-1.26478
70395370	chr2:70395370:T:C	2.91008e-06	-1.13299e-10	-1.13177	1.37292e-05	-1.13299e-10	-1.13796	2.75963e-05	-1.13299e-10	-1.14178
70395699	chr2:70395699:G:T	1.39179e-06	-0.52203	-1.34733	5.09448e-06	-0.75753	-1.37179	9.93554e-06	-0.790845	-1.3725
70395719	chr2:70395719:C:T	2.5175e-06	-1.13299e-10	-1.27669	1.20033e-05	-1.13299e-10	-1.2723	2.42892e-05	-1.13299e-10	-1.26943
70396049	chr2:70396049:A:G	3.69484e-06	-1.13299e-10	-0.893015	1.84704e-05	-1.13299e-10	-0.841312	3.74941e-05	-1.13299e-10	-0.835279
70396243	chr2:70396243:T:A	5.61159e-06	-1.13299e-10	-0.475118	2.91967e-05	-1.13299e-10	-0.383428	5.98868e-05	-1.13299e-10	-0.367007
70396330	chr2:70396330:C:T	2.44294e-06	-1.13299e-10	-1.30675	1.14506e-05	-1.13299e-10	-1.31944	2.30642e-05	-1.13299e-10	-1.32118
70397192	chr2:70397192:A:G	2.5175e-06	-1.13299e-10	-1.27669	1.20033e-05	-1.13299e-10	-1.2723	2.42892e-05	-1.13299e-10	-1.26943
70397300	chr2:70397300:A:G	2.38453e-06	-1.13299e-10	-1.33095	1.11044e-05	-1.13299e-10	-1.35014	2.24425e-05	-1.13299e-10	-1.34851
70397534	chr2:70397534:T:C	4.36943e-06	-0.72532	-3.69445e-10	2.27758e-05	-0.631782	-3.69445e-10	4.40034e-05	-0.675196	-3.69445e-10
70397585	chr2:70397585:T:C	5.04294e-06	-1.13299e-10	-0.581963	2.36814e-05	-1.13299e-10	-0.592794	4.79378e-05	-1.13299e-10	-0.589558
70397666	chr2:70397666:G:C	5.21376e-06	-1.56855	1.0199	2.84136e-05	-1.57439	1.16377	5.83405e-05	-1.57376	1.18059
70398065	chr2:70398065:T:C	1.28557e-05	-0.745818	1.09965	6.97983e-05	-0.804768	1.2929	0.000129369	-0.919647	1.32285
70398196	chr2:70398196:T:C	5.56932e-07	-1.42093	-1.36433	2.52353e-06	-1.46454	-1.36729	5.10685e-06	-1.46251	-1.36637
70398301	chr2:70398301:C:T	1.2838e-05	-0.673208	1.02566	6.93148e-05	-0.734136	1.21531	0.000127761	-0.854483	1.24518
70398486	chr2:70398486:A:G	5.40801e-07	-1.4373	-1.37735	2.46481e-06	-1.47921	-1.37616	4.9805e-06	-1.4776	-1.37633
70398505	chr2:70398505:T:C	1.43391e-06	-0.530143	-1.3094	5.14288e-06	-0.770432	-1.34944	1.00379e-05	-0.802313	-1.35078
70398533	chr2:70398533:G:T	1.98768e-06	-0.201946	-1.31104	7.03665e-06	-0.4554	-1.35095	1.36275e-05	-0.49514	-1.35223
70398659	chr2:70398659:C:T	2.5175e-06	-1.13299e-10	-1.27669	1.20033e-05	-1.13299e-10	-1.2723	2.42892e-05	-1.13299e-10	-1.26943
70399184	chr2:70399184:A:G	1.35483e-06	-0.54574	-1.35053	4.97614e-06	-0.779634	-1.37319	9.72033e-06	-0.811484	-1.37376
70399696	chr2:70399696:T:C	3.39064e-06	-0.949987	-0.0289471	1.79859e-05	-0.995125	0.12723	3.35023e-05	-1.09678	0.14893
70399869	chr2:70399869:C:T	1.37513e-05	-1.13299e-10	0.421184	7.43944e-05	-1.13299e-10	0.551899	0.000153148	-1.13299e-10	0.571939
70400007	chr2:70400007:A:G	5.34233e-06	-1.13299e-10	-0.524289	2.52554e-05	-1.13299e-10	-0.528442	5.11334e-05	-1.13299e-10	-0.525026
70400229	chr2:70400229:G:A	1.51593e-06	-0.432351	-1.35157	5.50082e-06	-0.678888	-1.3737	1.07129e-05	-0.713743	-1.37427
70400240	chr2:70400240:G:T	2.11197e-06	-0.112669	-1.33966	7.5446e-06	-0.368323	-1.36833	1.45753e-05	-0.410977	-1.36916
70400529	chr2:70400529:G:A	4.97358e-06	-1.57046	0.974646	2.71061e-05	-1.57506	1.11733	5.563e-05	-1.57464	1.1339
70401263	chr2:70401263:T:C	3.14188e-06	-1.19913	0.144	1.66165e-05	-1.23149	0.284407	3.17107e-05	-1.30843	0.30562
70401523	chr2:70401523:G:A	2.78554e-06	-0.720814	-0.454695	1.452e-05	-0.845259	-0.236697	2.94722e-05	-0.875548	-0.200469
70401589	chr2:70401589:T:C	2.66307e-06	-1.13299e-10	-1.22047	1.22653e-05	-1.13299e-10	-1.2507	2.47065e-05	-1.13299e-10	-1.2524
70401909	chr2:70401909:C:T	3.99351e-06	-1.13299e-10	-0.815281	2.00293e-05	-1.13299e-10	-0.760285	4.06783e-05	-1.13299e-10	-0.753768
70402015	chr2:70402015:T:C	2.5175e-06	-1.13299e-10	-1.27669	1.20033e-05	-1.13299e-10	-1.2723	2.42892e-05	-1.13299e-10	-1.26943
70402803	chr2:70402803:A:G	2.44736e-06	-1.13299e-10	-1.30494	1.13906e-05	-1.13299e-10	-1.32469	2.29746e-05	-1.13299e-10	-1.32508
70402901	chr2:70402901:T:C	2.31248e-06	-1.13299e-10	-1.36163	1.08847e-05	-1.13299e-10	-1.37012	2.19295e-05	-1.13299e-10	-1.37163
70402907	chr2:70402907:G:C	1.43672e-05	-1.13299e-10	0.464995	7.79603e-05	-1.13299e-10	0.598717	0.000160511	-1.13299e-10	0.6189
70403312	chr2:70403312:T:G	2.18682e-06	-1.41751	-3.69445e-10	1.02502e-05	-1.43019	-3.69445e-10	2.02306e-05	-1.45227	-3.69445e-10
70403951	chr2:70403951:T:C	6.15084e-07	-1.34997	-1.33598	2.95231e-06	-1.39381	-1.28109	5.83184e-06	-1.41577	-1.28036
70404106	chr2:70404106:T:C	3.11598e-06	-1.16067	0.0972646	1.64079e-05	-1.19418	0.234464	3.11791e-05	-1.27528	0.255566
70404258	chr2:70404258:G:C	2.64223e-06	-1.13299e-10	-1.22833	1.21788e-05	-1.13299e-10	-1.25778	2.45354e-05	-1.13299e-10	-1.25935
70405160	chr2:70405160:T:C	3.09919e-06	-1.13299e-10	-1.06881	1.35488e-05	-1.13299e-10	-1.15118	2.73144e-05	-1.13299e-10	-1.15205
70405627	chr2:70405627:T:C	2.04026e-06	-0.159212	-1.32766	7.23523e-06	-0.417036	-1.36148	1.40061e-05	-0.457453	-1.36252
70405775	chr2:70405775:T:C	1.08177e-06	-0.948467	-1.17289	5.0588e-06	-0.939632	-1.19672	8.80666e-06	-1.08247	-1.20149
70405851	chr2:70405851:A:ATAGAATG	5.19395e-06	-1.13299e-10	-0.552458	2.4561e-05	-1.13299e-10	-0.556324	4.97151e-05	-1.13299e-10	-0.553155
70405852	chr2:70405852:C:CTGGATT	5.34104e-06	-1.13299e-10	-0.524531	2.52577e-05	-1.13299e-10	-0.528353	5.11272e-05	-1.13299e-10	-0.525147
70406400	chr2:70406400:G:A	1.8884e-06	-0.235196	-1.32902	6.78897e-06	-0.479398	-1.36279	1.31552e-05	-0.518849	-1.3638
70406421	chr2:70406421:G:A	2.52522e-06	-1.13299e-10	-1.27362	1.20414e-05	-1.13299e-10	-1.26913	2.43674e-05	-1.13299e-10	-1.26622
70406824	chr2:70406824:C:T	3.99351e-06	-1.13299e-10	-0.815281	2.00293e-05	-1.13299e-10	-0.760285	4.06783e-05	-1.13299e-10	-0.753768
70407029	chr2:70407029:A:AT	2.00585e-06	-0.175753	-1.32813	7.12763e-06	-0.431772	-1.36173	1.38012e-05	-0.471943	-1.36277
70407245	chr2:70407245:A:AG	5.21666e-06	-1.13299e-10	-0.548094	2.46717e-05	-1.13299e-10	-0.551824	4.99392e-05	-1.13299e-10	-0.548657
70407465	chr2:70407465:A:G	1.30722e-05	0.698455	-0.327918	6.09273e-05	0.354417	-0.00221783	0.000112177	0.235351	0.0252632
70407768	chr2:70407768:G:A	2.51241e-06	-1.23957	-0.0391427	1.315e-05	-1.27209	0.0910229	2.52437e-05	-1.34241	0.111525
70408263	chr2:70408263:A:G	5.89172e-07	-1.41946	-1.30953	3.12732e-06	-1.4594	-1.1579	6.25359e-06	-1.4764	-1.14991
70408319	chr2:70408319:A:T	9.95038e-07	-0.976259	-1.22867	4.68891e-06	-0.965929	-1.24635	8.195e-06	-1.10589	-1.25005
70408396	chr2:70408396:A:G	6.29133e-07	-1.35386	-1.3095	3.01437e-06	-1.39407	-1.26002	5.93147e-06	-1.41611	-1.26308
70408397	chr2:70408397:C:T	1.42339e-06	-1.56401	-0.2829	6.57702e-06	-1.5696	-0.304298	1.35749e-05	-1.56948	-0.281764
70408663	chr2:70408663:A:C	8.41723e-06	-1.13299e-10	-0.069671	4.67616e-05	-1.13299e-10	0.0875796	9.58884e-05	-1.13299e-10	0.103722
70408885	chr2:70408885:T:G	2.27395e-06	-1.13299e-10	-1.37843	1.08131e-05	-1.13299e-10	-1.37672	2.18314e-05	-1.13299e-10	-1.37611
70408922	chr2:70408922:T:C	1.10074e-06	-1.51823	-0.585743	5.19309e-06	-1.52303	-0.587121	1.06199e-05	-1.52229	-0.574445
70409331	chr2:70409331:C:T	5.91945e-06	0.0262154	-0.447924	2.27231e-05	-0.152093	-0.482008	4.34559e-05	-0.206469	-0.481247
70409445	chr2:70409445:A:C	5.84048e-06	0.0145849	-0.449724	2.24426e-05	-0.163467	-0.483052	4.29259e-05	-0.217698	-0.482289
70409881	chr2:70409881:C:T	5.51134e-07	-1.4173	-1.37843	2.50986e-06	-1.4589	-1.37835	5.07645e-06	-1.45643	-1.37842
70409957	chr2:70409957:G:C	1.42229e-06	-0.504398	-1.34329	5.72911e-06	-0.699657	-1.31227	1.1092e-05	-0.74502	-1.30822
70409999	chr2:70409999:C:T	1.35866e-06	-0.542492	-1.35096	5.47941e-06	-0.733545	-1.32294	1.06187e-05	-0.777669	-1.31918
70410198	chr2:70410198:T:C	3.42797e-06	0.338793	-1.30678	1.30803e-05	0.134174	-1.32055	2.48567e-05	0.0750577	-1.32139
70410335	chr2:70410335:A:G	2.42734e-06	-1.13299e-10	-1.31316	1.13159e-05	-1.13299e-10	-1.33128	2.28258e-05	-1.13299e-10	-1.33157
70410379	chr2:70410379:T:C	2.39574e-06	-1.13299e-10	-1.32626	1.11447e-05	-1.13299e-10	-1.34652	2.25265e-05	-1.13299e-10	-1.34477
70410438	chr2:70410438:A:C	9.4813e-06	-1.13299e-10	0.0493695	4.74629e-05	-1.13299e-10	0.102467	9.67574e-05	-1.13299e-10	0.112744
70410523	chr2:70410523:T:TA	3.33217e-06	0.310448	-1.30678	1.27369e-05	0.107598	-1.32057	2.42182e-05	0.0490826	-1.32144
70410644	chr2:70410644:C:A	5.48527e-07	-1.42808	-1.37239	2.49197e-06	-1.47041	-1.374	5.04377e-06	-1.46797	-1.37334
70410742	chr2:70410742:G:A	3.07948e-06	-1.13299e-10	-1.07519	1.38954e-05	-1.13299e-10	-1.12592	2.79586e-05	-1.13299e-10	-1.12874
70410743	chr2:70410743:G:T	1.97771e-06	-1.51801	-3.69445e-10	9.90327e-06	-1.46462	-3.69445e-10	2.00502e-05	-1.46122	-3.69445e-10
70411217	chr2:70411217:G:A	4.14447e-06	-0.415722	-0.362455	1.66782e-05	-0.547651	-0.39573	3.22788e-05	-0.590175	-0.394879
70411462	chr2:70411462:G:A	2.30173e-06	-1.13299e-10	-1.36629	1.08285e-05	-1.13299e-10	-1.3753	2.18487e-05	-1.13299e-10	-1.37532
70411822	chr2:70411822:T:G	2.44999e-06	-0.0795554	-1.22431	9.64858e-06	-0.239701	-1.25097	1.85179e-05	-0.288485	-1.25224
70411853	chr2:70411853:C:T	5.74546e-07	-1.38418	-1.36995	2.60076e-06	-1.43346	-1.36822	5.25948e-06	-1.43031	-1.36912
70411891	chr2:70411891:A:G	2.62612e-06	-1.13299e-10	-1.23445	1.21176e-05	-1.13299e-10	-1.26282	2.44081e-05	-1.13299e-10	-1.26455
70412029	chr2:70412029:C:A	1.38742e-06	-0.494274	-1.37823	5.69979e-06	-0.645936	-1.37112	1.09996e-05	-0.691963	-1.36964
70412104	chr2:70412104:A:G	1.56936e-06	-0.371308	-1.37798	6.03725e-06	-0.590167	-1.36937	1.17995e-05	-0.622925	-1.36848
70412649	chr2:70412649:T:A	5.5346e-06	-0.488933	-3.69445e-10	2.27209e-05	-0.634196	-3.69445e-10	4.39043e-05	-0.67745	-3.69445e-10
70412745	chr2:70412745:T:G	1.36117e-06	-0.539828	-1.35178	5.4021e-06	-0.696001	-1.37469	1.04178e-05	-0.740352	-1.37559
70412848	chr2:70412848:A:G	1.3405e-06	-0.550891	-1.35602	5.33916e-06	-0.706233	-1.37618	1.03037e-05	-0.750091	-1.37687
70412934	chr2:70412934:T:TC	8.77205e-07	-1.05487	-1.2761	4.12993e-06	-1.04816	-1.29106	7.29684e-06	-1.1773	-1.29472
70413024	chr2:70413024:C:T	1.98291e-06	-0.150942	-1.36444	7.57304e-06	-0.354802	-1.37809	1.45153e-05	-0.405938	-1.37832
70413036	chr2:70413036:A:G	4.24917e-06	-0.392848	-0.36038	1.71275e-05	-0.525006	-0.391793	3.31441e-05	-0.568141	-0.390458
70413054	chr2:70413054:A:T	1.33357e-06	-0.553848	-1.35824	5.32017e-06	-0.709135	-1.37684	1.027e-05	-0.752827	-1.37741
70413266	chr2:70413266:A:T	1.34567e-06	-0.546869	-1.35619	5.35852e-06	-0.702568	-1.37623	1.03422e-05	-0.746325	-1.37691
70413526	chr2:70413526:G:A	1.4539e-06	-0.473576	-1.35213	5.73904e-06	-0.635382	-1.37481	1.10568e-05	-0.680737	-1.37568
70413875	chr2:70413875:A:G	1.47943e-06	-0.443839	-1.36445	5.87529e-06	-0.608561	-1.37817	1.13206e-05	-0.65447	-1.37836
70413896	chr2:70413896:C:T	4.3298e-06	-0.361163	-0.373267	1.73961e-05	-0.496166	-0.405069	3.36547e-05	-0.53968	-0.403632
70414111	chr2:70414111:T:C	1.55152e-06	-0.393434	-1.36728	6.15235e-06	-0.562218	-1.37843	1.18451e-05	-0.609119	-1.37843
70414291	chr2:70414291:T:C	1.63224e-06	-0.474067	-1.23593	6.15271e-06	-0.635417	-1.30517	1.1806e-05	-0.681805	-1.30905
70414382	chr2:70414382:T:C	1.61947e-06	-0.481217	-1.23663	6.11108e-06	-0.641711	-1.30567	1.17314e-05	-0.687706	-1.30948
70414393	chr2:70414393:G:A	7.36413e-07	-1.40644	-1.09947	3.17527e-06	-1.44836	-1.15373	6.3888e-06	-1.4459	-1.15902
70414446	chr2:70414446:C:T	6.51904e-06	-1.13299e-10	-0.325225	3.46973e-05	-1.13299e-10	-0.21082	7.06631e-05	-1.13299e-10	-0.201539
70414532	chr2:70414532:G:A	2.38871e-06	-1.13299e-10	-1.3292	1.19737e-05	-1.13299e-10	-1.27477	2.42829e-05	-1.13299e-10	-1.26969
70414552	chr2:70414552:A:G	1.6588e-06	-0.501914	-1.19195	6.19901e-06	-0.660539	-1.27255	1.1897e-05	-0.706039	-1.27714
70414740	chr2:70414740:T:C	1.57136e-06	-0.507987	-1.24002	5.94701e-06	-0.666609	-1.30798	1.14246e-05	-0.71195	-1.31174
70414881	chr2:70414881:C:A	1.61445e-06	-0.540201	-1.18076	6.03486e-06	-0.696	-1.26393	1.1591e-05	-0.740499	-1.26874
70414892	chr2:70414892:A:G	4.83483e-06	-0.35434	-0.269766	1.93986e-05	-0.48978	-0.302501	3.75424e-05	-0.533038	-0.300954
70415090	chr2:70415090:C:T	1.65104e-06	-0.518729	-1.17982	6.16004e-06	-0.676125	-1.26327	1.1826e-05	-0.721069	-1.2681
70415092	chr2:70415092:A:G	1.91538e-06	-1.55004	-3.69445e-10	9.51313e-06	-1.50481	-3.69445e-10	1.8945e-05	-1.51792	-3.69445e-10
70415256	chr2:70415256:G:A	1.50222e-06	-0.555567	-1.23744	5.71003e-06	-0.708558	-1.3067	1.09752e-05	-0.753169	-1.31066
70415643	chr2:70415643:A:T	3.26042e-06	-1.13299e-10	-1.0181	1.43972e-05	-1.13299e-10	-1.09045	2.89702e-05	-1.13299e-10	-1.0932
70415652	chr2:70415652:G:A	1.59123e-06	-0.587642	-1.14781	5.92356e-06	-0.740027	-1.23852	1.13826e-05	-0.783501	-1.24388
70415675	chr2:70415675:G:A	4.18075e-06	0.288499	-1.05796	1.77731e-05	-0.00985487	-0.869939	3.27676e-05	-0.114885	-0.855138
70415845	chr2:70415845:C:T	4.17946e-06	-1.13299e-10	-0.769769	2.00528e-05	-1.13299e-10	-0.759113	4.08099e-05	-1.13299e-10	-0.750539
70415999	chr2:70415999:C:G	1.66394e-06	-0.508996	-1.18177	6.20514e-06	-0.667359	-1.26475	1.19063e-05	-0.712812	-1.26958
70416147	chr2:70416147:A:C	1.00957e-06	-1.00347	-1.18695	4.732e-06	-0.995429	-1.20771	8.30169e-06	-1.13108	-1.21192
70416219	chr2:70416219:C:T	2.3352e-06	-1.13299e-10	-1.35185	1.09673e-05	-1.13299e-10	-1.36257	2.21266e-05	-1.13299e-10	-1.36268
70416256	chr2:70416256:G:C	2.28631e-06	-1.13299e-10	-1.37301	1.08078e-05	-1.13299e-10	-1.37721	2.18021e-05	-1.13299e-10	-1.37746
70416270	chr2:70416270:T:C	1.58921e-06	-0.55579	-1.18092	5.94633e-06	-0.71063	-1.26408	1.14259e-05	-0.754652	-1.26893
70416377	chr2:70416377:C:T	2.3733e-06	-1.13299e-10	-1.33567	1.18625e-05	-1.13299e-10	-1.2841	2.40531e-05	-1.13299e-10	-1.2792
70416787	chr2:70416787:G:C	1.67878e-06	-0.514635	-1.16725	6.24076e-06	-0.672884	-1.2535	1.19765e-05	-0.718078	-1.25844
70416831	chr2:70416831:A:G	1.66984e-06	-0.517982	-1.16924	6.2114e-06	-0.676035	-1.25506	1.19248e-05	-0.72085	-1.26
70416948	chr2:70416948:T:C	1.58313e-06	-0.552945	-1.1876	5.9292e-06	-0.708481	-1.26911	1.13977e-05	-0.752306	-1.27374
70417099	chr2:70417099:C:T	1.62696e-06	-0.553932	-1.15931	6.05508e-06	-0.709128	-1.24746	1.16324e-05	-0.753129	-1.25254
70417295	chr2:70417295:G:A	7.79799e-06	-1.13299e-10	-0.146085	3.29423e-05	-1.13299e-10	-0.262725	6.66591e-05	-1.13299e-10	-0.259871
70417331	chr2:70417331:G:T	3.2156e-06	-1.13299e-10	-1.03194	1.60435e-05	-1.13299e-10	-0.98218	3.25562e-05	-1.13299e-10	-0.976496
70417411	chr2:70417411:C:T	1.64455e-06	-0.516757	-1.18572	6.14182e-06	-0.674662	-1.2677	1.17946e-05	-0.71944	-1.27238
70417573	chr2:70417573:C:G	1.39498e-06	-0.86551	-1.00156	6.88737e-06	-0.971874	-0.85592	1.38962e-05	-0.995728	-0.832117
70417620	chr2:70417620:T:C	3.2156e-06	-1.13299e-10	-1.03194	1.60435e-05	-1.13299e-10	-0.98218	3.25562e-05	-1.13299e-10	-0.976496
70417940	chr2:70417940:C:T	3.95738e-06	-1.13299e-10	-0.824371	1.74636e-05	-1.13299e-10	-0.897363	3.54866e-05	-1.13299e-10	-0.890309
70417993	chr2:70417993:T:C	1.63842e-06	-0.559588	-1.14663	6.12273e-06	-0.715299	-1.23017	1.19726e-05	-0.74278	-1.23406
70418308	chr2:70418308:C:T	3.2156e-06	-1.13299e-10	-1.03194	1.60435e-05	-1.13299e-10	-0.98218	3.25562e-05	-1.13299e-10	-0.976496
70420028	chr2:70420028:T:C	3.11943e-06	-1.13299e-10	-1.0623	1.51392e-05	-1.13299e-10	-1.0402	3.09346e-05	-1.13299e-10	-1.02759
70420116	chr2:70420116:G:A	2.5416e-06	-1.13299e-10	-1.26716	1.21665e-05	-1.13299e-10	-1.25879	2.46011e-05	-1.13299e-10	-1.25667
70420283	chr2:70420283:T:C	3.73741e-06	-1.13299e-10	-0.881558	1.85274e-05	-1.13299e-10	-0.83823	3.79414e-05	-1.13299e-10	-0.823421
70420389	chr2:70420389:G:T	7.53537e-06	-1.13299e-10	-0.180344	4.04606e-05	-1.13299e-10	-0.0571548	8.30571e-05	-1.13299e-10	-0.0399343
70420668	chr2:70420668:A:G	1.81006e-06	-0.583865	-1.02273	7.90397e-06	-0.799411	-0.890706	1.60795e-05	-0.812423	-0.869498
70420770	chr2:70420770:G:A	2.74936e-06	0.0234728	-1.21206	1.20523e-05	-0.192817	-1.07541	2.2341e-05	-0.29068	-1.06236
70420855	chr2:70420855:C:T	2.64868e-06	-0.0181919	-1.2077	1.16641e-05	-0.230807	-1.07016	2.16632e-05	-0.326726	-1.05712
70421094	chr2:70421094:GC:G	3.40837e-06	-1.13299e-10	-0.973717	1.45317e-05	-1.13299e-10	-1.08115	2.92856e-05	-1.13299e-10	-1.08237
70421099	chr2:70421099:G:A	1.12006e-05	-1.13299e-10	0.216014	4.26237e-05	-1.13299e-10	-0.00507263	8.59649e-05	-1.13299e-10	-0.00552369
70421219	chr2:70421219:C:G	1.9245e-06	-1.22418	-0.321107	1.00818e-05	-1.26465	-0.182107	1.93774e-05	-1.3365	-0.158854
70421321	chr2:70421321:G:C	2.83506e-06	0.058702	-1.21659	1.23626e-05	-0.16119	-1.08162	2.28922e-05	-0.260023	-1.06864
70421576	chr2:70421576:G:C	2.28659e-06	-1.13299e-10	-1.37289	1.08026e-05	-1.13299e-10	-1.3777	2.17937e-05	-1.13299e-10	-1.37784
70421583	chr2:70421583:C:T	2.82639e-06	-1.13299e-10	-1.16095	1.28583e-05	-1.13299e-10	-1.2035	2.59341e-05	-1.13299e-10	-1.2039
70422095	chr2:70422095:G:C	2.15696e-05	-1.13299e-10	0.871334	0.000115312	-1.13299e-10	0.990157	0.000235017	-1.13299e-10	1.0002
70422306	chr2:70422306:C:T	2.46539e-06	-1.34918	0.0515806	1.29053e-05	-1.37789	0.178047	2.52979e-05	-1.43495	0.206204
70422545	chr2:70422545:AG:A	2.28326e-06	-0.0869782	-1.28737	8.4361e-06	-0.283124	-1.34184	1.54587e-05	-0.376892	-1.3444
70422594	chr2:70422594:G:A	4.96011e-07	-1.52849	-1.37262	2.51332e-06	-1.53001	-1.30586	5.03882e-06	-1.54142	-1.30087
70422643	chr2:70422643:A:G	2.17446e-06	-0.138286	-1.28488	8.05257e-06	-0.331278	-1.34021	1.47856e-05	-0.423037	-1.34278
70423316	chr2:70423316:C:A	1.72821e-06	-0.606106	-1.04676	7.5685e-06	-0.816329	-0.917159	1.53958e-05	-0.829305	-0.896063
70423423	chr2:70423423:C:T	3.55792e-06	-0.515398	-0.415378	1.46817e-05	-0.647299	-0.423582	2.90935e-05	-0.671002	-0.417946
70423959	chr2:70423959:C:T	1.082e-06	-1.57545	-0.545687	5.20345e-06	-1.57088	-0.537277	1.05811e-05	-1.57104	-0.52936
70423962	chr2:70423962:A:G	1.19421e-05	-1.13299e-10	0.28012	6.43533e-05	-1.13299e-10	0.406906	0.000131717	-1.13299e-10	0.421191
70424068	chr2:70424068:G:A	4.73605e-07	-1.57236	-1.37498	2.2412e-06	-1.57232	-1.37816	4.51168e-06	-1.57449	-1.3783
70424274	chr2:70424274:G:A	6.82465e-07	-1.57181	-1.01018	3.3557e-06	-1.56723	-0.979598	6.84085e-06	-1.56891	-0.967647
70424991	chr2:70424991:C:T	1.59963e-06	-0.425051	-1.30513	7.08971e-06	-0.483631	-1.31521	1.35084e-05	-0.540701	-1.31545
70425096	chr2:70425096:T:C	6.26873e-07	-1.30363	-1.36333	3.0903e-06	-1.26333	-1.36589	6.24978e-06	-1.26001	-1.36691
70425422	chr2:70425422:T:C	3.82694e-06	-1.13299e-10	-0.857886	1.65442e-05	-1.13299e-10	-0.951445	3.36997e-05	-1.13299e-10	-0.941974
70425700	chr2:70425700:C:T	1.31707e-05	-1.13299e-10	0.37804	7.00534e-05	-1.13299e-10	0.491776	0.000141942	-1.13299e-10	0.495952
70425886	chr2:70425886:C:G	2.30708e-06	-1.13299e-10	-1.36397	1.0865e-05	-1.13299e-10	-1.37193	2.1926e-05	-1.13299e-10	-1.37179
70425894	chr2:70425894:C:T	7.3866e-07	-1.57553	-0.927336	3.81076e-06	-1.56162	-0.858034	7.76301e-06	-1.55782	-0.852278
70426209	chr2:70426209:C:A	2.28941e-06	-1.13299e-10	-1.37166	1.08251e-05	-1.13299e-10	-1.37562	2.18267e-05	-1.13299e-10	-1.37633
70426485	chr2:70426485:G:A	2.00729e-06	-1.50317	-3.69445e-10	1.06455e-05	-1.39235	-3.69445e-10	2.07135e-05	-1.42868	-3.69445e-10
70426740	chr2:70426740:T:A	3.31271e-06	-1.13299e-10	-1.00219	1.50745e-05	-1.13299e-10	-1.04448	3.00816e-05	-1.13299e-10	-1.05555
70426775	chr2:70426775:T:C	5.95022e-07	-1.42913	-1.28998	2.77789e-06	-1.55918	-1.17661	5.6155e-06	-1.56588	-1.16806
70427151	chr2:70427151:C:T	2.30477e-06	-1.13299e-10	-1.36497	1.09845e-05	-1.13299e-10	-1.36099	2.22007e-05	-1.13299e-10	-1.35934
70427753	chr2:70427753:A:G	3.5172e-06	-1.13299e-10	-0.942287	1.67482e-05	-1.13299e-10	-0.93919	3.3745e-05	-1.13299e-10	-0.940632
70428136	chr2:70428136:C:T	1.56832e-06	-0.526113	-1.22383	7.35961e-06	-0.487666	-1.27381	1.42785e-05	-0.522248	-1.27846
70428459	chr2:70428459:T:C	1.71745e-06	-0.561901	-1.09721	7.86567e-06	-0.524783	-1.17019	1.52567e-05	-0.558177	-1.17626
70428611	chr2:70428611:T:C	2.27656e-06	-1.13299e-10	-1.37729	1.07947e-05	-1.13299e-10	-1.37842	2.1781e-05	-1.13299e-10	-1.37842
70428772	chr2:70428772:G:A	1.15336e-06	-1.25331	-0.803962	4.88682e-06	-1.26233	-0.908609	9.87335e-06	-1.25491	-0.914716
70428881	chr2:70428881:C:T	3.06101e-06	-1.13299e-10	-1.08121	1.40253e-05	-1.13299e-10	-1.11662	2.85284e-05	-1.13299e-10	-1.10856
70429118	chr2:70429118:T:C	7.41744e-07	-1.5699	-0.928799	3.75912e-06	-1.57387	-0.859423	7.63999e-06	-1.57247	-0.8536
70429462	chr2:70429462:TCA:T	5.58711e-06	0.4705	-0.94999	2.8577e-05	0.578932	-0.983811	4.76648e-05	0.393145	-0.988416
70429494	chr2:70429494:C:T	1.40461e-06	-0.578885	-1.28131	6.66398e-06	-0.541106	-1.31966	1.2961e-05	-0.574435	-1.32308
70429534	chr2:70429534:C:G	1.50844e-06	-0.90576	-0.883118	6.71522e-06	-0.845517	-1.00759	1.29512e-05	-0.880949	-1.01733
70429540	chr2:70429540:T:C	9.99135e-07	-0.822992	-1.37783	4.92239e-06	-0.795321	-1.36837	9.65783e-06	-0.824828	-1.36687
70431083	chr2:70431083:C:T	1.36179e-06	-0.584046	-1.3071	6.49582e-06	-0.547023	-1.3393	1.26467e-05	-0.579935	-1.34213
70431148	chr2:70431148:A:G	3.60937e-06	-1.13299e-10	-0.916419	1.71891e-05	-1.13299e-10	-0.913207	3.46302e-05	-1.13299e-10	-0.914736
70431605	chr2:70431605:C:T	2.35474e-06	-1.13299e-10	-1.34352	1.10667e-05	-1.13299e-10	-1.35354	2.22788e-05	-1.13299e-10	-1.35583
70431727	chr2:70431727:A:G	1.53187e-06	-0.536478	-1.23698	7.20112e-06	-0.498224	-1.28502	1.399e-05	-0.531901	-1.28922
70431979	chr2:70431979:G:A	1.08827e-06	-1.32104	-0.794328	4.60755e-06	-1.33095	-0.89884	9.30302e-06	-1.32427	-0.904858
70431984	chr2:70431984:G:A	1.46083e-06	-0.552973	-1.26797	6.91122e-06	-0.515075	-1.30926	1.34335e-05	-0.548698	-1.31301
70432130	chr2:70432130:T:C	1.12562e-06	-1.31141	-0.770204	4.74875e-06	-1.3216	-0.877997	9.5908e-06	-1.31481	-0.883851
70432198	chr2:70432198:G:A	2.80257e-06	-1.13299e-10	-1.16941	1.27277e-05	-1.13299e-10	-1.2137	2.57669e-05	-1.13299e-10	-1.21037
70432238	chr2:70432238:A:G	1.44468e-06	-0.55589	-1.27618	6.84793e-06	-0.517828	-1.31571	1.33112e-05	-0.551572	-1.31928
70432342	chr2:70432342:G:A	9.95206e-07	-0.832889	-1.37187	4.94248e-06	-0.805661	-1.35395	9.70509e-06	-0.835154	-1.35166
70432536	chr2:70432536:A:G	1.44225e-06	-0.559816	-1.27393	6.83016e-06	-0.52219	-1.31394	1.3277e-05	-0.555862	-1.31757
70432931	chr2:70432931:A:G	2.23473e-05	-1.13299e-10	0.906753	0.000117812	-1.13299e-10	1.01161	0.000240378	-1.13299e-10	1.02275
70433079	chr2:70433079:T:C	3.14661e-06	-1.05363	-3.69445e-10	1.50893e-05	-1.04349	-3.69445e-10	2.66663e-05	-1.17606	-3.69445e-10
70433134	chr2:70433134:G:A	1.01664e-06	-0.813887	-1.36956	5.06111e-06	-0.786305	-1.34959	9.93674e-06	-0.816126	-1.3471
70433192	chr2:70433192:C:T	1.49278e-06	-0.520843	-1.27847	7.08421e-06	-0.482206	-1.31741	1.37641e-05	-0.516456	-1.32094
70433908	chr2:70433908:A:G	2.30737e-06	-1.13299e-10	-1.36384	1.0866e-05	-1.13299e-10	-1.37185	2.1928e-05	-1.13299e-10	-1.3717
70435531	chr2:70435531:G:A	3.53299e-06	-1.13299e-10	-0.937807	1.68215e-05	-1.13299e-10	-0.934825	3.38936e-05	-1.13299e-10	-0.936238
70435568	chr2:70435568:A:G	3.67121e-06	-1.13299e-10	-0.899431	1.74813e-05	-1.13299e-10	-0.896353	3.52195e-05	-1.13299e-10	-0.897864
70435586	chr2:70435586:G:A	5.42377e-07	-1.53415	-1.2776	2.39146e-06	-1.56695	-1.31863	4.8342e-06	-1.56627	-1.31748
70435636	chr2:70435636:G:A	1.47743e-06	-0.512177	-1.29747	7.04433e-06	-0.473264	-1.332	1.36912e-05	-0.507733	-1.33498
70435774	chr2:70435774:A:G	2.28072e-06	-1.13299e-10	-1.37546	1.08016e-05	-1.13299e-10	-1.37778	2.17879e-05	-1.13299e-10	-1.37811
70435946	chr2:70435946:C:T	1.3855e-06	-0.574318	-1.29957	6.60211e-06	-0.536487	-1.33361	1.28469e-05	-0.569817	-1.33654
70436050	chr2:70436050:A:T	3.70188e-06	-1.13299e-10	-0.891111	1.71084e-05	-1.13299e-10	-0.917915	3.426e-05	-1.13299e-10	-0.925486
70436276	chr2:70436276:A:G	5.73869e-06	-1.13299e-10	-0.452721	2.66359e-05	-1.13299e-10	-0.475221	5.37265e-05	-1.13299e-10	-0.475556
70436344	chr2:70436344:A:G	3.67109e-06	-1.13299e-10	-0.899464	1.74824e-05	-1.13299e-10	-0.896288	3.52226e-05	-1.13299e-10	-0.897774
70436407	chr2:70436407:G:T	1.29713e-05	-1.13299e-10	0.362786	6.90112e-05	-1.13299e-10	0.476787	0.000139724	-1.13299e-10	0.480206
70436505	chr2:70436505:A:G	9.64199e-07	-0.859834	-1.37658	4.75836e-06	-0.833313	-1.36427	9.34656e-06	-0.8619	-1.36255
70436604	chr2:70436604:C:T	3.56205e-06	-1.13299e-10	-0.929616	1.69643e-05	-1.13299e-10	-0.926373	3.41787e-05	-1.13299e-10	-0.927861
70436629	chr2:70436629:G:A	7.63119e-07	-1.57442	-0.895869	3.914e-06	-1.56877	-0.824146	7.96628e-06	-1.56607	-0.818177
70436638	chr2:70436638:C:G	3.67436e-06	-1.13299e-10	-0.898572	1.74984e-05	-1.13299e-10	-0.895372	3.52551e-05	-1.13299e-10	-0.896854
70436803	chr2:70436803:T:C	1.49106e-06	-0.52668	-1.27378	7.06083e-06	-0.489073	-1.31385	1.37257e-05	-0.522789	-1.31741
70436918	chr2:70436918:T:G	2.29991e-06	-1.13299e-10	-1.36708	1.08599e-05	-1.13299e-10	-1.37241	2.18888e-05	-1.13299e-10	-1.37349
70436975	chr2:70436975:G:C	1.8612e-06	-0.209651	-1.36908	9.62672e-06	-0.16482	-1.32812	1.74786e-05	-0.273566	-1.32492
70437057	chr2:70437057:G:C	3.71912e-06	-1.13299e-10	-0.886464	1.77119e-05	-1.13299e-10	-0.883246	3.56843e-05	-1.13299e-10	-0.884752
70437253	chr2:70437253:G:A	1.33556e-06	-0.642062	-1.26854	6.31845e-06	-0.604235	-1.30977	1.22944e-05	-0.636845	-1.31347
70437364	chr2:70437364:A:G	9.39985e-07	-1.30602	-0.955821	4.04019e-06	-1.31559	-1.0456	8.16642e-06	-1.30928	-1.05015
70437599	chr2:70437599:A:G	2.77669e-06	-1.13299e-10	-1.17869	1.26603e-05	-1.13299e-10	-1.21901	2.54827e-05	-1.13299e-10	-1.22146
70438078	chr2:70438078:CCT:C	5.54707e-06	0.566676	-1.05336	2.8409e-05	0.673174	-1.08395	4.72193e-05	0.48348	-1.08814
70438108	chr2:70438108:T:C	2.75806e-06	-1.13299e-10	-1.18543	1.31255e-05	-1.13299e-10	-1.18292	2.66216e-05	-1.13299e-10	-1.17774
70438144	chr2:70438144:C:T	3.90547e-06	-1.13299e-10	-0.837573	1.86007e-05	-1.13299e-10	-0.834284	3.74741e-05	-1.13299e-10	-0.835813
70438315	chr2:70438315:T:C	3.66853e-06	-1.13299e-10	-0.900161	1.74713e-05	-1.13299e-10	-0.896923	3.52008e-05	-1.13299e-10	-0.898395
70438543	chr2:70438543:A:G	1.40345e-06	-0.558404	-1.30261	6.69255e-06	-0.520567	-1.33592	1.30243e-05	-0.553874	-1.33878
70438819	chr2:70438819:G:A	1.1151e-06	-1.49126	-0.599753	5.77995e-06	-1.49653	-0.506557	1.1488e-05	-1.50995	-0.508218
70439549	chr2:70439549:G:A	3.44254e-06	-1.13299e-10	-0.963741	1.76727e-05	-1.13299e-10	-0.885464	3.59164e-05	-1.13299e-10	-0.87827
70439928	chr2:70439928:G:A	8.89711e-07	-1.53079	-0.786019	5.72066e-06	-1.53714	-0.476262	1.16482e-05	-1.54675	-0.457566
70439993	chr2:70439993:T:C	1.08841e-06	-0.84066	-1.27458	4.99954e-06	-0.820323	-1.32781	9.75573e-06	-0.849472	-1.33214
70440105	chr2:70440105:G:A	6.19043e-07	-1.47766	-1.20188	2.92438e-06	-1.43822	-1.24618	5.80811e-06	-1.44622	-1.25399
70440292	chr2:70440292:AAGTCAGT:A	8.39756e-07	-0.99624	-1.37836	4.09311e-06	-0.976453	-1.37173	8.06354e-06	-1.00215	-1.36996
70441200	chr2:70441200:C:T	1.62332e-05	-1.13299e-10	0.587109	8.59977e-05	-1.13299e-10	0.696838	0.000174724	-1.13299e-10	0.703746
70441346	chr2:70441346:C:T	7.00852e-06	-0.252826	-3.69445e-10	3.08557e-05	-0.328161	-3.69445e-10	6.73014e-05	-0.250282	-3.69445e-10
70441350	chr2:70441350:G:C	6.07007e-07	-1.57243	-1.12674	3.147e-06	-1.57203	-1.039	6.38112e-06	-1.5682	-1.03793
70441453	chr2:70441453:G:A	6.86786e-07	-1.52359	-1.05209	2.88591e-06	-1.56153	-1.13612	5.85783e-06	-1.56047	-1.13122
70441477	chr2:70441477:C:T	2.30701e-06	-1.13299e-10	-1.364	1.08661e-05	-1.13299e-10	-1.37183	2.19288e-05	-1.13299e-10	-1.37166
70441632	chr2:70441632:T:C	2.33359e-06	-1.13299e-10	-1.35255	1.09563e-05	-1.13299e-10	-1.36357	2.21126e-05	-1.13299e-10	-1.36332
70441997	chr2:70441997:T:C	1.91516e-06	-1.55015	-3.69445e-10	9.09349e-06	-1.54992	-3.69445e-10	1.84444e-05	-1.5447	-3.69445e-10
70442285	chr2:70442285:GAT:G	1.45142e-06	-1.53007	-0.297336	7.94173e-06	-1.53474	-0.150616	1.59062e-05	-1.5445	-0.148254
70442778	chr2:70442778:C:T	1.07315e-05	-1.13299e-10	0.173236	4.10424e-05	-1.13299e-10	-0.0428763	8.26123e-05	-1.13299e-10	-0.0453048
70442932	chr2:70442932:G:A	3.86079e-06	-1.13299e-10	-0.849079	1.83925e-05	-1.13299e-10	-0.84554	3.70527e-05	-1.13299e-10	-0.847121
70444052	chr2:70444052:C:T	1.20479e-06	-1.50845	-0.505201	6.28462e-06	-1.51358	-0.4058	1.2513e-05	-1.52528	-0.407416
70444068	chr2:70444068:A:G	8.38495e-07	-1.49318	-0.882919	4.04995e-06	-1.54879	-0.809986	8.18672e-06	-1.55286	-0.804094
70444294	chr2:70444294:T:C	2.64311e-06	0.120889	-1.34888	1.10279e-05	0.0137452	-1.3708	1.97298e-05	-0.105594	-1.37174
70444340	chr2:70444340:T:G	8.27468e-07	-1.0134	-1.37594	4.02072e-06	-0.989497	-1.37652	7.90221e-06	-1.01679	-1.37553
70444366	chr2:70444366:C:T	1.56608e-05	-1.13299e-10	0.551208	8.17708e-05	-1.13299e-10	0.646437	0.0001663	-1.13299e-10	0.654331
70444817	chr2:70444817:C:T	8.60618e-07	-0.971756	-1.3783	4.23327e-06	-0.947257	-1.36725	8.32438e-06	-0.975258	-1.36502
70444865	chr2:70444865:C:T	8.3407e-07	-1.00376	-1.37763	4.06838e-06	-0.98001	-1.37423	8.00004e-06	-1.00723	-1.37279
70444999	chr2:70444999:G:A	1.41132e-06	-0.722045	-1.13338	6.44618e-06	-0.686129	-1.20787	1.24893e-05	-0.719124	-1.21547
70445042	chr2:70445042:T:C	1.56473e-06	-1.55181	-0.200421	8.86289e-06	-1.55603	-0.0195827	1.77922e-05	-1.5623	-0.0184056
70445147	chr2:70445147:A:G	2.52791e-06	-1.13299e-10	-1.27256	1.24252e-05	-1.13299e-10	-1.23776	2.52738e-05	-1.13299e-10	-1.2297
70445176	chr2:70445176:T:G	4.20338e-06	-1.13299e-10	-0.764063	2.01184e-05	-1.13299e-10	-0.755847	4.05894e-05	-1.13299e-10	-0.755955
70445451	chr2:70445451:C:G	3.62776e-06	-1.13299e-10	-0.911335	1.74317e-05	-1.13299e-10	-0.899194	3.51045e-05	-1.13299e-10	-0.901135
70445480	chr2:70445480:C:A	1.14932e-05	-1.13299e-10	0.241807	5.57985e-05	-1.13299e-10	0.264265	0.000112889	-1.13299e-10	0.266938
70445650	chr2:70445650:C:T	3.6144e-06	-1.13299e-10	-0.915026	1.73664e-05	-1.13299e-10	-0.902947	3.4973e-05	-1.13299e-10	-0.904886
70445687	chr2:70445687:C:T	1.35885e-06	-0.678538	-1.21477	6.32143e-06	-0.641953	-1.27158	1.22481e-05	-0.676113	-1.27798
70445787	chr2:70445787:C:T	1.4261e-06	-1.54468	-0.300325	7.99536e-06	-1.54959	-0.129029	1.60334e-05	-1.5569	-0.12789
70445901	chr2:70445901:A:G	3.28726e-06	-1.13299e-10	-1.0099	1.5825e-05	-1.13299e-10	-0.995893	3.19076e-05	-1.13299e-10	-0.996618
70445923	chr2:70445923:C:T	3.32239e-06	-0.340017	-0.659249	1.72418e-05	-0.250599	-0.659548	3.02459e-05	-0.394683	-0.655421
70446053	chr2:70446053:C:T	3.30369e-06	-0.395679	-0.609231	1.71071e-05	-0.308432	-0.609556	3.0121e-05	-0.449096	-0.605146
70446096	chr2:70446096:C:T	3.66509e-06	-1.13299e-10	-0.9011	1.75994e-05	-1.13299e-10	-0.889619	3.5437e-05	-1.13299e-10	-0.891706
70446552	chr2:70446552:A:G	1.86718e-06	-1.57552	-3.69445e-10	8.9525e-06	-1.56555	-3.69445e-10	1.81724e-05	-1.55956	-3.69445e-10
70446838	chr2:70446838:A:T	3.83321e-06	-1.13299e-10	-0.856248	1.8418e-05	-1.13299e-10	-0.844155	3.70936e-05	-1.13299e-10	-0.846017
70446858	chr2:70446858:C:T	7.12943e-06	-1.13299e-10	-0.23572	3.89325e-05	-1.13299e-10	-0.0956537	8.03907e-05	-1.13299e-10	-0.0725641
70447020	chr2:70447020:C:T	1.52184e-06	-1.5441	-0.235928	8.43441e-06	-1.54881	-0.0763532	1.69069e-05	-1.55643	-0.0753093
70447101	chr2:70447101:C:A	7.24634e-06	-1.13299e-10	-0.219455	3.34541e-05	-1.13299e-10	-0.247307	6.75025e-05	-1.13299e-10	-0.247298
70447450	chr2:70447450:A:T	3.12546e-06	-0.396899	-0.663472	1.62309e-05	-0.307868	-0.662698	2.85398e-05	-0.449421	-0.658742
70447855	chr2:70447855:C:T	3.43723e-06	-1.13299e-10	-0.965286	1.59423e-05	-1.13299e-10	-0.988505	3.20017e-05	-1.13299e-10	-0.993674
70447931	chr2:70447931:C:T	2.95708e-06	-1.13299e-10	-1.11575	1.50836e-05	-1.13299e-10	-1.04388	3.06234e-05	-1.13299e-10	-1.0377
70448266	chr2:70448266:G:C	7.56353e-06	-1.13299e-10	-0.176613	3.56809e-05	-1.13299e-10	-0.182866	7.21385e-05	-1.13299e-10	-0.180875
70448449	chr2:70448449:C:G	9.08378e-07	-1.00491	-1.29114	4.20536e-06	-0.981868	-1.33925	8.24029e-06	-1.00729	-1.34314
70448575	chr2:70448575:T:G	4.80435e-07	-1.56969	-1.36332	2.37889e-06	-1.55917	-1.33168	4.76943e-06	-1.56789	-1.32935
70448644	chr2:70448644:G:A	2.36637e-06	-1.13299e-10	-1.3386	1.11758e-05	-1.13299e-10	-1.34373	2.253e-05	-1.13299e-10	-1.34462
70448722	chr2:70448722:G:A	1.89135e-06	-1.56266	-3.69445e-10	8.89423e-06	-1.57208	-3.69445e-10	1.80059e-05	-1.56876	-3.69445e-10
70448782	chr2:70448782:T:C	1.01537e-05	-1.13299e-10	0.117888	5.32577e-05	-1.13299e-10	0.21766	0.000108127	-1.13299e-10	0.223845
70449087	chr2:70449087:T:A	2.31916e-06	-1.13299e-10	-1.35875	1.09624e-05	-1.13299e-10	-1.36301	2.20854e-05	-1.13299e-10	-1.36455
70449507	chr2:70449507:A:G	7.92219e-07	-1.05757	-1.37529	3.83329e-06	-1.03659	-1.37717	7.55006e-06	-1.0616	-1.37631
70449672	chr2:70449672:C:T	2.32669e-06	-1.13299e-10	-1.35551	1.09958e-05	-1.13299e-10	-1.35997	2.21497e-05	-1.13299e-10	-1.36164
70450196	chr2:70450196:CT:C	5.66994e-06	-1.13299e-10	-0.464772	2.47347e-05	-1.13299e-10	-0.549274	4.96408e-05	-1.13299e-10	-0.55465
70450250	chr2:70450250:A:G	4.41067e-06	-1.13299e-10	-0.715924	2.24294e-05	-1.13299e-10	-0.647111	4.56116e-05	-1.13299e-10	-0.639301
70450262	chr2:70450262:C:G	2.63711e-06	-1.13299e-10	-1.23027	1.2892e-05	-1.13299e-10	-1.20088	2.61183e-05	-1.13299e-10	-1.19683
70450279	chr2:70450279:T:C	1.99392e-06	-1.50985	-3.69445e-10	9.44906e-06	-1.51157	-3.69445e-10	1.88845e-05	-1.52112	-3.69445e-10
70450307	chr2:70450307:A:G	7.39687e-07	-1.42104	-1.08044	3.29425e-06	-1.42813	-1.13717	6.68434e-06	-1.42466	-1.13503
70450331	chr2:70450331:G:A	9.41613e-07	-1.54217	-0.717942	4.76002e-06	-1.54476	-0.652467	9.50745e-06	-1.55329	-0.654096
70450336	chr2:70450336:C:T	2.37339e-06	-0.227339	-1.10829	1.31699e-05	-0.131591	-1.04796	2.30264e-05	-0.278965	-1.04386
70450680	chr2:70450680:C:T	2.28844e-06	-1.13299e-10	-1.37208	1.09045e-05	-1.13299e-10	-1.3683	2.20127e-05	-1.13299e-10	-1.36784
70450862	chr2:70450862:G:A	8.26047e-07	-1.54821	-0.84285	4.14697e-06	-1.55053	-0.784577	8.29476e-06	-1.5581	-0.78574
70450968	chr2:70450968:A:T	2.35156e-06	-1.34487	-3.69445e-10	1.20637e-05	-1.26728	-3.69445e-10	2.33347e-05	-1.30952	-3.69445e-10
70451040	chr2:70451040:C:T	6.86694e-07	-1.56754	-1.00828	3.43679e-06	-1.57479	-0.948151	6.98164e-06	-1.5737	-0.942476
70451041	chr2:70451041:C:A	9.23916e-07	-1.55386	-0.725226	4.18846e-06	-1.55269	-0.77246	8.39468e-06	-1.55977	-0.772095
70451044	chr2:70451044:G:A	8.19136e-07	-1.55568	-0.843777	4.1137e-06	-1.55774	-0.785421	8.23847e-06	-1.56399	-0.786656
70451873	chr2:70451873:C:T	2.37364e-06	-1.13299e-10	-1.33553	1.12064e-05	-1.13299e-10	-1.341	2.25528e-05	-1.13299e-10	-1.3436
70451935	chr2:70451935:G:A	7.93918e-07	-1.55326	-0.877465	3.98004e-06	-1.55528	-0.820914	7.96913e-06	-1.56196	-0.82193
70451996	chr2:70451996:C:T	2.34184e-06	-1.13299e-10	-1.34902	1.13337e-05	-1.13299e-10	-1.32971	2.29749e-05	-1.13299e-10	-1.32506
70452105	chr2:70452105:A:C	1.04857e-06	-1.54709	-0.605436	4.73767e-06	-1.54592	-0.656014	9.49158e-06	-1.55388	-0.655177
70452235	chr2:70452235:T:C	4.71926e-06	-1.13299e-10	-0.6483	2.40282e-05	-1.13299e-10	-0.578255	4.89618e-05	-1.13299e-10	-0.568423
70452627	chr2:70452627:C:T	2.58251e-06	0.107571	-1.35876	1.37603e-05	0.210582	-1.34628	2.35282e-05	0.0449021	-1.34616
70452763	chr2:70452763:G:A	2.45955e-06	-1.13299e-10	-1.29997	1.12335e-05	-1.13299e-10	-1.33858	2.26794e-05	-1.13299e-10	-1.33801
70453079	chr2:70453079:CT:C	1.07871e-06	-1.49983	-0.624357	5.44256e-06	-1.50325	-0.559987	1.08234e-05	-1.51662	-0.56113
70453479	chr2:70453479:T:C	5.12696e-06	-1.13299e-10	-0.565438	2.43898e-05	-1.13299e-10	-0.563319	4.92078e-05	-1.13299e-10	-0.563411
70453798	chr2:70453798:A:T	2.2854e-06	-1.13299e-10	-1.37341	1.08866e-05	-1.13299e-10	-1.36995	2.19757e-05	-1.13299e-10	-1.36953
70453818	chr2:70453818:A:G	9.04254e-07	-1.55702	-0.743572	4.57076e-06	-1.55912	-0.678686	9.15976e-06	-1.56488	-0.679768
70454013	chr2:70454013:A:T	3.38706e-06	-1.13299e-10	-0.97999	1.58176e-05	-1.13299e-10	-0.996362	3.18125e-05	-1.13299e-10	-0.999604
70454164	chr2:70454164:G:A	1.86857e-06	-1.57478	-3.69445e-10	8.97594e-06	-1.56293	-3.69445e-10	1.80939e-05	-1.56389	-3.69445e-10
70454274	chr2:70454274:C:T	1.86716e-06	-1.57553	-3.69445e-10	9.03249e-06	-1.55665	-3.69445e-10	1.8204e-05	-1.55782	-3.69445e-10
70454278	chr2:70454278:G:A	2.27416e-06	-1.13299e-10	-1.37834	1.08436e-05	-1.13299e-10	-1.3739	2.18773e-05	-1.13299e-10	-1.37401
70454364	chr2:70454364:G:T	2.51362e-06	0.0182189	-1.29644	1.37337e-05	0.124365	-1.26199	2.36648e-05	-0.0360883	-1.25939
70454517	chr2:70454517:A:G	7.7733e-07	-1.55637	-0.895468	3.90834e-06	-1.55851	-0.835859	7.83097e-06	-1.56443	-0.836948
70454838	chr2:70454838:C:T	4.99838e-06	-1.13299e-10	-0.590838	2.39938e-05	-1.13299e-10	-0.579686	4.84649e-05	-1.13299e-10	-0.578623
70455035	chr2:70455035:C:T	2.27398e-06	-1.13299e-10	-1.37842	1.08691e-05	-1.13299e-10	-1.37156	2.19283e-05	-1.13299e-10	-1.37169
70455224	chr2:70455224:GA:G	7.32636e-07	-1.56482	-0.94624	3.66782e-06	-1.57541	-0.882473	7.4512e-06	-1.57474	-0.876346
70455511	chr2:70455511:G:C	3.04625e-06	-1.13299e-10	-1.08604	1.56586e-05	-1.13299e-10	-1.00646	3.2128e-05	-1.13299e-10	-0.989737
70456175	chr2:70456175:C:T	2.27456e-06	-1.13299e-10	-1.37817	1.09318e-05	-1.13299e-10	-1.36581	2.20733e-05	-1.13299e-10	-1.3651
70456218	chr2:70456218:A:G	2.28947e-06	-1.13299e-10	-1.37163	1.07945e-05	-1.13299e-10	-1.37845	2.17806e-05	-1.13299e-10	-1.37844
70456621	chr2:70456621:T:C	4.94558e-07	-1.52752	-1.37652	2.33389e-06	-1.5319	-1.37804	4.65757e-06	-1.54292	-1.37805
70456932	chr2:70456932:T:C	7.66021e-07	-1.55866	-0.907836	3.85318e-06	-1.56071	-0.847874	7.72639e-06	-1.56614	-0.848685
70457280	chr2:70457280:T:C	2.37745e-06	-1.13299e-10	-1.33392	1.11014e-05	-1.13299e-10	-1.35042	2.241e-05	-1.13299e-10	-1.34996
70457662	chr2:70457662:C:T	3.08045e-06	-1.13299e-10	-1.07488	1.38014e-05	-1.13299e-10	-1.13271	2.78092e-05	-1.13299e-10	-1.1341
70457730	chr2:70457730:C:T	2.58781e-06	-1.13299e-10	-1.24914	1.29716e-05	-1.13299e-10	-1.19472	2.61961e-05	-1.13299e-10	-1.19385
70457731	chr2:70457731:G:A	1.87975e-06	-1.56881	-3.69445e-10	9.28976e-06	-1.52857	-3.69445e-10	1.89028e-05	-1.52015	-3.69445e-10
70458594	chr2:70458594:A:G	2.50956e-06	-1.13299e-10	-1.27985	1.20663e-05	-1.13299e-10	-1.26707	2.44242e-05	-1.13299e-10	-1.26389
70458638	chr2:70458638:T:C	2.51025e-06	-1.13299e-10	-1.27957	1.23479e-05	-1.13299e-10	-1.24399	2.49219e-05	-1.13299e-10	-1.24372
70458872	chr2:70458872:C:G	3.02012e-06	-1.13299e-10	-1.09466	1.36827e-05	-1.13299e-10	-1.14135	2.7665e-05	-1.13299e-10	-1.1393
70459562	chr2:70459562:G:A	2.58198e-06	0.0259904	-1.27739	1.35882e-05	0.0962226	-1.2445	2.40196e-05	-0.0378336	-1.24276
70459920	chr2:70459920:A:G	3.63093e-06	-0.0360195	-0.874443	1.78917e-05	0.0192207	-0.892365	3.1815e-05	-0.111232	-0.888295
70461249	chr2:70461249:C:G	3.40164e-06	0.247935	-1.22363	1.80924e-05	0.321443	-1.18343	3.17184e-05	0.177851	-1.18042
70461611	chr2:70461611:C:T	3.09676e-06	-1.13299e-10	-1.06959	1.57452e-05	-1.13299e-10	-1.00095	3.19191e-05	-1.13299e-10	-0.996259
70462160	chr2:70462160:C:T	2.9277e-06	-0.761698	-0.364037	1.58957e-05	-0.629878	-0.361554	3.09302e-05	-0.663534	-0.364195
70462319	chr2:70462319:A:T	6.31282e-07	-1.46752	-1.19243	3.17025e-06	-1.42784	-1.17583	6.47755e-06	-1.41813	-1.173
70462657	chr2:70462657:C:G	1.92088e-06	-1.54717	-3.69445e-10	9.69547e-06	-1.48582	-3.69445e-10	1.88685e-05	-1.52197	-3.69445e-10
70462781	chr2:70462781:A:G	2.54443e-06	-0.000252707	-1.26579	1.23436e-05	0.0431357	-1.28748	2.18497e-05	-0.0879492	-1.28733
70463623	chr2:70463623:G:C	1.08615e-05	-1.13299e-10	0.185271	5.472e-05	-1.13299e-10	0.244746	0.000111557	-1.13299e-10	0.255072
70463870	chr2:70463870:G:A	4.02409e-05	-1.13299e-10	1.49493	0.000200992	-1.13299e-10	1.54578	0.000416116	-1.13299e-10	1.5715
70463912	chr2:70463912:A:G	1.13138e-05	-1.13299e-10	0.226072	5.70423e-05	-1.13299e-10	0.286311	0.000116307	-1.13299e-10	0.296768
70463994	chr2:70463994:T:C	4.95306e-06	-1.13299e-10	-0.599946	2.50229e-05	-1.13299e-10	-0.537693	5.08034e-05	-1.13299e-10	-0.5315
70464384	chr2:70464384:G:A	3.86304e-06	0.472799	-1.3213	1.84231e-05	0.534386	-1.37826	3.56856e-05	0.493725	-1.37844
70464634	chr2:70464634:T:C	5.76311e-07	-1.51099	-1.24007	2.57585e-06	-1.52228	-1.28902	5.11698e-06	-1.53797	-1.28893
70464790	chr2:70464790:G:C	2.33588e-06	-1.13299e-10	-1.35156	1.10452e-05	-1.13299e-10	-1.35548	2.23426e-05	-1.13299e-10	-1.35297
70464963	chr2:70464963:C:T	5.56562e-06	-1.13299e-10	-0.483343	2.72729e-05	-1.13299e-10	-0.45159	5.59948e-05	-1.13299e-10	-0.434204
70464996	chr2:70464996:C:T	3.10251e-06	0.196163	-1.2639	1.64584e-05	0.27224	-1.22888	2.88344e-05	0.128577	-1.22647
70465103	chr2:70465103:T:C	2.7462e-06	-1.13299e-10	-1.18973	1.3694e-05	-1.13299e-10	-1.14053	2.76858e-05	-1.13299e-10	-1.13854
70465167	chr2:70465167:A:G	1.88318e-06	-1.56699	-3.69445e-10	9.33329e-06	-1.52389	-3.69445e-10	1.83467e-05	-1.55002	-3.69445e-10
70465210	chr2:70465210:C:T	7.63784e-06	-1.13299e-10	-0.166837	3.7533e-05	-1.13299e-10	-0.132263	7.73053e-05	-1.13299e-10	-0.111701
70465222	chr2:70465222:G:A	5.32889e-06	-1.13299e-10	-0.526809	2.62023e-05	-1.13299e-10	-0.491636	5.38724e-05	-1.13299e-10	-0.472845
70465392	chr2:70465392:C:T	1.63076e-06	-0.615095	-1.09581	5.61254e-06	-0.828515	-1.20397	1.13737e-05	-0.825242	-1.20291
70465393	chr2:70465393:G:A	2.93661e-06	-1.13299e-10	-1.1227	1.42948e-05	-1.13299e-10	-1.09759	2.89627e-05	-1.13299e-10	-1.09345
70465397	chr2:70465397:T:C	2.27588e-06	-1.13299e-10	-1.37759	1.08083e-05	-1.13299e-10	-1.37717	2.18192e-05	-1.13299e-10	-1.37667
70465417	chr2:70465417:G:A	2.2741e-06	-1.13299e-10	-1.37837	1.07946e-05	-1.13299e-10	-1.37843	2.17806e-05	-1.13299e-10	-1.37844
70465425	chr2:70465425:C:T	8.73726e-07	-1.56221	-0.772733	4.88932e-06	-1.55517	-0.615255	9.96094e-06	-1.54984	-0.610948
70465797	chr2:70465797:C:T	2.36299e-06	-1.13299e-10	-1.34002	1.12461e-05	-1.13299e-10	-1.33747	2.27194e-05	-1.13299e-10	-1.33624
70465834	chr2:70465834:G:A	5.32889e-06	-1.13299e-10	-0.526809	2.62023e-05	-1.13299e-10	-0.491636	5.38724e-05	-1.13299e-10	-0.472845
70466630	chr2:70466630:G:A	1.75583e-05	-1.13299e-10	0.665575	9.63323e-05	-1.13299e-10	0.810322	0.000197312	-1.13299e-10	0.825324
70466864	chr2:70466864:G:A	2.39377e-06	-1.32708	-3.69445e-10	1.18881e-05	-1.28195	-3.69445e-10	2.37191e-05	-1.29318	-3.69445e-10
70467029	chr2:70467029:C:A	2.2856e-06	-1.13299e-10	-1.37332	1.07948e-05	-1.13299e-10	-1.37842	2.17805e-05	-1.13299e-10	-1.37845
70467032	chr2:70467032:T:C	3.2102e-06	0.308086	-1.3417	2.02723e-05	0.576893	-1.32512	3.63587e-05	0.455142	-1.32117
70467077	chr2:70467077:A:T	2.27595e-06	-1.13299e-10	-1.37755	1.08087e-05	-1.13299e-10	-1.37713	2.18196e-05	-1.13299e-10	-1.37665
70467087	chr2:70467087:G:A	6.3744e-07	-1.45482	-1.19542	3.04439e-06	-1.4116	-1.23259	6.03199e-06	-1.43095	-1.23144
70467133	chr2:70467133:C:T	5.94244e-07	-1.44039	-1.28003	3.0176e-06	-1.38614	-1.26689	5.97494e-06	-1.40779	-1.2641
70467213	chr2:70467213:A:T	1.86731e-06	-1.57545	-3.69445e-10	9.03936e-06	-1.55589	-3.69445e-10	1.82348e-05	-1.55613	-3.69445e-10
70467367	chr2:70467367:C:T	2.27443e-06	-1.13299e-10	-1.37822	1.08671e-05	-1.13299e-10	-1.37174	2.1948e-05	-1.13299e-10	-1.37079
70467402	chr2:70467402:T:C	6.98735e-06	-1.13299e-10	-0.255851	3.43118e-05	-1.13299e-10	-0.221992	7.06402e-05	-1.13299e-10	-0.201864
70467951	chr2:70467951:C:A	5.35263e-06	-1.13299e-10	-0.522364	2.7158e-05	-1.13299e-10	-0.45581	5.51531e-05	-1.13299e-10	-0.449351
70468221	chr2:70468221:G:T	2.3619e-06	-1.13299e-10	-1.34049	1.12493e-05	-1.13299e-10	-1.33718	2.27266e-05	-1.13299e-10	-1.33593
70468430	chr2:70468430:C:T	2.53979e-06	0.0341715	-1.30204	1.33773e-05	0.109081	-1.273	2.35436e-05	-0.0296961	-1.27092
70468548	chr2:70468548:G:A	3.4039e-06	-1.13299e-10	-0.975029	1.72545e-05	-1.13299e-10	-0.909408	3.48831e-05	-1.13299e-10	-0.907462
70468620	chr2:70468620:C:T	1.32278e-05	-1.13299e-10	0.382368	7.11474e-05	-1.13299e-10	0.507272	0.000147324	-1.13299e-10	0.533168
70468854	chr2:70468854:C:T	3.81242e-06	-1.13299e-10	-0.861688	1.87458e-05	-1.13299e-10	-0.826513	3.81902e-05	-1.13299e-10	-0.816884
70469011	chr2:70469011:T:G	4.0499e-06	-1.13299e-10	-0.80126	1.89272e-05	-1.13299e-10	-0.816883	3.83263e-05	-1.13299e-10	-0.813327
70469013	chr2:70469013:G:A	3.38059e-06	-1.13299e-10	-0.981902	1.7132e-05	-1.13299e-10	-0.916537	3.4634e-05	-1.13299e-10	-0.914626
70469371	chr2:70469371:A:G	7.68979e-07	-1.39497	-1.06767	3.65569e-06	-1.34444	-1.11675	7.22102e-06	-1.36694	-1.11553
70469642	chr2:70469642:C:T	2.65908e-06	-1.13299e-10	-1.22197	1.31737e-05	-1.13299e-10	-1.17926	2.66798e-05	-1.13299e-10	-1.17556
70469697	chr2:70469697:C:T	9.26766e-07	-1.32381	-0.9522	5.3694e-06	-1.27145	-0.805315	1.11369e-05	-1.24781	-0.801383
70469727	chr2:70469727:A:G	1.88376e-06	-1.56668	-3.69445e-10	8.87693e-06	-1.57403	-3.69445e-10	1.79626e-05	-1.57117	-3.69445e-10
70469821	chr2:70469821:A:G	7.34431e-07	-1.42283	-1.08578	3.48194e-06	-1.37673	-1.13316	6.88385e-06	-1.39806	-1.13222
70470051	chr2:70470051:AGG:A	1.42881e-05	0.459473	-3.69445e-10	4.01755e-05	-0.0642252	-3.69445e-10	7.45139e-05	-0.148477	-3.69445e-10
70470535	chr2:70470535:G:A	4.31823e-06	-0.855619	0.118513	2.04531e-05	-0.841078	0.101729	3.88635e-05	-0.911131	0.111724
70471175	chr2:70471175:G:A	3.39409e-06	-1.13299e-10	-0.977916	1.54587e-05	-1.13299e-10	-1.01931	3.10221e-05	-1.13299e-10	-1.02476
70471322	chr2:70471322:G:A	4.01433e-06	-1.13299e-10	-0.810081	1.77143e-05	-1.13299e-10	-0.88311	3.54463e-05	-1.13299e-10	-0.891445
70471399	chr2:70471399:T:G	7.8243e-07	-1.21137	-1.23394	3.50796e-06	-1.24764	-1.2548	6.71695e-06	-1.29882	-1.25601
70471441	chr2:70471441:C:T	7.49154e-06	-0.186177	-3.69445e-10	2.42196e-05	-0.570322	-3.69445e-10	4.5401e-05	-0.64393	-3.69445e-10
70471443	chr2:70471443:C:T	1.03256e-06	-0.972598	-1.19532	4.66535e-06	-1.00581	-1.21151	8.77634e-06	-1.07568	-1.21172
70471458	chr2:70471458:A:G	7.32469e-07	-1.21769	-1.29359	3.59694e-06	-1.18086	-1.29654	6.89225e-06	-1.23314	-1.29592
70471634	chr2:70471634:G:A	7.21494e-07	-1.15533	-1.37105	3.60397e-06	-1.1192	-1.35625	6.86498e-06	-1.17865	-1.35438
70471645	chr2:70471645:G:T	5.45172e-05	-1.13299e-10	1.79856	0.000318031	-1.13299e-10	2.00467	0.000667162	-1.13299e-10	2.04357
70471724	chr2:70471724:C:T	1.11239e-06	-1.00024	-1.09321	5.7751e-06	-0.941066	-1.06286	1.09398e-05	-1.00906	-1.058
70472027	chr2:70472027:T:C	9.36557e-07	-1.2334	-1.0321	4.62701e-06	-1.19101	-1.03456	8.87591e-06	-1.24441	-1.03171
70472191	chr2:70472191:A:G	6.10549e-07	-1.50762	-1.18573	2.7117e-06	-1.5547	-1.20521	5.44012e-06	-1.55773	-1.20794
70473055	chr2:70473055:G:A	2.38195e-06	-1.13299e-10	-1.33203	1.10457e-05	-1.13299e-10	-1.35544	2.2259e-05	-1.13299e-10	-1.35672
70473104	chr2:70473104:T:C	7.63776e-07	-1.09362	-1.37582	3.80171e-06	-1.04814	-1.37389	7.19768e-06	-1.11214	-1.37357
70473149	chr2:70473149:A:C	9.92894e-07	-0.937603	-1.26948	5.52349e-06	-0.865004	-1.18347	1.01846e-05	-0.964325	-1.17426
70473292	chr2:70473292:G:A	3.66437e-06	-1.13299e-10	-0.901295	1.82525e-05	-1.13299e-10	-0.853179	3.71846e-05	-1.13299e-10	-0.84357
70473617	chr2:70473617:T:G	2.64836e-06	-1.13299e-10	-1.22601	1.24758e-05	-1.13299e-10	-1.23369	2.50696e-05	-1.13299e-10	-1.23781
70473680	chr2:70473680:G:GA	2.07951e-06	-1.46782	-3.69445e-10	9.70198e-06	-1.48515	-3.69445e-10	1.96595e-05	-1.4809	-3.69445e-10
70473804	chr2:70473804:G:T	1.2244e-05	-1.13299e-10	0.305087	4.96062e-05	-1.13299e-10	0.146633	9.9221e-05	-1.13299e-10	0.137887
70473880	chr2:70473880:A:G	2.86391e-06	-1.13299e-10	-1.14776	1.42977e-05	-1.13299e-10	-1.09739	2.89283e-05	-1.13299e-10	-1.09464
70473944	chr2:70473944:T:C	7.0154e-07	-1.20096	-1.35346	3.49076e-06	-1.15922	-1.34814	6.66081e-06	-1.216	-1.34722
70473989	chr2:70473989:G:A	2.5183e-06	-1.13299e-10	-1.27637	1.16062e-05	-1.13299e-10	-1.30594	2.33907e-05	-1.13299e-10	-1.30713
70474149	chr2:70474149:G:A	2.3738e-06	-1.13299e-10	-1.33546	1.09192e-05	-1.13299e-10	-1.36696	2.20068e-05	-1.13299e-10	-1.36811
70474338	chr2:70474338:G:A	2.39047e-06	-1.13299e-10	-1.32846	1.09602e-05	-1.13299e-10	-1.36321	2.20855e-05	-1.13299e-10	-1.36454
70474791	chr2:70474791:G:A	6.95208e-07	-1.46002	-1.10347	3.02208e-06	-1.48418	-1.16736	6.18932e-06	-1.4689	-1.16774
70475101	chr2:70475101:C:T	8.44982e-07	-0.990831	-1.37756	4.2971e-06	-0.92611	-1.37343	8.0873e-06	-0.995796	-1.37337
70475670	chr2:70475670:T:A	4.67472e-06	-1.13299e-10	-0.657782	1.84668e-05	-1.13299e-10	-0.841508	3.72756e-05	-1.13299e-10	-0.841124
70476349	chr2:70476349:C:G	8.94082e-07	-1.20671	-1.1052	3.8561e-06	-1.22922	-1.17861	8.04936e-06	-1.19551	-1.17836
70476715	chr2:70476715:C:A	1.49912e-06	-0.416833	-1.37824	8.14223e-06	-0.28302	-1.3774	1.49949e-05	-0.374365	-1.37739
70476738	chr2:70476738:C:T	5.45288e-07	-1.53251	-1.27389	2.46454e-06	-1.56675	-1.28873	4.95407e-06	-1.56862	-1.29063
70476898	chr2:70476898:C:G	1.34323e-06	-0.527132	-1.37774	6.40202e-06	-0.522438	-1.37843	1.17745e-05	-0.615084	-1.37845
70477379	chr2:70477379:A:G	1.13687e-06	-0.752667	-1.31901	5.96321e-06	-0.661313	-1.31056	1.11703e-05	-0.737192	-1.30901
70477568	chr2:70477568:C:T	3.38497e-06	-1.13299e-10	-0.980605	1.65359e-05	-1.13299e-10	-0.951948	3.36611e-05	-1.13299e-10	-0.94312
70478084	chr2:70478084:TCCCCAG:T	6.83543e-07	-1.22276	-1.35765	3.29882e-06	-1.23977	-1.32415	6.89985e-06	-1.2066	-1.32137
70478270	chr2:70478270:C:T	6.14553e-07	-1.47286	-1.21395	2.72484e-06	-1.53231	-1.22276	5.46176e-06	-1.53664	-1.22505
70478307	chr2:70478307:A:T	2.27413e-06	-1.13299e-10	-1.37836	1.0857e-05	-1.13299e-10	-1.37267	2.19192e-05	-1.13299e-10	-1.3721
70478425	chr2:70478425:T:C	5.9135e-07	-1.50659	-1.21871	2.65562e-06	-1.55305	-1.22775	5.32957e-06	-1.55621	-1.22998
70478855	chr2:70478855:G:A	3.33658e-06	-0.995006	-3.69445e-10	1.50934e-05	-1.04322	-3.69445e-10	3.11878e-05	-1.01943	-3.69445e-10
70478899	chr2:70478899:A:T	1.46991e-06	-0.436548	-1.3782	7.96955e-06	-0.304356	-1.3775	1.46977e-05	-0.39426	-1.37751
70478976	chr2:70478976:G:A	1.41479e-06	-0.477969	-1.375	7.63405e-06	-0.346575	-1.37829	1.40923e-05	-0.435547	-1.37829
70479413	chr2:70479413:T:C	2.28115e-06	-1.13299e-10	-1.37527	1.10178e-05	-1.13299e-10	-1.35797	2.22566e-05	-1.13299e-10	-1.35683
70479605	chr2:70479605:A:C	1.27505e-05	-1.13299e-10	0.345616	5.14816e-05	-1.13299e-10	0.183742	0.000103036	-1.13299e-10	0.175616
70480634	chr2:70480634:A:C	3.1698e-06	-1.13299e-10	-1.04628	1.47683e-05	-1.13299e-10	-1.065	2.9742e-05	-1.13299e-10	-1.0669
70481029	chr2:70481029:C:T	1.14763e-05	-1.13299e-10	0.240335	6.12872e-05	-1.13299e-10	0.358089	0.000125545	-1.13299e-10	0.373201
70481064	chr2:70481064:C:G	5.56212e-07	-1.5233	-1.26326	2.50043e-06	-1.56245	-1.27857	5.02447e-06	-1.56467	-1.28047
70481129	chr2:70481129:G:A	1.35344e-06	-0.533526	-1.36378	7.24349e-06	-0.404494	-1.37288	1.34057e-05	-0.490891	-1.37289
70481225	chr2:70481225:T:C	1.79427e-06	-0.240355	-1.375	8.66019e-06	-0.220912	-1.37783	1.57925e-05	-0.322193	-1.37774
70481707	chr2:70481707:C:T	2.27435e-06	-1.13299e-10	-1.37826	1.08529e-05	-1.13299e-10	-1.37305	2.19106e-05	-1.13299e-10	-1.37249
70482420	chr2:70482420:A:G	6.13238e-07	-1.50563	-1.18332	2.75009e-06	-1.55248	-1.19336	5.5169e-06	-1.55568	-1.19597
70482598	chr2:70482598:C:T	5.31818e-06	-1.13299e-10	-0.528821	2.66969e-05	-1.13299e-10	-0.472935	5.43583e-05	-1.13299e-10	-0.463866
70482638	chr2:70482638:A:T	6.07287e-07	-1.50648	-1.19222	2.72493e-06	-1.55305	-1.20199	5.46705e-06	-1.55617	-1.20455
70482888	chr2:70482888:C:G	1.32224e-05	-1.13299e-10	0.381959	5.72495e-05	-1.13299e-10	0.289936	0.000115619	-1.13299e-10	0.290838
70482966	chr2:70482966:A:G	6.01703e-07	-1.51965	-1.18829	2.71564e-06	-1.56025	-1.1982	5.45148e-06	-1.56282	-1.20076
70483135	chr2:70483135:C:T	1.22236e-05	-1.13299e-10	0.303419	6.57027e-05	-1.13299e-10	0.427658	0.000134595	-1.13299e-10	0.442805
70483274	chr2:70483274:G:C	5.50363e-07	-1.43154	-1.36559	2.55806e-06	-1.45701	-1.36122	5.21224e-06	-1.44899	-1.35947
70483564	chr2:70483564:G:C	6.16832e-07	-1.50331	-1.1798	2.76301e-06	-1.55129	-1.18987	5.54276e-06	-1.5545	-1.19247
70483574	chr2:70483574:A:G	1.57448e-05	-1.13299e-10	0.55656	8.54821e-05	-1.13299e-10	0.690824	0.000175479	-1.13299e-10	0.708058
70483632	chr2:70483632:C:T	2.2761e-06	-1.13299e-10	-1.37749	1.08283e-05	-1.13299e-10	-1.37532	2.18578e-05	-1.13299e-10	-1.3749
70483704	chr2:70483704:T:C	2.67594e-06	-1.13299e-10	-1.21565	1.23601e-05	-1.13299e-10	-1.24301	2.49058e-05	-1.13299e-10	-1.24436
70484016	chr2:70484016:T:A	6.05152e-07	-1.50123	-1.201	2.71015e-06	-1.55001	-1.21047	5.4363e-06	-1.55336	-1.21301
70484051	chr2:70484051:T:C	6.17293e-07	-1.50725	-1.17511	2.76991e-06	-1.55341	-1.18526	5.55666e-06	-1.55654	-1.18792
70484312	chr2:70484312:T:C	6.15018e-07	-1.49657	-1.18949	2.7483e-06	-1.54714	-1.19936	5.51162e-06	-1.55069	-1.20191
70484405	chr2:70484405:C:A	3.01726e-06	-1.13299e-10	-1.0956	1.38242e-05	-1.13299e-10	-1.13106	2.78381e-05	-1.13299e-10	-1.13306
70484475	chr2:70484475:T:C	6.02067e-07	-1.50686	-1.20048	2.7034e-06	-1.55317	-1.20981	5.42429e-06	-1.5563	-1.21228
70484589	chr2:70484589:T:A	1.39733e-06	-0.501276	-1.36411	7.43489e-06	-0.379075	-1.37222	1.37591e-05	-0.46553	-1.37224
70484598	chr2:70484598:G:A	9.5314e-07	-1.17959	-1.06835	4.11802e-06	-1.19604	-1.14607	8.60265e-06	-1.16128	-1.14611
70484784	chr2:70484784:G:A	1.71791e-05	-1.13299e-10	0.643745	9.32308e-05	-1.13299e-10	0.777596	0.00019157	-1.13299e-10	0.79579
70484873	chr2:70484873:T:C	3.70962e-06	0.392605	-1.28163	2.26323e-05	0.432219	-1.07032	4.21275e-05	0.331495	-1.05026
70485109	chr2:70485109:A:G	1.84759e-06	-0.221295	-1.36478	9.00291e-06	-0.204563	-1.35537	1.63789e-05	-0.307591	-1.35588
70485221	chr2:70485221:C:T	3.52504e-06	-1.13299e-10	-0.940059	1.96272e-05	-1.13299e-10	-0.780568	3.9483e-05	-1.13299e-10	-0.783593
70485381	chr2:70485381:G:A	1.86745e-06	-1.57538	-3.69445e-10	9.00453e-06	-1.55975	-3.69445e-10	1.8153e-05	-1.56063	-3.69445e-10
70485387	chr2:70485387:G:A	2.27523e-06	-1.13299e-10	-1.37787	1.0838e-05	-1.13299e-10	-1.37442	2.18787e-05	-1.13299e-10	-1.37395
70485458	chr2:70485458:G:A	2.96833e-06	-1.13299e-10	-1.11195	1.30064e-05	-1.13299e-10	-1.19204	2.62474e-05	-1.13299e-10	-1.1919
70485670	chr2:70485670:T:C	2.39873e-06	-0.626866	-0.698145	1.30751e-05	-0.540075	-0.646696	2.47752e-05	-0.611727	-0.637894
70485728	chr2:70485728:C:T	5.67575e-07	-1.4909	-1.27543	2.51637e-06	-1.54469	-1.28997	5.05172e-06	-1.548	-1.29173
70485883	chr2:70485883:A:G	2.26781e-05	-1.13299e-10	0.921447	9.70748e-05	-1.13299e-10	0.817999	0.000196267	-1.13299e-10	0.820015
70486527	chr2:70486527:G:C	1.08222e-06	-1.03859	-1.08234	4.62414e-06	-1.06179	-1.1644	9.79395e-06	-1.01327	-1.16443
70486683	chr2:70486683:A:G	2.69455e-06	-1.20872	-3.69445e-10	1.1735e-05	-1.2949	-3.69445e-10	2.32955e-05	-1.3112	-3.69445e-10
70486869	chr2:70486869:T:A	1.42314e-05	0.455498	-3.69445e-10	8.76891e-05	0.716316	-3.69445e-10	0.000187012	0.771709	-3.69445e-10
70487168	chr2:70487168:G:A	6.02139e-07	-1.49624	-1.21098	2.69088e-06	-1.54724	-1.22037	5.39816e-06	-1.55062	-1.22278
70487366	chr2:70487366:T:C	2.05985e-06	-0.109761	-1.36756	1.00177e-05	-0.0943657	-1.35877	1.83644e-05	-0.189863	-1.35918
70487496	chr2:70487496:T:C	1.84067e-06	-0.213407	-1.37641	9.42056e-06	-0.152998	-1.36159	1.75077e-05	-0.236475	-1.36035
70487661	chr2:70487661:T:C	1.22146e-06	-0.634592	-1.36531	6.41747e-06	-0.536481	-1.36198	1.20002e-05	-0.613043	-1.3615
70487681	chr2:70487681:T:C	7.5004e-06	-1.13299e-10	-0.184995	3.50472e-05	-1.13299e-10	-0.200786	7.08887e-05	-1.13299e-10	-0.198353
70488204	chr2:70488204:G:A	4.97537e-06	-1.13299e-10	-0.595452	2.51917e-05	-1.13299e-10	-0.530969	5.11702e-05	-1.13299e-10	-0.524306
70488595	chr2:70488595:TTTACA:T	6.1374e-07	-1.50793	-1.1802	2.75493e-06	-1.5539	-1.19019	5.52732e-06	-1.55693	-1.19283
70488625	chr2:70488625:A:G	6.10259e-07	-1.51139	-1.18243	2.74302e-06	-1.55585	-1.19257	5.50449e-06	-1.55873	-1.19517
70488656	chr2:70488656:C:T	1.14918e-06	-0.724134	-1.33677	6.11476e-06	-0.638251	-1.30853	1.14527e-05	-0.716435	-1.30481
70488692	chr2:70488692:A:C	5.58001e-07	-1.40932	-1.37403	2.58556e-06	-1.43607	-1.37147	5.26829e-06	-1.42744	-1.37032
70489041	chr2:70489041:C:T	2.37285e-06	-1.13299e-10	-1.33586	1.15373e-05	-1.13299e-10	-1.3119	2.3328e-05	-1.13299e-10	-1.30981
70489182	chr2:70489182:G:A	2.95055e-06	-1.13299e-10	-1.11796	1.29416e-05	-1.13299e-10	-1.19703	2.61151e-05	-1.13299e-10	-1.19695
70489220	chr2:70489220:C:T	2.6368e-06	-1.13299e-10	-1.23038	1.25092e-05	-1.13299e-10	-1.23102	2.52415e-05	-1.13299e-10	-1.23098
70489414	chr2:70489414:T:C	5.72057e-07	-1.52117	-1.2373	2.56452e-06	-1.56149	-1.25422	5.15161e-06	-1.56383	-1.25633
70489467	chr2:70489467:T:C	1.48322e-06	-0.471995	-1.33374	7.84513e-06	-0.369053	-1.32854	1.4593e-05	-0.451377	-1.32755
70489574	chr2:70489574:C:T	1.0007e-05	-1.13299e-10	0.103336	4.09104e-05	-1.13299e-10	-0.0460983	8.19323e-05	-1.13299e-10	-0.0535704
70489863	chr2:70489863:T:G	5.82703e-07	-1.51745	-1.22258	2.6024e-06	-1.55992	-1.24113	5.22183e-06	-1.56232	-1.2443
70489895	chr2:70489895:A:G	5.97405e-07	-1.51047	-1.20464	2.65693e-06	-1.55613	-1.22418	5.32868e-06	-1.55881	-1.22755
70489934	chr2:70489934:CA:C	5.64416e-06	-0.46933	-3.69445e-10	2.30958e-05	-0.617832	-3.69445e-10	4.93438e-05	-0.560652	-3.69445e-10
70489946	chr2:70489946:C:T	9.00922e-07	-1.07528	-1.22901	3.96696e-06	-1.09774	-1.28174	8.29434e-06	-1.06201	-1.28188
70489955	chr2:70489955:G:A	1.2074e-06	-0.659177	-1.35231	6.41314e-06	-0.570258	-1.32888	1.19132e-05	-0.655841	-1.32597
70489983	chr2:70489983:G:A	2.15826e-06	-0.0991591	-1.33149	1.06233e-05	-0.0793039	-1.31513	1.9123e-05	-0.192395	-1.31617
70490100	chr2:70490100:T:C	2.27467e-06	-1.13299e-10	-1.37812	1.09162e-05	-1.13299e-10	-1.36724	2.20438e-05	-1.13299e-10	-1.36643
70490363	chr2:70490363:C:T	6.31526e-07	-1.48647	-1.1731	2.80724e-06	-1.54191	-1.18337	5.62232e-06	-1.54562	-1.1871
70490572	chr2:70490572:A:G	2.13611e-06	-1.44097	-3.69445e-10	9.78327e-06	-1.47681	-3.69445e-10	1.97454e-05	-1.47654	-3.69445e-10
70491563	chr2:70491563:T:C	1.66388e-06	-0.327729	-1.36307	8.88839e-06	-0.200494	-1.37224	1.65191e-05	-0.28267	-1.37228
70491888	chr2:70491888:C:G	2.35853e-06	-0.507396	-0.834515	1.34025e-05	-0.409716	-0.752325	2.5142e-05	-0.492285	-0.742637
70491954	chr2:70491954:T:A	2.73506e-06	-1.13299e-10	-1.1938	1.26974e-05	-1.13299e-10	-1.21608	2.55003e-05	-1.13299e-10	-1.22077
70492075	chr2:70492075:T:A	5.40042e-06	-1.13299e-10	-0.513475	2.73636e-05	-1.13299e-10	-0.448268	5.55631e-05	-1.13299e-10	-0.441945
70492332	chr2:70492332:C:G	5.81018e-07	-1.522	-1.22092	2.59897e-06	-1.56252	-1.23985	5.217e-06	-1.56461	-1.24293
70492383	chr2:70492383:A:G	6.24752e-07	-1.50371	-1.16664	2.79414e-06	-1.55247	-1.17749	5.60089e-06	-1.55538	-1.18116
70492787	chr2:70492787:G:A	2.94517e-06	-1.13299e-10	-1.11979	1.36772e-05	-1.13299e-10	-1.14175	2.7529e-05	-1.13299e-10	-1.14422
70492886	chr2:70492886:A:G	4.88305e-06	-1.13299e-10	-0.614181	2.57204e-05	-1.13299e-10	-0.510197	5.23266e-05	-1.13299e-10	-0.501959
70492938	chr2:70492938:C:T	1.24538e-06	-0.633401	-1.34711	6.56163e-06	-0.516317	-1.35993	1.22115e-05	-0.597328	-1.35975
70493113	chr2:70493113:A:C	8.28255e-07	-1.22823	-1.16016	3.59786e-06	-1.25164	-1.2255	7.48978e-06	-1.22056	-1.22536
70493318	chr2:70493318:G:A	5.83985e-07	-1.50925	-1.22858	2.59759e-06	-1.55597	-1.24693	5.21228e-06	-1.55852	-1.24993
70493342	chr2:70493342:C:T	1.76256e-05	-1.13299e-10	0.6694	9.57347e-05	-1.13299e-10	0.804098	0.00019655	-1.13299e-10	0.821452
70493469	chr2:70493469:G:C	6.31274e-07	-1.50629	-1.15367	2.82591e-06	-1.55391	-1.16474	5.66456e-06	-1.55672	-1.16851
70493471	chr2:70493471:C:T	7.68756e-07	-1.13933	-1.3236	3.75708e-06	-1.16275	-1.27109	7.93901e-06	-1.12076	-1.26691
70493874	chr2:70493874:A:G	2.36083e-06	-0.00742781	-1.33351	1.15407e-05	0.00404793	-1.31565	2.09965e-05	-0.0985301	-1.31658
70494853	chr2:70494853:T:G	2.08744e-06	-0.085863	-1.37815	1.05709e-05	-0.0254221	-1.37395	1.94457e-05	-0.118477	-1.37336
70494923	chr2:70494923:G:T	3.4246e-06	-1.13299e-10	-0.968967	1.58568e-05	-1.13299e-10	-0.993886	3.18913e-05	-1.13299e-10	-0.997129
70495631	chr2:70495631:G:A	5.7801e-06	-1.13299e-10	-0.445531	2.79934e-05	-1.13299e-10	-0.425513	5.63878e-05	-1.13299e-10	-0.427211
70495882	chr2:70495882:T:C	2.70195e-06	-1.13299e-10	-1.20598	1.2486e-05	-1.13299e-10	-1.23287	2.51908e-05	-1.13299e-10	-1.23299
70496032	chr2:70496032:A:G	9.82439e-07	-1.10431	-1.11336	4.25231e-06	-1.12589	-1.18413	8.87912e-06	-1.09131	-1.18445
70496063	chr2:70496063:G:A	5.50675e-06	-1.13299e-10	-0.493977	2.41392e-05	-1.13299e-10	-0.573646	4.86775e-05	-1.13299e-10	-0.574247
70496754	chr2:70496754:G:A	5.33468e-07	-1.46943	-1.35888	2.36235e-06	-1.53331	-1.36452	4.7492e-06	-1.53618	-1.36531
70496764	chr2:70496764:C:T	7.47593e-07	-1.23999	-1.25086	3.67289e-06	-1.23866	-1.21784	7.62367e-06	-1.21049	-1.21771
70497017	chr2:70497017:G:A	6.12047e-06	-1.13299e-10	-0.388313	2.67431e-05	-1.13299e-10	-0.471205	5.38728e-05	-1.13299e-10	-0.472838
70497699	chr2:70497699:C:T	1.214e-06	-0.872352	-1.13368	4.34853e-06	-1.15462	-1.13302	8.65305e-06	-1.16684	-1.13471
70497767	chr2:70497767:A:G	2.53998e-06	-1.13299e-10	-1.2678	1.20478e-05	-1.13299e-10	-1.2686	2.43094e-05	-1.13299e-10	-1.2686
70498124	chr2:70498124:AAC:A	1.06257e-06	-0.932864	-1.2064	3.81814e-06	-1.20272	-1.215	7.60958e-06	-1.2135	-1.21655
70498220	chr2:70498220:A:G	4.81124e-07	-1.57462	-1.35696	2.33996e-06	-1.57386	-1.33349	4.72782e-06	-1.57446	-1.33154
70498460	chr2:70498460:C:T	5.00978e-06	-0.588559	-3.69445e-10	2.44784e-05	-0.559689	-3.69445e-10	4.89476e-05	-0.568714	-3.69445e-10
70498463	chr2:70498463:C:T	6.84226e-07	-1.408	-1.17142	3.58903e-06	-1.40317	-1.07643	7.42326e-06	-1.38273	-1.07211
70498552	chr2:70498552:A:G	1.23818e-06	-0.863321	-1.12299	4.42583e-06	-1.14787	-1.12216	8.80329e-06	-1.16046	-1.12388
70498750	chr2:70498750:C:T	9.35842e-07	-0.899954	-1.36631	3.33391e-06	-1.18143	-1.3719	6.64611e-06	-1.19289	-1.37254
70499062	chr2:70499062:T:A	1.26457e-06	-0.838883	-1.12634	4.49653e-06	-1.12909	-1.12509	8.94984e-06	-1.14118	-1.12665
70499072	chr2:70499072:C:G	3.94998e-06	-1.13299e-10	-0.826242	1.98463e-05	-1.13299e-10	-0.769466	4.03026e-05	-1.13299e-10	-0.763047
70499153	chr2:70499153:T:A	2.63783e-06	-1.13299e-10	-1.23	1.2573e-05	-1.13299e-10	-1.22593	2.54511e-05	-1.13299e-10	-1.2227
70499720	chr2:70499720:C:T	1.24314e-06	-1.16449	-0.817821	5.89093e-06	-1.14938	-0.834687	1.06897e-05	-1.25409	-0.836097
70499946	chr2:70499946:C:G	3.87819e-06	-1.13299e-10	-0.844583	1.94728e-05	-1.13299e-10	-0.788465	3.9545e-05	-1.13299e-10	-0.782023
70500418	chr2:70500418:G:A	1.88022e-06	-1.56857	-3.69445e-10	8.92694e-06	-1.56841	-3.69445e-10	1.84408e-05	-1.5449	-3.69445e-10
70500578	chr2:70500578:T:A	4.60181e-06	-1.13299e-10	-0.673502	2.42289e-05	-1.13299e-10	-0.569938	4.92129e-05	-1.13299e-10	-0.563307
70500896	chr2:70500896:T:C	4.83392e-07	-1.57389	-1.35299	2.41145e-06	-1.55711	-1.32014	4.80942e-06	-1.57181	-1.31707
70501169	chr2:70501169:A:G	4.41834e-06	-1.13299e-10	-0.714188	2.31926e-05	-1.13299e-10	-0.613647	4.71001e-05	-1.13299e-10	-0.607189
70501227	chr2:70501227:A:C	3.79374e-06	-1.13299e-10	-0.8666	1.77752e-05	-1.13299e-10	-0.879677	3.57983e-05	-1.13299e-10	-0.881563
70501745	chr2:70501745:G:A	5.40154e-07	-1.44345	-1.3724	2.82934e-06	-1.37337	-1.34407	6.08056e-06	-1.31364	-1.34073
70501963	chr2:70501963:A:G	2.88043e-06	-1.13299e-10	-1.14201	1.40744e-05	-1.13299e-10	-1.11312	2.84341e-05	-1.13299e-10	-1.11187
70502121	chr2:70502121:A:C	1.17649e-06	-0.770504	-1.26691	5.61224e-06	-0.887644	-1.14489	1.21786e-05	-0.826365	-1.13342
70502182	chr2:70502182:G:A	6.39313e-07	-1.5363	-1.11102	3.37543e-06	-1.53439	-1.00657	6.91548e-06	-1.52381	-1.00189
70502245	chr2:70502245:G:T	1.55003e-06	-0.587866	-1.17381	5.21031e-06	-0.931725	-1.17512	1.03695e-05	-0.945364	-1.17523
70502376	chr2:70502376:A:G	2.38004e-06	-0.709274	-0.623562	1.25756e-05	-0.844323	-0.381401	2.76621e-05	-0.779415	-0.359985
70502433	chr2:70502433:G:A	1.0382e-06	-0.784282	-1.37818	3.6134e-06	-1.09464	-1.37819	7.20051e-06	-1.10722	-1.37809
70503138	chr2:70503138:A:G	2.98725e-06	-0.870353	-0.235247	1.16107e-05	-1.14174	-0.163812	2.32922e-05	-1.15393	-0.15741
70503228	chr2:70503228:G:A	5.38744e-06	-1.13299e-10	-0.515881	2.86316e-05	-1.13299e-10	-0.402973	5.82161e-05	-1.13299e-10	-0.395301
70503318	chr2:70503318:A:G	2.71521e-06	-0.86843	-0.332651	1.05085e-05	-1.14097	-0.264322	2.10652e-05	-1.15335	-0.258493
70503319	chr2:70503319:C:T	7.16587e-07	-1.53298	-1.00022	3.2847e-06	-1.49976	-1.06845	6.85891e-06	-1.46098	-1.07293
70503523	chr2:70503523:T:C	7.0373e-07	-1.52446	-1.02685	3.24322e-06	-1.48825	-1.09266	6.78219e-06	-1.44823	-1.09693
70503538	chr2:70503538:C:T	1.10881e-06	-0.73439	-1.36227	3.85259e-06	-1.05609	-1.35264	7.68623e-06	-1.06821	-1.35182
70503581	chr2:70503581:AT:A	2.35515e-06	-1.13299e-10	-1.34335	1.1451e-05	-1.13299e-10	-1.3194	2.31672e-05	-1.13299e-10	-1.31673
70503585	chr2:70503585:A:T	3.06041e-06	-1.13299e-10	-1.0814	1.41024e-05	-1.13299e-10	-1.11114	2.84651e-05	-1.13299e-10	-1.11078
70503944	chr2:70503944:C:T	2.29463e-06	-1.13299e-10	-1.36938	1.08408e-05	-1.13299e-10	-1.37416	2.18508e-05	-1.13299e-10	-1.37523
70504224	chr2:70504224:C:A	2.64541e-05	-1.13299e-10	1.07546	0.000143583	-1.13299e-10	1.20943	0.000297031	-1.13299e-10	1.23437
70504572	chr2:70504572:A:G	5.14166e-06	-1.13299e-10	-0.562575	2.72443e-05	-1.13299e-10	-0.452639	5.53848e-05	-1.13299e-10	-0.445159
70504727	chr2:70504727:G:A	2.80737e-06	-0.841119	-0.326585	1.08288e-05	-1.11688	-0.258396	2.17478e-05	-1.12765	-0.252302
70505063	chr2:70505063:T:C	1.21579e-06	-0.96247	-1.04209	7.16338e-06	-0.889167	-0.899333	1.31046e-05	-0.998572	-0.887931
70505130	chr2:70505130:T:G	7.4807e-07	-1.56514	-0.925067	3.33215e-06	-1.54481	-1.00906	6.86292e-06	-1.51908	-1.01425
70505217	chr2:70505217:A:C	5.06524e-06	-1.13299e-10	-0.577551	2.67851e-05	-1.13299e-10	-0.469638	5.4397e-05	-1.13299e-10	-0.463154
70505525	chr2:70505525:C:T	2.2741e-06	-1.13299e-10	-1.37837	1.08353e-05	-1.13299e-10	-1.37467	2.18785e-05	-1.13299e-10	-1.37396
70506281	chr2:70506281:C:T	3.33733e-06	-1.13299e-10	-0.994781	1.51474e-05	-1.13299e-10	-1.03965	3.05702e-05	-1.13299e-10	-1.03944
70506348	chr2:70506348:C:G	4.31888e-06	-1.13299e-10	-0.736955	2.00413e-05	-1.13299e-10	-0.759685	4.02257e-05	-1.13299e-10	-0.764956
70506394	chr2:70506394:T:C	1.13817e-06	-1.57537	-0.495162	6.22273e-06	-1.57124	-0.358038	1.27315e-05	-1.57291	-0.342473
70506656	chr2:70506656:A:C	3.66433e-06	-1.13299e-10	-0.901306	1.89531e-05	-1.13299e-10	-0.815514	3.8661e-05	-1.13299e-10	-0.804631
70507105	chr2:70507105:G:A	1.04664e-05	-1.13299e-10	0.148216	4.7502e-05	-1.13299e-10	0.103291	9.65735e-05	-1.13299e-10	0.110841
70507555	chr2:70507555:T:C	4.92001e-07	-1.57465	-1.33457	2.33508e-06	-1.57103	-1.3384	4.71302e-06	-1.57216	-1.33697
70507843	chr2:70507843:C:T	3.31002e-06	-1.13299e-10	-1.003	1.40823e-05	-1.13299e-10	-1.11256	2.83187e-05	-1.13299e-10	-1.11594
70507919	chr2:70507919:T:C	3.03851e-06	-1.08859	-3.69445e-10	1.57489e-05	-1.00071	-3.69445e-10	3.11796e-05	-1.0197	-3.69445e-10
70507960	chr2:70507960:G:A	4.74536e-07	-1.57412	-1.37125	2.32152e-06	-1.56099	-1.35427	4.7136e-06	-1.55582	-1.35319
70508303	chr2:70508303:G:A	5.65066e-06	-0.468179	-3.69445e-10	2.44386e-05	-0.561317	-3.69445e-10	5.17893e-05	-0.51228	-3.69445e-10
70508405	chr2:70508405:A:G	3.71094e-06	-1.13299e-10	-0.888667	1.67031e-05	-1.13299e-10	-0.941885	3.34937e-05	-1.13299e-10	-0.948107
70508642	chr2:70508642:A:G	3.25542e-06	-1.13299e-10	-1.01963	1.4776e-05	-1.13299e-10	-1.06448	2.96393e-05	-1.13299e-10	-1.07036
70509087	chr2:70509087:A:G	6.69421e-07	-1.22296	-1.37834	3.54045e-06	-1.14882	-1.3444	7.21935e-06	-1.14293	-1.33977
70509396	chr2:70509396:T:C	3.30494e-06	-1.13299e-10	-1.00453	1.65918e-05	-1.13299e-10	-0.948571	3.37199e-05	-1.13299e-10	-0.941375
70509494	chr2:70509494:G:A	2.64076e-06	-1.13299e-10	-1.22889	1.24226e-05	-1.13299e-10	-1.23797	2.51506e-05	-1.13299e-10	-1.23458
70509761	chr2:70509761:G:C	3.28631e-06	-1.01018	-3.69445e-10	1.47749e-05	-1.06455	-3.69445e-10	2.86414e-05	-1.10461	-3.69445e-10
70510147	chr2:70510147:T:G	1.09116e-05	-1.13299e-10	0.189873	6.55466e-05	-1.13299e-10	0.42528	0.000134628	-1.13299e-10	0.443052
70510155	chr2:70510155:C:T	2.81416e-06	-1.13299e-10	-1.16529	1.315e-05	-1.13299e-10	-1.18106	2.63461e-05	-1.13299e-10	-1.18814
70510203	chr2:70510203:A:G	9.62445e-06	-1.13299e-10	0.064355	5.72935e-05	-1.13299e-10	0.290704	0.000117578	-1.13299e-10	0.307643
70510299	chr2:70510299:C:T	2.41583e-06	-1.13299e-10	-1.31791	1.16374e-05	-1.13299e-10	-1.30326	2.35704e-05	-1.13299e-10	-1.29947
70510667	chr2:70510667:A:T	6.16616e-06	-1.13299e-10	-0.380875	2.99459e-05	-1.13299e-10	-0.358091	6.02066e-05	-1.13299e-10	-0.361681
70510713	chr2:70510713:C:T	7.51654e-06	-1.13299e-10	-0.182846	4.39223e-05	-1.13299e-10	0.0249389	9.00117e-05	-1.13299e-10	0.0404769
70510756	chr2:70510756:T:G	1.35825e-06	-0.694888	-1.19887	9.95816e-06	-0.418195	-1.04089	2.03632e-05	-0.425391	-1.02034
70510825	chr2:70510825:C:T	1.20032e-05	-1.13299e-10	0.285219	7.25256e-05	-1.13299e-10	0.526458	0.000149328	-1.13299e-10	0.546684
70510950	chr2:70510950:G:A	2.7199e-06	-1.13299e-10	-1.19935	1.41633e-05	-1.13299e-10	-1.10683	2.87167e-05	-1.13299e-10	-1.10199
70510972	chr2:70510972:T:C	5.0208e-06	-1.13299e-10	-0.586362	2.4976e-05	-1.13299e-10	-0.539565	5.02818e-05	-1.13299e-10	-0.54182
70511020	chr2:70511020:G:A	2.36435e-06	-1.13299e-10	-1.33945	1.17425e-05	-1.13299e-10	-1.29427	2.37871e-05	-1.13299e-10	-1.29032
70511240	chr2:70511240:C:T	2.86952e-06	-1.13299e-10	-1.14581	1.382e-05	-1.13299e-10	-1.13136	2.80676e-05	-1.13299e-10	-1.12485
70511418	chr2:70511418:G:C	8.62285e-07	-1.48871	-0.859412	5.14444e-06	-1.48214	-0.637423	1.06828e-05	-1.47313	-0.617704
70511602	chr2:70511602:A:G	4.38524e-06	-1.13299e-10	-0.721707	2.40586e-05	-1.13299e-10	-0.576992	4.91722e-05	-1.13299e-10	-0.564135
70511610	chr2:70511610:T:TG	1.11611e-05	-1.13299e-10	0.212484	6.75942e-05	-1.13299e-10	0.45604	0.000138521	-1.13299e-10	0.471556
70512017	chr2:70512017:G:A	2.35337e-06	-1.3441	-3.69445e-10	1.04172e-05	-1.41403	-3.69445e-10	2.11263e-05	-1.40895	-3.69445e-10
70512081	chr2:70512081:G:T	2.78968e-06	-1.13299e-10	-1.17402	1.34454e-05	-1.13299e-10	-1.15885	2.71377e-05	-1.13299e-10	-1.15854
70512359	chr2:70512359:C:T	3.17282e-06	-1.13299e-10	-1.04533	1.57473e-05	-1.13299e-10	-1.00081	3.1838e-05	-1.13299e-10	-0.998803
70512465	chr2:70512465:C:T	3.22593e-06	-1.13299e-10	-1.02873	1.62343e-05	-1.13299e-10	-0.970359	3.27335e-05	-1.13299e-10	-0.971064
70512502	chr2:70512502:G:A	1.24803e-05	-1.13299e-10	0.324199	7.61495e-05	-1.13299e-10	0.575216	0.000155869	-1.13299e-10	0.589553
70513317	chr2:70513317:G:A	2.28576e-06	-1.13299e-10	-1.37326	1.09028e-05	-1.13299e-10	-1.36846	2.20042e-05	-1.13299e-10	-1.36823
70513596	chr2:70513596:G:A	1.15116e-05	-1.13299e-10	0.243405	6.95438e-05	-1.13299e-10	0.484475	0.000142191	-1.13299e-10	0.497707
70513690	chr2:70513690:A:T	3.0769e-06	-1.13299e-10	-1.07603	1.54398e-05	-1.13299e-10	-1.02053	3.13433e-05	-1.13299e-10	-1.01446
70513738	chr2:70513738:G:A	1.07276e-05	-1.13299e-10	0.172865	6.44474e-05	-1.13299e-10	0.408367	0.000131741	-1.13299e-10	0.421375
70513890	chr2:70513890:T:C	2.64547e-06	-1.13299e-10	-1.2271	1.23409e-05	-1.13299e-10	-1.24456	2.48249e-05	-1.13299e-10	-1.24762
70513924	chr2:70513924:C:T	8.0317e-06	-1.13299e-10	-0.116556	4.64379e-05	-1.13299e-10	0.0806336	9.49498e-05	-1.13299e-10	0.0938857
70513946	chr2:70513946:G:A	8.88742e-06	-1.13299e-10	-0.0153151	4.56404e-05	-1.13299e-10	0.0633107	9.30202e-05	-1.13299e-10	0.0733538
70514002	chr2:70514002:G:T	8.28545e-06	-1.13299e-10	-0.0854513	4.80657e-05	-1.13299e-10	0.115086	9.8295e-05	-1.13299e-10	0.12851
70514051	chr2:70514051:T:G	8.28776e-06	-1.13299e-10	-0.0851715	4.80791e-05	-1.13299e-10	0.115366	9.8321e-05	-1.13299e-10	0.128774
70514233	chr2:70514233:T:C	6.05518e-06	-1.13299e-10	-0.399038	3.46437e-05	-1.13299e-10	-0.212366	7.08002e-05	-1.13299e-10	-0.199602
70514253	chr2:70514253:C:A	8.28418e-06	-1.13299e-10	-0.0856042	4.80568e-05	-1.13299e-10	0.114901	9.8275e-05	-1.13299e-10	0.128307
70514374	chr2:70514374:C:T	2.60729e-06	-1.13299e-10	-1.24164	1.33383e-05	-1.13299e-10	-1.16684	2.70141e-05	-1.13299e-10	-1.16311
70514613	chr2:70514613:T:C	3.10905e-06	-1.13299e-10	-1.06563	1.56622e-05	-1.13299e-10	-1.00623	3.15713e-05	-1.13299e-10	-1.00721
70514890	chr2:70514890:C:T	3.80482e-06	-1.13299e-10	-0.863683	1.93919e-05	-1.13299e-10	-0.792626	3.90526e-05	-1.13299e-10	-0.794554
70514916	chr2:70514916:T:C	6.71414e-06	-1.13299e-10	-0.295736	3.37372e-05	-1.13299e-10	-0.238882	6.85901e-05	-1.13299e-10	-0.231315
70515423	chr2:70515423:A:G	4.30769e-06	-1.13299e-10	-0.739551	1.94275e-05	-1.13299e-10	-0.790793	3.86376e-05	-1.13299e-10	-0.805236
70515828	chr2:70515828:G:A	4.10985e-06	-1.13299e-10	-0.786566	2.41624e-05	-1.13299e-10	-0.572685	4.9528e-05	-1.13299e-10	-0.556926
70515830	chr2:70515830:G:A	4.07758e-06	-1.13299e-10	-0.794448	2.39406e-05	-1.13299e-10	-0.581908	4.90684e-05	-1.13299e-10	-0.566247
70515932	chr2:70515932:A:G	6.71142e-07	-1.32746	-1.27126	3.39293e-06	-1.23303	-1.30276	6.64903e-06	-1.26265	-1.30235
70516180	chr2:70516180:C:G	9.71865e-07	-1.03518	-1.19331	5.72891e-06	-0.782838	-1.22912	1.13391e-05	-0.799272	-1.23193
70516193	chr2:70516193:G:A	2.27772e-06	-1.13299e-10	-1.37678	1.08108e-05	-1.13299e-10	-1.37693	2.18082e-05	-1.13299e-10	-1.37718
70516409	chr2:70516409:T:C	4.56772e-06	-1.13299e-10	-0.680938	2.69831e-05	-1.13299e-10	-0.46227	5.53747e-05	-1.13299e-10	-0.44534
70516410	chr2:70516410:G:A	4.63142e-06	-1.13299e-10	-0.667087	2.74183e-05	-1.13299e-10	-0.446272	5.62763e-05	-1.13299e-10	-0.429189
70516462	chr2:70516462:T:C	4.56079e-06	-1.13299e-10	-0.682457	2.69426e-05	-1.13299e-10	-0.463772	5.52841e-05	-1.13299e-10	-0.446977
70516534	chr2:70516534:C:CA	4.62074e-06	-1.13299e-10	-0.669396	2.73536e-05	-1.13299e-10	-0.448633	5.61398e-05	-1.13299e-10	-0.431619
70516754	chr2:70516754:G:A	4.63827e-06	-1.13299e-10	-0.665609	2.5688e-05	-1.13299e-10	-0.511458	5.23343e-05	-1.13299e-10	-0.501812
70516769	chr2:70516769:A:G	4.48616e-06	-1.13299e-10	-0.698954	2.64535e-05	-1.13299e-10	-0.482093	5.42795e-05	-1.13299e-10	-0.465316
70516779	chr2:70516779:A:G	4.58897e-06	-1.13299e-10	-0.676295	2.71573e-05	-1.13299e-10	-0.455836	5.57355e-05	-1.13299e-10	-0.438846
70516807	chr2:70516807:T:C	4.52732e-06	-1.13299e-10	-0.689821	2.67322e-05	-1.13299e-10	-0.471613	5.48486e-05	-1.13299e-10	-0.454886
70516975	chr2:70516975:T:C	7.68182e-07	-1.42268	-1.04101	4.72257e-06	-1.37172	-0.833404	9.73891e-06	-1.36958	-0.813754
70516990	chr2:70516990:G:T	2.47133e-06	-1.13299e-10	-1.2952	1.22183e-05	-1.13299e-10	-1.25455	2.4804e-05	-1.13299e-10	-1.24846
70517191	chr2:70517191:C:T	4.6788e-06	-1.13299e-10	-0.656911	2.7768e-05	-1.13299e-10	-0.433597	5.69891e-05	-1.13299e-10	-0.416602
70517327	chr2:70517327:T:C	6.25067e-07	-1.39273	-1.27712	3.56199e-06	-1.27714	-1.21003	7.40122e-06	-1.25621	-1.2016
70517354	chr2:70517354:C:T	4.67163e-06	-1.13299e-10	-0.658445	2.77237e-05	-1.13299e-10	-0.435194	5.68985e-05	-1.13299e-10	-0.418194
70517494	chr2:70517494:T:G	4.66744e-06	-1.13299e-10	-0.659341	2.76882e-05	-1.13299e-10	-0.436476	5.6826e-05	-1.13299e-10	-0.41947
70517517	chr2:70517517:T:A	4.76817e-06	-1.13299e-10	-0.637989	2.45837e-05	-1.13299e-10	-0.555398	4.95409e-05	-1.13299e-10	-0.556664
70517654	chr2:70517654:A:T	2.15178e-06	-1.43366	-3.69445e-10	9.43711e-06	-1.51283	-3.69445e-10	1.91069e-05	-1.50941	-3.69445e-10
70517775	chr2:70517775:T:G	4.76921e-06	-1.13299e-10	-0.637771	2.83836e-05	-1.13299e-10	-0.41167	5.82691e-05	-1.13299e-10	-0.394392
70518327	chr2:70518327:A:G	2.68137e-06	-1.13299e-10	-1.21362	1.32217e-05	-1.13299e-10	-1.17562	2.68049e-05	-1.13299e-10	-1.17088
70518413	chr2:70518413:A:T	8.01683e-07	-1.08121	-1.33979	4.1878e-06	-0.972983	-1.35232	8.10286e-06	-1.01538	-1.35187
70518763	chr2:70518763:C:T	4.58059e-06	-1.13299e-10	-0.678125	2.3553e-05	-1.13299e-10	-0.59823	4.74679e-05	-1.13299e-10	-0.599411
70518852	chr2:70518852:G:T	2.59573e-06	-1.13299e-10	-1.24608	1.32488e-05	-1.13299e-10	-1.17357	2.68254e-05	-1.13299e-10	-1.17012
70518866	chr2:70518866:A:G	5.71595e-07	-1.48143	-1.27785	3.05449e-06	-1.36061	-1.28026	6.27716e-06	-1.34006	-1.28248
70518896	chr2:70518896:C:T	3.36867e-06	-1.13299e-10	-0.985433	1.83342e-05	-1.13299e-10	-0.848715	3.75391e-05	-1.13299e-10	-0.83408
70519194	chr2:70519194:G:C	3.1964e-06	-1.13299e-10	-1.03793	1.72491e-05	-1.13299e-10	-0.909722	3.52878e-05	-1.13299e-10	-0.895927
70519594	chr2:70519594:T:C	1.05428e-06	-0.959244	-1.18785	7.26098e-06	-0.706503	-1.06846	1.43538e-05	-0.73841	-1.05704
70519879	chr2:70519879:A:G	3.3287e-06	-1.13299e-10	-0.997369	1.80876e-05	-1.13299e-10	-0.862254	3.70278e-05	-1.13299e-10	-0.847795
70519911	chr2:70519911:T:C	4.9061e-06	-0.609472	-3.69445e-10	2.12586e-05	-0.700723	-3.69445e-10	4.52893e-05	-0.646392	-3.69445e-10
70520330	chr2:70520330:A:C	2.38544e-06	-1.13299e-10	-1.33057	1.17812e-05	-1.13299e-10	-1.29097	2.39155e-05	-1.13299e-10	-1.28493
70520577	chr2:70520577:C:T	5.36299e-06	-1.13299e-10	-0.52043	2.78009e-05	-1.13299e-10	-0.432415	5.59641e-05	-1.13299e-10	-0.434753
70521009	chr2:70521009:T:A	2.50741e-06	-1.13299e-10	-1.2807	1.25551e-05	-1.13299e-10	-1.22735	2.54642e-05	-1.13299e-10	-1.22219
70521192	chr2:70521192:A:G	3.35999e-06	-1.13299e-10	-0.988014	1.8278e-05	-1.13299e-10	-0.851781	3.74272e-05	-1.13299e-10	-0.837064
70521220	chr2:70521220:C:G	2.28818e-06	-1.37219	-3.69445e-10	1.03099e-05	-1.42438	-3.69445e-10	2.12389e-05	-1.40363	-3.69445e-10
70521267	chr2:70521267:T:C	2.27392e-06	-1.13299e-10	-1.37844	1.08188e-05	-1.13299e-10	-1.3762	2.18423e-05	-1.13299e-10	-1.37561
70521449	chr2:70521449:G:A	2.34135e-06	-1.13299e-10	-1.34922	1.09691e-05	-1.13299e-10	-1.3624	2.21071e-05	-1.13299e-10	-1.36357
70521518	chr2:70521518:A:G	9.3183e-07	-0.975506	-1.29505	6.21441e-06	-0.719366	-1.21125	1.22087e-05	-0.754015	-1.2033
70521764	chr2:70521764:G:A	5.1882e-06	-1.13299e-10	-0.553564	2.6839e-05	-1.13299e-10	-0.467628	5.40381e-05	-1.13299e-10	-0.469773
70521903	chr2:70521903:G:A	2.62696e-06	-1.13299e-10	-1.23412	1.29252e-05	-1.13299e-10	-1.1983	2.61933e-05	-1.13299e-10	-1.19396
70521905	chr2:70521905:A:G	5.13172e-06	-1.13299e-10	-0.564511	2.65471e-05	-1.13299e-10	-0.478562	5.34411e-05	-1.13299e-10	-0.480884
70522109	chr2:70522109:C:T	5.15961e-06	-1.13299e-10	-0.559091	2.66951e-05	-1.13299e-10	-0.473001	5.37391e-05	-1.13299e-10	-0.475322
70522544	chr2:70522544:C:T	3.30145e-06	-1.13299e-10	-1.00559	1.78844e-05	-1.13299e-10	-0.873553	3.66011e-05	-1.13299e-10	-0.859386
70522575	chr2:70522575:A:G	2.27951e-06	-1.13299e-10	-1.37599	1.07978e-05	-1.13299e-10	-1.37814	2.17815e-05	-1.13299e-10	-1.3784
70522594	chr2:70522594:C:T	2.84659e-06	-1.15383	-3.69445e-10	1.50426e-05	-1.0466	-3.69445e-10	2.95204e-05	-1.07438	-3.69445e-10
70522696	chr2:70522696:A:G	2.66809e-06	-1.13299e-10	-1.21859	1.3708e-05	-1.13299e-10	-1.1395	2.77627e-05	-1.13299e-10	-1.13577
70522837	chr2:70522837:G:A	2.56556e-06	-1.13299e-10	-1.25777	1.24466e-05	-1.13299e-10	-1.23603	2.52327e-05	-1.13299e-10	-1.23132
70522860	chr2:70522860:C:A	4.94159e-06	-1.13299e-10	-0.602264	2.551e-05	-1.13299e-10	-0.51841	5.13569e-05	-1.13299e-10	-0.520664
70523025	chr2:70523025:A:G	2.92205e-06	-1.13299e-10	-1.12767	1.39442e-05	-1.13299e-10	-1.12242	2.78709e-05	-1.13299e-10	-1.13188
70523153	chr2:70523153:A:G	3.99855e-06	-1.13299e-10	-0.81402	2.09506e-05	-1.13299e-10	-0.715315	4.21782e-05	-1.13299e-10	-0.71756
70523486	chr2:70523486:G:A	5.18104e-06	-1.13299e-10	-0.554946	2.68115e-05	-1.13299e-10	-0.468652	5.39732e-05	-1.13299e-10	-0.470975
70523517	chr2:70523517:C:T	2.75442e-06	-1.18675	-3.69445e-10	1.25206e-05	-1.23011	-3.69445e-10	2.44e-05	-1.26488	-3.69445e-10
70524299	chr2:70524299:T:C	2.90083e-06	-1.13299e-10	-1.13495	1.38438e-05	-1.13299e-10	-1.12965	2.76687e-05	-1.13299e-10	-1.13916
70524386	chr2:70524386:G:A	2.50476e-06	-1.13299e-10	-1.28176	1.15404e-05	-1.13299e-10	-1.31162	2.32419e-05	-1.13299e-10	-1.31351
70524445	chr2:70524445:T:A	2.96591e-06	-1.13299e-10	-1.11277	1.4157e-05	-1.13299e-10	-1.10727	2.82843e-05	-1.13299e-10	-1.11716
70524466	chr2:70524466:AT:A	2.50802e-06	-1.13299e-10	-1.28046	1.15529e-05	-1.13299e-10	-1.31054	2.32667e-05	-1.13299e-10	-1.31244
70524512	chr2:70524512:C:T	2.67706e-06	-1.13299e-10	-1.21523	1.31983e-05	-1.13299e-10	-1.1774	2.67564e-05	-1.13299e-10	-1.17269
70524528	chr2:70524528:C:T	2.64706e-06	-1.13299e-10	-1.2265	1.32296e-05	-1.13299e-10	-1.17503	2.69016e-05	-1.13299e-10	-1.16728
70524876	chr2:70524876:G:T	2.94512e-06	-1.13299e-10	-1.1198	1.40582e-05	-1.13299e-10	-1.11427	2.80906e-05	-1.13299e-10	-1.12403
70524910	chr2:70524910:T:TGGCCCCATC	2.83319e-06	-1.13299e-10	-1.15855	1.42175e-05	-1.13299e-10	-1.10301	2.87681e-05	-1.13299e-10	-1.1002
70524955	chr2:70524955:A:T	1.87126e-06	-1.57334	-3.69445e-10	8.98574e-06	-1.56184	-3.69445e-10	1.81458e-05	-1.56102	-3.69445e-10
70525063	chr2:70525063:A:C	5.69338e-07	-1.56923	-1.194	3.05266e-06	-1.53008	-1.11139	6.29163e-06	-1.51951	-1.10073
70525573	chr2:70525573:G:A	2.3023e-06	-1.13299e-10	-1.36604	1.09266e-05	-1.13299e-10	-1.36628	2.20234e-05	-1.13299e-10	-1.36736
70525742	chr2:70525742:G:C	6.16572e-07	-1.36639	-1.31714	3.28635e-06	-1.22979	-1.33792	6.82713e-06	-1.19857	-1.33999
70526064	chr2:70526064:G:A	2.40501e-06	-1.13299e-10	-1.3224	1.175e-05	-1.13299e-10	-1.29363	2.37738e-05	-1.13299e-10	-1.29088
70526463	chr2:70526463:C:T	3.47936e-06	-1.13299e-10	-0.953104	1.62165e-05	-1.13299e-10	-0.971455	3.23608e-05	-1.13299e-10	-0.982516
70526528	chr2:70526528:T:C	2.80078e-06	-1.13299e-10	-1.17005	1.33723e-05	-1.13299e-10	-1.1643	2.67339e-05	-1.13299e-10	-1.17353
70526621	chr2:70526621:G:A	8.69357e-07	-1.35389	-0.986066	6.08909e-06	-1.18659	-0.764397	1.25109e-05	-1.19413	-0.738737
70526750	chr2:70526750:T:C	8.68401e-07	-1.37481	-0.96624	6.06516e-06	-1.21173	-0.743189	1.24577e-05	-1.21994	-0.717185
70526832	chr2:70526832:C:T	4.07987e-06	-1.13299e-10	-0.793886	2.07725e-05	-1.13299e-10	-0.723851	4.17709e-05	-1.13299e-10	-0.727264
70526973	chr2:70526973:C:T	2.27587e-06	-1.13299e-10	-1.37759	1.0803e-05	-1.13299e-10	-1.37765	2.17919e-05	-1.13299e-10	-1.37793
70527333	chr2:70527333:C:T	2.64704e-06	-1.13299e-10	-1.22651	1.36267e-05	-1.13299e-10	-1.14545	2.75969e-05	-1.13299e-10	-1.14176
70527711	chr2:70527711:G:A	2.36632e-06	-1.13299e-10	-1.33862	1.12119e-05	-1.13299e-10	-1.34051	2.2671e-05	-1.13299e-10	-1.33838
70528096	chr2:70528096:T:C	5.44755e-06	-1.13299e-10	-0.504785	2.81497e-05	-1.13299e-10	-0.419946	5.67674e-05	-1.13299e-10	-0.420501
70528379	chr2:70528379:C:T	5.89109e-06	-1.13299e-10	-0.42651	2.93916e-05	-1.13299e-10	-0.376774	5.98521e-05	-1.13299e-10	-0.367586
70528386	chr2:70528386:G:A	8.26502e-06	-1.13299e-10	-0.08792	4.10486e-05	-1.13299e-10	-0.0427258	8.29625e-05	-1.13299e-10	-0.0410749
70528718	chr2:70528718:T:C	3.6624e-06	-1.13299e-10	-0.901834	1.81547e-05	-1.13299e-10	-0.858553	3.68309e-05	-1.13299e-10	-0.853126
70528800	chr2:70528800:C:A	2.95307e-06	-1.13299e-10	-1.1171	1.47042e-05	-1.13299e-10	-1.06935	2.9512e-05	-1.13299e-10	-1.07467
70528895	chr2:70528895:C:A	2.44628e-06	-1.13299e-10	-1.30538	1.15724e-05	-1.13299e-10	-1.30886	2.33766e-05	-1.13299e-10	-1.30773
70529159	chr2:70529159:C:G	5.53603e-07	-1.44233	-1.34893	2.69433e-06	-1.42886	-1.33747	5.38858e-06	-1.43892	-1.33626
70529204	chr2:70529204:A:C	6.8336e-07	-1.42073	-1.15996	3.7422e-06	-1.41577	-1.02203	7.58996e-06	-1.42058	-1.01205
70529466	chr2:70529466:A:G	3.73644e-06	-1.13299e-10	-0.881818	1.71163e-05	-1.13299e-10	-0.917449	3.43442e-05	-1.13299e-10	-0.923031
70529549	chr2:70529549:T:C	1.58874e-06	-0.622724	-1.11428	7.26094e-06	-0.722285	-1.05269	1.61473e-05	-0.626405	-1.05131
70529565	chr2:70529565:G:A	2.38228e-06	-1.13299e-10	-1.33189	1.10988e-05	-1.13299e-10	-1.35064	2.23808e-05	-1.13299e-10	-1.35126
70529619	chr2:70529619:T:C	1.59309e-06	-0.809493	-0.924782	9.19745e-06	-0.865256	-0.6733	1.9242e-05	-0.852028	-0.65034
70529627	chr2:70529627:G:A	5.22637e-06	-1.13299e-10	-0.546236	2.32136e-05	-1.13299e-10	-0.612745	4.69005e-05	-1.13299e-10	-0.611435
70529943	chr2:70529943:C:A	6.71995e-06	-1.13299e-10	-0.294871	3.3541e-05	-1.13299e-10	-0.244715	6.74638e-05	-1.13299e-10	-0.247871
70530226	chr2:70530226:A:G	7.6376e-07	-1.50024	-0.969215	3.19107e-06	-1.53491	-1.06222	6.70187e-06	-1.49427	-1.06281
70530414	chr2:70530414:A:G	2.44073e-06	-1.13299e-10	-1.30766	1.22345e-05	-1.13299e-10	-1.25323	2.47552e-05	-1.13299e-10	-1.25043
70530530	chr2:70530530:GA:G	2.72732e-06	-1.13299e-10	-1.19663	1.27992e-05	-1.13299e-10	-1.2081	2.57595e-05	-1.13299e-10	-1.21066
70530550	chr2:70530550:T:C	4.72457e-07	-1.57139	-1.37837	2.27937e-06	-1.55798	-1.3756	4.59763e-06	-1.55893	-1.37499
70530713	chr2:70530713:C:G	2.80088e-06	-1.13299e-10	-1.17002	1.39241e-05	-1.13299e-10	-1.12386	2.79839e-05	-1.13299e-10	-1.12783
70530980	chr2:70530980:C:T	2.51643e-06	-1.13299e-10	-1.27711	1.22951e-05	-1.13299e-10	-1.24828	2.49692e-05	-1.13299e-10	-1.24182
70530991	chr2:70530991:A:G	2.98676e-06	-0.20209	-0.903672	1.52011e-05	-0.342088	-0.694027	3.25361e-05	-0.297643	-0.679471
70531077	chr2:70531077:A:G	2.88631e-06	-1.13299e-10	-1.13997	1.33481e-05	-1.13299e-10	-1.16611	2.68736e-05	-1.13299e-10	-1.16832
70531112	chr2:70531112:A:G	1.8978e-06	-1.55926	-3.69445e-10	8.87862e-06	-1.57384	-3.69445e-10	1.79564e-05	-1.57152	-3.69445e-10
70531123	chr2:70531123:G:A	4.28927e-06	-1.13299e-10	-0.743834	1.96269e-05	-1.13299e-10	-0.780582	3.93529e-05	-1.13299e-10	-0.786893
70531430	chr2:70531430:G:A	2.14106e-06	-0.429697	-1.00895	9.78475e-06	-0.543216	-0.933442	2.15587e-05	-0.457499	-0.931186
70531511	chr2:70531511:C:T	6.5945e-06	-1.13299e-10	-0.313715	3.29082e-05	-1.13299e-10	-0.263762	6.61787e-05	-1.13299e-10	-0.267105
70531545	chr2:70531545:C:T	2.43818e-06	-1.13299e-10	-1.3087	1.22171e-05	-1.13299e-10	-1.25464	2.47193e-05	-1.13299e-10	-1.25188
70531720	chr2:70531720:G:A	3.8148e-06	-0.514079	-0.346985	1.57588e-05	-0.595025	-0.405058	3.43816e-05	-0.508731	-0.41321
70531812	chr2:70531812:T:C	8.74275e-07	-1.36116	-0.973154	3.55347e-06	-1.42417	-1.06538	7.72497e-06	-1.34874	-1.06626
70532013	chr2:70532013:T:C	2.27661e-06	-1.13299e-10	-1.37726	1.08308e-05	-1.13299e-10	-1.37509	2.18674e-05	-1.13299e-10	-1.37447
70532029	chr2:70532029:T:C	5.44151e-07	-1.53541	-1.27307	2.75401e-06	-1.54919	-1.19524	5.56393e-06	-1.5507	-1.19246
70532170	chr2:70532170:T:G	6.38326e-07	-1.27266	-1.37619	2.85714e-06	-1.32921	-1.37845	6.14617e-06	-1.2652	-1.37843
70532295	chr2:70532295:C:T	5.41858e-06	-1.43402	0.923903	4.04952e-05	-1.37681	1.32051	8.09188e-05	-1.42856	1.36254
70532363	chr2:70532363:C:A	4.25136e-06	-0.752714	-3.69445e-10	1.74306e-05	-0.899258	-3.69445e-10	3.42122e-05	-0.926881	-3.69445e-10
70532364	chr2:70532364:A:G	4.01707e-06	-0.809398	-3.69445e-10	1.65452e-05	-0.951385	-3.69445e-10	3.25176e-05	-0.977683	-3.69445e-10
70532368	chr2:70532368:A:T	5.78692e-06	-1.13299e-10	-0.444351	2.98303e-05	-1.13299e-10	-0.361957	6.03467e-05	-1.13299e-10	-0.359356
70532549	chr2:70532549:C:T	2.28524e-06	-1.13299e-10	-1.37348	1.09198e-05	-1.13299e-10	-1.3669	2.20293e-05	-1.13299e-10	-1.36709
70532684	chr2:70532684:C:T	2.60068e-06	-1.13299e-10	-1.24418	1.32224e-05	-1.13299e-10	-1.17557	2.67895e-05	-1.13299e-10	-1.17145
70532689	chr2:70532689:C:T	2.31382e-06	-0.367642	-0.993411	1.06272e-05	-0.478689	-0.915377	2.34491e-05	-0.391717	-0.912914
70532710	chr2:70532710:C:T	2.28858e-06	-1.13299e-10	-1.37202	1.08203e-05	-1.13299e-10	-1.37606	2.18284e-05	-1.13299e-10	-1.37625
70532753	chr2:70532753:G:A	2.6328e-06	-1.13299e-10	-1.2319	1.34236e-05	-1.13299e-10	-1.16047	2.72002e-05	-1.13299e-10	-1.15624
70532758	chr2:70532758:A:G	6.79463e-06	-1.13299e-10	-0.28382	2.98437e-05	-1.13299e-10	-0.361509	6.02302e-05	-1.13299e-10	-0.36129
70532774	chr2:70532774:A:G	9.36261e-07	-1.2583	-1.00751	4.81028e-06	-1.26559	-0.921139	1.02319e-05	-1.22031	-0.913644
70533072	chr2:70533072:T:G	1.18278e-06	-1.17303	-0.859056	5.77334e-06	-1.24158	-0.76265	1.26537e-05	-1.16746	-0.754057
70533156	chr2:70533156:C:T	2.27548e-06	-1.13299e-10	-1.37776	1.08414e-05	-1.13299e-10	-1.37411	2.18904e-05	-1.13299e-10	-1.37341
70533527	chr2:70533527:T:C	3.8633e-06	-1.13299e-10	-0.848429	1.73345e-05	-1.13299e-10	-0.904783	3.49162e-05	-1.13299e-10	-0.906514
70533840	chr2:70533840:T:G	2.27833e-06	-1.13299e-10	-1.37651	1.08847e-05	-1.13299e-10	-1.37012	2.19415e-05	-1.13299e-10	-1.37108
70533847	chr2:70533847:A:G	7.52209e-06	-1.13299e-10	-0.182108	3.89192e-05	-1.13299e-10	-0.0959942	7.87719e-05	-1.13299e-10	-0.0929068
70533942	chr2:70533942:A:G	2.56196e-06	-1.13299e-10	-1.25918	1.17378e-05	-1.13299e-10	-1.29466	2.36449e-05	-1.13299e-10	-1.29631
70534139	chr2:70534139:A:G	2.50044e-06	-0.692315	-0.591172	1.30641e-05	-0.772634	-0.414981	2.76211e-05	-0.735033	-0.40585
70534894	chr2:70534894:C:G	7.56756e-06	-1.13299e-10	-0.176081	3.98328e-05	-1.13299e-10	-0.0727922	8.04668e-05	-1.13299e-10	-0.0716183
70534933	chr2:70534933:C:T	6.28198e-06	-1.13299e-10	-0.362266	2.9824e-05	-1.13299e-10	-0.362168	5.99334e-05	-1.13299e-10	-0.366229
70535218	chr2:70535218:A:G	1.87402e-06	-1.57187	-3.69445e-10	9.05925e-06	-1.5537	-3.69445e-10	1.80061e-05	-1.56875	-3.69445e-10
70535219	chr2:70535219:AG:A	7.24894e-06	0.163428	-0.382524	3.60315e-05	0.05518	-0.228269	7.85968e-05	0.13475	-0.229882
70535369	chr2:70535369:C:T	1.74108e-06	-0.510105	-1.13534	7.57233e-06	-0.692821	-1.04016	1.74801e-05	-0.556486	-1.04192
70535478	chr2:70535478:C:A	5.90687e-06	-0.466364	0.0425277	2.98394e-05	-0.584563	0.22291	6.49085e-05	-0.513004	0.226519
70535614	chr2:70535614:A:G	4.61914e-06	-0.669744	-3.69445e-10	2.08328e-05	-0.720955	-3.69445e-10	4.30806e-05	-0.696391	-3.69445e-10
70535773	chr2:70535773:G:A	2.44309e-06	-1.45822	0.151534	1.72976e-05	-1.39719	0.49028	3.43492e-05	-1.44732	0.524436
70536760	chr2:70536760:C:A	1.89314e-06	-1.56172	-3.69445e-10	8.87883e-06	-1.57381	-3.69445e-10	1.79106e-05	-1.57407	-3.69445e-10
70537050	chr2:70537050:C:T	6.711e-06	-1.13299e-10	-0.296204	2.98119e-05	-1.13299e-10	-0.362573	6.0181e-05	-1.13299e-10	-0.362107
70537119	chr2:70537119:TG:T	3.4661e-06	-1.51742	0.560499	1.95789e-05	-1.47575	0.692726	3.8812e-05	-1.51154	0.710807
70537556	chr2:70537556:C:A	1.00109e-06	-1.2679	-0.930963	4.97365e-06	-1.32339	-0.829935	1.01137e-05	-1.31378	-0.831795
70537644	chr2:70537644:C:A	1.96603e-06	-1.52394	-3.69445e-10	8.99094e-06	-1.56127	-3.69445e-10	1.86998e-05	-1.53095	-3.69445e-10
70537681	chr2:70537681:G:C	3.44661e-06	-1.13299e-10	-0.96256	1.66211e-05	-1.13299e-10	-0.946808	3.36256e-05	-1.13299e-10	-0.944177
70537853	chr2:70537853:C:T	9.18997e-07	-1.49266	-0.791763	4.7704e-06	-1.44322	-0.751832	9.26009e-06	-1.48432	-0.749428
70538230	chr2:70538230:G:A	2.99086e-06	-1.13299e-10	-1.10439	1.38626e-05	-1.13299e-10	-1.12829	2.80012e-05	-1.13299e-10	-1.12721
70538243	chr2:70538243:G:C	9.60767e-07	-1.23551	-1.00447	4.018e-06	-1.30737	-1.05933	8.97658e-06	-1.20566	-1.05919
70538436	chr2:70538436:G:A	6.92289e-07	-1.22982	-1.33789	3.35377e-06	-1.22888	-1.31851	6.86632e-06	-1.21652	-1.31631
70538498	chr2:70538498:A:G	1.0024e-06	-1.57428	-0.623276	5.41482e-06	-1.57544	-0.492902	1.11426e-05	-1.5713	-0.477385
70538581	chr2:70538581:T:C	7.37709e-07	-1.20327	-1.30089	3.59454e-06	-1.2028	-1.27526	7.36846e-06	-1.19005	-1.2722
70538766	chr2:70538766:A:C	3.21714e-06	-1.13299e-10	-1.03146	1.60714e-05	-1.13299e-10	-0.980438	3.27067e-05	-1.13299e-10	-0.971883
70538950	chr2:70538950:C:G	2.75649e-06	-1.49842	0.312426	1.93878e-05	-1.44395	0.651107	3.88138e-05	-1.48608	0.685391
70539019	chr2:70539019:C:T	2.12725e-06	-1.44512	-3.69445e-10	9.46608e-06	-1.50977	-3.69445e-10	1.91988e-05	-1.50462	-3.69445e-10
70539023	chr2:70539023:A:G	5.10535e-06	-0.498047	-0.0716159	2.57638e-05	-0.613647	0.105134	5.59953e-05	-0.54257	0.108374
70539330	chr2:70539330:G:A	2.28132e-06	-1.13299e-10	-1.3752	1.08095e-05	-1.13299e-10	-1.37705	2.18108e-05	-1.13299e-10	-1.37706
70539605	chr2:70539605:C:T	3.48781e-06	-1.13299e-10	-0.950678	1.68208e-05	-1.13299e-10	-0.934867	3.40267e-05	-1.13299e-10	-0.932318
70539893	chr2:70539893:C:T	1.04241e-06	-1.23526	-0.923162	5.16776e-06	-1.28636	-0.828686	1.0466e-05	-1.28022	-0.831112
70540034	chr2:70540034:C:T	4.25167e-06	-1.13299e-10	-0.75264	2.09693e-05	-1.13299e-10	-0.714423	4.23058e-05	-1.13299e-10	-0.714539
70540148	chr2:70540148:C:T	3.13411e-06	-1.13299e-10	-1.05761	1.42566e-05	-1.13299e-10	-1.10026	2.88199e-05	-1.13299e-10	-1.0984
70540721	chr2:70540721:A:G	7.31966e-07	-1.14542	-1.36655	3.22207e-06	-1.22605	-1.36141	7.29017e-06	-1.11134	-1.3616
70541031	chr2:70541031:A:G	6.98054e-07	-1.33616	-1.22325	3.64476e-06	-1.33479	-1.1294	7.51347e-06	-1.32386	-1.11891
70541048	chr2:70541048:A:C	7.52289e-07	-1.10935	-1.37523	3.2718e-06	-1.19442	-1.37772	7.44269e-06	-1.07458	-1.37765
70541059	chr2:70541059:A:G	3.53372e-06	-0.9376	-3.69445e-10	1.46304e-05	-1.07438	-3.69445e-10	3.20402e-05	-0.992473	-3.69445e-10
70541651	chr2:70541651:T:C	8.78033e-07	-1.23716	-1.09287	4.28201e-06	-1.28707	-1.01599	8.68148e-06	-1.28081	-1.01746
70541790	chr2:70541790:A:C	9.8137e-07	-1.21867	-1.00008	4.80956e-06	-1.27006	-0.916812	9.75105e-06	-1.26417	-0.917914
70541808	chr2:70541808:A:G	2.45146e-06	-1.13299e-10	-1.30327	1.14044e-05	-1.13299e-10	-1.32348	2.29998e-05	-1.13299e-10	-1.32398
70542233	chr2:70542233:A:C	2.43468e-06	-0.325781	-0.984357	1.09482e-05	-0.517522	-0.846785	2.50739e-05	-0.390621	-0.847014
70542465	chr2:70542465:C:T	3.06303e-06	-0.272363	-0.808183	1.39313e-05	-0.462714	-0.660632	3.19531e-05	-0.334106	-0.661089
70542585	chr2:70542585:C:T	2.09163e-06	-1.46201	-3.69445e-10	1.06538e-05	-1.39157	-3.69445e-10	2.08217e-05	-1.42347	-3.69445e-10
70542596	chr2:70542596:C:T	2.36859e-06	-1.13299e-10	-1.33766	1.13937e-05	-1.13299e-10	-1.32442	2.29817e-05	-1.13299e-10	-1.32476
70543027	chr2:70543027:C:T	2.27416e-06	-1.13299e-10	-1.37834	1.08029e-05	-1.13299e-10	-1.37767	2.17973e-05	-1.13299e-10	-1.37768
70543194	chr2:70543194:T:C	2.30245e-06	-1.13299e-10	-1.36598	1.08346e-05	-1.13299e-10	-1.37474	2.18587e-05	-1.13299e-10	-1.37486
70543374	chr2:70543374:C:T	1.29402e-06	-1.57155	-0.370646	7.60435e-06	-1.57361	-0.155148	1.54627e-05	-1.57551	-0.145521
70544088	chr2:70544088:T:C	2.36588e-06	-1.13299e-10	-1.3388	1.15884e-05	-1.13299e-10	-1.30748	2.34696e-05	-1.13299e-10	-1.30376
70544120	chr2:70544120:T:A	9.28556e-06	-1.13299e-10	0.0285083	4.73276e-05	-1.13299e-10	0.0996112	9.57835e-05	-1.13299e-10	0.102627
70544130	chr2:70544130:T:C	2.90593e-06	-1.13299e-10	-1.1332	1.43765e-05	-1.13299e-10	-1.09189	2.92025e-05	-1.13299e-10	-1.08521
70544188	chr2:70544188:C:T	2.70077e-06	-1.13299e-10	-1.20641	1.31149e-05	-1.13299e-10	-1.18373	2.64002e-05	-1.13299e-10	-1.18609
70544373	chr2:70544373:A:C	2.29765e-06	-1.13299e-10	-1.36806	1.13059e-05	-1.13299e-10	-1.33216	2.29001e-05	-1.13299e-10	-1.32832
70544376	chr2:70544376:GTTA:G	6.09379e-06	-1.13299e-10	-0.392681	3.18919e-05	-1.13299e-10	-0.29513	6.48528e-05	-1.13299e-10	-0.287344
70544389	chr2:70544389:A:T	5.47111e-07	-1.50453	-1.29853	2.4493e-06	-1.52957	-1.33211	5.11489e-06	-1.49385	-1.33346
70544543	chr2:70544543:A:G	2.27483e-06	-1.13299e-10	-1.37804	1.08856e-05	-1.13299e-10	-1.37004	2.19906e-05	-1.13299e-10	-1.36885
70545323	chr2:70545323:C:T	5.33924e-07	-1.56455	-1.2629	2.50137e-06	-1.57509	-1.26555	5.09188e-06	-1.56996	-1.26186
70545571	chr2:70545571:G:T	7.92614e-06	-1.13299e-10	-0.129786	3.42771e-05	-1.13299e-10	-0.223004	6.93382e-05	-1.13299e-10	-0.220467
70545588	chr2:70545588:A:G	4.87239e-07	-1.54325	-1.37571	2.33703e-06	-1.55036	-1.35824	4.73532e-06	-1.54766	-1.35676
70546561	chr2:70546561:C:T	2.42489e-06	-1.13299e-10	-1.31417	1.19638e-05	-1.13299e-10	-1.2756	2.42429e-05	-1.13299e-10	-1.27134
70546662	chr2:70546662:T:C	2.66993e-06	-1.13299e-10	-1.2179	1.2346e-05	-1.13299e-10	-1.24415	2.48718e-05	-1.13299e-10	-1.24573
70546772	chr2:70546772:C:G	5.79061e-07	-1.53799	-1.20831	2.61315e-06	-1.56422	-1.23271	5.36521e-06	-1.55043	-1.2291
70546786	chr2:70546786:C:T	1.02265e-05	-1.13299e-10	0.125026	5.21618e-05	-1.13299e-10	0.196869	0.00010554	-1.13299e-10	0.199626
70547103	chr2:70547103:G:T	3.43519e-06	-1.13299e-10	-0.965878	1.61886e-05	-1.13299e-10	-0.973173	3.28858e-05	-1.13299e-10	-0.966422
70547106	chr2:70547106:G:C	2.61766e-06	-1.13299e-10	-1.23767	1.28833e-05	-1.13299e-10	-1.20155	2.60091e-05	-1.13299e-10	-1.20101
70547163	chr2:70547163:T:A	5.88133e-07	-1.54079	-1.18997	2.65359e-06	-1.56569	-1.21587	5.44531e-06	-1.55271	-1.212
70547322	chr2:70547322:C:T	5.93892e-07	-1.53527	-1.18574	2.67249e-06	-1.56276	-1.21171	5.49353e-06	-1.54831	-1.20758
70547498	chr2:70547498:G:A	5.94972e-07	-1.52698	-1.19221	2.66958e-06	-1.55785	-1.21771	5.4974e-06	-1.54131	-1.21387
70547683	chr2:70547683:AT:A	7.48284e-06	-1.13299e-10	-0.187339	3.24005e-05	-1.13299e-10	-0.279308	6.5552e-05	-1.13299e-10	-0.276619
70547753	chr2:70547753:T:C	4.13655e-06	-1.13299e-10	-0.78009	2.32431e-05	-1.13299e-10	-0.611474	4.78928e-05	-1.13299e-10	-0.590498
70547759	chr2:70547759:ACTATATATG:A	1.39161e-06	-1.5093	-0.360191	6.56127e-06	-1.53134	-0.344954	1.38323e-05	-1.49555	-0.336913
70547896	chr2:70547896:A:G	1.63378e-06	-1.5186	-0.190452	7.82621e-06	-1.53853	-0.161472	1.64128e-05	-1.50592	-0.155484
70547953	chr2:70547953:A:G	8.11217e-07	-1.55375	-0.855425	3.87438e-06	-1.55139	-0.851703	7.907e-06	-1.53915	-0.852565
70548062	chr2:70548062:A:AT	8.43268e-07	-1.55554	-0.814882	4.06829e-06	-1.5718	-0.782458	8.37881e-06	-1.56285	-0.770906
70548094	chr2:70548094:A:C	9.94392e-06	-1.13299e-10	0.0970092	5.06881e-05	-1.13299e-10	0.16821	0.000102555	-1.13299e-10	0.170936
70548105	chr2:70548105:T:C	6.92363e-06	-1.13299e-10	-0.265012	2.92055e-05	-1.13299e-10	-0.383125	5.9142e-05	-1.13299e-10	-0.379522
70548393	chr2:70548393:C:T	1.01871e-05	-1.13299e-10	0.121172	5.19563e-05	-1.13299e-10	0.192921	0.000105124	-1.13299e-10	0.195677
70548780	chr2:70548780:C:T	8.78214e-07	-1.56443	-0.765385	4.60684e-06	-1.57453	-0.655411	9.46836e-06	-1.56853	-0.642975
70549149	chr2:70549149:T:C	9.36706e-07	-1.57161	-0.693727	5.27196e-06	-1.57535	-0.519727	1.08815e-05	-1.57397	-0.498425
70549252	chr2:70549252:T:C	7.34567e-07	-1.56774	-0.940685	3.85079e-06	-1.57045	-0.838752	7.79467e-06	-1.57437	-0.831654
70549453	chr2:70549453:C:G	2.27486e-06	-1.13299e-10	-1.37803	1.09373e-05	-1.13299e-10	-1.36531	2.20982e-05	-1.13299e-10	-1.36397
70549655	chr2:70549655:G:A	2.29413e-06	-1.13299e-10	-1.3696	1.08134e-05	-1.13299e-10	-1.3767	2.18131e-05	-1.13299e-10	-1.37695
70550121	chr2:70550121:C:T	2.66326e-06	-1.13299e-10	-1.2204	1.29256e-05	-1.13299e-10	-1.19827	2.60289e-05	-1.13299e-10	-1.20026
70550315	chr2:70550315:ATT:A	2.46406e-06	-1.13299e-10	-1.29814	1.18076e-05	-1.13299e-10	-1.28874	2.37977e-05	-1.13299e-10	-1.28987
70550418	chr2:70550418:G:A	1.43745e-06	-1.38039	-0.456691	7.05817e-06	-1.35779	-0.445504	1.46015e-05	-1.33001	-0.448329
70550427	chr2:70550427:TAA:T	5.50744e-07	-1.57406	-1.22237	2.66535e-06	-1.57387	-1.20327	5.40362e-06	-1.57535	-1.19704
70550430	chr2:70550430:A:T	5.49318e-07	-1.57441	-1.22462	2.66016e-06	-1.57346	-1.20564	5.39003e-06	-1.57546	-1.19945
70550564	chr2:70550564:T:C	7.61188e-06	-1.13299e-10	-0.170241	3.29453e-05	-1.13299e-10	-0.262633	6.66533e-05	-1.13299e-10	-0.259958
70550574	chr2:70550574:C:A	9.23321e-07	-1.32882	-0.950915	4.35676e-06	-1.31942	-0.966338	9.0636e-06	-1.2854	-0.969798
70550698	chr2:70550698:C:T	6.443e-07	-1.41628	-1.22326	3.1773e-06	-1.39604	-1.20541	6.58322e-06	-1.37002	-1.20492
70550882	chr2:70550882:G:C	7.61188e-06	-1.13299e-10	-0.170241	3.29453e-05	-1.13299e-10	-0.262633	6.66533e-05	-1.13299e-10	-0.259958
70551058	chr2:70551058:C:T	8.86939e-07	-1.29819	-1.02174	4.20349e-06	-1.28804	-1.03353	8.77141e-06	-1.25177	-1.0362
70551072	chr2:70551072:A:AT	6.55609e-07	-1.30276	-1.31938	3.1538e-06	-1.29143	-1.31744	6.5923e-06	-1.25484	-1.31872
70551098	chr2:70551098:A:C	6.65245e-07	-1.52539	-1.08216	3.37183e-06	-1.51688	-1.02515	6.94493e-06	-1.49867	-1.02278
70551101	chr2:70551101:T:C	2.52704e-06	-1.13299e-10	-1.2729	1.16618e-05	-1.13299e-10	-1.30117	2.35373e-05	-1.13299e-10	-1.30088
70551306	chr2:70551306:T:C	2.34804e-06	-1.13299e-10	-1.34637	1.13754e-05	-1.13299e-10	-1.32603	2.29502e-05	-1.13299e-10	-1.32613
70551384	chr2:70551384:C:T	2.31715e-06	-1.13299e-10	-1.35962	1.0874e-05	-1.13299e-10	-1.37111	2.1927e-05	-1.13299e-10	-1.37174
70551458	chr2:70551458:T:G	5.43932e-07	-1.57377	-1.23511	2.62625e-06	-1.57417	-1.21776	5.32505e-06	-1.57524	-1.2118
70551478	chr2:70551478:A:G	9.34918e-07	-1.57142	-0.695831	5.2593e-06	-1.57541	-0.522078	1.08574e-05	-1.57381	-0.500808
70551495	chr2:70551495:G:C	8.0882e-07	-1.40438	-1.00775	3.89578e-06	-1.38519	-1.01239	8.02812e-06	-1.3599	-1.01661
70551497	chr2:70551497:T:G	8.07391e-07	-1.40807	-1.00583	3.88708e-06	-1.38922	-1.01061	8.00826e-06	-1.36416	-1.01483
70552390	chr2:70552390:T:C	5.26612e-07	-1.52454	-1.3167	2.60388e-06	-1.52899	-1.27149	5.28973e-06	-1.52541	-1.26828
70552548	chr2:70552548:G:T	2.68765e-06	-1.13299e-10	-1.21129	1.22568e-05	-1.13299e-10	-1.2514	2.47192e-05	-1.13299e-10	-1.25188
70552659	chr2:70552659:G:T	9.74771e-07	-1.37061	-0.854891	4.43318e-06	-1.41856	-0.849806	9.60012e-06	-1.34691	-0.850782
70552663	chr2:70552663:C:T	2.91669e-06	-1.13299e-10	-1.1295	1.44588e-05	-1.13299e-10	-1.08618	2.92116e-05	-1.13299e-10	-1.0849
70552949	chr2:70552949:C:G	4.84871e-07	-1.5667	-1.35713	2.32387e-06	-1.56134	-1.35291	4.72727e-06	-1.55408	-1.35204
70553468	chr2:70553468:T:G	1.14388e-05	-1.13299e-10	0.23706	5.01488e-05	-1.13299e-10	0.157512	0.00010124	-1.13299e-10	0.158034
70554008	chr2:70554008:C:G	1.21478e-05	-1.13299e-10	0.297195	5.26857e-05	-1.13299e-10	0.206863	0.000106468	-1.13299e-10	0.208383
70554042	chr2:70554042:C:T	6.69191e-07	-1.22764	-1.374	2.82183e-06	-1.34192	-1.37818	6.02904e-06	-1.28454	-1.37833
70554211	chr2:70554211:AC:A	2.66388e-06	-1.13299e-10	-1.22017	1.23405e-05	-1.13299e-10	-1.2446	2.49849e-05	-1.13299e-10	-1.24119
70554660	chr2:70554660:C:T	3.64856e-06	-1.13299e-10	-0.90562	1.77627e-05	-1.13299e-10	-0.88038	3.58677e-05	-1.13299e-10	-0.879627
70554741	chr2:70554741:T:G	3.90936e-06	-1.13299e-10	-0.836577	2.08499e-05	-1.13299e-10	-0.720131	4.19305e-05	-1.13299e-10	-0.723449
70554938	chr2:70554938:C:T	2.68316e-06	-1.13299e-10	-1.21296	1.32722e-05	-1.13299e-10	-1.17181	2.69074e-05	-1.13299e-10	-1.16706
70555039	chr2:70555039:C:A	3.49188e-06	-1.13299e-10	-0.949513	1.69474e-05	-1.13299e-10	-0.927365	3.42031e-05	-1.13299e-10	-0.927148
70555176	chr2:70555176:G:C	2.48158e-06	-1.13299e-10	-1.29106	1.14222e-05	-1.13299e-10	-1.32192	2.30384e-05	-1.13299e-10	-1.3223
70556290	chr2:70556290:T:C	2.32386e-06	-1.35672	-3.69445e-10	1.09206e-05	-1.36683	-3.69445e-10	2.22334e-05	-1.35787	-3.69445e-10
70556525	chr2:70556525:T:C	6.26235e-07	-1.56959	-1.09839	2.76854e-06	-1.57544	-1.16372	5.57816e-06	-1.57341	-1.16719
70556695	chr2:70556695:T:C	4.89858e-07	-1.53897	-1.37462	2.4149e-06	-1.49842	-1.37741	4.71722e-06	-1.53118	-1.37706
70556768	chr2:70556768:A:G	2.60357e-06	-1.13299e-10	-1.24307	1.20328e-05	-1.13299e-10	-1.26984	2.42657e-05	-1.13299e-10	-1.2704
70556957	chr2:70556957:C:T	2.28305e-06	-1.13299e-10	-1.37444	1.092e-05	-1.13299e-10	-1.36689	2.20258e-05	-1.13299e-10	-1.36725
70557051	chr2:70557051:A:G	2.45492e-06	-1.13299e-10	-1.30186	1.13732e-05	-1.13299e-10	-1.32623	2.28503e-05	-1.13299e-10	-1.3305
70557145	chr2:70557145:A:C	5.53105e-06	-1.13299e-10	-0.489574	2.70388e-05	-1.13299e-10	-0.460208	5.49356e-05	-1.13299e-10	-0.453302
70557192	chr2:70557192:C:A	3.04926e-06	-1.13299e-10	-1.08505	1.43948e-05	-1.13299e-10	-1.09061	2.92415e-05	-1.13299e-10	-1.08387
70558200	chr2:70558200:C:T	2.53535e-06	-1.13299e-10	-1.26962	1.22553e-05	-1.13299e-10	-1.25153	2.48147e-05	-1.13299e-10	-1.24803
70558226	chr2:70558226:C:T	7.68076e-07	-1.11194	-1.35188	3.37267e-06	-1.16946	-1.37232	7.19212e-06	-1.11337	-1.37311
70558266	chr2:70558266:A:G	2.36343e-06	-1.13299e-10	-1.33984	1.14755e-05	-1.13299e-10	-1.31727	2.32821e-05	-1.13299e-10	-1.31178
70558674	chr2:70558674:C:A	9.74581e-07	-1.56509	-0.660605	4.35269e-06	-1.54039	-0.746293	8.68383e-06	-1.55222	-0.745779
70558960	chr2:70558960:G:A	7.54599e-07	-1.16044	-1.32108	3.62432e-06	-1.10496	-1.36486	7.01768e-06	-1.14479	-1.36624
70559049	chr2:70559049:T:A	8.08997e-06	-0.109327	-3.69445e-10	2.81397e-05	-0.420302	-3.69445e-10	5.51147e-05	-0.450048	-3.69445e-10
70559466	chr2:70559466:T:C	1.03952e-06	-1.10725	-1.05394	4.682e-06	-1.05012	-1.16364	9.00236e-06	-1.0928	-1.16918
70559749	chr2:70559749:C:T	7.57375e-07	-1.23803	-1.23981	3.51257e-06	-1.18781	-1.31332	6.81086e-06	-1.22457	-1.31638
70559753	chr2:70559753:C:T	6.33431e-07	-1.33573	-1.32082	3.05165e-06	-1.27789	-1.36391	5.93283e-06	-1.31373	-1.36523
70559897	chr2:70559897:A:T	5.16503e-07	-1.50867	-1.35196	2.50438e-06	-1.46605	-1.37339	4.8733e-06	-1.50173	-1.37396
70560623	chr2:70560623:T:A	5.36851e-06	-1.13299e-10	-0.519402	2.60021e-05	-1.13299e-10	-0.499303	5.24714e-05	-1.13299e-10	-0.499196
70560633	chr2:70560633:C:G	6.54608e-07	-1.28636	-1.33731	3.16248e-06	-1.24399	-1.36213	6.16894e-06	-1.27715	-1.36279
70560709	chr2:70560709:T:C	3.48223e-06	-1.48502	0.532736	1.74729e-05	-1.45371	0.556885	3.58228e-05	-1.45361	0.572731
70561266	chr2:70561266:A:T	1.20503e-06	-1.46289	-0.550558	5.47702e-06	-1.42834	-0.628585	1.10622e-05	-1.42425	-0.631684
70562400	chr2:70562400:A:C	7.99342e-07	-1.51133	-0.912587	3.87478e-06	-1.47497	-0.928023	7.73787e-06	-1.49053	-0.922809
70562827	chr2:70562827:G:A	4.70393e-06	-1.13299e-10	-0.651554	2.1573e-05	-1.13299e-10	-0.686039	4.29772e-05	-1.13299e-10	-0.698793
70563339	chr2:70563339:C:T	2.49301e-06	-1.13299e-10	-1.28646	1.19026e-05	-1.13299e-10	-1.28072	2.40194e-05	-1.13299e-10	-1.2806
70563534	chr2:70563534:C:T	2.69453e-06	-1.50399	0.295264	1.34805e-05	-1.47606	0.319814	2.76104e-05	-1.47579	0.334516
70563569	chr2:70563569:G:A	2.62553e-06	-1.13299e-10	-1.23467	1.22869e-05	-1.13299e-10	-1.24895	2.47572e-05	-1.13299e-10	-1.25035
70563744	chr2:70563744:G:A	7.22612e-07	-1.18462	-1.34021	3.1682e-06	-1.23829	-1.36603	6.72254e-06	-1.18687	-1.36713
70563855	chr2:70563855:G:A	5.24334e-07	-1.48749	-1.35809	2.56971e-06	-1.43798	-1.37571	4.97622e-06	-1.47869	-1.3761
70563872	chr2:70563872:T:C	6.89826e-07	-1.57021	-1.00105	3.77735e-06	-1.57549	-0.852972	7.78313e-06	-1.57103	-0.836477
70564033	chr2:70564033:T:C	5.0763e-07	-1.50923	-1.36872	2.49273e-06	-1.46573	-1.37838	4.8526e-06	-1.50152	-1.37843
70564178	chr2:70564178:G:T	4.72199e-07	-1.57192	-1.37839	2.24048e-06	-1.57347	-1.37732	4.51706e-06	-1.57425	-1.37735
70564375	chr2:70564375:A:G	3.03495e-06	-1.13299e-10	-1.08976	1.50845e-05	-1.13299e-10	-1.04381	3.06763e-05	-1.13299e-10	-1.03597
70564429	chr2:70564429:C:T	7.3943e-07	-1.15943	-1.34239	3.24151e-06	-1.21417	-1.36727	6.89171e-06	-1.16083	-1.36831
70564857	chr2:70564857:T:C	5.09533e-07	-1.51234	-1.36188	2.42845e-06	-1.51659	-1.35364	4.95704e-06	-1.50467	-1.35398
70564877	chr2:70564877:G:A	6.7378e-07	-1.23911	-1.35569	3.29433e-06	-1.19058	-1.3747	6.404e-06	-1.22726	-1.37528
70565469	chr2:70565469:G:GT	1.06283e-06	-1.43902	-0.7	4.89809e-06	-1.40171	-0.766931	9.89396e-06	-1.39713	-0.770404
70565565	chr2:70565565:T:G	2.43298e-06	-1.13299e-10	-1.31084	1.16013e-05	-1.13299e-10	-1.30637	2.33994e-05	-1.13299e-10	-1.30675
70565574	chr2:70565574:C:G	2.53545e-06	-1.13299e-10	-1.26958	1.21821e-05	-1.13299e-10	-1.25752	2.47079e-05	-1.13299e-10	-1.25234
70566127	chr2:70566127:G:A	7.92052e-07	-1.05464	-1.37844	3.55634e-06	-1.11624	-1.37251	7.62435e-06	-1.05651	-1.3716
70566258	chr2:70566258:C:T	5.80956e-06	-1.13299e-10	-0.440446	3.18046e-05	-1.13299e-10	-0.297871	6.51893e-05	-1.13299e-10	-0.282167
70566261	chr2:70566261:T:A	2.96263e-06	-1.13299e-10	-1.11388	1.41593e-05	-1.13299e-10	-1.10711	2.85909e-05	-1.13299e-10	-1.10638
70566394	chr2:70566394:A:T	2.29949e-06	-1.13299e-10	-1.36726	1.08399e-05	-1.13299e-10	-1.37425	2.18692e-05	-1.13299e-10	-1.37438
70566463	chr2:70566463:T:A	2.9056e-06	-1.13299e-10	-1.13331	1.42903e-05	-1.13299e-10	-1.0979	2.89052e-05	-1.13299e-10	-1.09544
70566672	chr2:70566672:G:A	8.05531e-07	-1.53304	-0.883162	4.23469e-06	-1.538	-0.776171	8.77051e-06	-1.52876	-0.759306
70566816	chr2:70566816:G:A	1.06696e-06	-1.40657	-0.728568	4.94118e-06	-1.36597	-0.793913	9.99251e-06	-1.36048	-0.797149
70566998	chr2:70566998:T:C	2.53687e-06	-1.13299e-10	-1.26902	1.17264e-05	-1.13299e-10	-1.29564	2.36281e-05	-1.13299e-10	-1.29703
70567038	chr2:70567038:A:G	3.66242e-06	-1.13299e-10	-0.901828	1.79985e-05	-1.13299e-10	-0.867193	3.63782e-05	-1.13299e-10	-0.865492
70567473	chr2:70567473:A:T	2.94675e-06	-1.13299e-10	-1.11925	1.53678e-05	-1.13299e-10	-1.02521	3.12313e-05	-1.13299e-10	-1.01804
70567506	chr2:70567506:G:A	9.46348e-07	-0.87696	-1.37814	4.24452e-06	-0.93742	-1.37443	9.24358e-06	-0.861811	-1.37372
70567575	chr2:70567575:C:T	2.58184e-06	-1.13299e-10	-1.25145	1.25055e-05	-1.13299e-10	-1.23131	2.53333e-05	-1.13299e-10	-1.22734
70567640	chr2:70567640:A:G	2.60339e-06	-1.13299e-10	-1.24314	1.26186e-05	-1.13299e-10	-1.22231	2.55652e-05	-1.13299e-10	-1.21823
70567691	chr2:70567691:G:A	7.72712e-07	-1.09868	-1.35912	3.51763e-06	-1.1572	-1.3425	7.52931e-06	-1.10028	-1.34038
70567851	chr2:70567851:C:G	7.53048e-07	-1.14536	-1.33822	3.67372e-06	-1.08648	-1.36979	7.09992e-06	-1.12847	-1.37091
70567939	chr2:70567939:C:T	8.27286e-07	-1.05529	-1.33427	3.78406e-06	-1.11629	-1.31039	8.12695e-06	-1.05684	-1.30743
70568036	chr2:70568036:T:C	2.27447e-06	-1.13299e-10	-1.3782	1.08236e-05	-1.13299e-10	-1.37575	2.18414e-05	-1.13299e-10	-1.37565
70568048	chr2:70568048:G:A	3.17555e-06	-1.13299e-10	-1.04447	1.53593e-05	-1.13299e-10	-1.02576	3.09049e-05	-1.13299e-10	-1.02855
70568270	chr2:70568270:G:A	3.35887e-06	-1.13299e-10	-0.988347	1.64335e-05	-1.13299e-10	-0.958161	3.32425e-05	-1.13299e-10	-0.955635
70568387	chr2:70568387:A:C	5.43131e-07	-1.47876	-1.3316	2.65771e-06	-1.43232	-1.3477	5.26719e-06	-1.45032	-1.34764
70568479	chr2:70568479:T:C	3.92907e-06	-1.13299e-10	-0.831549	1.91783e-05	-1.13299e-10	-0.803705	3.88841e-05	-1.13299e-10	-0.798879
70568490	chr2:70568490:C:T	7.78681e-07	-1.21556	-1.23454	3.53784e-06	-1.25811	-1.23586	7.04168e-06	-1.27281	-1.23481
70569125	chr2:70569125:A:G	1.10337e-06	-1.02296	-1.07863	5.02209e-06	-0.960033	-1.1836	9.62377e-06	-1.00757	-1.18766
70569207	chr2:70569207:G:A	4.94474e-07	-1.54084	-1.36337	2.515e-06	-1.49603	-1.33919	4.95779e-06	-1.52141	-1.3371
70569344	chr2:70569344:C:T	9.20412e-07	-1.05922	-1.22367	4.28459e-06	-0.993496	-1.30896	8.22613e-06	-1.03991	-1.31224
70569754	chr2:70569754:G:A	2.48232e-06	-1.13299e-10	-1.29076	1.19641e-05	-1.13299e-10	-1.27557	2.41727e-05	-1.13299e-10	-1.27424
70569765	chr2:70569765:T:C	2.9251e-06	-1.13299e-10	-1.12662	1.42743e-05	-1.13299e-10	-1.09902	2.88406e-05	-1.13299e-10	-1.09768
70569970	chr2:70569970:T:C	6.87146e-07	-1.43097	-1.14419	3.26943e-06	-1.39113	-1.18173	6.60471e-06	-1.38738	-1.1843
70570144	chr2:70570144:A:T	6.95999e-07	-1.44253	-1.11983	3.29956e-06	-1.4044	-1.1593	6.66449e-06	-1.40069	-1.16197
70570195	chr2:70570195:C:T	2.36297e-06	-1.54374	0.203713	1.09644e-05	-1.52564	0.162816	2.22237e-05	-1.52479	0.166487
70570258	chr2:70570258:G:C	1.08538e-06	-1.03813	-1.07989	4.93763e-06	-0.976202	-1.18439	9.46678e-06	-1.02312	-1.18856
70570299	chr2:70570299:G:A	2.6382e-06	-1.13299e-10	-1.22985	1.27853e-05	-1.13299e-10	-1.20919	2.58454e-05	-1.13299e-10	-1.20733
70571045	chr2:70571045:C:T	2.28326e-06	-1.13299e-10	-1.37435	1.09093e-05	-1.13299e-10	-1.36786	2.2011e-05	-1.13299e-10	-1.36792
70571255	chr2:70571255:C:T	5.49071e-06	-1.13299e-10	-0.496895	3.04549e-05	-1.13299e-10	-0.341234	6.24752e-05	-1.13299e-10	-0.324693
70571257	chr2:70571257:A:T	5.48169e-06	-1.13299e-10	-0.498538	3.04025e-05	-1.13299e-10	-0.342956	6.23677e-05	-1.13299e-10	-0.326416
70571714	chr2:70571714:A:T	4.72932e-07	-1.57051	-1.37825	2.29186e-06	-1.55091	-1.37721	4.57101e-06	-1.56285	-1.37688
70571730	chr2:70571730:A:G	3.20341e-06	-1.13299e-10	-1.03574	1.49e-05	-1.13299e-10	-1.05612	2.99569e-05	-1.13299e-10	-1.0597
70571784	chr2:70571784:T:G	2.92754e-06	-1.13299e-10	-1.12579	1.36415e-05	-1.13299e-10	-1.14437	2.74556e-05	-1.13299e-10	-1.14689
70572247	chr2:70572247:C:A	2.38864e-06	-1.13299e-10	-1.32923	1.15593e-05	-1.13299e-10	-1.30999	2.33655e-05	-1.13299e-10	-1.3082
70572327	chr2:70572327:C:T	2.80705e-06	-1.13299e-10	-1.16782	1.36645e-05	-1.13299e-10	-1.14268	2.76295e-05	-1.13299e-10	-1.14058
70572459	chr2:70572459:A:G	6.21499e-07	-1.4696	-1.20597	2.86317e-06	-1.4157	-1.28986	5.51181e-06	-1.46043	-1.29214
70572693	chr2:70572693:A:G	2.58941e-06	-1.13299e-10	-1.24852	1.23754e-05	-1.13299e-10	-1.24177	2.51148e-05	-1.13299e-10	-1.236
70572779	chr2:70572779:G:A	2.50212e-06	-1.13299e-10	-1.28281	1.20102e-05	-1.13299e-10	-1.27173	2.42336e-05	-1.13299e-10	-1.27172
70572826	chr2:70572826:T:G	2.83584e-06	-1.13299e-10	-1.15761	1.38161e-05	-1.13299e-10	-1.13165	2.79144e-05	-1.13299e-10	-1.13032
70573042	chr2:70573042:G:A	2.83584e-06	-1.13299e-10	-1.15761	1.38161e-05	-1.13299e-10	-1.13165	2.79144e-05	-1.13299e-10	-1.13032
70573230	chr2:70573230:A:C	6.23901e-07	-1.45844	-1.21327	2.88793e-06	-1.40188	-1.29506	5.5472e-06	-1.44889	-1.29728
70573376	chr2:70573376:G:A	2.95801e-06	-1.13299e-10	-1.11543	1.44342e-05	-1.13299e-10	-1.08788	2.91693e-05	-1.13299e-10	-1.08635
70573464	chr2:70573464:A:C	3.01314e-06	-1.13299e-10	-1.09697	1.49854e-05	-1.13299e-10	-1.05041	3.04766e-05	-1.13299e-10	-1.0425
70573593	chr2:70573593:C:T	8.77884e-07	-0.959187	-1.37101	3.95235e-06	-1.02344	-1.35973	8.5277e-06	-0.958142	-1.358
70573626	chr2:70573626:C:T	2.34488e-06	-1.13299e-10	-1.34772	1.13061e-05	-1.13299e-10	-1.33214	2.28489e-05	-1.13299e-10	-1.33056
70573925	chr2:70573925:A:G	6.34755e-07	-1.50003	-1.15444	3.20969e-06	-1.50737	-1.08394	6.62139e-06	-1.49494	-1.07422
70574059	chr2:70574059:A:G	1.41996e-06	-0.951023	-0.898301	6.45731e-06	-0.888567	-1.0037	1.23421e-05	-0.939953	-1.00649
70574176	chr2:70574176:G:A	3.09208e-06	-1.13299e-10	-1.07111	1.43981e-05	-1.13299e-10	-1.09038	2.89862e-05	-1.13299e-10	-1.09264
70574222	chr2:70574222:A:G	7.18923e-07	-1.44244	-1.08751	3.24037e-06	-1.38254	-1.19925	6.20324e-06	-1.43209	-1.2023
70574258	chr2:70574258:T:C	2.57873e-06	-1.13299e-10	-1.25265	1.23436e-05	-1.13299e-10	-1.24434	2.50385e-05	-1.13299e-10	-1.23905
70574286	chr2:70574286:A:G	7.17769e-07	-1.43697	-1.09458	3.24285e-06	-1.37627	-1.20476	6.20332e-06	-1.42664	-1.20774
70574577	chr2:70574577:G:A	9.33451e-07	-1.19016	-1.07866	4.24971e-06	-1.22575	-1.08489	8.52235e-06	-1.23371	-1.08306
70574709	chr2:70574709:G:A	2.27398e-06	-1.13299e-10	-1.37842	1.07989e-05	-1.13299e-10	-1.37804	2.17942e-05	-1.13299e-10	-1.37782
70574783	chr2:70574783:C:T	7.72914e-07	-1.46297	-0.994573	3.39783e-06	-1.40688	-1.12746	6.52632e-06	-1.45281	-1.13081
70574910	chr2:70574910:T:C	7.06046e-06	-1.13299e-10	-0.245442	3.65287e-05	-1.13299e-10	-0.159384	7.49848e-05	-1.13299e-10	-0.142178
70574915	chr2:70574915:A:G	4.7207e-07	-1.57321	-1.37737	2.25863e-06	-1.56941	-1.37331	4.5472e-06	-1.57238	-1.37257
70575072	chr2:70575072:C:T	3.42168e-06	-1.13299e-10	-0.969819	1.63964e-05	-1.13299e-10	-0.960418	3.30954e-05	-1.13299e-10	-0.960068
70575364	chr2:70575364:A:G	7.75043e-07	-1.54401	-0.910783	3.26587e-06	-1.51441	-1.05954	6.39538e-06	-1.54013	-1.06376
70575372	chr2:70575372:AT:A	9.01493e-07	-1.57506	-0.728597	4.9051e-06	-1.57459	-0.592615	1.00942e-05	-1.57484	-0.572662
70575604	chr2:70575604:T:C	2.33e-06	-1.13299e-10	-1.35408	1.09914e-05	-1.13299e-10	-1.36037	2.21504e-05	-1.13299e-10	-1.36161
70575969	chr2:70575969:T:C	2.84723e-06	-1.13299e-10	-1.1536	1.42513e-05	-1.13299e-10	-1.10064	2.89711e-05	-1.13299e-10	-1.09316
70576112	chr2:70576112:C:A	3.35676e-06	-1.13299e-10	-0.988975	1.56075e-05	-1.13299e-10	-1.00973	3.16722e-05	-1.13299e-10	-1.00403
70576172	chr2:70576172:G:C	7.53942e-07	-1.57329	-0.909102	4.2045e-06	-1.57509	-0.746233	8.64706e-06	-1.57386	-0.728386
70576248	chr2:70576248:C:T	5.4063e-07	-1.52824	-1.28673	2.57302e-06	-1.54957	-1.26283	5.27322e-06	-1.5346	-1.26222
70576337	chr2:70576337:C:T	6.29806e-07	-1.51278	-1.14952	3.08873e-06	-1.53992	-1.08981	6.35742e-06	-1.5228	-1.08704
70576365	chr2:70576365:T:C	2.59452e-06	-1.13299e-10	-1.24655	1.2165e-05	-1.13299e-10	-1.25892	2.45089e-05	-1.13299e-10	-1.26043
70576448	chr2:70576448:G:A	3.9309e-06	-1.13299e-10	-0.831083	1.90145e-05	-1.13299e-10	-0.812279	3.84103e-05	-1.13299e-10	-0.811138
70577198	chr2:70577198:A:T	2.29724e-06	-1.13299e-10	-1.36824	1.09787e-05	-1.13299e-10	-1.36152	2.21654e-05	-1.13299e-10	-1.36093
70577326	chr2:70577326:A:G	2.43959e-06	-1.13299e-10	-1.30812	1.1643e-05	-1.13299e-10	-1.30277	2.35769e-05	-1.13299e-10	-1.2992
70577335	chr2:70577335:T:G	1.01242e-06	-1.38415	-0.803458	4.51583e-06	-1.45255	-0.797342	9.49135e-06	-1.42266	-0.786418
70577525	chr2:70577525:A:G	2.48552e-06	-1.13299e-10	-1.28947	1.21625e-05	-1.13299e-10	-1.25912	2.47238e-05	-1.13299e-10	-1.2517
70577609	chr2:70577609:A:T	7.2809e-07	-1.57404	-0.943244	4.04243e-06	-1.57467	-0.785969	8.30026e-06	-1.57449	-0.768691
70577844	chr2:70577844:C:A	2.51355e-06	-1.13299e-10	-1.27826	1.18121e-05	-1.13299e-10	-1.28836	2.37932e-05	-1.13299e-10	-1.29006
70577948	chr2:70577948:AT:A	5.4499e-07	-1.5655	-1.24144	2.60961e-06	-1.56414	-1.23414	5.26447e-06	-1.56578	-1.23271
70578241	chr2:70578241:G:A	2.55105e-06	-1.13299e-10	-1.26345	1.19732e-05	-1.13299e-10	-1.27481	2.41252e-05	-1.13299e-10	-1.2762
70578412	chr2:70578412:T:C	2.27642e-06	-1.13299e-10	-1.37735	1.08036e-05	-1.13299e-10	-1.3776	2.18021e-05	-1.13299e-10	-1.37746
70578420	chr2:70578420:A:T	2.27679e-06	-1.13299e-10	-1.37718	1.08022e-05	-1.13299e-10	-1.37773	2.17989e-05	-1.13299e-10	-1.3776
70578732	chr2:70578732:T:C	3.24386e-06	-1.13299e-10	-1.02319	1.64499e-05	-1.13299e-10	-0.957162	3.33639e-05	-1.13299e-10	-0.951988
70579237	chr2:70579237:C:T	6.19974e-07	-1.31328	-1.36475	2.92304e-06	-1.30845	-1.37641	5.72708e-06	-1.33756	-1.3767
70579343	chr2:70579343:T:C	2.36673e-06	-1.13299e-10	-1.33844	1.12537e-05	-1.13299e-10	-1.33679	2.26889e-05	-1.13299e-10	-1.33759
70579599	chr2:70579599:T:C	5.35574e-07	-1.50163	-1.32274	2.52489e-06	-1.52882	-1.30247	5.19534e-06	-1.50961	-1.30209
70579741	chr2:70579741:C:T	3.52457e-06	-1.13299e-10	-0.940192	1.80121e-05	-1.13299e-10	-0.866437	3.6546e-05	-1.13299e-10	-0.860892
70579757	chr2:70579757:C:T	5.59997e-07	-1.50857	-1.2712	2.66258e-06	-1.53436	-1.24382	5.47404e-06	-1.51617	-1.24328
70580528	chr2:70580528:G:T	1.92884e-06	-1.54303	-3.69445e-10	9.26902e-06	-1.5308	-3.69445e-10	1.85248e-05	-1.54035	-3.69445e-10
70580715	chr2:70580715:T:C	2.44075e-06	-1.13299e-10	-1.30765	1.13389e-05	-1.13299e-10	-1.32924	2.28523e-05	-1.13299e-10	-1.33041
70580787	chr2:70580787:T:A	6.71418e-07	-1.44065	-1.15767	3.21377e-06	-1.48011	-1.10992	6.67081e-06	-1.45422	-1.1075
70581015	chr2:70581015:C:T	6.89095e-07	-1.42985	-1.14248	3.29716e-06	-1.47103	-1.09339	6.85346e-06	-1.4439	-1.09081
70581163	chr2:70581163:A:G	3.12764e-06	-1.13299e-10	-1.05967	1.45819e-05	-1.13299e-10	-1.0777	2.93544e-05	-1.13299e-10	-1.08002
70581202	chr2:70581202:A:G	6.73639e-07	-1.42375	-1.17127	3.21082e-06	-1.46596	-1.125	6.67707e-06	-1.43822	-1.12257
70581322	chr2:70581322:C:G	2.52892e-06	-1.13299e-10	-1.27216	1.15151e-05	-1.13299e-10	-1.31383	2.3215e-05	-1.13299e-10	-1.31466
70581323	chr2:70581323:C:T	4.50885e-06	-1.13299e-10	-0.69391	2.17758e-05	-1.13299e-10	-0.676682	4.41115e-05	-1.13299e-10	-0.672743
70581329	chr2:70581329:A:G	2.27401e-06	-1.13299e-10	-1.37841	1.07992e-05	-1.13299e-10	-1.37801	2.17948e-05	-1.13299e-10	-1.37779
70581699	chr2:70581699:C:T	5.19847e-06	-1.13299e-10	-0.551588	2.69652e-05	-1.13299e-10	-0.462937	5.48055e-05	-1.13299e-10	-0.455673
70581770	chr2:70581770:C:T	2.27466e-06	-1.13299e-10	-1.37812	1.08058e-05	-1.13299e-10	-1.3774	2.18103e-05	-1.13299e-10	-1.37708
70581780	chr2:70581780:C:T	1.71885e-06	-1.5593	-0.0989968	7.17893e-06	-1.53818	-0.24815	1.42238e-05	-1.55731	-0.247238
70581989	chr2:70581989:T:C	3.23794e-06	-1.49231	0.467298	1.59382e-05	-1.4549	0.466134	3.1707e-05	-1.49275	0.489822
70582087	chr2:70582087:G:A	5.55703e-07	-1.54368	-1.2438	2.59783e-06	-1.56001	-1.2428	5.31665e-06	-1.54831	-1.24031
70582114	chr2:70582114:C:T	5.25137e-07	-1.564	-1.28005	2.36605e-06	-1.54323	-1.35303	4.68056e-06	-1.56086	-1.35518
70582162	chr2:70582162:G:A	5.25257e-07	-1.54534	-1.29848	2.45524e-06	-1.56139	-1.29787	5.01921e-06	-1.55018	-1.29601
70582174	chr2:70582174:T:C	4.85494e-07	-1.56897	-1.35357	2.29999e-06	-1.57466	-1.34992	4.66492e-06	-1.57062	-1.34877
70582228	chr2:70582228:T:C	6.85999e-07	-1.57015	-1.00668	3.74806e-06	-1.57551	-0.860735	7.72038e-06	-1.57098	-0.84462
70582688	chr2:70582688:A:G	6.4476e-07	-1.41712	-1.22171	2.88002e-06	-1.48112	-1.21857	5.99372e-06	-1.457	-1.21175
70582934	chr2:70582934:C:T	5.64992e-07	-1.46808	-1.30282	2.86952e-06	-1.45197	-1.25136	5.7479e-06	-1.46359	-1.24704
70582976	chr2:70582976:G:A	5.03169e-07	-1.52541	-1.36137	2.45165e-06	-1.48449	-1.37623	4.79925e-06	-1.51557	-1.37544
70583039	chr2:70583039:C:T	5.07915e-07	-1.51875	-1.35864	2.47164e-06	-1.47552	-1.37708	4.82974e-06	-1.50823	-1.37644
70583509	chr2:70583509:C:T	9.20598e-07	-1.23866	-1.04402	5.07987e-06	-1.22685	-0.905349	1.00918e-05	-1.25958	-0.888161
70583530	chr2:70583530:C:A	6.40541e-07	-1.35714	-1.28826	2.73971e-06	-1.45069	-1.29894	5.78987e-06	-1.40576	-1.2976
70583611	chr2:70583611:T:A	7.32051e-06	-1.13299e-10	-0.209272	3.60187e-05	-1.13299e-10	-0.173443	7.34796e-05	-1.13299e-10	-0.162455
70583808	chr2:70583808:T:G	7.90616e-07	-1.31815	-1.11675	3.45938e-06	-1.40173	-1.11466	7.26613e-06	-1.37094	-1.1053
70584039	chr2:70584039:G:A	8.93978e-07	-1.03235	-1.27968	3.95352e-06	-1.09506	-1.28781	8.02766e-06	-1.09057	-1.286
70584094	chr2:70584094:C:A	9.48885e-07	-0.994666	-1.25775	4.17749e-06	-1.06037	-1.2674	8.47971e-06	-1.0561	-1.26569
70584688	chr2:70584688:AT:A	5.07167e-06	-1.13299e-10	-0.576282	2.64579e-05	-1.13299e-10	-0.481927	5.43351e-05	-1.13299e-10	-0.464294
70584729	chr2:70584729:G:A	2.65882e-06	-1.13299e-10	-1.22207	1.34388e-05	-1.13299e-10	-1.15933	2.72481e-05	-1.13299e-10	-1.15448
70584770	chr2:70584770:A:T	3.08255e-06	-1.13299e-10	-1.0742	1.59429e-05	-1.13299e-10	-0.988472	3.2391e-05	-1.13299e-10	-0.981581
70585042	chr2:70585042:T:A	1.03059e-06	-1.03726	-1.13256	5.64737e-06	-1.02109	-1.0052	1.10838e-05	-1.06387	-0.99011
70585292	chr2:70585292:A:C	3.09002e-06	-1.13299e-10	-1.07178	1.52272e-05	-1.13299e-10	-1.0344	3.08488e-05	-1.13299e-10	-1.03037
70585624	chr2:70585624:A:AATT	3.05238e-06	-1.13299e-10	-1.08403	1.57556e-05	-1.13299e-10	-1.00029	3.19883e-05	-1.13299e-10	-0.994093
70585734	chr2:70585734:T:C	4.4808e-06	-1.13299e-10	-0.700149	2.20242e-05	-1.13299e-10	-0.665341	4.47623e-05	-1.13299e-10	-0.658097
70586022	chr2:70586022:A:G	5.85504e-07	-1.53023	-1.205	3.15278e-06	-1.56163	-1.04757	6.42377e-06	-1.56323	-1.03623
70586079	chr2:70586079:C:T	4.8374e-07	-1.57378	-1.35238	2.3213e-06	-1.56741	-1.34794	4.65927e-06	-1.57303	-1.34757
70586165	chr2:70586165:T:A	5.8412e-07	-1.51718	-1.22042	3.10976e-06	-1.55399	-1.06894	6.33069e-06	-1.55601	-1.05804
70586199	chr2:70586199:G:T	2.64047e-06	-1.13299e-10	-1.229	1.27143e-05	-1.13299e-10	-1.21475	2.56402e-05	-1.13299e-10	-1.2153
70586396	chr2:70586396:C:T	2.27922e-06	-1.13299e-10	-1.37612	1.08893e-05	-1.13299e-10	-1.3697	2.19649e-05	-1.13299e-10	-1.37002
70586483	chr2:70586483:C:A	8.24066e-07	-1.14324	-1.25021	4.58887e-06	-1.12668	-1.10717	9.04359e-06	-1.16332	-1.09409
70586773	chr2:70586773:TC:T	2.35638e-06	-1.13299e-10	-1.34282	1.11581e-05	-1.13299e-10	-1.34532	2.24761e-05	-1.13299e-10	-1.34701
70586979	chr2:70586979:A:T	3.34361e-06	-1.13299e-10	-0.9929	1.70376e-05	-1.13299e-10	-0.92206	3.47234e-05	-1.13299e-10	-0.912051
70587008	chr2:70587008:G:A	1.35932e-06	-1.52948	-0.363484	9.07624e-06	-1.53823	-0.0135905	1.89089e-05	-1.52081	0.000976061
70587070	chr2:70587070:A:T	1.08745e-06	-1.27482	-0.841291	5.32588e-06	-1.25515	-0.829754	1.0561e-05	-1.27409	-0.82821
70587325	chr2:70587325:A:G	3.09422e-06	-1.13299e-10	-1.07042	1.3637e-05	-1.13299e-10	-1.1447	2.75062e-05	-1.13299e-10	-1.14505
70587952	chr2:70587952:G:C	1.96277e-06	-1.5256	-3.69445e-10	9.27362e-06	-1.53031	-3.69445e-10	1.89272e-05	-1.51886	-3.69445e-10
70588032	chr2:70588032:C:T	3.32278e-06	-1.13299e-10	-0.999151	1.6927e-05	-1.13299e-10	-0.92857	3.44947e-05	-1.13299e-10	-0.918657
70588059	chr2:70588059:G:A	7.31742e-07	-1.1411	-1.37118	3.11516e-06	-1.27596	-1.34524	6.53769e-06	-1.23759	-1.34429
70588255	chr2:70588255:T:C	5.40881e-07	-1.43883	-1.37568	2.38863e-06	-1.52257	-1.36419	5.00948e-06	-1.48372	-1.36441
70588277	chr2:70588277:T:G	2.32369e-06	-1.13299e-10	-1.3568	1.10101e-05	-1.13299e-10	-1.35867	2.21868e-05	-1.13299e-10	-1.35996
70588389	chr2:70588389:A:T	6.54104e-07	-1.27003	-1.35441	2.88921e-06	-1.3815	-1.315	6.02114e-06	-1.35052	-1.31366
70588580	chr2:70588580:AAAC:A	1.87788e-06	-1.56981	-3.69445e-10	9.12576e-06	-1.54638	-3.69445e-10	1.84495e-05	-1.54442	-3.69445e-10
70588594	chr2:70588594:TATAA:T	3.4172e-06	-1.13299e-10	-0.971129	1.7109e-05	-1.13299e-10	-0.917878	3.48251e-05	-1.13299e-10	-0.909126
70588669	chr2:70588669:TAATAATTTGG:T	2.28276e-06	-1.13299e-10	-1.37456	1.08671e-05	-1.13299e-10	-1.37174	2.19165e-05	-1.13299e-10	-1.37222
70588708	chr2:70588708:T:C	6.94659e-07	-1.43603	-1.12825	3.13803e-06	-1.49586	-1.11802	6.52353e-06	-1.47405	-1.10999
70588771	chr2:70588771:C:T	3.39904e-06	-1.13299e-10	-0.976459	1.73456e-05	-1.13299e-10	-0.904145	3.53595e-05	-1.13299e-10	-0.893896
70588824	chr2:70588824:A:G	7.65862e-07	-1.13405	-1.33266	3.50334e-06	-1.20155	-1.30222	7.11821e-06	-1.19539	-1.30142
70588974	chr2:70588974:C:A	3.3944e-06	-1.13299e-10	-0.977826	1.73531e-05	-1.13299e-10	-0.903713	3.53671e-05	-1.13299e-10	-0.893681
70589179	chr2:70589179:C:T	6.4981e-07	-1.2534	-1.37763	2.80077e-06	-1.36001	-1.36758	5.83324e-06	-1.32824	-1.36765
70589473	chr2:70589473:A:C	2.55718e-06	-1.26105	-3.69445e-10	1.16493e-05	-1.30223	-3.69445e-10	2.31317e-05	-1.31826	-3.69445e-10
70589540	chr2:70589540:A:G	7.23725e-07	-1.38374	-1.13956	3.37462e-06	-1.3148	-1.2264	6.42743e-06	-1.36931	-1.22958
70589655	chr2:70589655:C:G	6.80417e-07	-1.20674	-1.37826	2.90685e-06	-1.31997	-1.37045	6.07034e-06	-1.28555	-1.3705
70589851	chr2:70589851:C:G	2.28797e-06	-1.13299e-10	-1.37229	1.09784e-05	-1.13299e-10	-1.36156	2.21825e-05	-1.13299e-10	-1.36016
70589916	chr2:70589916:C:T	2.37772e-06	-1.13299e-10	-1.33381	1.11873e-05	-1.13299e-10	-1.3427	2.25264e-05	-1.13299e-10	-1.34478
70589917	chr2:70589917:A:G	6.41436e-07	-1.26613	-1.37786	2.76341e-06	-1.3723	-1.36872	5.75321e-06	-1.34101	-1.3687
70590224	chr2:70590224:G:A	5.65216e-07	-1.39214	-1.37836	2.97637e-06	-1.31914	-1.34764	5.70231e-06	-1.37376	-1.34483
70590286	chr2:70590286:G:C	2.47746e-06	-1.13299e-10	-1.29272	1.23346e-05	-1.13299e-10	-1.24508	2.50158e-05	-1.13299e-10	-1.23995
70590342	chr2:70590342:G:T	5.63605e-07	-1.39491	-1.37844	2.97211e-06	-1.32293	-1.34528	5.69841e-06	-1.37691	-1.34237
70590373	chr2:70590373:C:T	6.8396e-07	-1.5394	-1.04041	3.80593e-06	-1.50872	-0.912205	7.58491e-06	-1.53682	-0.896483
70590470	chr2:70590470:T:A	2.43961e-06	-1.13299e-10	-1.30811	1.20922e-05	-1.13299e-10	-1.26492	2.45126e-05	-1.13299e-10	-1.26027
70590525	chr2:70590525:A:T	2.53792e-06	-1.13299e-10	-1.26861	1.29102e-05	-1.13299e-10	-1.19946	2.61819e-05	-1.13299e-10	-1.19439
70590570	chr2:70590570:A:G	2.53799e-06	-1.13299e-10	-1.26858	1.31203e-05	-1.13299e-10	-1.18332	2.66641e-05	-1.13299e-10	-1.17615
70590660	chr2:70590660:C:T	2.44937e-06	-1.13299e-10	-1.30412	1.21788e-05	-1.13299e-10	-1.25778	2.46061e-05	-1.13299e-10	-1.25647
70590762	chr2:70590762:T:C	1.0859e-06	-0.903077	-1.21446	5.48405e-06	-0.86546	-1.19018	1.02671e-05	-0.939758	-1.19076
70590819	chr2:70590819:C:G	4.29431e-06	-1.13299e-10	-0.742662	2.10808e-05	-1.13299e-10	-0.709118	4.28421e-05	-1.13299e-10	-0.701943
70590844	chr2:70590844:A:G	2.58906e-06	-1.13299e-10	-1.24866	1.24887e-05	-1.13299e-10	-1.23266	2.52636e-05	-1.13299e-10	-1.2301
70590920	chr2:70590920:C:T	2.2758e-06	-1.13299e-10	-1.37762	1.08536e-05	-1.13299e-10	-1.37298	2.1894e-05	-1.13299e-10	-1.37325
70591139	chr2:70591139:T:G	8.3404e-06	-1.13299e-10	-0.0788399	3.97246e-05	-1.13299e-10	-0.0755109	8.04201e-05	-1.13299e-10	-0.0721988
70591148	chr2:70591148:G:A	2.76034e-06	-0.921726	-0.262871	9.91905e-06	-1.0134	-0.449625	2.07788e-05	-0.952857	-0.472671
70591176	chr2:70591176:G:A	3.60249e-06	-1.13299e-10	-0.918328	1.8651e-05	-1.13299e-10	-0.831581	3.78808e-05	-1.13299e-10	-0.825018
70591238	chr2:70591238:T:C	3.08972e-06	-1.13299e-10	-1.07187	1.47924e-05	-1.13299e-10	-1.06337	2.98803e-05	-1.13299e-10	-1.06226
70591277	chr2:70591277:G:A	2.46726e-06	-1.13299e-10	-1.29684	1.22893e-05	-1.13299e-10	-1.24875	2.48268e-05	-1.13299e-10	-1.24754
70591666	chr2:70591666:A:G	5.47464e-07	-1.48571	-1.3167	2.8601e-06	-1.42815	-1.27848	5.66658e-06	-1.44989	-1.27499
70591708	chr2:70591708:G:A	3.06654e-06	-1.13299e-10	-1.0794	1.57609e-05	-1.13299e-10	-0.999953	3.20094e-05	-1.13299e-10	-0.993432
70591832	chr2:70591832:T:G	5.05263e-07	-1.5042	-1.37843	2.5197e-06	-1.45827	-1.37507	5.09741e-06	-1.45594	-1.37479
70591867	chr2:70591867:A:G	1.75793e-06	-1.03384	-0.601975	8.93242e-06	-0.938322	-0.629473	1.82591e-05	-0.93256	-0.622241
70591902	chr2:70591902:A:G	2.96761e-06	-1.13299e-10	-1.11219	1.31588e-05	-1.13299e-10	-1.1804	2.65428e-05	-1.13299e-10	-1.1807
70592285	chr2:70592285:C:T	1.46969e-06	-1.19011	-0.624791	7.31856e-06	-1.09706	-0.670007	1.48058e-05	-1.09549	-0.668956
70592638	chr2:70592638:G:A	6.37608e-07	-1.46611	-1.18387	3.10172e-06	-1.41461	-1.21091	6.26318e-06	-1.41256	-1.21222
70592697	chr2:70592697:G:A	5.1415e-07	-1.55942	-1.30577	2.51459e-06	-1.57401	-1.26136	5.10456e-06	-1.57028	-1.25904
70592974	chr2:70592974:A:G	7.59777e-07	-1.11084	-1.36384	4.35835e-06	-1.00143	-1.28395	8.18525e-06	-1.07875	-1.27838
70593324	chr2:70593324:G:T	8.79254e-07	-1.02077	-1.30786	4.844e-06	-0.910444	-1.2693	8.82331e-06	-1.01528	-1.26679
70593480	chr2:70593480:A:T	2.29956e-06	-1.13299e-10	-1.36724	1.11053e-05	-1.13299e-10	-1.35006	2.2418e-05	-1.13299e-10	-1.3496
70593537	chr2:70593537:G:A	2.35724e-06	-1.13299e-10	-1.34246	1.10836e-05	-1.13299e-10	-1.35202	2.23163e-05	-1.13299e-10	-1.35415
70593572	chr2:70593572:C:T	2.27929e-06	-1.13299e-10	-1.37609	1.09103e-05	-1.13299e-10	-1.36777	2.20391e-05	-1.13299e-10	-1.36664
70593707	chr2:70593707:G:A	2.65423e-06	-1.13299e-10	-1.2238	1.23209e-05	-1.13299e-10	-1.24619	2.48068e-05	-1.13299e-10	-1.24834
70593820	chr2:70593820:G:A	6.12537e-07	-1.46183	-1.22827	2.88904e-06	-1.51131	-1.18525	5.95645e-06	-1.49264	-1.18235
70594033	chr2:70594033:G:A	2.29061e-06	-1.13299e-10	-1.37113	1.10328e-05	-1.13299e-10	-1.35661	2.22712e-05	-1.13299e-10	-1.35617
70594367	chr2:70594367:G:A	2.2763e-06	-1.13299e-10	-1.3774	1.08853e-05	-1.13299e-10	-1.37006	2.19729e-05	-1.13299e-10	-1.36965
70594931	chr2:70594931:G:C	2.21272e-06	-1.40573	-3.69445e-10	9.69903e-06	-1.48546	-3.69445e-10	1.93705e-05	-1.49571	-3.69445e-10
70595102	chr2:70595102:T:C	1.11366e-06	-0.807758	-1.28454	5.93333e-06	-0.77331	-1.20359	1.09558e-05	-0.866653	-1.19895
70595216	chr2:70595216:AAG:A	3.06499e-06	-1.13299e-10	-1.07991	1.56621e-05	-1.13299e-10	-1.00624	3.18485e-05	-1.13299e-10	-0.998472
70595296	chr2:70595296:A:T	1.15429e-06	-0.760189	-1.29628	6.98503e-06	-0.544372	-1.26934	1.24588e-05	-0.668922	-1.26812
70595360	chr2:70595360:A:G	7.4929e-07	-1.29871	-1.18987	3.93216e-06	-1.22756	-1.16074	7.38391e-06	-1.3001	-1.16006
70595459	chr2:70595459:A:G	2.75574e-06	-1.13299e-10	-1.18626	1.32961e-05	-1.13299e-10	-1.17001	2.69624e-05	-1.13299e-10	-1.16502
70595717	chr2:70595717:A:C	2.56684e-06	-1.25728	-3.69445e-10	1.17212e-05	-1.29609	-3.69445e-10	2.32366e-05	-1.31374	-3.69445e-10
70595782	chr2:70595782:G:A	1.92094e-06	-1.54714	-3.69445e-10	8.91726e-06	-1.56949	-3.69445e-10	1.80462e-05	-1.56653	-3.69445e-10
70595836	chr2:70595836:G:A	8.08949e-06	-1.13299e-10	-0.109386	4.03699e-05	-1.13299e-10	-0.0593987	8.20321e-05	-1.13299e-10	-0.0523522
70596155	chr2:70596155:AAAAG:A	1.71751e-06	-0.442016	-1.21706	7.22016e-06	-0.452252	-1.32835	1.30326e-05	-0.558507	-1.3335
70596389	chr2:70596389:A:G	5.95972e-07	-1.52229	-1.19523	3.0369e-06	-1.51175	-1.13489	6.22686e-06	-1.49778	-1.13281
70596525	chr2:70596525:C:T	6.34301e-06	-1.13299e-10	-0.352599	3.18374e-05	-1.13299e-10	-0.296842	6.44326e-05	-1.13299e-10	-0.293844
70596556	chr2:70596556:C:T	2.30897e-06	-1.13299e-10	-1.36315	1.09432e-05	-1.13299e-10	-1.36476	2.20707e-05	-1.13299e-10	-1.36521
70596570	chr2:70596570:C:T	1.13491e-06	-0.906366	-1.16703	6.10671e-06	-0.776448	-1.17165	1.15093e-05	-0.844515	-1.17179
70596608	chr2:70596608:C:G	5.38952e-07	-1.55583	-1.26225	2.69611e-06	-1.56674	-1.19893	5.48278e-06	-1.56065	-1.1972
70597117	chr2:70597117:A:G	1.32951e-06	-0.811561	-1.10358	7.76653e-06	-0.745824	-0.961835	1.46813e-05	-0.817966	-0.95492
70597119	chr2:70597119:G:A	5.19864e-07	-1.48263	-1.37151	2.61684e-06	-1.43562	-1.35989	5.08882e-06	-1.47354	-1.35887
70597202	chr2:70597202:T:C	3.75359e-06	-1.13299e-10	-0.877238	1.85332e-05	-1.13299e-10	-0.837917	3.75923e-05	-1.13299e-10	-0.832663
70597338	chr2:70597338:C:T	6.1007e-07	-1.52038	-1.17375	3.06972e-06	-1.53971	-1.09618	6.28132e-06	-1.52822	-1.09366
70597499	chr2:70597499:G:A	2.64283e-06	-1.2281	-3.69445e-10	1.28544e-05	-1.20379	-3.69445e-10	2.62186e-05	-1.19299	-3.69445e-10
70597807	chr2:70597807:C:A	2.56487e-06	-1.13299e-10	-1.25804	1.20134e-05	-1.13299e-10	-1.27146	2.42122e-05	-1.13299e-10	-1.27261
70598068	chr2:70598068:C:T	2.40315e-06	-1.32317	-3.69445e-10	1.10321e-05	-1.35668	-3.69445e-10	2.19134e-05	-1.37236	-3.69445e-10
70598268	chr2:70598268:G:A	4.9096e-06	-1.13299e-10	-0.60876	2.54597e-05	-1.13299e-10	-0.520387	5.1672e-05	-1.13299e-10	-0.514546
70598348	chr2:70598348:T:G	6.15495e-07	-1.40672	-1.27856	3.27627e-06	-1.3557	-1.21508	6.53515e-06	-1.37006	-1.21221
70598568	chr2:70598568:C:T	2.2751e-06	-1.13299e-10	-1.37793	1.08231e-05	-1.13299e-10	-1.3758	2.18398e-05	-1.13299e-10	-1.37573
70598597	chr2:70598597:G:T	1.56092e-06	-1.35349	-0.401193	1.01805e-05	-1.32349	-0.113511	1.97799e-05	-1.3736	-0.101191
70598864	chr2:70598864:C:T	7.40116e-07	-1.36161	-1.13929	4.16873e-06	-1.26225	-1.06762	8.02559e-06	-1.31275	-1.06408
70598962	chr2:70598962:G:A	7.28344e-07	-1.56893	-0.948002	3.57639e-06	-1.57548	-0.90765	7.25803e-06	-1.57052	-0.906831
70599084	chr2:70599084:T:C	6.54936e-07	-1.52114	-1.10203	3.64169e-06	-1.48862	-0.97641	7.32454e-06	-1.49822	-0.970013
70599835	chr2:70599835:T:C	2.49307e-06	-1.17756	-0.108878	1.52938e-05	-1.07006	0.0400272	2.90228e-05	-1.13966	0.0482817
70600548	chr2:70600548:G:C	1.72362e-06	-0.385836	-1.26969	7.42661e-06	-0.403687	-1.34873	1.35446e-05	-0.50134	-1.35214
70600819	chr2:70600819:A:G	1.6662e-06	-0.410813	-1.27859	7.20306e-06	-0.429784	-1.35319	1.31763e-05	-0.524689	-1.35635
70600876	chr2:70600876:T:A	2.2976e-06	-1.13299e-10	-1.36809	1.08854e-05	-1.13299e-10	-1.37006	2.19636e-05	-1.13299e-10	-1.37008
70600917	chr2:70600917:G:A	6.55451e-06	-1.13299e-10	-0.319799	3.87891e-05	-1.13299e-10	-0.0993441	7.88997e-05	-1.13299e-10	-0.0912863
70601077	chr2:70601077:A:G	1.70834e-06	-0.352022	-1.31241	7.51156e-06	-0.372562	-1.36848	1.3717e-05	-0.470418	-1.37041
70601188	chr2:70601188:C:G	4.02135e-06	-1.13299e-10	-0.808333	1.99159e-05	-1.13299e-10	-0.765966	4.04597e-05	-1.13299e-10	-0.759156
70601205	chr2:70601205:A:G	4.8408e-07	-1.55013	-1.37533	2.33673e-06	-1.53037	-1.37836	4.6661e-06	-1.54081	-1.37833
70601258	chr2:70601258:T:C	6.91062e-07	-1.19342	-1.37606	3.74635e-06	-1.06597	-1.37073	7.06041e-06	-1.13434	-1.37062
70601291	chr2:70601291:A:T	1.79074e-05	0.877433	-0.192171	9.96005e-05	0.882077	-0.0383922	0.000221394	0.962932	-0.0224509
70601362	chr2:70601362:G:A	3.41327e-06	0.399973	-1.37225	1.90473e-05	0.566942	-1.3775	3.29863e-05	0.414068	-1.37744
70601553	chr2:70601553:T:C	1.55379e-05	-1.13299e-10	0.543328	7.58491e-05	-1.13299e-10	0.571264	0.000154513	-1.13299e-10	0.580815
70601593	chr2:70601593:A:G	2.4532e-06	-1.30256	-3.69445e-10	1.06238e-05	-1.39438	-3.69445e-10	2.1198e-05	-1.40555	-3.69445e-10
70601957	chr2:70601957:G:A	2.98922e-06	-1.13299e-10	-1.10494	1.35949e-05	-1.13299e-10	-1.14779	2.72111e-05	-1.13299e-10	-1.15584
70601965	chr2:70601965:T:G	2.27663e-06	-1.13299e-10	-1.37725	1.08015e-05	-1.13299e-10	-1.3778	2.17942e-05	-1.13299e-10	-1.37782
70601989	chr2:70601989:C:T	2.76897e-06	-1.08606	-0.0954206	1.72131e-05	-0.968413	0.0566041	3.24701e-05	-1.0434	0.0642576
70602010	chr2:70602010:TTCTC:T	3.83674e-06	-1.13299e-10	-0.855329	1.76275e-05	-1.13299e-10	-0.888019	3.55827e-05	-1.13299e-10	-0.887604
70602231	chr2:70602231:C:T	1.48136e-06	-0.522363	-1.28463	6.42336e-06	-0.541392	-1.35615	1.1804e-05	-0.631929	-1.3591
70602281	chr2:70602281:G:A	4.61842e-06	-0.691161	0.0212623	3.01671e-05	-0.531404	0.180674	5.6773e-05	-0.609614	0.189212
70602719	chr2:70602719:T:C	1.54997e-06	-0.476282	-1.28543	6.74963e-06	-0.49166	-1.35633	1.23746e-05	-0.584568	-1.35925
70602846	chr2:70602846:C:A	1.54308e-06	-0.48575	-1.28042	6.70207e-06	-0.501338	-1.35373	1.22916e-05	-0.593798	-1.35675
70602993	chr2:70602993:CCTTT:C	7.35734e-06	-1.13299e-10	-0.204253	4.40892e-05	-1.13299e-10	0.0287327	8.97182e-05	-1.13299e-10	0.0372108
70603279	chr2:70603279:T:C	1.27616e-06	-0.650172	-1.30592	5.61143e-06	-0.666612	-1.36607	1.03934e-05	-0.750091	-1.3682
70603496	chr2:70603496:T:C	9.94648e-07	-1.26495	-0.940368	5.40223e-06	-1.18981	-0.880857	9.76291e-06	-1.30359	-0.877282
70603636	chr2:70603636:A:AT	9.42795e-06	-1.13299e-10	0.0437273	5.73276e-05	-1.13299e-10	0.2913	0.000116927	-1.13299e-10	0.302088
70603833	chr2:70603833:A:G	5.83073e-06	-1.13299e-10	-0.436809	3.0534e-05	-1.13299e-10	-0.33864	6.22291e-05	-1.13299e-10	-0.32864
70604360	chr2:70604360:C:T	8.08198e-06	-1.13299e-10	-0.110315	3.57831e-05	-1.13299e-10	-0.180005	7.18395e-05	-1.13299e-10	-0.185028
70604380	chr2:70604380:C:G	8.81055e-07	-1.57327	-0.753314	4.67806e-06	-1.56741	-0.647194	9.46988e-06	-1.5741	-0.637244
70604446	chr2:70604446:C:T	5.19815e-06	0.566482	-1.11813	2.53436e-05	0.461956	-0.986913	4.50854e-05	0.316343	-0.967248
70604460	chr2:70604460:A:G	4.47893e-05	-1.13299e-10	1.60202	0.000252724	-1.13299e-10	1.77481	0.000519339	-1.13299e-10	1.79309
70604645	chr2:70604645:T:A	2.27256e-06	-0.114391	-1.26465	1.1532e-05	-0.0418129	-1.27054	2.2996e-05	-0.0516369	-1.2725
70604687	chr2:70604687:G:A	3.78214e-06	-0.920023	0.0503625	2.36012e-05	-0.769436	0.17325	4.43948e-05	-0.857368	0.191028
70604801	chr2:70604801:C:T	7.84751e-07	-1.46662	-0.975723	4.19599e-06	-1.40151	-0.92184	8.52804e-06	-1.39304	-0.923061
70604916	chr2:70604916:C:G	6.65246e-07	-1.3011	-1.30645	3.51972e-06	-1.20686	-1.29224	7.17479e-06	-1.19479	-1.2941
70605081	chr2:70605081:C:T	2.7198e-06	-1.13299e-10	-1.19939	1.27116e-05	-1.13299e-10	-1.21497	2.56331e-05	-1.13299e-10	-1.21558
70605094	chr2:70605094:T:C	2.05448e-06	-0.133367	-1.34656	1.03486e-05	-0.0475225	-1.3731	2.02938e-05	-0.0746363	-1.37451
70605321	chr2:70605321:C:T	8.28743e-07	-1.26651	-1.12129	3.92596e-06	-1.23133	-1.15854	7.79641e-06	-1.24386	-1.16194
70605750	chr2:70605750:A:G	2.44448e-06	-1.13299e-10	-1.30612	1.13263e-05	-1.13299e-10	-1.33036	2.28253e-05	-1.13299e-10	-1.3316
70606069	chr2:70606069:T:A	1.87428e-06	-1.57173	-3.69445e-10	8.87101e-06	-1.57469	-3.69445e-10	1.78844e-05	-1.57553	-3.69445e-10
70606141	chr2:70606141:T:C	3.09142e-06	-1.3651	0.293782	1.78152e-05	-1.27842	0.400985	3.65435e-05	-1.26683	0.405874
70606337	chr2:70606337:T:C	2.56983e-06	-1.13299e-10	-1.25611	1.17543e-05	-1.13299e-10	-1.29326	2.36795e-05	-1.13299e-10	-1.29485
70606790	chr2:70606790:T:G	2.87091e-06	-1.13299e-10	-1.14532	1.36459e-05	-1.13299e-10	-1.14404	2.75713e-05	-1.13299e-10	-1.14269
70607097	chr2:70607097:T:C	1.32131e-05	-1.13299e-10	0.381254	6.78611e-05	-1.13299e-10	0.45998	0.000137698	-1.13299e-10	0.465599
70607191	chr2:70607191:G:T	2.15616e-06	-0.203272	-1.22835	1.21863e-05	-0.136879	-1.12029	2.42851e-05	-0.161253	-1.10835
70607718	chr2:70607718:C:G	3.68877e-06	-1.13299e-10	-0.894658	1.72831e-05	-1.13299e-10	-0.907752	3.4795e-05	-1.13299e-10	-0.909989
70608008	chr2:70608008:C:T	1.89251e-06	-0.192772	-1.36928	1.01722e-05	-0.0988645	-1.33896	2.00049e-05	-0.128026	-1.33546
70608131	chr2:70608131:G:A	9.02542e-07	-1.33266	-0.96983	4.84485e-06	-1.24285	-0.936718	9.8431e-06	-1.23175	-0.940947
70608159	chr2:70608159:A:G	1.47416e-05	-1.13299e-10	0.490721	7.58633e-05	-1.13299e-10	0.57145	0.000153943	-1.13299e-10	0.577117
70608169	chr2:70608169:G:C	1.47663e-05	-1.13299e-10	0.492394	7.5992e-05	-1.13299e-10	0.573146	0.000154203	-1.13299e-10	0.578807
70608436	chr2:70608436:G:A	2.36973e-06	-1.13299e-10	-1.33718	1.14245e-05	-1.13299e-10	-1.32172	2.30739e-05	-1.13299e-10	-1.32076
70608706	chr2:70608706:T:C	2.59995e-06	-1.13299e-10	-1.24446	1.16642e-05	-1.13299e-10	-1.30096	2.34483e-05	-1.13299e-10	-1.30466
70608762	chr2:70608762:G:A	1.86736e-06	-1.57543	-3.69445e-10	8.86712e-06	-1.57513	-3.69445e-10	1.79261e-05	-1.5732	-3.69445e-10
70608783	chr2:70608783:G:A	2.83833e-06	-1.13299e-10	-1.15674	1.29372e-05	-1.13299e-10	-1.19737	2.61768e-05	-1.13299e-10	-1.19459
70608910	chr2:70608910:C:T	2.47644e-06	-1.13299e-10	-1.29313	1.14447e-05	-1.13299e-10	-1.31995	2.30674e-05	-1.13299e-10	-1.32104
70609029	chr2:70609029:C:T	2.63853e-06	-1.13299e-10	-1.22973	1.28693e-05	-1.13299e-10	-1.20263	2.60177e-05	-1.13299e-10	-1.20068
70609134	chr2:70609134:T:G	2.51443e-06	-0.902234	-0.375673	1.2383e-05	-0.832442	-0.408714	2.48892e-05	-0.840612	-0.404416
70609361	chr2:70609361:C:T	3.60007e-06	-1.13299e-10	-0.918999	1.60198e-05	-1.13299e-10	-0.983656	3.24088e-05	-1.13299e-10	-0.981033
70609576	chr2:70609576:G:A	2.12282e-05	-1.13299e-10	0.855381	0.000110621	-1.13299e-10	0.94863	0.000224595	-1.13299e-10	0.954837
70610077	chr2:70610077:G:C	2.51471e-06	-1.13299e-10	-1.27779	1.15935e-05	-1.13299e-10	-1.30704	2.33648e-05	-1.13299e-10	-1.30823
70610179	chr2:70610179:C:T	2.35055e-06	-1.13299e-10	-1.3453	1.14352e-05	-1.13299e-10	-1.32079	2.31894e-05	-1.13299e-10	-1.31577
70610211	chr2:70610211:G:T	3.3751e-05	-1.13299e-10	1.31906	0.00016724	-1.13299e-10	1.36194	0.000346514	-1.13299e-10	1.38846
70610289	chr2:70610289:C:T	2.53801e-06	-1.13299e-10	-1.26857	1.21785e-05	-1.13299e-10	-1.25781	2.45028e-05	-1.13299e-10	-1.26068
70610525	chr2:70610525:C:T	8.19736e-07	-1.39532	-1.00341	4.15983e-06	-1.35497	-0.977036	8.27029e-06	-1.3646	-0.982189
70610810	chr2:70610810:G:T	2.27491e-06	-1.13299e-10	-1.37801	1.07973e-05	-1.13299e-10	-1.37819	2.17857e-05	-1.13299e-10	-1.37821
70610823	chr2:70610823:A:C	2.56356e-06	-1.13299e-10	-1.25856	1.23425e-05	-1.13299e-10	-1.24443	2.49219e-05	-1.13299e-10	-1.24372
70610829	chr2:70610829:A:G	2.69091e-06	-1.13299e-10	-1.21007	1.34635e-05	-1.13299e-10	-1.1575	2.72422e-05	-1.13299e-10	-1.1547
70611059	chr2:70611059:G:A	2.70328e-06	-0.898185	-0.307302	1.32416e-05	-0.829302	-0.344817	2.66389e-05	-0.837171	-0.339921
70611235	chr2:70611235:G:A	2.77315e-06	-1.13299e-10	-1.17997	1.22667e-05	-1.13299e-10	-1.25059	2.46302e-05	-1.13299e-10	-1.25549
70611294	chr2:70611294:T:C	2.55511e-06	-0.155402	-1.10645	1.44872e-05	-0.0480454	-1.03617	2.86341e-05	-0.0740828	-1.03078
70611507	chr2:70611507:G:A	3.57857e-06	-0.924987	-3.69445e-10	1.53239e-05	-1.02807	-3.69445e-10	3.20604e-05	-0.99184	-3.69445e-10
70611688	chr2:70611688:A:G	2.27015e-05	-1.13299e-10	0.922477	0.000118706	-1.13299e-10	1.01917	0.000240965	-1.13299e-10	1.02519
70611698	chr2:70611698:A:G	2.66497e-06	-0.91899	-0.300768	1.30469e-05	-0.850285	-0.338644	2.62493e-05	-0.858265	-0.333558
70611729	chr2:70611729:T:C	2.26098e-05	-1.13299e-10	0.918433	0.000118217	-1.13299e-10	1.01504	0.00023997	-1.13299e-10	1.02105
70611949	chr2:70611949:A:C	8.25045e-07	-1.08681	-1.30546	4.06009e-06	-1.02005	-1.33622	8.31318e-06	-1.00449	-1.33713
70612154	chr2:70612154:G:A	1.00483e-06	-1.26239	-0.932747	5.4518e-06	-1.16301	-0.898531	1.10993e-05	-1.14973	-0.90285
70612189	chr2:70612189:T:C	1.57733e-06	-0.365774	-1.37845	8.24623e-06	-0.28023	-1.3675	1.6221e-05	-0.307625	-1.36553
70612322	chr2:70612322:C:T	7.30854e-07	-1.41613	-1.09736	3.15624e-06	-1.44754	-1.16056	6.25202e-06	-1.46741	-1.15915
70612331	chr2:70612331:C:T	2.2927e-06	-1.13299e-10	-1.37022	1.08126e-05	-1.13299e-10	-1.37677	2.18177e-05	-1.13299e-10	-1.37674
70612579	chr2:70612579:G:A	2.49669e-06	-1.13299e-10	-1.28499	1.15239e-05	-1.13299e-10	-1.31306	2.3224e-05	-1.13299e-10	-1.31428
70612685	chr2:70612685:G:T	2.32577e-06	-1.13299e-10	-1.3559	1.10233e-05	-1.13299e-10	-1.35747	2.22339e-05	-1.13299e-10	-1.35784
70612774	chr2:70612774:C:T	2.30724e-06	-1.13299e-10	-1.3639	1.09882e-05	-1.13299e-10	-1.36066	2.22017e-05	-1.13299e-10	-1.3593
70612970	chr2:70612970:T:G	6.3286e-07	-1.28862	-1.36884	3.1755e-06	-1.25733	-1.34469	6.32627e-06	-1.27267	-1.34209
70613052	chr2:70613052:C:T	6.16841e-07	-1.45145	-1.23165	3.2312e-06	-1.39544	-1.18919	6.61734e-06	-1.3902	-1.17957
70613114	chr2:70613114:C:T	8.66651e-07	-1.33993	-1.00314	4.62746e-06	-1.25335	-0.972124	9.4153e-06	-1.24097	-0.976154
70613139	chr2:70613139:A:G	9.61643e-06	-1.13299e-10	0.0635218	5.03026e-05	-1.13299e-10	0.160575	0.000103109	-1.13299e-10	0.176324
70613200	chr2:70613200:C:T	8.86546e-07	-1.31805	-1.00233	4.7499e-06	-1.22808	-0.971276	9.67047e-06	-1.21506	-0.975324
70613447	chr2:70613447:C:T	2.31476e-06	-1.13299e-10	-1.36065	1.12553e-05	-1.13299e-10	-1.33665	2.28029e-05	-1.13299e-10	-1.33258
70613598	chr2:70613598:C:T	2.2781e-06	-1.13299e-10	-1.37661	1.08673e-05	-1.13299e-10	-1.37172	2.19137e-05	-1.13299e-10	-1.37235
70613753	chr2:70613753:G:A	2.95736e-06	-1.13299e-10	-1.11565	1.41001e-05	-1.13299e-10	-1.1113	2.86124e-05	-1.13299e-10	-1.10562
70614556	chr2:70614556:T:C	2.30028e-06	-1.13299e-10	-1.36692	1.11422e-05	-1.13299e-10	-1.34674	2.2562e-05	-1.13299e-10	-1.3432
70614559	chr2:70614559:C:T	2.36316e-06	-1.13299e-10	-1.33995	1.12797e-05	-1.13299e-10	-1.33448	2.27209e-05	-1.13299e-10	-1.33618
70614616	chr2:70614616:T:C	9.17818e-07	-1.3356	-0.95011	5.07611e-06	-1.20593	-0.927006	1.02954e-05	-1.19586	-0.931909
70614617	chr2:70614617:T:C	2.07373e-06	-1.4706	-3.69445e-10	9.7061e-06	-1.48473	-3.69445e-10	1.95969e-05	-1.48409	-3.69445e-10
70614630	chr2:70614630:T:C	3.59211e-06	-1.13299e-10	-0.921212	1.59968e-05	-1.13299e-10	-0.985094	3.23577e-05	-1.13299e-10	-0.982613
70614752	chr2:70614752:T:TAAA	2.36497e-06	-1.13299e-10	-1.33919	1.12888e-05	-1.13299e-10	-1.33367	2.27387e-05	-1.13299e-10	-1.33539
70615225	chr2:70615225:T:G	2.14413e-06	-0.392966	-1.04425	1.11956e-05	-0.313207	-1.02876	2.23658e-05	-0.322564	-1.02937
70615404	chr2:70615404:A:G	3.73112e-06	-1.13299e-10	-0.883243	1.65762e-05	-1.13299e-10	-0.949512	3.35375e-05	-1.13299e-10	-0.946799
70615452	chr2:70615452:A:G	3.3395e-06	-1.13299e-10	-0.99413	1.52811e-05	-1.13299e-10	-1.03086	3.08234e-05	-1.13299e-10	-1.03119
70615512	chr2:70615512:G:A	2.36569e-06	-1.13299e-10	-1.33888	1.12923e-05	-1.13299e-10	-1.33336	2.27457e-05	-1.13299e-10	-1.33509
70615642	chr2:70615642:C:T	1.15035e-06	-1.45077	-0.609116	6.13624e-06	-1.45714	-0.486127	1.22911e-05	-1.47738	-0.473208
70615643	chr2:70615643:A:G	9.7603e-07	-1.30896	-0.915251	5.23891e-06	-1.21888	-0.882484	1.06607e-05	-1.20611	-0.886792
70615781	chr2:70615781:G:T	2.35936e-06	-1.13299e-10	-1.34156	1.12586e-05	-1.13299e-10	-1.33635	2.26793e-05	-1.13299e-10	-1.33801
70615800	chr2:70615800:T:C	1.78315e-06	-0.54116	-1.08041	1.0156e-05	-0.429864	-1.00955	2.01585e-05	-0.456353	-0.999486
70616119	chr2:70616119:C:T	3.07522e-06	-1.13299e-10	-1.07658	1.38317e-05	-1.13299e-10	-1.13052	2.78471e-05	-1.13299e-10	-1.13274
70616760	chr2:70616760:G:A	2.84519e-06	-1.13299e-10	-1.15432	1.27602e-05	-1.13299e-10	-1.21115	2.56817e-05	-1.13299e-10	-1.21368
70616935	chr2:70616935:C:T	2.60159e-06	-1.13299e-10	-1.24383	1.19509e-05	-1.13299e-10	-1.27667	2.40556e-05	-1.13299e-10	-1.27909
70616990	chr2:70616990:C:T	2.54535e-06	-1.13299e-10	-1.26568	1.20799e-05	-1.13299e-10	-1.26594	2.43853e-05	-1.13299e-10	-1.26548
70617104	chr2:70617104:T:C	2.87542e-06	-1.13299e-10	-1.14375	1.28888e-05	-1.13299e-10	-1.20112	2.59329e-05	-1.13299e-10	-1.20395
70617236	chr2:70617236:G:T	1.55186e-06	-1.51046	-0.250036	6.84296e-06	-1.52576	-0.308506	1.36767e-05	-1.53824	-0.305527
70617262	chr2:70617262:T:C	2.15384e-06	-0.226421	-1.20628	1.28953e-05	-0.0297226	-1.1709	2.63032e-05	-0.0196232	-1.17015
70617383	chr2:70617383:A:G	2.48302e-06	-1.13299e-10	-1.29048	1.15777e-05	-1.13299e-10	-1.3084	2.33136e-05	-1.13299e-10	-1.31043
70617403	chr2:70617403:C:CT	6.38068e-06	-1.13299e-10	-0.346677	3.2556e-05	-1.13299e-10	-0.274521	6.52357e-05	-1.13299e-10	-0.281456
70617457	chr2:70617457:T:C	2.59802e-06	-1.13299e-10	-1.2452	1.25515e-05	-1.13299e-10	-1.22764	2.53789e-05	-1.13299e-10	-1.22554
70617497	chr2:70617497:G:A	3.30437e-06	-1.13299e-10	-1.00471	1.68917e-05	-1.13299e-10	-0.930662	3.46732e-05	-1.13299e-10	-0.913495
70618018	chr2:70618018:C:G	9.76668e-06	-1.13299e-10	0.0790247	4.33825e-05	-1.13299e-10	0.0125747	8.79194e-05	-1.13299e-10	0.0169574
70618077	chr2:70618077:G:T	2.18433e-05	-1.13299e-10	0.883941	9.70278e-05	-1.13299e-10	0.817516	0.000197878	-1.13299e-10	0.828189
70618226	chr2:70618226:C:T	1.73401e-06	-1.52477	-0.12475	7.64489e-06	-1.53827	-0.185179	1.53148e-05	-1.5489	-0.18174
70618617	chr2:70618617:G:A	9.79471e-06	-1.13299e-10	0.0818909	4.34453e-05	-1.13299e-10	0.01402	8.80302e-05	-1.13299e-10	0.0182169
70619102	chr2:70619102:C:T	6.37648e-06	-1.13299e-10	-0.347336	3.55301e-05	-1.13299e-10	-0.187103	7.27023e-05	-1.13299e-10	-0.173091
70619441	chr2:70619441:G:A	2.2957e-06	-1.13299e-10	-1.36891	1.08243e-05	-1.13299e-10	-1.37569	2.18402e-05	-1.13299e-10	-1.37571
70619464	chr2:70619464:G:A	2.40422e-06	-0.145133	-1.1776	1.45078e-05	0.0577491	-1.14054	2.96513e-05	0.0694337	-1.13939
70619749	chr2:70619749:T:C	4.16467e-06	-1.13299e-10	-0.773316	1.99725e-05	-1.13299e-10	-0.763125	4.02918e-05	-1.13299e-10	-0.763315
70619793	chr2:70619793:C:T	1.86774e-06	-1.57522	-3.69445e-10	8.88394e-06	-1.57324	-3.69445e-10	1.79888e-05	-1.56972	-3.69445e-10
70620042	chr2:70620042:G:A	2.59201e-06	-1.13299e-10	-1.24752	1.19174e-05	-1.13299e-10	-1.27948	2.39877e-05	-1.13299e-10	-1.28192
70620085	chr2:70620085:A:C	4.74146e-07	-1.57535	-1.37084	2.29598e-06	-1.57489	-1.35143	4.65046e-06	-1.57238	-1.35011
70620479	chr2:70620479:G:A	1.83446e-06	-0.217935	-1.37527	9.52002e-06	-0.128016	-1.37607	1.87357e-05	-0.153887	-1.37514
70620621	chr2:70620621:T:C	2.4016e-05	-1.13299e-10	0.978769	0.000138186	-1.13299e-10	1.17112	0.000286582	-1.13299e-10	1.19856
70620881	chr2:70620881:T:C	4.78934e-07	-1.57552	-1.36062	2.33734e-06	-1.57427	-1.3342	4.73963e-06	-1.57111	-1.3324
70620920	chr2:70620920:C:T	6.53827e-07	-1.56896	-1.05591	3.35762e-06	-1.56584	-0.980413	6.80604e-06	-1.57035	-0.971306
70620993	chr2:70620993:C:T	2.24412e-06	-0.181806	-1.20983	1.34847e-05	0.017984	-1.17391	2.7515e-05	0.0283031	-1.17304
70621098	chr2:70621098:C:T	1.86721e-06	-1.5755	-3.69445e-10	8.86882e-06	-1.57494	-3.69445e-10	1.79343e-05	-1.57275	-3.69445e-10
70621284	chr2:70621284:C:T	1.53954e-06	-0.433554	-1.33491	7.85614e-06	-0.337173	-1.35901	1.55091e-05	-0.357933	-1.36011
70621295	chr2:70621295:T:C	1.54511e-06	-0.425578	-1.33928	7.88791e-06	-0.330314	-1.36184	1.55764e-05	-0.350857	-1.36285
70621635	chr2:70621635:CTCA:C	3.28176e-06	-0.269333	-0.742237	2.32146e-05	-0.242571	-0.370131	4.38254e-05	-0.346834	-0.332416
70621653	chr2:70621653:G:A	2.73988e-06	-1.13299e-10	-1.19204	1.36453e-05	-1.13299e-10	-1.14408	2.74678e-05	-1.13299e-10	-1.14645
70621716	chr2:70621716:G:A	3.77214e-06	-1.13299e-10	-0.87231	1.95165e-05	-1.13299e-10	-0.786223	4.01436e-05	-1.13299e-10	-0.767001
70621722	chr2:70621722:T:A	3.67794e-06	-1.13299e-10	-0.897598	1.89515e-05	-1.13299e-10	-0.8156	3.89655e-05	-1.13299e-10	-0.796787
70621737	chr2:70621737:A:G	1.46437e-06	-0.462303	-1.35623	7.84989e-06	-0.375793	-1.32119	1.55533e-05	-0.398346	-1.31685
70621750	chr2:70621750:T:C	4.73003e-06	-1.13299e-10	-0.646021	2.48678e-05	-1.13299e-10	-0.543907	5.13051e-05	-1.13299e-10	-0.521672
70621751	chr2:70621751:G:A	4.19143e-06	-1.13299e-10	-0.766909	2.17809e-05	-1.13299e-10	-0.67645	4.48806e-05	-1.13299e-10	-0.655457
70621949	chr2:70621949:T:C	1.86794e-06	-1.57511	-3.69445e-10	8.86428e-06	-1.57545	-3.69445e-10	1.79101e-05	-1.5741	-3.69445e-10
70621956	chr2:70621956:C:T	2.47718e-06	-1.13299e-10	-1.29283	1.1928e-05	-1.13299e-10	-1.27859	2.41289e-05	-1.13299e-10	-1.27605
70622023	chr2:70622023:A:G	5.3562e-07	-1.44605	-1.37823	2.57454e-06	-1.44642	-1.36539	5.26413e-06	-1.43395	-1.3646
70622052	chr2:70622052:C:T	1.66021e-05	-1.13299e-10	0.60958	9.537e-05	-1.13299e-10	0.800282	0.000197778	-1.13299e-10	0.827683
70622178	chr2:70622178:T:C	1.49659e-06	-0.442038	-1.35473	7.45368e-06	-0.371897	-1.37688	1.46077e-05	-0.400582	-1.37733
70622250	chr2:70622250:A:G	3.05542e-06	-1.08303	-3.69445e-10	1.31175e-05	-1.18353	-3.69445e-10	2.6976e-05	-1.16452	-3.69445e-10
70622345	chr2:70622345:T:C	4.0043e-06	-1.13299e-10	-0.812582	2.19576e-05	-1.13299e-10	-0.66837	4.53607e-05	-1.13299e-10	-0.644817
70622365	chr2:70622365:T:C	3.48448e-06	-1.13299e-10	-0.951632	1.68654e-05	-1.13299e-10	-0.932221	3.4076e-05	-1.13299e-10	-0.930871
70622372	chr2:70622372:T:C	1.17224e-06	-1.549	-0.492037	6.24379e-06	-1.5563	-0.369593	1.26616e-05	-1.56151	-0.359385
70622373	chr2:70622373:G:A	1.36684e-06	-1.44077	-0.446686	7.22668e-06	-1.4583	-0.321399	1.45519e-05	-1.47095	-0.31079
70622382	chr2:70622382:C:T	3.32817e-05	-1.13299e-10	1.30506	0.000193939	-1.13299e-10	1.51006	0.00040344	-1.13299e-10	1.54056
70622389	chr2:70622389:C:T	6.00821e-05	-1.13299e-10	1.89576	0.00022559	-1.13299e-10	1.66124	0.000463901	-1.13299e-10	1.68021
70622391	chr2:70622391:T:C	6.49261e-06	-1.13299e-10	-0.329286	3.11171e-05	-1.13299e-10	-0.319725	6.35864e-05	-1.13299e-10	-0.307063
70622392	chr2:70622392:G:A	6.51247e-06	-1.13299e-10	-0.326232	3.12133e-05	-1.13299e-10	-0.31664	6.37846e-05	-1.13299e-10	-0.303951
70622399	chr2:70622399:C:T	7.06426e-06	-1.13299e-10	-0.244904	3.38971e-05	-1.13299e-10	-0.234152	6.93321e-05	-1.13299e-10	-0.220555
70622413	chr2:70622413:T:C	1.48157e-06	-1.30312	-0.503725	6.06433e-06	-1.21774	-0.737323	1.20319e-05	-1.22902	-0.742888
70622587	chr2:70622587:G:A	2.47643e-06	-1.13299e-10	-1.29314	1.15498e-05	-1.13299e-10	-1.31081	2.32784e-05	-1.13299e-10	-1.31194
70622602	chr2:70622602:C:T	1.05855e-05	-1.13299e-10	0.159529	4.49096e-05	-1.13299e-10	0.0471685	9.17235e-05	-1.13299e-10	0.0593153
70622811	chr2:70622811:C:G	2.39808e-06	-1.13299e-10	-1.32528	1.17817e-05	-1.13299e-10	-1.29093	2.39284e-05	-1.13299e-10	-1.2844
70622866	chr2:70622866:T:G	2.75229e-06	-1.18752	-3.69445e-10	1.33962e-05	-1.16251	-3.69445e-10	2.75735e-05	-1.14261	-3.69445e-10
70622966	chr2:70622966:A:G	6.04815e-06	-1.13299e-10	-0.400199	3.06705e-05	-1.13299e-10	-0.334181	6.21563e-05	-1.13299e-10	-0.329811
70622980	chr2:70622980:T:C	2.63297e-06	-1.55855	0.32671	1.03508e-05	-1.55801	0.137589	2.04855e-05	-1.57322	0.13347
70622993	chr2:70622993:A:G	4.3954e-06	-1.13299e-10	-0.719393	2.28388e-05	-1.13299e-10	-0.629021	4.69614e-05	-1.13299e-10	-0.610136
70622998	chr2:70622998:C:T	6.11144e-05	-1.13299e-10	1.9128	0.000248124	-1.13299e-10	1.75645	0.000512432	-1.13299e-10	1.7797
70623027	chr2:70623027:T:C	9.33619e-07	-0.938223	-1.33042	4.09772e-06	-1.0009	-1.34615	8.16089e-06	-1.01339	-1.34672
70623031	chr2:70623031:G:C	3.10749e-06	-1.06613	-3.69445e-10	1.39514e-05	-1.1219	-3.69445e-10	2.80957e-05	-1.12385	-3.69445e-10
70623059	chr2:70623059:TCTGA:T	1.8856e-06	-1.5657	-3.69445e-10	8.91644e-06	-1.56959	-3.69445e-10	1.79199e-05	-1.57355	-3.69445e-10
70623086	chr2:70623086:C:T	1.37833e-06	-1.37361	-0.505465	8.08886e-06	-1.34091	-0.326083	1.709e-05	-1.3109	-0.310076
70623109	chr2:70623109:A:G	3.72246e-06	-1.13299e-10	-0.885566	1.71394e-05	-1.13299e-10	-0.916103	3.45619e-05	-1.13299e-10	-0.916712
70623116	chr2:70623116:G:A	6.25053e-07	-1.36176	-1.30811	3.24376e-06	-1.27602	-1.30473	6.349e-06	-1.30708	-1.30409
70623124	chr2:70623124:C:T	6.71924e-05	-1.13299e-10	2.00761	0.00037449	-1.13299e-10	2.16808	0.000784601	-1.13299e-10	2.20571
70623194	chr2:70623194:A:C	9.66319e-06	-1.13299e-10	0.0683718	5.41344e-05	-1.13299e-10	0.233988	0.00011051	-1.13299e-10	0.24564
70623208	chr2:70623208:T:C	6.30998e-07	-1.29993	-1.36048	2.88669e-06	-1.31893	-1.37845	5.9886e-06	-1.29136	-1.37824
70623212	chr2:70623212:A:G	7.78426e-07	-1.50896	-0.941473	3.49587e-06	-1.45548	-1.05042	6.9414e-06	-1.46878	-1.05318
70623227	chr2:70623227:A:G	2.28372e-06	-1.13299e-10	-1.37415	1.08976e-05	-1.13299e-10	-1.36894	2.19901e-05	-1.13299e-10	-1.36887
70623243	chr2:70623243:G:A	3.30695e-06	-0.358923	-0.645002	2.4291e-05	-0.214759	-0.352618	4.86743e-05	-0.252057	-0.322256
70623271	chr2:70623271:T:C	4.39918e-06	-0.718533	-3.69445e-10	2.06141e-05	-0.731506	-3.69445e-10	3.81722e-05	-0.817356	-3.69445e-10
70623275	chr2:70623275:G:A	8.53033e-06	-1.13299e-10	-0.0563232	3.63398e-05	-1.13299e-10	-0.164569	7.3817e-05	-1.13299e-10	-0.157874
70623284	chr2:70623284:C:T	5.92236e-07	-1.48504	-1.23877	2.97354e-06	-1.46704	-1.20069	6.11073e-06	-1.44956	-1.19986
70623285	chr2:70623285:G:A	5.91428e-06	-0.516549	0.0939672	3.50257e-05	-0.410569	0.209168	7.16434e-05	-0.426538	0.238776
70623306	chr2:70623306:A:G	5.771e-07	-1.39429	-1.3554	2.83642e-06	-1.36387	-1.35107	5.6937e-06	-1.37154	-1.34857
70623317	chr2:70623317:A:G	1.02886e-06	-0.952683	-1.21881	5.68244e-06	-0.848244	-1.17186	1.17835e-05	-0.830461	-1.1623
70623323	chr2:70623323:G:C	6.85669e-06	-1.13299e-10	-0.274727	3.64049e-05	-1.13299e-10	-0.16278	7.49187e-05	-1.13299e-10	-0.14306
70623357	chr2:70623357:TC:T	5.32399e-07	-1.56189	-1.26842	2.50372e-06	-1.55101	-1.28869	5.12814e-06	-1.53406	-1.29066
70623438	chr2:70623438:G:A	0.000271147	-1.13299e-10	3.40271	0.00187299	-1.13299e-10	3.77781	0.00406487	-1.13299e-10	3.85067
70623480	chr2:70623480:T:C	4.07114e-06	-1.13299e-10	-0.796028	2.15175e-05	-1.13299e-10	-0.688618	4.41088e-05	-1.13299e-10	-0.672804
70623535	chr2:70623535:C:T	1.93311e-05	-1.13299e-10	0.761764	0.000109737	-1.13299e-10	0.940609	0.000226477	-1.13299e-10	0.963181
70623559	chr2:70623559:T:C	0.000114789	-1.13299e-10	2.54314	0.00057771	-1.13299e-10	2.60159	0.00121705	-1.13299e-10	2.64472
70623560	chr2:70623560:G:A	1.03864e-05	-1.13299e-10	0.140548	5.32783e-05	-1.13299e-10	0.218047	0.000109599	-1.13299e-10	0.237363
70623631	chr2:70623631:G:A	9.4425e-06	-1.13299e-10	0.0452689	4.84795e-05	-1.13299e-10	0.123659	9.96884e-05	-1.13299e-10	0.142586
70623638	chr2:70623638:G:A	1.99151e-06	-1.51106	-3.69445e-10	9.54664e-06	-1.50129	-3.69445e-10	1.95851e-05	-1.48469	-3.69445e-10
70623720	chr2:70623720:C:T	4.07101e-06	-1.13299e-10	-0.79606	1.93568e-05	-1.13299e-10	-0.794441	3.98508e-05	-1.13299e-10	-0.774319
70623726	chr2:70623726:T:C	3.78815e-06	-1.13299e-10	-0.868073	1.80167e-05	-1.13299e-10	-0.866184	3.70485e-05	-1.13299e-10	-0.847236
70623800	chr2:70623800:G:A	5.80678e-07	-1.54028	-1.20323	2.91287e-06	-1.54725	-1.14109	5.84527e-06	-1.55864	-1.13519
70623808	chr2:70623808:T:C	5.6221e-07	-1.5732	-1.20263	2.86734e-06	-1.57518	-1.12891	5.82327e-06	-1.57541	-1.12219
70623842	chr2:70623842:A:G	5.54248e-07	-1.57141	-1.21868	2.775e-06	-1.57449	-1.16234	5.61944e-06	-1.57553	-1.1577
70623848	chr2:70623848:G:C	6.28639e-07	-1.57526	-1.08889	3.27568e-06	-1.57537	-0.995584	6.67684e-06	-1.57369	-0.98713
70624059	chr2:70624059:G:A	9.86485e-07	-0.887665	-1.32589	4.56217e-06	-0.867882	-1.3718	8.54675e-06	-0.940909	-1.373
70624067	chr2:70624067:G:A	1.97295e-06	-1.52042	-3.69445e-10	9.4577e-06	-1.51065	-3.69445e-10	1.93844e-05	-1.49499	-3.69445e-10
70624114	chr2:70624114:CTGAT:C	5.26535e-06	-1.13299e-10	-0.538803	2.79267e-05	-1.13299e-10	-0.427901	5.64561e-05	-1.13299e-10	-0.426
70624376	chr2:70624376:C:T	1.93774e-06	-1.53843	-3.69445e-10	9.27712e-06	-1.52993	-3.69445e-10	1.89683e-05	-1.51669	-3.69445e-10
70624377	chr2:70624377:G:A	4.98408e-06	-1.13299e-10	-0.593704	2.36811e-05	-1.13299e-10	-0.592807	4.88793e-05	-1.13299e-10	-0.57011
70624389	chr2:70624389:C:A	4.42523e-06	-1.13299e-10	-0.712628	2.30122e-05	-1.13299e-10	-0.621456	4.7547e-05	-1.13299e-10	-0.597746
70624398	chr2:70624398:G:T	3.81456e-06	-1.13299e-10	-0.861127	1.87083e-05	-1.13299e-10	-0.828516	3.79406e-05	-1.13299e-10	-0.823442
70624407	chr2:70624407:C:T	9.123e-07	-0.951702	-1.34004	4.86427e-06	-0.926128	-1.24944	9.39857e-06	-0.980812	-1.23809
70624467	chr2:70624467:C:T	2.49541e-06	-0.0312716	-1.25423	1.3603e-05	0.16907	-1.31627	2.69744e-05	0.157063	-1.32164
70624634	chr2:70624634:C:T	2.37229e-06	-1.13299e-10	-1.3361	1.14468e-05	-1.13299e-10	-1.31977	2.30984e-05	-1.13299e-10	-1.3197
70624635	chr2:70624635:G:A	8.78181e-07	-0.977339	-1.35252	4.57845e-06	-0.963476	-1.27265	8.73426e-06	-1.03029	-1.26192
70624669	chr2:70624669:G:T	5.33889e-06	-1.13299e-10	-0.524934	2.83475e-05	-1.13299e-10	-0.412944	5.73157e-05	-1.13299e-10	-0.410888
70624683	chr2:70624683:T:C	4.31245e-06	-1.13299e-10	-0.738446	2.38745e-05	-1.13299e-10	-0.584672	4.86819e-05	-1.13299e-10	-0.574157
70624700	chr2:70624700:A:G	5.80797e-07	-1.56883	-1.17447	2.77616e-06	-1.56021	-1.17621	5.64148e-06	-1.55184	-1.17748
70624701	chr2:70624701:C:T	5.73161e-07	-1.57251	-1.18404	2.73341e-06	-1.5661	-1.18584	5.54606e-06	-1.55929	-1.18709
70624718	chr2:70624718:T:C	4.77191e-07	-1.57427	-1.36552	2.31438e-06	-1.57551	-1.34283	4.68339e-06	-1.57495	-1.34049
70624744	chr2:70624744:G:T	2.0738e-06	-0.547993	-0.922578	1.30013e-05	-0.354089	-0.838343	2.66156e-05	-0.359884	-0.818083
70624804	chr2:70624804:G:A	1.98257e-06	-1.51556	-3.69445e-10	9.50647e-06	-1.50551	-3.69445e-10	1.94979e-05	-1.48916	-3.69445e-10
70624854	chr2:70624854:C:T	9.80915e-07	-0.86538	-1.35384	5.15556e-06	-0.84044	-1.27697	9.92795e-06	-0.897124	-1.26699
70624975	chr2:70624975:G:A	5.85315e-07	-1.57456	-1.161	3.01161e-06	-1.57554	-1.07947	6.12645e-06	-1.57473	-1.07211
70624976	chr2:70624976:T:A	4.2142e-06	-1.13299e-10	-0.761491	2.32656e-05	-1.13299e-10	-0.610506	4.74399e-05	-1.13299e-10	-0.599999
70625119	chr2:70625119:G:A	9.57766e-07	-0.884365	-1.35874	5.01544e-06	-0.857926	-1.28704	9.65046e-06	-0.914861	-1.2776
70625144	chr2:70625144:C:G	9.31413e-07	-0.901203	-1.3698	4.79877e-06	-0.875491	-1.31363	9.22812e-06	-0.931555	-1.30565
70625154	chr2:70625154:T:G	1.21452e-06	-1.31938	-0.686218	4.95669e-06	-1.28393	-0.872812	1.00062e-05	-1.28142	-0.874839
70625197	chr2:70625197:A:G	5.46246e-06	-1.13299e-10	-0.502052	2.9038e-05	-1.13299e-10	-0.388876	5.87202e-05	-1.13299e-10	-0.386679
70625319	chr2:70625319:A:T	9.23829e-07	-0.924158	-1.35502	4.8556e-06	-0.898229	-1.27912	9.36647e-06	-0.953035	-1.26929
70625362	chr2:70625362:AGCTCCTGTATAGAC:A	2.2924e-06	-1.13299e-10	-1.37035	1.10083e-05	-1.13299e-10	-1.35884	2.22229e-05	-1.13299e-10	-1.35834
70625568	chr2:70625568:C:T	3.43711e-05	-1.13299e-10	1.33726	0.000196204	-1.13299e-10	1.52167	0.00040921	-1.13299e-10	1.55477
70625580	chr2:70625580:C:T	1.89759e-06	-1.55937	-3.69445e-10	9.06078e-06	-1.55353	-3.69445e-10	1.84526e-05	-1.54426	-3.69445e-10
70625654	chr2:70625654:T:C	4.80651e-07	-1.57467	-1.35789	2.31913e-06	-1.57551	-1.34078	4.68633e-06	-1.5745	-1.34031
70625656	chr2:70625656:T:C	7.20418e-07	-1.18503	-1.34284	3.58452e-06	-1.15708	-1.32378	7.02213e-06	-1.18653	-1.32387
70625871	chr2:70625871:G:A	8.70784e-07	-1.18273	-1.15558	4.13144e-06	-1.10187	-1.23698	8.39861e-06	-1.09202	-1.23938
70625883	chr2:70625883:C:T	9.97047e-07	-0.890395	-1.31251	5.59859e-06	-0.876755	-1.15821	1.07088e-05	-0.948311	-1.14009
70626303	chr2:70626303:C:T	5.65296e-06	-1.13299e-10	-0.467772	2.938e-05	-1.13299e-10	-0.377167	6.06768e-05	-1.13299e-10	-0.353902
70626481	chr2:70626481:C:T	3.1735e-06	-1.04512	-3.69445e-10	1.55992e-05	-1.01026	-3.69445e-10	3.01931e-05	-1.05185	-3.69445e-10
70626502	chr2:70626502:T:C	3.16113e-05	-1.13299e-10	1.25356	0.000178967	-1.13299e-10	1.42972	0.000373276	-1.13299e-10	1.46286
70626574	chr2:70626574:A:G	1.91849e-06	-1.53583	-0.0125844	8.96573e-06	-1.51924	-0.0448293	1.84562e-05	-1.504	-0.0400589
70626623	chr2:70626623:A:G	3.28818e-05	-1.13299e-10	1.29297	0.000186394	-1.13299e-10	1.47038	0.000388862	-1.13299e-10	1.50376
70626700	chr2:70626700:A:G	5.73566e-07	-1.55149	-1.20434	2.68317e-06	-1.53868	-1.2318	5.47707e-06	-1.5264	-1.23249
70626858	chr2:70626858:G:A	3.21768e-06	-1.13299e-10	-1.03129	1.4655e-05	-1.13299e-10	-1.0727	2.95703e-05	-1.13299e-10	-1.07269
70627120	chr2:70627120:C:T	2.03903e-06	-1.48748	-3.69445e-10	9.37359e-06	-1.51959	-3.69445e-10	1.93256e-05	-1.49803	-3.69445e-10
70627134	chr2:70627134:TAAAG:T	2.34792e-06	-1.13299e-10	-1.34642	1.134e-05	-1.13299e-10	-1.32915	2.28905e-05	-1.13299e-10	-1.32874
70627158	chr2:70627158:T:C	2.28862e-06	-1.56269	0.19069	1.12938e-05	-1.55137	0.218137	2.35275e-05	-1.54085	0.239561
70627333	chr2:70627333:GA:G	2.28688e-06	-1.13299e-10	-1.37276	1.09459e-05	-1.13299e-10	-1.36452	2.20776e-05	-1.13299e-10	-1.3649
70627514	chr2:70627514:T:C	9.54052e-06	-1.13299e-10	0.0555965	4.54365e-05	-1.13299e-10	0.0588335	9.4468e-05	-1.13299e-10	0.0887976
70627530	chr2:70627530:A:G	2.72124e-06	-1.54901	0.350146	1.35731e-05	-1.53007	0.380676	2.85523e-05	-1.51174	0.404018
70627896	chr2:70627896:G:A	3.38998e-05	-1.13299e-10	1.32346	0.000210571	-1.13299e-10	1.59234	0.000450514	-1.13299e-10	1.65093
70627897	chr2:70627897:A:G	2.9386e-05	-1.13299e-10	1.18057	0.000181438	-1.13299e-10	1.44343	0.000388102	-1.13299e-10	1.50181
70627961	chr2:70627961:G:A	2.57321e-06	-1.13299e-10	-1.2548	1.25395e-05	-1.13299e-10	-1.2286	2.54042e-05	-1.13299e-10	-1.22455
70628371	chr2:70628371:T:A	2.63845e-06	-1.13299e-10	-1.22976	1.22804e-05	-1.13299e-10	-1.24948	2.48049e-05	-1.13299e-10	-1.24842
70628518	chr2:70628518:C:T	6.31493e-06	-1.13299e-10	-0.357035	3.35668e-05	-1.13299e-10	-0.243945	6.79397e-05	-1.13299e-10	-0.240843
70628520	chr2:70628520:T:C	9.39258e-06	-1.13299e-10	0.0399683	4.47354e-05	-1.13299e-10	0.0432835	9.29906e-05	-1.13299e-10	0.0730348
70628961	chr2:70628961:C:G	1.67296e-05	-1.13299e-10	0.617226	9.77661e-05	-1.13299e-10	0.825095	0.000207015	-1.13299e-10	0.873326
70629012	chr2:70629012:A:G	1.3898e-05	-1.13299e-10	0.431795	7.90919e-05	-1.13299e-10	0.613129	0.000167129	-1.13299e-10	0.659304
70629092	chr2:70629092:G:A	1.92392e-06	-1.54559	-3.69445e-10	9.22911e-06	-1.53512	-3.69445e-10	1.88477e-05	-1.52307	-3.69445e-10
70629206	chr2:70629206:C:T	3.65615e-06	-1.01572	0.112184	2.11124e-05	-0.84867	0.141047	4.56259e-05	-0.792338	0.153349
70629207	chr2:70629207:G:A	2.28756e-06	-1.13299e-10	-1.37247	1.09501e-05	-1.13299e-10	-1.36414	2.20864e-05	-1.13299e-10	-1.3645
70629224	chr2:70629224:C:T	2.25994e-05	0.917972	-3.69445e-10	0.000147982	1.23961	-3.69445e-10	0.000235549	1.00246	-3.69445e-10
70629316	chr2:70629316:G:T	4.01453e-05	0.0563374	1.43622	0.000200475	0.267193	1.27601	0.000423396	0.299352	1.28949
70629927	chr2:70629927:T:G	9.22175e-07	-0.972596	-1.30838	4.29811e-06	-0.959778	-1.33953	8.22493e-06	-1.01051	-1.34179
70630210	chr2:70630210:C:T	2.56972e-06	-1.13299e-10	-1.25615	1.25224e-05	-1.13299e-10	-1.22996	2.53686e-05	-1.13299e-10	-1.22595
70630418	chr2:70630418:C:G	1.18666e-06	-0.727618	-1.30119	5.87944e-06	-0.633148	-1.35287	1.17719e-05	-0.638854	-1.35489
70630657	chr2:70630657:A:G	4.61057e-06	-1.13299e-10	-0.6716	2.23892e-05	-1.13299e-10	-0.648904	4.5652e-05	-1.13299e-10	-0.638415
70630808	chr2:70630808:C:T	2.72893e-06	-1.13299e-10	-1.19604	1.3519e-05	-1.13299e-10	-1.15339	2.71766e-05	-1.13299e-10	-1.15711
70630950	chr2:70630950:A:G	3.79552e-06	-1.13299e-10	-0.86613	1.87689e-05	-1.13299e-10	-0.825282	3.81903e-05	-1.13299e-10	-0.816881
70631117	chr2:70631117:T:C	5.37707e-07	-1.46739	-1.353	2.5832e-06	-1.48043	-1.32803	5.1688e-06	-1.49045	-1.32637
70631492	chr2:70631492:T:A	2.28211e-06	-1.13299e-10	-1.37485	1.0813e-05	-1.13299e-10	-1.37673	2.18138e-05	-1.13299e-10	-1.37692
70631736	chr2:70631736:A:G	1.08057e-06	-0.7513	-1.37116	5.36102e-06	-0.70471	-1.37362	1.03556e-05	-0.748031	-1.3739
70631746	chr2:70631746:A:G	2.28317e-06	-1.13299e-10	-1.37439	1.08774e-05	-1.13299e-10	-1.37079	2.19714e-05	-1.13299e-10	-1.36972
70631837	chr2:70631837:G:C	1.94701e-06	-1.14144	-0.392218	1.11039e-05	-1.00812	-0.342065	2.28742e-05	-0.994881	-0.334574
70632116	chr2:70632116:T:C	1.27526e-06	-0.590683	-1.36612	6.39344e-06	-0.539729	-1.36248	1.23008e-05	-0.587855	-1.36194
70632329	chr2:70632329:C:A	6.68629e-06	-1.13299e-10	-0.299892	3.27806e-05	-1.13299e-10	-0.267644	6.69639e-05	-1.13299e-10	-0.25531
70632519	chr2:70632519:A:AG	2.77699e-06	-1.13299e-10	-1.17859	1.36453e-05	-1.13299e-10	-1.14409	2.76659e-05	-1.13299e-10	-1.13926
70632632	chr2:70632632:T:C	1.92246e-06	-0.238128	-1.30822	1.01964e-05	-0.225145	-1.2103	1.95423e-05	-0.288022	-1.19886
70632795	chr2:70632795:C:T	1.92255e-06	-1.5463	-3.69445e-10	9.06859e-06	-1.55267	-3.69445e-10	1.81194e-05	-1.56248	-3.69445e-10
70632914	chr2:70632914:A:C	5.96843e-07	-1.34713	-1.36892	2.77878e-06	-1.37638	-1.35909	5.54324e-06	-1.38878	-1.35811
70633425	chr2:70633425:T:C	3.09661e-06	-1.13299e-10	-1.06964	1.57139e-05	-1.13299e-10	-1.00294	3.1764e-05	-1.13299e-10	-1.00113
70633890	chr2:70633890:G:A	0.000568425	-1.13299e-10	4.14292	0.00353543	-1.13299e-10	4.41311	0.0077343	-1.13299e-10	4.49396
70633928	chr2:70633928:C:T	2.33354e-06	-1.13299e-10	-1.35256	1.09364e-05	-1.13299e-10	-1.36539	2.20584e-05	-1.13299e-10	-1.36577
70634015	chr2:70634015:T:TG	1.91521e-06	-1.55013	-3.69445e-10	9.03808e-06	-1.55604	-3.69445e-10	1.80731e-05	-1.56504	-3.69445e-10
70634057	chr2:70634057:G:A	5.0115e-07	-1.51352	-1.37728	2.53564e-06	-1.4486	-1.37844	5.23981e-06	-1.42473	-1.37845
70634570	chr2:70634570:C:T	9.49305e-06	-1.13299e-10	0.050608	4.03645e-05	-1.13299e-10	-0.0595319	8.23194e-05	-1.13299e-10	-0.0488567
70634637	chr2:70634637:T:G	2.34776e-06	-1.13299e-10	-1.34649	1.0985e-05	-1.13299e-10	-1.36095	2.2155e-05	-1.13299e-10	-1.3614
70634944	chr2:70634944:C:A	3.85544e-06	-1.13299e-10	-0.850467	1.83286e-05	-1.13299e-10	-0.849021	3.73784e-05	-1.13299e-10	-0.83837
70635644	chr2:70635644:G:A	4.21038e-06	-1.13299e-10	-0.762399	1.99498e-05	-1.13299e-10	-0.764263	4.0745e-05	-1.13299e-10	-0.75213
70635693	chr2:70635693:T:C	3.99086e-06	-0.815945	-3.69445e-10	1.85936e-05	-0.834663	-3.69445e-10	3.94895e-05	-0.783429	-3.69445e-10
70635780	chr2:70635780:T:G	4.86814e-07	-1.54169	-1.37813	2.43205e-06	-1.49049	-1.37825	5.00728e-06	-1.4704	-1.37817
70635900	chr2:70635900:T:C	2.9969e-06	-1.13299e-10	-1.10237	1.36584e-05	-1.13299e-10	-1.14312	2.7649e-05	-1.13299e-10	-1.13987
70635926	chr2:70635926:TAAAAC:T	4.67985e-06	-1.13299e-10	-0.656685	2.47306e-05	-1.13299e-10	-0.549442	5.01574e-05	-1.13299e-10	-0.544297
70635966	chr2:70635966:A:G	2.92318e-06	-1.13299e-10	-1.12728	1.34483e-05	-1.13299e-10	-1.15863	2.71283e-05	-1.13299e-10	-1.15888
70636054	chr2:70636054:G:C	4.88039e-06	-1.13299e-10	-0.614727	2.58083e-05	-1.13299e-10	-0.506786	5.23708e-05	-1.13299e-10	-0.501114
70636280	chr2:70636280:T:A	2.56939e-05	-1.13299e-10	1.0463	0.000131317	-1.13299e-10	1.12013	0.000273503	-1.13299e-10	1.15185
70636600	chr2:70636600:C:T	1.89442e-06	-1.56104	-3.69445e-10	8.95911e-06	-1.56481	-3.69445e-10	1.7965e-05	-1.57104	-3.69445e-10
70636749	chr2:70636749:A:C	6.06341e-07	-1.355	-1.34526	2.75114e-06	-1.37926	-1.36621	5.47653e-06	-1.39161	-1.36738
70636861	chr2:70636861:T:G	7.66925e-07	-1.25335	-1.21197	3.72167e-06	-1.25178	-1.19153	7.40404e-06	-1.26718	-1.19025
70636874	chr2:70636874:A:G	7.62243e-07	-1.26789	-1.20355	3.70082e-06	-1.26615	-1.18278	7.36531e-06	-1.28126	-1.18142
70636943	chr2:70636943:C:T	4.4349e-06	-1.13299e-10	-0.710447	2.31545e-05	-1.13299e-10	-0.615294	4.69269e-05	-1.13299e-10	-0.610872
70637033	chr2:70637033:C:T	6.76033e-07	-1.32718	-1.26429	3.24782e-06	-1.32363	-1.25587	6.47286e-06	-1.33611	-1.25573
70637089	chr2:70637089:T:A	6.85614e-07	-1.31468	-1.26271	3.29353e-06	-1.31133	-1.25419	6.56133e-06	-1.32423	-1.25404
70637286	chr2:70637286:A:G	1.30613e-06	-1.09247	-0.840417	6.81779e-06	-1.04897	-0.788981	1.34502e-05	-1.07102	-0.789454
70637372	chr2:70637372:G:A	6.56327e-07	-1.35807	-1.26298	3.15278e-06	-1.35443	-1.25477	6.28975e-06	-1.36593	-1.25461
70637492	chr2:70637492:C:T	6.85985e-07	-1.31108	-1.26577	3.29357e-06	-1.30783	-1.25768	6.56314e-06	-1.32042	-1.25757
70637593	chr2:70637593:G:A	1.07471e-05	-0.239986	0.414675	4.34524e-05	-0.215674	0.229857	8.28559e-05	-0.271884	0.229523
70637641	chr2:70637641:C:T	2.99435e-06	-1.13299e-10	-1.10322	1.36477e-05	-1.13299e-10	-1.14391	2.7627e-05	-1.13299e-10	-1.14067
70637846	chr2:70637846:G:C	1.45877e-06	-0.44892	-1.37344	7.71632e-06	-0.335838	-1.37831	1.45399e-05	-0.404139	-1.37843
70638018	chr2:70638018:G:A	6.38592e-07	-1.37742	-1.27103	3.06279e-06	-1.37501	-1.26314	6.11444e-06	-1.38588	-1.26293
70638151	chr2:70638151:T:A	6.56013e-07	-1.33759	-1.28393	3.14778e-06	-1.33493	-1.27586	6.27634e-06	-1.34693	-1.27575
70638366	chr2:70638366:C:T	2.25081e-05	-0.798299	1.71222	9.51367e-05	-0.772391	1.57022	0.000187557	-0.801062	1.57568
70638567	chr2:70638567:G:A	2.70605e-05	-0.776658	1.87478	0.000114447	-0.750472	1.7331	0.00022564	-0.779608	1.73909
70638782	chr2:70638782:G:A	6.65773e-07	-1.32891	-1.27785	3.1966e-06	-1.326	-1.26939	6.37209e-06	-1.33826	-1.26928
70638784	chr2:70638784:A:G	1.07049e-05	-1.13299e-10	0.170747	4.97284e-05	-1.13299e-10	0.149093	0.000102067	-1.13299e-10	0.166169
70638799	chr2:70638799:T:C	1.32457e-06	-1.04339	-0.87548	6.91477e-06	-0.998354	-0.825468	1.36318e-05	-1.02103	-0.826032
70638933	chr2:70638933:G:A	6.74424e-07	-1.31365	-1.28019	3.23801e-06	-1.31066	-1.27186	6.45221e-06	-1.32329	-1.27175
70639054	chr2:70639054:G:A	2.31321e-06	-1.13299e-10	-1.36132	1.09292e-05	-1.13299e-10	-1.36604	2.20404e-05	-1.13299e-10	-1.36659
70639091	chr2:70639091:A:G	6.75768e-07	-1.32032	-1.27153	3.24459e-06	-1.31736	-1.26314	6.46802e-06	-1.32959	-1.263
70639340	chr2:70639340:G:C	2.36236e-06	-1.13299e-10	-1.34029	1.1097e-05	-1.13299e-10	-1.3508	2.23869e-05	-1.13299e-10	-1.35099
70639345	chr2:70639345:A:C	1.90587e-06	-1.55501	-3.69445e-10	8.99998e-06	-1.56026	-3.69445e-10	1.80194e-05	-1.56802	-3.69445e-10
70639467	chr2:70639467:C:T	1.86209e-05	-0.878844	1.60318	7.89787e-05	-0.854934	1.46663	0.000156158	-0.881633	1.47304
70639599	chr2:70639599:G:A	1.9203e-06	-1.54747	-3.69445e-10	9.06062e-06	-1.55354	-3.69445e-10	1.81068e-05	-1.56318	-3.69445e-10
70639759	chr2:70639759:T:C	5.90823e-07	-1.35463	-1.37156	2.74693e-06	-1.38402	-1.36298	5.48512e-06	-1.39545	-1.36198
70639773	chr2:70639773:G:A	3.38644e-06	-1.13299e-10	-0.980173	1.73721e-05	-1.13299e-10	-0.902618	3.51173e-05	-1.13299e-10	-0.900771
70639844	chr2:70639844:T:C	6.69856e-07	-1.32462	-1.27603	3.21632e-06	-1.32186	-1.26738	6.41046e-06	-1.3343	-1.26723
70639999	chr2:70639999:G:A	1.10203e-05	-0.298662	0.498449	4.43313e-05	-0.276526	0.310735	8.47018e-05	-0.330307	0.309981
70640155	chr2:70640155:T:C	6.02011e-07	-1.3349	-1.37253	2.79292e-06	-1.3659	-1.3645	5.57416e-06	-1.37777	-1.36355
70640165	chr2:70640165:G:A	1.38819e-05	-0.690672	1.12131	5.75518e-05	-0.669511	0.964713	0.000112567	-0.700834	0.964924
70640450	chr2:70640450:C:T	1.92421e-06	-1.54544	-3.69445e-10	9.07741e-06	-1.55169	-3.69445e-10	1.81318e-05	-1.56179	-3.69445e-10
70640492	chr2:70640492:T:C	7.10623e-07	-1.2931	-1.24846	3.43573e-06	-1.29235	-1.2309	6.84283e-06	-1.30658	-1.22969
70640512	chr2:70640512:T:G	6.04292e-07	-1.36223	-1.34142	2.7375e-06	-1.38687	-1.36356	5.45166e-06	-1.39858	-1.36496
70640679	chr2:70640679:C:A	3.39835e-06	-1.13299e-10	-0.976663	1.74374e-05	-1.13299e-10	-0.898866	3.52488e-05	-1.13299e-10	-0.897031
70640683	chr2:70640683:C:T	1.27309e-05	-0.173798	0.517882	5.36107e-05	-0.090211	0.314477	0.000100631	-0.161204	0.313198
70640788	chr2:70640788:G:A	1.944e-06	-1.5352	-3.69445e-10	9.21447e-06	-1.53671	-3.69445e-10	1.84885e-05	-1.54231	-3.69445e-10
70640797	chr2:70640797:C:T	7.22456e-07	-1.42836	-1.09669	3.4895e-06	-1.43179	-1.07594	6.96673e-06	-1.44073	-1.07758
70640843	chr2:70640843:T:C	8.92079e-06	-1.13299e-10	-0.011567	4.70743e-05	-1.13299e-10	0.094245	9.71916e-05	-1.13299e-10	0.117221
70640879	chr2:70640879:GT:G	4.91015e-07	-1.56102	-1.35022	2.34553e-06	-1.55925	-1.34572	4.7231e-06	-1.56206	-1.34494
70641128	chr2:70641128:G:A	4.00823e-06	-1.13299e-10	-0.811603	2.09694e-05	-1.13299e-10	-0.714418	4.26042e-05	-1.13299e-10	-0.707511
70641353	chr2:70641353:A:G	1.92691e-06	-0.317099	-1.22694	1.06233e-05	-0.299138	-1.09529	2.04322e-05	-0.35901	-1.08334
70641426	chr2:70641426:G:T	6.14506e-07	-1.33496	-1.35193	2.96738e-06	-1.32305	-1.34675	5.99485e-06	-1.32232	-1.34625
70641647	chr2:70641647:C:T	6.32712e-07	-1.27954	-1.37815	2.90959e-06	-1.31428	-1.37519	5.80027e-06	-1.32687	-1.37469
70641778	chr2:70641778:G:C	6.96322e-07	-1.29618	-1.26571	3.16349e-06	-1.33412	-1.27168	6.28769e-06	-1.348	-1.27287
70641839	chr2:70641839:G:C	6.90387e-07	-1.26378	-1.30667	3.31917e-06	-1.26261	-1.29516	6.60181e-06	-1.27795	-1.29417
70641873	chr2:70641873:C:T	2.31728e-06	-1.13299e-10	-1.35956	1.11199e-05	-1.13299e-10	-1.34874	2.24437e-05	-1.13299e-10	-1.34845
70641876	chr2:70641876:C:T	6.61276e-07	-1.30046	-1.31308	3.17751e-06	-1.29921	-1.30218	6.32746e-06	-1.31331	-1.30125
70642257	chr2:70642257:AT:A	2.30238e-06	-1.13299e-10	-1.36601	1.10057e-05	-1.13299e-10	-1.35906	2.22277e-05	-1.13299e-10	-1.35812
70642259	chr2:70642259:AATAATAATAATAATAAT:A	2.30554e-06	-1.13299e-10	-1.36463	1.10245e-05	-1.13299e-10	-1.35736	2.22665e-05	-1.13299e-10	-1.35638
70642292	chr2:70642292:G:A	1.35776e-06	-1.02179	-0.872325	6.97455e-06	-0.978105	-0.837109	1.37519e-05	-0.998648	-0.839639
70642396	chr2:70642396:G:T	1.873e-06	-1.57241	-3.69445e-10	8.91232e-06	-1.57005	-3.69445e-10	1.81044e-05	-1.56331	-3.69445e-10
70642419	chr2:70642419:A:C	2.30043e-06	-1.13299e-10	-1.36685	1.08786e-05	-1.13299e-10	-1.37069	2.19408e-05	-1.13299e-10	-1.37112
70642495	chr2:70642495:T:C	3.31828e-06	-1.13299e-10	-1.00051	1.4865e-05	-1.13299e-10	-1.05847	2.99028e-05	-1.13299e-10	-1.06151
70642531	chr2:70642531:C:T	1.86846e-06	-1.57484	-3.69445e-10	8.88106e-06	-1.57356	-3.69445e-10	1.80064e-05	-1.56873	-3.69445e-10
70642755	chr2:70642755:T:A	8.99824e-06	-1.09729	1.09437	3.77739e-05	-1.01535	0.889481	7.39348e-05	-1.03086	0.874582
70642958	chr2:70642958:G:T	1.59462e-05	-1.13299e-10	0.56927	6.94697e-05	-1.13299e-10	0.483408	0.000142078	-1.13299e-10	0.496916
70643566	chr2:70643566:C:T	1.42614e-06	-0.610712	-1.23427	6.88141e-06	-0.544149	-1.28451	1.38738e-05	-0.542841	-1.28662
70643573	chr2:70643573:AC:A	4.78548e-06	0.742399	-1.37676	2.59625e-05	0.867079	-1.36791	5.03444e-05	0.824254	-1.36483
70643654	chr2:70643654:T:G	1.40918e-06	-0.573574	-1.28337	7.02182e-06	-0.556544	-1.25192	1.34502e-05	-0.613972	-1.2465
70643760	chr2:70643760:G:A	3.83642e-06	-1.13299e-10	-0.855412	1.95744e-05	-1.13299e-10	-0.783261	3.93223e-05	-1.13299e-10	-0.787672
70643867	chr2:70643867:C:T	1.12535e-05	-1.13299e-10	0.220727	5.31564e-05	-1.13299e-10	0.215756	0.00010924	-1.13299e-10	0.234085
70644014	chr2:70644014:T:C	1.9898e-06	-1.51192	-3.69445e-10	9.85449e-06	-1.46955	-3.69445e-10	1.96979e-05	-1.47895	-3.69445e-10
70644138	chr2:70644138:T:C	3.32864e-06	-1.13299e-10	-0.997388	1.50567e-05	-1.13299e-10	-1.04566	3.05333e-05	-1.13299e-10	-1.04065
70644375	chr2:70644375:G:A	6.48386e-06	-1.13299e-10	-0.330635	2.92066e-05	-1.13299e-10	-0.383087	5.90838e-05	-1.13299e-10	-0.380506
70644795	chr2:70644795:C:T	6.45756e-07	-1.30933	-1.32796	3.05019e-06	-1.35873	-1.28354	6.43714e-06	-1.32001	-1.27737
70644811	chr2:70644811:G:A	1.33348e-06	-0.787262	-1.1249	5.79767e-06	-0.822135	-1.17789	1.12339e-05	-0.860204	-1.18033
70644970	chr2:70644970:G:C	4.07733e-06	-1.13299e-10	-0.79451	1.96228e-05	-1.13299e-10	-0.78079	4.00033e-05	-1.13299e-10	-0.770502
70644985	chr2:70644985:C:G	1.0123e-06	-0.813884	-1.37385	4.89491e-06	-0.829579	-1.33971	9.55772e-06	-0.865552	-1.33656
70645019	chr2:70645019:T:C	1.50737e-06	-0.699977	-1.08961	6.50007e-06	-0.733667	-1.152	1.25636e-05	-0.773249	-1.15541
70645520	chr2:70645520:G:A	1.36182e-06	-0.753537	-1.13759	5.92371e-06	-0.789366	-1.18915	1.14629e-05	-0.828746	-1.1916
70645545	chr2:70645545:C:A	1.42822e-06	-0.758594	-1.08493	6.17962e-06	-0.793905	-1.14232	1.19542e-05	-0.833221	-1.14516
70645600	chr2:70645600:G:A	2.82709e-06	-1.13299e-10	-1.1607	1.41289e-05	-1.13299e-10	-1.10926	2.87432e-05	-1.13299e-10	-1.10106
70645635	chr2:70645635:A:T	1.06316e-05	-1.13299e-10	0.163882	5.66537e-05	-1.13299e-10	0.279475	0.000117839	-1.13299e-10	0.309858
70645659	chr2:70645659:C:T	1.15038e-05	-1.13299e-10	0.242728	6.08718e-05	-1.13299e-10	0.351287	0.000126153	-1.13299e-10	0.378029
70645685	chr2:70645685:T:C	1.11247e-06	-0.715923	-1.37745	5.31919e-06	-0.733445	-1.35272	1.03575e-05	-0.77159	-1.35017
70645752	chr2:70645752:A:G	1.53596e-06	-0.657522	-1.11327	6.63801e-06	-0.69189	-1.17278	1.28161e-05	-0.732633	-1.17613
70645850	chr2:70645850:T:C	2.62863e-06	-1.13299e-10	-1.23349	1.30615e-05	-1.13299e-10	-1.18781	2.65413e-05	-1.13299e-10	-1.18076
70645947	chr2:70645947:C:T	1.4385e-06	-0.688332	-1.14802	6.25781e-06	-0.725571	-1.19808	1.20917e-05	-0.766541	-1.2004
70646303	chr2:70646303:C:T	5.21999e-06	-0.41326	-0.134195	2.55721e-05	-0.386381	-0.129601	5.01054e-05	-0.437527	-0.107807
70646351	chr2:70646351:G:T	2.29325e-06	-1.13299e-10	-1.36998	1.08532e-05	-1.13299e-10	-1.37302	2.18892e-05	-1.13299e-10	-1.37347
70646669	chr2:70646669:C:T	2.88376e-06	0.125532	-1.26639	1.54129e-05	0.203797	-1.22608	3.03931e-05	0.17899	-1.22424
70646868	chr2:70646868:TGGGTGAA:T	1.75631e-06	-0.513519	-1.12322	7.51004e-06	-0.548238	-1.193	1.44829e-05	-0.590756	-1.19574
70646931	chr2:70646931:C:T	1.73337e-06	-0.46481	-1.18508	7.48979e-06	-0.502732	-1.24121	1.44488e-05	-0.545741	-1.24311
70646957	chr2:70646957:G:A	1.72153e-06	-0.47464	-1.1821	7.43494e-06	-0.512424	-1.23887	1.43463e-05	-0.555208	-1.24076
70647191	chr2:70647191:C:T	4.86595e-06	-1.13299e-10	-0.61769	2.5553e-05	-1.13299e-10	-0.516729	5.20891e-05	-1.13299e-10	-0.506507
70647369	chr2:70647369:G:T	3.09427e-06	-1.13299e-10	-1.0704	1.55531e-05	-1.13299e-10	-1.01322	3.13716e-05	-1.13299e-10	-1.01356
70647480	chr2:70647480:T:C	1.96232e-06	-1.52582	-3.69445e-10	9.42636e-06	-1.51397	-3.69445e-10	1.93572e-05	-1.4964	-3.69445e-10
70647633	chr2:70647633:C:T	6.77453e-06	-1.13299e-10	-0.286782	3.04792e-05	-1.13299e-10	-0.340436	6.16247e-05	-1.13299e-10	-0.338401
70647799	chr2:70647799:C:T	1.72538e-06	-0.478967	-1.17554	7.44796e-06	-0.517366	-1.23218	1.4368e-05	-0.560284	-1.23417
70647840	chr2:70647840:C:A	3.83507e-06	0.386391	-1.24216	1.69933e-05	0.434313	-1.35897	3.03752e-05	0.318517	-1.36435
70648025	chr2:70648025:C:T	4.93593e-06	-1.13299e-10	-0.60341	2.38186e-05	-1.13299e-10	-0.587018	4.865e-05	-1.13299e-10	-0.574812
70648085	chr2:70648085:C:T	1.85655e-05	-1.13299e-10	0.721355	9.8778e-05	-1.13299e-10	0.835393	0.000205695	-1.13299e-10	0.866933
70648482	chr2:70648482:A:C	3.95004e-06	-1.13299e-10	-0.826226	1.82327e-05	-1.13299e-10	-0.854266	3.65619e-05	-1.13299e-10	-0.860458
70648845	chr2:70648845:T:C	3.81736e-06	0.322122	-1.18251	1.61942e-05	0.360612	-1.33344	2.89952e-05	0.249469	-1.3418
70648853	chr2:70648853:C:T	2.27431e-06	-1.13299e-10	-1.37828	1.08105e-05	-1.13299e-10	-1.37696	2.1822e-05	-1.13299e-10	-1.37654
70648899	chr2:70648899:A:G	4.40426e-06	-1.13299e-10	-0.71738	1.99345e-05	-1.13299e-10	-0.765031	4.02807e-05	-1.13299e-10	-0.76359
70648989	chr2:70648989:G:A	3.99992e-06	-1.13299e-10	-0.813677	1.84613e-05	-1.13299e-10	-0.841806	3.70224e-05	-1.13299e-10	-0.847941
70649023	chr2:70649023:C:T	6.06066e-07	-1.44609	-1.25463	2.83045e-06	-1.47593	-1.24112	5.75172e-06	-1.47206	-1.2379
70649207	chr2:70649207:C:T	1.64748e-06	-0.878795	-0.821913	8.39448e-06	-0.843544	-0.786364	1.63711e-05	-0.899749	-0.764196
70649285	chr2:70649285:A:C	3.02658e-06	-1.13299e-10	-1.09252	1.51518e-05	-1.13299e-10	-1.03937	3.05728e-05	-1.13299e-10	-1.03935
70649792	chr2:70649792:T:C	1.97938e-06	-1.51717	-3.69445e-10	9.51389e-06	-1.50473	-3.69445e-10	1.95664e-05	-1.48565	-3.69445e-10
70650212	chr2:70650212:C:T	2.65225e-06	-1.13299e-10	-1.22454	1.30716e-05	-1.13299e-10	-1.18704	2.66363e-05	-1.13299e-10	-1.17719
70650213	chr2:70650213:T:C	1.40361e-05	-1.57466	2.01634	7.1058e-05	-1.56889	2.0749	0.00015165	-1.56705	2.12916
70650427	chr2:70650427:T:C	1.28669e-06	-0.584739	-1.36314	6.26342e-06	-0.606362	-1.31639	1.21647e-05	-0.648458	-1.31247
70650507	chr2:70650507:A:C	4.00547e-06	-1.13299e-10	-0.81229	1.84577e-05	-1.13299e-10	-0.842003	3.70109e-05	-1.13299e-10	-0.84825
70650621	chr2:70650621:G:GT	1.06318e-05	-1.13299e-10	0.163895	6.18454e-05	-1.13299e-10	0.367156	0.0001278	-1.13299e-10	0.391003
70651405	chr2:70651405:C:T	5.09983e-06	-1.13299e-10	-0.570745	2.2885e-05	-1.13299e-10	-0.627001	4.63264e-05	-1.13299e-10	-0.62375
70651552	chr2:70651552:C:T	1.01619e-05	-0.392854	0.511546	5.58797e-05	-0.351688	0.617408	0.000108815	-0.427383	0.657568
70651688	chr2:70651688:C:T	7.80896e-07	-1.13354	-1.31373	3.62737e-06	-1.20396	-1.26502	7.76969e-06	-1.15097	-1.25827
70651757	chr2:70651757:G:C	1.8807e-06	-1.56831	-3.69445e-10	8.96751e-06	-1.56387	-3.69445e-10	1.82417e-05	-1.55575	-3.69445e-10
70651769	chr2:70651769:C:T	8.07143e-06	-0.645004	0.533382	3.17624e-05	-0.67968	0.380483	6.27357e-05	-0.721123	0.400591
70652410	chr2:70652410:C:T	2.28044e-06	-1.13299e-10	-1.37558	1.0795e-05	-1.13299e-10	-1.3784	2.17822e-05	-1.13299e-10	-1.37837
70653132	chr2:70653132:T:C	4.94457e-06	-1.13299e-10	-0.601662	2.37018e-05	-1.13299e-10	-0.591931	4.82801e-05	-1.13299e-10	-0.582444
70653139	chr2:70653139:G:A	1.88787e-06	-1.5645	-3.69445e-10	9.00977e-06	-1.55917	-3.69445e-10	1.83523e-05	-1.54971	-3.69445e-10
70653167	chr2:70653167:C:G	2.42298e-06	-1.13299e-10	-1.31495	1.20414e-05	-1.13299e-10	-1.26914	2.43583e-05	-1.13299e-10	-1.26659
70653380	chr2:70653380:G:A	2.89451e-05	-1.54178	2.70723	0.000178529	-1.52107	2.94834	0.000395251	-1.50502	3.02507
70653516	chr2:70653516:AATT:A	2.35214e-06	-1.13299e-10	-1.34463	1.10946e-05	-1.13299e-10	-1.35103	2.23628e-05	-1.13299e-10	-1.35206
70653551	chr2:70653551:T:C	2.37083e-06	-1.13299e-10	-1.33671	1.10882e-05	-1.13299e-10	-1.3516	2.23853e-05	-1.13299e-10	-1.35106
70653603	chr2:70653603:G:A	4.1119e-05	-1.54214	3.05866	0.000256982	-1.52107	3.3126	0.000570172	-1.50521	3.39168
70653651	chr2:70653651:T:C	2.33283e-06	-1.13299e-10	-1.35287	1.09772e-05	-1.13299e-10	-1.36166	2.21293e-05	-1.13299e-10	-1.36256
70653709	chr2:70653709:T:C	1.8594e-05	-1.01343	1.73632	9.66343e-05	-0.920112	1.73356	0.000206728	-0.873347	1.74529
70653902	chr2:70653902:T:A	2.37217e-06	-1.13299e-10	-1.33614	1.11285e-05	-1.13299e-10	-1.34798	2.24302e-05	-1.13299e-10	-1.34905
70654109	chr2:70654109:T:G	2.04522e-06	-1.48445	-3.69445e-10	9.53779e-06	-1.50222	-3.69445e-10	1.94032e-05	-1.49402	-3.69445e-10
70654113	chr2:70654113:T:TC	2.48578e-06	-1.13299e-10	-1.28936	1.15718e-05	-1.13299e-10	-1.30891	2.33047e-05	-1.13299e-10	-1.31081
70654230	chr2:70654230:C:T	2.28861e-06	-1.13299e-10	-1.37201	1.08174e-05	-1.13299e-10	-1.37632	2.18244e-05	-1.13299e-10	-1.37644
70654328	chr2:70654328:C:T	1.88969e-06	-1.56354	-3.69445e-10	9.03133e-06	-1.55678	-3.69445e-10	1.83914e-05	-1.54758	-3.69445e-10
70654460	chr2:70654460:C:T	5.08932e-06	-0.418294	-0.154514	2.65148e-05	-0.380423	-0.0993555	5.15223e-05	-0.446758	-0.0706895
70654800	chr2:70654800:C:T	1.8701e-06	-1.57396	-3.69445e-10	8.9036e-06	-1.57103	-3.69445e-10	1.80554e-05	-1.56602	-3.69445e-10
70654945	chr2:70654945:C:T	1.86778e-06	-1.5752	-3.69445e-10	8.88235e-06	-1.57342	-3.69445e-10	1.79895e-05	-1.56968	-3.69445e-10
70654946	chr2:70654946:G:A	3.64926e-06	-1.13299e-10	-0.905428	1.81681e-05	-1.13299e-10	-0.857816	3.70095e-05	-1.13299e-10	-0.848289
70655078	chr2:70655078:C:T	4.76381e-06	-1.57545	0.936546	2.51798e-05	-1.57459	1.04316	5.29114e-05	-1.57185	1.08101
70655089	chr2:70655089:G:A	2.27393e-06	-1.13299e-10	-1.37844	1.08045e-05	-1.13299e-10	-1.37752	2.18021e-05	-1.13299e-10	-1.37746
70655544	chr2:70655544:C:T	2.37856e-06	-1.13299e-10	-1.33346	1.12638e-05	-1.13299e-10	-1.33589	2.27031e-05	-1.13299e-10	-1.33696
70655631	chr2:70655631:G:A	2.87359e-06	-1.13299e-10	-1.14439	1.41083e-05	-1.13299e-10	-1.11072	2.85292e-05	-1.13299e-10	-1.10853
70656398	chr2:70656398:CT:C	2.52256e-05	-0.881511	1.90942	0.000141181	-0.80995	2.00251	0.000304358	-0.766073	2.02481
70656473	chr2:70656473:G:A	2.68992e-06	-0.0442109	-1.16623	1.41573e-05	-0.0359295	-1.07132	2.75188e-05	-0.0767155	-1.06788
70656656	chr2:70656656:C:T	2.23894e-06	-1.39395	-3.69445e-10	1.08904e-05	-1.3696	-3.69445e-10	2.25641e-05	-1.3431	-3.69445e-10
70656756	chr2:70656756:G:T	1.73633e-06	-0.582832	-1.06535	7.78698e-06	-0.561724	-1.1433	1.52283e-05	-0.5939	-1.14241
70657076	chr2:70657076:G:C	4.93906e-06	-1.16258	0.559808	3.20917e-05	-1.13861	0.849727	6.67482e-05	-1.15539	0.89685
70657241	chr2:70657241:T:C	2.28755e-06	-1.13299e-10	-1.37247	1.08137e-05	-1.13299e-10	-1.37667	2.1817e-05	-1.13299e-10	-1.37678
70657444	chr2:70657444:A:G	5.87421e-07	-1.35382	-1.37815	2.83021e-06	-1.34269	-1.37444	5.74538e-06	-1.33714	-1.37393
70657485	chr2:70657485:G:T	5.90202e-07	-1.34952	-1.37772	2.8463e-06	-1.33831	-1.37316	5.77881e-06	-1.33271	-1.37255
70657499	chr2:70657499:A:G	2.30618e-06	-1.13299e-10	-1.36436	1.10543e-05	-1.13299e-10	-1.35466	2.22916e-05	-1.13299e-10	-1.35525
70657582	chr2:70657582:C:T	2.28393e-06	-1.13299e-10	-1.37405	1.08717e-05	-1.13299e-10	-1.37132	2.19682e-05	-1.13299e-10	-1.36987
70657715	chr2:70657715:GAA:G	2.3366e-06	-1.13299e-10	-1.35125	1.10256e-05	-1.13299e-10	-1.35726	2.22243e-05	-1.13299e-10	-1.35828
70658405	chr2:70658405:T:C	2.11005e-06	-1.45324	-3.69445e-10	9.70271e-06	-1.48508	-3.69445e-10	1.94272e-05	-1.49279	-3.69445e-10
70658660	chr2:70658660:C:A	5.41897e-07	-1.43641	-1.37622	2.60652e-06	-1.42988	-1.36958	5.29358e-06	-1.4242	-1.36877
70658893	chr2:70658893:C:T	5.42988e-07	-1.44465	-1.36597	2.62686e-06	-1.43838	-1.35332	5.33586e-06	-1.43298	-1.35203
70659161	chr2:70659161:A:G	5.18647e-07	-1.48183	-1.37465	2.49332e-06	-1.47694	-1.36692	5.05839e-06	-1.47238	-1.36604
70659223	chr2:70659223:T:C	5.30464e-07	-1.4665	-1.36745	2.5654e-06	-1.46006	-1.35531	5.20716e-06	-1.45538	-1.35404
70659359	chr2:70659359:A:G	5.35496e-07	-1.45252	-1.372	2.58234e-06	-1.44638	-1.36241	5.24298e-06	-1.44116	-1.36141
70659429	chr2:70659429:C:T	3.6646e-06	-1.13299e-10	-0.901231	1.91524e-05	-1.13299e-10	-0.805055	3.90184e-05	-1.13299e-10	-0.795429
70659632	chr2:70659632:G:A	5.97371e-06	-1.13299e-10	-0.412583	3.07305e-05	-1.13299e-10	-0.332226	6.34186e-05	-1.13299e-10	-0.309706
70659963	chr2:70659963:A:G	1.14954e-06	-1.37474	-0.685849	6.76802e-06	-1.36416	-0.481117	1.37824e-05	-1.37388	-0.462192
70659987	chr2:70659987:GC:G	1.17108e-05	-1.13299e-10	0.260558	5.20581e-05	-1.13299e-10	0.194877	0.000104937	-1.13299e-10	0.193896
70660034	chr2:70660034:T:C	1.17077e-06	-1.45174	-0.590556	5.28415e-06	-1.44388	-0.648886	1.06902e-05	-1.44427	-0.645872
70660393	chr2:70660393:G:A	7.44783e-06	-1.13299e-10	-0.192028	3.61531e-05	-1.13299e-10	-0.16972	7.28458e-05	-1.13299e-10	-0.171118
70660553	chr2:70660553:T:G	4.9041e-06	-1.13299e-10	-0.60988	2.28985e-05	-1.13299e-10	-0.626409	4.64696e-05	-1.13299e-10	-0.620666
70660685	chr2:70660685:C:T	3.80561e-06	-1.13299e-10	-0.863476	1.9819e-05	-1.13299e-10	-0.77084	4.03613e-05	-1.13299e-10	-0.761592
70660915	chr2:70660915:C:T	3.4834e-06	-1.13299e-10	-0.951942	1.601e-05	-1.13299e-10	-0.984269	3.23272e-05	-1.13299e-10	-0.983553
70660916	chr2:70660916:C:G	2.21858e-06	-1.40308	-3.69445e-10	1.07811e-05	-1.37969	-3.69445e-10	2.23182e-05	-1.35406	-3.69445e-10
70661149	chr2:70661149:T:C	7.85138e-06	-1.13299e-10	-0.139263	4.02287e-05	-1.13299e-10	-0.0629013	8.24053e-05	-1.13299e-10	-0.0478139
70661289	chr2:70661289:A:G	2.34578e-06	-1.13299e-10	-1.34733	1.13057e-05	-1.13299e-10	-1.33218	2.28944e-05	-1.13299e-10	-1.32857
70661541	chr2:70661541:G:A	5.31622e-06	-1.13299e-10	-0.52919	2.48173e-05	-1.13299e-10	-0.545943	5.03577e-05	-1.13299e-10	-0.540311
70661760	chr2:70661760:G:C	6.46717e-07	-1.30234	-1.33346	3.19636e-06	-1.28704	-1.30843	6.41364e-06	-1.29331	-1.30773
70661823	chr2:70661823:T:C	2.87595e-06	-1.13299e-10	-1.14357	1.42294e-05	-1.13299e-10	-1.10217	2.87802e-05	-1.13299e-10	-1.09978
70662366	chr2:70662366:A:G	4.61766e-06	-1.54131	0.871246	2.15372e-05	-1.54255	0.854853	4.38736e-05	-1.54755	0.869396
70662419	chr2:70662419:C:T	2.29101e-06	-1.13299e-10	-1.37096	1.08834e-05	-1.13299e-10	-1.37024	2.19554e-05	-1.13299e-10	-1.37045
70662479	chr2:70662479:C:T	3.83315e-06	-1.45755	0.601282	1.81859e-05	-1.4608	0.603965	3.67599e-05	-1.4736	0.618542
70664109	chr2:70664109:G:C	2.37005e-06	-1.13299e-10	-1.33704	1.11663e-05	-1.13299e-10	-1.34458	2.25012e-05	-1.13299e-10	-1.34589
70664263	chr2:70664263:T:C	2.40847e-06	-1.13299e-10	-1.32096	1.14682e-05	-1.13299e-10	-1.31791	2.32258e-05	-1.13299e-10	-1.3142
70664383	chr2:70664383:C:T	6.50468e-07	-1.25406	-1.37596	3.1757e-06	-1.23551	-1.36644	6.36134e-06	-1.24325	-1.36598
70665565	chr2:70665565:C:T	1.09737e-05	-0.925473	1.12102	8.67327e-05	-0.913853	1.6192	0.00018501	-0.937737	1.69869
70665588	chr2:70665588:T:C	2.28972e-06	-1.13299e-10	-1.37152	1.08243e-05	-1.13299e-10	-1.37568	2.18287e-05	-1.13299e-10	-1.37624
70665878	chr2:70665878:G:C	2.09153e-06	-1.46206	-3.69445e-10	1.01141e-05	-1.44355	-3.69445e-10	2.08296e-05	-1.42309	-3.69445e-10
70665965	chr2:70665965:A:G	1.1654e-06	-1.43415	-0.612736	6.06108e-06	-1.42701	-0.52858	1.24145e-05	-1.42122	-0.519381
70666022	chr2:70666022:G:C	2.05474e-06	-1.4798	-3.69445e-10	9.92698e-06	-1.46223	-3.69445e-10	2.04143e-05	-1.44323	-3.69445e-10
70666365	chr2:70666365:A:G	1.05796e-05	-1.13299e-10	0.15898	5.29673e-05	-1.13299e-10	0.212192	0.000108071	-1.13299e-10	0.223321
70666623	chr2:70666623:A:G	2.96976e-06	-1.13299e-10	-1.11147	1.47155e-05	-1.13299e-10	-1.06858	2.97741e-05	-1.13299e-10	-1.06582
70666748	chr2:70666748:CT:C	2.28426e-06	-1.13299e-10	-1.37391	1.08092e-05	-1.13299e-10	-1.37708	2.18021e-05	-1.13299e-10	-1.37746
70667245	chr2:70667245:G:C	3.60955e-06	-1.13299e-10	-0.916369	1.84787e-05	-1.13299e-10	-0.840865	3.76613e-05	-1.13299e-10	-0.830829
70667294	chr2:70667294:A:T	1.32852e-05	-0.989318	1.37601	0.000105486	-0.979701	1.8808	0.000225453	-1.00329	1.96194
70667425	chr2:70667425:G:A	2.30688e-06	-1.13299e-10	-1.36406	1.08578e-05	-1.13299e-10	-1.3726	2.18909e-05	-1.13299e-10	-1.37339
70667543	chr2:70667543:G:A	1.79291e-06	-1.33015	-0.285965	9.62678e-06	-1.28776	-0.205176	2.00989e-05	-1.26195	-0.19685
70667726	chr2:70667726:GT:G	6.20764e-07	-1.32044	-1.35632	3.06977e-06	-1.30355	-1.33232	6.15069e-06	-1.31181	-1.33109
70668124	chr2:70668124:G:A	1.76997e-05	-1.10616	1.77975	0.000102255	-1.0527	1.92268	0.000217847	-1.01531	1.93964
70668237	chr2:70668237:C:T	2.92582e-06	-1.13299e-10	-1.12638	1.44799e-05	-1.13299e-10	-1.08472	2.92934e-05	-1.13299e-10	-1.0821
70668400	chr2:70668400:C:T	2.50475e-06	-1.13299e-10	-1.28176	1.21752e-05	-1.13299e-10	-1.25808	2.45393e-05	-1.13299e-10	-1.25919
70668767	chr2:70668767:T:G	9.50855e-07	-1.43915	-0.811196	4.82855e-06	-1.43425	-0.74868	9.87506e-06	-1.42827	-0.74118
70668891	chr2:70668891:G:A	6.43945e-07	-1.4351	-1.205	3.17994e-06	-1.44229	-1.15833	6.45616e-06	-1.44021	-1.15422
70668930	chr2:70668930:C:T	1.66315e-05	-0.836505	1.44785	0.000131354	-0.843242	1.96366	0.000278372	-0.875807	2.0453
70668968	chr2:70668968:A:T	6.65312e-07	-1.45485	-1.1526	3.35884e-06	-1.45127	-1.09461	6.84938e-06	-1.44632	-1.08899
70669140	chr2:70669140:A:G	8.4797e-06	-0.978317	0.916041	4.62926e-05	-0.917975	0.995474	9.81119e-05	-0.877349	1.00399
70669225	chr2:70669225:C:T	8.16156e-07	-1.43703	-0.966076	4.1437e-06	-1.42471	-0.911183	8.28085e-06	-1.44023	-0.905285
70669260	chr2:70669260:A:C	3.20761e-06	-1.13299e-10	-1.03443	1.64055e-05	-1.13299e-10	-0.959868	3.33402e-05	-1.13299e-10	-0.9527
70669292	chr2:70669292:CT:C	6.46329e-07	-1.48286	-1.15354	3.25663e-06	-1.47882	-1.09797	6.62566e-06	-1.47414	-1.09437
70669836	chr2:70669836:C:T	4.33776e-06	-0.732593	-3.69445e-10	1.93937e-05	-0.792533	-3.69445e-10	4.15078e-05	-0.733581	-3.69445e-10
70669857	chr2:70669857:GAGAGAGACAGAC:G	5.66648e-06	-1.0182	0.552819	3.06502e-05	-0.958552	0.62371	6.49775e-05	-0.919126	0.633703
70670113	chr2:70670113:T:C	3.61098e-06	-0.915973	-3.69445e-10	1.55768e-05	-1.0117	-3.69445e-10	3.2197e-05	-0.98759	-3.69445e-10
70670190	chr2:70670190:A:G	9.3366e-07	-1.16481	-1.10378	4.24343e-06	-1.1532	-1.15891	8.58727e-06	-1.14537	-1.16381
70670415	chr2:70670415:T:A	2.29964e-06	-1.13299e-10	-1.3672	1.10861e-05	-1.13299e-10	-1.35179	2.23754e-05	-1.13299e-10	-1.3515
70670753	chr2:70670753:C:T	9.51964e-07	-1.0938	-1.15538	4.36231e-06	-1.08092	-1.20356	8.83924e-06	-1.0722	-1.20806
70670755	chr2:70670755:A:G	8.73038e-07	-1.1139	-1.22182	4.03185e-06	-1.10183	-1.26143	8.17628e-06	-1.09324	-1.26499
70671323	chr2:70671323:C:T	2.39425e-06	-1.13299e-10	-1.32688	1.12073e-05	-1.13299e-10	-1.34091	2.25945e-05	-1.13299e-10	-1.34176
70671463	chr2:70671463:A:T	9.28933e-07	-1.16501	-1.10866	4.25374e-06	-1.15214	-1.15754	8.61536e-06	-1.14373	-1.16218
70671612	chr2:70671612:G:A	3.76302e-06	-1.50387	0.629144	2.33677e-05	-1.49541	0.889276	4.78887e-05	-1.50259	0.912002
70671642	chr2:70671642:T:G	2.52496e-06	-1.13299e-10	-1.27373	1.18038e-05	-1.13299e-10	-1.28906	2.38419e-05	-1.13299e-10	-1.28802
70671690	chr2:70671690:C:T	4.50325e-06	-1.4985	0.803352	2.86582e-05	-1.49028	1.08824	5.87973e-05	-1.49766	1.11229
70671870	chr2:70671870:T:G	1.39651e-05	-1.12294	1.55955	0.000120873	-1.09973	2.13699	0.000261055	-1.10554	2.21081
70672188	chr2:70672188:C:G	2.28758e-06	-1.13299e-10	-1.37246	1.09406e-05	-1.13299e-10	-1.365	2.20812e-05	-1.13299e-10	-1.36474
70672587	chr2:70672587:T:G	2.32583e-06	-1.13299e-10	-1.35587	1.12692e-05	-1.13299e-10	-1.33541	2.27465e-05	-1.13299e-10	-1.33505
70672671	chr2:70672671:C:T	8.67664e-05	-1.13299e-10	2.26327	0.000345748	-1.13299e-10	2.08823	0.000706206	-1.13299e-10	2.10044
70673271	chr2:70673271:G:A	8.34299e-07	-1.13458	-1.24653	3.87688e-06	-1.12184	-1.28061	7.86388e-06	-1.11315	-1.28403
70673682	chr2:70673682:C:T	8.48086e-07	-1.07128	-1.29345	3.95318e-06	-1.06268	-1.32028	8.0318e-06	-1.05311	-1.32294
70674140	chr2:70674140:G:A	5.44935e-07	-1.4303	-1.37674	2.64804e-06	-1.40532	-1.37834	5.49267e-06	-1.3777	-1.37834
70674416	chr2:70674416:G:A	7.70055e-07	-1.1589	-1.30235	3.60539e-06	-1.14734	-1.32771	7.32509e-06	-1.13803	-1.33013
70674444	chr2:70674444:C:T	1.45073e-05	-1.48642	1.96112	0.000100684	-1.47862	2.33313	0.00020943	-1.48774	2.37267
70674567	chr2:70674567:A:G	8.67928e-07	-1.05886	-1.28274	4.23012e-06	-1.00776	-1.3075	8.56875e-06	-1.00077	-1.31057
70674641	chr2:70674641:G:A	2.72743e-06	-1.13299e-10	-1.19659	1.38756e-05	-1.13299e-10	-1.12735	2.83431e-05	-1.13299e-10	-1.11508
70674653	chr2:70674653:A:G	7.42639e-07	-1.31993	-1.17757	3.72936e-06	-1.24206	-1.19919	7.29079e-06	-1.2696	-1.20325
70674988	chr2:70674988:T:A	7.56789e-07	-1.16584	-1.31278	3.67269e-06	-1.12323	-1.33333	7.43869e-06	-1.11726	-1.33551
70675370	chr2:70675370:C:T	7.15712e-06	-1.07409	0.842245	3.91558e-05	-1.02519	0.935255	8.33181e-05	-0.987697	0.9509
70675377	chr2:70675377:GC:G	2.28592e-06	-1.13299e-10	-1.37318	1.08042e-05	-1.13299e-10	-1.37755	2.17892e-05	-1.13299e-10	-1.37805
70675588	chr2:70675588:C:T	1.92814e-06	-1.54339	-3.69445e-10	9.07446e-06	-1.55202	-3.69445e-10	1.84957e-05	-1.54192	-3.69445e-10
70675691	chr2:70675691:C:T	8.60709e-06	-0.990296	0.942931	4.74311e-05	-0.933729	1.03552	0.000101377	-0.892048	1.05143
70676187	chr2:70676187:G:C	1.87762e-06	-0.193653	-1.37629	9.94068e-06	-0.0893036	-1.37154	1.79458e-05	-0.203006	-1.3691
70676332	chr2:70676332:G:C	2.62247e-06	-1.13299e-10	-1.23583	1.21385e-05	-1.13299e-10	-1.2611	2.44957e-05	-1.13299e-10	-1.26096
70676532	chr2:70676532:G:A	9.04977e-06	-1.18587	1.18866	4.84925e-05	-1.15059	1.27452	0.000102971	-1.11733	1.29232
70677158	chr2:70677158:G:A	2.64638e-06	-1.13299e-10	-1.22676	1.31655e-05	-1.13299e-10	-1.17988	2.65743e-05	-1.13299e-10	-1.17952
70677372	chr2:70677372:C:T	4.77484e-06	-1.13299e-10	-0.636592	2.39406e-05	-1.13299e-10	-0.581908	4.92513e-05	-1.13299e-10	-0.562527
70677428	chr2:70677428:C:T	1.76209e-06	-1.55883	-0.0746165	9.57536e-06	-1.5561	0.0578139	1.93455e-05	-1.55909	0.062082
70677468	chr2:70677468:C:T	2.04397e-06	-1.48506	-3.69445e-10	9.59384e-06	-1.49636	-3.69445e-10	1.97876e-05	-1.47441	-3.69445e-10
70677897	chr2:70677897:T:C	2.43173e-06	-1.13299e-10	-1.31135	1.12249e-05	-1.13299e-10	-1.33935	2.25936e-05	-1.13299e-10	-1.3418
70677967	chr2:70677967:T:G	8.03267e-06	-0.994739	0.878304	4.3283e-05	-0.981901	0.992179	8.63936e-05	-1.02174	1.02119
70678098	chr2:70678098:G:A	2.4107e-06	-1.13299e-10	-1.32003	1.18053e-05	-1.13299e-10	-1.28894	2.3833e-05	-1.13299e-10	-1.28839
70678678	chr2:70678678:C:T	2.65361e-06	-1.13299e-10	-1.22403	1.23242e-05	-1.13299e-10	-1.24592	2.48236e-05	-1.13299e-10	-1.24767
70678983	chr2:70678983:C:A	1.99486e-06	-1.53269	0.0233075	1.17054e-05	-1.53137	0.233934	2.39418e-05	-1.53737	0.253536
70679006	chr2:70679006:G:C	3.72948e-05	-1.13299e-10	1.4189	0.000193392	-1.13299e-10	1.50723	0.00040133	-1.13299e-10	1.53532
70679081	chr2:70679081:T:G	1.91979e-06	-1.54773	-3.69445e-10	9.05543e-06	-1.55412	-3.69445e-10	1.84972e-05	-1.54184	-3.69445e-10
70679805	chr2:70679805:T:C	2.35931e-06	-1.13299e-10	-1.34158	1.12147e-05	-1.13299e-10	-1.34025	2.26876e-05	-1.13299e-10	-1.33764
70680154	chr2:70680154:G:A	5.4028e-07	-1.56593	-1.24969	2.6797e-06	-1.56603	-1.20575	5.41647e-06	-1.57186	-1.19816
70680647	chr2:70680647:T:A	2.2855e-06	-1.13299e-10	-1.37337	1.07951e-05	-1.13299e-10	-1.37839	2.1782e-05	-1.13299e-10	-1.37838
70680949	chr2:70680949:G:T	1.90038e-06	-1.5579	-3.69445e-10	8.97814e-06	-1.56269	-3.69445e-10	1.82857e-05	-1.55334	-3.69445e-10
70681013	chr2:70681013:T:C	1.05262e-05	-1.13299e-10	0.153911	4.95984e-05	-1.13299e-10	0.146476	0.000100725	-1.13299e-10	0.152928
70681111	chr2:70681111:AC:A	7.43326e-07	-1.54799	-0.948585	3.58667e-06	-1.5533	-0.92696	7.30891e-06	-1.54514	-0.925226
70681704	chr2:70681704:G:A	1.9541e-06	-1.53002	-3.69445e-10	9.18529e-06	-1.53988	-3.69445e-10	1.85841e-05	-1.53716	-3.69445e-10
70681729	chr2:70681729:GTTTCC:G	2.48732e-06	-1.13299e-10	-1.28875	1.14707e-05	-1.13299e-10	-1.31768	2.31307e-05	-1.13299e-10	-1.3183
70681919	chr2:70681919:T:C	2.04349e-05	0.817295	-3.69445e-10	6.88547e-05	0.474516	-3.69445e-10	0.000169701	0.674576	-3.69445e-10
70681968	chr2:70681968:A:T	7.25641e-07	-1.53946	-0.981193	3.9848e-06	-1.54237	-0.832629	8.35639e-06	-1.52427	-0.812165
70682004	chr2:70682004:G:A	2.34631e-06	-1.13299e-10	-1.34711	1.09205e-05	-1.13299e-10	-1.36684	2.20118e-05	-1.13299e-10	-1.36788
70682412	chr2:70682412:T:C	4.5243e-06	-1.13299e-10	-0.690488	2.06425e-05	-1.13299e-10	-0.730133	4.17965e-05	-1.13299e-10	-0.726651
70682688	chr2:70682688:T:C	5.31283e-07	-1.57096	-1.26145	2.63023e-06	-1.571	-1.21941	5.3262e-06	-1.57461	-1.21221
70682793	chr2:70682793:C:T	2.37497e-06	-1.13299e-10	-1.33496	1.16336e-05	-1.13299e-10	-1.30358	2.36002e-05	-1.13299e-10	-1.29821
70683297	chr2:70683297:G:A	2.85627e-06	-1.13299e-10	-1.15044	1.44414e-05	-1.13299e-10	-1.08738	2.93645e-05	-1.13299e-10	-1.07968
70683478	chr2:70683478:A:G	2.29211e-06	-1.13299e-10	-1.37048	1.09833e-05	-1.13299e-10	-1.36111	2.21632e-05	-1.13299e-10	-1.36103
70683711	chr2:70683711:C:A	3.08894e-06	-1.13299e-10	-1.07212	1.57392e-05	-1.13299e-10	-1.00133	3.20379e-05	-1.13299e-10	-0.992543
70683962	chr2:70683962:T:C	2.37417e-06	-1.13299e-10	-1.3353	1.14866e-05	-1.13299e-10	-1.3163	2.32191e-05	-1.13299e-10	-1.31449
70684093	chr2:70684093:A:G	1.70327e-05	-1.13299e-10	0.635183	9.04022e-05	-1.13299e-10	0.746786	0.000186041	-1.13299e-10	0.766504
70684232	chr2:70684232:T:A	2.34389e-06	-1.13299e-10	-1.34814	1.1319e-05	-1.13299e-10	-1.331	2.28853e-05	-1.13299e-10	-1.32897
70685428	chr2:70685428:A:T	5.67068e-06	-1.13299e-10	-0.464643	2.69929e-05	-1.13299e-10	-0.461908	5.5036e-05	-1.13299e-10	-0.451475
70685515	chr2:70685515:G:A	5.19804e-07	-1.56888	-1.28537	2.56094e-06	-1.56893	-1.24818	5.17695e-06	-1.57358	-1.24167
70685669	chr2:70685669:C:T	1.93173e-06	-1.54154	-3.69445e-10	9.10633e-06	-1.54851	-3.69445e-10	1.86164e-05	-1.53542	-3.69445e-10
70685736	chr2:70685736:G:A	4.81981e-06	0.319176	-0.946394	2.07107e-05	0.458975	-1.18581	3.55179e-05	0.31069	-1.20012
70685825	chr2:70685825:C:T	2.41389e-06	-1.13299e-10	-1.31871	1.18705e-05	-1.13299e-10	-1.28342	2.41009e-05	-1.13299e-10	-1.27721
70686153	chr2:70686153:C:T	1.55952e-05	-1.13299e-10	0.547014	7.30581e-05	-1.13299e-10	0.533773	0.000148505	-1.13299e-10	0.541156
70686250	chr2:70686250:C:T	2.33903e-06	-1.13299e-10	-1.35021	1.09098e-05	-1.13299e-10	-1.36782	2.19779e-05	-1.13299e-10	-1.36943
70686411	chr2:70686411:G:A	1.87859e-06	-1.56943	-3.69445e-10	8.87919e-06	-1.57377	-3.69445e-10	1.79659e-05	-1.57099	-3.69445e-10
70686490	chr2:70686490:T:C	1.73253e-05	-1.13299e-10	0.652218	8.1085e-05	-1.13299e-10	0.638015	0.000164851	-1.13299e-10	0.645578
70686500	chr2:70686500:T:C	3.83923e-06	-1.13299e-10	-0.854679	1.86302e-05	-1.13299e-10	-0.8327	3.77611e-05	-1.13299e-10	-0.828184
70686518	chr2:70686518:A:G	2.83963e-06	-1.13299e-10	-1.15628	1.36065e-05	-1.13299e-10	-1.14693	2.72504e-05	-1.13299e-10	-1.15439
70686638	chr2:70686638:G:A	2.87698e-06	-1.13299e-10	-1.14321	1.37893e-05	-1.13299e-10	-1.13359	2.76107e-05	-1.13299e-10	-1.14126
70687209	chr2:70687209:T:C	2.8916e-06	-1.13299e-10	-1.13814	1.3458e-05	-1.13299e-10	-1.15791	2.70342e-05	-1.13299e-10	-1.16236
70687263	chr2:70687263:T:G	2.42929e-06	-1.13299e-10	-1.31235	1.13783e-05	-1.13299e-10	-1.32577	2.29462e-05	-1.13299e-10	-1.32631
70687396	chr2:70687396:G:A	5.96274e-06	-1.13299e-10	-0.414422	3.00665e-05	-1.13299e-10	-0.35407	6.16469e-05	-1.13299e-10	-0.33804
70687518	chr2:70687518:T:C	5.34288e-07	-1.51923	-1.30754	2.62574e-06	-1.52106	-1.27105	5.40827e-06	-1.50538	-1.26615
70687667	chr2:70687667:C:A	5.36436e-07	-1.52715	-1.29561	2.6446e-06	-1.5287	-1.25627	5.44274e-06	-1.51406	-1.25112
70687669	chr2:70687669:G:A	5.40737e-07	-1.52434	-1.29044	2.66859e-06	-1.52597	-1.24996	5.4951e-06	-1.51094	-1.24467
70687675	chr2:70687675:C:T	5.39559e-07	-1.52889	-1.28806	2.66416e-06	-1.53046	-1.24714	5.48267e-06	-1.51606	-1.24181
70687781	chr2:70687781:C:T	5.40501e-07	-1.5238	-1.29141	2.66655e-06	-1.52548	-1.25122	5.49123e-06	-1.51032	-1.24599
70687852	chr2:70687852:G:A	3.43302e-06	-0.96651	-3.69445e-10	1.57959e-05	-0.997732	-3.69445e-10	3.16802e-05	-1.00377	-3.69445e-10
70687913	chr2:70687913:T:C	5.23019e-07	-1.54219	-1.3059	2.5721e-06	-1.54383	-1.26893	5.27869e-06	-1.5317	-1.26409
70687960	chr2:70687960:C:T	2.28654e-06	-1.13299e-10	-1.37291	1.08522e-05	-1.13299e-10	-1.37311	2.18718e-05	-1.13299e-10	-1.37426
70688188	chr2:70688188:T:A	5.38787e-07	-1.52746	-1.29093	2.65886e-06	-1.52899	-1.25059	5.47238e-06	-1.51441	-1.24534
70688191	chr2:70688191:C:T	5.26306e-07	-1.52868	-1.31314	2.58468e-06	-1.53012	-1.27776	5.31547e-06	-1.51573	-1.27312
70688215	chr2:70688215:C:T	5.37841e-07	-1.52671	-1.29344	2.65277e-06	-1.52823	-1.25365	5.45998e-06	-1.51355	-1.24847
70688642	chr2:70688642:A:G	5.44929e-07	-1.50404	-1.30302	2.68321e-06	-1.50538	-1.26509	5.53965e-06	-1.48736	-1.26017
70688684	chr2:70688684:T:C	8.86178e-07	-1.51931	-0.80148	4.5544e-06	-1.52212	-0.719273	9.43333e-06	-1.50664	-0.708574
70688771	chr2:70688771:T:A	7.92114e-07	-1.57499	-0.858016	3.78389e-06	-1.57438	-0.852353	7.62981e-06	-1.57552	-0.851875
70688821	chr2:70688821:C:A	5.44831e-07	-1.51833	-1.2889	2.68946e-06	-1.52003	-1.24811	5.54268e-06	-1.50418	-1.24281
70688921	chr2:70688921:A:AC	1.95602e-06	-1.52904	-3.69445e-10	9.21056e-06	-1.53713	-3.69445e-10	1.88698e-05	-1.5219	-3.69445e-10
70688953	chr2:70688953:A:G	2.38029e-06	-1.13299e-10	-1.33273	1.17307e-05	-1.13299e-10	-1.29528	2.37897e-05	-1.13299e-10	-1.29021
70689164	chr2:70689164:T:A	2.42988e-06	-1.13299e-10	-1.31211	1.13821e-05	-1.13299e-10	-1.32544	2.29537e-05	-1.13299e-10	-1.32598
70689299	chr2:70689299:G:T	5.23062e-07	-1.54674	-1.30126	2.57745e-06	-1.5481	-1.26258	5.28429e-06	-1.53706	-1.25766
70689732	chr2:70689732:T:C	2.54887e-06	-1.13299e-10	-1.2643	1.18866e-05	-1.13299e-10	-1.28207	2.39683e-05	-1.13299e-10	-1.28273
70689959	chr2:70689959:C:T	2.28447e-06	-1.13299e-10	-1.37382	1.08445e-05	-1.13299e-10	-1.37383	2.19095e-05	-1.13299e-10	-1.37254
70689960	chr2:70689960:G:A	2.27565e-06	-1.13299e-10	-1.37768	1.08243e-05	-1.13299e-10	-1.37569	2.18424e-05	-1.13299e-10	-1.37561
70689961	chr2:70689961:G:A	9.32987e-07	-1.5098	-0.759518	5.30906e-06	-1.51068	-0.577389	1.12298e-05	-1.48708	-0.553815
70690021	chr2:70690021:A:G	5.19617e-07	-1.57281	-1.28181	2.45994e-06	-1.57421	-1.28314	4.98319e-06	-1.57034	-1.28305
70690049	chr2:70690049:A:G	5.57334e-07	-1.50628	-1.27826	2.75751e-06	-1.50799	-1.23517	5.69251e-06	-1.49068	-1.22964
70690182	chr2:70690182:C:A	1.87186e-06	-1.57302	-3.69445e-10	8.88232e-06	-1.57342	-3.69445e-10	1.79139e-05	-1.57389	-3.69445e-10
70690283	chr2:70690283:G:A	2.30155e-06	-1.13299e-10	-1.36637	1.11634e-05	-1.13299e-10	-1.34484	2.25982e-05	-1.13299e-10	-1.34159
70690336	chr2:70690336:C:A	1.01041e-06	-1.47915	-0.710446	5.70099e-06	-1.48091	-0.535934	1.21118e-05	-1.45289	-0.512394
70690512	chr2:70690512:A:T	6.15264e-07	-1.44828	-1.23737	3.05493e-06	-1.45079	-1.18994	6.32475e-06	-1.43112	-1.18387
70690579	chr2:70690579:C:A	2.35147e-06	-1.13299e-10	-1.34491	1.15304e-05	-1.13299e-10	-1.3125	2.33694e-05	-1.13299e-10	-1.30803
70690680	chr2:70690680:C:T	1.71432e-06	-0.488171	-1.17276	9.67404e-06	-0.437778	-1.05026	1.86161e-05	-0.502188	-1.03325
70691208	chr2:70691208:C:T	5.77256e-07	-1.48514	-1.26428	2.86908e-06	-1.48477	-1.21872	5.94113e-06	-1.46448	-1.21308
70691387	chr2:70691387:TAACA:T	2.7578e-06	-1.13299e-10	-1.18552	1.3504e-05	-1.13299e-10	-1.1545	2.73022e-05	-1.13299e-10	-1.1525
70691811	chr2:70691811:T:A	2.27664e-06	-1.13299e-10	-1.37725	1.08053e-05	-1.13299e-10	-1.37745	2.17919e-05	-1.13299e-10	-1.37792
70691853	chr2:70691853:G:A	2.87929e-05	-1.13299e-10	1.16018	0.000129159	-1.13299e-10	1.10356	0.000259075	-1.13299e-10	1.09765
70691898	chr2:70691898:G:A	8.80635e-06	-1.13299e-10	-0.0244788	4.17581e-05	-1.13299e-10	-0.0255882	8.45517e-05	-1.13299e-10	-0.0221004
70692191	chr2:70692191:G:A	1.90669e-06	-1.55458	-3.69445e-10	9.00095e-06	-1.56015	-3.69445e-10	1.83463e-05	-1.55003	-3.69445e-10
70692200	chr2:70692200:G:A	2.7578e-06	-1.13299e-10	-1.18552	1.3504e-05	-1.13299e-10	-1.1545	2.73022e-05	-1.13299e-10	-1.1525
70692355	chr2:70692355:C:T	2.7578e-06	-1.13299e-10	-1.18552	1.3504e-05	-1.13299e-10	-1.1545	2.73022e-05	-1.13299e-10	-1.1525
70692594	chr2:70692594:C:T	2.37085e-06	-1.13299e-10	-1.3367	1.11418e-05	-1.13299e-10	-1.34678	2.24712e-05	-1.13299e-10	-1.34723
70692631	chr2:70692631:C:A	1.90636e-06	-1.55475	-3.69445e-10	9.00022e-06	-1.56023	-3.69445e-10	1.83446e-05	-1.55013	-3.69445e-10
70692742	chr2:70692742:G:GA	1.03609e-06	-1.44169	-0.722802	5.33947e-06	-1.44562	-0.636738	1.12486e-05	-1.41429	-0.624929
70692780	chr2:70692780:G:C	8.12924e-05	-1.13299e-10	2.1981	0.000430704	-1.13299e-10	2.30794	0.000899409	-1.13299e-10	2.34227
70692846	chr2:70692846:G:A	1.89321e-06	-1.56168	-3.69445e-10	8.91808e-06	-1.5694	-3.69445e-10	1.80551e-05	-1.56604	-3.69445e-10
70693049	chr2:70693049:C:T	5.62735e-07	-1.50631	-1.26859	2.79605e-06	-1.50598	-1.2233	5.77425e-06	-1.48823	-1.21783
70693068	chr2:70693068:G:A	2.28165e-06	-1.13299e-10	-1.37505	1.08303e-05	-1.13299e-10	-1.37514	2.18769e-05	-1.13299e-10	-1.37403
70693598	chr2:70693598:T:A	2.08312e-05	-1.13299e-10	0.836501	8.84826e-05	-1.13299e-10	0.725324	0.000178572	-1.13299e-10	0.725527
70693672	chr2:70693672:G:A	2.56174e-06	-1.13299e-10	-1.25927	1.22013e-05	-1.13299e-10	-1.25594	2.46083e-05	-1.13299e-10	-1.25638
70693816	chr2:70693816:T:C	2.29558e-06	-1.13299e-10	-1.36897	1.08959e-05	-1.13299e-10	-1.36909	2.20253e-05	-1.13299e-10	-1.36727
70694000	chr2:70694000:G:GAC	1.91956e-06	-1.54785	-3.69445e-10	9.05436e-06	-1.55424	-3.69445e-10	1.84851e-05	-1.5425	-3.69445e-10
70694407	chr2:70694407:C:T	1.45994e-05	-0.187117	0.668144	8.16381e-05	-0.147419	0.792233	0.00015782	-0.217828	0.819818
70694591	chr2:70694591:G:A	1.86647e-06	-0.524361	-1.05154	7.78963e-06	-0.5319	-1.17279	1.49509e-05	-0.57778	-1.17691
70695009	chr2:70695009:C:T	2.34529e-06	-1.13299e-10	-1.34754	1.14773e-05	-1.13299e-10	-1.31712	2.32652e-05	-1.13299e-10	-1.3125
70695455	chr2:70695455:C:A	2.33196e-06	-1.13299e-10	-1.35324	1.10672e-05	-1.13299e-10	-1.3535	2.22701e-05	-1.13299e-10	-1.35622
70695861	chr2:70695861:CTG:C	2.30156e-06	-1.13299e-10	-1.36636	1.09221e-05	-1.13299e-10	-1.3667	2.20831e-05	-1.13299e-10	-1.36465
70696076	chr2:70696076:A:C	2.68372e-06	-1.13299e-10	-1.21275	1.30911e-05	-1.13299e-10	-1.18555	2.64698e-05	-1.13299e-10	-1.18346
70696551	chr2:70696551:G:A	2.33998e-06	-1.13299e-10	-1.34981	1.11978e-05	-1.13299e-10	-1.34176	2.26123e-05	-1.13299e-10	-1.34097
70696722	chr2:70696722:A:G	1.03528e-06	-1.44804	-0.717242	5.35907e-06	-1.45015	-0.628544	1.12922e-05	-1.4185	-0.616852
70696926	chr2:70696926:C:T	2.06768e-06	-1.47352	-3.69445e-10	9.62777e-06	-1.49283	-3.69445e-10	1.97139e-05	-1.47814	-3.69445e-10
70697054	chr2:70697054:G:A	6.57581e-06	-1.13299e-10	-0.316554	3.13102e-05	-1.13299e-10	-0.313538	6.38965e-05	-1.13299e-10	-0.302199
70697164	chr2:70697164:A:G	1.19804e-06	-0.984231	-1.03503	7.75589e-06	-0.978333	-0.730698	1.45162e-05	-1.08527	-0.698922
70697541	chr2:70697541:GA:G	6.81428e-05	-1.13299e-10	2.02165	0.000361046	-1.13299e-10	2.13152	0.00075366	-1.13299e-10	2.16548
70697845	chr2:70697845:T:C	1.28139e-06	-0.811378	-1.14063	7.42844e-06	-0.771217	-0.98095	1.4549e-05	-0.823209	-0.958732
70698081	chr2:70698081:C:A	4.86066e-06	-1.13299e-10	-0.618777	2.59988e-05	-1.13299e-10	-0.499431	5.34932e-05	-1.13299e-10	-0.479909
70698174	chr2:70698174:T:C	2.28915e-06	-1.13299e-10	-1.37177	1.07986e-05	-1.13299e-10	-1.37807	2.17869e-05	-1.13299e-10	-1.37815
70698202	chr2:70698202:TCTC:T	2.30349e-06	-1.13299e-10	-1.36553	1.09333e-05	-1.13299e-10	-1.36567	2.21076e-05	-1.13299e-10	-1.36354
70698270	chr2:70698270:C:T	2.61124e-06	-1.13299e-10	-1.24013	1.21974e-05	-1.13299e-10	-1.25626	2.45408e-05	-1.13299e-10	-1.25913
70698406	chr2:70698406:G:A	3.02904e-06	-1.13299e-10	-1.09171	1.51033e-05	-1.13299e-10	-1.04257	3.0481e-05	-1.13299e-10	-1.04236
70698480	chr2:70698480:C:T	1.19166e-05	-1.13299e-10	0.277977	5.64254e-05	-1.13299e-10	0.275438	0.000114335	-1.13299e-10	0.279667
70698659	chr2:70698659:T:C	3.30682e-06	-1.13299e-10	-1.00396	1.49027e-05	-1.13299e-10	-1.05594	3.00598e-05	-1.13299e-10	-1.05627
70698840	chr2:70698840:AAC:A	2.27829e-06	-1.13299e-10	-1.37653	1.08143e-05	-1.13299e-10	-1.37661	2.18392e-05	-1.13299e-10	-1.37576
70699015	chr2:70699015:T:C	2.44484e-06	-1.13299e-10	-1.30597	1.11447e-05	-1.13299e-10	-1.34652	2.24807e-05	-1.13299e-10	-1.3468
70699801	chr2:70699801:C:G	2.27394e-06	-1.13299e-10	-1.37844	1.07945e-05	-1.13299e-10	-1.37845	2.17823e-05	-1.13299e-10	-1.37837
70699825	chr2:70699825:A:G	9.47312e-05	0.706988	1.6441	0.000617441	0.854167	1.81393	0.00125537	0.819206	1.85652
70699847	chr2:70699847:C:A	1.32601e-05	-1.13299e-10	0.384805	5.66286e-05	-1.13299e-10	0.279032	0.000114394	-1.13299e-10	0.280188
70700024	chr2:70700024:G:A	4.58046e-06	-1.53613	0.857981	2.70443e-05	-1.53472	1.07472	5.75133e-05	-1.51985	1.11241
70700383	chr2:70700383:T:G	6.24652e-06	-0.367927	-3.69445e-10	2.87264e-05	-0.399667	-3.69445e-10	6.33017e-05	-0.311551	-3.69445e-10
70700450	chr2:70700450:A:G	8.26018e-07	-1.45595	-0.935144	4.26107e-06	-1.45356	-0.854403	8.88096e-06	-1.43396	-0.84159
70700529	chr2:70700529:G:A	5.93373e-06	-1.48744	1.06814	3.46302e-05	-1.48794	1.27519	7.47976e-05	-1.45833	1.31365
70700736	chr2:70700736:T:C	7.17057e-07	-1.51302	-1.01953	3.69318e-06	-1.51129	-0.939699	7.67021e-06	-1.49421	-0.92791
70701304	chr2:70701304:C:A	6.44573e-07	-1.28239	-1.35673	3.0205e-06	-1.32661	-1.32545	6.23365e-06	-1.3055	-1.324
70701413	chr2:70701413:T:C	2.34939e-06	-1.13299e-10	-1.34579	1.09064e-05	-1.13299e-10	-1.36813	2.19823e-05	-1.13299e-10	-1.36923
70701535	chr2:70701535:A:G	2.10736e-06	-0.0936918	-1.36082	1.07395e-05	-0.00966392	-1.37389	1.89479e-05	-0.146475	-1.3713
70702339	chr2:70702339:A:G	8.03974e-07	-1.48301	-0.935132	4.15132e-06	-1.48111	-0.852942	8.63393e-06	-1.4636	-0.840166
70702959	chr2:70702959:T:TC	6.24795e-06	-1.13299e-10	-0.367699	2.88539e-05	-1.13299e-10	-0.395238	5.88695e-05	-1.13299e-10	-0.38414
70703087	chr2:70703087:T:C	9.09671e-06	-1.13299e-10	0.0079613	4.54205e-05	-1.13299e-10	0.0584815	9.23888e-05	-1.13299e-10	0.0665424
70703104	chr2:70703104:AGT:A	2.33708e-06	-1.13299e-10	-1.35105	1.11126e-05	-1.13299e-10	-1.3494	2.24872e-05	-1.13299e-10	-1.34652
70703283	chr2:70703283:C:T	6.30371e-07	-1.52291	-1.13849	3.19751e-06	-1.52138	-1.07373	6.60035e-06	-1.50582	-1.06652
70703945	chr2:70703945:A:G	6.67013e-06	-1.51115	1.20884	3.96188e-05	-1.50758	1.4294	8.45965e-05	-1.49149	1.46992
70704207	chr2:70704207:G:A	5.54805e-06	-1.50714	1.02064	3.24218e-05	-1.50765	1.229	6.98003e-05	-1.48137	1.26755
70704974	chr2:70704974:A:T	6.73045e-07	-1.53608	-1.05982	3.42317e-06	-1.53553	-0.991387	7.06637e-06	-1.5242	-0.97992
70705023	chr2:70705023:C:T	7.70181e-07	-1.51967	-0.941411	3.93405e-06	-1.51932	-0.868494	8.14873e-06	-1.50597	-0.855627
70705074	chr2:70705074:G:A	6.94597e-07	-1.52547	-1.0389	3.54747e-06	-1.52423	-0.967021	7.32177e-06	-1.51277	-0.955843
70705220	chr2:70705220:A:G	8.64147e-06	-1.13299e-10	-0.0433784	4.07351e-05	-1.13299e-10	-0.0503921	8.25813e-05	-1.13299e-10	-0.0456801
70705281	chr2:70705281:T:C	2.4423e-06	-1.13299e-10	-1.30701	1.13437e-05	-1.13299e-10	-1.32882	2.28916e-05	-1.13299e-10	-1.32869
70705335	chr2:70705335:G:T	7.73362e-07	-1.44849	-1.00847	3.94779e-06	-1.44895	-0.935377	8.19739e-06	-1.42931	-0.926339
70705440	chr2:70705440:T:C	2.48428e-05	-1.13299e-10	1.01261	0.000115538	-1.13299e-10	0.992113	0.000235614	-1.13299e-10	1.00273
70705707	chr2:70705707:C:A	3.97811e-06	-1.13299e-10	-0.819146	1.92578e-05	-1.13299e-10	-0.799568	3.89846e-05	-1.13299e-10	-0.796296
70706194	chr2:70706194:C:T	2.31873e-06	-1.13299e-10	-1.35893	1.13086e-05	-1.13299e-10	-1.33192	2.28022e-05	-1.13299e-10	-1.33261
70706410	chr2:70706410:T:C	2.2746e-06	-1.13299e-10	-1.37815	1.0816e-05	-1.13299e-10	-1.37645	2.1829e-05	-1.13299e-10	-1.37622
70706504	chr2:70706504:T:C	6.94625e-07	-1.56627	-0.998065	4.06526e-06	-1.56698	-0.788025	8.52268e-06	-1.55666	-0.760074
70706506	chr2:70706506:A:C	2.28792e-06	-1.13299e-10	-1.37231	1.09856e-05	-1.13299e-10	-1.36089	2.22063e-05	-1.13299e-10	-1.35909
70706622	chr2:70706622:A:T	2.46977e-06	-1.13299e-10	-1.29583	1.15652e-05	-1.13299e-10	-1.30948	2.32258e-05	-1.13299e-10	-1.3142
70707035	chr2:70707035:T:C	2.6225e-06	-1.56205	0.326223	1.97123e-05	-1.56241	0.786171	4.29157e-05	-1.54984	0.84961
70707804	chr2:70707804:A:T	1.43027e-05	-1.13299e-10	0.460497	6.08919e-05	-1.13299e-10	0.351618	0.000122957	-1.13299e-10	0.352374
70707844	chr2:70707844:A:T	2.91751e-06	-1.13299e-10	-1.12922	1.4522e-05	-1.13299e-10	-1.08181	2.92964e-05	-1.13299e-10	-1.082
70708911	chr2:70708911:T:C	2.44749e-06	-1.55655	0.251663	1.82104e-05	-1.55702	0.701526	3.96772e-05	-1.54242	0.763733
70709250	chr2:70709250:T:C	2.74633e-06	-1.13299e-10	-1.18969	1.27958e-05	-1.13299e-10	-1.20837	2.57372e-05	-1.13299e-10	-1.21152
70709275	chr2:70709275:C:T	5.2145e-07	-1.57508	-1.27602	2.61843e-06	-1.57417	-1.22074	5.3362e-06	-1.57539	-1.20956
70709363	chr2:70709363:A:G	6.6848e-07	-1.56515	-1.03755	3.87958e-06	-1.56586	-0.835897	8.12949e-06	-1.55477	-0.809198
70709437	chr2:70709437:T:C	4.75465e-07	-1.56667	-1.37675	2.28408e-06	-1.5685	-1.36302	4.66802e-06	-1.55919	-1.35954
70709729	chr2:70709729:T:C	2.70509e-05	0.287524	0.810243	0.000164875	0.392092	0.955612	0.000335434	0.363316	0.992645
70709735	chr2:70709735:C:T	2.03819e-06	-1.48789	-3.69445e-10	9.78414e-06	-1.47672	-3.69445e-10	1.97281e-05	-1.47742	-3.69445e-10
70710030	chr2:70710030:G:A	3.03776e-06	-1.13299e-10	-1.08883	1.45572e-05	-1.13299e-10	-1.0794	2.91168e-05	-1.13299e-10	-1.08815
70710347	chr2:70710347:A:G	2.63865e-06	-1.55838	0.328698	1.98331e-05	-1.55826	0.788125	4.32831e-05	-1.5439	0.8522
70710799	chr2:70710799:G:A	2.47726e-06	-1.13299e-10	-1.2928	1.26215e-05	-1.13299e-10	-1.22208	2.55867e-05	-1.13299e-10	-1.21739
70711133	chr2:70711133:C:T	4.44135e-06	-0.722229	0.0132363	2.48486e-05	-0.651983	0.107303	5.37563e-05	-0.600025	0.125023
70711195	chr2:70711195:A:G	7.33281e-05	-1.13299e-10	2.09499	0.000387977	-1.13299e-10	2.20346	0.000809713	-1.13299e-10	2.23722
70711202	chr2:70711202:A:G	2.29447e-06	-1.13299e-10	-1.36945	1.08856e-05	-1.13299e-10	-1.37004	2.19302e-05	-1.13299e-10	-1.3716
70711340	chr2:70711340:C:T	7.29034e-07	-1.5749	-0.941088	4.29596e-06	-1.57467	-0.725139	8.9336e-06	-1.57512	-0.694523
70711551	chr2:70711551:G:A	3.59162e-06	-0.921348	-3.69445e-10	1.75035e-05	-0.895084	-3.69445e-10	3.42439e-05	-0.925956	-3.69445e-10
70711603	chr2:70711603:G:C	6.22979e-07	-1.57385	-1.09934	3.18286e-06	-1.57207	-1.02763	6.46985e-06	-1.57542	-1.01689
70711628	chr2:70711628:T:C	1.86798e-06	-1.57509	-3.69445e-10	8.87146e-06	-1.57464	-3.69445e-10	1.78849e-05	-1.57551	-3.69445e-10
70711795	chr2:70711795:G:A	5.91147e-07	-1.56675	-1.1589	3.01154e-06	-1.56892	-1.08611	6.22937e-06	-1.55982	-1.07037
70711819	chr2:70711819:T:C	2.62927e-06	-1.13299e-10	-1.23325	1.31324e-05	-1.13299e-10	-1.1824	2.66444e-05	-1.13299e-10	-1.17689
70712084	chr2:70712084:A:C	7.32139e-07	-1.57262	-0.93912	3.39346e-06	-1.5739	-0.961735	6.82226e-06	-1.57084	-0.968432
70712354	chr2:70712354:G:T	2.58429e-06	-1.13299e-10	-1.2505	1.20452e-05	-1.13299e-10	-1.26882	2.41334e-05	-1.13299e-10	-1.27587
70712459	chr2:70712459:AT:A	1.92232e-06	-1.54642	-3.69445e-10	9.04468e-06	-1.55531	-3.69445e-10	1.83769e-05	-1.54837	-3.69445e-10
70712690	chr2:70712690:TA:T	2.27393e-06	-1.13299e-10	-1.37844	1.07946e-05	-1.13299e-10	-1.37844	2.17813e-05	-1.13299e-10	-1.37841
70712900	chr2:70712900:T:G	2.83445e-06	-1.13299e-10	-1.1581	1.31875e-05	-1.13299e-10	-1.17821	2.65301e-05	-1.13299e-10	-1.18118
70713273	chr2:70713273:A:G	2.35515e-06	-1.13299e-10	-1.34335	1.12197e-05	-1.13299e-10	-1.33981	2.27234e-05	-1.13299e-10	-1.33607
70713315	chr2:70713315:T:C	1.93613e-06	-0.342239	-1.19702	9.96598e-06	-0.377046	-1.08126	1.86569e-05	-0.459187	-1.07406
70713420	chr2:70713420:G:A	2.63735e-06	-1.13299e-10	-1.23018	1.36468e-05	-1.13299e-10	-1.14398	2.76885e-05	-1.13299e-10	-1.13845
70714668	chr2:70714668:C:T	2.34415e-06	-1.13299e-10	-1.34803	1.11608e-05	-1.13299e-10	-1.34508	2.24533e-05	-1.13299e-10	-1.34802
70714718	chr2:70714718:G:T	3.7999e-06	-1.13299e-10	-0.864977	1.69508e-05	-1.13299e-10	-0.927167	3.41843e-05	-1.13299e-10	-0.927697
70715127	chr2:70715127:CTG:C	2.29356e-06	-1.13299e-10	-1.36985	1.1058e-05	-1.13299e-10	-1.35433	2.23549e-05	-1.13299e-10	-1.35242
70715262	chr2:70715262:G:A	2.1944e-06	-0.0395502	-1.37449	1.11459e-05	0.00913984	-1.35555	2.05928e-05	-0.0844199	-1.3501
70715600	chr2:70715600:G:A	2.29529e-06	-1.13299e-10	-1.36909	1.10713e-05	-1.13299e-10	-1.35312	2.23835e-05	-1.13299e-10	-1.35114
70715609	chr2:70715609:T:C	2.58478e-05	-1.13299e-10	1.05227	0.000128723	-1.13299e-10	1.10018	0.000271199	-1.13299e-10	1.14339
70715708	chr2:70715708:A:G	2.28323e-06	-1.13299e-10	-1.37436	1.10887e-05	-1.13299e-10	-1.35156	2.24131e-05	-1.13299e-10	-1.34982
70715832	chr2:70715832:G:A	9.79845e-07	-0.851337	-1.36898	4.83904e-06	-0.807686	-1.37308	9.90169e-06	-0.792782	-1.37398
70715927	chr2:70715927:C:T	4.06872e-06	-0.796622	-3.69445e-10	1.89457e-05	-0.815903	-3.69445e-10	4.02519e-05	-0.764305	-3.69445e-10
70716000	chr2:70716000:C:G	3.41169e-06	-1.13299e-10	-0.972744	1.6749e-05	-1.13299e-10	-0.939143	3.40603e-05	-1.13299e-10	-0.931332
70716006	chr2:70716006:T:G	2.26351e-06	-0.00597737	-1.37706	1.16326e-05	0.0434828	-1.34716	2.14748e-05	-0.0517516	-1.34083
70716286	chr2:70716286:A:G	2.46629e-06	0.0785705	-1.37581	1.2584e-05	0.126656	-1.35171	2.31701e-05	0.0292366	-1.34584
70716371	chr2:70716371:T:C	2.91049e-06	-0.010552	-1.12108	1.28893e-05	0.0326757	-1.23376	2.43841e-05	-0.0269899	-1.23854
70716395	chr2:70716395:A:C	1.40499e-06	-0.799978	-1.05994	7.56377e-06	-0.797131	-0.936981	1.43821e-05	-0.863828	-0.929653
70716479	chr2:70716479:G:C	2.82841e-06	-1.13299e-10	-1.16024	1.38962e-05	-1.13299e-10	-1.12587	2.80912e-05	-1.13299e-10	-1.12401
70716497	chr2:70716497:C:T	2.88961e-06	-0.776396	-0.362433	1.66639e-05	-0.754652	-0.189587	3.11669e-05	-0.843052	-0.177054
70716520	chr2:70716520:A:C	2.34194e-06	-1.13299e-10	-1.34897	1.08972e-05	-1.13299e-10	-1.36897	2.1985e-05	-1.13299e-10	-1.3691
70716577	chr2:70716577:G:A	2.4765e-06	-1.13299e-10	-1.2931	1.13684e-05	-1.13299e-10	-1.32665	2.28668e-05	-1.13299e-10	-1.32978
70716675	chr2:70716675:G:A	1.16279e-06	-0.671231	-1.3779	5.62809e-06	-0.674205	-1.35551	1.03597e-05	-0.768813	-1.35273
70716718	chr2:70716718:A:C	1.12292e-06	-0.738594	-1.34543	5.63248e-06	-0.735409	-1.29352	1.04538e-05	-0.823168	-1.28933
70716884	chr2:70716884:A:G	1.21223e-06	-0.901198	-1.10629	5.53231e-06	-0.865557	-1.18132	1.1372e-05	-0.840419	-1.18789
70716914	chr2:70716914:C:T	1.93336e-06	-1.54069	-3.69445e-10	9.10456e-06	-1.54871	-3.69445e-10	1.86202e-05	-1.53522	-3.69445e-10
70717217	chr2:70717217:T:C	9.1099e-06	0.373542	-0.364132	3.22656e-05	0.485077	-0.768558	5.53926e-05	0.349779	-0.794796
70717230	chr2:70717230:C:T	8.03885e-06	-0.347043	0.231377	2.71509e-05	-0.233662	-0.22241	4.97445e-05	-0.296494	-0.256069
70717323	chr2:70717323:G:A	4.17668e-06	0.564766	-1.3352	2.18011e-05	0.676433	-1.35195	4.40725e-05	0.680581	-1.35421
70717328	chr2:70717328:T:A	2.13709e-06	-0.0632414	-1.37726	1.19631e-05	0.0933768	-1.36903	2.26012e-05	0.0262267	-1.36768
70717360	chr2:70717360:T:C	3.18569e-06	0.336985	-1.37827	1.68768e-05	0.44584	-1.37738	3.42064e-05	0.449875	-1.37693
70717367	chr2:70717367:C:T	2.49769e-06	-1.13299e-10	-1.28458	1.19108e-05	-1.13299e-10	-1.28004	2.39245e-05	-1.13299e-10	-1.28456
70717433	chr2:70717433:A:G	9.89427e-07	-1.11497	-1.09561	4.54962e-06	-1.11159	-1.13085	9.09909e-06	-1.11575	-1.13554
70717610	chr2:70717610:G:A	6.3689e-06	0.0939523	-0.442477	3.46216e-05	0.0874623	-0.300466	7.94068e-05	0.195754	-0.280633
70717748	chr2:70717748:A:G	1.9333e-06	-0.607555	-0.933168	8.69477e-06	-0.46674	-1.12802	1.58054e-05	-0.555236	-1.14387
70717833	chr2:70717833:T:C	3.95709e-06	0.490618	-1.31506	1.96341e-05	0.566192	-1.34641	4.01886e-05	0.583363	-1.34924
70718008	chr2:70718008:C:A	4.3583e-06	-1.13299e-10	-0.72787	2.21462e-05	-1.13299e-10	-0.659816	4.52537e-05	-1.13299e-10	-0.647179
70718051	chr2:70718051:C:T	1.12532e-05	-1.13299e-10	0.220703	4.41546e-05	-1.13299e-10	0.0302148	8.81065e-05	-1.13299e-10	0.0190834
70718132	chr2:70718132:G:A	2.8589e-06	-1.13299e-10	-1.14951	1.40092e-05	-1.13299e-10	-1.11777	2.83314e-05	-1.13299e-10	-1.11549
70718475	chr2:70718475:C:G	4.51241e-06	-1.13299e-10	-0.693121	2.20413e-05	-1.13299e-10	-0.664566	4.47854e-05	-1.13299e-10	-0.657582
70718531	chr2:70718531:T:C	2.96403e-06	0.13312	-1.24652	1.6033e-05	0.215127	-1.19796	3.30468e-05	0.23321	-1.19475
70719029	chr2:70719029:T:C	2.61953e-06	0.130626	-1.36758	1.37149e-05	0.207689	-1.34669	2.8246e-05	0.226746	-1.34526
70719059	chr2:70719059:C:G	2.77255e-06	-1.13299e-10	-1.18018	1.35563e-05	-1.13299e-10	-1.15063	2.74068e-05	-1.13299e-10	-1.14867
70719228	chr2:70719228:C:T	2.48914e-06	-1.13299e-10	-1.28801	1.1844e-05	-1.13299e-10	-1.28566	2.38276e-05	-1.13299e-10	-1.28862
70719342	chr2:70719342:G:A	2.57234e-06	-1.13299e-10	-1.25514	1.18806e-05	-1.13299e-10	-1.28258	2.38949e-05	-1.13299e-10	-1.2858
70719379	chr2:70719379:C:T	2.5168e-06	0.0867562	-1.36372	1.31725e-05	0.161216	-1.34057	2.712e-05	0.179888	-1.33908
70719385	chr2:70719385:C:T	2.58638e-06	0.113368	-1.36306	1.35714e-05	0.190033	-1.33955	2.79415e-05	0.208695	-1.33805
70719526	chr2:70719526:A:G	2.57028e-06	0.106523	-1.36246	1.34915e-05	0.183113	-1.33854	2.77685e-05	0.201452	-1.33701
70720032	chr2:70720032:CATAAG:C	2.69748e-06	0.147317	-1.35495	1.41949e-05	0.222599	-1.3272	2.92488e-05	0.241774	-1.3254
70720069	chr2:70720069:A:C	2.76474e-06	0.171607	-1.35461	1.45716e-05	0.248306	-1.32671	3.00287e-05	0.267607	-1.32492
70720352	chr2:70720352:G:C	7.7515e-07	-1.3832	-1.07146	3.62756e-06	-1.40016	-1.06876	7.48596e-06	-1.38216	-1.06427
70720443	chr2:70720443:G:T	7.95655e-07	-1.37521	-1.05333	3.7233e-06	-1.39243	-1.05044	7.68695e-06	-1.37404	-1.0459
70720577	chr2:70720577:T:C	1.15343e-06	-0.895254	-1.16196	6.29721e-06	-0.831884	-1.08549	1.26498e-05	-0.843009	-1.07881
70720810	chr2:70720810:T:C	2.09502e-06	-0.102336	-1.35805	1.09311e-05	-0.0347406	-1.33113	2.25237e-05	-0.0155734	-1.32932
70721045	chr2:70721045:T:C	1.65792e-06	-0.336134	-1.35826	8.56726e-06	-0.266644	-1.34289	1.76599e-05	-0.246	-1.34217
70721637	chr2:70721637:G:A	1.66013e-06	-0.319306	-1.37375	8.53981e-06	-0.245991	-1.36675	1.76019e-05	-0.22515	-1.3663
70721692	chr2:70721692:C:T	1.61158e-06	-0.353136	-1.3696	8.30936e-06	-0.279618	-1.36048	1.7108e-05	-0.259986	-1.35993
70721884	chr2:70721884:G:A	5.68492e-07	-1.54738	-1.21734	2.74163e-06	-1.56691	-1.18202	5.6121e-06	-1.55926	-1.17528
70722060	chr2:70722060:G:A	1.53782e-06	-0.397767	-1.37182	7.91087e-06	-0.325408	-1.36384	1.62877e-05	-0.305701	-1.36335
70722531	chr2:70722531:T:C	1.60037e-06	-0.359994	-1.36972	8.25343e-06	-0.286147	-1.36071	1.69948e-05	-0.266417	-1.36014
70722634	chr2:70722634:T:A	1.53293e-06	-0.403411	-1.36936	7.8987e-06	-0.330634	-1.36015	1.62575e-05	-0.311323	-1.35959
70722695	chr2:70722695:G:GTA	1.763e-06	-1.3867	-0.246238	8.40939e-06	-1.40556	-0.222578	1.72741e-05	-1.39013	-0.22013
70722808	chr2:70722808:G:T	4.03671e-06	-1.13299e-10	-0.804522	1.77726e-05	-1.13299e-10	-0.879823	3.58451e-05	-1.13299e-10	-0.880256
70722812	chr2:70722812:T:C	1.87398e-06	-1.57189	-3.69445e-10	8.87002e-06	-1.5748	-3.69445e-10	1.79686e-05	-1.57084	-3.69445e-10
70722973	chr2:70722973:G:A	1.88077e-06	-1.56827	-3.69445e-10	8.88721e-06	-1.57287	-3.69445e-10	1.80389e-05	-1.56693	-3.69445e-10
70722978	chr2:70722978:A:G	1.87543e-06	-1.57111	-3.69445e-10	8.87323e-06	-1.57444	-3.69445e-10	1.79829e-05	-1.57004	-3.69445e-10
70723066	chr2:70723066:C:T	3.60622e-06	-0.917292	-3.69445e-10	1.8123e-05	-0.860299	-3.69445e-10	3.48883e-05	-0.907312	-3.69445e-10
70723888	chr2:70723888:C:T	5.52282e-06	0.147264	-0.638328	2.27649e-05	0.165472	-0.797734	4.19812e-05	0.087066	-0.809306
70723933	chr2:70723933:C:T	5.1545e-06	0.148433	-0.708514	2.14285e-05	0.16734	-0.8601	3.95133e-05	0.0887931	-0.87162
70724176	chr2:70724176:A:G	2.37426e-06	-1.13299e-10	-1.33527	1.16285e-05	-1.13299e-10	-1.30403	2.35539e-05	-1.13299e-10	-1.30017
70724265	chr2:70724265:G:A	1.86717e-06	-1.57553	-3.69445e-10	8.87617e-06	-1.57411	-3.69445e-10	1.78847e-05	-1.57552	-3.69445e-10
70724313	chr2:70724313:C:T	2.09341e-06	-1.46116	-3.69445e-10	9.63879e-06	-1.49169	-3.69445e-10	1.96098e-05	-1.48343	-3.69445e-10
70724443	chr2:70724443:C:T	1.21153e-05	0.391063	-0.0965481	4.327e-05	0.400098	-0.390122	7.8541e-05	0.313477	-0.409319
70724496	chr2:70724496:C:T	2.85656e-06	0.223712	-1.37404	1.34321e-05	0.195102	-1.35494	2.8247e-05	0.234361	-1.35284
70724524	chr2:70724524:G:A	2.71912e-06	-1.13299e-10	-1.19965	1.29923e-05	-1.13299e-10	-1.19313	2.60417e-05	-1.13299e-10	-1.19977
70724591	chr2:70724591:C:T	6.25301e-06	-0.233621	-0.133269	2.25232e-05	-0.193076	-0.449861	4.02109e-05	-0.28872	-0.476605
70724602	chr2:70724602:G:A	1.86726e-06	-1.57548	-3.69445e-10	8.87096e-06	-1.5747	-3.69445e-10	1.78874e-05	-1.57537	-3.69445e-10
70724726	chr2:70724726:C:T	2.32415e-06	-1.13299e-10	-1.3566	1.08854e-05	-1.13299e-10	-1.37006	2.19496e-05	-1.13299e-10	-1.37071
70724732	chr2:70724732:G:A	9.17794e-06	-1.13299e-10	0.0168511	5.10264e-05	-1.13299e-10	0.174861	0.000104994	-1.13299e-10	0.194443
70724796	chr2:70724796:A:G	1.16529e-06	-0.817951	-1.22903	6.02814e-06	-0.804583	-1.15646	1.22844e-05	-0.80292	-1.14821
70724959	chr2:70724959:C:A	3.19655e-06	0.333562	-1.37144	1.51334e-05	0.308679	-1.34926	3.16823e-05	0.343214	-1.34692
70725026	chr2:70725026:G:A	1.86758e-06	-1.57531	-3.69445e-10	8.88625e-06	-1.57298	-3.69445e-10	1.78857e-05	-1.57546	-3.69445e-10
70725424	chr2:70725424:G:A	1.88804e-06	-1.56441	-3.69445e-10	8.90849e-06	-1.57048	-3.69445e-10	1.8113e-05	-1.56283	-3.69445e-10
70725450	chr2:70725450:T:C	8.49508e-06	0.141498	-0.201962	4.68049e-05	0.154977	-0.066472	0.000106354	0.253613	-0.046302
70725654	chr2:70725654:G:A	2.71008e-06	-1.41366	0.210681	1.20154e-05	-1.40068	0.129383	2.31989e-05	-1.44088	0.125526
70725765	chr2:70725765:T:C	7.03333e-06	-0.327602	0.0783114	2.36932e-05	-0.228326	-0.36397	4.16967e-05	-0.334069	-0.394972
70725813	chr2:70725813:AC:A	9.22602e-06	0.147764	-0.125688	5.10454e-05	0.159682	0.0155507	0.000116169	0.259244	0.0363388
70725880	chr2:70725880:A:G	1.0456e-05	-1.13299e-10	0.14722	5.86481e-05	-1.13299e-10	0.314072	0.000120834	-1.13299e-10	0.334951
70725954	chr2:70725954:A:G	1.88741e-06	-1.56475	-3.69445e-10	8.97727e-06	-1.56279	-3.69445e-10	1.80243e-05	-1.56774	-3.69445e-10
70725963	chr2:70725963:G:A	8.74042e-07	-1.28735	-1.04723	4.02032e-06	-1.31107	-1.05505	8.29525e-06	-1.29402	-1.04976
70726043	chr2:70726043:C:T	2.75587e-06	0.18533	-1.37155	1.30597e-05	0.161651	-1.3496	2.74239e-05	0.199299	-1.34735
70726044	chr2:70726044:G:A	8.52533e-07	-1.38847	-0.971022	3.92536e-06	-1.40776	-0.982264	8.07252e-06	-1.39415	-0.976843
70726293	chr2:70726293:C:A	3.39972e-06	-1.13299e-10	-0.976259	1.50955e-05	-1.13299e-10	-1.04308	3.03584e-05	-1.13299e-10	-1.04639
70726531	chr2:70726531:T:C	1.31945e-05	0.514536	-0.134691	4.80048e-05	0.527488	-0.413669	8.6759e-05	0.436168	-0.432497
70726613	chr2:70726613:C:T	1.26768e-05	0.508705	-0.168884	4.64811e-05	0.525128	-0.443565	8.36484e-05	0.429498	-0.462339
70726684	chr2:70726684:G:T	3.70463e-06	-1.13299e-10	-0.89037	1.58772e-05	-1.13299e-10	-0.9926	3.19784e-05	-1.13299e-10	-0.994403
70727434	chr2:70727434:T:C	2.92547e-06	-1.13299e-10	-1.1265	1.35371e-05	-1.13299e-10	-1.15205	2.72712e-05	-1.13299e-10	-1.15363
70727666	chr2:70727666:G:A	2.90959e-06	-1.13299e-10	-1.13194	1.34667e-05	-1.13299e-10	-1.15726	2.71309e-05	-1.13299e-10	-1.15879
70727679	chr2:70727679:G:A	2.74818e-06	-1.13299e-10	-1.18901	1.23564e-05	-1.13299e-10	-1.24331	2.48516e-05	-1.13299e-10	-1.24654
70727956	chr2:70727956:A:G	4.75852e-06	-0.29493	-0.345084	1.78323e-05	-0.189679	-0.686791	3.15789e-05	-0.29717	-0.709803
70728059	chr2:70728059:G:A	2.21449e-06	-1.40493	-3.69445e-10	1.03555e-05	-1.41997	-3.69445e-10	2.15392e-05	-1.38959	-3.69445e-10
70728496	chr2:70728496:C:T	4.78266e-05	0.126955	1.54068	0.000253707	0.208293	1.5704	0.000473898	0.119147	1.58238
70728829	chr2:70728829:C:A	2.84011e-06	-1.13299e-10	-1.15611	1.2702e-05	-1.13299e-10	-1.21573	2.55359e-05	-1.13299e-10	-1.21938
70728905	chr2:70728905:G:A	5.34203e-06	-1.13299e-10	-0.524346	2.64019e-05	-1.13299e-10	-0.484047	5.41675e-05	-1.13299e-10	-0.467383
70729488	chr2:70729488:T:C	6.0022e-06	-0.705519	0.297694	3.27674e-05	-0.568465	0.300417	6.07642e-05	-0.659353	0.306891
70729716	chr2:70729716:A:C	9.50843e-06	-0.0199062	0.0721333	5.29934e-05	-0.00593401	0.21862	0.000119668	0.0835478	0.241709
70729780	chr2:70729780:T:C	9.81189e-06	0.00322299	0.0804208	5.47337e-05	0.0176665	0.227331	0.000123645	0.107454	0.2505
70729803	chr2:70729803:G:T	2.91129e-06	-1.13299e-10	-1.13136	1.3474e-05	-1.13299e-10	-1.15672	2.71455e-05	-1.13299e-10	-1.15825
70729807	chr2:70729807:T:C	6.55262e-06	-0.684733	0.364647	3.57991e-05	-0.546537	0.366977	6.63237e-05	-0.638372	0.373457
70729945	chr2:70729945:C:T	2.84542e-06	-1.13299e-10	-1.15424	1.27262e-05	-1.13299e-10	-1.21382	2.55836e-05	-1.13299e-10	-1.21751
70729975	chr2:70729975:A:G	1.86791e-06	-1.57513	-3.69445e-10	8.86562e-06	-1.5753	-3.69445e-10	1.78965e-05	-1.57486	-3.69445e-10
70730046	chr2:70730046:A:G	2.32594e-06	-1.13299e-10	-1.35583	1.10928e-05	-1.13299e-10	-1.35118	2.24418e-05	-1.13299e-10	-1.34854
70730199	chr2:70730199:A:G	2.04133e-06	-1.48635	-3.69445e-10	9.17289e-06	-1.54123	-3.69445e-10	1.89712e-05	-1.51654	-3.69445e-10
70730302	chr2:70730302:C:T	5.57663e-06	-0.319648	-0.161718	3.12081e-05	-0.323737	0.00693365	7.07853e-05	-0.231077	0.0312658
70730371	chr2:70730371:A:G	7.07977e-07	-1.37746	-1.16783	3.24257e-06	-1.42351	-1.1576	6.64434e-06	-1.40936	-1.15634
70730553	chr2:70730553:C:A	8.87861e-07	-1.38682	-0.932067	4.07469e-06	-1.43179	-0.920897	8.31337e-06	-1.41848	-0.923121
70730557	chr2:70730557:A:G	2.63374e-06	-1.13299e-10	-1.23155	1.27661e-05	-1.13299e-10	-1.21069	2.58838e-05	-1.13299e-10	-1.20585
70730676	chr2:70730676:T:C	7.06607e-07	-1.38912	-1.15812	3.24325e-06	-1.4334	-1.1475	6.64491e-06	-1.41938	-1.14623
70731259	chr2:70731259:C:T	3.00469e-06	-1.13299e-10	-1.09978	1.38222e-05	-1.13299e-10	-1.13121	2.78386e-05	-1.13299e-10	-1.13304
70731561	chr2:70731561:G:A	1.60031e-06	-0.711046	-1.01871	6.97062e-06	-0.65207	-1.16371	1.30816e-05	-0.718647	-1.16961
70731753	chr2:70731753:C:T	2.98398e-06	-1.43154	0.324842	1.32408e-05	-1.41962	0.245447	2.56622e-05	-1.45687	0.242427
70731822	chr2:70731822:T:C	2.89605e-06	-1.13299e-10	-1.13661	1.34048e-05	-1.13299e-10	-1.16187	2.7016e-05	-1.13299e-10	-1.16303
70731994	chr2:70731994:C:A	3.10598e-06	-1.13299e-10	-1.06662	1.50789e-05	-1.13299e-10	-1.04418	3.04121e-05	-1.13299e-10	-1.04462
70732075	chr2:70732075:C:T	8.31538e-07	-1.0867	-1.29773	4.31318e-06	-1.02072	-1.27508	8.91153e-06	-1.00109	-1.27103
70732122	chr2:70732122:G:T	1.16222e-05	-1.13299e-10	0.252969	6.48257e-05	-1.13299e-10	0.41422	0.000133856	-1.13299e-10	0.4373
70732146	chr2:70732146:G:A	2.7353e-06	-1.13299e-10	-1.19371	1.33208e-05	-1.13299e-10	-1.16816	2.68676e-05	-1.13299e-10	-1.16854
70732195	chr2:70732195:G:A	1.42197e-06	-1.0682	-0.77971	7.25979e-06	-1.01354	-0.761592	1.49872e-05	-0.993209	-0.75906
70732293	chr2:70732293:A:T	1.87566e-06	-1.57099	-3.69445e-10	8.88609e-06	-1.573	-3.69445e-10	1.79306e-05	-1.57295	-3.69445e-10
70732618	chr2:70732618:A:G	1.87552e-06	-0.480602	-1.09046	8.5899e-06	-0.401323	-1.20557	1.6141e-05	-0.464444	-1.21365
70732834	chr2:70732834:T:C	1.87271e-06	-1.57256	-3.69445e-10	8.87611e-06	-1.57412	-3.69445e-10	1.79102e-05	-1.57409	-3.69445e-10
70733146	chr2:70733146:T:C	9.67494e-07	-1.12332	-1.10968	4.87522e-06	-1.07592	-1.0974	1.00783e-05	-1.05698	-1.09211
70733287	chr2:70733287:G:A	6.24045e-06	-1.13299e-10	-0.368899	2.69887e-05	-1.13299e-10	-0.462066	5.43812e-05	-1.13299e-10	-0.463445
70733445	chr2:70733445:T:C	1.97442e-06	-0.145043	-1.37463	8.3306e-06	-0.279281	-1.35827	1.76869e-05	-0.229866	-1.35677
70734145	chr2:70734145:A:C	5.09071e-06	-1.13299e-10	-0.572534	2.19094e-05	-1.13299e-10	-0.670568	4.42002e-05	-1.13299e-10	-0.670733
70734330	chr2:70734330:C:T	3.38086e-06	-0.981821	-3.69445e-10	1.68336e-05	-0.934108	-3.69445e-10	3.31339e-05	-0.958907	-3.69445e-10
70734378	chr2:70734378:CAT:C	1.86723e-06	-1.5755	-3.69445e-10	8.86434e-06	-1.57545	-3.69445e-10	1.78859e-05	-1.57545	-3.69445e-10
70734462	chr2:70734462:T:A	3.77224e-06	-0.872283	-3.69445e-10	2.12226e-05	-0.702418	-3.69445e-10	4.58968e-05	-0.633069	-3.69445e-10
70735002	chr2:70735002:A:T	1.33336e-06	-1.57519	-0.33706	7.47272e-06	-1.57552	-0.170702	1.53634e-05	-1.57553	-0.151942
70735135	chr2:70735135:T:C	1.97087e-06	-0.373449	-1.14803	8.97789e-06	-0.302584	-1.26013	1.68446e-05	-0.368283	-1.26715
70735205	chr2:70735205:A:T	4.0106e-06	-1.13299e-10	-0.81101	1.91728e-05	-1.13299e-10	-0.803992	3.81795e-05	-1.13299e-10	-0.817163
70735398	chr2:70735398:C:A	1.86848e-06	-1.57483	-3.69445e-10	8.87953e-06	-1.57373	-3.69445e-10	1.79159e-05	-1.57378	-3.69445e-10
70735492	chr2:70735492:A:G	4.99919e-06	-0.429346	-0.16133	2.12307e-05	-0.344214	-0.357821	3.97376e-05	-0.41135	-0.365816
70735575	chr2:70735575:G:T	2.07249e-06	-0.319391	-1.15181	9.58088e-06	-0.234941	-1.26277	1.78617e-05	-0.307156	-1.26965
70735623	chr2:70735623:T:C	9.50722e-07	-1.38369	-0.866794	4.44087e-06	-1.36971	-0.896925	8.52162e-06	-1.41377	-0.903084
70735665	chr2:70735665:C:T	5.53518e-07	-1.57043	-1.22098	2.65421e-06	-1.56007	-1.22127	5.34133e-06	-1.56246	-1.22153
70735758	chr2:70735758:G:A	1.16016e-06	-0.865178	-1.18621	5.9822e-06	-0.799128	-1.16957	1.2345e-05	-0.775446	-1.17077
70735787	chr2:70735787:T:C	1.05159e-06	-0.938392	-1.21126	5.39511e-06	-0.876026	-1.19596	1.11279e-05	-0.853055	-1.19695
70735841	chr2:70735841:C:T	5.30063e-06	-1.13299e-10	-0.532125	2.27139e-05	-1.13299e-10	-0.634504	4.58055e-05	-1.13299e-10	-0.63506
70735843	chr2:70735843:C:T	5.6532e-06	-1.13299e-10	-0.46773	2.41264e-05	-1.13299e-10	-0.574174	4.864e-05	-1.13299e-10	-0.575018
70736005	chr2:70736005:T:C	3.56187e-06	-0.929667	-3.69445e-10	1.87768e-05	-0.824859	-3.69445e-10	3.74008e-05	-0.83777	-3.69445e-10
70736145	chr2:70736145:G:A	2.00787e-06	-1.50288	-3.69445e-10	9.73187e-06	-1.48208	-3.69445e-10	1.91762e-05	-1.50579	-3.69445e-10
70736614	chr2:70736614:G:C	2.28375e-06	-1.13299e-10	-1.37413	1.09358e-05	-1.13299e-10	-1.36544	2.20903e-05	-1.13299e-10	-1.36432
70736658	chr2:70736658:T:C	3.15108e-06	-1.13299e-10	-1.05221	1.423e-05	-1.13299e-10	-1.10213	2.8714e-05	-1.13299e-10	-1.10208
70736822	chr2:70736822:G:A	2.76974e-06	-1.13299e-10	-1.1812	1.28396e-05	-1.13299e-10	-1.20494	2.58708e-05	-1.13299e-10	-1.20635
70736824	chr2:70736824:A:C	2.28448e-06	-1.13299e-10	-1.37381	1.08906e-05	-1.13299e-10	-1.36959	2.20057e-05	-1.13299e-10	-1.36816
70737110	chr2:70737110:C:T	1.79292e-05	-1.13299e-10	0.68648	9.29404e-05	-1.13299e-10	0.774476	0.000191942	-1.13299e-10	0.797731
70737288	chr2:70737288:T:C	1.06513e-06	-0.901538	-1.23531	5.46916e-06	-0.837726	-1.22063	1.12938e-05	-0.81377	-1.22144
70737672	chr2:70737672:T:C	3.49633e-06	-1.13299e-10	-0.948237	1.75446e-05	-1.13299e-10	-0.892736	3.57734e-05	-1.13299e-10	-0.882259
70737740	chr2:70737740:T:A	1.12025e-06	-0.828245	-1.25815	5.77059e-06	-0.760383	-1.24433	1.19335e-05	-0.735242	-1.24487
70737940	chr2:70737940:C:A	1.1026e-06	-0.877255	-1.22503	5.67038e-06	-0.812099	-1.21013	1.1714e-05	-0.787621	-1.21105
70738023	chr2:70738023:A:G	1.4172e-06	-1.56582	-0.285448	8.01408e-06	-1.56215	-0.114137	1.64925e-05	-1.56211	-0.0944483
70738064	chr2:70738064:C:T	1.10472e-06	-0.868373	-1.23198	5.67762e-06	-0.80346	-1.21749	1.17384e-05	-0.778281	-1.21832
70738458	chr2:70738458:A:C	2.8121e-06	-1.13299e-10	-1.16602	1.30245e-05	-1.13299e-10	-1.19065	2.62443e-05	-1.13299e-10	-1.19201
70738488	chr2:70738488:C:G	1.89918e-06	-1.55853	-3.69445e-10	9.05615e-06	-1.55404	-3.69445e-10	1.8015e-05	-1.56826	-3.69445e-10
70738560	chr2:70738560:A:G	3.48648e-06	-1.13299e-10	-0.951059	1.74857e-05	-1.13299e-10	-0.896101	3.56501e-05	-1.13299e-10	-0.885712
70739191	chr2:70739191:C:T	1.09703e-06	-0.872043	-1.2353	5.63817e-06	-0.80689	-1.22103	1.16502e-05	-0.782264	-1.22187
70739235	chr2:70739235:A:T	9.66425e-07	-1.46916	-0.764939	4.47531e-06	-1.46032	-0.798584	8.6878e-06	-1.49229	-0.805253
70739717	chr2:70739717:G:A	1.876e-06	-1.57081	-3.69445e-10	8.9233e-06	-1.56882	-3.69445e-10	1.80083e-05	-1.56863	-3.69445e-10
70739743	chr2:70739743:C:T	3.33194e-06	-1.13299e-10	-0.996397	1.49248e-05	-1.13299e-10	-1.05446	2.99321e-05	-1.13299e-10	-1.06053
70739788	chr2:70739788:C:A	1.24459e-05	0.354565	-0.0331214	6.95856e-05	0.363501	0.121574	0.000159198	0.46595	0.144735
70740177	chr2:70740177:A:G	2.7936e-06	-1.13299e-10	-1.17262	1.34694e-05	-1.13299e-10	-1.15706	2.70453e-05	-1.13299e-10	-1.16195
70740383	chr2:70740383:C:T	2.27556e-06	-1.13299e-10	-1.37772	1.07948e-05	-1.13299e-10	-1.37841	2.17805e-05	-1.13299e-10	-1.37845
70740786	chr2:70740786:G:A	1.0958e-06	-0.870244	-1.23822	5.6319e-06	-0.805292	-1.22374	1.16483e-05	-0.77981	-1.22449
70740837	chr2:70740837:G:A	2.30075e-06	-1.13299e-10	-1.36672	1.1048e-05	-1.13299e-10	-1.35523	2.23475e-05	-1.13299e-10	-1.35275
70741784	chr2:70741784:A:C	1.33437e-05	-1.13299e-10	0.391096	7.242e-05	-1.13299e-10	0.525	0.000147523	-1.13299e-10	0.53452
70741903	chr2:70741903:C:T	5.07268e-06	-1.13299e-10	-0.576083	2.18596e-05	-1.13299e-10	-0.672843	4.40917e-05	-1.13299e-10	-0.673192
70742074	chr2:70742074:C:G	1.68441e-06	-1.3698	-0.308737	6.47676e-06	-1.37421	-0.515052	1.22489e-05	-1.41772	-0.536314
70742282	chr2:70742282:T:G	3.07212e-06	-1.13299e-10	-1.07758	1.51012e-05	-1.13299e-10	-1.04271	3.05473e-05	-1.13299e-10	-1.04019
70742411	chr2:70742411:T:A	2.6889e-06	-1.13299e-10	-1.21082	1.23175e-05	-1.13299e-10	-1.24646	2.47478e-05	-1.13299e-10	-1.25073
70742651	chr2:70742651:A:T	5.42088e-07	-1.5745	-1.23778	2.65348e-06	-1.56643	-1.21518	5.36852e-06	-1.56821	-1.2107
70742869	chr2:70742869:G:GT	2.52106e-06	-1.13299e-10	-1.27527	1.20773e-05	-1.13299e-10	-1.26616	2.44649e-05	-1.13299e-10	-1.26222
70742895	chr2:70742895:G:A	4.10208e-06	-1.13299e-10	-0.788457	2.02465e-05	-1.13299e-10	-0.749501	4.02965e-05	-1.13299e-10	-0.763199
70743131	chr2:70743131:C:T	1.04464e-06	-0.909797	-1.24648	5.36514e-06	-0.845478	-1.23208	1.10737e-05	-0.821943	-1.23295
70743140	chr2:70743140:G:A	7.36804e-06	-1.13299e-10	-0.202801	4.17624e-05	-1.13299e-10	-0.0254861	8.53102e-05	-1.13299e-10	-0.0131696
70743259	chr2:70743259:C:T	9.24878e-07	-1.45674	-0.821303	4.29362e-06	-1.44767	-0.852679	8.32077e-06	-1.48126	-0.859451
70743312	chr2:70743312:G:A	5.46262e-06	-1.13299e-10	-0.502023	2.33905e-05	-1.13299e-10	-0.605154	4.71868e-05	-1.13299e-10	-0.605349
70743337	chr2:70743337:T:C	1.85326e-05	-1.13299e-10	0.719581	9.61289e-05	-1.13299e-10	0.808207	0.000198563	-1.13299e-10	0.831644
70743487	chr2:70743487:G:A	5.64315e-07	-1.50226	-1.26983	2.85158e-06	-1.51838	-1.19124	5.7377e-06	-1.52605	-1.18636
70743610	chr2:70743610:A:G	1.20124e-06	-0.925139	-1.09146	6.21597e-06	-0.861987	-1.06837	1.28158e-05	-0.839486	-1.0693
70743630	chr2:70743630:A:T	2.09121e-06	-0.372265	-1.08994	9.45534e-06	-0.292711	-1.21819	1.76495e-05	-0.362317	-1.22644
70743714	chr2:70743714:A:C	2.40885e-06	-1.13299e-10	-1.3208	1.15538e-05	-1.13299e-10	-1.31047	2.34099e-05	-1.13299e-10	-1.3063
70743968	chr2:70743968:T:C	1.25472e-06	-0.900811	-1.07223	6.5068e-06	-0.836402	-1.04823	1.34212e-05	-0.813428	-1.0492
70743991	chr2:70743991:G:A	2.77785e-06	-1.13299e-10	-1.17827	1.28753e-05	-1.13299e-10	-1.20218	2.59419e-05	-1.13299e-10	-1.2036
70744147	chr2:70744147:C:A	1.17992e-06	-0.931999	-1.10251	6.40803e-06	-0.857289	-1.04264	1.33944e-05	-0.833629	-1.031
70744553	chr2:70744553:A:G	4.82258e-06	-0.100531	-0.526111	1.72803e-05	-0.0246367	-0.883277	3.15061e-05	-0.102381	-0.906902
70745161	chr2:70745161:C:T	7.93589e-06	-1.13299e-10	-0.128556	4.53262e-05	-1.13299e-10	0.0564029	9.27412e-05	-1.13299e-10	0.0703497
70745293	chr2:70745293:A:T	7.95263e-06	-1.13299e-10	-0.126449	4.54369e-05	-1.13299e-10	0.0588429	9.29842e-05	-1.13299e-10	0.0729667
70745664	chr2:70745664:C:G	1.89567e-06	-1.56038	-3.69445e-10	8.94102e-06	-1.56683	-3.69445e-10	1.80642e-05	-1.56553	-3.69445e-10
70745768	chr2:70745768:A:G	9.51127e-06	-1.13299e-10	0.0525259	4.13015e-05	-1.13299e-10	-0.0365834	8.38014e-05	-1.13299e-10	-0.0310131
70745953	chr2:70745953:G:A	3.77277e-06	-1.13299e-10	-0.872141	1.82456e-05	-1.13299e-10	-0.85356	3.72574e-05	-1.13299e-10	-0.841611
70746115	chr2:70746115:A:G	9.32621e-07	-1.42813	-0.841581	4.3399e-06	-1.41708	-0.872552	8.38138e-06	-1.45494	-0.878506
70746219	chr2:70746219:C:A	3.78598e-06	-1.13299e-10	-0.868647	1.87672e-05	-1.13299e-10	-0.825369	3.79743e-05	-1.13299e-10	-0.822554
70746331	chr2:70746331:T:C	1.87999e-05	0.483695	0.250207	0.000106615	0.493676	0.418068	0.000245064	0.597971	0.444084
70746595	chr2:70746595:C:T	2.36945e-06	-1.13299e-10	-1.33729	1.12257e-05	-1.13299e-10	-1.33927	2.26446e-05	-1.13299e-10	-1.33954
70747111	chr2:70747111:C:T	5.27524e-07	-1.57336	-1.26615	2.40295e-06	-1.5753	-1.30548	4.83801e-06	-1.57549	-1.30747
70747258	chr2:70747258:T:C	4.72108e-06	0.00871439	-0.656629	1.75882e-05	0.0903843	-0.980637	3.2014e-05	0.00873144	-1.00202
70747261	chr2:70747261:C:T	2.57737e-06	-1.13299e-10	-1.25318	1.21624e-05	-1.13299e-10	-1.25913	2.4565e-05	-1.13299e-10	-1.25814
70747428	chr2:70747428:AT:A	9.38808e-07	-1.4155	-0.847598	4.37561e-06	-1.40378	-0.877657	8.43438e-06	-1.44335	-0.883794
70747568	chr2:70747568:T:C	4.13417e-06	-0.217792	-0.562872	1.823e-05	-0.124655	-0.72976	3.38011e-05	-0.200023	-0.738946
70747595	chr2:70747595:T:C	1.87212e-06	-1.57288	-3.69445e-10	8.90246e-06	-1.57115	-3.69445e-10	1.79649e-05	-1.57104	-3.69445e-10
70747758	chr2:70747758:G:T	1.07661e-06	-0.801681	-1.32445	5.54993e-06	-0.727593	-1.3161	1.14804e-05	-0.701939	-1.31689
70748055	chr2:70748055:G:C	9.60208e-07	-1.37536	-0.865202	4.47063e-06	-1.36514	-0.894812	8.58666e-06	-1.4087	-0.900549
70748317	chr2:70748317:T:G	3.48793e-06	-1.13299e-10	-0.950643	1.5659e-05	-1.13299e-10	-1.00644	3.1463e-05	-1.13299e-10	-1.01065
70748357	chr2:70748357:T:C	3.79658e-06	-1.13299e-10	-0.865851	1.9068e-05	-1.13299e-10	-0.809473	3.8891e-05	-1.13299e-10	-0.7987
70748474	chr2:70748474:T:C	1.13248e-06	-1.57407	-0.501467	6.24879e-06	-1.57497	-0.350121	1.28277e-05	-1.57499	-0.332865
70748880	chr2:70748880:T:A	2.54427e-06	-0.167563	-1.09855	1.16572e-05	-0.078814	-1.22274	2.16575e-05	-0.153551	-1.23056
70749298	chr2:70749298:G:A	1.87624e-06	-0.782511	-0.788172	9.90903e-06	-0.707703	-0.756333	2.05346e-05	-0.683351	-0.753999
70749530	chr2:70749530:G:T	1.28596e-05	-1.13299e-10	0.354138	6.96209e-05	-1.13299e-10	0.485582	0.000141931	-1.13299e-10	0.495877
70749984	chr2:70749984:C:T	1.23707e-06	-0.883884	-1.10333	6.36566e-06	-0.812278	-1.09429	1.31396e-05	-0.788586	-1.09524
70750246	chr2:70750246:C:T	2.97992e-06	-1.13299e-10	-1.10805	1.445e-05	-1.13299e-10	-1.08679	2.91484e-05	-1.13299e-10	-1.08706
70750518	chr2:70750518:C:T	1.0659e-06	-0.806199	-1.32993	5.65582e-06	-0.725051	-1.29975	1.17813e-05	-0.698053	-1.29489
70750558	chr2:70750558:G:A	5.33395e-07	-1.57479	-1.25366	2.70683e-06	-1.57553	-1.18618	5.50438e-06	-1.57382	-1.1801
70750814	chr2:70750814:T:C	1.02849e-06	-0.851562	-1.3203	5.25935e-06	-0.80337	-1.2941	1.08867e-05	-0.778777	-1.29315
70750962	chr2:70750962:G:T	2.7178e-06	-1.13299e-10	-1.20013	1.26121e-05	-1.13299e-10	-1.22282	2.54255e-05	-1.13299e-10	-1.22371
70751132	chr2:70751132:T:C	1.86907e-06	-1.57451	-3.69445e-10	8.8836e-06	-1.57328	-3.69445e-10	1.79267e-05	-1.57317	-3.69445e-10
70751737	chr2:70751737:AT:A	1.02724e-06	-0.851856	-1.32122	5.44308e-06	-0.775589	-1.28755	1.1339e-05	-0.749373	-1.28184
70751933	chr2:70751933:C:T	2.97029e-06	-0.313436	-0.797856	1.11888e-05	-0.246611	-1.09596	2.06232e-05	-0.317543	-1.1155
70752058	chr2:70752058:G:A	2.61868e-05	0.270814	0.794492	0.000158079	0.29447	1.01114	0.000363887	0.393808	1.04357
70752573	chr2:70752573:T:C	2.67918e-06	-1.13299e-10	-1.21444	1.3333e-05	-1.13299e-10	-1.16724	2.70477e-05	-1.13299e-10	-1.16186
70752812	chr2:70752812:C:T	1.86874e-06	-1.57469	-3.69445e-10	8.88203e-06	-1.57345	-3.69445e-10	1.79226e-05	-1.5734	-3.69445e-10
70753046	chr2:70753046:G:A	2.27683e-06	-1.13299e-10	-1.37717	1.08957e-05	-1.13299e-10	-1.36911	2.20136e-05	-1.13299e-10	-1.3678
70753149	chr2:70753149:T:C	1.14228e-06	-0.969093	-1.09783	5.89822e-06	-0.902317	-1.08051	1.2171e-05	-0.877521	-1.08289
70753754	chr2:70753754:A:G	1.30116e-06	-1.55654	-0.380158	5.79011e-06	-1.56912	-0.432212	1.16044e-05	-1.56618	-0.441895
70753810	chr2:70753810:G:C	3.49108e-06	0.421184	-1.37092	1.50208e-05	0.29013	-1.33817	2.64987e-05	0.149067	-1.33143
70754014	chr2:70754014:A:G	2.36027e-06	-0.386986	-0.954189	9.79934e-06	-0.304999	-1.17017	1.72799e-05	-0.426047	-1.18387
70754321	chr2:70754321:C:T	1.86517e-06	-1.51271	-0.0638865	9.65737e-06	-1.52177	0.0320105	2.04844e-05	-1.49314	0.0533366
70754570	chr2:70754570:T:TC	1.0946e-06	-1.53448	-0.575077	4.90174e-06	-1.55364	-0.614256	9.87166e-06	-1.54813	-0.621668
70755056	chr2:70755056:T:G	2.28935e-06	-1.13299e-10	-1.37168	1.08487e-05	-1.13299e-10	-1.37343	2.18863e-05	-1.13299e-10	-1.3736
70755393	chr2:70755393:C:G	3.25268e-06	-1.13299e-10	-1.02047	1.58615e-05	-1.13299e-10	-0.993588	3.20082e-05	-1.13299e-10	-0.993471
70755716	chr2:70755716:T:C	2.65207e-06	-1.13299e-10	-1.22461	1.23391e-05	-1.13299e-10	-1.24471	2.48668e-05	-1.13299e-10	-1.24593
70756701	chr2:70756701:C:T	4.00463e-06	-1.13299e-10	-0.812502	2.01951e-05	-1.13299e-10	-0.752042	4.12284e-05	-1.13299e-10	-0.740336
70757622	chr2:70757622:A:C	2.27392e-06	-1.13299e-10	-1.37845	1.08338e-05	-1.13299e-10	-1.37481	2.18788e-05	-1.13299e-10	-1.37394
70758011	chr2:70758011:A:G	2.45158e-06	-1.13299e-10	-1.30322	1.1803e-05	-1.13299e-10	-1.28913	2.39153e-05	-1.13299e-10	-1.28494
```
