## Supplementary material for "Characterization of shared and ancestry-specific signals driving complex traits using multi-ancestry fine-mapping": susiex_nc3.cs80.summary

```
# chr2:68235004-70758041
CS_ID	CS_LENGTH	CS_PURITY	MAX_PIP_SNP	BP	REF_ALLELE	ALT_ALLELE	REF_FRQ	BETA	SE	-LOG10P	MAX_PIP	POST-HOC_PROB_POP1	POST-HOC_PROB_POP2
1	6	0.925523	chr2:69729589:C:T	69729589	T,T	C,C	1,1	-inf,-inf	inf,inf	5.09915,1.96898	0.222592	0.883513	0.682568
2	458	0	chr2:68735005:G:A	68735005	A,A	G,G	1,1	-inf,-inf	inf,inf	5.64512,0.493981	0.189385	0.781965	0.340087
3	2304	0	chr2:68444402:C:T	68444402	NA,T	NA,C	NA,1	NA,inf	NA,inf	NA,3.73212	0.0100839	0.544358	0.454413
```
