## Supplementary material for "Characterization of shared and ancestry-specific signals driving complex traits using multi-ancestry fine-mapping": s1.afreq

```
#CHROM	ID	REF	ALT	ALT_FREQS	OBS_CT
2	rs17584769	T	C	0.0854871	1006
2	rs17645482	T	C	0.0854871	1006
2	rs76613933	T	C	0.0854871	1006
2	rs113974342	C	T	0.0248509	1006
2	rs183110612	G	A	0.0109344	1006
2	rs17645512	A	T	0.0854871	1006
2	rs12713966	G	T	0.392644	1006
2	rs11883911	C	T	0.164016	1006
2	rs11883955	C	G	0.16501	1006
2	rs11894764	A	T	0.16501	1006
2	rs11889841	T	G	0.16501	1006
2	rs146549457	G	A	0.0854871	1006
2	rs1993146	G	A	0.663022	1006
2	rs61539491	C	G	0.166004	1006
2	rs10199524	A	C	0.663022	1006
2	rs1452043	A	T	0.662028	1006
2	rs139689205	G	A	0.0119284	1006
2	rs10194815	A	C	0.392644	1006
2	rs145447947	T	C	0.0238569	1006
2	rs12620510	A	G	0.171968	1006
2	rs13034369	T	C	0.405567	1006
2	rs12620592	A	T	0.171968	1006
2	rs1452044	A	G	0.171968	1006
2	rs72812605	T	C	0.0119284	1006
2	rs113195481	G	T	0.0427435	1006
2	rs2861669	T	C	0.66004	1006
2	rs4852453	A	G	0.319085	1006
2	rs59504369	G	A	0.171968	1006
2	rs73943177	T	C	0.166004	1006
2	rs138566429	A	T	0.00198807	1006
2	rs56231231	C	T	0.0864811	1006
2	rs6708733	A	G	0.166004	1006
2	rs1839909	A	C	0.0864811	1006
2	rs12105679	G	C	0.175944	1006
2	rs80064045	T	C	0.16501	1006
2	rs7570923	G	T	0.399602	1006
2	rs12105200	C	A	0.170974	1006
2	rs10194080	C	T	0.659046	1006
2	rs73943178	A	C	0.16501	1006
2	rs75802363	A	G	0.0864811	1006
2	rs72921840	C	T	0.170974	1006
2	rs74330484	T	C	0.0864811	1006
2	rs76267457	G	A	0.0159046	1006
2	rs2861671	G	C	0.66501	1006
2	rs6547214	T	C	0.664016	1006
2	rs11679002	T	C	0.00397614	1006
2	rs75069322	A	T	0.0864811	1006
2	rs17645640	C	G	0.0864811	1006
2	rs80286167	G	A	0.0437376	1006
2	rs78925774	T	C	0.0864811	1006
2	rs78288358	T	A	0.0864811	1006
2	rs1452045	G	C	0.40159	1006
2	rs7602604	T	A	0.664016	1006
2	rs73943180	G	A	0.0487078	1006
2	rs73943181	A	G	0.16501	1006
2	rs12713967	T	C	0.402584	1006
2	rs11695335	C	T	0.175944	1006
2	rs1452046	G	A	0.664016	1006
2	rs2044944	G	A	0.40159	1006
2	rs78683663	G	C	0.0864811	1006
2	rs4853405	C	G	0.0864811	1006
2	rs4853406	T	C	0.0864811	1006
2	rs72921851	G	T	0.17495	1006
2	rs961331	A	G	0.0864811	1006
2	rs2016364	A	C	0.0864811	1006
2	rs76482878	T	C	0.0864811	1006
2	rs77083062	T	C	0.0864811	1006
2	rs60859850	G	C	0.0864811	1006
2	rs75920466	T	C	0.0864811	1006
2	rs17015573	C	T	0.16501	1006
2	rs17645837	A	C	0.0864811	1006
2	rs11688052	A	T	0.16501	1006
2	rs10195207	A	G	0.66501	1006
2	rs11682993	T	A	0.16501	1006
2	rs11688223	A	G	0.252485	1006
2	rs73943184	A	G	0.16501	1006
2	rs73943185	T	G	0.16501	1006
2	rs11126680	C	T	0.16501	1006
2	rs72812612	T	C	0.0417495	1006
2	rs17015581	C	T	0.16501	1006
2	rs13016535	C	T	0.659046	1006
2	rs11891128	C	A	0.166004	1006
2	rs11687801	T	C	0.661034	1006
2	rs17015593	T	A	0.16501	1006
2	rs74845950	C	T	0.16501	1006
2	rs7579419	G	C	0.261431	1006
2	rs78541589	G	C	0.0864811	1006
2	rs12713968	C	A	0.393638	1006
2	rs4853407	C	G	0.0864811	1006
2	rs4853408	A	G	0.0864811	1006
2	rs6737219	C	T	0.175944	1006
2	rs6737473	C	T	0.166004	1006
2	rs17646141	C	G	0.0864811	1006
2	rs114260443	A	C	0.0387674	1006
2	rs7579066	A	G	0.166004	1006
2	rs7605836	C	T	0.16501	1006
2	rs58039460	G	A	0.16501	1006
2	rs13007241	C	A	0.402584	1006
2	rs13033849	T	C	0.402584	1006
2	rs71424829	G	A	0.0198807	1006
2	rs6723382	T	C	0.16501	1006
2	rs116701490	C	T	0.0497018	1006
2	rs114319198	T	A	0.0864811	1006
2	rs148714401	C	T	0.0894632	1006
2	rs57401126	G	C	0.0447316	1006
2	rs147616509	G	A	0.0864811	1006
2	rs115242903	C	G	0.0159046	1006
2	rs145660430	C	A	0.0864811	1006
2	rs6720391	G	A	0.16501	1006
2	rs6748640	A	G	0.262425	1006
2	rs13420387	T	C	0.66004	1006
2	rs116793968	C	G	0.0864811	1006
2	rs55886936	C	T	0.0516899	1006
2	rs61499729	A	T	0.262425	1006
2	rs146424155	C	T	0.0109344	1006
2	rs57699589	A	G	0.16501	1006
2	rs140846002	G	A	0.0387674	1006
2	rs112916167	A	G	0.261431	1006
2	rs72921867	C	A	0.261431	1006
2	rs56358599	C	G	0.0864811	1006
2	rs112613408	G	C	0.16501	1006
2	rs13000182	G	C	0.402584	1006
2	rs56297725	C	T	0.261431	1006
2	rs35893867	T	C	0.402584	1006
2	rs2167556	G	A	0.402584	1006
2	rs73943254	A	G	0.263419	1006
2	rs76041384	T	C	0.0864811	1006
2	rs17585586	A	G	0.0864811	1006
2	rs17015607	G	T	0.16501	1006
2	rs17015611	T	C	0.172962	1006
2	rs10496210	T	C	0.666004	1006
2	rs11676099	A	T	0.164016	1006
2	rs72921874	C	T	0.17992	1006
2	rs73943257	G	C	0.16998	1006
2	rs74908886	C	T	0.0815109	1006
2	rs11126682	C	T	0.17992	1006
2	rs11690283	G	C	0.173956	1006
2	rs6735871	G	A	0.0874751	1006
2	rs75933543	A	G	0.0874751	1006
2	rs6739221	C	T	0.173956	1006
2	rs6754548	T	G	0.173956	1006
2	rs113355061	C	T	0.0447316	1006
2	rs6739558	C	A	0.164016	1006
2	rs7602830	T	C	0.0874751	1006
2	rs6739900	G	A	0.173956	1006
2	rs34388000	C	T	0.0208748	1006
2	rs148415908	A	C	0.00894632	1006
2	rs77642462	C	G	0.0178926	1006
2	rs11902387	C	G	0.164016	1006
2	rs11902428	C	T	0.173956	1006
2	rs11886800	T	A	0.164016	1006
2	rs62165685	G	A	0.00994036	1006
2	rs2167558	A	C	0.168986	1006
2	rs17015634	G	A	0.17992	1006
2	rs74319413	A	G	0.0159046	1006
2	rs73943258	C	T	0.170974	1006
2	rs73943259	G	A	0.168986	1006
2	rs35884266	G	C	0.0854871	1006
2	rs35041113	T	C	0.0854871	1006
2	rs12713969	G	A	0.0109344	1006
2	rs4853409	C	T	0.0805169	1006
2	rs73943260	C	T	0.16998	1006
2	rs7587963	G	C	0.0805169	1006
2	rs74822488	A	G	0.10835	1006
2	rs73943261	T	G	0.175944	1006
2	rs114820313	C	T	0.0387674	1006
2	rs146566307	C	T	0.028827	1006
2	rs12622478	C	T	0.16998	1006
2	rs75466357	C	T	0.0805169	1006
2	rs6742296	C	A	0.395626	1006
2	rs73945085	G	A	0.168986	1006
2	rs73945086	G	T	0.170974	1006
2	rs6746125	G	C	0.168986	1006
2	rs72923747	T	A	0.16998	1006
2	rs114125326	T	C	0.0864811	1006
2	rs72923748	T	C	0.252485	1006
2	rs72923749	C	A	0.252485	1006
2	rs79723544	T	G	0.00894632	1006
2	rs34344424	C	T	0.0208748	1006
2	rs78912331	A	T	0.0159046	1006
2	rs112277795	C	G	0.0208748	1006
2	rs4853410	G	A	0.661034	1006
2	rs6751026	C	T	0.261431	1006
2	rs149536895	A	G	0.0407555	1006
2	rs6751040	C	G	0.249503	1006
2	rs57712713	A	G	0.257455	1006
2	rs60907300	T	C	0.0497018	1006
2	rs111953379	C	T	0.0397614	1006
2	rs62165687	G	T	0.187873	1006
2	rs11684673	T	C	0.0904573	1006
2	rs7561644	G	T	0.351889	1006
2	rs10178977	G	T	0.21173	1006
2	rs7578411	T	C	0.367793	1006
2	rs149483493	A	G	0.0318091	1006
2	rs17015646	C	T	0.117296	1006
2	rs1521952	A	G	0.375746	1006
2	rs72812619	C	A	0.145129	1006
2	rs115392084	C	A	0.0298211	1006
2	rs11678325	C	T	0.139165	1006
2	rs180921180	G	A	0.0218688	1006
2	rs142244737	C	T	0.0298211	1006
2	rs7593362	A	C	0.0308151	1006
2	rs1869083	G	T	0.300199	1006
2	rs35909082	T	C	0.626243	1006
2	rs4853412	T	C	0.45328	1006
2	rs4853413	T	C	0.750497	1006
2	rs7592791	T	C	0.203777	1006
2	rs7596145	T	C	0.207753	1006
2	rs145345248	T	A	0.0298211	1006
2	rs72812622	T	C	0.0506958	1006
2	rs1521961	C	T	0.7167	1006
2	rs141863644	T	G	0.0149105	1006
2	rs55729335	A	G	0.206759	1006
2	rs112629936	C	T	0.0188867	1006
2	rs55944359	G	A	0.0298211	1006
2	rs77619611	A	G	0.0188867	1006
2	rs59142036	G	T	0.206759	1006
2	rs12232921	G	C	0.16004	1006
2	rs78985678	G	A	0.205765	1006
2	rs7598432	C	T	0.206759	1006
2	rs7559637	T	C	0.206759	1006
2	rs7559664	T	C	0.207753	1006
2	rs11679935	T	A	0.207753	1006
2	rs7572889	A	C	0.719682	1006
2	rs17586318	G	A	0.503976	1006
2	rs74639824	G	T	0.205765	1006
2	rs7567083	T	C	0.207753	1006
2	rs896530	G	A	0.720676	1006
2	rs78235024	C	T	0.028827	1006
2	rs186789493	A	T	0.0109344	1006
2	rs11126683	A	G	0.207753	1006
2	rs2902017	C	A	0.50497	1006
2	rs1402908	C	T	0.206759	1006
2	rs17586444	T	C	0.207753	1006
2	rs76621574	A	G	0.0129225	1006
2	rs17586465	T	C	0.207753	1006
2	rs7575200	T	G	0.207753	1006
2	rs7575323	T	C	0.207753	1006
2	rs7561306	C	T	0.207753	1006
2	rs116205576	A	T	0.0298211	1006
2	rs141922458	C	T	0.0129225	1006
2	rs180688134	G	A	0.00894632	1006
2	rs11126684	C	T	0.206759	1006
2	rs149166055	C	A	0.0298211	1006
2	rs11126686	A	G	0.0914513	1006
2	rs2902018	G	A	0.148111	1006
2	rs138219611	C	G	0.0298211	1006
2	rs7569615	T	C	0.21173	1006
2	rs75902357	A	G	0.210736	1006
2	rs78699838	A	G	0.210736	1006
2	rs10496211	C	G	0.210736	1006
2	rs17647060	T	G	0.210736	1006
2	rs75237858	G	A	0.027833	1006
2	rs4852455	T	C	0.629225	1006
2	rs17015708	T	C	0.21173	1006
2	rs2167559	A	T	0.210736	1006
2	rs2167560	C	G	0.210736	1006
2	rs2167561	C	T	0.210736	1006
2	rs1020567	T	C	0.629225	1006
2	rs6741006	A	G	0.214712	1006
2	rs1156016	T	C	0.758449	1006
2	rs138452094	G	A	0.0248509	1006
2	rs62165690	G	A	0.0308151	1006
2	rs17586821	A	G	0.210736	1006
2	rs76956846	G	T	0.0755467	1006
2	rs76620599	A	G	0.214712	1006
2	rs1402910	A	G	0.223658	1006
2	rs116300876	T	A	0.00695825	1006
2	rs182605021	G	T	0.0139165	1006
2	rs1376863	C	G	0.416501	1006
2	rs35771983	T	C	0.214712	1006
2	rs140483048	G	A	0.0914513	1006
2	rs112373958	G	T	0.210736	1006
2	rs10189572	C	T	0.404573	1006
2	rs17586938	C	T	0.232604	1006
2	rs72812627	G	C	0.175944	1006
2	rs72812628	C	T	0.175944	1006
2	rs4852456	C	T	0.405567	1006
2	rs6735931	C	G	0.22664	1006
2	rs982668	C	T	0.403579	1006
2	rs2177098	T	G	0.404573	1006
2	rs2123109	T	A	0.553678	1006
2	rs72812631	T	A	0.176938	1006
2	rs7419401	T	C	0.22664	1006
2	rs17587157	A	G	0.0308151	1006
2	rs62165691	T	C	0.22664	1006
2	rs12995934	A	G	0.0308151	1006
2	rs72812634	C	A	0.175944	1006
2	rs2140039	C	T	0.553678	1006
2	rs114778375	G	A	0.0318091	1006
2	rs77368741	C	T	0.0248509	1006
2	rs17015724	T	G	0.629225	1006
2	rs2010687	T	C	0.630219	1006
2	rs6709259	A	G	0.631213	1006
2	rs1521960	A	G	0.629225	1006
2	rs77416135	T	G	0.175944	1006
2	rs72812640	T	C	0.620278	1006
2	rs7559896	T	C	0.446322	1006
2	rs558925691	A	G	0.0168986	1006
2	rs72812641	A	T	0.212724	1006
2	rs4853414	C	T	0.17495	1006
2	rs55923139	A	G	0.225646	1006
2	rs10171802	G	T	0.224652	1006
2	rs17015731	A	G	0.225646	1006
2	rs62165693	C	G	0.224652	1006
2	rs1608054	G	A	0.225646	1006
2	rs1608055	C	A	0.225646	1006
2	rs6724443	T	G	0.0168986	1006
2	rs59364760	A	T	0.224652	1006
2	rs7564944	C	T	0.225646	1006
2	rs7579074	T	C	0.225646	1006
2	rs187142367	A	G	0.00795229	1006
2	rs2060820	A	C	0.225646	1006
2	rs7578883	A	G	0.210736	1006
2	rs2060821	G	A	0.225646	1006
2	rs6761151	G	A	0.436382	1006
2	rs56373821	T	C	0.224652	1006
2	rs17015732	A	G	0.225646	1006
2	rs1521962	T	C	0.22664	1006
2	rs1521963	T	G	0.225646	1006
2	rs4564794	T	C	0.225646	1006
2	rs10496212	G	A	0.224652	1006
2	rs13395834	G	A	0.225646	1006
2	rs17647704	A	C	0.27833	1006
2	rs7593173	A	T	0.27833	1006
2	rs7593619	A	C	0.27833	1006
2	rs7570455	C	A	0.27833	1006
2	rs1521967	T	A	0.27833	1006
2	rs1521966	C	T	0.0347913	1006
2	rs74392001	G	C	0.0487078	1006
2	rs2861676	A	G	0.156064	1006
2	rs6743633	T	C	0.225646	1006
2	rs7582036	G	A	0.223658	1006
2	rs114191787	G	A	0.0119284	1006
2	rs1521965	C	T	0.224652	1006
2	rs6707613	A	G	0.225646	1006
2	rs17015740	C	T	0.223658	1006
2	rs112215578	G	A	0.0178926	1006
2	rs28612822	A	G	0.225646	1006
2	rs1915842	G	A	0.9334	1006
2	rs17015751	C	A	0.0715706	1006
2	rs74356766	T	A	0.0735586	1006
2	rs1112015	G	A	0.22664	1006
2	rs1112014	A	G	0.225646	1006
2	rs2861677	C	T	0.225646	1006
2	rs1402909	T	C	0.260437	1006
2	rs138484652	G	C	0.0417495	1006
2	rs62165719	A	T	0.0139165	1006
2	rs4853415	A	C	0.22664	1006
2	rs4853416	T	G	0.22664	1006
2	rs4853417	C	T	0.22664	1006
2	rs4853418	T	C	0.227634	1006
2	rs4853419	A	C	0.227634	1006
2	rs17647989	C	A	0.199801	1006
2	rs62155658	G	A	0.22664	1006
2	rs1610260	C	G	0.22664	1006
2	rs4853420	G	T	0.199801	1006
2	rs1610261	A	G	0.227634	1006
2	rs55656401	A	G	0.199801	1006
2	rs12473145	G	A	0.256461	1006
2	rs78932817	C	T	0.143141	1006
2	rs1521968	T	G	0.790258	1006
2	rs1521969	A	T	0.282306	1006
2	rs17648129	G	C	0.190855	1006
2	rs1521970	C	G	0.761431	1006
2	rs11883728	T	C	0.476143	1006
2	rs13339861	C	T	0.191849	1006
2	rs41489944	T	C	0.190855	1006
2	rs17038284	G	T	0.190855	1006
2	rs72812660	C	T	0.188867	1006
2	rs72812661	C	T	0.188867	1006
2	rs72812662	T	C	0.188867	1006
2	rs72812663	G	C	0.190855	1006
2	rs17015759	C	T	0.190855	1006
2	rs61287497	C	T	0.190855	1006
2	rs113592755	A	G	0.0516899	1006
2	rs61073972	C	T	0.190855	1006
2	rs13339831	C	T	0.190855	1006
2	rs13339761	A	G	0.190855	1006
2	rs13339866	T	C	0.190855	1006
2	rs1357205	G	T	0.190855	1006
2	rs1357206	A	G	0.191849	1006
2	rs1521972	C	T	0.452286	1006
2	rs1521973	T	C	0.191849	1006
2	rs35790509	T	A	0.474155	1006
2	rs72812666	A	G	0.191849	1006
2	rs4853421	T	A	0.191849	1006
2	rs6744937	T	C	0.476143	1006
2	rs6730260	C	T	0.282306	1006
2	rs1402907	T	C	0.281312	1006
2	rs1521957	A	T	0.281312	1006
2	rs13009823	G	T	0.281312	1006
2	rs149303524	T	C	0.0178926	1006
2	rs1521956	A	C	0.78827	1006
2	rs1402906	T	C	0.78827	1006
2	rs6713422	A	G	0.317097	1006
2	rs1402905	A	G	0.595427	1006
2	rs74652860	C	T	0.028827	1006
2	rs6761240	T	C	0.317097	1006
2	rs1521955	C	T	0.568588	1006
2	rs7564227	T	C	0.193837	1006
2	rs36051150	T	C	0.055666	1006
2	rs6708376	A	G	0.505964	1006
2	rs34013276	G	A	0.284294	1006
2	rs955168	A	G	0.790258	1006
2	rs28379341	A	T	0.193837	1006
2	rs62155659	T	A	0.255467	1006
2	rs72812669	G	A	0.191849	1006
2	rs72812670	A	C	0.191849	1006
2	rs72812671	G	C	0.191849	1006
2	rs72812673	A	G	0.191849	1006
2	rs7567670	A	G	0.16998	1006
2	rs7567919	A	G	0.16998	1006
2	rs17015772	C	T	0.026839	1006
2	rs77926175	C	T	0.0447316	1006
2	rs72812675	G	A	0.16998	1006
2	rs78197646	G	A	0.0397614	1006
2	rs72812676	A	G	0.191849	1006
2	rs12991976	G	A	0.286282	1006
2	rs1915772	A	G	0.259443	1006
2	rs72812677	T	A	0.23161	1006
2	rs72812678	C	G	0.258449	1006
2	rs77956974	A	G	0.0467197	1006
2	rs72812679	A	C	0.196819	1006
2	rs55717923	C	A	0.258449	1006
2	rs56401470	A	G	0.461233	1006
2	rs62157263	G	A	0.285288	1006
2	rs10520215	C	T	0.16004	1006
2	rs6761445	C	T	0.306163	1006
2	rs1521954	T	A	0.306163	1006
2	rs1521953	A	G	0.789264	1006
2	rs13033623	T	C	0.026839	1006
2	rs1608053	A	C	0.789264	1006
2	rs1608052	A	C	0.790258	1006
2	rs75968695	G	A	0.0318091	1006
2	rs7563322	G	A	0.285288	1006
2	rs35257198	T	C	0.256461	1006
2	rs72812684	G	T	0.170974	1006
2	rs6744850	A	C	0.503976	1006
2	rs1996768	A	G	0.282306	1006
2	rs1996767	A	G	0.78827	1006
2	rs1996766	A	G	0.596421	1006
2	rs17648521	G	A	0.191849	1006
2	rs146562371	T	C	0.0159046	1006
2	rs62157265	T	C	0.0139165	1006
2	rs1521959	G	A	0.0208748	1006
2	rs28637977	T	C	0.195825	1006
2	rs72812687	T	C	0.257455	1006
2	rs28753700	G	A	0.173956	1006
2	rs4852457	A	G	0.195825	1006
2	rs62157266	C	T	0.257455	1006
2	rs4853422	C	T	0.738569	1006
2	rs13395260	C	T	0.56163	1006
2	rs1546725	C	G	0.736581	1006
2	rs11890529	G	T	0.589463	1006
2	rs2902019	A	G	0.589463	1006
2	rs1879655	G	T	0.596421	1006
2	rs72812692	T	C	0.206759	1006
2	rs12469549	G	A	0.295229	1006
2	rs13427823	A	T	0.26839	1006
2	rs1915775	T	G	0.803181	1006
2	rs114996772	A	G	0.00994036	1006
2	rs6547216	A	G	0.802187	1006
2	rs72812697	C	G	0.00695825	1006
2	rs72812698	C	G	0.159046	1006
2	rs143046817	T	C	0.0129225	1006
2	rs34312950	C	G	0.287276	1006
2	rs79370224	G	A	0.026839	1006
2	rs4300858	G	A	0.779324	1006
2	rs10169228	A	G	0.781312	1006
2	rs10169457	A	C	0.782306	1006
2	rs138982464	T	A	0.135189	1006
2	rs1915751	T	C	0.156064	1006
2	rs7608086	A	G	0.798211	1006
2	rs7595771	T	C	0.027833	1006
2	rs11899405	G	A	0.156064	1006
2	rs56120413	T	C	0.157058	1006
2	rs115347368	G	A	0.0258449	1006
2	rs72812700	T	C	0.156064	1006
2	rs2139974	T	G	0.798211	1006
2	rs116504988	T	C	0.00497018	1006
2	rs1915752	T	G	0.28827	1006
2	rs13014483	T	C	0.286282	1006
2	rs12618794	C	T	0.281312	1006
2	rs11675625	A	G	0.0139165	1006
2	rs1915753	C	G	0.473161	1006
2	rs145110787	C	T	0.00894632	1006
2	rs77492170	C	T	0.0904573	1006
2	rs56136828	G	C	0.156064	1006
2	rs1915755	C	G	0.61332	1006
2	rs1915756	T	A	0.157058	1006
2	rs115017125	G	A	0.0168986	1006
2	rs4145992	A	C	0.611332	1006
2	rs9798191	A	C	0.290258	1006
2	rs9309537	T	C	0.570577	1006
2	rs111425344	G	A	0.0208748	1006
2	rs6547217	C	T	0.911531	1006
2	rs17015783	A	T	0.026839	1006
2	rs7559529	T	C	0.650099	1006
2	rs6750861	G	T	0.61829	1006
2	rs72814603	G	A	0.00695825	1006
2	rs6708781	T	C	0.650099	1006
2	rs12612243	C	T	0.884692	1006
2	rs11126688	G	T	0.648111	1006
2	rs13019505	A	T	0.275348	1006
2	rs13020258	G	C	0.276342	1006
2	rs1915757	A	G	0.911531	1006
2	rs17648900	A	G	0.26839	1006
2	rs6712350	A	T	0.703777	1006
2	rs12329204	C	A	0.884692	1006
2	rs79682091	C	A	0.0417495	1006
2	rs12328444	A	G	0.884692	1006
2	rs7566926	A	G	0.236581	1006
2	rs1915758	A	G	0.912525	1006
2	rs1915760	T	C	0.675944	1006
2	rs4852458	A	G	0.675944	1006
2	rs12624133	C	T	0.342942	1006
2	rs4852459	A	T	0.269384	1006
2	rs2204072	T	G	0.67495	1006
2	rs4852460	T	C	0.272366	1006
2	rs75141638	G	A	0.027833	1006
2	rs72814609	G	A	0.0318091	1006
2	rs73946227	T	A	0.028827	1006
2	rs73946228	T	A	0.028827	1006
2	rs73946230	G	A	0.028827	1006
2	rs1949660	G	A	0.614314	1006
2	rs73946231	C	T	0.028827	1006
2	rs57684395	A	G	0.027833	1006
2	rs60283164	G	A	0.027833	1006
2	rs7566244	T	C	0.804175	1006
2	rs57918501	T	C	0.027833	1006
2	rs7605262	C	T	0.615308	1006
2	rs59955316	A	T	0.027833	1006
2	rs17015802	T	A	0.027833	1006
2	rs17015804	G	T	0.027833	1006
2	rs59487094	C	G	0.027833	1006
2	rs17015807	A	G	0.027833	1006
2	rs73946236	T	C	0.027833	1006
2	rs73946237	G	A	0.027833	1006
2	rs73939929	G	T	0.027833	1006
2	rs17015808	G	C	0.027833	1006
2	rs7609031	C	T	0.027833	1006
2	rs7609242	G	A	0.027833	1006
2	rs7609301	C	T	0.027833	1006
2	rs7609399	C	T	0.027833	1006
2	rs7609403	C	A	0.027833	1006
2	rs4853423	A	G	0.67495	1006
2	rs7582942	A	T	0.027833	1006
2	rs60458749	C	A	0.027833	1006
2	rs7585834	A	C	0.270378	1006
2	rs2861734	C	G	0.643141	1006
2	rs2861735	G	A	0.615308	1006
2	rs17015842	A	C	0.027833	1006
2	rs17015843	C	T	0.027833	1006
2	rs73939933	A	T	0.027833	1006
2	rs6727065	T	C	0.373757	1006
2	rs17015845	C	T	0.028827	1006
2	rs17015848	C	A	0.027833	1006
2	rs59173188	G	A	0.027833	1006
2	rs17015849	A	G	0.027833	1006
2	rs57927469	G	A	0.027833	1006
2	rs57101065	G	A	0.027833	1006
2	rs59575840	T	A	0.027833	1006
2	rs57823726	C	T	0.027833	1006
2	rs56764450	C	A	0.027833	1006
2	rs57720298	A	T	0.027833	1006
2	rs79093615	C	T	0.128231	1006
2	rs17015851	C	G	0.027833	1006
2	rs17015854	T	C	0.027833	1006
2	rs73939934	C	T	0.027833	1006
2	rs11902843	A	G	0.027833	1006
2	rs11892327	C	T	0.027833	1006
2	rs1915766	A	G	0.676938	1006
2	rs11903030	A	G	0.176938	1006
2	rs17015866	C	T	0.028827	1006
2	rs17015868	T	C	0.027833	1006
2	rs1949661	C	T	0.616302	1006
2	rs55780012	G	A	0.027833	1006
2	rs74647391	G	A	0.027833	1006
2	rs7607773	C	T	0.617296	1006
2	rs4600686	T	C	0.10835	1006
2	rs2902034	C	T	0.913519	1006
2	rs6721625	T	C	0.885686	1006
2	rs6706568	G	A	0.885686	1006
2	rs6721888	T	G	0.885686	1006
2	rs1915764	A	G	0.885686	1006
2	rs1915763	C	T	0.885686	1006
2	rs1915762	A	G	0.913519	1006
2	rs4145991	G	A	0.885686	1006
2	rs4853424	A	T	0.885686	1006
2	rs4853425	C	T	0.885686	1006
2	rs4853426	G	C	0.281312	1006
2	rs6710720	C	A	0.885686	1006
2	rs10192052	T	C	0.885686	1006
2	rs10203406	A	G	0.649105	1006
2	rs72814617	G	A	0.0874751	1006
2	rs4622760	T	C	0.884692	1006
2	rs4567959	G	A	0.913519	1006
2	rs4417742	C	T	0.885686	1006
2	rs4281927	T	C	0.885686	1006
2	rs17015883	C	A	0.0109344	1006
2	rs4308142	C	T	0.885686	1006
2	rs1915767	T	C	0.913519	1006
2	rs1915768	T	C	0.885686	1006
2	rs72814619	G	T	0.236581	1006
2	rs2090866	T	C	0.885686	1006
2	rs2090867	C	T	0.885686	1006
2	rs2103005	G	A	0.885686	1006
2	rs1915769	G	A	0.885686	1006
2	rs145765935	G	C	0.0159046	1006
2	rs17015885	G	A	0.027833	1006
2	rs10205004	T	G	0.853877	1006
2	rs72814620	C	T	0.0109344	1006
2	rs10205218	T	A	0.882704	1006
2	rs17596298	T	G	0.236581	1006
2	rs10193046	C	G	0.854871	1006
2	rs6756064	A	G	0.854871	1006
2	rs6727654	C	T	0.854871	1006
2	rs2222382	C	A	0.853877	1006
2	rs1915770	A	T	0.852883	1006
2	rs115350697	G	A	0.0109344	1006
2	rs10208925	T	C	0.374751	1006
2	rs2861680	G	A	0.615308	1006
2	rs10199379	G	T	0.853877	1006
2	rs1915771	T	C	0.853877	1006
2	rs12713970	A	G	0.854871	1006
2	rs148706102	C	T	0.0168986	1006
2	rs2077819	G	A	0.615308	1006
2	rs71424834	A	C	0.240557	1006
2	rs75420514	T	A	0.129225	1006
2	rs2077820	T	C	0.854871	1006
2	rs10197660	T	C	0.346918	1006
2	rs10185341	G	A	0.356859	1006
2	rs10185612	G	A	0.853877	1006
2	rs2861682	T	A	0.853877	1006
2	rs10188386	C	G	0.853877	1006
2	rs73937116	C	T	0.027833	1006
2	rs10200751	T	C	0.853877	1006
2	rs4467299	T	C	0.88171	1006
2	rs4455185	C	T	0.853877	1006
2	rs10188590	C	A	0.853877	1006
2	rs137952090	G	C	0.0168986	1006
2	rs10164836	A	G	0.853877	1006
2	rs12713971	G	A	0.853877	1006
2	rs17650114	C	T	0.238569	1006
2	rs17015903	G	A	0.027833	1006
2	rs4455186	C	T	0.853877	1006
2	rs4346414	T	A	0.60835	1006
2	rs7579683	C	T	0.027833	1006
2	rs12613286	A	G	0.614314	1006
2	rs12619683	G	T	0.614314	1006
2	rs6730484	G	A	0.027833	1006
2	rs13415355	C	T	0.341948	1006
2	rs6758711	A	G	0.027833	1006
2	rs76811732	C	G	0.027833	1006
2	rs10171698	A	G	0.614314	1006
2	rs4083088	G	T	0.614314	1006
2	rs4083087	C	G	0.88171	1006
2	rs4314020	T	C	0.615308	1006
2	rs4398300	G	A	0.614314	1006
2	rs4402794	G	C	0.614314	1006
2	rs10198289	C	T	0.614314	1006
2	rs10198380	C	T	0.341948	1006
2	rs4355147	T	C	0.880716	1006
2	rs11904464	T	C	0.027833	1006
2	rs4075114	A	T	0.614314	1006
2	rs114386663	G	A	0.0258449	1006
2	rs4241273	T	C	0.455268	1006
2	rs80232126	T	C	0.0168986	1006
2	rs147556748	G	A	0.0328032	1006
2	rs66831683	A	G	0.487078	1006
2	rs67162799	A	C	0.487078	1006
2	rs9309538	C	G	0.487078	1006
2	rs9309539	C	T	0.487078	1006
2	rs9309540	A	G	0.487078	1006
2	rs9309541	A	G	0.487078	1006
2	rs9309542	G	T	0.487078	1006
2	rs9309543	G	A	0.487078	1006
2	rs10205505	G	T	0.487078	1006
2	rs17691986	T	C	0.237575	1006
2	rs10170906	T	C	0.487078	1006
2	rs6746031	G	A	0.489066	1006
2	rs6761498	T	C	0.489066	1006
2	rs72814629	C	T	0.111332	1006
2	rs6761747	T	C	0.489066	1006
2	rs11904716	C	A	0.262425	1006
2	rs6750474	G	T	0.486083	1006
2	rs10164874	C	T	0.486083	1006
2	rs35133517	C	G	0.235586	1006
2	rs114914223	G	A	0.0318091	1006
2	rs17015915	C	G	0.10835	1006
2	rs2139975	C	T	0.224652	1006
2	rs12713972	A	G	0.37674	1006
2	rs10168481	C	G	0.487078	1006
2	rs10165807	T	C	0.205765	1006
2	rs111284462	T	C	0.0477137	1006
2	rs10200759	G	A	0.484095	1006
2	rs1915774	C	T	0.484095	1006
2	rs1915773	A	T	0.485089	1006
2	rs6755793	T	C	0.750497	1006
2	rs72814634	T	A	0.0337972	1006
2	rs10520217	C	T	0.265408	1006
2	rs73937124	G	A	0.0795229	1006
2	rs10520218	T	C	0.238569	1006
2	rs1261225	G	T	0.2833	1006
2	rs78959569	C	T	0.0149105	1006
2	rs1261226	T	C	0.549702	1006
2	rs1666774	A	T	0.284294	1006
2	rs1666775	A	C	0.66501	1006
2	rs1261227	A	G	0.549702	1006
2	rs986385	T	C	0.26839	1006
2	rs75165763	T	A	0.0506958	1006
2	rs986386	T	G	0.235586	1006
2	rs1448215	C	A	0.111332	1006
2	rs6723893	A	G	0.027833	1006
2	rs57872194	C	T	0.027833	1006
2	rs35989906	A	G	0.246521	1006
2	rs57291948	T	G	0.027833	1006
2	rs17015932	T	C	0.027833	1006
2	rs6724726	A	C	0.027833	1006
2	rs6753794	G	A	0.027833	1006
2	rs6711658	T	G	0.027833	1006
2	rs73937126	T	C	0.027833	1006
2	rs72814639	A	T	0.00894632	1006
2	rs140422123	T	C	0.0149105	1006
2	rs1992886	G	A	0.230616	1006
2	rs13012501	G	C	0.244533	1006
2	rs17839420	A	T	0.028827	1006
2	rs11896351	T	C	0.027833	1006
2	rs17839421	G	A	0.027833	1006
2	rs73937128	G	A	0.028827	1006
2	rs1261228	C	T	0.659046	1006
2	rs1261229	T	C	0.2833	1006
2	rs1261230	C	T	0.659046	1006
2	rs149002629	C	T	0.0308151	1006
2	rs62157327	G	A	0.0328032	1006
2	rs17015934	C	T	0.028827	1006
2	rs72814642	C	T	0.00894632	1006
2	rs17015936	T	G	0.028827	1006
2	rs73937129	T	G	0.027833	1006
2	rs1597152	T	A	0.245527	1006
2	rs17015937	G	A	0.105368	1006
2	rs1261231	C	T	0.280318	1006
2	rs57295279	T	C	0.028827	1006
2	rs1261232	A	G	0.667992	1006
2	rs56163476	C	A	0.0139165	1006
2	rs17015943	A	G	0.027833	1006
2	rs73937130	G	C	0.027833	1006
2	rs11126689	G	A	0.249503	1006
2	rs17015944	A	G	0.027833	1006
2	rs1344379	C	T	0.563618	1006
2	rs141904886	C	T	0.0168986	1006
2	rs6734265	T	A	0.027833	1006
2	rs1666762	A	G	0.251491	1006
2	rs59682254	G	C	0.027833	1006
2	rs116722585	C	T	0.0228628	1006
2	rs17015946	T	C	0.027833	1006
2	rs12477128	T	A	0.210736	1006
2	rs73937131	G	A	0.027833	1006
2	rs1261233	G	A	0.219682	1006
2	rs145254071	G	T	0.0188867	1006
2	rs112834521	G	A	0.0526839	1006
2	rs58320108	G	T	0.124254	1006
2	rs72925779	A	G	0.134195	1006
2	rs34425948	C	T	0.218688	1006
2	rs1261234	A	G	0.122266	1006
2	rs76770534	C	T	0.0328032	1006
2	rs76595579	G	T	0.0337972	1006
2	rs1261235	T	G	0.262425	1006
2	rs74738526	C	G	0.0318091	1006
2	rs12986641	T	C	0.0447316	1006
2	rs12986856	T	C	0.0467197	1006
2	rs140950234	T	A	0.0129225	1006
2	rs77733689	A	C	0.0467197	1006
2	rs7601897	A	T	0.101392	1006
2	rs17692905	C	T	0.0516899	1006
2	rs34188064	T	C	0.00894632	1006
2	rs13000084	C	A	0.0526839	1006
2	rs17692933	A	C	0.28827	1006
2	rs17692957	C	T	0.0516899	1006
2	rs13001435	G	T	0.0526839	1006
2	rs1261236	A	T	0.72664	1006
2	rs13007327	G	A	0.0526839	1006
2	rs13007459	C	A	0.0516899	1006
2	rs34474458	C	T	0.0526839	1006
2	rs13008392	G	A	0.0526839	1006
2	rs17693030	A	G	0.0775348	1006
2	rs35919794	A	T	0.0526839	1006
2	rs36072286	T	C	0.0516899	1006
2	rs35743083	T	C	0.0526839	1006
2	rs11674703	T	C	0.0526839	1006
2	rs13014457	C	T	0.0526839	1006
2	rs11679961	A	C	0.0526839	1006
2	rs11691084	C	T	0.0526839	1006
2	rs11691141	C	G	0.0526839	1006
2	rs71424839	A	G	0.111332	1006
2	rs71424840	T	C	0.0526839	1006
2	rs56679430	T	A	0.39662	1006
2	rs74812747	G	T	0.0596421	1006
2	rs77978136	C	T	0.0616302	1006
2	rs13027536	A	G	0.082505	1006
2	rs79406667	G	A	0.0586481	1006
2	rs78588609	C	T	0.054672	1006
2	rs11683300	A	G	0.0516899	1006
2	rs11695755	C	T	0.0516899	1006
2	rs10520219	G	A	0.109344	1006
2	rs10520220	G	C	0.305169	1006
2	rs10520221	T	C	0.363817	1006
2	rs11679452	T	C	0.0516899	1006
2	rs114573481	G	A	0.0109344	1006
2	rs28391555	T	C	0.0596421	1006
2	rs28739430	T	G	0.0596421	1006
2	rs17015957	A	G	0.11332	1006
2	rs55857353	C	T	0.0516899	1006
2	rs77087565	T	C	0.0606362	1006
2	rs17015960	A	G	0.11332	1006
2	rs35119416	T	G	0.0526839	1006
2	rs11893407	T	C	0.412525	1006
2	rs56330221	A	G	0.11332	1006
2	rs11898645	A	G	0.412525	1006
2	rs62157331	C	G	0.295229	1006
2	rs115711986	G	A	0.027833	1006
2	rs11677315	T	C	0.083499	1006
2	rs1261238	A	G	0.746521	1006
2	rs11693972	C	G	0.0228628	1006
2	rs75587193	G	C	0.0248509	1006
2	rs77592775	A	G	0.0248509	1006
2	rs77438269	C	T	0.0248509	1006
2	rs17693274	T	C	0.303181	1006
2	rs150242265	T	A	0.0238569	1006
2	rs13384662	G	A	0.0248509	1006
2	rs78870205	T	C	0.027833	1006
2	rs13388378	G	C	0.0248509	1006
2	rs11683503	T	C	0.0785288	1006
2	rs11126690	T	C	0.38171	1006
2	rs76951781	A	G	0.0238569	1006
2	rs113978203	G	T	0.0248509	1006
2	rs77926636	C	T	0.0248509	1006
2	rs77285775	A	G	0.0238569	1006
2	rs28847391	G	T	0.0238569	1006
2	rs28769108	G	A	0.0238569	1006
2	rs2121926	C	G	0.0318091	1006
2	rs34611177	A	T	0.0526839	1006
2	rs28787325	G	T	0.0198807	1006
2	rs58584065	C	T	0.292247	1006
2	rs10186284	C	G	0.0198807	1006
2	rs10186665	G	A	0.0198807	1006
2	rs72814649	C	T	0.209742	1006
2	rs78058392	G	A	0.0198807	1006
2	rs76851891	A	G	0.0228628	1006
2	rs115854790	A	T	0.0198807	1006
2	rs114950685	C	T	0.0198807	1006
2	rs79012270	G	A	0.0198807	1006
2	rs28676893	C	A	0.365805	1006
2	rs79928177	A	T	0.0198807	1006
2	rs76490445	T	A	0.0198807	1006
2	rs12618775	T	C	0.0238569	1006
2	rs80324131	C	T	0.0198807	1006
2	rs1261237	T	A	0.0248509	1006
2	rs17749772	C	T	0.282306	1006
2	rs12617352	G	A	0.0308151	1006
2	rs17015977	A	C	0.0308151	1006
2	rs72622667	T	G	0.0308151	1006
2	rs12618963	G	A	0.0308151	1006
2	rs62157334	C	T	0.280318	1006
2	rs75291412	A	G	0.0308151	1006
2	rs77217237	G	A	0.0159046	1006
2	rs79426549	C	A	0.0228628	1006
2	rs72622668	C	T	0.026839	1006
2	rs72622669	C	A	0.026839	1006
2	rs72622670	T	C	0.0308151	1006
2	rs17749826	G	A	0.0387674	1006
2	rs72622671	G	A	0.0308151	1006
2	rs72622672	T	G	0.0308151	1006
2	rs10520222	C	T	0.0397614	1006
2	rs111275911	C	T	0.0139165	1006
2	rs56975070	C	T	0.026839	1006
2	rs57384678	A	G	0.0308151	1006
2	rs11676773	A	G	0.0526839	1006
2	rs144057517	C	T	0.0228628	1006
2	rs13008188	G	A	0.0387674	1006
2	rs78358263	T	C	0.0228628	1006
2	rs62157335	C	T	0.338966	1006
2	rs6741997	G	A	0.347913	1006
2	rs116353904	T	C	0.0427435	1006
2	rs11694350	G	A	0.0397614	1006
2	rs80188211	G	T	0.0228628	1006
2	rs80137674	A	T	0.0228628	1006
2	rs62157336	C	T	0.262425	1006
2	rs62157337	C	G	0.0149105	1006
2	rs72814654	C	T	0.0745527	1006
2	rs1630540	A	T	0.924453	1006
2	rs17015989	G	A	0.0954274	1006
2	rs1666768	G	A	0.544732	1006
2	rs17016000	T	C	0.201789	1006
2	rs34552649	C	T	0.175944	1006
2	rs80306400	A	G	0.0516899	1006
2	rs74327757	T	C	0.0894632	1006
2	rs4853428	A	C	0.150099	1006
2	rs74771514	A	G	0.027833	1006
2	rs13427506	C	G	0.0636183	1006
2	rs112850878	T	C	0.0775348	1006
2	rs13427864	C	G	0.05666	1006
2	rs1666769	C	T	0.656064	1006
2	rs1666770	G	T	0.67495	1006
2	rs6744763	G	C	0.0606362	1006
2	rs666384	C	T	0.157058	1006
2	rs402221	C	T	0.157058	1006
2	rs367780	A	G	0.158052	1006
2	rs384761	T	C	0.297217	1006
2	rs423471	C	T	0.158052	1006
2	rs384794	T	C	0.157058	1006
2	rs368963	A	T	0.814115	1006
2	rs1915761	A	T	0.0576541	1006
2	rs6710030	T	C	0.662028	1006
2	rs6723462	A	G	0.144135	1006
2	rs77524765	A	T	0.084493	1006
2	rs4432481	G	A	0.520875	1006
2	rs2594480	A	G	0.662028	1006
2	rs2685275	C	T	0.662028	1006
2	rs10179468	T	C	0.0576541	1006
2	rs811526	A	C	0.661034	1006
2	rs789304	G	C	0.811133	1006
2	rs283819	A	C	0.724652	1006
2	rs7565256	T	G	0.151093	1006
2	rs7604138	C	A	0.152087	1006
2	rs283820	T	C	0.658052	1006
2	rs7565280	T	G	0.150099	1006
2	rs7604159	C	T	0.150099	1006
2	rs1656308	A	G	0.659046	1006
2	rs1666772	C	T	0.659046	1006
2	rs283821	A	G	0.811133	1006
2	rs4270377	G	C	0.213718	1006
2	rs283822	A	G	0.27833	1006
2	rs11126691	G	C	0.532803	1006
2	rs7565752	T	C	0.533797	1006
2	rs17016049	T	C	0.534791	1006
2	rs10520223	A	G	0.535785	1006
2	rs34242972	A	T	0.532803	1006
2	rs35748405	A	G	0.532803	1006
2	rs17016056	T	C	0.532803	1006
2	rs17016057	T	G	0.533797	1006
2	rs56107919	T	A	0.532803	1006
2	rs56156859	C	A	0.532803	1006
2	rs17016058	G	A	0.533797	1006
2	rs13005514	A	G	0.532803	1006
2	rs12614535	C	A	0.486083	1006
2	rs12620914	A	G	0.532803	1006
2	rs12614561	C	T	0.532803	1006
2	rs12614588	C	T	0.532803	1006
2	rs12620984	A	G	0.532803	1006
2	rs13012129	G	A	0.532803	1006
2	rs13011775	A	G	0.532803	1006
2	rs5002172	T	C	0.533797	1006
2	rs5002173	G	A	0.533797	1006
2	rs146599142	C	A	0.0119284	1006
2	rs115092731	G	A	0.0129225	1006
2	rs283823	C	T	0.213718	1006
2	rs11126692	G	T	0.533797	1006
2	rs10520226	T	C	0.533797	1006
2	rs11686788	T	A	0.533797	1006
2	rs10520227	G	A	0.0536779	1006
2	rs10179963	C	T	0.533797	1006
2	rs10192550	T	C	0.533797	1006
2	rs1839108	T	C	0.533797	1006
2	rs13031947	C	T	0.0536779	1006
2	rs283825	A	G	0.16004	1006
2	rs12617493	G	A	0.533797	1006
2	rs283826	G	A	0.213718	1006
2	rs2117728	G	A	0.516899	1006
2	rs283828	G	T	0.214712	1006
2	rs6705751	G	A	0.533797	1006
2	rs283829	A	G	0.750497	1006
2	rs283830	T	C	0.214712	1006
2	rs13009858	A	G	0.0536779	1006
2	rs283831	A	T	0.804175	1006
2	rs78687416	C	G	0.0228628	1006
2	rs10179130	C	T	0.149105	1006
2	rs10520228	A	G	0.121272	1006
2	rs283832	T	C	0.214712	1006
2	rs13030552	C	T	0.0526839	1006
2	rs34977007	C	T	0.0536779	1006
2	rs895757	G	A	0.586481	1006
2	rs13030971	C	G	0.0725646	1006
2	rs374425	A	G	0.215706	1006
2	rs434637	T	C	0.805169	1006
2	rs414509	T	C	0.805169	1006
2	rs2196334	C	T	0.590457	1006
2	rs2196333	T	C	0.591451	1006
2	rs13014524	T	C	0.0705765	1006
2	rs6737587	T	G	0.591451	1006
2	rs12988957	C	T	0.0705765	1006
2	rs688806	C	T	0.2167	1006
2	rs395243	C	T	0.734592	1006
2	rs405595	T	C	0.2167	1006
2	rs436569	A	G	0.2167	1006
2	rs396909	C	T	0.2167	1006
2	rs405254	A	C	0.2167	1006
2	rs34864496	A	T	0.0526839	1006
2	rs3979600	A	G	0.535785	1006
2	rs397749	C	T	0.2167	1006
2	rs396619	T	C	0.2167	1006
2	rs418396	G	A	0.2167	1006
2	rs395701	T	C	0.2167	1006
2	rs417898	G	A	0.2167	1006
2	rs422782	A	G	0.2167	1006
2	rs442513	A	G	0.752485	1006
2	rs437049	G	T	0.2167	1006
2	rs35855457	G	A	0.0526839	1006
2	rs561259	G	A	0.2167	1006
2	rs402329	G	A	0.2167	1006
2	rs1448216	A	T	0.119284	1006
2	rs375644	C	T	0.685885	1006
2	rs12614393	A	C	0.468191	1006
2	rs12620799	C	T	0.468191	1006
2	rs401748	G	A	0.2167	1006
2	rs374604	T	C	0.2167	1006
2	rs374242	A	C	0.2167	1006
2	rs400861	C	A	0.2167	1006
2	rs17016142	G	T	0.120278	1006
2	rs432420	G	T	0.2167	1006
2	rs425048	T	C	0.2167	1006
2	rs422871	C	T	0.2167	1006
2	rs115738282	C	A	0.0228628	1006
2	rs439925	G	A	0.2167	1006
2	rs439914	G	A	0.2167	1006
2	rs380204	G	T	0.2167	1006
2	rs423313	C	A	0.213718	1006
2	rs6547218	G	A	0.470179	1006
2	rs430601	A	T	0.684891	1006
2	rs434922	G	A	0.215706	1006
2	rs425303	C	T	0.215706	1006
2	rs434372	T	A	0.2167	1006
2	rs424662	C	T	0.2167	1006
2	rs430406	C	T	0.2167	1006
2	rs448043	A	G	0.2167	1006
2	rs393149	T	C	0.2167	1006
2	rs409899	G	A	0.2167	1006
2	rs1349078	A	G	0.054672	1006
2	rs429694	A	C	0.2167	1006
2	rs428676	G	A	0.2167	1006
2	rs412656	T	C	0.215706	1006
2	rs1023825	T	G	0.588469	1006
2	rs435133	G	A	0.2167	1006
2	rs436049	G	T	0.215706	1006
2	rs10201092	G	A	0.588469	1006
2	rs364452	C	T	0.2167	1006
2	rs436758	T	C	0.2167	1006
2	rs440752	T	C	0.336978	1006
2	rs446160	A	G	0.2167	1006
2	rs375700	C	T	0.2167	1006
2	rs895758	A	G	0.805169	1006
2	rs143204184	C	T	0.0139165	1006
2	rs426233	T	A	0.2167	1006
2	rs415107	A	G	0.805169	1006
2	rs430298	G	T	0.2167	1006
2	rs398136	G	T	0.2167	1006
2	rs417144	C	T	0.336978	1006
2	rs17701096	A	G	0.0536779	1006
2	rs368506	A	G	0.215706	1006
2	rs369221	A	G	0.805169	1006
2	rs10171097	C	T	0.151093	1006
2	rs3816371	G	T	0.121272	1006
2	rs385742	T	G	0.215706	1006
2	rs113446394	T	C	0.0377734	1006
2	rs369967	A	G	0.2167	1006
2	rs425846	C	T	0.2167	1006
2	rs412912	C	G	0.215706	1006
2	rs396461	T	G	0.337972	1006
2	rs452267	T	C	0.804175	1006
2	rs17016222	C	T	0.120278	1006
2	rs1561009	A	T	0.467197	1006
2	rs77260235	G	C	0.0487078	1006
2	rs2290079	G	C	0.467197	1006
2	rs383969	G	C	0.804175	1006
2	rs374577	T	C	0.336978	1006
2	rs445664	G	T	0.804175	1006
2	rs393580	T	C	0.804175	1006
2	rs433157	C	T	0.336978	1006
2	rs145989215	C	A	0.0208748	1006
2	rs429210	C	G	0.214712	1006
2	rs76706409	C	A	0.104374	1006
2	rs433379	C	T	0.336978	1006
2	rs429777	A	G	0.804175	1006
2	rs77247317	A	G	0.0427435	1006
2	rs395023	G	A	0.805169	1006
2	rs369854	T	C	0.805169	1006
2	rs370195	T	G	0.804175	1006
2	rs395370	G	A	0.804175	1006
2	rs383857	C	G	0.804175	1006
2	rs370957	T	G	0.804175	1006
2	rs415375	C	T	0.804175	1006
2	rs4567963	G	A	0.0328032	1006
2	rs565716	T	C	0.804175	1006
2	rs372679	T	G	0.804175	1006
2	rs364448	A	G	0.805169	1006
2	rs404748	G	A	0.215706	1006
2	rs405288	G	A	0.804175	1006
2	rs114777414	T	C	0.0248509	1006
2	rs423758	G	A	0.804175	1006
2	rs374774	T	C	0.804175	1006
2	rs384056	T	A	0.804175	1006
2	rs392757	T	C	0.804175	1006
2	rs377411	A	C	0.804175	1006
2	rs364811	G	A	0.804175	1006
2	rs364822	G	A	0.804175	1006
2	rs2082828	G	A	0.120278	1006
2	rs430282	C	T	0.804175	1006
2	rs411721	C	G	0.804175	1006
2	rs1982129	T	G	0.467197	1006
2	rs379736	T	C	0.804175	1006
2	rs62156791	A	C	0.054672	1006
2	rs115896449	G	A	0.05666	1006
2	rs381387	T	C	0.804175	1006
2	rs571027	T	C	0.681909	1006
2	rs7580312	T	C	0.804175	1006
2	rs628779	A	G	0.804175	1006
2	rs399060	A	T	0.804175	1006
2	rs399084	A	G	0.804175	1006
2	rs399331	A	T	0.804175	1006
2	rs116526734	T	C	0.0188867	1006
2	rs13025793	C	T	0.122266	1006
2	rs62156792	G	A	0.027833	1006
2	rs283833	G	A	0.804175	1006
2	rs283834	A	G	0.804175	1006
2	rs283835	C	T	0.804175	1006
2	rs283836	G	A	0.804175	1006
2	rs283837	G	T	0.2167	1006
2	rs283838	G	A	0.16004	1006
2	rs11685732	G	A	0.0357853	1006
2	rs115780001	T	G	0.0139165	1006
2	rs6720955	T	C	0.122266	1006
2	rs1448210	T	C	0.466203	1006
2	rs111847801	T	C	0.0208748	1006
2	rs283839	A	G	0.15507	1006
2	rs283840	T	C	0.804175	1006
2	rs13397042	C	T	0.0467197	1006
2	rs13397545	C	T	0.170974	1006
2	rs13422940	A	G	0.0457256	1006
2	rs12713973	G	A	0.170974	1006
2	rs17016301	T	C	0.0357853	1006
2	rs13411558	T	A	0.0447316	1006
2	rs1357399	C	A	0.0457256	1006
2	rs283841	T	A	0.804175	1006
2	rs283842	A	C	0.677932	1006
2	rs13007937	T	C	0.126243	1006
2	rs283843	C	A	0.632207	1006
2	rs283844	A	G	0.977137	1006
2	rs283845	T	C	0.478131	1006
2	rs10204539	T	C	0.156064	1006
2	rs283846	C	T	0.675944	1006
2	rs283847	C	A	0.675944	1006
2	rs283848	T	C	0.675944	1006
2	rs113131091	G	A	0.055666	1006
2	rs283849	T	G	0.675944	1006
2	rs10210952	T	C	0.0437376	1006
2	rs283850	G	C	0.675944	1006
2	rs34683902	C	T	0.127237	1006
2	rs454211	G	A	0.675944	1006
2	rs437587	T	C	0.675944	1006
2	rs426458	A	T	0.675944	1006
2	rs34737809	T	C	0.127237	1006
2	rs477462	A	T	0.803181	1006
2	rs11693264	C	G	0.196819	1006
2	rs71424845	T	C	0.127237	1006
2	rs35947877	C	T	0.127237	1006
2	rs407602	T	C	0.803181	1006
2	rs389326	A	G	0.675944	1006
2	rs381881	G	A	0.675944	1006
2	rs13032204	T	A	0.127237	1006
2	rs35295412	T	C	0.127237	1006
2	rs391013	A	T	0.631213	1006
2	rs10173980	A	G	0.0437376	1006
2	rs373567	A	C	0.476143	1006
2	rs446861	T	C	0.675944	1006
2	rs11674708	T	C	0.127237	1006
2	rs11691046	C	T	0.127237	1006
2	rs1522860	A	G	0.156064	1006
2	rs35901872	C	A	0.127237	1006
2	rs35991521	T	A	0.127237	1006
2	rs144767117	C	T	0.127237	1006
2	rs431165	T	C	0.803181	1006
2	rs372384	A	G	0.803181	1006
2	rs13021495	A	G	0.127237	1006
2	rs435694	C	T	0.498012	1006
2	rs13026733	A	C	0.127237	1006
2	rs11903051	C	A	0.156064	1006
2	rs143421161	C	T	0.0208748	1006
2	rs113861492	T	C	0.128231	1006
2	rs28809855	C	T	0.0437376	1006
2	rs147985296	C	T	0.128231	1006
2	rs112921235	C	G	0.195825	1006
2	rs11904434	G	A	0.156064	1006
2	rs113423517	C	T	0.128231	1006
2	rs635508	A	G	0.804175	1006
2	rs441910	C	T	0.804175	1006
2	rs411642	A	G	0.804175	1006
2	rs445741	T	C	0.804175	1006
2	rs112649222	C	T	0.128231	1006
2	rs369760	G	C	0.804175	1006
2	rs503541	T	G	0.804175	1006
2	rs1086150	T	C	0.476143	1006
2	rs430825	C	T	0.760437	1006
2	rs62156809	C	T	0.0437376	1006
2	rs62156810	G	A	0.0437376	1006
2	rs402180	T	G	0.760437	1006
2	rs402324	G	A	0.763419	1006
2	rs10190194	C	G	0.0437376	1006
2	rs10166454	A	C	0.0437376	1006
2	rs416853	A	G	0.804175	1006
2	rs10190524	G	A	0.0437376	1006
2	rs1584380	G	A	0.143141	1006
2	rs59769009	G	A	0.0437376	1006
2	rs150031924	T	C	0.0139165	1006
2	rs365168	A	G	0.804175	1006
2	rs10166723	A	G	0.0437376	1006
2	rs1584382	C	T	0.0576541	1006
2	rs10190665	C	A	0.0437376	1006
2	rs389821	G	A	0.803181	1006
2	rs369108	C	G	0.760437	1006
2	rs12053014	C	A	0.0437376	1006
2	rs405699	G	A	0.476143	1006
2	rs444321	T	C	0.760437	1006
2	rs12052377	A	T	0.0437376	1006
2	rs12997489	C	G	0.178926	1006
2	rs421009	G	A	0.62326	1006
2	rs13023989	T	C	0.171968	1006
2	rs62156821	C	A	0.0427435	1006
2	rs12998457	G	T	0.170974	1006
2	rs432146	T	C	0.632207	1006
2	rs435920	T	C	0.804175	1006
2	rs12998849	G	C	0.171968	1006
2	rs12998851	G	T	0.171968	1006
2	rs436120	T	C	0.631213	1006
2	rs12998385	A	T	0.171968	1006
2	rs75235420	T	C	0.135189	1006
2	rs448276	G	C	0.630219	1006
2	rs62156822	G	T	0.0457256	1006
2	rs62156823	T	C	0.0516899	1006
2	rs386945	A	G	0.643141	1006
2	rs35087692	C	T	0.316103	1006
2	rs10173129	A	G	0.180915	1006
2	rs441087	T	C	0.771372	1006
2	rs416188	A	C	0.758449	1006
2	rs17016321	A	G	0.0516899	1006
2	rs369500	G	T	0.803181	1006
2	rs17702090	C	A	0.0586481	1006
2	rs13390549	T	A	0.0506958	1006
2	rs13405626	A	G	0.0506958	1006
2	rs414946	A	C	0.764414	1006
2	rs60823436	G	C	0.0447316	1006
2	rs116154328	C	T	0.027833	1006
2	rs4852466	C	A	0.0437376	1006
2	rs364446	C	T	0.476143	1006
2	rs34456488	A	G	0.139165	1006
2	rs378492	T	G	0.642147	1006
2	rs13004360	A	G	0.138171	1006
2	rs379210	T	C	0.816103	1006
2	rs17702221	G	A	0.0437376	1006
2	rs35571172	T	G	0.0487078	1006
2	rs72814698	T	C	0.0159046	1006
2	rs72814699	G	T	0.146123	1006
2	rs1448212	A	G	0.292247	1006
2	rs62156826	A	T	0.0437376	1006
2	rs10520231	A	T	0.0437376	1006
2	rs283903	C	G	0.814115	1006
2	rs4853431	T	C	0.0457256	1006
2	rs10168905	C	T	0.0437376	1006
2	rs283904	G	A	0.801193	1006
2	rs283905	A	T	0.801193	1006
2	rs17753263	T	C	0.204771	1006
2	rs67455413	T	C	0.0357853	1006
2	rs1448213	C	A	0.536779	1006
2	rs72929788	A	G	0.0357853	1006
2	rs17016355	C	T	0.026839	1006
2	rs1522858	T	C	0.539761	1006
2	rs17753345	G	A	0.116302	1006
2	rs115901411	C	T	0.0258449	1006
2	rs716413	T	C	0.723658	1006
2	rs4992282	C	T	0.524851	1006
2	rs6710164	C	T	0.22167	1006
2	rs17702431	T	C	0.192843	1006
2	rs1448214	T	C	0.562624	1006
2	rs71424850	A	G	0.117296	1006
2	rs76818289	G	A	0.127237	1006
2	rs1608234	T	C	0.382704	1006
2	rs113520990	A	G	0.130219	1006
2	rs184018	C	T	0.988072	1006
2	rs12328239	G	A	0.38171	1006
2	rs10174796	G	T	0.714712	1006
2	rs35235129	A	G	0.116302	1006
2	rs140715469	T	C	0.054672	1006
2	rs141446477	T	C	0.116302	1006
2	rs111242459	A	T	0.0298211	1006
2	rs2117724	T	C	0.723658	1006
2	rs112953320	T	C	0.188867	1006
2	rs2861742	A	G	0.724652	1006
2	rs111412411	G	C	0.380716	1006
2	rs13029558	C	T	0.114314	1006
2	rs112281771	G	A	0.196819	1006
2	rs111610171	G	T	0.724652	1006
2	rs187760072	T	C	0.0208748	1006
2	rs13427583	T	G	0.227634	1006
2	rs1522857	A	G	0.780318	1006
2	rs1522856	T	G	0.121272	1006
2	rs75608421	G	C	0.191849	1006
2	rs7609379	A	C	0.527833	1006
2	rs12466693	A	G	0.380716	1006
2	rs7583234	C	T	0.0308151	1006
2	rs7583314	C	T	0.529821	1006
2	rs3820895	A	G	0.028827	1006
2	rs3739144	G	A	0.71173	1006
2	rs59414646	C	T	0.307157	1006
2	rs6547221	A	C	0.72167	1006
2	rs77194387	G	A	0.114314	1006
2	rs1522855	C	T	0.723658	1006
2	rs72816606	A	G	0.0298211	1006
2	rs2073445	G	T	0.724652	1006
2	rs62640882	C	T	0.0437376	1006
2	rs6738657	T	C	0.307157	1006
2	rs6723688	G	T	0.724652	1006
2	rs6723627	C	T	0.0308151	1006
2	rs61448477	C	T	0.190855	1006
2	rs2073444	C	A	0.724652	1006
2	rs2073443	G	T	0.0308151	1006
2	rs2073442	T	C	0.724652	1006
2	rs2073441	T	C	0.38171	1006
2	rs1403378	C	T	0.38171	1006
2	rs1375050	T	C	0.309145	1006
2	rs34388852	C	T	0.0298211	1006
2	rs11678047	A	G	0.311133	1006
2	rs185085995	G	A	0.0298211	1006
2	rs190564790	G	A	0.0298211	1006
2	rs7599204	T	C	0.730616	1006
2	rs2049269	G	T	0.384692	1006
2	rs71424851	C	T	0.114314	1006
2	rs34853251	C	A	0.114314	1006
2	rs10168534	T	C	0.384692	1006
2	rs12615591	A	G	0.0357853	1006
2	rs74768849	C	T	0.0516899	1006
2	rs10206626	G	T	0.534791	1006
2	rs112617287	G	A	0.0805169	1006
2	rs573502	T	C	0.73161	1006
2	rs10207445	G	A	0.73161	1006
2	rs10209825	C	T	0.533797	1006
2	rs74659158	C	T	0.0218688	1006
2	rs35520582	A	C	0.115308	1006
2	rs35378870	C	G	0.353877	1006
2	rs12990484	G	A	0.114314	1006
2	rs12990312	C	T	0.119284	1006
2	rs116637422	G	A	0.0536779	1006
2	rs114270777	G	A	0.196819	1006
2	rs34723241	G	A	0.114314	1006
2	rs11682223	T	C	0.196819	1006
2	rs140133135	T	C	0.027833	1006
2	rs114706231	A	T	0.0228628	1006
2	rs34997115	G	A	0.38171	1006
2	rs11126695	T	C	0.196819	1006
2	rs62156847	T	G	0.382704	1006
2	rs34649458	G	A	0.0616302	1006
2	rs72816617	G	A	0.0526839	1006
2	rs62156848	G	A	0.38171	1006
2	rs11677942	G	C	0.233598	1006
2	rs12052490	G	T	0.382704	1006
2	rs11126696	A	G	0.616302	1006
2	rs55677342	C	T	0.379722	1006
2	rs283894	A	G	0.899602	1006
2	rs143013309	G	A	0.0159046	1006
2	rs283895	T	C	0.352883	1006
2	rs283896	A	G	0.951292	1006
2	rs283897	T	C	0.354871	1006
2	rs205549	T	C	0.951292	1006
2	rs283898	A	G	0.908549	1006
2	rs283899	A	G	0.955268	1006
2	rs6705359	C	T	0.0457256	1006
2	rs111613971	C	A	0.0974155	1006
2	rs283900	G	A	0.49503	1006
2	rs61352145	A	G	0.0457256	1006
2	rs283901	A	C	0.955268	1006
2	rs74381984	C	A	0.0168986	1006
2	rs283902	T	A	0.407555	1006
2	rs76841471	T	G	0.0715706	1006
2	rs17016376	C	G	0.0864811	1006
2	rs113602890	C	T	0.0139165	1006
2	rs79656525	A	G	0.0417495	1006
2	rs283851	T	C	0.908549	1006
2	rs283852	C	T	0.493042	1006
2	rs283853	T	C	0.956262	1006
2	rs283869	A	C	0.908549	1006
2	rs283870	A	T	0.908549	1006
2	rs114075565	C	T	0.0129225	1006
2	rs7571744	G	A	0.0467197	1006
2	rs13407396	G	T	0.414513	1006
2	rs145572415	C	T	0.0119284	1006
2	rs36139194	C	G	0.0387674	1006
2	rs7571670	C	T	0.0467197	1006
2	rs13407679	C	T	0.414513	1006
2	rs60134154	A	G	0.0467197	1006
2	rs62156859	C	T	0.0417495	1006
2	rs283874	G	A	0.0506958	1006
2	rs283876	C	G	0.909543	1006
2	rs76765470	A	T	0.0864811	1006
2	rs56329946	A	G	0.0467197	1006
2	rs283877	C	A	0.493042	1006
2	rs283878	G	C	0.955268	1006
2	rs9973764	C	T	0.414513	1006
2	rs283879	C	T	0.955268	1006
2	rs283880	C	G	0.540755	1006
2	rs283881	T	C	0.955268	1006
2	rs2164323	C	T	0.128231	1006
2	rs283882	G	A	0.0626243	1006
2	rs79823357	A	C	0.0258449	1006
2	rs72816637	G	A	0.0516899	1006
2	rs1036392	C	T	0.128231	1006
2	rs283883	C	A	0.956262	1006
2	rs283884	T	A	0.956262	1006
2	rs73940124	G	A	0.0427435	1006
2	rs55669900	C	A	0.0457256	1006
2	rs12611948	A	T	0.415507	1006
2	rs113708620	A	G	0.0864811	1006
2	rs2117727	G	A	0.414513	1006
2	rs1964475	C	G	0.38668	1006
2	rs74350246	C	T	0.0149105	1006
2	rs283886	T	C	0.956262	1006
2	rs1823258	C	G	0.125249	1006
2	rs1403379	A	G	0.388668	1006
2	rs283887	C	G	0.956262	1006
2	rs1349077	G	A	0.388668	1006
2	rs283888	T	G	0.440358	1006
2	rs283889	G	A	0.956262	1006
2	rs10165462	T	C	0.387674	1006
2	rs283890	T	G	0.489066	1006
2	rs34760599	A	C	0.0407555	1006
2	rs2070707	G	T	0.126243	1006
2	rs2070708	T	C	0.126243	1006
2	rs55727845	G	A	0.0725646	1006
2	rs142877017	C	T	0.0159046	1006
2	rs283891	C	G	0.367793	1006
2	rs3739142	G	A	0.388668	1006
2	rs283892	C	T	0.0487078	1006
2	rs12228	A	G	0.956262	1006
2	rs12072	C	T	0.388668	1006
2	rs78092507	C	T	0.0437376	1006
2	rs11674490	G	A	0.084493	1006
2	rs78101793	A	G	0.0864811	1006
2	rs78633635	C	T	0.0437376	1006
2	rs57299379	C	A	0.0626243	1006
2	rs72816645	C	A	0.0516899	1006
2	rs4853434	G	A	0.806163	1006
2	rs4853435	C	T	0.55666	1006
2	rs77318328	A	G	0.0447316	1006
2	rs7608639	G	T	0.428429	1006
2	rs12999504	T	G	0.0447316	1006
2	rs11693507	G	A	0.026839	1006
2	rs11126697	G	A	0.0854871	1006
2	rs113195375	T	A	0.0914513	1006
2	rs80174802	C	T	0.083499	1006
2	rs149485154	G	A	0.0149105	1006
2	rs7572448	A	G	0.510934	1006
2	rs73940127	A	G	0.0656064	1006
2	rs75523965	T	C	0.0477137	1006
2	rs10187987	T	C	0.0596421	1006
2	rs12614387	C	G	0.164016	1006
2	rs17753959	G	A	0.0427435	1006
2	rs72913273	A	T	0.0457256	1006
2	rs13015743	C	T	0.392644	1006
2	rs13422544	A	T	0.121272	1006
2	rs113707785	T	C	0.0447316	1006
2	rs78886876	G	A	0.0447316	1006
2	rs116142821	T	C	0.0198807	1006
2	rs1865572	G	C	0.393638	1006
2	rs79612110	A	G	0.0457256	1006
2	rs10496213	T	G	0.154076	1006
2	rs7595368	A	G	0.0457256	1006
2	rs17016388	A	G	0.129225	1006
2	rs6750149	A	G	0.17992	1006
2	rs6721752	C	T	0.17992	1006
2	rs3769506	G	T	0.178926	1006
2	rs3769505	T	C	0.393638	1006
2	rs11678299	C	G	0.149105	1006
2	rs3819317	G	A	0.149105	1006
2	rs3819316	G	A	0.0178926	1006
2	rs879022	C	T	0.0576541	1006
2	rs11684223	T	C	0.0715706	1006
2	rs3819315	C	T	0.0765408	1006
2	rs879021	C	A	0.405567	1006
2	rs892867	G	A	0.659046	1006
2	rs1963424	T	A	0.0765408	1006
2	rs72816650	C	T	0.0427435	1006
2	rs1969409	T	A	0.661034	1006
2	rs3806561	A	G	0.463221	1006
2	rs6741534	A	G	0.657058	1006
2	rs6713129	C	T	0.412525	1006
2	rs77910881	G	A	0.126243	1006
2	rs80249586	T	C	0.0437376	1006
2	rs72913277	A	G	0.0497018	1006
2	rs113282696	C	T	0.106362	1006
2	rs142010238	A	T	0.0924453	1006
2	rs11904585	A	C	0.116302	1006
2	rs72913280	A	G	0.107356	1006
2	rs1589614	C	T	0.15507	1006
2	rs1829816	C	A	0.0477137	1006
2	rs1829817	C	T	0.15507	1006
2	rs13414662	C	T	0.107356	1006
2	rs1589615	G	A	0.102386	1006
2	rs146266292	G	T	0.0149105	1006
2	rs72913282	C	T	0.0874751	1006
2	rs72913284	G	A	0.107356	1006
2	rs11885714	A	T	0.115308	1006
2	rs139381940	A	C	0.00994036	1006
2	rs11902153	T	C	0.115308	1006
2	rs72816652	C	T	0.115308	1006
2	rs2117725	G	C	0.15507	1006
2	rs76139916	T	A	0.0526839	1006
2	rs11695016	T	C	0.15507	1006
2	rs77235330	C	A	0.0526839	1006
2	rs11689096	G	A	0.102386	1006
2	rs11689105	C	T	0.102386	1006
2	rs11126698	T	G	0.272366	1006
2	rs61600193	G	A	0.0526839	1006
2	rs72913288	T	G	0.102386	1006
2	rs13394849	A	G	0.15507	1006
2	rs62160280	T	A	0.343936	1006
2	rs74425054	C	T	0.0526839	1006
2	rs115905880	C	T	0.0526839	1006
2	rs113346252	A	C	0.0248509	1006
2	rs58545581	T	C	0.102386	1006
2	rs78741121	A	G	0.0526839	1006
2	rs7566775	A	G	0.102386	1006
2	rs80144060	T	C	0.0526839	1006
2	rs75102289	G	A	0.0367793	1006
2	rs77865417	T	C	0.0477137	1006
2	rs138014265	G	T	0.00497018	1006
2	rs76713355	A	G	0.027833	1006
2	rs58047297	G	A	0.115308	1006
2	rs62160281	G	A	0.117296	1006
2	rs80314547	A	T	0.116302	1006
2	rs74389788	C	T	0.121272	1006
2	rs7608033	C	T	0.115308	1006
2	rs55931447	T	C	0.121272	1006
2	rs56271358	T	C	0.116302	1006
2	rs2272110	G	A	0.117296	1006
2	rs2272109	G	A	0.0477137	1006
2	rs56413330	G	A	0.0129225	1006
2	rs72816655	T	C	0.00894632	1006
2	rs113179245	T	C	0.0198807	1006
2	rs72913296	C	A	0.115308	1006
2	rs7588571	G	A	0.354871	1006
2	rs3754810	C	T	0.0626243	1006
2	rs114874655	T	A	0.0685885	1006
2	rs116652994	A	G	0.0685885	1006
2	rs28778097	A	T	0.0477137	1006
2	rs60008595	C	A	0.0526839	1006
2	rs7560121	T	G	0.0685885	1006
2	rs60060680	C	A	0.0526839	1006
2	rs117093849	G	A	0.0526839	1006
2	rs11884052	C	T	0.354871	1006
2	rs143828208	G	A	0.0526839	1006
2	rs114145833	G	A	0.0477137	1006
2	rs12053048	A	G	0.0526839	1006
2	rs112406348	A	G	0.0417495	1006
2	rs115788317	G	A	0.0258449	1006
2	rs148871333	A	T	0.0258449	1006
2	rs112714531	G	C	0.116302	1006
2	rs11885651	G	T	0.184891	1006
2	rs11676009	G	T	0.0367793	1006
2	rs4290683	T	A	0.0526839	1006
2	rs59113942	A	G	0.0526839	1006
2	rs150317685	G	C	0.121272	1006
2	rs116748427	T	C	0.0526839	1006
2	rs114442049	G	A	0.0258449	1006
2	rs114790389	G	T	0.0258449	1006
2	rs6547223	A	T	0.353877	1006
2	rs142107610	G	A	0.028827	1006
2	rs72913301	C	T	0.107356	1006
2	rs115971964	C	A	0.0526839	1006
2	rs116344400	C	T	0.0218688	1006
2	rs62160283	C	A	0.293241	1006
2	rs4853436	A	G	0.998012	1006
2	rs147616162	T	A	0.0695825	1006
2	rs11903496	G	A	0.116302	1006
2	rs12614010	T	C	0.0526839	1006
2	rs12623582	G	A	0.05666	1006
2	rs79521174	T	C	0.0337972	1006
2	rs11696045	G	A	0.347913	1006
2	rs115469364	C	T	0.0477137	1006
2	rs12463495	C	T	0.0536779	1006
2	rs4459759	G	A	0.0695825	1006
2	rs57616262	C	T	0.116302	1006
2	rs13026790	T	C	0.191849	1006
2	rs58697779	G	C	0.0516899	1006
2	rs1000790	G	A	0.358847	1006
2	rs4477949	G	A	0.0516899	1006
2	rs76572765	G	C	0.0337972	1006
2	rs114614372	G	T	0.0666004	1006
2	rs116487921	C	T	0.0377734	1006
2	rs11888133	G	A	0.112326	1006
2	rs11126699	A	G	0.305169	1006
2	rs71424861	A	C	0.0218688	1006
2	rs79795798	G	A	0.0477137	1006
2	rs72915104	G	C	0.125249	1006
2	rs72915106	C	T	0.125249	1006
2	rs17754357	G	T	0.0666004	1006
2	rs17016420	A	G	0.110338	1006
2	rs148370113	G	A	0.0159046	1006
2	rs12471322	G	A	0.271372	1006
2	rs6547225	T	G	0.479125	1006
2	rs17016433	G	A	0.16998	1006
2	rs79898018	T	G	0.0477137	1006
2	rs17016435	A	G	0.112326	1006
2	rs72915108	A	T	0.111332	1006
2	rs986389	T	C	0.140159	1006
2	rs75868666	G	A	0.102386	1006
2	rs986390	A	T	0.140159	1006
2	rs6740353	A	G	0.145129	1006
2	rs113271418	C	T	0.102386	1006
2	rs72816660	C	T	0.11829	1006
2	rs6715347	C	A	0.140159	1006
2	rs6715864	C	T	0.140159	1006
2	rs17016445	C	T	0.168986	1006
2	rs11898002	T	C	0.140159	1006
2	rs75000385	C	T	0.0477137	1006
2	rs6731589	T	G	0.286282	1006
2	rs13027651	G	T	0.140159	1006
2	rs6734901	T	C	0.0725646	1006
2	rs6735061	T	C	0.140159	1006
2	rs116582867	T	G	0.0367793	1006
2	rs6720400	C	A	0.140159	1006
2	rs12621856	T	C	0.140159	1006
2	rs72816666	T	C	0.168986	1006
2	rs7600998	A	G	0.112326	1006
2	rs892865	A	G	0.478131	1006
2	rs2117306	C	T	0.168986	1006
2	rs892866	A	G	0.111332	1006
2	rs17016458	A	C	0.111332	1006
2	rs6747230	T	C	0.140159	1006
2	rs72816667	A	G	0.0258449	1006
2	rs72816668	C	T	0.0218688	1006
2	rs76599191	G	C	0.0347913	1006
2	rs10165389	A	G	0.172962	1006
2	rs11126701	A	G	0.482107	1006
2	rs11685616	G	T	0.0497018	1006
2	rs11692607	T	A	0.293241	1006
2	rs11686890	G	A	0.0387674	1006
2	rs9309546	G	A	0.287276	1006
2	rs6730917	G	A	0.483101	1006
2	rs6749567	T	C	0.141153	1006
2	rs17016473	A	C	0.114314	1006
2	rs10496214	G	T	0.0497018	1006
2	rs11889977	A	T	0.141153	1006
2	rs17754855	C	G	0.168986	1006
2	rs11126702	C	T	0.292247	1006
2	rs17016486	G	A	0.0497018	1006
2	rs72915125	G	A	0.114314	1006
2	rs1991992	G	A	0.171968	1006
2	rs7592506	C	T	0.484095	1006
2	rs12617017	A	G	0.142147	1006
2	rs11126703	C	T	0.142147	1006
2	rs7595533	C	A	0.115308	1006
2	rs7556837	T	A	0.114314	1006
2	rs11888122	T	G	0.142147	1006
2	rs1522863	A	G	0.142147	1006
2	rs10496215	T	C	0.114314	1006
2	rs17016520	T	C	0.0497018	1006
2	rs10496216	A	G	0.0497018	1006
2	rs873153	G	T	0.189861	1006
2	rs56112263	T	C	0.0218688	1006
2	rs1434199	C	G	0.483101	1006
2	rs59584421	A	T	0.166004	1006
2	rs76442837	G	A	0.0407555	1006
2	rs1836213	A	C	0.734592	1006
2	rs17016534	A	G	0.055666	1006
2	rs4133535	C	G	0.164016	1006
2	rs11894237	A	G	0.139165	1006
2	rs6721531	A	T	0.338966	1006
2	rs17704290	G	A	0.0407555	1006
2	rs11673888	C	T	0.164016	1006
2	rs74888338	G	A	0.00695825	1006
2	rs77974536	G	C	0.00695825	1006
2	rs35986447	G	A	0.139165	1006
2	rs72915137	C	T	0.0576541	1006
2	rs4366931	G	A	0.164016	1006
2	rs147849953	A	G	0.00695825	1006
2	rs72915138	A	G	0.055666	1006
2	rs1368961	T	G	0.483101	1006
2	rs75210924	G	C	0.11829	1006
2	rs10496217	G	T	0.11829	1006
2	rs111274531	C	T	0.0318091	1006
2	rs59340330	C	T	0.164016	1006
2	rs58684320	T	C	0.16501	1006
2	rs11680157	G	T	0.055666	1006
2	rs75711626	C	A	0.055666	1006
2	rs2049271	T	C	0.338966	1006
2	rs17016548	A	C	0.055666	1006
2	rs17016549	A	G	0.055666	1006
2	rs13407231	C	T	0.33996	1006
2	rs17016552	C	G	0.34493	1006
2	rs7608247	C	A	0.484095	1006
2	rs6760758	C	T	0.141153	1006
2	rs79657016	C	T	0.055666	1006
2	rs77673608	A	G	0.0139165	1006
2	rs10173485	C	A	0.0457256	1006
2	rs13408575	T	C	0.117296	1006
2	rs11679576	G	A	0.0407555	1006
2	rs9678623	T	C	0.162028	1006
2	rs7576668	T	A	0.141153	1006
2	rs59566255	G	A	0.055666	1006
2	rs7562580	C	A	0.486083	1006
2	rs138961551	C	A	0.0119284	1006
2	rs59028173	T	A	0.11829	1006
2	rs72816677	C	T	0.082505	1006
2	rs17704518	G	A	0.117296	1006
2	rs138334805	G	A	0.0119284	1006
2	rs11682628	C	G	0.16501	1006
2	rs7566994	G	A	0.196819	1006
2	rs7580909	T	A	0.196819	1006
2	rs6719606	G	C	0.50994	1006
2	rs6734557	T	C	0.270378	1006
2	rs13406464	G	A	0.489066	1006
2	rs13406500	C	G	0.506958	1006
2	rs4852467	A	G	0.835984	1006
2	rs4852468	G	T	0.835984	1006
2	rs12990881	C	T	0.835984	1006
2	rs57316581	G	A	0.054672	1006
2	rs13426899	T	G	0.119284	1006
2	rs112787300	C	T	0.0536779	1006
2	rs12713980	G	A	0.657058	1006
2	rs147480182	C	T	0.0387674	1006
2	rs10170099	A	G	0.83499	1006
2	rs193076822	G	A	0.0228628	1006
2	rs56289181	T	C	0.149105	1006
2	rs61688069	A	C	0.202783	1006
2	rs61119600	G	A	0.054672	1006
2	rs58374930	C	T	0.521869	1006
2	rs12475432	G	C	0.795229	1006
2	rs12467244	A	C	0.795229	1006
2	rs188370706	G	A	0.0328032	1006
2	rs147042657	G	A	0.121272	1006
2	rs149306102	G	T	0.05666	1006
2	rs13013198	G	A	0.859841	1006
2	rs146425642	G	A	0.00695825	1006
2	rs57236290	C	T	0.208748	1006
2	rs141035995	A	G	0.120278	1006
2	rs150249341	G	A	0.0576541	1006
2	rs59170103	G	A	0.151093	1006
2	rs11681042	A	G	0.857853	1006
2	rs75932120	G	C	0.233598	1006
2	rs28822731	G	A	0.526839	1006
2	rs62156567	A	C	0.527833	1006
2	rs71424862	A	G	0.233598	1006
2	rs13014743	T	C	0.146123	1006
2	rs12988169	C	G	0.146123	1006
2	rs60570631	G	C	0.647117	1006
2	rs12988208	A	G	0.209742	1006
2	rs12994866	A	G	0.526839	1006
2	rs1529791	T	A	0.0586481	1006
2	rs1529790	G	C	0.0586481	1006
2	rs1529789	G	A	0.209742	1006
2	rs28480055	A	G	0.526839	1006
2	rs1533896	A	T	0.0576541	1006
2	rs77548326	A	T	0.0248509	1006
2	rs1368959	T	G	0.856859	1006
2	rs1434200	G	A	0.856859	1006
2	rs1368958	G	A	0.146123	1006
2	rs12467106	A	G	0.856859	1006
2	rs1529788	G	A	0.856859	1006
2	rs17755611	C	T	0.120278	1006
2	rs4432482	A	G	0.738569	1006
2	rs12713982	T	C	0.637177	1006
2	rs7591785	G	C	0.158052	1006
2	rs7591951	C	A	0.158052	1006
2	rs4853443	A	G	0.859841	1006
2	rs7606198	T	C	0.158052	1006
2	rs13430005	G	T	0.516899	1006
2	rs13404338	A	G	0.516899	1006
2	rs4853444	C	A	0.158052	1006
2	rs4853445	G	A	0.877734	1006
2	rs77282605	A	G	0.0596421	1006
2	rs1434197	C	T	0.736581	1006
2	rs79438744	G	A	0.120278	1006
2	rs4853446	T	A	0.158052	1006
2	rs1434196	T	C	0.859841	1006
2	rs10165209	C	G	0.515905	1006
2	rs4853447	A	G	0.158052	1006
2	rs10177878	T	C	0.514911	1006
2	rs1434195	A	C	0.859841	1006
2	rs17016634	T	G	0.158052	1006
2	rs114039565	T	C	0.0298211	1006
2	rs74776649	C	A	0.0765408	1006
2	rs72816688	A	C	0.0228628	1006
2	rs1368957	T	C	0.084493	1006
2	rs13403490	A	G	0.462227	1006
2	rs115480198	C	G	0.0228628	1006
2	rs1946644	G	T	0.0427435	1006
2	rs6725680	A	G	0.0427435	1006
2	rs7578823	A	C	0.0427435	1006
2	rs150895953	G	C	0.0168986	1006
2	rs7605742	G	A	0.0427435	1006
2	rs1583369	A	G	0.594433	1006
2	rs1583368	A	C	0.594433	1006
2	rs143693458	A	T	0.0119284	1006
2	rs75306088	G	C	0.084493	1006
2	rs13406244	T	A	0.0427435	1006
2	rs79941512	G	C	0.0427435	1006
2	rs1434194	G	A	0.467197	1006
2	rs1434193	A	G	0.466203	1006
2	rs1579563	A	G	0.595427	1006
2	rs116285536	T	C	0.0357853	1006
2	rs13014809	C	T	0.176938	1006
2	rs1594838	G	C	0.0427435	1006
2	rs75889342	A	C	0.0427435	1006
2	rs10779960	C	A	0.439364	1006
2	rs78782552	C	T	0.0347913	1006
2	rs113144578	C	T	0.0129225	1006
2	rs34408224	A	G	0.00695825	1006
2	rs115479198	C	A	0.0616302	1006
2	rs79181659	C	T	0.0427435	1006
2	rs76471160	A	G	0.0357853	1006
2	rs60111084	G	A	0.0427435	1006
2	rs1821419	C	A	0.460239	1006
2	rs12474480	A	G	0.594433	1006
2	rs115796601	G	A	0.0367793	1006
2	rs1347311	A	C	0.991054	1006
2	rs116772202	C	T	0.0427435	1006
2	rs79603909	C	A	0.0387674	1006
2	rs58595444	G	A	0.0427435	1006
2	rs1996867	T	C	0.595427	1006
2	rs1434192	C	T	0.465209	1006
2	rs2861790	T	A	0.0447316	1006
2	rs77611448	G	A	0.0387674	1006
2	rs148518028	C	T	0.0119284	1006
2	rs10193463	G	T	0.529821	1006
2	rs1368962	C	T	0.727634	1006
2	rs6732482	C	T	0.7167	1006
2	rs2082626	A	G	0.7167	1006
2	rs735358	A	G	0.719682	1006
2	rs77190783	A	G	0.0606362	1006
2	rs6755160	T	C	0.715706	1006
2	rs1583371	C	A	0.229622	1006
2	rs1583370	A	T	0.235586	1006
2	rs78090300	T	C	0.0606362	1006
2	rs112231534	C	T	0.026839	1006
2	rs4852469	G	A	0.7167	1006
2	rs146367725	G	A	0.00994036	1006
2	rs35494799	T	C	0.230616	1006
2	rs13001365	A	G	0.230616	1006
2	rs6730443	C	A	0.230616	1006
2	rs17016642	A	G	0.122266	1006
2	rs7607242	A	T	0.230616	1006
2	rs7594788	T	G	0.230616	1006
2	rs7607254	A	C	0.230616	1006
2	rs7580964	C	T	0.230616	1006
2	rs116163333	G	A	0.0238569	1006
2	rs6710298	A	G	0.481113	1006
2	rs6739387	G	A	0.489066	1006
2	rs6739224	C	T	0.684891	1006
2	rs934514	G	A	0.60835	1006
2	rs75241894	A	G	0.117296	1006
2	rs1541951	A	C	0.846918	1006
2	rs7426364	T	C	0.610338	1006
2	rs141846144	G	A	0.0228628	1006
2	rs1434207	T	C	0.610338	1006
2	rs1434206	A	G	0.601392	1006
2	rs2861789	G	A	0.482107	1006
2	rs61704509	G	A	0.119284	1006
2	rs10165219	C	A	0.481113	1006
2	rs934515	G	A	0.119284	1006
2	rs934516	G	A	0.600398	1006
2	rs934517	G	A	0.609344	1006
2	rs7426092	G	T	0.601392	1006
2	rs1541952	G	A	0.600398	1006
2	rs4144315	C	T	0.485089	1006
2	rs6757830	A	C	0.0506958	1006
2	rs114289713	G	A	0.0178926	1006
2	rs2861788	C	T	0.485089	1006
2	rs13393176	A	G	0.0506958	1006
2	rs34168317	C	T	0.0477137	1006
2	rs934510	A	G	0.589463	1006
2	rs1434183	C	G	0.588469	1006
2	rs1897783	T	C	0.153082	1006
2	rs12713983	G	C	0.589463	1006
2	rs17705745	C	T	0.436382	1006
2	rs17016659	A	T	0.0497018	1006
2	rs10208181	C	T	0.589463	1006
2	rs1583367	A	G	0.592445	1006
2	rs140845626	C	T	0.0119284	1006
2	rs1434184	G	A	0.590457	1006
2	rs1434185	A	T	0.591451	1006
2	rs1434186	C	T	0.915507	1006
2	rs934511	C	A	0.591451	1006
2	rs1434187	A	C	0.589463	1006
2	rs17756840	C	T	0.539761	1006
2	rs150685336	C	A	0.0228628	1006
2	rs78499034	A	G	0.0506958	1006
2	rs139564670	C	G	0.0159046	1006
2	rs17016663	G	C	0.10338	1006
2	rs1434189	A	G	0.596421	1006
2	rs1434190	G	A	0.440358	1006
2	rs12624013	G	C	0.105368	1006
2	rs1897784	C	T	0.597416	1006
2	rs17016665	G	C	0.105368	1006
2	rs11674663	C	A	0.0954274	1006
2	rs10190281	A	G	0.156064	1006
2	rs17016673	C	G	0.105368	1006
2	rs17016675	A	G	0.10338	1006
2	rs1368952	C	T	0.183897	1006
2	rs12998775	A	G	0.0626243	1006
2	rs1368953	C	T	0.547714	1006
2	rs12622013	A	G	0.105368	1006
2	rs1124076	G	A	0.735586	1006
2	rs116181483	A	G	0.0427435	1006
2	rs1434191	C	T	0.597416	1006
2	rs4467300	C	T	0.45328	1006
2	rs72818615	C	T	0.0685885	1006
2	rs1368954	C	A	0.557654	1006
2	rs72915200	T	G	0.10338	1006
2	rs13009491	C	T	0.444334	1006
2	rs9973463	G	A	0.559642	1006
2	rs11888732	G	C	0.444334	1006
2	rs2861787	A	G	0.601392	1006
2	rs59953917	A	G	0.10338	1006
2	rs143584147	A	G	0.0139165	1006
2	rs4566392	C	A	0.102386	1006
2	rs7591792	A	G	0.0506958	1006
2	rs4853450	G	C	0.491054	1006
2	rs56135231	C	T	0.238569	1006
2	rs4853451	G	A	0.11829	1006
2	rs6547228	A	C	0.767396	1006
2	rs7596189	A	G	0.675944	1006
2	rs184398403	C	G	0.0178926	1006
2	rs12470852	G	C	0.628231	1006
2	rs10188738	C	T	0.0914513	1006
2	rs11126705	C	T	0.591451	1006
2	rs7572562	C	A	0.130219	1006
2	rs111240857	G	A	0.0745527	1006
2	rs57443532	G	A	0.11332	1006
2	rs113531912	C	T	0.0119284	1006
2	rs146698660	C	T	0.130219	1006
2	rs12472521	G	A	0.590457	1006
2	rs113075417	C	T	0.130219	1006
2	rs72917219	C	T	0.114314	1006
2	rs12622280	T	G	0.175944	1006
2	rs80114760	A	G	0.0685885	1006
2	rs116772009	A	G	0.0248509	1006
2	rs12623011	T	G	0.72167	1006
2	rs79890326	T	C	0.131213	1006
2	rs12623159	T	A	0.604374	1006
2	rs115027739	A	C	0.0377734	1006
2	rs6730065	G	A	0.11332	1006
2	rs151294983	A	C	0.0228628	1006
2	rs11126706	A	G	0.604374	1006
2	rs6733601	G	A	0.843936	1006
2	rs6733622	C	T	0.604374	1006
2	rs11126707	G	A	0.60338	1006
2	rs13418768	G	A	0.0477137	1006
2	rs11126708	G	A	0.082505	1006
2	rs10865441	T	A	0.843936	1006
2	rs113586326	T	C	0.11332	1006
2	rs11126709	G	A	0.200795	1006
2	rs732258	C	T	0.641153	1006
2	rs732259	A	C	0.205765	1006
2	rs732260	G	A	0.205765	1006
2	rs17757203	G	A	0.11332	1006
2	rs4349372	G	C	0.205765	1006
2	rs1434170	C	T	0.11332	1006
2	rs72818623	G	A	0.0387674	1006
2	rs112270032	T	G	0.0248509	1006
2	rs11889051	T	C	0.124254	1006
2	rs4241238	A	G	0.842942	1006
2	rs13382380	G	T	0.237575	1006
2	rs12471468	A	G	0.637177	1006
2	rs13398632	T	C	0.0417495	1006
2	rs10167813	G	T	0.838966	1006
2	rs72917245	T	C	0.11332	1006
2	rs13402353	T	C	0.0894632	1006
2	rs2902048	C	T	0.11332	1006
2	rs733491	A	G	0.11332	1006
2	rs934513	C	T	0.0208748	1006
2	rs934512	A	G	0.838966	1006
2	rs72917249	C	T	0.0924453	1006
2	rs12465102	T	A	0.657058	1006
2	rs6744025	C	T	0.180915	1006
2	rs1434205	T	C	0.180915	1006
2	rs1434204	T	A	0.180915	1006
2	rs10207369	G	C	0.0864811	1006
2	rs1529792	T	C	0.837972	1006
2	rs11892349	A	G	0.0944334	1006
2	rs10496218	G	C	0.0924453	1006
2	rs4144317	C	T	0.0884692	1006
2	rs10496219	G	A	0.0884692	1006
2	rs61454343	G	T	0.237575	1006
2	rs10520235	C	T	0.0805169	1006
2	rs140049329	A	G	0.0168986	1006
2	rs6760650	C	T	0.234592	1006
2	rs6760878	G	C	0.314115	1006
2	rs17706686	A	G	0.084493	1006
2	rs58367618	G	T	0.0526839	1006
2	rs55941875	G	A	0.0785288	1006
2	rs55779969	T	G	0.0785288	1006
2	rs17040645	T	C	0.0944334	1006
2	rs78247623	G	A	0.0238569	1006
2	rs10200371	A	G	0.314115	1006
2	rs73938170	C	T	0.0526839	1006
2	rs78924597	T	C	0.0785288	1006
2	rs77975779	G	A	0.0884692	1006
2	rs77142364	C	T	0.0884692	1006
2	rs74484167	A	G	0.0894632	1006
2	rs17016729	C	G	0.0884692	1006
2	rs73938171	G	A	0.0526839	1006
2	rs186549409	T	C	0.00994036	1006
2	rs1434203	G	C	0.182903	1006
2	rs62156616	T	C	0.0437376	1006
2	rs13415685	T	C	0.0536779	1006
2	rs55950204	A	T	0.0785288	1006
2	rs77954843	C	G	0.0785288	1006
2	rs12478909	A	G	0.0387674	1006
2	rs116445081	C	G	0.0636183	1006
2	rs72818627	A	G	0.0397614	1006
2	rs10195512	A	C	0.141153	1006
2	rs10184992	T	C	0.141153	1006
2	rs11677679	G	T	0.0298211	1006
2	rs114816684	T	C	0.084493	1006
2	rs56268562	T	G	0.172962	1006
2	rs55968246	C	G	0.172962	1006
2	rs55679053	A	G	0.0785288	1006
2	rs1368967	T	A	0.141153	1006
2	rs13419741	A	G	0.0526839	1006
2	rs10520236	G	A	0.141153	1006
2	rs13397704	G	A	0.141153	1006
2	rs13422993	A	G	0.141153	1006
2	rs72818629	G	A	0.0497018	1006
2	rs13397923	G	A	0.0526839	1006
2	rs10202759	A	G	0.141153	1006
2	rs73938176	C	T	0.0944334	1006
2	rs73938177	T	G	0.0944334	1006
2	rs73938178	A	G	0.0944334	1006
2	rs28607023	C	G	0.0526839	1006
2	rs28420185	A	G	0.147117	1006
2	rs72917261	A	T	0.0944334	1006
2	rs17016741	G	T	0.0944334	1006
2	rs57116810	G	C	0.0944334	1006
2	rs17016742	A	G	0.0944334	1006
2	rs13401607	C	T	0.0526839	1006
2	rs13427217	A	T	0.235586	1006
2	rs72818630	A	C	0.0149105	1006
2	rs13418113	T	G	0.235586	1006
2	rs72917268	G	A	0.0944334	1006
2	rs13404906	G	A	0.130219	1006
2	rs13418226	T	C	0.0884692	1006
2	rs6746670	A	T	0.0944334	1006
2	rs116181967	C	G	0.00994036	1006
2	rs6747028	A	C	0.0944334	1006
2	rs17707004	G	C	0.0944334	1006
2	rs10209455	A	G	0.0884692	1006
2	rs7583745	T	C	0.0944334	1006
2	rs10186312	G	A	0.141153	1006
2	rs112022493	C	A	0.0188867	1006
2	rs17016767	T	G	0.0785288	1006
2	rs17016770	T	C	0.0894632	1006
2	rs13409348	G	C	0.235586	1006
2	rs13425304	T	C	0.147117	1006
2	rs55785428	C	T	0.0785288	1006
2	rs17707159	G	C	0.172962	1006
2	rs13412922	G	A	0.131213	1006
2	rs13390216	A	C	0.219682	1006
2	rs13429561	T	C	0.131213	1006
2	rs17016787	T	C	0.0884692	1006
2	rs2060787	G	T	0.131213	1006
2	rs72917271	T	C	0.0944334	1006
2	rs13397028	A	G	0.0884692	1006
2	rs13385415	T	A	0.300199	1006
2	rs13422936	C	T	0.219682	1006
2	rs6753953	T	A	0.219682	1006
2	rs75478079	A	G	0.0785288	1006
2	rs10200167	T	C	0.0526839	1006
2	rs7598028	A	C	0.885686	1006
2	rs74938046	A	G	0.0785288	1006
2	rs13407472	C	T	0.219682	1006
2	rs13407561	C	A	0.131213	1006
2	rs17016796	G	A	0.131213	1006
2	rs13382486	A	G	0.131213	1006
2	rs17016803	T	G	0.0884692	1006
2	rs12622069	T	A	0.219682	1006
2	rs76011279	G	T	0.0884692	1006
2	rs10191895	C	A	0.131213	1006
2	rs10194339	C	A	0.0884692	1006
2	rs6757696	A	G	0.219682	1006
2	rs10207032	T	C	0.219682	1006
2	rs7609047	A	T	0.219682	1006
2	rs17016820	G	A	0.0884692	1006
2	rs1473358	G	A	0.0884692	1006
2	rs1473357	C	T	0.0884692	1006
2	rs1473356	A	T	0.0884692	1006
2	rs10177375	A	T	0.219682	1006
2	rs182389174	C	T	0.0119284	1006
2	rs72818632	G	A	0.0129225	1006
2	rs56092810	A	T	0.0785288	1006
2	rs10201398	C	G	0.219682	1006
2	rs10201503	C	G	0.0526839	1006
2	rs10496220	A	C	0.0934394	1006
2	rs10201771	G	A	0.219682	1006
2	rs78850536	A	T	0.0437376	1006
2	rs10201858	G	T	0.131213	1006
2	rs10180567	A	G	0.0447316	1006
2	rs1347308	G	A	0.219682	1006
2	rs10520237	G	A	0.131213	1006
2	rs13388009	T	C	0.131213	1006
2	rs72917277	A	G	0.0954274	1006
2	rs2861786	C	T	0.219682	1006
2	rs57197386	T	C	0.314115	1006
2	rs1434171	C	T	0.974155	1006
2	rs4852471	G	A	0.131213	1006
2	rs4852144	C	G	0.131213	1006
2	rs2060786	A	G	0.0884692	1006
2	rs144501613	G	A	0.0298211	1006
2	rs148758660	A	G	0.0168986	1006
2	rs13391885	T	A	0.131213	1006
2	rs13429593	G	A	0.0526839	1006
2	rs1347309	G	A	0.0884692	1006
2	rs17016867	T	C	0.131213	1006
2	rs114426460	C	A	0.028827	1006
2	rs1368951	T	C	0.220676	1006
2	rs1434172	C	A	0.314115	1006
2	rs10183269	T	A	0.132207	1006
2	rs1349516	T	A	0.0884692	1006
2	rs10194732	A	G	0.132207	1006
2	rs12373675	T	C	0.084493	1006
2	rs1368966	C	T	0.0884692	1006
2	rs79709849	C	T	0.0765408	1006
2	rs1434220	A	G	0.0934394	1006
2	rs1434219	C	T	0.434394	1006
2	rs17016879	A	G	0.16998	1006
2	rs78197554	A	G	0.0854871	1006
2	rs1434218	A	G	0.654076	1006
2	rs114531450	C	T	0.0765408	1006
2	rs72917286	C	T	0.150099	1006
2	rs12373626	T	A	0.0775348	1006
2	rs76145632	C	T	0.0785288	1006
2	rs6706637	T	C	0.558648	1006
2	rs6706744	T	C	0.228628	1006
2	rs71424874	G	C	0.0497018	1006
2	rs9309547	C	G	0.323062	1006
2	rs10179514	T	A	0.281312	1006
2	rs76148747	G	A	0.114314	1006
2	rs77408407	C	T	0.12326	1006
2	rs79418960	T	C	0.12326	1006
2	rs58556673	A	G	0.127237	1006
2	rs1434216	G	A	0.854871	1006
2	rs1434215	T	C	0.126243	1006
2	rs6547229	A	G	0.279324	1006
2	rs1434214	G	T	0.126243	1006
2	rs9309548	G	C	0.0616302	1006
2	rs73938202	G	T	0.126243	1006
2	rs1868925	C	T	0.33996	1006
2	rs73940503	A	G	0.126243	1006
2	rs1434213	G	A	0.252485	1006
2	rs6707138	C	T	0.279324	1006
2	rs72818636	A	C	0.0477137	1006
2	rs1347312	A	G	0.279324	1006
2	rs79854578	T	A	0.126243	1006
2	rs115996250	G	A	0.0447316	1006
2	rs1469763	G	A	0.300199	1006
2	rs10192881	T	C	0.26839	1006
2	rs1562886	T	C	0.860835	1006
2	rs59763261	G	A	0.127237	1006
2	rs1003256	G	C	0.338966	1006
2	rs10186222	C	T	0.142147	1006
2	rs10496221	T	C	0.128231	1006
2	rs17016899	G	A	0.127237	1006
2	rs13431569	A	G	0.142147	1006
2	rs34035054	C	T	0.323062	1006
2	rs10171893	C	T	0.142147	1006
2	rs1349515	C	G	0.378728	1006
2	rs80325847	A	G	0.128231	1006
2	rs34105211	G	T	0.0367793	1006
2	rs34374139	G	T	0.250497	1006
2	rs61314887	C	T	0.246521	1006
2	rs11126710	T	C	0.923459	1006
2	rs116712433	T	A	0.0367793	1006
2	rs17016907	G	A	0.127237	1006
2	rs6706202	C	T	0.267396	1006
2	rs6709654	C	G	0.860835	1006
2	rs921466	G	A	0.267396	1006
2	rs6547230	C	A	0.394632	1006
2	rs78377757	A	G	0.0159046	1006
2	rs1991920	A	G	0.143141	1006
2	rs62156620	G	A	0.026839	1006
2	rs1434212	A	G	0.248509	1006
2	rs1368965	C	A	0.668986	1006
2	rs11682199	G	T	0.823062	1006
2	rs75948291	T	C	0.0139165	1006
2	rs35067842	C	A	0.310139	1006
2	rs10865442	T	C	0.828032	1006
2	rs11126711	G	A	0.811133	1006
2	rs11683642	C	A	0.426441	1006
2	rs7569369	C	T	0.284294	1006
2	rs1368964	A	T	0.301193	1006
2	rs55774537	C	G	0.100398	1006
2	rs67941513	C	T	0.284294	1006
2	rs4143798	G	A	0.284294	1006
2	rs6754443	A	T	0.284294	1006
2	rs150556485	T	C	0.0119284	1006
2	rs76063800	T	C	0.0974155	1006
2	rs74886220	C	T	0.0168986	1006
2	rs11126712	C	T	0.426441	1006
2	rs7603383	A	G	0.0994036	1006
2	rs1434211	A	G	0.827038	1006
2	rs11886884	A	G	0.141153	1006
2	rs4852472	C	T	0.426441	1006
2	rs75514595	A	T	0.0994036	1006
2	rs57687273	A	G	0.0994036	1006
2	rs1434210	G	C	0.526839	1006
2	rs1434209	G	A	0.826044	1006
2	rs4852473	A	G	0.301193	1006
2	rs62156621	T	A	0.0168986	1006
2	rs62156622	T	C	0.0168986	1006
2	rs56048430	G	T	0.0964215	1006
2	rs1368963	T	C	0.710736	1006
2	rs1434208	C	T	0.426441	1006
2	rs56164216	C	G	0.0994036	1006
2	rs55948680	G	C	0.0964215	1006
2	rs11894048	C	T	0.827038	1006
2	rs61078967	A	C	0.0994036	1006
2	rs726237	G	C	0.400596	1006
2	rs726236	T	C	0.284294	1006
2	rs726235	A	G	0.286282	1006
2	rs6725108	C	A	0.0994036	1006
2	rs6725564	G	A	0.0994036	1006
2	rs6754231	A	G	0.284294	1006
2	rs6754241	A	G	0.301193	1006
2	rs1434181	G	T	0.301193	1006
2	rs1434180	G	A	0.827038	1006
2	rs80317828	C	G	0.0994036	1006
2	rs6729999	C	T	0.133201	1006
2	rs11678470	A	T	0.0964215	1006
2	rs6734043	G	A	0.730616	1006
2	rs79795137	T	C	0.0367793	1006
2	rs11126713	C	G	0.328032	1006
2	rs6752864	T	G	0.728628	1006
2	rs62156624	A	G	0.301193	1006
2	rs12996920	T	C	0.301193	1006
2	rs62156643	G	A	0.0168986	1006
2	rs11676248	T	C	0.328032	1006
2	rs10183790	A	G	0.728628	1006
2	rs1434179	T	C	0.728628	1006
2	rs6745823	C	A	0.328032	1006
2	rs966878	A	C	0.728628	1006
2	rs6749910	C	T	0.0994036	1006
2	rs4852474	G	T	0.727634	1006
2	rs79511741	A	C	0.0168986	1006
2	rs1434178	C	T	0.728628	1006
2	rs1434177	C	T	0.302187	1006
2	rs1434176	G	A	0.301193	1006
2	rs6754130	G	A	0.328032	1006
2	rs6753944	C	T	0.328032	1006
2	rs62156644	T	C	0.0168986	1006
2	rs56057799	T	C	0.0407555	1006
2	rs79217373	G	A	0.0964215	1006
2	rs115366410	C	T	0.0328032	1006
2	rs76959339	G	T	0.0964215	1006
2	rs35965251	G	C	0.284294	1006
2	rs55781633	C	T	0.141153	1006
2	rs12620843	T	C	0.328032	1006
2	rs11894046	G	A	0.0198807	1006
2	rs12713984	G	A	0.328032	1006
2	rs6749320	A	G	0.728628	1006
2	rs68155632	A	G	0.264414	1006
2	rs1836212	A	G	0.937376	1006
2	rs62156647	C	T	0.0168986	1006
2	rs1865333	C	T	0.967197	1006
2	rs17016923	A	G	0.328032	1006
2	rs11897194	G	A	0.328032	1006
2	rs56349222	T	C	0.102386	1006
2	rs13011795	A	G	0.427435	1006
2	rs13012018	A	G	0.328032	1006
2	rs62156648	C	T	0.0168986	1006
2	rs113296357	G	C	0.0994036	1006
2	rs145601362	G	T	0.0964215	1006
2	rs62156649	T	C	0.0168986	1006
2	rs4852475	C	T	0.728628	1006
2	rs4852476	G	A	0.728628	1006
2	rs7589831	G	A	0.328032	1006
2	rs4852477	A	C	0.728628	1006
2	rs4852478	C	T	0.728628	1006
2	rs6712199	A	T	0.301193	1006
2	rs6741128	G	T	0.284294	1006
2	rs6715342	A	T	0.728628	1006
2	rs1347310	G	A	0.284294	1006
2	rs10210175	C	A	0.328032	1006
2	rs6706018	T	C	0.284294	1006
2	rs10210640	G	A	0.328032	1006
2	rs78521107	C	T	0.0477137	1006
2	rs1821418	C	T	0.0994036	1006
2	rs1821417	A	T	0.0964215	1006
2	rs62156650	G	A	0.0328032	1006
2	rs1434175	G	A	0.328032	1006
2	rs1434174	G	C	0.328032	1006
2	rs6753118	G	T	0.284294	1006
2	rs74943354	T	G	0.0168986	1006
2	rs17759703	C	G	0.0656064	1006
2	rs1434173	A	G	0.100398	1006
2	rs4852479	T	C	0.728628	1006
2	rs1897782	T	G	0.727634	1006
2	rs2167391	T	C	0.727634	1006
2	rs146816757	T	C	0.00795229	1006
2	rs67489944	G	A	0.258449	1006
2	rs146496060	T	C	0.0188867	1006
2	rs4143799	G	A	0.625249	1006
2	rs4143797	T	C	0.365805	1006
2	rs4296451	C	T	0.794235	1006
2	rs1159180	T	C	0.791252	1006
2	rs6547231	G	A	0.167992	1006
2	rs6547232	T	G	0.787276	1006
2	rs6759155	C	T	0.601392	1006
2	rs4852145	T	C	0.766402	1006
2	rs9309549	C	T	0.766402	1006
2	rs2861785	A	G	0.766402	1006
2	rs7584429	A	G	0.167992	1006
2	rs1901339	C	T	0.766402	1006
2	rs1901338	A	C	0.766402	1006
2	rs1901337	G	C	0.766402	1006
2	rs4852480	A	T	0.760437	1006
2	rs4852481	T	G	0.760437	1006
2	rs4852482	A	G	0.760437	1006
2	rs6710215	C	T	0.252485	1006
2	rs4852483	G	A	0.760437	1006
2	rs4852484	G	A	0.761431	1006
2	rs5027450	T	A	0.251491	1006
2	rs2167390	T	C	0.744533	1006
2	rs62159365	C	T	0.0168986	1006
2	rs2122862	T	C	0.754473	1006
2	rs2122861	T	A	0.754473	1006
2	rs960601	T	C	0.752485	1006
2	rs987318	A	G	0.753479	1006
2	rs12622864	A	T	0.752485	1006
2	rs7595284	A	C	0.752485	1006
2	rs11683598	G	A	0.329026	1006
2	rs4491745	C	T	0.771372	1006
2	rs11126715	T	G	0.752485	1006
2	rs72818689	A	G	0.055666	1006
2	rs78124716	A	C	0.0168986	1006
2	rs6547233	C	T	0.422465	1006
2	rs6733510	A	C	0.420477	1006
2	rs6704904	G	T	0.752485	1006
2	rs6720349	T	C	0.752485	1006
2	rs11126720	A	G	0.753479	1006
2	rs72818694	A	G	0.055666	1006
2	rs17760461	G	A	0.410537	1006
2	rs11679898	C	G	0.332008	1006
2	rs11691007	A	G	0.772366	1006
2	rs11126721	T	C	0.753479	1006
2	rs6709902	G	A	0.421471	1006
2	rs6741335	A	G	0.752485	1006
2	rs6713159	G	A	0.753479	1006
2	rs6728857	T	G	0.753479	1006
2	rs7567918	C	T	0.772366	1006
2	rs6547234	C	T	0.753479	1006
2	rs6547235	T	A	0.753479	1006
2	rs7568908	G	T	0.0178926	1006
2	rs139060939	C	T	0.0149105	1006
2	rs6547236	G	C	0.754473	1006
2	rs148395720	G	A	0.00994036	1006
2	rs17709828	A	G	0.779324	1006
2	rs13000944	G	C	0.779324	1006
2	rs10171522	A	C	0.399602	1006
2	rs11126722	T	C	0.374751	1006
2	rs6748756	T	C	0.374751	1006
2	rs35382112	C	G	0.248509	1006
2	rs35185935	C	A	0.361829	1006
2	rs76211225	C	T	0.0139165	1006
2	rs1562887	C	G	0.362823	1006
2	rs17017029	A	G	0.0914513	1006
2	rs995772	G	T	0.77833	1006
2	rs11690487	C	T	0.139165	1006
2	rs6751052	T	G	0.374751	1006
2	rs115458458	G	A	0.0168986	1006
2	rs140678911	A	C	0.0129225	1006
2	rs78260103	A	G	0.0168986	1006
2	rs2902073	C	T	0.425447	1006
2	rs2861844	C	T	0.784294	1006
2	rs1376618	G	C	0.7833	1006
2	rs17710053	C	T	0.0417495	1006
2	rs6547237	C	T	0.784294	1006
2	rs1901336	A	G	0.785288	1006
2	rs1901335	T	C	0.785288	1006
2	rs143728413	T	C	0.0228628	1006
2	rs115092335	C	T	0.0536779	1006
2	rs79024342	A	G	0.130219	1006
2	rs1451540	A	G	0.798211	1006
2	rs4852146	C	T	0.700795	1006
2	rs7606450	T	A	0.772366	1006
2	rs1540544	G	T	0.462227	1006
2	rs184200301	C	A	0.0208748	1006
2	rs34589143	A	C	0.225646	1006
2	rs1584667	C	A	0.772366	1006
2	rs1584666	A	G	0.77336	1006
2	rs75639042	T	G	0.0576541	1006
2	rs7599457	C	T	0.0715706	1006
2	rs7573401	A	G	0.77336	1006
2	rs4852147	A	G	0.774354	1006
2	rs2198159	C	T	0.77336	1006
2	rs1584665	G	A	0.77336	1006
2	rs1451539	A	T	0.77336	1006
2	rs10192424	A	T	0.478131	1006
2	rs10181774	T	C	0.478131	1006
2	rs12613607	G	A	0.215706	1006
2	rs7568571	T	C	0.0854871	1006
2	rs55755442	A	G	0.0725646	1006
2	rs1947309	T	G	0.774354	1006
2	rs10198819	A	G	0.0586481	1006
2	rs4852148	T	G	0.774354	1006
2	rs9679249	A	T	0.774354	1006
2	rs2861843	A	C	0.779324	1006
2	rs11691832	A	G	0.225646	1006
2	rs2100290	A	G	0.482107	1006
2	rs36089022	T	C	0.149105	1006
2	rs2084746	T	G	0.180915	1006
2	rs2084747	A	T	0.488072	1006
2	rs2084748	T	A	0.488072	1006
2	rs896372	T	A	0.463221	1006
2	rs1574417	C	G	0.281312	1006
2	rs114630479	G	A	0.0238569	1006
2	rs17017045	C	A	0.27336	1006
2	rs1376619	A	T	0.290258	1006
2	rs62159386	C	T	0.0695825	1006
2	rs6547239	G	A	0.650099	1006
2	rs74611748	A	G	0.0218688	1006
2	rs115904765	T	C	0.0417495	1006
2	rs113301158	C	G	0.27336	1006
2	rs12992126	A	T	0.27336	1006
2	rs13018931	T	C	0.27336	1006
2	rs116271395	T	G	0.0586481	1006
2	rs35680439	T	A	0.27336	1006
2	rs55673720	T	C	0.346918	1006
2	rs114921167	C	T	0.0248509	1006
2	rs6729214	C	G	0.284294	1006
2	rs187525682	A	G	0.0168986	1006
2	rs6729991	C	T	0.274354	1006
2	rs11126723	G	A	0.275348	1006
2	rs12623875	T	C	0.275348	1006
2	rs62159396	C	T	0.0139165	1006
2	rs13384184	T	C	0.652087	1006
2	rs12467815	A	G	0.297217	1006
2	rs12475984	C	T	0.284294	1006
2	rs10520239	T	C	0.284294	1006
2	rs10496223	G	A	0.284294	1006
2	rs12617491	C	T	0.284294	1006
2	rs13016672	T	C	0.284294	1006
2	rs12990120	C	G	0.284294	1006
2	rs6724016	G	A	0.2833	1006
2	rs6724017	G	A	0.650099	1006
2	rs6724207	G	A	0.284294	1006
2	rs6724222	G	A	0.284294	1006
2	rs6739405	T	C	0.284294	1006
2	rs140712507	C	T	0.0119284	1006
2	rs10193493	G	C	0.652087	1006
2	rs11126724	G	A	0.284294	1006
2	rs11126725	T	A	0.284294	1006
2	rs17017060	T	C	0.284294	1006
2	rs17761670	T	C	0.336978	1006
2	rs1020543	G	A	0.60338	1006
2	rs1015569	C	G	0.0308151	1006
2	rs1986232	A	G	0.302187	1006
2	rs146835077	C	T	0.0119284	1006
2	rs1376621	A	G	0.605368	1006
2	rs1376620	T	C	0.531809	1006
2	rs12469828	A	G	0.531809	1006
2	rs12478921	G	A	0.304175	1006
2	rs59293711	A	C	0.0735586	1006
2	rs12478947	G	A	0.531809	1006
2	rs10865443	G	A	0.531809	1006
2	rs80263873	G	A	0.05666	1006
2	rs76269935	G	A	0.0725646	1006
2	rs114785680	C	T	0.00994036	1006
2	rs34824031	A	G	0.304175	1006
2	rs6547240	G	A	0.633201	1006
2	rs12472215	A	T	0.304175	1006
2	rs17017080	A	G	0.304175	1006
2	rs62156960	T	G	0.0188867	1006
2	rs72820626	G	A	0.0457256	1006
2	rs11126727	G	A	0.304175	1006
2	rs67176834	T	A	0.227634	1006
2	rs145976412	A	C	0.0119284	1006
2	rs6742990	C	T	0.304175	1006
2	rs6714400	A	G	0.304175	1006
2	rs116514291	C	T	0.05666	1006
2	rs6714410	A	G	0.304175	1006
2	rs17017088	T	A	0.303181	1006
2	rs72820631	T	G	0.0188867	1006
2	rs62156962	G	A	0.304175	1006
2	rs11678463	T	C	0.05666	1006
2	rs115627440	C	A	0.0119284	1006
2	rs6722266	A	G	0.405567	1006
2	rs6751188	G	A	0.304175	1006
2	rs11126730	C	A	0.304175	1006
2	rs6751596	C	T	0.304175	1006
2	rs6709617	T	C	0.304175	1006
2	rs6751959	G	A	0.304175	1006
2	rs6754949	G	A	0.304175	1006
2	rs62156991	G	T	0.304175	1006
2	rs6755695	G	A	0.634195	1006
2	rs55784904	A	G	0.304175	1006
2	rs10496224	C	T	0.304175	1006
2	rs10496225	T	A	0.304175	1006
2	rs10496226	G	A	0.304175	1006
2	rs1451542	G	T	0.634195	1006
2	rs1159598	A	G	0.405567	1006
2	rs1159597	A	G	0.635189	1006
2	rs13017219	A	G	0.304175	1006
2	rs11126731	G	A	0.304175	1006
2	rs115020484	T	C	0.05666	1006
2	rs62156993	G	T	0.0159046	1006
2	rs17040656	T	A	0.303181	1006
2	rs62156994	G	C	0.303181	1006
2	rs62156995	C	G	0.306163	1006
2	rs62156996	C	T	0.0168986	1006
2	rs35490405	A	G	0.303181	1006
2	rs76190704	A	G	0.0725646	1006
2	rs68020952	C	T	0.229622	1006
2	rs12470078	T	C	0.37674	1006
2	rs115598684	A	G	0.0139165	1006
2	rs62156998	G	A	0.0178926	1006
2	rs7564015	G	A	0.404573	1006
2	rs1376622	T	C	0.9334	1006
2	rs10496227	C	A	0.230616	1006
2	rs77860227	T	A	0.0725646	1006
2	rs17017128	G	A	0.0178926	1006
2	rs1451543	G	A	0.303181	1006
2	rs62156999	C	T	0.0178926	1006
2	rs10445954	C	T	0.230616	1006
2	rs72820639	A	G	0.0178926	1006
2	rs993607	G	A	0.304175	1006
2	rs62157000	G	T	0.0178926	1006
2	rs115607089	C	T	0.05666	1006
2	rs10520241	A	G	0.0198807	1006
2	rs114227900	G	A	0.0228628	1006
2	rs12623907	T	C	0.304175	1006
2	rs11898656	C	T	0.230616	1006
2	rs1562889	T	G	0.636183	1006
2	rs116412075	C	A	0.00994036	1006
2	rs788676	A	T	0.635189	1006
2	rs1122268	T	A	0.303181	1006
2	rs193149775	T	A	0.027833	1006
2	rs1562891	T	C	0.0347913	1006
2	rs442291	T	C	0.408549	1006
2	rs141963486	C	T	0.00994036	1006
2	rs588259	G	A	0.303181	1006
2	rs77918110	G	A	0.027833	1006
2	rs17017150	C	T	0.0178926	1006
2	rs678206	A	G	0.636183	1006
2	rs376763	C	G	0.303181	1006
2	rs416985	T	C	0.304175	1006
2	rs621074	A	G	0.37674	1006
2	rs422478	T	C	0.303181	1006
2	rs406471	C	T	0.37674	1006
2	rs383974	T	A	0.37674	1006
2	rs60485287	A	G	0.0178926	1006
2	rs72820641	G	A	0.0457256	1006
2	rs406135	G	A	0.37674	1006
2	rs58260694	G	A	0.229622	1006
2	rs388990	A	T	0.303181	1006
2	rs6751099	A	G	0.0188867	1006
2	rs6738316	T	G	0.0188867	1006
2	rs6723256	C	G	0.0188867	1006
2	rs62157003	T	C	0.0188867	1006
2	rs1430635	C	T	0.0188867	1006
2	rs60000556	G	A	0.0854871	1006
2	rs399885	A	C	0.323062	1006
2	rs11688586	C	A	0.05666	1006
2	rs66867206	A	G	0.228628	1006
2	rs401644	G	C	0.577535	1006
2	rs62157004	G	A	0.0109344	1006
2	rs80074145	C	T	0.0198807	1006
2	rs112420798	C	T	0.228628	1006
2	rs410120	G	A	0.332008	1006
2	rs17763230	A	C	0.228628	1006
2	rs1868924	C	A	0.332008	1006
2	rs6754110	T	C	0.0298211	1006
2	rs417597	T	C	0.304175	1006
2	rs67125437	T	G	0.301193	1006
2	rs1864548	T	C	0.331014	1006
2	rs72820648	C	G	0.228628	1006
2	rs62157005	C	A	0.0109344	1006
2	rs62157006	G	A	0.0198807	1006
2	rs1652685	A	T	0.635189	1006
2	rs66827506	A	G	0.301193	1006
2	rs1669059	T	C	0.635189	1006
2	rs1669060	C	T	0.304175	1006
2	rs7560663	T	C	0.0198807	1006
2	rs193298165	G	T	0.0238569	1006
2	rs184658744	T	C	0.0208748	1006
2	rs426508	T	G	0.304175	1006
2	rs387337	C	T	0.314115	1006
2	rs2099206	G	T	0.0198807	1006
2	rs364433	T	C	0.304175	1006
2	rs150168089	G	A	0.027833	1006
2	rs150406812	G	A	0.303181	1006
2	rs112687579	C	T	0.0198807	1006
2	rs192614983	G	A	0.05666	1006
2	rs142408066	A	C	0.0188867	1006
2	rs451090	T	C	0.303181	1006
2	rs7598481	C	T	0.0298211	1006
2	rs445551	G	A	0.303181	1006
2	rs445812	G	A	0.302187	1006
2	rs446017	G	A	0.302187	1006
2	rs80202921	C	G	0.0308151	1006
2	rs654107	T	C	0.576541	1006
2	rs616959	T	C	0.632207	1006
2	rs2250247	G	C	0.317097	1006
2	rs2250249	G	A	0.312127	1006
2	rs78573165	A	T	0.0308151	1006
2	rs364515	A	G	0.632207	1006
2	rs1864549	C	A	0.0198807	1006
2	rs1864550	T	C	0.326044	1006
2	rs400482	A	G	0.306163	1006
2	rs452625	G	A	0.302187	1006
2	rs11887972	C	T	0.0417495	1006
2	rs77282570	G	A	0.028827	1006
2	rs372516	T	C	0.632207	1006
2	rs425175	A	G	0.632207	1006
2	rs370373	G	A	0.632207	1006
2	rs449529	C	A	0.302187	1006
2	rs449552	C	A	0.302187	1006
2	rs386271	T	C	0.302187	1006
2	rs111833368	A	G	0.0357853	1006
2	rs1430636	G	A	0.698807	1006
2	rs6713144	G	C	0.0318091	1006
2	rs4852149	A	G	0.700795	1006
2	rs4852490	C	G	0.700795	1006
2	rs4852491	T	C	0.700795	1006
2	rs4852492	C	T	0.661034	1006
2	rs62141408	A	G	0.0318091	1006
2	rs4852493	C	G	0.374751	1006
2	rs80266224	A	G	0.0606362	1006
2	rs6717316	G	A	0.659046	1006
2	rs12620205	T	C	0.668986	1006
2	rs10193691	A	G	0.666004	1006
2	rs62141409	C	T	0.0149105	1006
2	rs114556701	G	A	0.05666	1006
2	rs12616530	T	C	0.668986	1006
2	rs10496228	A	G	0.668986	1006
2	rs13405677	T	C	0.668986	1006
2	rs55921336	T	C	0.00894632	1006
2	rs62141410	A	G	0.0129225	1006
2	rs1963398	A	G	0.668986	1006
2	rs2902061	G	A	0.668986	1006
2	rs72820657	G	A	0.0675944	1006
2	rs17040658	A	G	0.028827	1006
2	rs6547242	G	A	0.696819	1006
2	rs7570469	C	T	0.66501	1006
2	rs17712817	G	A	0.22664	1006
2	rs62141411	C	T	0.0129225	1006
2	rs4458235	A	T	0.659046	1006
2	rs60539849	G	A	0.22664	1006
2	rs60619539	C	G	0.22664	1006
2	rs6731800	C	T	0.0168986	1006
2	rs723932	A	G	0.371769	1006
2	rs723933	T	C	0.696819	1006
2	rs67653609	C	T	0.237575	1006
2	rs723934	A	G	0.371769	1006
2	rs4586650	A	C	0.694831	1006
2	rs6736575	C	T	0.370775	1006
2	rs17712948	C	T	0.236581	1006
2	rs62141412	A	G	0.0129225	1006
2	rs62141413	C	T	0.314115	1006
2	rs7371189	A	G	0.695825	1006
2	rs17763859	G	A	0.371769	1006
2	rs11900604	T	G	0.0168986	1006
2	rs60486368	G	T	0.0168986	1006
2	rs62141415	A	T	0.0129225	1006
2	rs11688509	G	A	0.0576541	1006
2	rs1030543	G	T	0.327038	1006
2	rs1430637	C	A	0.368787	1006
2	rs116596034	A	G	0.026839	1006
2	rs11902298	C	T	0.299205	1006
2	rs2017715	T	C	0.369781	1006
2	rs150540796	T	C	0.0149105	1006
2	rs10209895	G	T	0.0864811	1006
2	rs146137214	C	A	0.00795229	1006
2	rs1116974	G	A	0.479125	1006
2	rs188024230	A	G	0.0159046	1006
2	rs1430638	C	T	0.485089	1006
2	rs13388538	T	G	0.0914513	1006
2	rs182420081	C	T	0.0119284	1006
2	rs62141416	T	C	0.0785288	1006
2	rs13429335	C	A	0.397614	1006
2	rs149982603	G	A	0.0139165	1006
2	rs74704434	C	T	0.0417495	1006
2	rs7559674	T	G	0.732604	1006
2	rs112735014	T	C	0.0168986	1006
2	rs112220308	A	G	0.0198807	1006
2	rs1030542	C	G	0.72167	1006
2	rs62141438	G	C	0.10835	1006
2	rs2033336	G	A	0.720676	1006
2	rs4337495	T	C	0.389662	1006
2	rs62141439	A	T	0.107356	1006
2	rs13404235	C	T	0.119284	1006
2	rs34077378	A	C	0.389662	1006
2	rs13413680	A	T	0.121272	1006
2	rs7605358	G	C	0.722664	1006
2	rs62141440	G	T	0.10835	1006
2	rs115565487	G	T	0.0506958	1006
2	rs35452167	A	G	0.389662	1006
2	rs7563118	C	G	0.506958	1006
2	rs7589955	A	T	0.38668	1006
2	rs4852150	C	A	0.38668	1006
2	rs13413674	G	A	0.184891	1006
2	rs72921154	C	T	0.17495	1006
2	rs72921155	A	G	0.17495	1006
2	rs72921156	A	G	0.168986	1006
2	rs1430639	T	A	0.720676	1006
2	rs111517433	T	A	0.0178926	1006
2	rs4852497	G	T	0.712724	1006
2	rs7586407	G	A	0.207753	1006
2	rs59852135	A	G	0.208748	1006
2	rs75625569	G	A	0.0198807	1006
2	rs112841949	T	C	0.0109344	1006
2	rs112975933	T	C	0.207753	1006
2	rs13386438	A	T	0.208748	1006
2	rs12713988	T	G	0.387674	1006
2	rs1583148	T	G	0.723658	1006
2	rs11690044	C	T	0.106362	1006
2	rs116039004	G	A	0.0178926	1006
2	rs72921161	A	G	0.215706	1006
2	rs11682013	A	G	0.0208748	1006
2	rs10205858	C	T	0.683897	1006
2	rs10206130	G	T	0.683897	1006
2	rs72921164	G	A	0.175944	1006
2	rs72921165	C	T	0.176938	1006
2	rs2052950	G	C	0.213718	1006
2	rs2052951	A	T	0.0248509	1006
2	rs12616034	T	C	0.181909	1006
2	rs13014954	C	T	0.385686	1006
2	rs1583149	G	A	0.678926	1006
2	rs58992583	A	T	0.175944	1006
2	rs62141443	A	T	0.105368	1006
2	rs35349883	G	A	0.176938	1006
2	rs6745583	G	T	0.209742	1006
2	rs6716948	A	T	0.209742	1006
2	rs72921172	C	T	0.209742	1006
2	rs72921174	A	G	0.208748	1006
2	rs6707703	T	C	0.219682	1006
2	rs13385482	G	A	0.67992	1006
2	rs62141444	A	G	0.11332	1006
2	rs72921176	A	G	0.21173	1006
2	rs55790837	C	T	0.21173	1006
2	rs11897248	A	G	0.389662	1006
2	rs149176123	T	C	0.0129225	1006
2	rs76097880	C	T	0.0367793	1006
2	rs6719738	T	C	0.733598	1006
2	rs6761786	C	T	0.506958	1006
2	rs10520244	C	T	0.115308	1006
2	rs10520245	T	G	0.115308	1006
2	rs6547243	T	C	0.516899	1006
2	rs78520964	C	T	0.178926	1006
2	rs11681330	C	T	0.115308	1006
2	rs13425485	A	G	0.698807	1006
2	rs28661737	C	A	0.692843	1006
2	rs72820679	G	C	0.0397614	1006
2	rs67690279	G	A	0.115308	1006
2	rs11126735	G	A	0.183897	1006
2	rs13404025	C	G	0.720676	1006
2	rs13429553	A	G	0.720676	1006
2	rs62141445	T	C	0.114314	1006
2	rs4852498	T	C	0.720676	1006
2	rs55946106	C	A	0.715706	1006
2	rs10185884	T	C	0.501988	1006
2	rs6707507	G	A	0.503976	1006
2	rs1864551	G	A	0.183897	1006
2	rs6707658	C	T	0.719682	1006
2	rs78159219	C	A	0.17992	1006
2	rs10180019	G	A	0.698807	1006
2	rs180757928	A	G	0.00795229	1006
2	rs6716273	G	A	0.521869	1006
2	rs112553083	G	A	0.177932	1006
2	rs138002581	C	T	0.0218688	1006
2	rs1367398	A	G	0.385686	1006
2	rs1835430	C	T	0.385686	1006
2	rs17017233	T	C	0.385686	1006
2	rs28447361	C	T	0.385686	1006
2	rs17764420	T	G	0.0685885	1006
2	rs6707264	A	C	0.455268	1006
2	rs1367399	C	T	0.698807	1006
2	rs62141453	G	A	0.0685885	1006
2	rs880813	C	A	0.670974	1006
2	rs891513	C	G	0.220676	1006
2	rs7576912	C	T	0.385686	1006
2	rs114263147	C	T	0.0228628	1006
2	rs62141454	T	C	0.0675944	1006
2	rs7597912	T	C	0.719682	1006
2	rs148891041	G	A	0.0188867	1006
2	rs1583150	G	T	0.675944	1006
2	rs6710198	A	G	0.592445	1006
2	rs13397628	A	G	0.66004	1006
2	rs7588649	G	A	0.184891	1006
2	rs56110026	G	A	0.204771	1006
2	rs62141455	T	C	0.0685885	1006
2	rs55736343	A	T	0.204771	1006
2	rs17713651	A	G	0.0675944	1006
2	rs7568795	A	G	0.0685885	1006
2	rs191910664	T	A	0.0248509	1006
2	rs17017249	C	T	0.263419	1006
2	rs10520246	G	T	0.0666004	1006
2	rs2566539	T	G	0.695825	1006
2	rs10520247	G	C	0.0675944	1006
2	rs2685159	A	G	0.387674	1006
2	rs2685161	A	C	0.970179	1006
2	rs2685162	T	C	0.694831	1006
2	rs146668758	A	T	0.0178926	1006
2	rs1972755	T	C	0.733598	1006
2	rs114849857	C	T	0.0149105	1006
2	rs1430641	C	G	0.583499	1006
2	rs17713970	A	T	0.0894632	1006
2	rs79177644	A	G	0.0198807	1006
2	rs2052952	A	G	0.730616	1006
2	rs2566540	A	T	0.730616	1006
2	rs115208884	A	G	0.0198807	1006
2	rs114142184	A	G	0.0198807	1006
2	rs10195202	C	T	0.0198807	1006
2	rs17714054	G	T	0.0675944	1006
2	rs2685156	A	G	0.115308	1006
2	rs10174780	A	T	0.0198807	1006
2	rs10175197	A	G	0.0198807	1006
2	rs144944374	A	C	0.0139165	1006
2	rs1971766	A	G	0.60835	1006
2	rs115572630	T	C	0.0198807	1006
2	rs114777587	C	A	0.0218688	1006
2	rs73938727	G	C	0.0198807	1006
2	rs2566541	C	A	0.604374	1006
2	rs1367400	C	G	0.7167	1006
2	rs17765034	G	C	0.0765408	1006
2	rs2566542	C	T	0.805169	1006
2	rs17765076	T	C	0.0685885	1006
2	rs13425217	G	A	0.0198807	1006
2	rs2033337	G	A	0.116302	1006
2	rs2861852	G	A	0.76839	1006
2	rs116043607	T	C	0.0218688	1006
2	rs10187064	A	G	0.0904573	1006
2	rs2566543	T	G	0.828032	1006
2	rs79208326	G	T	0.0208748	1006
2	rs2566544	A	G	0.734592	1006
2	rs55826810	C	T	0.0218688	1006
2	rs79956769	G	A	0.0685885	1006
2	rs79265639	C	T	0.0208748	1006
2	rs1594400	A	G	0.738569	1006
2	rs2685151	G	A	0.698807	1006
2	rs17017286	A	G	0.0904573	1006
2	rs2685150	A	G	0.829026	1006
2	rs62140063	C	T	0.0894632	1006
2	rs62140064	G	T	0.0894632	1006
2	rs62140065	A	G	0.0894632	1006
2	rs115717884	C	T	0.0149105	1006
2	rs114114265	G	A	0.0447316	1006
2	rs2566547	T	C	0.827038	1006
2	rs2566548	G	C	0.736581	1006
2	rs114941684	C	T	0.0159046	1006
2	rs78733312	C	T	0.0208748	1006
2	rs116268232	G	A	0.0218688	1006
2	rs77586551	G	A	0.0218688	1006
2	rs75531327	G	A	0.0218688	1006
2	rs12470592	C	T	0.083499	1006
2	rs1549762	G	A	0.647117	1006
2	rs112755392	C	T	0.0487078	1006
2	rs116484069	T	A	0.0208748	1006
2	rs1549761	C	A	0.772366	1006
2	rs11126736	T	C	0.687873	1006
2	rs11126737	G	A	0.77336	1006
2	rs76033298	A	G	0.0208748	1006
2	rs1430645	G	A	0.736581	1006
2	rs117844571	G	A	0.0149105	1006
2	rs7598670	T	C	0.77336	1006
2	rs6717351	G	A	0.0695825	1006
2	rs11892644	C	T	0.0238569	1006
2	rs17765343	G	A	0.00994036	1006
2	rs7568959	C	T	0.713718	1006
2	rs17017311	T	C	0.0755467	1006
2	rs2685154	A	G	0.840954	1006
2	rs75428984	C	A	0.0258449	1006
2	rs62140067	C	G	0.0725646	1006
2	rs141411582	C	T	0.0109344	1006
2	rs1549765	A	G	0.841948	1006
2	rs1549764	A	G	0.769384	1006
2	rs2685153	A	G	0.841948	1006
2	rs2685152	C	G	0.841948	1006
2	rs2566549	A	G	0.841948	1006
2	rs2566550	A	G	0.843936	1006
2	rs1962857	C	T	0.757455	1006
2	rs7560858	A	T	0.717694	1006
2	rs7587521	C	T	0.7167	1006
2	rs62140068	C	A	0.0715706	1006
2	rs6760757	T	C	0.685885	1006
2	rs6745699	G	A	0.684891	1006
2	rs116737272	A	G	0.0248509	1006
2	rs17714736	G	A	0.0685885	1006
2	rs72820695	G	T	0.0795229	1006
2	rs6750164	G	A	0.684891	1006
2	rs74668809	T	G	0.0616302	1006
2	rs142140490	C	A	0.0248509	1006
2	rs111302910	A	T	0.00795229	1006
2	rs62140069	G	T	0.0705765	1006
2	rs62140070	A	C	0.0715706	1006
2	rs62140072	A	G	0.0745527	1006
2	rs10204587	G	A	0.0735586	1006
2	rs2566551	A	G	0.700795	1006
2	rs62140073	C	T	0.0735586	1006
2	rs62140074	A	G	0.0735586	1006
2	rs142227921	A	G	0.0238569	1006
2	rs182768473	A	T	0.0159046	1006
2	rs7597183	G	A	0.0725646	1006
2	rs7571081	A	G	0.0735586	1006
2	rs72820697	G	A	0.0735586	1006
2	rs62140075	A	G	0.0695825	1006
2	rs919537	G	T	0.785288	1006
2	rs1016580	G	A	0.0735586	1006
2	rs1430644	T	A	0.0735586	1006
2	rs1549763	C	A	0.0735586	1006
2	rs150552814	A	G	0.0149105	1006
2	rs183282943	C	G	0.0168986	1006
2	rs62140076	T	G	0.0695825	1006
2	rs2566552	C	A	0.808151	1006
2	rs10199836	A	T	0.0735586	1006
2	rs919536	A	G	0.735586	1006
2	rs62140077	G	C	0.0695825	1006
2	rs6739700	A	C	0.0735586	1006
2	rs1594402	A	T	0.0735586	1006
2	rs1594401	C	T	0.0735586	1006
2	rs2099208	A	G	0.0735586	1006
2	rs115858336	T	C	0.0308151	1006
2	rs2099207	T	C	0.0735586	1006
2	rs56378206	G	A	0.0735586	1006
2	rs72822505	A	T	0.0735586	1006
2	rs62140083	A	C	0.0735586	1006
2	rs62140084	G	A	0.0735586	1006
2	rs62140085	G	C	0.0695825	1006
2	rs62140086	C	T	0.0735586	1006
2	rs72822508	A	G	0.0735586	1006
2	rs62140087	C	T	0.0735586	1006
2	rs72822509	C	G	0.0695825	1006
2	rs148861802	T	C	0.00894632	1006
2	rs62140088	C	T	0.0735586	1006
2	rs11890136	C	T	0.0735586	1006
2	rs11890258	G	A	0.0735586	1006
2	rs2566553	T	A	0.720676	1006
2	rs62140089	A	G	0.0695825	1006
2	rs62140090	A	T	0.0695825	1006
2	rs2195678	T	G	0.0735586	1006
2	rs62140091	G	A	0.0695825	1006
2	rs62140092	A	G	0.0695825	1006
2	rs6722803	G	A	0.0695825	1006
2	rs80213695	G	A	0.0596421	1006
2	rs11675845	A	T	0.0397614	1006
2	rs6547248	G	C	0.0695825	1006
2	rs6547249	G	A	0.0735586	1006
2	rs74878690	C	T	0.0208748	1006
2	rs17017348	T	A	0.0735586	1006
2	rs17017349	G	T	0.0735586	1006
2	rs62140093	G	C	0.0685885	1006
2	rs17017350	C	A	0.0735586	1006
2	rs2566554	T	G	0.981113	1006
2	rs148253122	G	T	0.0149105	1006
2	rs62140094	G	T	0.0695825	1006
2	rs55869794	G	A	0.0735586	1006
2	rs17017351	T	C	0.0745527	1006
2	rs62140096	A	G	0.0755467	1006
2	rs62140097	T	C	0.0735586	1006
2	rs112678818	A	G	0.0357853	1006
2	rs4267535	G	T	0.214712	1006
2	rs6760669	T	A	0.0735586	1006
2	rs6745816	G	T	0.0735586	1006
2	rs17765869	A	G	0.0695825	1006
2	rs17714969	T	G	0.0815109	1006
2	rs11890836	T	G	0.0745527	1006
2	rs11890847	T	C	0.0765408	1006
2	rs17017356	A	G	0.0745527	1006
2	rs62140099	G	A	0.0745527	1006
2	rs2685160	A	G	0.828032	1006
2	rs112387223	T	C	0.0357853	1006
2	rs6740609	C	T	0.803181	1006
2	rs139114281	A	G	0.0218688	1006
2	rs2163344	A	G	0.502982	1006
2	rs72822513	G	A	0.248509	1006
2	rs13003154	T	A	0.0874751	1006
2	rs17715064	C	T	0.34493	1006
2	rs62140101	G	T	0.084493	1006
2	rs919535	G	A	0.297217	1006
2	rs56170896	C	A	0.0755467	1006
2	rs56886052	C	T	0.0755467	1006
2	rs17017363	G	C	0.135189	1006
2	rs72822515	A	T	0.0765408	1006
2	rs12464312	G	A	0.235586	1006
2	rs4852501	T	C	0.135189	1006
2	rs4852502	T	C	0.136183	1006
2	rs4852153	G	A	0.317097	1006
2	rs62140102	A	G	0.084493	1006
2	rs1346851	C	G	0.23161	1006
2	rs73938745	C	T	0.0964215	1006
2	rs112967972	G	C	0.0477137	1006
2	rs7563106	G	A	0.0964215	1006
2	rs66919833	C	T	0.137177	1006
2	rs62140103	C	T	0.180915	1006
2	rs75497478	A	G	0.0964215	1006
2	rs13402439	G	C	0.134195	1006
2	rs17017376	A	G	0.135189	1006
2	rs73938746	T	C	0.0964215	1006
2	rs17017377	G	C	0.0964215	1006
2	rs17017378	A	G	0.0964215	1006
2	rs112915216	C	T	0.00894632	1006
2	rs17017379	C	T	0.0964215	1006
2	rs13400937	T	G	0.237575	1006
2	rs2116024	C	T	0.23161	1006
2	rs10496229	A	G	0.0467197	1006
2	rs2566555	A	G	0.0328032	1006
2	rs1367401	G	C	0.230616	1006
2	rs2033335	C	A	0.415507	1006
2	rs7349194	G	C	0.137177	1006
2	rs114994583	C	T	0.0178926	1006
2	rs78652209	T	G	0.0208748	1006
2	rs1430642	C	T	0.50994	1006
2	rs4852503	G	C	0.512922	1006
2	rs73938749	C	A	0.0964215	1006
2	rs10209612	A	G	0.134195	1006
2	rs10189345	C	T	0.510934	1006
2	rs17017398	G	A	0.0934394	1006
2	rs62140105	C	T	0.084493	1006
2	rs35711319	C	T	0.084493	1006
2	rs77078623	T	C	0.0228628	1006
2	rs6730429	C	T	0.512922	1006
2	rs10195680	G	C	0.413519	1006
2	rs3795994	A	C	0.592445	1006
2	rs17715700	C	T	0.084493	1006
2	rs138074301	T	G	0.0208748	1006
2	rs7584601	G	A	0.0964215	1006
2	rs6745586	A	T	0.0964215	1006
2	rs6745820	A	G	0.951292	1006
2	rs143507576	C	T	0.00994036	1006
2	rs72822518	G	A	0.0407555	1006
2	rs7571658	C	T	0.645129	1006
2	rs114220502	G	A	0.0198807	1006
2	rs4146025	C	T	0.0576541	1006
2	rs139395178	G	A	0.00994036	1006
2	rs3739139	A	G	0.135189	1006
2	rs78677982	T	A	0.0944334	1006
2	rs1157660	T	A	0.50994	1006
2	rs59484380	G	A	0.0944334	1006
2	rs1877189	A	C	0.968191	1006
2	rs6741563	C	T	0.508946	1006
2	rs13022841	G	C	0.084493	1006
2	rs12713990	T	A	0.514911	1006
2	rs76194709	C	T	0.0407555	1006
2	rs17783140	G	A	0.0347913	1006
2	rs17017410	C	A	0.141153	1006
2	rs13395022	T	C	0.164016	1006
2	rs12463400	G	A	0.0596421	1006
2	rs78903741	G	C	0.0695825	1006
2	rs10188176	A	C	0.164016	1006
2	rs10164580	C	T	0.164016	1006
2	rs17715948	G	C	0.0695825	1006
2	rs4396749	A	G	0.0596421	1006
2	rs13411356	A	G	0.164016	1006
2	rs13003014	T	A	0.143141	1006
2	rs1511198	G	C	0.16501	1006
2	rs17716058	A	G	0.0695825	1006
2	rs1159418	T	C	0.16501	1006
2	rs62140116	C	A	0.0596421	1006
2	rs34623425	G	A	0.083499	1006
2	rs17716115	G	A	0.083499	1006
2	rs62140117	A	T	0.0218688	1006
2	rs11126738	A	G	0.236581	1006
2	rs114449980	T	C	0.0149105	1006
2	rs17017430	G	A	0.0606362	1006
2	rs17783476	T	C	0.083499	1006
2	rs5023270	A	T	0.236581	1006
2	rs5023269	G	C	0.258449	1006
2	rs77533116	A	G	0.259443	1006
2	rs78937811	A	G	0.0944334	1006
2	rs12998449	G	T	0.083499	1006
2	rs12998157	A	G	0.0874751	1006
2	rs13388505	A	C	0.260437	1006
2	rs13388512	A	G	0.260437	1006
2	rs11676466	A	G	0.594433	1006
2	rs11687661	C	T	0.247515	1006
2	rs17017444	G	A	0.0725646	1006
2	rs12620274	C	A	0.164016	1006
2	rs13006976	G	A	0.083499	1006
2	rs78192323	A	G	0.0258449	1006
2	rs12621251	C	A	0.595427	1006
2	rs12614786	A	G	0.259443	1006
2	rs2861854	G	T	0.507952	1006
2	rs12464912	T	C	0.177932	1006
2	rs953519	A	T	0.508946	1006
2	rs2861855	G	A	0.594433	1006
2	rs11675873	T	C	0.249503	1006
2	rs2861856	G	A	0.083499	1006
2	rs10203871	C	G	0.259443	1006
2	rs10180354	A	C	0.50994	1006
2	rs11676065	T	G	0.250497	1006
2	rs10204390	G	A	0.249503	1006
2	rs7590351	G	A	0.144135	1006
2	rs6712395	A	C	0.511928	1006
2	rs6759387	T	A	0.489066	1006
2	rs1567530	T	C	0.249503	1006
2	rs1976628	T	C	0.594433	1006
2	rs1976627	C	T	0.246521	1006
2	rs1567529	T	G	0.260437	1006
2	rs4852156	A	T	0.247515	1006
2	rs34657898	T	C	0.083499	1006
2	rs12991659	G	A	0.083499	1006
2	rs72822528	C	T	0.0238569	1006
2	rs10190617	A	G	0.16501	1006
2	rs10175610	A	G	0.248509	1006
2	rs4852507	T	C	0.249503	1006
2	rs73938776	C	T	0.164016	1006
2	rs10175800	A	G	0.249503	1006
2	rs73938777	G	A	0.164016	1006
2	rs138556793	C	T	0.0159046	1006
2	rs13394943	A	G	0.16501	1006
2	rs17017469	T	C	0.0735586	1006
2	rs17017471	T	C	0.0944334	1006
2	rs17017474	A	G	0.259443	1006
2	rs72923381	G	A	0.0954274	1006
2	rs58121158	C	G	0.261431	1006
2	rs114652118	G	C	0.0347913	1006
2	rs13390169	T	C	0.507952	1006
2	rs6743921	C	G	0.259443	1006
2	rs58007297	C	A	0.258449	1006
2	rs35625107	G	A	0.083499	1006
2	rs113204090	G	A	0.0139165	1006
2	rs1606115	A	G	0.593439	1006
2	rs4852158	G	A	0.248509	1006
2	rs80332964	G	A	0.0944334	1006
2	rs58775151	G	C	0.161034	1006
2	rs17017476	A	G	0.16004	1006
2	rs116177874	A	G	0.00894632	1006
2	rs7421452	A	C	0.16004	1006
2	rs7421453	A	G	0.161034	1006
2	rs1533123	C	T	0.16004	1006
2	rs13384134	C	T	0.247515	1006
2	rs1533122	C	T	0.16004	1006
2	rs17017494	G	C	0.255467	1006
2	rs17017497	C	A	0.256461	1006
2	rs17017500	A	C	0.16004	1006
2	rs13412541	A	G	0.250497	1006
2	rs79186956	T	C	0.0188867	1006
2	rs1987928	T	C	0.256461	1006
2	rs1828477	T	C	0.254473	1006
2	rs1828476	A	G	0.255467	1006
2	rs10172378	G	A	0.257455	1006
2	rs6731004	A	G	0.218688	1006
2	rs11126740	A	G	0.631213	1006
2	rs34355553	T	G	0.0934394	1006
2	rs17017510	A	G	0.0397614	1006
2	rs17017511	A	G	0.0387674	1006
2	rs17727983	A	G	0.245527	1006
2	rs1355414	T	G	0.406561	1006
2	rs17017514	G	A	0.0387674	1006
2	rs17017518	A	G	0.0397614	1006
2	rs72822536	C	T	0.0695825	1006
2	rs67462786	A	G	0.146123	1006
2	rs12994923	C	G	0.0914513	1006
2	rs6758758	G	A	0.137177	1006
2	rs75043607	C	T	0.0397614	1006
2	rs4422182	G	A	0.156064	1006
2	rs2089815	T	G	0.157058	1006
2	rs75187338	C	T	0.0258449	1006
2	rs12466764	G	C	0.172962	1006
2	rs2861857	A	G	0.543738	1006
2	rs4852508	C	T	0.129225	1006
2	rs17017525	G	T	0.0397614	1006
2	rs28535065	A	G	0.10338	1006
2	rs17017528	A	C	0.318091	1006
2	rs6547256	T	G	0.207753	1006
2	rs71424890	G	T	0.125249	1006
2	rs4258819	A	G	0.685885	1006
2	rs6709350	C	A	0.644135	1006
2	rs17017537	T	G	0.0964215	1006
2	rs13028059	A	C	0.513917	1006
2	rs7568201	G	A	0.32505	1006
2	rs7582593	T	A	0.166004	1006
2	rs7594916	A	C	0.328032	1006
2	rs13030183	C	T	0.413519	1006
2	rs1511179	C	T	0.663022	1006
2	rs12479356	A	C	0.0934394	1006
2	rs12471455	G	A	0.0934394	1006
2	rs12471533	C	A	0.503976	1006
2	rs1397689	G	A	0.501988	1006
2	rs10191302	C	A	0.152087	1006
2	rs7576176	C	A	0.666004	1006
2	rs12472740	G	T	0.50497	1006
2	rs4852511	A	C	0.50497	1006
2	rs4852512	A	T	0.0815109	1006
2	rs17017562	A	G	0.0994036	1006
2	rs72822539	G	A	0.0427435	1006
2	rs189539041	C	T	0.00695825	1006
2	rs17785020	C	G	0.082505	1006
2	rs78880676	T	A	0.0934394	1006
2	rs138923475	G	A	0.0129225	1006
2	rs10183482	C	T	0.110338	1006
2	rs17017573	G	A	0.0994036	1006
2	rs10184380	G	T	0.150099	1006
2	rs143459031	C	G	0.0139165	1006
2	rs6719934	C	T	0.265408	1006
2	rs11684245	C	T	0.408549	1006
2	rs79581637	A	C	0.162028	1006
2	rs6748711	A	G	0.170974	1006
2	rs7574496	C	G	0.150099	1006
2	rs1849048	G	T	0.662028	1006
2	rs1511181	G	A	0.503976	1006
2	rs10194054	C	G	0.150099	1006
2	rs116419863	A	T	0.0149105	1006
2	rs6729255	G	C	0.672962	1006
2	rs79415585	C	G	0.082505	1006
2	rs6732323	C	G	0.151093	1006
2	rs78064189	T	C	0.0854871	1006
2	rs6547257	T	A	0.673956	1006
2	rs6547258	C	G	0.673956	1006
2	rs6732862	G	A	0.251491	1006
2	rs111582879	A	G	0.0119284	1006
2	rs184883109	A	G	0.0139165	1006
2	rs10179123	G	A	0.244533	1006
2	rs58553851	G	T	0.245527	1006
2	rs59673873	C	T	0.245527	1006
2	rs148557380	C	T	0.100398	1006
2	rs10203710	G	C	0.251491	1006
2	rs1511182	C	G	0.264414	1006
2	rs11677290	T	C	0.331014	1006
2	rs13027289	G	C	0.171968	1006
2	rs35484356	G	A	0.133201	1006
2	rs75112743	G	A	0.10338	1006
2	rs11695685	C	T	0.318091	1006
2	rs111983729	G	A	0.161034	1006
2	rs144637666	C	G	0.0308151	1006
2	rs72822545	A	G	0.0139165	1006
2	rs72822546	A	G	0.154076	1006
2	rs6547259	G	C	0.246521	1006
2	rs6547260	C	A	0.146123	1006
2	rs76254157	A	G	0.0954274	1006
2	rs7565867	A	C	0.0854871	1006
2	rs7565902	A	C	0.426441	1006
2	rs76192105	A	C	0.0954274	1006
2	rs955749	A	C	0.0874751	1006
2	rs13411966	A	G	0.245527	1006
2	rs13002542	G	C	0.340954	1006
2	rs13028762	T	C	0.338966	1006
2	rs17785176	G	A	0.0805169	1006
2	rs149369488	A	T	0.0139165	1006
2	rs17017611	A	G	0.163022	1006
2	rs1511191	G	A	0.682903	1006
2	rs6547264	G	C	0.687873	1006
2	rs78642823	C	G	0.175944	1006
2	rs7587882	A	G	0.686879	1006
2	rs7575601	T	C	0.683897	1006
2	rs6738702	A	G	0.685885	1006
2	rs6738834	A	G	0.683897	1006
2	rs7422326	T	A	0.511928	1006
2	rs11897380	T	C	0.510934	1006
2	rs11902209	A	G	0.506958	1006
2	rs6714659	C	A	0.494036	1006
2	rs11682196	C	A	0.17495	1006
```
