## Supplementary material for "Characterization of shared and ancestry-specific signals driving complex traits using multi-ancestry fine-mapping": s1_ref.bim

```
2	rs17584769	0	78934175	T	C
2	rs17645482	0	78934248	T	C
2	rs76613933	0	78934414	T	C
2	rs113974342	0	78934529	C	T
2	rs183110612	0	78935156	G	A
2	rs17645512	0	78935500	A	T
2	rs12713966	0	78936437	G	T
2	rs11883911	0	78937122	C	T
2	rs11883955	0	78937234	C	G
2	rs11894764	0	78937280	A	T
2	rs11889841	0	78937455	T	G
2	rs146549457	0	78937619	G	A
2	rs1993146	0	78937965	G	A
2	rs61539491	0	78939874	C	G
2	rs10199524	0	78940599	A	C
2	rs1452043	0	78940968	A	T
2	rs139689205	0	78943355	G	A
2	rs10194815	0	78944245	A	C
2	rs145447947	0	78944469	T	C
2	rs12620510	0	78945305	A	G
2	rs13034369	0	78945349	T	C
2	rs12620592	0	78945592	A	T
2	rs1452044	0	78945755	A	G
2	rs72812605	0	78945889	T	C
2	rs113195481	0	78946347	G	T
2	rs2861669	0	78947226	T	C
2	rs4852453	0	78947233	A	G
2	rs59504369	0	78947443	G	A
2	rs73943177	0	78948370	T	C
2	rs138566429	0	78948779	A	T
2	rs56231231	0	78953229	C	T
2	rs6708733	0	78953284	A	G
2	rs1839909	0	78953627	A	C
2	rs12105679	0	78953938	G	C
2	rs80064045	0	78954025	T	C
2	rs7570923	0	78954203	G	T
2	rs12105200	0	78954474	C	A
2	rs10194080	0	78956659	C	T
2	rs73943178	0	78958242	A	C
2	rs75802363	0	78958315	A	G
2	rs72921840	0	78959272	C	T
2	rs74330484	0	78959425	T	C
2	rs76267457	0	78960159	G	A
2	rs2861671	0	78960294	G	C
2	rs6547214	0	78960901	T	C
2	rs11679002	0	78961292	T	C
2	rs75069322	0	78961882	A	T
2	rs17645640	0	78962348	C	G
2	rs80286167	0	78962529	G	A
2	rs78925774	0	78963044	T	C
2	rs78288358	0	78963877	T	A
2	rs1452045	0	78963908	G	C
2	rs7602604	0	78964437	T	A
2	rs73943180	0	78965531	G	A
2	rs73943181	0	78966288	A	G
2	rs12713967	0	78966828	T	C
2	rs11695335	0	78966940	C	T
2	rs1452046	0	78967374	G	A
2	rs2044944	0	78968117	G	A
2	rs78683663	0	78968246	G	C
2	rs4853405	0	78968864	C	G
2	rs4853406	0	78968942	T	C
2	rs72921851	0	78968987	G	T
2	rs961331	0	78969389	A	G
2	rs2016364	0	78969433	A	C
2	rs76482878	0	78970048	T	C
2	rs77083062	0	78970405	T	C
2	rs60859850	0	78970623	G	C
2	rs75920466	0	78971307	T	C
2	rs17015573	0	78971469	C	T
2	rs17645837	0	78971734	A	C
2	rs11688052	0	78974509	A	T
2	rs10195207	0	78974668	A	G
2	rs11682993	0	78974729	T	A
2	rs11688223	0	78974823	A	G
2	rs73943184	0	78975012	A	G
2	rs73943185	0	78975056	T	G
2	rs11126680	0	78975863	C	T
2	rs72812612	0	78976237	T	C
2	rs17015581	0	78976303	C	T
2	rs13016535	0	78977047	C	T
2	rs11891128	0	78977169	C	A
2	rs11687801	0	78978011	T	C
2	rs17015593	0	78978590	T	A
2	rs74845950	0	78979658	C	T
2	rs7579419	0	78981158	G	C
2	rs78541589	0	78981544	G	C
2	rs12713968	0	78981670	C	A
2	rs4853407	0	78982377	C	G
2	rs4853408	0	78982533	A	G
2	rs6737219	0	78983157	C	T
2	rs6737473	0	78983336	C	T
2	rs17646141	0	78984048	C	G
2	rs114260443	0	78984229	A	C
2	rs7579066	0	78984570	A	G
2	rs7605836	0	78984824	C	T
2	rs58039460	0	78985763	G	A
2	rs13007241	0	78985791	C	A
2	rs13033849	0	78985959	T	C
2	rs71424829	0	78986035	G	A
2	rs6723382	0	78986279	T	C
2	rs116701490	0	78986327	C	T
2	rs114319198	0	78986355	T	A
2	rs148714401	0	78986972	C	T
2	rs57401126	0	78987145	G	C
2	rs147616509	0	78987552	G	A
2	rs115242903	0	78987594	C	G
2	rs145660430	0	78987900	C	A
2	rs6720391	0	78989143	G	A
2	rs6748640	0	78989251	A	G
2	rs13420387	0	78989492	T	C
2	rs116793968	0	78990014	C	G
2	rs55886936	0	78990065	C	T
2	rs61499729	0	78990716	A	T
2	rs146424155	0	78990886	C	T
2	rs57699589	0	78990954	A	G
2	rs140846002	0	78991073	G	A
2	rs112916167	0	78991098	A	G
2	rs72921867	0	78991181	C	A
2	rs56358599	0	78991590	C	G
2	rs112613408	0	78991686	G	C
2	rs13000182	0	78991902	G	C
2	rs56297725	0	78991977	C	T
2	rs35893867	0	78992040	T	C
2	rs2167556	0	78992882	G	A
2	rs73943254	0	78992891	A	G
2	rs76041384	0	78993497	T	C
2	rs17585586	0	78993517	A	G
2	rs17015607	0	78993592	G	T
2	rs17015611	0	78993766	T	C
2	rs10496210	0	78994608	T	C
2	rs11676099	0	78996739	A	T
2	rs72921874	0	78997477	C	T
2	rs73943257	0	78997525	G	C
2	rs74908886	0	78997926	C	T
2	rs11126682	0	78998166	C	T
2	rs11690283	0	78998219	G	C
2	rs6735871	0	78998595	G	A
2	rs75933543	0	78998692	A	G
2	rs6739221	0	78999216	C	T
2	rs6754548	0	78999297	T	G
2	rs113355061	0	78999442	C	T
2	rs6739558	0	78999503	C	A
2	rs7602830	0	78999551	T	C
2	rs6739900	0	78999609	G	A
2	rs34388000	0	78999914	C	T
2	rs148415908	0	79000101	A	C
2	rs77642462	0	79000304	C	G
2	rs11902387	0	79000457	C	G
2	rs11902428	0	79000527	C	T
2	rs11886800	0	79000561	T	A
2	rs62165685	0	79001203	G	A
2	rs2167558	0	79001780	A	C
2	rs17015634	0	79001963	G	A
2	rs74319413	0	79002455	A	G
2	rs73943258	0	79002579	C	T
2	rs73943259	0	79003119	G	A
2	rs35884266	0	79003179	G	C
2	rs35041113	0	79003384	T	C
2	rs12713969	0	79003597	G	A
2	rs4853409	0	79003690	C	T
2	rs73943260	0	79003857	C	T
2	rs7587963	0	79004509	G	C
2	rs74822488	0	79004604	A	G
2	rs73943261	0	79004686	T	G
2	rs114820313	0	79004846	C	T
2	rs146566307	0	79004932	C	T
2	rs12622478	0	79005119	C	T
2	rs75466357	0	79005174	C	T
2	rs6742296	0	79005387	C	A
2	rs73945085	0	79005449	G	A
2	rs73945086	0	79005450	G	T
2	rs6746125	0	79006118	G	C
2	rs72923747	0	79006655	T	A
2	rs114125326	0	79006903	T	C
2	rs72923748	0	79007004	T	C
2	rs72923749	0	79007198	C	A
2	rs79723544	0	79007390	T	G
2	rs34344424	0	79007404	C	T
2	rs78912331	0	79007555	A	T
2	rs112277795	0	79007917	C	G
2	rs4853410	0	79007930	G	A
2	rs6751026	0	79007948	C	T
2	rs149536895	0	79007959	A	G
2	rs6751040	0	79007966	C	G
2	rs57712713	0	79008155	A	G
2	rs60907300	0	79008206	T	C
2	rs111953379	0	79009829	C	T
2	rs62165687	0	79010826	G	T
2	rs11684673	0	79010908	T	C
2	rs7561644	0	79011900	G	T
2	rs10178977	0	79011998	G	T
2	rs7578411	0	79012163	T	C
2	rs149483493	0	79012204	A	G
2	rs17015646	0	79012740	C	T
2	rs1521952	0	79013457	A	G
2	rs72812619	0	79014346	C	A
2	rs115392084	0	79014352	C	A
2	rs11678325	0	79015775	C	T
2	rs180921180	0	79015838	G	A
2	rs142244737	0	79015867	C	T
2	rs7593362	0	79018094	A	C
2	rs1869083	0	79018187	G	T
2	rs35909082	0	79019618	T	C
2	rs4853412	0	79019736	T	C
2	rs4853413	0	79021429	T	C
2	rs7592791	0	79021569	T	C
2	rs7596145	0	79022316	T	C
2	rs145345248	0	79024424	T	A
2	rs72812622	0	79024851	T	C
2	rs1521961	0	79027342	C	T
2	rs141863644	0	79028957	T	G
2	rs55729335	0	79029297	A	G
2	rs112629936	0	79029880	C	T
2	rs55944359	0	79030074	G	A
2	rs77619611	0	79030278	A	G
2	rs59142036	0	79030569	G	T
2	rs12232921	0	79033887	G	C
2	rs78985678	0	79036444	G	A
2	rs7598432	0	79037108	C	T
2	rs7559637	0	79037283	T	C
2	rs7559664	0	79037360	T	C
2	rs11679935	0	79037791	T	A
2	rs7572889	0	79038068	A	C
2	rs17586318	0	79038224	G	A
2	rs74639824	0	79038341	G	T
2	rs7567083	0	79039213	T	C
2	rs896530	0	79039355	G	A
2	rs78235024	0	79039828	C	T
2	rs186789493	0	79040515	A	T
2	rs11126683	0	79040615	A	G
2	rs2902017	0	79040825	C	A
2	rs1402908	0	79040921	C	T
2	rs17586444	0	79041096	T	C
2	rs76621574	0	79041173	A	G
2	rs17586465	0	79041300	T	C
2	rs7575200	0	79041678	T	G
2	rs7575323	0	79041808	T	C
2	rs7561306	0	79041929	C	T
2	rs116205576	0	79042208	A	T
2	rs141922458	0	79042468	C	T
2	rs180688134	0	79042552	G	A
2	rs11126684	0	79042754	C	T
2	rs149166055	0	79044205	C	A
2	rs11126686	0	79044452	A	G
2	rs2902018	0	79044503	G	A
2	rs138219611	0	79044785	C	G
2	rs7569615	0	79045079	T	C
2	rs75902357	0	79045516	A	G
2	rs78699838	0	79045739	A	G
2	rs10496211	0	79045921	C	G
2	rs17647060	0	79046042	T	G
2	rs75237858	0	79046157	G	A
2	rs4852455	0	79046704	T	C
2	rs17015708	0	79046937	T	C
2	rs2167559	0	79047080	A	T
2	rs2167560	0	79047095	C	G
2	rs2167561	0	79047110	C	T
2	rs1020567	0	79047205	T	C
2	rs6741006	0	79047768	A	G
2	rs1156016	0	79048646	T	C
2	rs138452094	0	79049299	G	A
2	rs62165690	0	79049604	G	A
2	rs17586821	0	79050089	A	G
2	rs76956846	0	79050213	G	T
2	rs76620599	0	79050828	A	G
2	rs1402910	0	79051057	A	G
2	rs116300876	0	79052433	T	A
2	rs182605021	0	79052497	G	T
2	rs1376863	0	79053442	C	G
2	rs35771983	0	79053560	T	C
2	rs140483048	0	79054305	G	A
2	rs112373958	0	79054945	G	T
2	rs10189572	0	79055423	C	T
2	rs17586938	0	79056092	C	T
2	rs72812627	0	79056486	G	C
2	rs72812628	0	79056746	C	T
2	rs4852456	0	79057623	C	T
2	rs6735931	0	79058977	C	G
2	rs982668	0	79060207	C	T
2	rs2177098	0	79061185	T	G
2	rs2123109	0	79061378	T	A
2	rs72812631	0	79061433	T	A
2	rs7419401	0	79061805	T	C
2	rs17587157	0	79062691	A	G
2	rs62165691	0	79063509	T	C
2	rs12995934	0	79063531	A	G
2	rs72812634	0	79063590	C	A
2	rs2140039	0	79063788	C	T
2	rs114778375	0	79064097	G	A
2	rs77368741	0	79064150	C	T
2	rs17015724	0	79064180	T	G
2	rs2010687	0	79064348	T	C
2	rs6709259	0	79064408	A	G
2	rs1521960	0	79064593	A	G
2	rs77416135	0	79065731	T	G
2	rs72812640	0	79065874	T	C
2	rs7559896	0	79067668	T	C
2	rs558925691	0	79067928	A	G
2	rs72812641	0	79068303	A	T
2	rs4853414	0	79069569	C	T
2	rs55923139	0	79069692	A	G
2	rs10171802	0	79069764	G	T
2	rs17015731	0	79070729	A	G
2	rs62165693	0	79070759	C	G
2	rs1608054	0	79070989	G	A
2	rs1608055	0	79071118	C	A
2	rs6724443	0	79071518	T	G
2	rs59364760	0	79071676	A	T
2	rs7564944	0	79072872	C	T
2	rs7579074	0	79072931	T	C
2	rs187142367	0	79073888	A	G
2	rs2060820	0	79074567	A	C
2	rs7578883	0	79074719	A	G
2	rs2060821	0	79075047	G	A
2	rs6761151	0	79075260	G	A
2	rs56373821	0	79075703	T	C
2	rs17015732	0	79075758	A	G
2	rs1521962	0	79075912	T	C
2	rs1521963	0	79076024	T	G
2	rs4564794	0	79076213	T	C
2	rs10496212	0	79076370	G	A
2	rs13395834	0	79076412	G	A
2	rs17647704	0	79076986	A	C
2	rs7593173	0	79078163	A	T
2	rs7593619	0	79078543	A	C
2	rs7570455	0	79079160	C	A
2	rs1521967	0	79079425	T	A
2	rs1521966	0	79080250	C	T
2	rs74392001	0	79081522	G	C
2	rs2861676	0	79081585	A	G
2	rs6743633	0	79081708	T	C
2	rs7582036	0	79082208	G	A
2	rs114191787	0	79082608	G	A
2	rs1521965	0	79083305	C	T
2	rs6707613	0	79083666	A	G
2	rs17015740	0	79084215	C	T
2	rs112215578	0	79084262	G	A
2	rs28612822	0	79084488	A	G
2	rs1915842	0	79085349	G	A
2	rs17015751	0	79085411	C	A
2	rs74356766	0	79085801	T	A
2	rs1112015	0	79085922	G	A
2	rs1112014	0	79085931	A	G
2	rs2861677	0	79086517	C	T
2	rs1402909	0	79086642	T	C
2	rs138484652	0	79087508	G	C
2	rs62165719	0	79087711	A	T
2	rs4853415	0	79087784	A	C
2	rs4853416	0	79087828	T	G
2	rs4853417	0	79087952	C	T
2	rs4853418	0	79088516	T	C
2	rs4853419	0	79088667	A	C
2	rs17647989	0	79089793	C	A
2	rs62155658	0	79089854	G	A
2	rs1610260	0	79090215	C	G
2	rs4853420	0	79090327	G	T
2	rs1610261	0	79090348	A	G
2	rs55656401	0	79090712	A	G
2	rs12473145	0	79091554	G	A
2	rs78932817	0	79091674	C	T
2	rs1521968	0	79092087	T	G
2	rs1521969	0	79092510	A	T
2	rs17648129	0	79092576	G	C
2	rs1521970	0	79093458	C	G
2	rs11883728	0	79093607	T	C
2	rs13339861	0	79093774	C	T
2	rs41489944	0	79094225	T	C
2	rs17038284	0	79094314	G	T
2	rs72812660	0	79094658	C	T
2	rs72812661	0	79094676	C	T
2	rs72812662	0	79094686	T	C
2	rs72812663	0	79094786	G	C
2	rs17015759	0	79094934	C	T
2	rs61287497	0	79095004	C	T
2	rs113592755	0	79095005	A	G
2	rs61073972	0	79095006	C	T
2	rs13339831	0	79095107	C	T
2	rs13339761	0	79095119	A	G
2	rs13339866	0	79095162	T	C
2	rs1357205	0	79095582	G	T
2	rs1357206	0	79095630	A	G
2	rs1521972	0	79096036	C	T
2	rs1521973	0	79096243	T	C
2	rs35790509	0	79096373	T	A
2	rs72812666	0	79096410	A	G
2	rs4853421	0	79096666	T	A
2	rs6744937	0	79097235	T	C
2	rs6730260	0	79097441	C	T
2	rs1402907	0	79098346	T	C
2	rs1521957	0	79098360	A	T
2	rs13009823	0	79098787	G	T
2	rs149303524	0	79099371	T	C
2	rs1521956	0	79099594	A	C
2	rs1402906	0	79100224	T	C
2	rs6713422	0	79100366	A	G
2	rs1402905	0	79100458	A	G
2	rs74652860	0	79100542	C	T
2	rs6761240	0	79101215	T	C
2	rs1521955	0	79103513	C	T
2	rs7564227	0	79103969	T	C
2	rs36051150	0	79104394	T	C
2	rs6708376	0	79104576	A	G
2	rs34013276	0	79104730	G	A
2	rs955168	0	79104932	A	G
2	rs28379341	0	79105190	A	T
2	rs62155659	0	79105513	T	A
2	rs72812669	0	79106134	G	A
2	rs72812670	0	79106184	A	C
2	rs72812671	0	79106195	G	C
2	rs72812673	0	79106215	A	G
2	rs7567670	0	79106673	A	G
2	rs7567919	0	79106872	A	G
2	rs17015772	0	79106995	C	T
2	rs77926175	0	79107849	C	T
2	rs72812675	0	79108092	G	A
2	rs78197646	0	79108247	G	A
2	rs72812676	0	79108250	A	G
2	rs12991976	0	79108362	G	A
2	rs1915772	0	79108594	A	G
2	rs72812677	0	79108970	T	A
2	rs72812678	0	79109115	C	G
2	rs77956974	0	79109200	A	G
2	rs72812679	0	79109368	A	C
2	rs55717923	0	79109695	C	A
2	rs56401470	0	79109771	A	G
2	rs62157263	0	79109933	G	A
2	rs10520215	0	79110274	C	T
2	rs6761445	0	79110509	C	T
2	rs1521954	0	79110609	T	A
2	rs1521953	0	79110769	A	G
2	rs13033623	0	79110971	T	C
2	rs1608053	0	79111604	A	C
2	rs1608052	0	79111898	A	C
2	rs75968695	0	79112157	G	A
2	rs7563322	0	79112163	G	A
2	rs35257198	0	79113186	T	C
2	rs72812684	0	79113240	G	T
2	rs6744850	0	79113589	A	C
2	rs1996768	0	79113604	A	G
2	rs1996767	0	79113640	A	G
2	rs1996766	0	79113714	A	G
2	rs17648521	0	79113977	G	A
2	rs146562371	0	79114222	T	C
2	rs62157265	0	79114372	T	C
2	rs1521959	0	79114954	G	A
2	rs28637977	0	79115895	T	C
2	rs72812687	0	79116436	T	C
2	rs28753700	0	79116489	G	A
2	rs4852457	0	79116618	A	G
2	rs62157266	0	79116634	C	T
2	rs4853422	0	79116722	C	T
2	rs13395260	0	79116878	C	T
2	rs1546725	0	79116996	C	G
2	rs11890529	0	79117637	G	T
2	rs2902019	0	79117677	A	G
2	rs1879655	0	79117859	G	T
2	rs72812692	0	79118095	T	C
2	rs12469549	0	79118160	G	A
2	rs13427823	0	79118904	A	T
2	rs1915775	0	79119486	T	G
2	rs114996772	0	79119830	A	G
2	rs6547216	0	79119971	A	G
2	rs72812697	0	79120146	C	G
2	rs72812698	0	79120558	C	G
2	rs143046817	0	79120696	T	C
2	rs34312950	0	79120873	C	G
2	rs79370224	0	79121199	G	A
2	rs4300858	0	79121367	G	A
2	rs10169228	0	79121549	A	G
2	rs10169457	0	79121757	A	C
2	rs138982464	0	79121864	T	A
2	rs1915751	0	79122483	T	C
2	rs7608086	0	79122909	A	G
2	rs7595771	0	79123043	T	C
2	rs11899405	0	79123269	G	A
2	rs56120413	0	79123554	T	C
2	rs115347368	0	79123843	G	A
2	rs72812700	0	79124116	T	C
2	rs2139974	0	79124814	T	G
2	rs116504988	0	79124997	T	C
2	rs1915752	0	79125007	T	G
2	rs13014483	0	79125686	T	C
2	rs12618794	0	79126262	C	T
2	rs11675625	0	79126838	A	G
2	rs1915753	0	79126857	C	G
2	rs145110787	0	79127783	C	T
2	rs77492170	0	79128583	C	T
2	rs56136828	0	79128584	G	C
2	rs1915755	0	79128634	C	G
2	rs1915756	0	79128858	T	A
2	rs115017125	0	79129937	G	A
2	rs4145992	0	79130310	A	C
2	rs9798191	0	79131116	A	C
2	rs9309537	0	79131131	T	C
2	rs111425344	0	79131528	G	A
2	rs6547217	0	79132173	C	T
2	rs17015783	0	79132237	A	T
2	rs7559529	0	79132278	T	C
2	rs6750861	0	79132821	G	T
2	rs72814603	0	79132862	G	A
2	rs6708781	0	79132988	T	C
2	rs12612243	0	79133151	C	T
2	rs11126688	0	79133390	G	T
2	rs13019505	0	79135095	A	T
2	rs13020258	0	79135176	G	C
2	rs1915757	0	79135301	A	G
2	rs17648900	0	79135349	A	G
2	rs6712350	0	79135524	A	T
2	rs12329204	0	79135811	C	A
2	rs79682091	0	79135812	C	A
2	rs12328444	0	79135968	A	G
2	rs7566926	0	79136149	A	G
2	rs1915758	0	79136552	A	G
2	rs1915760	0	79137119	T	C
2	rs4852458	0	79137383	A	G
2	rs12624133	0	79137572	C	T
2	rs4852459	0	79137919	A	T
2	rs2204072	0	79138129	T	G
2	rs4852460	0	79138657	T	C
2	rs75141638	0	79138757	G	A
2	rs72814609	0	79138914	G	A
2	rs73946227	0	79138971	T	A
2	rs73946228	0	79139052	T	A
2	rs73946230	0	79139115	G	A
2	rs1949660	0	79139125	G	A
2	rs73946231	0	79139147	C	T
2	rs57684395	0	79139266	A	G
2	rs60283164	0	79139289	G	A
2	rs7566244	0	79139515	T	C
2	rs57918501	0	79139597	T	C
2	rs7605262	0	79139601	C	T
2	rs59955316	0	79139648	A	T
2	rs17015802	0	79139752	T	A
2	rs17015804	0	79139775	G	T
2	rs59487094	0	79139939	C	G
2	rs17015807	0	79139964	A	G
2	rs73946236	0	79140020	T	C
2	rs73946237	0	79140021	G	A
2	rs73939929	0	79140196	G	T
2	rs17015808	0	79140206	G	C
2	rs7609031	0	79140599	C	T
2	rs7609242	0	79140637	G	A
2	rs7609301	0	79140843	C	T
2	rs7609399	0	79140884	C	T
2	rs7609403	0	79140891	C	A
2	rs4853423	0	79140963	A	G
2	rs7582942	0	79141026	A	T
2	rs60458749	0	79141039	C	A
2	rs7585834	0	79141188	A	C
2	rs2861734	0	79141513	C	G
2	rs2861735	0	79141579	G	A
2	rs17015842	0	79141830	A	C
2	rs17015843	0	79141923	C	T
2	rs73939933	0	79142195	A	T
2	rs6727065	0	79142212	T	C
2	rs17015845	0	79142387	C	T
2	rs17015848	0	79142432	C	A
2	rs59173188	0	79142496	G	A
2	rs17015849	0	79142712	A	G
2	rs57927469	0	79142779	G	A
2	rs57101065	0	79142868	G	A
2	rs59575840	0	79142869	T	A
2	rs57823726	0	79142948	C	T
2	rs56764450	0	79143003	C	A
2	rs57720298	0	79143013	A	T
2	rs79093615	0	79143283	C	T
2	rs17015851	0	79143329	C	G
2	rs17015854	0	79143362	T	C
2	rs73939934	0	79143468	C	T
2	rs11902843	0	79143536	A	G
2	rs11892327	0	79143612	C	T
2	rs1915766	0	79143872	A	G
2	rs11903030	0	79143946	A	G
2	rs17015866	0	79144176	C	T
2	rs17015868	0	79144199	T	C
2	rs1949661	0	79144604	C	T
2	rs55780012	0	79144686	G	A
2	rs74647391	0	79145167	G	A
2	rs7607773	0	79145439	C	T
2	rs4600686	0	79145715	T	C
2	rs2902034	0	79145726	C	T
2	rs6721625	0	79146096	T	C
2	rs6706568	0	79146206	G	A
2	rs6721888	0	79146327	T	G
2	rs1915764	0	79146559	A	G
2	rs1915763	0	79146677	C	T
2	rs1915762	0	79146708	A	G
2	rs4145991	0	79146996	G	A
2	rs4853424	0	79147139	A	T
2	rs4853425	0	79147145	C	T
2	rs4853426	0	79147152	G	C
2	rs6710720	0	79147292	C	A
2	rs10192052	0	79147542	T	C
2	rs10203406	0	79147920	A	G
2	rs72814617	0	79147928	G	A
2	rs4622760	0	79148265	T	C
2	rs4567959	0	79148457	G	A
2	rs4417742	0	79148499	C	T
2	rs4281927	0	79148712	T	C
2	rs17015883	0	79148826	C	A
2	rs4308142	0	79148842	C	T
2	rs1915767	0	79148982	T	C
2	rs1915768	0	79149024	T	C
2	rs72814619	0	79149411	G	T
2	rs2090866	0	79149419	T	C
2	rs2090867	0	79149541	C	T
2	rs2103005	0	79149565	G	A
2	rs1915769	0	79149938	G	A
2	rs145765935	0	79150074	G	C
2	rs17015885	0	79151082	G	A
2	rs10205004	0	79151213	T	G
2	rs72814620	0	79151350	C	T
2	rs10205218	0	79151462	T	A
2	rs17596298	0	79151604	T	G
2	rs10193046	0	79151671	C	G
2	rs6756064	0	79151815	A	G
2	rs6727654	0	79151818	C	T
2	rs2222382	0	79151985	C	A
2	rs1915770	0	79152163	A	T
2	rs115350697	0	79152580	G	A
2	rs10208925	0	79152829	T	C
2	rs2861680	0	79152922	G	A
2	rs10199379	0	79153215	G	T
2	rs1915771	0	79153341	T	C
2	rs12713970	0	79153829	A	G
2	rs148706102	0	79154021	C	T
2	rs2077819	0	79154078	G	A
2	rs71424834	0	79154083	A	C
2	rs75420514	0	79154145	T	A
2	rs2077820	0	79154294	T	C
2	rs10197660	0	79154457	T	C
2	rs10185341	0	79154516	G	A
2	rs10185612	0	79154773	G	A
2	rs2861682	0	79155025	T	A
2	rs10188386	0	79155316	C	G
2	rs73937116	0	79155333	C	T
2	rs10200751	0	79155348	T	C
2	rs4467299	0	79155364	T	C
2	rs4455185	0	79155369	C	T
2	rs10188590	0	79155556	C	A
2	rs137952090	0	79155560	G	C
2	rs10164836	0	79155613	A	G
2	rs12713971	0	79155780	G	A
2	rs17650114	0	79155853	C	T
2	rs17015903	0	79156018	G	A
2	rs4455186	0	79156035	C	T
2	rs4346414	0	79156569	T	A
2	rs7579683	0	79157195	C	T
2	rs12613286	0	79157277	A	G
2	rs12619683	0	79157404	G	T
2	rs6730484	0	79157621	G	A
2	rs13415355	0	79157633	C	T
2	rs6758711	0	79157637	A	G
2	rs76811732	0	79157649	C	G
2	rs10171698	0	79157673	A	G
2	rs4083088	0	79157836	G	T
2	rs4083087	0	79157867	C	G
2	rs4314020	0	79157965	T	C
2	rs4398300	0	79158022	G	A
2	rs4402794	0	79158149	G	C
2	rs10198289	0	79158196	C	T
2	rs10198380	0	79158266	C	T
2	rs4355147	0	79158275	T	C
2	rs11904464	0	79158423	T	C
2	rs4075114	0	79158722	A	T
2	rs114386663	0	79159115	G	A
2	rs4241273	0	79159222	T	C
2	rs80232126	0	79159361	T	C
2	rs147556748	0	79159581	G	A
2	rs66831683	0	79159711	A	G
2	rs67162799	0	79159739	A	C
2	rs9309538	0	79160167	C	G
2	rs9309539	0	79160353	C	T
2	rs9309540	0	79160379	A	G
2	rs9309541	0	79160481	A	G
2	rs9309542	0	79160592	G	T
2	rs9309543	0	79160617	G	A
2	rs10205505	0	79160665	G	T
2	rs17691986	0	79160743	T	C
2	rs10170906	0	79160874	T	C
2	rs6746031	0	79161344	G	A
2	rs6761498	0	79161609	T	C
2	rs72814629	0	79161663	C	T
2	rs6761747	0	79161836	T	C
2	rs11904716	0	79162080	C	A
2	rs6750474	0	79162594	G	T
2	rs10164874	0	79162801	C	T
2	rs35133517	0	79162847	C	G
2	rs114914223	0	79163616	G	A
2	rs17015915	0	79163654	C	G
2	rs2139975	0	79163690	C	T
2	rs12713972	0	79163834	A	G
2	rs10168481	0	79164021	C	G
2	rs10165807	0	79164165	T	C
2	rs111284462	0	79164167	T	C
2	rs10200759	0	79164282	G	A
2	rs1915774	0	79164569	C	T
2	rs1915773	0	79164626	A	T
2	rs6755793	0	79165213	T	C
2	rs72814634	0	79165375	T	A
2	rs10520217	0	79165809	C	T
2	rs73937124	0	79165835	G	A
2	rs10520218	0	79166025	T	C
2	rs1261225	0	79166352	G	T
2	rs78959569	0	79166384	C	T
2	rs1261226	0	79166443	T	C
2	rs1666774	0	79166710	A	T
2	rs1666775	0	79166712	A	C
2	rs1261227	0	79166871	A	G
2	rs986385	0	79167379	T	C
2	rs75165763	0	79167542	T	A
2	rs986386	0	79167769	T	G
2	rs1448215	0	79167834	C	A
2	rs6723893	0	79168110	A	G
2	rs57872194	0	79168286	C	T
2	rs35989906	0	79168457	A	G
2	rs57291948	0	79168485	T	G
2	rs17015932	0	79168643	T	C
2	rs6724726	0	79168796	A	C
2	rs6753794	0	79168890	G	A
2	rs6711658	0	79169045	T	G
2	rs73937126	0	79169089	T	C
2	rs72814639	0	79169425	A	T
2	rs140422123	0	79169999	T	C
2	rs1992886	0	79170700	G	A
2	rs13012501	0	79171089	G	C
2	rs17839420	0	79171806	A	T
2	rs11896351	0	79172223	T	C
2	rs17839421	0	79172648	G	A
2	rs73937128	0	79172788	G	A
2	rs1261228	0	79173174	C	T
2	rs1261229	0	79173347	T	C
2	rs1261230	0	79173375	C	T
2	rs149002629	0	79173993	C	T
2	rs62157327	0	79174113	G	A
2	rs17015934	0	79174390	C	T
2	rs72814642	0	79174523	C	T
2	rs17015936	0	79174545	T	G
2	rs73937129	0	79174683	T	G
2	rs1597152	0	79175265	T	A
2	rs17015937	0	79175671	G	A
2	rs1261231	0	79176212	C	T
2	rs57295279	0	79176327	T	C
2	rs1261232	0	79176572	A	G
2	rs56163476	0	79176590	C	A
2	rs17015943	0	79177434	A	G
2	rs73937130	0	79178060	G	C
2	rs11126689	0	79178130	G	A
2	rs17015944	0	79178267	A	G
2	rs1344379	0	79178561	C	T
2	rs141904886	0	79179333	C	T
2	rs6734265	0	79179574	T	A
2	rs1666762	0	79179619	A	G
2	rs59682254	0	79180123	G	C
2	rs116722585	0	79180459	C	T
2	rs17015946	0	79180644	T	C
2	rs12477128	0	79181085	T	A
2	rs73937131	0	79181129	G	A
2	rs1261233	0	79181162	G	A
2	rs145254071	0	79181289	G	T
2	rs112834521	0	79182298	G	A
2	rs58320108	0	79182474	G	T
2	rs72925779	0	79182544	A	G
2	rs34425948	0	79182650	C	T
2	rs1261234	0	79182821	A	G
2	rs76770534	0	79182858	C	T
2	rs76595579	0	79182978	G	T
2	rs1261235	0	79183004	T	G
2	rs74738526	0	79183377	C	G
2	rs12986641	0	79183413	T	C
2	rs12986856	0	79183516	T	C
2	rs140950234	0	79183683	T	A
2	rs77733689	0	79184067	A	C
2	rs7601897	0	79184465	A	T
2	rs17692905	0	79184629	C	T
2	rs34188064	0	79185078	T	C
2	rs13000084	0	79185415	C	A
2	rs17692933	0	79185600	A	C
2	rs17692957	0	79185685	C	T
2	rs13001435	0	79185904	G	T
2	rs1261236	0	79186008	A	T
2	rs13007327	0	79186313	G	A
2	rs13007459	0	79186563	C	A
2	rs34474458	0	79186758	C	T
2	rs13008392	0	79186785	G	A
2	rs17693030	0	79186828	A	G
2	rs35919794	0	79187128	A	T
2	rs36072286	0	79187137	T	C
2	rs35743083	0	79187151	T	C
2	rs11674703	0	79187381	T	C
2	rs13014457	0	79187457	C	T
2	rs11679961	0	79187489	A	C
2	rs11691084	0	79187502	C	T
2	rs11691141	0	79187588	C	G
2	rs71424839	0	79188041	A	G
2	rs71424840	0	79188272	T	C
2	rs56679430	0	79188350	T	A
2	rs74812747	0	79189133	G	T
2	rs77978136	0	79189170	C	T
2	rs13027536	0	79189199	A	G
2	rs79406667	0	79189256	G	A
2	rs78588609	0	79189303	C	T
2	rs11683300	0	79190060	A	G
2	rs11695755	0	79190073	C	T
2	rs10520219	0	79190408	G	A
2	rs10520220	0	79190458	G	C
2	rs10520221	0	79190499	T	C
2	rs11679452	0	79190517	T	C
2	rs114573481	0	79190570	G	A
2	rs28391555	0	79190900	T	C
2	rs28739430	0	79190955	T	G
2	rs17015957	0	79191047	A	G
2	rs55857353	0	79191129	C	T
2	rs77087565	0	79192583	T	C
2	rs17015960	0	79192643	A	G
2	rs35119416	0	79193163	T	G
2	rs11893407	0	79193189	T	C
2	rs56330221	0	79193372	A	G
2	rs11898645	0	79193476	A	G
2	rs62157331	0	79193633	C	G
2	rs115711986	0	79194216	G	A
2	rs11677315	0	79194293	T	C
2	rs1261238	0	79194418	A	G
2	rs11693972	0	79194668	C	G
2	rs75587193	0	79195318	G	C
2	rs77592775	0	79195540	A	G
2	rs77438269	0	79195551	C	T
2	rs17693274	0	79196081	T	C
2	rs150242265	0	79196263	T	A
2	rs13384662	0	79196630	G	A
2	rs78870205	0	79196850	T	C
2	rs13388378	0	79197684	G	C
2	rs11683503	0	79198168	T	C
2	rs11126690	0	79198620	T	C
2	rs76951781	0	79198890	A	G
2	rs113978203	0	79199054	G	T
2	rs77926636	0	79199123	C	T
2	rs77285775	0	79199619	A	G
2	rs28847391	0	79201741	G	T
2	rs28769108	0	79201759	G	A
2	rs2121926	0	79201852	C	G
2	rs34611177	0	79201918	A	T
2	rs28787325	0	79201973	G	T
2	rs58584065	0	79202161	C	T
2	rs10186284	0	79202242	C	G
2	rs10186665	0	79202371	G	A
2	rs72814649	0	79202956	C	T
2	rs78058392	0	79203248	G	A
2	rs76851891	0	79203704	A	G
2	rs115854790	0	79204043	A	T
2	rs114950685	0	79204293	C	T
2	rs79012270	0	79205003	G	A
2	rs28676893	0	79205094	C	A
2	rs79928177	0	79205439	A	T
2	rs76490445	0	79205580	T	A
2	rs12618775	0	79205672	T	C
2	rs80324131	0	79205889	C	T
2	rs1261237	0	79207218	T	A
2	rs17749772	0	79208014	C	T
2	rs12617352	0	79208026	G	A
2	rs17015977	0	79208422	A	C
2	rs72622667	0	79208492	T	G
2	rs12618963	0	79209444	G	A
2	rs62157334	0	79209730	C	T
2	rs75291412	0	79209969	A	G
2	rs77217237	0	79210639	G	A
2	rs79426549	0	79211821	C	A
2	rs72622668	0	79211953	C	T
2	rs72622669	0	79212013	C	A
2	rs72622670	0	79212540	T	C
2	rs17749826	0	79213468	G	A
2	rs72622671	0	79213961	G	A
2	rs72622672	0	79214830	T	G
2	rs10520222	0	79214891	C	T
2	rs111275911	0	79215168	C	T
2	rs56975070	0	79215478	C	T
2	rs57384678	0	79215510	A	G
2	rs11676773	0	79215748	A	G
2	rs144057517	0	79216040	C	T
2	rs13008188	0	79216796	G	A
2	rs78358263	0	79216996	T	C
2	rs62157335	0	79217566	C	T
2	rs6741997	0	79218859	G	A
2	rs116353904	0	79219298	T	C
2	rs11694350	0	79219390	G	A
2	rs80188211	0	79219992	G	T
2	rs80137674	0	79220048	A	T
2	rs62157336	0	79220714	C	T
2	rs62157337	0	79222579	C	G
2	rs72814654	0	79222618	C	T
2	rs1630540	0	79223109	A	T
2	rs17015989	0	79223167	G	A
2	rs1666768	0	79223215	G	A
2	rs17016000	0	79223593	T	C
2	rs34552649	0	79223777	C	T
2	rs80306400	0	79223783	A	G
2	rs74327757	0	79223870	T	C
2	rs4853428	0	79223902	A	C
2	rs74771514	0	79224059	A	G
2	rs13427506	0	79224138	C	G
2	rs112850878	0	79224386	T	C
2	rs13427864	0	79224437	C	G
2	rs1666769	0	79224687	C	T
2	rs1666770	0	79224717	G	T
2	rs6744763	0	79224826	G	C
2	rs666384	0	79225545	C	T
2	rs402221	0	79225690	C	T
2	rs367780	0	79225716	A	G
2	rs384761	0	79225952	T	C
2	rs423471	0	79225972	C	T
2	rs384794	0	79225976	T	C
2	rs368963	0	79226059	A	T
2	rs1915761	0	79226137	A	T
2	rs6710030	0	79226323	T	C
2	rs6723462	0	79226351	A	G
2	rs77524765	0	79226518	A	T
2	rs4432481	0	79226572	G	A
2	rs2594480	0	79226870	A	G
2	rs2685275	0	79226997	C	T
2	rs10179468	0	79227053	T	C
2	rs811526	0	79227099	A	C
2	rs789304	0	79227147	G	C
2	rs283819	0	79227243	A	C
2	rs7565256	0	79227275	T	G
2	rs7604138	0	79227288	C	A
2	rs283820	0	79227289	T	C
2	rs7565280	0	79227358	T	G
2	rs7604159	0	79227364	C	T
2	rs1656308	0	79227376	A	G
2	rs1666772	0	79227379	C	T
2	rs283821	0	79227405	A	G
2	rs4270377	0	79227455	G	C
2	rs283822	0	79227583	A	G
2	rs11126691	0	79227650	G	C
2	rs7565752	0	79227759	T	C
2	rs17016049	0	79228150	T	C
2	rs10520223	0	79228257	A	G
2	rs34242972	0	79228611	A	T
2	rs35748405	0	79228613	A	G
2	rs17016056	0	79228682	T	C
2	rs17016057	0	79228733	T	G
2	rs56107919	0	79228811	T	A
2	rs56156859	0	79228816	C	A
2	rs17016058	0	79228890	G	A
2	rs13005514	0	79229006	A	G
2	rs12614535	0	79229122	C	A
2	rs12620914	0	79229179	A	G
2	rs12614561	0	79229191	C	T
2	rs12614588	0	79229271	C	T
2	rs12620984	0	79229420	A	G
2	rs13012129	0	79229557	G	A
2	rs13011775	0	79229584	A	G
2	rs5002172	0	79229948	T	C
2	rs5002173	0	79229955	G	A
2	rs146599142	0	79229966	C	A
2	rs115092731	0	79229997	G	A
2	rs283823	0	79229999	C	T
2	rs11126692	0	79230274	G	T
2	rs10520226	0	79230500	T	C
2	rs11686788	0	79230543	T	A
2	rs10520227	0	79230585	G	A
2	rs10179963	0	79230697	C	T
2	rs10192550	0	79230763	T	C
2	rs1839108	0	79230986	T	C
2	rs13031947	0	79232182	C	T
2	rs283825	0	79232491	A	G
2	rs12617493	0	79232577	G	A
2	rs283826	0	79233079	G	A
2	rs2117728	0	79234011	G	A
2	rs283828	0	79234077	G	T
2	rs6705751	0	79234240	G	A
2	rs283829	0	79234333	A	G
2	rs283830	0	79234647	T	C
2	rs13009858	0	79234711	A	G
2	rs283831	0	79235293	A	T
2	rs78687416	0	79235570	C	G
2	rs10179130	0	79235838	C	T
2	rs10520228	0	79236614	A	G
2	rs283832	0	79237089	T	C
2	rs13030552	0	79237527	C	T
2	rs34977007	0	79237575	C	T
2	rs895757	0	79237618	G	A
2	rs13030971	0	79237692	C	G
2	rs374425	0	79237740	A	G
2	rs434637	0	79238167	T	C
2	rs414509	0	79238198	T	C
2	rs2196334	0	79238303	C	T
2	rs2196333	0	79238326	T	C
2	rs13014524	0	79238530	T	C
2	rs6737587	0	79238601	T	G
2	rs12988957	0	79238982	C	T
2	rs688806	0	79239216	C	T
2	rs395243	0	79239241	C	T
2	rs405595	0	79239278	T	C
2	rs436569	0	79239300	A	G
2	rs396909	0	79239402	C	T
2	rs405254	0	79239413	A	C
2	rs34864496	0	79239670	A	T
2	rs3979600	0	79239702	A	G
2	rs397749	0	79240059	C	T
2	rs396619	0	79240076	T	C
2	rs418396	0	79240261	G	A
2	rs395701	0	79240349	T	C
2	rs417898	0	79240454	G	A
2	rs422782	0	79240695	A	G
2	rs442513	0	79240834	A	G
2	rs437049	0	79240856	G	T
2	rs35855457	0	79241140	G	A
2	rs561259	0	79241451	G	A
2	rs402329	0	79241756	G	A
2	rs1448216	0	79241799	A	T
2	rs375644	0	79241810	C	T
2	rs12614393	0	79241897	A	C
2	rs12620799	0	79241958	C	T
2	rs401748	0	79241959	G	A
2	rs374604	0	79242110	T	C
2	rs374242	0	79242230	A	C
2	rs400861	0	79242258	C	A
2	rs17016142	0	79242480	G	T
2	rs432420	0	79242569	G	T
2	rs425048	0	79242602	T	C
2	rs422871	0	79242786	C	T
2	rs115738282	0	79242857	C	A
2	rs439925	0	79242887	G	A
2	rs439914	0	79242904	G	A
2	rs380204	0	79242949	G	T
2	rs423313	0	79242954	C	A
2	rs6547218	0	79243190	G	A
2	rs430601	0	79243497	A	T
2	rs434922	0	79243597	G	A
2	rs425303	0	79243761	C	T
2	rs434372	0	79243917	T	A
2	rs424662	0	79244051	C	T
2	rs430406	0	79244100	C	T
2	rs448043	0	79244145	A	G
2	rs393149	0	79244207	T	C
2	rs409899	0	79244226	G	A
2	rs1349078	0	79244580	A	G
2	rs429694	0	79244586	A	C
2	rs428676	0	79245332	G	A
2	rs412656	0	79245562	T	C
2	rs1023825	0	79246108	T	G
2	rs435133	0	79246386	G	A
2	rs436049	0	79246878	G	T
2	rs10201092	0	79247359	G	A
2	rs364452	0	79247393	C	T
2	rs436758	0	79247510	T	C
2	rs440752	0	79247666	T	C
2	rs446160	0	79247945	A	G
2	rs375700	0	79248249	C	T
2	rs895758	0	79248747	A	G
2	rs143204184	0	79249506	C	T
2	rs426233	0	79249646	T	A
2	rs415107	0	79249670	A	G
2	rs430298	0	79249772	G	T
2	rs398136	0	79251567	G	T
2	rs417144	0	79251847	C	T
2	rs17701096	0	79252318	A	G
2	rs368506	0	79252761	A	G
2	rs369221	0	79252950	A	G
2	rs10171097	0	79252962	C	T
2	rs3816371	0	79253028	G	T
2	rs385742	0	79253029	T	G
2	rs113446394	0	79253146	T	C
2	rs369967	0	79253150	A	G
2	rs425846	0	79253375	C	T
2	rs412912	0	79253818	C	G
2	rs396461	0	79254101	T	G
2	rs452267	0	79254261	T	C
2	rs17016222	0	79254442	C	T
2	rs1561009	0	79254556	A	T
2	rs77260235	0	79254771	G	C
2	rs2290079	0	79255325	G	C
2	rs383969	0	79255426	G	C
2	rs374577	0	79255588	T	C
2	rs445664	0	79255629	G	T
2	rs393580	0	79256034	T	C
2	rs433157	0	79256328	C	T
2	rs145989215	0	79256374	C	A
2	rs429210	0	79256375	C	G
2	rs76706409	0	79256457	C	A
2	rs433379	0	79256472	C	T
2	rs429777	0	79256626	A	G
2	rs77247317	0	79257122	A	G
2	rs395023	0	79257357	G	A
2	rs369854	0	79257389	T	C
2	rs370195	0	79257476	T	G
2	rs395370	0	79257496	G	A
2	rs383857	0	79257578	C	G
2	rs370957	0	79257687	T	G
2	rs415375	0	79257739	C	T
2	rs4567963	0	79257886	G	A
2	rs565716	0	79257948	T	C
2	rs372679	0	79258144	T	G
2	rs364448	0	79258234	A	G
2	rs404748	0	79258373	G	A
2	rs405288	0	79258551	G	A
2	rs114777414	0	79258646	T	C
2	rs423758	0	79258776	G	A
2	rs374774	0	79259077	T	C
2	rs384056	0	79259191	T	A
2	rs392757	0	79259495	T	C
2	rs377411	0	79259563	A	C
2	rs364811	0	79259630	G	A
2	rs364822	0	79259634	G	A
2	rs2082828	0	79259776	G	A
2	rs430282	0	79259828	C	T
2	rs411721	0	79259978	C	G
2	rs1982129	0	79260297	T	G
2	rs379736	0	79260811	T	C
2	rs62156791	0	79261020	A	C
2	rs115896449	0	79261154	G	A
2	rs381387	0	79261248	T	C
2	rs571027	0	79261370	T	C
2	rs7580312	0	79261439	T	C
2	rs628779	0	79261461	A	G
2	rs399060	0	79261546	A	T
2	rs399084	0	79261587	A	G
2	rs399331	0	79261652	A	T
2	rs116526734	0	79261691	T	C
2	rs13025793	0	79261695	C	T
2	rs62156792	0	79262319	G	A
2	rs283833	0	79262344	G	A
2	rs283834	0	79262859	A	G
2	rs283835	0	79263223	C	T
2	rs283836	0	79263229	G	A
2	rs283837	0	79263675	G	T
2	rs283838	0	79263703	G	A
2	rs11685732	0	79263717	G	A
2	rs115780001	0	79264268	T	G
2	rs6720955	0	79264301	T	C
2	rs1448210	0	79264304	T	C
2	rs111847801	0	79264449	T	C
2	rs283839	0	79264801	A	G
2	rs283840	0	79265144	T	C
2	rs13397042	0	79265147	C	T
2	rs13397545	0	79265567	C	T
2	rs13422940	0	79265588	A	G
2	rs12713973	0	79265891	G	A
2	rs17016301	0	79265971	T	C
2	rs13411558	0	79266036	T	A
2	rs1357399	0	79266204	C	A
2	rs283841	0	79266460	T	A
2	rs283842	0	79267708	A	C
2	rs13007937	0	79267905	T	C
2	rs283843	0	79268213	C	A
2	rs283844	0	79268878	A	G
2	rs283845	0	79268965	T	C
2	rs10204539	0	79269524	T	C
2	rs283846	0	79270051	C	T
2	rs283847	0	79270399	C	A
2	rs283848	0	79270780	T	C
2	rs113131091	0	79270796	G	A
2	rs283849	0	79271035	T	G
2	rs10210952	0	79271354	T	C
2	rs283850	0	79271708	G	C
2	rs34683902	0	79272014	C	T
2	rs454211	0	79272290	G	A
2	rs437587	0	79272737	T	C
2	rs426458	0	79273390	A	T
2	rs34737809	0	79273548	T	C
2	rs477462	0	79273759	A	T
2	rs11693264	0	79273952	C	G
2	rs71424845	0	79274702	T	C
2	rs35947877	0	79274832	C	T
2	rs407602	0	79275545	T	C
2	rs389326	0	79275835	A	G
2	rs381881	0	79276066	G	A
2	rs13032204	0	79276159	T	A
2	rs35295412	0	79276319	T	C
2	rs391013	0	79276377	A	T
2	rs10173980	0	79276440	A	G
2	rs373567	0	79277317	A	C
2	rs446861	0	79277543	T	C
2	rs11674708	0	79277667	T	C
2	rs11691046	0	79277754	C	T
2	rs1522860	0	79278036	A	G
2	rs35901872	0	79278408	C	A
2	rs35991521	0	79278579	T	A
2	rs144767117	0	79278788	C	T
2	rs431165	0	79278797	T	C
2	rs372384	0	79278919	A	G
2	rs13021495	0	79278943	A	G
2	rs435694	0	79279078	C	T
2	rs13026733	0	79279112	A	C
2	rs11903051	0	79279544	C	A
2	rs143421161	0	79279589	C	T
2	rs113861492	0	79279631	T	C
2	rs28809855	0	79279673	C	T
2	rs147985296	0	79279725	C	T
2	rs112921235	0	79279787	C	G
2	rs11904434	0	79280101	G	A
2	rs113423517	0	79280165	C	T
2	rs635508	0	79280472	A	G
2	rs441910	0	79280710	C	T
2	rs411642	0	79280882	A	G
2	rs445741	0	79281096	T	C
2	rs112649222	0	79281216	C	T
2	rs369760	0	79281226	G	C
2	rs503541	0	79281478	T	G
2	rs1086150	0	79281602	T	C
2	rs430825	0	79283934	C	T
2	rs62156809	0	79284117	C	T
2	rs62156810	0	79284132	G	A
2	rs402180	0	79284271	T	G
2	rs402324	0	79284281	G	A
2	rs10190194	0	79284357	C	G
2	rs10166454	0	79284423	A	C
2	rs416853	0	79284497	A	G
2	rs10190524	0	79284519	G	A
2	rs1584380	0	79284545	G	A
2	rs59769009	0	79284588	G	A
2	rs150031924	0	79284623	T	C
2	rs365168	0	79284637	A	G
2	rs10166723	0	79284675	A	G
2	rs1584382	0	79284767	C	T
2	rs10190665	0	79284833	C	A
2	rs389821	0	79284969	G	A
2	rs369108	0	79285021	C	G
2	rs12053014	0	79285063	C	A
2	rs405699	0	79285094	G	A
2	rs444321	0	79285121	T	C
2	rs12052377	0	79285160	A	T
2	rs12997489	0	79285249	C	G
2	rs421009	0	79285274	G	A
2	rs13023989	0	79285340	T	C
2	rs62156821	0	79285368	C	A
2	rs12998457	0	79285490	G	T
2	rs432146	0	79285491	T	C
2	rs435920	0	79285564	T	C
2	rs12998849	0	79285666	G	C
2	rs12998851	0	79285672	G	T
2	rs436120	0	79285715	T	C
2	rs12998385	0	79285727	A	T
2	rs75235420	0	79285918	T	C
2	rs448276	0	79285944	G	C
2	rs62156822	0	79286016	G	T
2	rs62156823	0	79286042	T	C
2	rs386945	0	79286251	A	G
2	rs35087692	0	79286338	C	T
2	rs10173129	0	79286346	A	G
2	rs441087	0	79286431	T	C
2	rs416188	0	79287446	A	C
2	rs17016321	0	79287449	A	G
2	rs369500	0	79287807	G	T
2	rs17702090	0	79288628	C	A
2	rs13390549	0	79289501	T	A
2	rs13405626	0	79290106	A	G
2	rs414946	0	79290420	A	C
2	rs60823436	0	79291256	G	C
2	rs116154328	0	79291314	C	T
2	rs4852466	0	79291869	C	A
2	rs364446	0	79291934	C	T
2	rs34456488	0	79293261	A	G
2	rs378492	0	79293342	T	G
2	rs13004360	0	79293494	A	G
2	rs379210	0	79293534	T	C
2	rs17702221	0	79293699	G	A
2	rs35571172	0	79293972	T	G
2	rs72814698	0	79294288	T	C
2	rs72814699	0	79295288	G	T
2	rs1448212	0	79295653	A	G
2	rs62156826	0	79296263	A	T
2	rs10520231	0	79296379	A	T
2	rs283903	0	79297019	C	G
2	rs4853431	0	79297474	T	C
2	rs10168905	0	79297639	C	T
2	rs283904	0	79297847	G	A
2	rs283905	0	79297901	A	T
2	rs17753263	0	79298128	T	C
2	rs67455413	0	79298349	T	C
2	rs1448213	0	79298364	C	A
2	rs72929788	0	79298385	A	G
2	rs17016355	0	79298461	C	T
2	rs1522858	0	79298471	T	C
2	rs17753345	0	79299277	G	A
2	rs115901411	0	79299547	C	T
2	rs716413	0	79299612	T	C
2	rs4992282	0	79300301	C	T
2	rs6710164	0	79300515	C	T
2	rs17702431	0	79300742	T	C
2	rs1448214	0	79301265	T	C
2	rs71424850	0	79302072	A	G
2	rs76818289	0	79302550	G	A
2	rs1608234	0	79303418	T	C
2	rs113520990	0	79303612	A	G
2	rs184018	0	79304086	C	T
2	rs12328239	0	79304570	G	A
2	rs10174796	0	79304602	G	T
2	rs35235129	0	79304926	A	G
2	rs140715469	0	79305882	T	C
2	rs141446477	0	79306224	T	C
2	rs111242459	0	79306734	A	T
2	rs2117724	0	79307080	T	C
2	rs112953320	0	79307423	T	C
2	rs2861742	0	79307817	A	G
2	rs111412411	0	79307968	G	C
2	rs13029558	0	79308051	C	T
2	rs112281771	0	79308442	G	A
2	rs111610171	0	79308716	G	T
2	rs187760072	0	79308978	T	C
2	rs13427583	0	79310146	T	G
2	rs1522857	0	79310681	A	G
2	rs1522856	0	79310943	T	G
2	rs75608421	0	79311440	G	C
2	rs7609379	0	79311485	A	C
2	rs12466693	0	79311669	A	G
2	rs7583234	0	79311721	C	T
2	rs7583314	0	79311773	C	T
2	rs3820895	0	79312114	A	G
2	rs3739144	0	79312414	G	A
2	rs59414646	0	79312929	C	T
2	rs6547221	0	79312982	A	C
2	rs77194387	0	79313049	G	A
2	rs1522855	0	79313056	C	T
2	rs72816606	0	79313239	A	G
2	rs2073445	0	79313815	G	T
2	rs62640882	0	79313990	C	T
2	rs6738657	0	79314081	T	C
2	rs6723688	0	79314094	G	T
2	rs6723627	0	79314231	C	T
2	rs61448477	0	79314276	C	T
2	rs2073444	0	79314876	C	A
2	rs2073443	0	79315285	G	T
2	rs2073442	0	79315351	T	C
2	rs2073441	0	79315501	T	C
2	rs1403378	0	79315745	C	T
2	rs1375050	0	79316422	T	C
2	rs34388852	0	79316928	C	T
2	rs11678047	0	79317008	A	G
2	rs185085995	0	79317043	G	A
2	rs190564790	0	79317044	G	A
2	rs7599204	0	79317147	T	C
2	rs2049269	0	79317456	G	T
2	rs71424851	0	79317577	C	T
2	rs34853251	0	79317940	C	A
2	rs10168534	0	79318246	T	C
2	rs12615591	0	79318517	A	G
2	rs74768849	0	79319084	C	T
2	rs10206626	0	79319089	G	T
2	rs112617287	0	79319278	G	A
2	rs573502	0	79319378	T	C
2	rs10207445	0	79319927	G	A
2	rs10209825	0	79320229	C	T
2	rs74659158	0	79320393	C	T
2	rs35520582	0	79321164	A	C
2	rs35378870	0	79321394	C	G
2	rs12990484	0	79321456	G	A
2	rs12990312	0	79321480	C	T
2	rs116637422	0	79321788	G	A
2	rs114270777	0	79321882	G	A
2	rs34723241	0	79322554	G	A
2	rs11682223	0	79322951	T	C
2	rs140133135	0	79322997	T	C
2	rs114706231	0	79323124	A	T
2	rs34997115	0	79323159	G	A
2	rs11126695	0	79323413	T	C
2	rs62156847	0	79323501	T	G
2	rs34649458	0	79323550	G	A
2	rs72816617	0	79323555	G	A
2	rs62156848	0	79323588	G	A
2	rs11677942	0	79323791	G	C
2	rs12052490	0	79323813	G	T
2	rs11126696	0	79323888	A	G
2	rs55677342	0	79324588	C	T
2	rs283894	0	79325366	A	G
2	rs143013309	0	79325653	G	A
2	rs283895	0	79326215	T	C
2	rs283896	0	79326411	A	G
2	rs283897	0	79327002	T	C
2	rs205549	0	79327222	T	C
2	rs283898	0	79328687	A	G
2	rs283899	0	79328815	A	G
2	rs6705359	0	79329146	C	T
2	rs111613971	0	79329550	C	A
2	rs283900	0	79329551	G	A
2	rs61352145	0	79329905	A	G
2	rs283901	0	79329921	A	C
2	rs74381984	0	79329961	C	A
2	rs283902	0	79330039	T	A
2	rs76841471	0	79330169	T	G
2	rs17016376	0	79331108	C	G
2	rs113602890	0	79331422	C	T
2	rs79656525	0	79331539	A	G
2	rs283851	0	79332083	T	C
2	rs283852	0	79332485	C	T
2	rs283853	0	79332691	T	C
2	rs283869	0	79337138	A	C
2	rs283870	0	79337182	A	T
2	rs114075565	0	79337464	C	T
2	rs7571744	0	79338481	G	A
2	rs13407396	0	79338539	G	T
2	rs145572415	0	79338559	C	T
2	rs36139194	0	79338570	C	G
2	rs7571670	0	79338581	C	T
2	rs13407679	0	79338929	C	T
2	rs60134154	0	79339237	A	G
2	rs62156859	0	79339314	C	T
2	rs283874	0	79339494	G	A
2	rs283876	0	79339925	C	G
2	rs76765470	0	79339951	A	T
2	rs56329946	0	79340352	A	G
2	rs283877	0	79341244	C	A
2	rs283878	0	79341337	G	C
2	rs9973764	0	79341423	C	T
2	rs283879	0	79341731	C	T
2	rs283880	0	79342012	C	G
2	rs283881	0	79342044	T	C
2	rs2164323	0	79342547	C	T
2	rs283882	0	79342556	G	A
2	rs79823357	0	79342562	A	C
2	rs72816637	0	79342666	G	A
2	rs1036392	0	79342811	C	T
2	rs283883	0	79342823	C	A
2	rs283884	0	79343393	T	A
2	rs73940124	0	79343483	G	A
2	rs55669900	0	79344366	C	A
2	rs12611948	0	79344692	A	T
2	rs113708620	0	79345266	A	G
2	rs2117727	0	79345504	G	A
2	rs1964475	0	79345688	C	G
2	rs74350246	0	79345972	C	T
2	rs283886	0	79346237	T	C
2	rs1823258	0	79346447	C	G
2	rs1403379	0	79346526	A	G
2	rs283887	0	79347014	C	G
2	rs1349077	0	79347050	G	A
2	rs283888	0	79347076	T	G
2	rs283889	0	79347487	G	A
2	rs10165462	0	79347603	T	C
2	rs283890	0	79347745	T	G
2	rs34760599	0	79347816	A	C
2	rs2070707	0	79348196	G	T
2	rs2070708	0	79348282	T	C
2	rs55727845	0	79348375	G	A
2	rs142877017	0	79348791	C	T
2	rs283891	0	79349372	C	G
2	rs3739142	0	79350186	G	A
2	rs283892	0	79350256	C	T
2	rs12228	0	79350347	A	G
2	rs12072	0	79350505	C	T
2	rs78092507	0	79350877	C	T
2	rs11674490	0	79351202	G	A
2	rs78101793	0	79351324	A	G
2	rs78633635	0	79351513	C	T
2	rs57299379	0	79352117	C	A
2	rs72816645	0	79352645	C	A
2	rs4853434	0	79352763	G	A
2	rs4853435	0	79353595	C	T
2	rs77318328	0	79353693	A	G
2	rs7608639	0	79353898	G	T
2	rs12999504	0	79354097	T	G
2	rs11693507	0	79354852	G	A
2	rs11126697	0	79355109	G	A
2	rs113195375	0	79355769	T	A
2	rs80174802	0	79356134	C	T
2	rs149485154	0	79356162	G	A
2	rs7572448	0	79356230	A	G
2	rs73940127	0	79357459	A	G
2	rs75523965	0	79358008	T	C
2	rs10187987	0	79359647	T	C
2	rs12614387	0	79359743	C	G
2	rs17753959	0	79359874	G	A
2	rs72913273	0	79359909	A	T
2	rs13015743	0	79360166	C	T
2	rs13422544	0	79360336	A	T
2	rs113707785	0	79360737	T	C
2	rs78886876	0	79360824	G	A
2	rs116142821	0	79361275	T	C
2	rs1865572	0	79361286	G	C
2	rs79612110	0	79361518	A	G
2	rs10496213	0	79362154	T	G
2	rs7595368	0	79362619	A	G
2	rs17016388	0	79363147	A	G
2	rs6750149	0	79363182	A	G
2	rs6721752	0	79363251	C	T
2	rs3769506	0	79363363	G	T
2	rs3769505	0	79363415	T	C
2	rs11678299	0	79364374	C	G
2	rs3819317	0	79364397	G	A
2	rs3819316	0	79364457	G	A
2	rs879022	0	79364463	C	T
2	rs11684223	0	79364570	T	C
2	rs3819315	0	79364601	C	T
2	rs879021	0	79364824	C	A
2	rs892867	0	79364979	G	A
2	rs1963424	0	79365228	T	A
2	rs72816650	0	79365249	C	T
2	rs1969409	0	79365998	T	A
2	rs3806561	0	79366600	A	G
2	rs6741534	0	79366737	A	G
2	rs6713129	0	79366801	C	T
2	rs77910881	0	79366871	G	A
2	rs80249586	0	79367373	T	C
2	rs72913277	0	79367377	A	G
2	rs113282696	0	79367811	C	T
2	rs142010238	0	79367826	A	T
2	rs11904585	0	79368511	A	C
2	rs72913280	0	79370263	A	G
2	rs1589614	0	79370426	C	T
2	rs1829816	0	79370685	C	A
2	rs1829817	0	79370810	C	T
2	rs13414662	0	79370814	C	T
2	rs1589615	0	79371625	G	A
2	rs146266292	0	79372802	G	T
2	rs72913282	0	79373659	C	T
2	rs72913284	0	79374460	G	A
2	rs11885714	0	79375296	A	T
2	rs139381940	0	79375498	A	C
2	rs11902153	0	79375534	T	C
2	rs72816652	0	79375585	C	T
2	rs2117725	0	79376145	G	C
2	rs76139916	0	79376355	T	A
2	rs11695016	0	79376687	T	C
2	rs77235330	0	79376760	C	A
2	rs11689096	0	79376858	G	A
2	rs11689105	0	79377033	C	T
2	rs11126698	0	79377199	T	G
2	rs61600193	0	79377284	G	A
2	rs72913288	0	79377371	T	G
2	rs13394849	0	79377440	A	G
2	rs62160280	0	79377931	T	A
2	rs74425054	0	79377977	C	T
2	rs115905880	0	79378108	C	T
2	rs113346252	0	79379225	A	C
2	rs58545581	0	79379232	T	C
2	rs78741121	0	79379829	A	G
2	rs7566775	0	79379954	A	G
2	rs80144060	0	79380015	T	C
2	rs75102289	0	79380443	G	A
2	rs77865417	0	79380498	T	C
2	rs138014265	0	79380658	G	T
2	rs76713355	0	79381001	A	G
2	rs58047297	0	79381366	G	A
2	rs62160281	0	79381573	G	A
2	rs80314547	0	79381631	A	T
2	rs74389788	0	79382387	C	T
2	rs7608033	0	79383580	C	T
2	rs55931447	0	79383659	T	C
2	rs56271358	0	79385033	T	C
2	rs2272110	0	79385913	G	A
2	rs2272109	0	79386058	G	A
2	rs56413330	0	79386560	G	A
2	rs72816655	0	79386874	T	C
2	rs113179245	0	79388192	T	C
2	rs72913296	0	79388385	C	A
2	rs7588571	0	79388587	G	A
2	rs3754810	0	79389474	C	T
2	rs114874655	0	79389976	T	A
2	rs116652994	0	79390204	A	G
2	rs28778097	0	79391033	A	T
2	rs60008595	0	79391175	C	A
2	rs7560121	0	79391177	T	G
2	rs60060680	0	79391622	C	A
2	rs117093849	0	79391866	G	A
2	rs11884052	0	79391881	C	T
2	rs143828208	0	79392024	G	A
2	rs114145833	0	79392091	G	A
2	rs12053048	0	79392192	A	G
2	rs112406348	0	79392287	A	G
2	rs115788317	0	79392387	G	A
2	rs148871333	0	79392525	A	T
2	rs112714531	0	79392839	G	C
2	rs11885651	0	79392960	G	T
2	rs11676009	0	79393026	G	T
2	rs4290683	0	79393291	T	A
2	rs59113942	0	79393401	A	G
2	rs150317685	0	79393571	G	C
2	rs116748427	0	79393772	T	C
2	rs114442049	0	79393892	G	A
2	rs114790389	0	79393893	G	T
2	rs6547223	0	79393979	A	T
2	rs142107610	0	79394044	G	A
2	rs72913301	0	79394533	C	T
2	rs115971964	0	79394953	C	A
2	rs116344400	0	79395133	C	T
2	rs62160283	0	79395157	C	A
2	rs4853436	0	79395360	A	G
2	rs147616162	0	79395511	T	A
2	rs11903496	0	79395934	G	A
2	rs12614010	0	79395997	T	C
2	rs12623582	0	79396009	G	A
2	rs79521174	0	79396283	T	C
2	rs11696045	0	79396322	G	A
2	rs115469364	0	79396625	C	T
2	rs12463495	0	79396947	C	T
2	rs4459759	0	79397366	G	A
2	rs57616262	0	79397465	C	T
2	rs13026790	0	79398616	T	C
2	rs58697779	0	79398854	G	C
2	rs1000790	0	79399034	G	A
2	rs4477949	0	79399345	G	A
2	rs76572765	0	79399488	G	C
2	rs114614372	0	79399508	G	T
2	rs116487921	0	79399537	C	T
2	rs11888133	0	79399538	G	A
2	rs11126699	0	79399569	A	G
2	rs71424861	0	79399687	A	C
2	rs79795798	0	79399966	G	A
2	rs72915104	0	79399970	G	C
2	rs72915106	0	79400111	C	T
2	rs17754357	0	79400697	G	T
2	rs17016420	0	79401014	A	G
2	rs148370113	0	79401875	G	A
2	rs12471322	0	79403364	G	A
2	rs6547225	0	79403938	T	G
2	rs17016433	0	79404926	G	A
2	rs79898018	0	79405045	T	G
2	rs17016435	0	79405396	A	G
2	rs72915108	0	79405442	A	T
2	rs986389	0	79405562	T	C
2	rs75868666	0	79405612	G	A
2	rs986390	0	79405822	A	T
2	rs6740353	0	79406602	A	G
2	rs113271418	0	79406802	C	T
2	rs72816660	0	79407110	C	T
2	rs6715347	0	79407142	C	A
2	rs6715864	0	79407554	C	T
2	rs17016445	0	79407592	C	T
2	rs11898002	0	79407736	T	C
2	rs75000385	0	79407849	C	T
2	rs6731589	0	79407944	T	G
2	rs13027651	0	79407982	G	T
2	rs6734901	0	79408396	T	C
2	rs6735061	0	79408561	T	C
2	rs116582867	0	79408727	T	G
2	rs6720400	0	79408895	C	A
2	rs12621856	0	79409673	T	C
2	rs72816666	0	79409776	T	C
2	rs7600998	0	79409834	A	G
2	rs892865	0	79410158	A	G
2	rs2117306	0	79410207	C	T
2	rs892866	0	79410347	A	G
2	rs17016458	0	79411162	A	C
2	rs6747230	0	79411679	T	C
2	rs72816667	0	79412913	A	G
2	rs72816668	0	79413214	C	T
2	rs76599191	0	79414140	G	C
2	rs10165389	0	79414476	A	G
2	rs11126701	0	79414499	A	G
2	rs11685616	0	79415006	G	T
2	rs11692607	0	79415081	T	A
2	rs11686890	0	79415450	G	A
2	rs9309546	0	79415793	G	A
2	rs6730917	0	79416350	G	A
2	rs6749567	0	79417233	T	C
2	rs17016473	0	79417632	A	C
2	rs10496214	0	79417943	G	T
2	rs11889977	0	79418346	A	T
2	rs17754855	0	79418408	C	G
2	rs11126702	0	79418487	C	T
2	rs17016486	0	79418502	G	A
2	rs72915125	0	79419368	G	A
2	rs1991992	0	79419891	G	A
2	rs7592506	0	79420044	C	T
2	rs12617017	0	79420155	A	G
2	rs11126703	0	79420393	C	T
2	rs7595533	0	79420430	C	A
2	rs7556837	0	79420525	T	A
2	rs11888122	0	79420624	T	G
2	rs1522863	0	79420830	A	G
2	rs10496215	0	79420883	T	C
2	rs17016520	0	79421328	T	C
2	rs10496216	0	79421944	A	G
2	rs873153	0	79421965	G	T
2	rs56112263	0	79422682	T	C
2	rs1434199	0	79422965	C	G
2	rs59584421	0	79424209	A	T
2	rs76442837	0	79424437	G	A
2	rs1836213	0	79425002	A	C
2	rs17016534	0	79425458	A	G
2	rs4133535	0	79426176	C	G
2	rs11894237	0	79426786	A	G
2	rs6721531	0	79426855	A	T
2	rs17704290	0	79427028	G	A
2	rs11673888	0	79427047	C	T
2	rs74888338	0	79427272	G	A
2	rs77974536	0	79427273	G	C
2	rs35986447	0	79427635	G	A
2	rs72915137	0	79428421	C	T
2	rs4366931	0	79428585	G	A
2	rs147849953	0	79428608	A	G
2	rs72915138	0	79428965	A	G
2	rs1368961	0	79429029	T	G
2	rs75210924	0	79429368	G	C
2	rs10496217	0	79429714	G	T
2	rs111274531	0	79430286	C	T
2	rs59340330	0	79430445	C	T
2	rs58684320	0	79430587	T	C
2	rs11680157	0	79430841	G	T
2	rs75711626	0	79431379	C	A
2	rs2049271	0	79431917	T	C
2	rs17016548	0	79432652	A	C
2	rs17016549	0	79432784	A	G
2	rs13407231	0	79433627	C	T
2	rs17016552	0	79433742	C	G
2	rs7608247	0	79434272	C	A
2	rs6760758	0	79434511	C	T
2	rs79657016	0	79434523	C	T
2	rs77673608	0	79434548	A	G
2	rs10173485	0	79434619	C	A
2	rs13408575	0	79435282	T	C
2	rs11679576	0	79435590	G	A
2	rs9678623	0	79436156	T	C
2	rs7576668	0	79436172	T	A
2	rs59566255	0	79436180	G	A
2	rs7562580	0	79436207	C	A
2	rs138961551	0	79436273	C	A
2	rs59028173	0	79436605	T	A
2	rs72816677	0	79436944	C	T
2	rs17704518	0	79437297	G	A
2	rs138334805	0	79437340	G	A
2	rs11682628	0	79437592	C	G
2	rs7566994	0	79437616	G	A
2	rs7580909	0	79437617	T	A
2	rs6719606	0	79438168	G	C
2	rs6734557	0	79438263	T	C
2	rs13406464	0	79438672	G	A
2	rs13406500	0	79438882	C	G
2	rs4852467	0	79439199	A	G
2	rs4852468	0	79439529	G	T
2	rs12990881	0	79439712	C	T
2	rs57316581	0	79440130	G	A
2	rs13426899	0	79440664	T	G
2	rs112787300	0	79440693	C	T
2	rs12713980	0	79440822	G	A
2	rs147480182	0	79440921	C	T
2	rs10170099	0	79440922	A	G
2	rs193076822	0	79441155	G	A
2	rs56289181	0	79441328	T	C
2	rs61688069	0	79441473	A	C
2	rs61119600	0	79441699	G	A
2	rs58374930	0	79441857	C	T
2	rs12475432	0	79442159	G	C
2	rs12467244	0	79442162	A	C
2	rs188370706	0	79442196	G	A
2	rs147042657	0	79442324	G	A
2	rs149306102	0	79442891	G	T
2	rs13013198	0	79442965	G	A
2	rs146425642	0	79443106	G	A
2	rs57236290	0	79443529	C	T
2	rs141035995	0	79443567	A	G
2	rs150249341	0	79443628	G	A
2	rs59170103	0	79443796	G	A
2	rs11681042	0	79443865	A	G
2	rs75932120	0	79443910	G	C
2	rs28822731	0	79444015	G	A
2	rs62156567	0	79444263	A	C
2	rs71424862	0	79444377	A	G
2	rs13014743	0	79444388	T	C
2	rs12988169	0	79444407	C	G
2	rs60570631	0	79444456	G	C
2	rs12988208	0	79444510	A	G
2	rs12994866	0	79445309	A	G
2	rs1529791	0	79445952	T	A
2	rs1529790	0	79446009	G	C
2	rs1529789	0	79446146	G	A
2	rs28480055	0	79446148	A	G
2	rs1533896	0	79446901	A	T
2	rs77548326	0	79447017	A	T
2	rs1368959	0	79447204	T	G
2	rs1434200	0	79447278	G	A
2	rs1368958	0	79447326	G	A
2	rs12467106	0	79447701	A	G
2	rs1529788	0	79447879	G	A
2	rs17755611	0	79448139	C	T
2	rs4432482	0	79448470	A	G
2	rs12713982	0	79448921	T	C
2	rs7591785	0	79449332	G	C
2	rs7591951	0	79449620	C	A
2	rs4853443	0	79449707	A	G
2	rs7606198	0	79449830	T	C
2	rs13430005	0	79450131	G	T
2	rs13404338	0	79450227	A	G
2	rs4853444	0	79450316	C	A
2	rs4853445	0	79450503	G	A
2	rs77282605	0	79450694	A	G
2	rs1434197	0	79451065	C	T
2	rs79438744	0	79451106	G	A
2	rs4853446	0	79451392	T	A
2	rs1434196	0	79451571	T	C
2	rs10165209	0	79451601	C	G
2	rs4853447	0	79451641	A	G
2	rs10177878	0	79451659	T	C
2	rs1434195	0	79451961	A	C
2	rs17016634	0	79452593	T	G
2	rs114039565	0	79452672	T	C
2	rs74776649	0	79452981	C	A
2	rs72816688	0	79454183	A	C
2	rs1368957	0	79454562	T	C
2	rs13403490	0	79455390	A	G
2	rs115480198	0	79456597	C	G
2	rs1946644	0	79456948	G	T
2	rs6725680	0	79458036	A	G
2	rs7578823	0	79458207	A	C
2	rs150895953	0	79458383	G	C
2	rs7605742	0	79458385	G	A
2	rs1583369	0	79458752	A	G
2	rs1583368	0	79458801	A	C
2	rs143693458	0	79459029	A	T
2	rs75306088	0	79459436	G	C
2	rs13406244	0	79459577	T	A
2	rs79941512	0	79459636	G	C
2	rs1434194	0	79459986	G	A
2	rs1434193	0	79460095	A	G
2	rs1579563	0	79460653	A	G
2	rs116285536	0	79460688	T	C
2	rs13014809	0	79460830	C	T
2	rs1594838	0	79460851	G	C
2	rs75889342	0	79461423	A	C
2	rs10779960	0	79462603	C	A
2	rs78782552	0	79462832	C	T
2	rs113144578	0	79463009	C	T
2	rs34408224	0	79463405	A	G
2	rs115479198	0	79463655	C	A
2	rs79181659	0	79464143	C	T
2	rs76471160	0	79464147	A	G
2	rs60111084	0	79464430	G	A
2	rs1821419	0	79464801	C	A
2	rs12474480	0	79464878	A	G
2	rs115796601	0	79465085	G	A
2	rs1347311	0	79465561	A	C
2	rs116772202	0	79467253	C	T
2	rs79603909	0	79467696	C	A
2	rs58595444	0	79468052	G	A
2	rs1996867	0	79468305	T	C
2	rs1434192	0	79468352	C	T
2	rs2861790	0	79468764	T	A
2	rs77611448	0	79468871	G	A
2	rs148518028	0	79469060	C	T
2	rs10193463	0	79470522	G	T
2	rs1368962	0	79470719	C	T
2	rs6732482	0	79472009	C	T
2	rs2082626	0	79472381	A	G
2	rs735358	0	79472697	A	G
2	rs77190783	0	79473402	A	G
2	rs6755160	0	79473643	T	C
2	rs1583371	0	79473904	C	A
2	rs1583370	0	79474096	A	T
2	rs78090300	0	79474104	T	C
2	rs112231534	0	79474525	C	T
2	rs4852469	0	79475676	G	A
2	rs146367725	0	79476013	G	A
2	rs35494799	0	79476025	T	C
2	rs13001365	0	79476208	A	G
2	rs6730443	0	79476299	C	A
2	rs17016642	0	79476375	A	G
2	rs7607242	0	79476816	A	T
2	rs7594788	0	79476831	T	G
2	rs7607254	0	79476846	A	C
2	rs7580964	0	79476904	C	T
2	rs116163333	0	79478195	G	A
2	rs6710298	0	79478859	A	G
2	rs6739387	0	79478988	G	A
2	rs6739224	0	79479048	C	T
2	rs934514	0	79479280	G	A
2	rs75241894	0	79480163	A	G
2	rs1541951	0	79480368	A	C
2	rs7426364	0	79480439	T	C
2	rs141846144	0	79480744	G	A
2	rs1434207	0	79481038	T	C
2	rs1434206	0	79481109	A	G
2	rs2861789	0	79481297	G	A
2	rs61704509	0	79481476	G	A
2	rs10165219	0	79481712	C	A
2	rs934515	0	79482643	G	A
2	rs934516	0	79482688	G	A
2	rs934517	0	79482706	G	A
2	rs7426092	0	79483931	G	T
2	rs1541952	0	79484133	G	A
2	rs4144315	0	79486239	C	T
2	rs6757830	0	79486250	A	C
2	rs114289713	0	79487582	G	A
2	rs2861788	0	79487750	C	T
2	rs13393176	0	79487751	A	G
2	rs34168317	0	79487869	C	T
2	rs934510	0	79488285	A	G
2	rs1434183	0	79488700	C	G
2	rs1897783	0	79488835	T	C
2	rs12713983	0	79488901	G	C
2	rs17705745	0	79489923	C	T
2	rs17016659	0	79489989	A	T
2	rs10208181	0	79490504	C	T
2	rs1583367	0	79490777	A	G
2	rs140845626	0	79490938	C	T
2	rs1434184	0	79491190	G	A
2	rs1434185	0	79491250	A	T
2	rs1434186	0	79491322	C	T
2	rs934511	0	79491433	C	A
2	rs1434187	0	79491992	A	C
2	rs17756840	0	79492026	C	T
2	rs150685336	0	79492233	C	A
2	rs78499034	0	79493147	A	G
2	rs139564670	0	79493489	C	G
2	rs17016663	0	79493934	G	C
2	rs1434189	0	79495572	A	G
2	rs1434190	0	79495823	G	A
2	rs12624013	0	79496451	G	C
2	rs1897784	0	79496558	C	T
2	rs17016665	0	79497075	G	C
2	rs11674663	0	79497295	C	A
2	rs10190281	0	79497558	A	G
2	rs17016673	0	79497779	C	G
2	rs17016675	0	79497829	A	G
2	rs1368952	0	79498507	C	T
2	rs12998775	0	79498920	A	G
2	rs1368953	0	79499259	C	T
2	rs12622013	0	79501362	A	G
2	rs1124076	0	79502057	G	A
2	rs116181483	0	79502231	A	G
2	rs1434191	0	79502890	C	T
2	rs4467300	0	79504261	C	T
2	rs72818615	0	79504317	C	T
2	rs1368954	0	79504663	C	A
2	rs72915200	0	79505006	T	G
2	rs13009491	0	79505248	C	T
2	rs9973463	0	79505274	G	A
2	rs11888732	0	79505526	G	C
2	rs2861787	0	79505760	A	G
2	rs59953917	0	79505783	A	G
2	rs143584147	0	79506434	A	G
2	rs4566392	0	79506643	C	A
2	rs7591792	0	79507303	A	G
2	rs4853450	0	79507827	G	C
2	rs56135231	0	79508156	C	T
2	rs4853451	0	79508165	G	A
2	rs6547228	0	79508503	A	C
2	rs7596189	0	79508931	A	G
2	rs184398403	0	79509020	C	G
2	rs12470852	0	79509022	G	C
2	rs10188738	0	79509119	C	T
2	rs11126705	0	79509292	C	T
2	rs7572562	0	79515036	C	A
2	rs111240857	0	79515060	G	A
2	rs57443532	0	79515075	G	A
2	rs113531912	0	79515079	C	T
2	rs146698660	0	79515233	C	T
2	rs12472521	0	79515256	G	A
2	rs113075417	0	79515346	C	T
2	rs72917219	0	79515556	C	T
2	rs12622280	0	79515954	T	G
2	rs80114760	0	79515978	A	G
2	rs116772009	0	79516107	A	G
2	rs12623011	0	79516139	T	G
2	rs79890326	0	79516466	T	C
2	rs12623159	0	79516586	T	A
2	rs115027739	0	79516671	A	C
2	rs6730065	0	79516725	G	A
2	rs151294983	0	79516831	A	C
2	rs11126706	0	79517133	A	G
2	rs6733601	0	79517346	G	A
2	rs6733622	0	79517489	C	T
2	rs11126707	0	79517637	G	A
2	rs13418768	0	79517694	G	A
2	rs11126708	0	79517879	G	A
2	rs10865441	0	79517902	T	A
2	rs113586326	0	79517933	T	C
2	rs11126709	0	79518035	G	A
2	rs732258	0	79518553	C	T
2	rs732259	0	79518752	A	C
2	rs732260	0	79518889	G	A
2	rs17757203	0	79518903	G	A
2	rs4349372	0	79519367	G	C
2	rs1434170	0	79520327	C	T
2	rs72818623	0	79520350	G	A
2	rs112270032	0	79520532	T	G
2	rs11889051	0	79521270	T	C
2	rs4241238	0	79521413	A	G
2	rs13382380	0	79521800	G	T
2	rs12471468	0	79521952	A	G
2	rs13398632	0	79522170	T	C
2	rs10167813	0	79522589	G	T
2	rs72917245	0	79522929	T	C
2	rs13402353	0	79523292	T	C
2	rs2902048	0	79523492	C	T
2	rs733491	0	79523674	A	G
2	rs934513	0	79524147	C	T
2	rs934512	0	79524148	A	G
2	rs72917249	0	79524994	C	T
2	rs12465102	0	79525033	T	A
2	rs6744025	0	79525176	C	T
2	rs1434205	0	79525428	T	C
2	rs1434204	0	79525490	T	A
2	rs10207369	0	79525622	G	C
2	rs1529792	0	79525943	T	C
2	rs11892349	0	79526043	A	G
2	rs10496218	0	79526232	G	C
2	rs4144317	0	79527803	C	T
2	rs10496219	0	79528223	G	A
2	rs61454343	0	79528641	G	T
2	rs10520235	0	79528694	C	T
2	rs140049329	0	79529164	A	G
2	rs6760650	0	79529472	C	T
2	rs6760878	0	79529552	G	C
2	rs17706686	0	79529646	A	G
2	rs58367618	0	79529711	G	T
2	rs55941875	0	79529751	G	A
2	rs55779969	0	79529759	T	G
2	rs17040645	0	79529774	T	C
2	rs78247623	0	79530208	G	A
2	rs10200371	0	79530813	A	G
2	rs73938170	0	79531064	C	T
2	rs78924597	0	79531143	T	C
2	rs77975779	0	79531294	G	A
2	rs77142364	0	79531357	C	T
2	rs74484167	0	79531392	A	G
2	rs17016729	0	79531447	C	G
2	rs73938171	0	79531597	G	A
2	rs186549409	0	79531684	T	C
2	rs1434203	0	79531819	G	C
2	rs62156616	0	79531826	T	C
2	rs13415685	0	79532351	T	C
2	rs55950204	0	79532861	A	T
2	rs77954843	0	79533358	C	G
2	rs12478909	0	79533477	A	G
2	rs116445081	0	79533671	C	G
2	rs72818627	0	79534050	A	G
2	rs10195512	0	79534192	A	C
2	rs10184992	0	79534709	T	C
2	rs11677679	0	79534977	G	T
2	rs114816684	0	79535011	T	C
2	rs56268562	0	79535193	T	G
2	rs55968246	0	79535220	C	G
2	rs55679053	0	79535635	A	G
2	rs1368967	0	79535638	T	A
2	rs13419741	0	79535711	A	G
2	rs10520236	0	79536322	G	A
2	rs13397704	0	79536354	G	A
2	rs13422993	0	79536397	A	G
2	rs72818629	0	79536454	G	A
2	rs13397923	0	79536560	G	A
2	rs10202759	0	79536775	A	G
2	rs73938176	0	79536950	C	T
2	rs73938177	0	79536962	T	G
2	rs73938178	0	79536990	A	G
2	rs28607023	0	79536997	C	G
2	rs28420185	0	79537047	A	G
2	rs72917261	0	79537176	A	T
2	rs17016741	0	79537278	G	T
2	rs57116810	0	79537370	G	C
2	rs17016742	0	79537429	A	G
2	rs13401607	0	79537747	C	T
2	rs13427217	0	79537984	A	T
2	rs72818630	0	79538139	A	C
2	rs13418113	0	79538168	T	G
2	rs72917268	0	79538211	G	A
2	rs13404906	0	79538307	G	A
2	rs13418226	0	79538340	T	C
2	rs6746670	0	79538411	A	T
2	rs116181967	0	79538615	C	G
2	rs6747028	0	79538680	A	C
2	rs17707004	0	79538768	G	C
2	rs10209455	0	79538897	A	G
2	rs7583745	0	79538898	T	C
2	rs10186312	0	79538971	G	A
2	rs112022493	0	79539140	C	A
2	rs17016767	0	79539758	T	G
2	rs17016770	0	79539869	T	C
2	rs13409348	0	79539988	G	C
2	rs13425304	0	79540186	T	C
2	rs55785428	0	79540198	C	T
2	rs17707159	0	79540272	G	C
2	rs13412922	0	79541025	G	A
2	rs13390216	0	79541531	A	C
2	rs13429561	0	79541768	T	C
2	rs17016787	0	79542095	T	C
2	rs2060787	0	79542116	G	T
2	rs72917271	0	79542366	T	C
2	rs13397028	0	79543168	A	G
2	rs13385415	0	79543430	T	A
2	rs13422936	0	79543540	C	T
2	rs6753953	0	79543573	T	A
2	rs75478079	0	79543904	A	G
2	rs10200167	0	79544256	T	C
2	rs7598028	0	79544336	A	C
2	rs74938046	0	79544413	A	G
2	rs13407472	0	79544537	C	T
2	rs13407561	0	79544571	C	A
2	rs17016796	0	79544718	G	A
2	rs13382486	0	79544975	A	G
2	rs17016803	0	79545115	T	G
2	rs12622069	0	79545205	T	A
2	rs76011279	0	79545634	G	T
2	rs10191895	0	79546041	C	A
2	rs10194339	0	79546165	C	A
2	rs6757696	0	79546297	A	G
2	rs10207032	0	79546376	T	C
2	rs7609047	0	79547097	A	T
2	rs17016820	0	79547342	G	A
2	rs1473358	0	79547550	G	A
2	rs1473357	0	79547730	C	T
2	rs1473356	0	79547942	A	T
2	rs10177375	0	79548170	A	T
2	rs182389174	0	79548231	C	T
2	rs72818632	0	79548440	G	A
2	rs56092810	0	79548508	A	T
2	rs10201398	0	79548664	C	G
2	rs10201503	0	79548730	C	G
2	rs10496220	0	79548731	A	C
2	rs10201771	0	79548805	G	A
2	rs78850536	0	79548864	A	T
2	rs10201858	0	79548871	G	T
2	rs10180567	0	79549119	A	G
2	rs1347308	0	79549304	G	A
2	rs10520237	0	79549374	G	A
2	rs13388009	0	79549415	T	C
2	rs72917277	0	79549662	A	G
2	rs2861786	0	79549685	C	T
2	rs57197386	0	79549796	T	C
2	rs1434171	0	79549813	C	T
2	rs4852471	0	79550005	G	A
2	rs4852144	0	79550054	C	G
2	rs2060786	0	79550510	A	G
2	rs144501613	0	79550526	G	A
2	rs148758660	0	79550536	A	G
2	rs13391885	0	79550724	T	A
2	rs13429593	0	79550787	G	A
2	rs1347309	0	79551587	G	A
2	rs17016867	0	79551735	T	C
2	rs114426460	0	79552620	C	A
2	rs1368951	0	79552802	T	C
2	rs1434172	0	79553119	C	A
2	rs10183269	0	79553533	T	A
2	rs1349516	0	79553592	T	A
2	rs10194732	0	79553950	A	G
2	rs12373675	0	79553951	T	C
2	rs1368966	0	79554080	C	T
2	rs79709849	0	79554358	C	T
2	rs1434220	0	79554555	A	G
2	rs1434219	0	79554556	C	T
2	rs17016879	0	79554690	A	G
2	rs78197554	0	79554852	A	G
2	rs1434218	0	79555347	A	G
2	rs114531450	0	79555529	C	T
2	rs72917286	0	79555950	C	T
2	rs12373626	0	79556426	T	A
2	rs76145632	0	79556751	C	T
2	rs6706637	0	79556909	T	C
2	rs6706744	0	79556993	T	C
2	rs71424874	0	79557577	G	C
2	rs9309547	0	79557944	C	G
2	rs10179514	0	79558053	T	A
2	rs76148747	0	79558294	G	A
2	rs77408407	0	79558337	C	T
2	rs79418960	0	79558346	T	C
2	rs58556673	0	79558444	A	G
2	rs1434216	0	79558446	G	A
2	rs1434215	0	79558650	T	C
2	rs6547229	0	79558800	A	G
2	rs1434214	0	79559022	G	T
2	rs9309548	0	79559206	G	C
2	rs73938202	0	79559445	G	T
2	rs1868925	0	79559518	C	T
2	rs73940503	0	79559524	A	G
2	rs1434213	0	79560035	G	A
2	rs6707138	0	79560486	C	T
2	rs72818636	0	79560500	A	C
2	rs1347312	0	79560639	A	G
2	rs79854578	0	79560670	T	A
2	rs115996250	0	79561286	G	A
2	rs1469763	0	79561648	G	A
2	rs10192881	0	79562010	T	C
2	rs1562886	0	79562459	T	C
2	rs59763261	0	79562768	G	A
2	rs1003256	0	79562774	G	C
2	rs10186222	0	79563202	C	T
2	rs10496221	0	79563519	T	C
2	rs17016899	0	79563718	G	A
2	rs13431569	0	79563802	A	G
2	rs34035054	0	79563964	C	T
2	rs10171893	0	79564224	C	T
2	rs1349515	0	79564302	C	G
2	rs80325847	0	79564817	A	G
2	rs34105211	0	79565014	G	T
2	rs34374139	0	79565096	G	T
2	rs61314887	0	79565169	C	T
2	rs11126710	0	79565183	T	C
2	rs116712433	0	79565464	T	A
2	rs17016907	0	79565477	G	A
2	rs6706202	0	79565674	C	T
2	rs6709654	0	79566125	C	G
2	rs921466	0	79566215	G	A
2	rs6547230	0	79566482	C	A
2	rs78377757	0	79566551	A	G
2	rs1991920	0	79566623	A	G
2	rs62156620	0	79567211	G	A
2	rs1434212	0	79567321	A	G
2	rs1368965	0	79567440	C	A
2	rs11682199	0	79567698	G	T
2	rs75948291	0	79567786	T	C
2	rs35067842	0	79568318	C	A
2	rs10865442	0	79568621	T	C
2	rs11126711	0	79568641	G	A
2	rs11683642	0	79568673	C	A
2	rs7569369	0	79568733	C	T
2	rs1368964	0	79569237	A	T
2	rs55774537	0	79569354	C	G
2	rs67941513	0	79569611	C	T
2	rs4143798	0	79570000	G	A
2	rs6754443	0	79570117	A	T
2	rs150556485	0	79570198	T	C
2	rs76063800	0	79570218	T	C
2	rs74886220	0	79570648	C	T
2	rs11126712	0	79570719	C	T
2	rs7603383	0	79570893	A	G
2	rs1434211	0	79571075	A	G
2	rs11886884	0	79571601	A	G
2	rs4852472	0	79571761	C	T
2	rs75514595	0	79571803	A	T
2	rs57687273	0	79571917	A	G
2	rs1434210	0	79572147	G	C
2	rs1434209	0	79572302	G	A
2	rs4852473	0	79572441	A	G
2	rs62156621	0	79572660	T	A
2	rs62156622	0	79572836	T	C
2	rs56048430	0	79573346	G	T
2	rs1368963	0	79573423	T	C
2	rs1434208	0	79573515	C	T
2	rs56164216	0	79573614	C	G
2	rs55948680	0	79573642	G	C
2	rs11894048	0	79574386	C	T
2	rs61078967	0	79575041	A	C
2	rs726237	0	79575108	G	C
2	rs726236	0	79575187	T	C
2	rs726235	0	79575193	A	G
2	rs6725108	0	79575420	C	A
2	rs6725564	0	79575630	G	A
2	rs6754231	0	79575910	A	G
2	rs6754241	0	79575937	A	G
2	rs1434181	0	79576415	G	T
2	rs1434180	0	79576586	G	A
2	rs80317828	0	79576588	C	G
2	rs6729999	0	79577068	C	T
2	rs11678470	0	79577831	A	T
2	rs6734043	0	79577890	G	A
2	rs79795137	0	79578248	T	C
2	rs11126713	0	79578728	C	G
2	rs6752864	0	79578796	T	G
2	rs62156624	0	79578802	A	G
2	rs12996920	0	79579102	T	C
2	rs62156643	0	79579439	G	A
2	rs11676248	0	79579586	T	C
2	rs10183790	0	79580156	A	G
2	rs1434179	0	79580658	T	C
2	rs6745823	0	79580935	C	A
2	rs966878	0	79581175	A	C
2	rs6749910	0	79581874	C	T
2	rs4852474	0	79582025	G	T
2	rs79511741	0	79582127	A	C
2	rs1434178	0	79582138	C	T
2	rs1434177	0	79582230	C	T
2	rs1434176	0	79582395	G	A
2	rs6754130	0	79582825	G	A
2	rs6753944	0	79582857	C	T
2	rs62156644	0	79582961	T	C
2	rs56057799	0	79583360	T	C
2	rs79217373	0	79583643	G	A
2	rs115366410	0	79583819	C	T
2	rs76959339	0	79583924	G	T
2	rs35965251	0	79584172	G	C
2	rs55781633	0	79584284	C	T
2	rs12620843	0	79584289	T	C
2	rs11894046	0	79584984	G	A
2	rs12713984	0	79585003	G	A
2	rs6749320	0	79585056	A	G
2	rs68155632	0	79585230	A	G
2	rs1836212	0	79585541	A	G
2	rs62156647	0	79585799	C	T
2	rs1865333	0	79586226	C	T
2	rs17016923	0	79586600	A	G
2	rs11897194	0	79586998	G	A
2	rs56349222	0	79587121	T	C
2	rs13011795	0	79588189	A	G
2	rs13012018	0	79588316	A	G
2	rs62156648	0	79588324	C	T
2	rs113296357	0	79588860	G	C
2	rs145601362	0	79588912	G	T
2	rs62156649	0	79588928	T	C
2	rs4852475	0	79589224	C	T
2	rs4852476	0	79589391	G	A
2	rs7589831	0	79589546	G	A
2	rs4852477	0	79589553	A	C
2	rs4852478	0	79589598	C	T
2	rs6712199	0	79589877	A	T
2	rs6741128	0	79589920	G	T
2	rs6715342	0	79590133	A	T
2	rs1347310	0	79590972	G	A
2	rs10210175	0	79591277	C	A
2	rs6706018	0	79591307	T	C
2	rs10210640	0	79591566	G	A
2	rs78521107	0	79591665	C	T
2	rs1821418	0	79592183	C	T
2	rs1821417	0	79592243	A	T
2	rs62156650	0	79592390	G	A
2	rs1434175	0	79592473	G	A
2	rs1434174	0	79592570	G	C
2	rs6753118	0	79592791	G	T
2	rs74943354	0	79592835	T	G
2	rs17759703	0	79593116	C	G
2	rs1434173	0	79593298	A	G
2	rs4852479	0	79593790	T	C
2	rs1897782	0	79594291	T	G
2	rs2167391	0	79595394	T	C
2	rs146816757	0	79595684	T	C
2	rs67489944	0	79595830	G	A
2	rs146496060	0	79596522	T	C
2	rs4143799	0	79596675	G	A
2	rs4143797	0	79596729	T	C
2	rs4296451	0	79597559	C	T
2	rs1159180	0	79598913	T	C
2	rs6547231	0	79599061	G	A
2	rs6547232	0	79599134	T	G
2	rs6759155	0	79599199	C	T
2	rs4852145	0	79600015	T	C
2	rs9309549	0	79600102	C	T
2	rs2861785	0	79600450	A	G
2	rs7584429	0	79600495	A	G
2	rs1901339	0	79600914	C	T
2	rs1901338	0	79600948	A	C
2	rs1901337	0	79601000	G	C
2	rs4852480	0	79601273	A	T
2	rs4852481	0	79601323	T	G
2	rs4852482	0	79601338	A	G
2	rs6710215	0	79601392	C	T
2	rs4852483	0	79601421	G	A
2	rs4852484	0	79601499	G	A
2	rs5027450	0	79601629	T	A
2	rs2167390	0	79601741	T	C
2	rs62159365	0	79601885	C	T
2	rs2122862	0	79602052	T	C
2	rs2122861	0	79602054	T	A
2	rs960601	0	79602310	T	C
2	rs987318	0	79602928	A	G
2	rs12622864	0	79603051	A	T
2	rs7595284	0	79603240	A	C
2	rs11683598	0	79603321	G	A
2	rs4491745	0	79603529	C	T
2	rs11126715	0	79603983	T	G
2	rs72818689	0	79604471	A	G
2	rs78124716	0	79604543	A	C
2	rs6547233	0	79605059	C	T
2	rs6733510	0	79605324	A	C
2	rs6704904	0	79605329	G	T
2	rs6720349	0	79605476	T	C
2	rs11126720	0	79605758	A	G
2	rs72818694	0	79605830	A	G
2	rs17760461	0	79605911	G	A
2	rs11679898	0	79606120	C	G
2	rs11691007	0	79606195	A	G
2	rs11126721	0	79606401	T	C
2	rs6709902	0	79606988	G	A
2	rs6741335	0	79607267	A	G
2	rs6713159	0	79607366	G	A
2	rs6728857	0	79607829	T	G
2	rs7567918	0	79608274	C	T
2	rs6547234	0	79608891	C	T
2	rs6547235	0	79609002	T	A
2	rs7568908	0	79609030	G	T
2	rs139060939	0	79609208	C	T
2	rs6547236	0	79609396	G	C
2	rs148395720	0	79611142	G	A
2	rs17709828	0	79611572	A	G
2	rs13000944	0	79611665	G	C
2	rs10171522	0	79612064	A	C
2	rs11126722	0	79612435	T	C
2	rs6748756	0	79612714	T	C
2	rs35382112	0	79612798	C	G
2	rs35185935	0	79612802	C	A
2	rs76211225	0	79614140	C	T
2	rs1562887	0	79615297	C	G
2	rs17017029	0	79616867	A	G
2	rs995772	0	79618040	G	T
2	rs11690487	0	79618226	C	T
2	rs6751052	0	79618231	T	G
2	rs115458458	0	79618395	G	A
2	rs140678911	0	79618872	A	C
2	rs78260103	0	79619234	A	G
2	rs2902073	0	79622414	C	T
2	rs2861844	0	79622592	C	T
2	rs1376618	0	79622914	G	C
2	rs17710053	0	79623052	C	T
2	rs6547237	0	79623204	C	T
2	rs1901336	0	79623565	A	G
2	rs1901335	0	79623646	T	C
2	rs143728413	0	79623932	T	C
2	rs115092335	0	79624026	C	T
2	rs79024342	0	79624658	A	G
2	rs1451540	0	79624698	A	G
2	rs4852146	0	79624988	C	T
2	rs7606450	0	79625671	T	A
2	rs1540544	0	79625807	G	T
2	rs184200301	0	79625890	C	A
2	rs34589143	0	79626339	A	C
2	rs1584667	0	79626585	C	A
2	rs1584666	0	79626629	A	G
2	rs75639042	0	79626708	T	G
2	rs7599457	0	79627328	C	T
2	rs7573401	0	79627782	A	G
2	rs4852147	0	79627834	A	G
2	rs2198159	0	79627885	C	T
2	rs1584665	0	79627938	G	A
2	rs1451539	0	79628171	A	T
2	rs10192424	0	79628480	A	T
2	rs10181774	0	79628957	T	C
2	rs12613607	0	79629626	G	A
2	rs7568571	0	79629855	T	C
2	rs55755442	0	79629878	A	G
2	rs1947309	0	79629918	T	G
2	rs10198819	0	79630252	A	G
2	rs4852148	0	79631404	T	G
2	rs9679249	0	79631708	A	T
2	rs2861843	0	79632016	A	C
2	rs11691832	0	79632061	A	G
2	rs2100290	0	79632347	A	G
2	rs36089022	0	79632826	T	C
2	rs2084746	0	79632831	T	G
2	rs2084747	0	79632867	A	T
2	rs2084748	0	79632888	T	A
2	rs896372	0	79633274	T	A
2	rs1574417	0	79633418	C	G
2	rs114630479	0	79633659	G	A
2	rs17017045	0	79633879	C	A
2	rs1376619	0	79634004	A	T
2	rs62159386	0	79634213	C	T
2	rs6547239	0	79634971	G	A
2	rs74611748	0	79635212	A	G
2	rs115904765	0	79635232	T	C
2	rs113301158	0	79638859	C	G
2	rs12992126	0	79640240	A	T
2	rs13018931	0	79640283	T	C
2	rs116271395	0	79640385	T	G
2	rs35680439	0	79640490	T	A
2	rs55673720	0	79640636	T	C
2	rs114921167	0	79641165	C	T
2	rs6729214	0	79641390	C	G
2	rs187525682	0	79641955	A	G
2	rs6729991	0	79641996	C	T
2	rs11126723	0	79642134	G	A
2	rs12623875	0	79642179	T	C
2	rs62159396	0	79643153	C	T
2	rs13384184	0	79643276	T	C
2	rs12467815	0	79643664	A	G
2	rs12475984	0	79643760	C	T
2	rs10520239	0	79644140	T	C
2	rs10496223	0	79644242	G	A
2	rs12617491	0	79644265	C	T
2	rs13016672	0	79645079	T	C
2	rs12990120	0	79645151	C	G
2	rs6724016	0	79645366	G	A
2	rs6724017	0	79645368	G	A
2	rs6724207	0	79645471	G	A
2	rs6724222	0	79645515	G	A
2	rs6739405	0	79645740	T	C
2	rs140712507	0	79646066	C	T
2	rs10193493	0	79646242	G	C
2	rs11126724	0	79646618	G	A
2	rs11126725	0	79646761	T	A
2	rs17017060	0	79647160	T	C
2	rs17761670	0	79647450	T	C
2	rs1020543	0	79648532	G	A
2	rs1015569	0	79648911	C	G
2	rs1986232	0	79649068	A	G
2	rs146835077	0	79650205	C	T
2	rs1376621	0	79650239	A	G
2	rs1376620	0	79650433	T	C
2	rs12469828	0	79650718	A	G
2	rs12478921	0	79651259	G	A
2	rs59293711	0	79651290	A	C
2	rs12478947	0	79651334	G	A
2	rs10865443	0	79651633	G	A
2	rs80263873	0	79652072	G	A
2	rs76269935	0	79652319	G	A
2	rs114785680	0	79652400	C	T
2	rs34824031	0	79652557	A	G
2	rs6547240	0	79652893	G	A
2	rs12472215	0	79652928	A	T
2	rs17017080	0	79653604	A	G
2	rs62156960	0	79653647	T	G
2	rs72820626	0	79654195	G	A
2	rs11126727	0	79654435	G	A
2	rs67176834	0	79654713	T	A
2	rs145976412	0	79654975	A	C
2	rs6742990	0	79655481	C	T
2	rs6714400	0	79655517	A	G
2	rs116514291	0	79655531	C	T
2	rs6714410	0	79655535	A	G
2	rs17017088	0	79655597	T	A
2	rs72820631	0	79655781	T	G
2	rs62156962	0	79655784	G	A
2	rs11678463	0	79656424	T	C
2	rs115627440	0	79657297	C	A
2	rs6722266	0	79657338	A	G
2	rs6751188	0	79657386	G	A
2	rs11126730	0	79657641	C	A
2	rs6751596	0	79657911	C	T
2	rs6709617	0	79657984	T	C
2	rs6751959	0	79658059	G	A
2	rs6754949	0	79658119	G	A
2	rs62156991	0	79658502	G	T
2	rs6755695	0	79658701	G	A
2	rs55784904	0	79658749	A	G
2	rs10496224	0	79659440	C	T
2	rs10496225	0	79659644	T	A
2	rs10496226	0	79660031	G	A
2	rs1451542	0	79660530	G	T
2	rs1159598	0	79660978	A	G
2	rs1159597	0	79661381	A	G
2	rs13017219	0	79661850	A	G
2	rs11126731	0	79662090	G	A
2	rs115020484	0	79662869	T	C
2	rs62156993	0	79663230	G	T
2	rs17040656	0	79663355	T	A
2	rs62156994	0	79663490	G	C
2	rs62156995	0	79663807	C	G
2	rs62156996	0	79664036	C	T
2	rs35490405	0	79664422	A	G
2	rs76190704	0	79664447	A	G
2	rs68020952	0	79664533	C	T
2	rs12470078	0	79665026	T	C
2	rs115598684	0	79665831	A	G
2	rs62156998	0	79666675	G	A
2	rs7564015	0	79667252	G	A
2	rs1376622	0	79667587	T	C
2	rs10496227	0	79668599	C	A
2	rs77860227	0	79669202	T	A
2	rs17017128	0	79669247	G	A
2	rs1451543	0	79669531	G	A
2	rs62156999	0	79669662	C	T
2	rs10445954	0	79669928	C	T
2	rs72820639	0	79670157	A	G
2	rs993607	0	79671224	G	A
2	rs62157000	0	79671280	G	T
2	rs115607089	0	79671800	C	T
2	rs10520241	0	79671852	A	G
2	rs114227900	0	79671906	G	A
2	rs12623907	0	79672431	T	C
2	rs11898656	0	79672455	C	T
2	rs1562889	0	79673057	T	G
2	rs116412075	0	79673346	C	A
2	rs788676	0	79674440	A	T
2	rs1122268	0	79674460	T	A
2	rs193149775	0	79674461	T	A
2	rs1562891	0	79674572	T	C
2	rs442291	0	79676305	T	C
2	rs141963486	0	79676407	C	T
2	rs588259	0	79678151	G	A
2	rs77918110	0	79678489	G	A
2	rs17017150	0	79679702	C	T
2	rs678206	0	79679809	A	G
2	rs376763	0	79679931	C	G
2	rs416985	0	79680137	T	C
2	rs621074	0	79682058	A	G
2	rs422478	0	79683239	T	C
2	rs406471	0	79683243	C	T
2	rs383974	0	79683384	T	A
2	rs60485287	0	79683719	A	G
2	rs72820641	0	79683843	G	A
2	rs406135	0	79684145	G	A
2	rs58260694	0	79684189	G	A
2	rs388990	0	79684947	A	T
2	rs6751099	0	79685268	A	G
2	rs6738316	0	79685661	T	G
2	rs6723256	0	79685691	C	G
2	rs62157003	0	79686626	T	C
2	rs1430635	0	79686922	C	T
2	rs60000556	0	79687085	G	A
2	rs399885	0	79687252	A	C
2	rs11688586	0	79687505	C	A
2	rs66867206	0	79687778	A	G
2	rs401644	0	79687877	G	C
2	rs62157004	0	79688125	G	A
2	rs80074145	0	79688210	C	T
2	rs112420798	0	79688214	C	T
2	rs410120	0	79688779	G	A
2	rs17763230	0	79689066	A	C
2	rs1868924	0	79689205	C	A
2	rs6754110	0	79689307	T	C
2	rs417597	0	79689310	T	C
2	rs67125437	0	79689493	T	G
2	rs1864548	0	79689572	T	C
2	rs72820648	0	79689580	C	G
2	rs62157005	0	79690408	C	A
2	rs62157006	0	79690917	G	A
2	rs1652685	0	79691021	A	T
2	rs66827506	0	79691052	A	G
2	rs1669059	0	79691304	T	C
2	rs1669060	0	79691423	C	T
2	rs7560663	0	79692479	T	C
2	rs193298165	0	79692577	G	T
2	rs184658744	0	79692675	T	C
2	rs426508	0	79693004	T	G
2	rs387337	0	79693321	C	T
2	rs2099206	0	79693458	G	T
2	rs364433	0	79694033	T	C
2	rs150168089	0	79694265	G	A
2	rs150406812	0	79694338	G	A
2	rs112687579	0	79694600	C	T
2	rs192614983	0	79696740	G	A
2	rs142408066	0	79697163	A	C
2	rs451090	0	79697382	T	C
2	rs7598481	0	79697456	C	T
2	rs445551	0	79697982	G	A
2	rs445812	0	79698219	G	A
2	rs446017	0	79698368	G	A
2	rs80202921	0	79698609	C	G
2	rs654107	0	79698690	T	C
2	rs616959	0	79698730	T	C
2	rs2250247	0	79698981	G	C
2	rs2250249	0	79698996	G	A
2	rs78573165	0	79699078	A	T
2	rs364515	0	79699295	A	G
2	rs1864549	0	79699411	C	A
2	rs1864550	0	79699582	T	C
2	rs400482	0	79699805	A	G
2	rs452625	0	79700151	G	A
2	rs11887972	0	79700220	C	T
2	rs77282570	0	79700340	G	A
2	rs372516	0	79700532	T	C
2	rs425175	0	79701530	A	G
2	rs370373	0	79701901	G	A
2	rs449529	0	79701943	C	A
2	rs449552	0	79702028	C	A
2	rs386271	0	79702156	T	C
2	rs111833368	0	79702185	A	G
2	rs1430636	0	79702313	G	A
2	rs6713144	0	79702377	G	C
2	rs4852149	0	79702648	A	G
2	rs4852490	0	79702655	C	G
2	rs4852491	0	79702775	T	C
2	rs4852492	0	79702840	C	T
2	rs62141408	0	79702841	A	G
2	rs4852493	0	79703056	C	G
2	rs80266224	0	79703364	A	G
2	rs6717316	0	79703384	G	A
2	rs12620205	0	79703501	T	C
2	rs10193691	0	79704454	A	G
2	rs62141409	0	79704617	C	T
2	rs114556701	0	79704695	G	A
2	rs12616530	0	79705040	T	C
2	rs10496228	0	79705116	A	G
2	rs13405677	0	79705678	T	C
2	rs55921336	0	79706582	T	C
2	rs62141410	0	79706623	A	G
2	rs1963398	0	79706878	A	G
2	rs2902061	0	79707315	G	A
2	rs72820657	0	79708355	G	A
2	rs17040658	0	79708518	A	G
2	rs6547242	0	79709327	G	A
2	rs7570469	0	79709354	C	T
2	rs17712817	0	79709558	G	A
2	rs62141411	0	79710518	C	T
2	rs4458235	0	79710525	A	T
2	rs60539849	0	79710620	G	A
2	rs60619539	0	79710672	C	G
2	rs6731800	0	79712165	C	T
2	rs723932	0	79712396	A	G
2	rs723933	0	79712533	T	C
2	rs67653609	0	79712624	C	T
2	rs723934	0	79712754	A	G
2	rs4586650	0	79713568	A	C
2	rs6736575	0	79713834	C	T
2	rs17712948	0	79713989	C	T
2	rs62141412	0	79714131	A	G
2	rs62141413	0	79714565	C	T
2	rs7371189	0	79715302	A	G
2	rs17763859	0	79715701	G	A
2	rs11900604	0	79715879	T	G
2	rs60486368	0	79716649	G	T
2	rs62141415	0	79717165	A	T
2	rs11688509	0	79717356	G	A
2	rs1030543	0	79719349	G	T
2	rs1430637	0	79720299	C	A
2	rs116596034	0	79720449	A	G
2	rs11902298	0	79720673	C	T
2	rs2017715	0	79721101	T	C
2	rs150540796	0	79721984	T	C
2	rs10209895	0	79722053	G	T
2	rs146137214	0	79722292	C	A
2	rs1116974	0	79722297	G	A
2	rs188024230	0	79723295	A	G
2	rs1430638	0	79725584	C	T
2	rs13388538	0	79725618	T	G
2	rs182420081	0	79725731	C	T
2	rs62141416	0	79726327	T	C
2	rs13429335	0	79726421	C	A
2	rs149982603	0	79726568	G	A
2	rs74704434	0	79726716	C	T
2	rs7559674	0	79727686	T	G
2	rs112735014	0	79728232	T	C
2	rs112220308	0	79728921	A	G
2	rs1030542	0	79729244	C	G
2	rs62141438	0	79731162	G	C
2	rs2033336	0	79731403	G	A
2	rs4337495	0	79731564	T	C
2	rs62141439	0	79734006	A	T
2	rs13404235	0	79734016	C	T
2	rs34077378	0	79734334	A	C
2	rs13413680	0	79734559	A	T
2	rs7605358	0	79734837	G	C
2	rs62141440	0	79735700	G	T
2	rs115565487	0	79735973	G	T
2	rs35452167	0	79736397	A	G
2	rs7563118	0	79737507	C	G
2	rs7589955	0	79737892	A	T
2	rs4852150	0	79738122	C	A
2	rs13413674	0	79741529	G	A
2	rs72921154	0	79741664	C	T
2	rs72921155	0	79741961	A	G
2	rs72921156	0	79742233	A	G
2	rs1430639	0	79742952	T	A
2	rs111517433	0	79743358	T	A
2	rs4852497	0	79743952	G	T
2	rs7586407	0	79744003	G	A
2	rs59852135	0	79744392	A	G
2	rs75625569	0	79745200	G	A
2	rs112841949	0	79745246	T	C
2	rs112975933	0	79746111	T	C
2	rs13386438	0	79746126	A	T
2	rs12713988	0	79746675	T	G
2	rs1583148	0	79747625	T	G
2	rs11690044	0	79748444	C	T
2	rs116039004	0	79748933	G	A
2	rs72921161	0	79750282	A	G
2	rs11682013	0	79750524	A	G
2	rs10205858	0	79750543	C	T
2	rs10206130	0	79750591	G	T
2	rs72921164	0	79751058	G	A
2	rs72921165	0	79751585	C	T
2	rs2052950	0	79752430	G	C
2	rs2052951	0	79752958	A	T
2	rs12616034	0	79753809	T	C
2	rs13014954	0	79754486	C	T
2	rs1583149	0	79755379	G	A
2	rs58992583	0	79755577	A	T
2	rs62141443	0	79756037	A	T
2	rs35349883	0	79756050	G	A
2	rs6745583	0	79756265	G	T
2	rs6716948	0	79756305	A	T
2	rs72921172	0	79756478	C	T
2	rs72921174	0	79757332	A	G
2	rs6707703	0	79757575	T	C
2	rs13385482	0	79758263	G	A
2	rs62141444	0	79758507	A	G
2	rs72921176	0	79759192	A	G
2	rs55790837	0	79759450	C	T
2	rs11897248	0	79759526	A	G
2	rs149176123	0	79759725	T	C
2	rs76097880	0	79760008	C	T
2	rs6719738	0	79760238	T	C
2	rs6761786	0	79760294	C	T
2	rs10520244	0	79760772	C	T
2	rs10520245	0	79760862	T	G
2	rs6547243	0	79761016	T	C
2	rs78520964	0	79761669	C	T
2	rs11681330	0	79762233	C	T
2	rs13425485	0	79762598	A	G
2	rs28661737	0	79762653	C	A
2	rs72820679	0	79762980	G	C
2	rs67690279	0	79763005	G	A
2	rs11126735	0	79763188	G	A
2	rs13404025	0	79763937	C	G
2	rs13429553	0	79764064	A	G
2	rs62141445	0	79764084	T	C
2	rs4852498	0	79764902	T	C
2	rs55946106	0	79765098	C	A
2	rs10185884	0	79765482	T	C
2	rs6707507	0	79766427	G	A
2	rs1864551	0	79766537	G	A
2	rs6707658	0	79766703	C	T
2	rs78159219	0	79767153	C	A
2	rs10180019	0	79767352	G	A
2	rs180757928	0	79768652	A	G
2	rs6716273	0	79768731	G	A
2	rs112553083	0	79768987	G	A
2	rs138002581	0	79769040	C	T
2	rs1367398	0	79770951	A	G
2	rs1835430	0	79771212	C	T
2	rs17017233	0	79772054	T	C
2	rs28447361	0	79772114	C	T
2	rs17764420	0	79772904	T	G
2	rs6707264	0	79773708	A	C
2	rs1367399	0	79774058	C	T
2	rs62141453	0	79774167	G	A
2	rs880813	0	79776291	C	A
2	rs891513	0	79776344	C	G
2	rs7576912	0	79776487	C	T
2	rs114263147	0	79777752	C	T
2	rs62141454	0	79777981	T	C
2	rs7597912	0	79778112	T	C
2	rs148891041	0	79778268	G	A
2	rs1583150	0	79778729	G	T
2	rs6710198	0	79779574	A	G
2	rs13397628	0	79779640	A	G
2	rs7588649	0	79779796	G	A
2	rs56110026	0	79780843	G	A
2	rs62141455	0	79781036	T	C
2	rs55736343	0	79781117	A	T
2	rs17713651	0	79781249	A	G
2	rs7568795	0	79781324	A	G
2	rs191910664	0	79781344	T	A
2	rs17017249	0	79781587	C	T
2	rs10520246	0	79781669	G	T
2	rs2566539	0	79781745	T	G
2	rs10520247	0	79781797	G	C
2	rs2685159	0	79782036	A	G
2	rs2685161	0	79782293	A	C
2	rs2685162	0	79783547	T	C
2	rs146668758	0	79783613	A	T
2	rs1972755	0	79784187	T	C
2	rs114849857	0	79784202	C	T
2	rs1430641	0	79785578	C	G
2	rs17713970	0	79785776	A	T
2	rs79177644	0	79785973	A	G
2	rs2052952	0	79786090	A	G
2	rs2566540	0	79786393	A	T
2	rs115208884	0	79786928	A	G
2	rs114142184	0	79786938	A	G
2	rs10195202	0	79787720	C	T
2	rs17714054	0	79787760	G	T
2	rs2685156	0	79787897	A	G
2	rs10174780	0	79788610	A	T
2	rs10175197	0	79788980	A	G
2	rs144944374	0	79789961	A	C
2	rs1971766	0	79790977	A	G
2	rs115572630	0	79791625	T	C
2	rs114777587	0	79792393	C	A
2	rs73938727	0	79792604	G	C
2	rs2566541	0	79793629	C	A
2	rs1367400	0	79794859	C	G
2	rs17765034	0	79794875	G	C
2	rs2566542	0	79795361	C	T
2	rs17765076	0	79795396	T	C
2	rs13425217	0	79795751	G	A
2	rs2033337	0	79796155	G	A
2	rs2861852	0	79796612	G	A
2	rs116043607	0	79797336	T	C
2	rs10187064	0	79797530	A	G
2	rs2566543	0	79798190	T	G
2	rs79208326	0	79799031	G	T
2	rs2566544	0	79799833	A	G
2	rs55826810	0	79800310	C	T
2	rs79956769	0	79801634	G	A
2	rs79265639	0	79801654	C	T
2	rs1594400	0	79801668	A	G
2	rs2685151	0	79801922	G	A
2	rs17017286	0	79803287	A	G
2	rs2685150	0	79803425	A	G
2	rs62140063	0	79804709	C	T
2	rs62140064	0	79804907	G	T
2	rs62140065	0	79805534	A	G
2	rs115717884	0	79806353	C	T
2	rs114114265	0	79806712	G	A
2	rs2566547	0	79806986	T	C
2	rs2566548	0	79807010	G	C
2	rs114941684	0	79807034	C	T
2	rs78733312	0	79808008	C	T
2	rs116268232	0	79808240	G	A
2	rs77586551	0	79808378	G	A
2	rs75531327	0	79809208	G	A
2	rs12470592	0	79809282	C	T
2	rs1549762	0	79809434	G	A
2	rs112755392	0	79809612	C	T
2	rs116484069	0	79811027	T	A
2	rs1549761	0	79811084	C	A
2	rs11126736	0	79811317	T	C
2	rs11126737	0	79811402	G	A
2	rs76033298	0	79812144	A	G
2	rs1430645	0	79813196	G	A
2	rs117844571	0	79813207	G	A
2	rs7598670	0	79813622	T	C
2	rs6717351	0	79814143	G	A
2	rs11892644	0	79814263	C	T
2	rs17765343	0	79814890	G	A
2	rs7568959	0	79814975	C	T
2	rs17017311	0	79815643	T	C
2	rs2685154	0	79815964	A	G
2	rs75428984	0	79816334	C	A
2	rs62140067	0	79817048	C	G
2	rs141411582	0	79817061	C	T
2	rs1549765	0	79817143	A	G
2	rs1549764	0	79817239	A	G
2	rs2685153	0	79817575	A	G
2	rs2685152	0	79817728	C	G
2	rs2566549	0	79818002	A	G
2	rs2566550	0	79818350	A	G
2	rs1962857	0	79819530	C	T
2	rs7560858	0	79819821	A	T
2	rs7587521	0	79819862	C	T
2	rs62140068	0	79820708	C	A
2	rs6760757	0	79821293	T	C
2	rs6745699	0	79821304	G	A
2	rs116737272	0	79821643	A	G
2	rs17714736	0	79822157	G	A
2	rs72820695	0	79822252	G	T
2	rs6750164	0	79822618	G	A
2	rs74668809	0	79822817	T	G
2	rs142140490	0	79824639	C	A
2	rs111302910	0	79824804	A	T
2	rs62140069	0	79824809	G	T
2	rs62140070	0	79825556	A	C
2	rs62140072	0	79825817	A	G
2	rs10204587	0	79826005	G	A
2	rs2566551	0	79826480	A	G
2	rs62140073	0	79826788	C	T
2	rs62140074	0	79826836	A	G
2	rs142227921	0	79826847	A	G
2	rs182768473	0	79827078	A	T
2	rs7597183	0	79827274	G	A
2	rs7571081	0	79827906	A	G
2	rs72820697	0	79828322	G	A
2	rs62140075	0	79828726	A	G
2	rs919537	0	79828929	G	T
2	rs1016580	0	79829343	G	A
2	rs1430644	0	79829491	T	A
2	rs1549763	0	79829891	C	A
2	rs150552814	0	79830043	A	G
2	rs183282943	0	79830678	C	G
2	rs62140076	0	79830895	T	G
2	rs2566552	0	79831081	C	A
2	rs10199836	0	79831148	A	T
2	rs919536	0	79831446	A	G
2	rs62140077	0	79831497	G	C
2	rs6739700	0	79832129	A	C
2	rs1594402	0	79833035	A	T
2	rs1594401	0	79833036	C	T
2	rs2099208	0	79833962	A	G
2	rs115858336	0	79834167	T	C
2	rs2099207	0	79834274	T	C
2	rs56378206	0	79834691	G	A
2	rs72822505	0	79835114	A	T
2	rs62140083	0	79835998	A	C
2	rs62140084	0	79836008	G	A
2	rs62140085	0	79836082	G	C
2	rs62140086	0	79836157	C	T
2	rs72822508	0	79836229	A	G
2	rs62140087	0	79836355	C	T
2	rs72822509	0	79836655	C	G
2	rs148861802	0	79836744	T	C
2	rs62140088	0	79837250	C	T
2	rs11890136	0	79837375	C	T
2	rs11890258	0	79837477	G	A
2	rs2566553	0	79837774	T	A
2	rs62140089	0	79837952	A	G
2	rs62140090	0	79837999	A	T
2	rs2195678	0	79839050	T	G
2	rs62140091	0	79839662	G	A
2	rs62140092	0	79839879	A	G
2	rs6722803	0	79840448	G	A
2	rs80213695	0	79840974	G	A
2	rs11675845	0	79841852	A	T
2	rs6547248	0	79842594	G	C
2	rs6547249	0	79842960	G	A
2	rs74878690	0	79843993	C	T
2	rs17017348	0	79845344	T	A
2	rs17017349	0	79845652	G	T
2	rs62140093	0	79846425	G	C
2	rs17017350	0	79846895	C	A
2	rs2566554	0	79846974	T	G
2	rs148253122	0	79847509	G	T
2	rs62140094	0	79848216	G	T
2	rs55869794	0	79848855	G	A
2	rs17017351	0	79849617	T	C
2	rs62140096	0	79849911	A	G
2	rs62140097	0	79849932	T	C
2	rs112678818	0	79850241	A	G
2	rs4267535	0	79850653	G	T
2	rs6760669	0	79851341	T	A
2	rs6745816	0	79851489	G	T
2	rs17765869	0	79852500	A	G
2	rs17714969	0	79853472	T	G
2	rs11890836	0	79853927	T	G
2	rs11890847	0	79853957	T	C
2	rs17017356	0	79854092	A	G
2	rs62140099	0	79854219	G	A
2	rs2685160	0	79854651	A	G
2	rs112387223	0	79855590	T	C
2	rs6740609	0	79855622	C	T
2	rs139114281	0	79856061	A	G
2	rs2163344	0	79856158	A	G
2	rs72822513	0	79856217	G	A
2	rs13003154	0	79856515	T	A
2	rs17715064	0	79856831	C	T
2	rs62140101	0	79856965	G	T
2	rs919535	0	79857214	G	A
2	rs56170896	0	79857271	C	A
2	rs56886052	0	79857915	C	T
2	rs17017363	0	79858507	G	C
2	rs72822515	0	79858857	A	T
2	rs12464312	0	79858862	G	A
2	rs4852501	0	79859101	T	C
2	rs4852502	0	79859377	T	C
2	rs4852153	0	79859539	G	A
2	rs62140102	0	79859834	A	G
2	rs1346851	0	79860698	C	G
2	rs73938745	0	79862061	C	T
2	rs112967972	0	79862475	G	C
2	rs7563106	0	79862513	G	A
2	rs66919833	0	79862698	C	T
2	rs62140103	0	79862963	C	T
2	rs75497478	0	79863051	A	G
2	rs13402439	0	79863294	G	C
2	rs17017376	0	79863669	A	G
2	rs73938746	0	79863923	T	C
2	rs17017377	0	79864080	G	C
2	rs17017378	0	79864370	A	G
2	rs112915216	0	79864575	C	T
2	rs17017379	0	79864902	C	T
2	rs13400937	0	79864923	T	G
2	rs2116024	0	79865249	C	T
2	rs10496229	0	79865352	A	G
2	rs2566555	0	79865438	A	G
2	rs1367401	0	79865508	G	C
2	rs2033335	0	79866608	C	A
2	rs7349194	0	79866862	G	C
2	rs114994583	0	79867033	C	T
2	rs78652209	0	79867203	T	G
2	rs1430642	0	79867668	C	T
2	rs4852503	0	79868798	G	C
2	rs73938749	0	79869571	C	A
2	rs10209612	0	79869978	A	G
2	rs10189345	0	79870755	C	T
2	rs17017398	0	79871089	G	A
2	rs62140105	0	79871196	C	T
2	rs35711319	0	79871842	C	T
2	rs77078623	0	79871958	T	C
2	rs6730429	0	79872263	C	T
2	rs10195680	0	79872296	G	C
2	rs3795994	0	79873004	A	C
2	rs17715700	0	79873159	C	T
2	rs138074301	0	79873447	T	G
2	rs7584601	0	79873600	G	A
2	rs6745586	0	79874408	A	T
2	rs6745820	0	79874598	A	G
2	rs143507576	0	79874911	C	T
2	rs72822518	0	79875300	G	A
2	rs7571658	0	79875302	C	T
2	rs114220502	0	79876997	G	A
2	rs4146025	0	79877195	C	T
2	rs139395178	0	79878012	G	A
2	rs3739139	0	79878664	A	G
2	rs78677982	0	79878922	T	A
2	rs1157660	0	79879844	T	A
2	rs59484380	0	79879980	G	A
2	rs1877189	0	79880529	A	C
2	rs6741563	0	79880543	C	T
2	rs13022841	0	79881014	G	C
2	rs12713990	0	79881172	T	A
2	rs76194709	0	79881648	C	T
2	rs17783140	0	79881900	G	A
2	rs17017410	0	79881903	C	A
2	rs13395022	0	79882260	T	C
2	rs12463400	0	79882686	G	A
2	rs78903741	0	79882739	G	C
2	rs10188176	0	79882878	A	C
2	rs10164580	0	79882996	C	T
2	rs17715948	0	79883542	G	C
2	rs4396749	0	79883571	A	G
2	rs13411356	0	79883983	A	G
2	rs13003014	0	79884067	T	A
2	rs1511198	0	79884445	G	C
2	rs17716058	0	79885036	A	G
2	rs1159418	0	79885114	T	C
2	rs62140116	0	79885173	C	A
2	rs34623425	0	79885231	G	A
2	rs17716115	0	79885602	G	A
2	rs62140117	0	79885844	A	T
2	rs11126738	0	79885936	A	G
2	rs114449980	0	79885963	T	C
2	rs17017430	0	79885978	G	A
2	rs17783476	0	79886427	T	C
2	rs5023270	0	79886429	A	T
2	rs5023269	0	79886510	G	C
2	rs77533116	0	79886999	A	G
2	rs78937811	0	79887068	A	G
2	rs12998449	0	79887187	G	T
2	rs12998157	0	79887329	A	G
2	rs13388505	0	79887643	A	C
2	rs13388512	0	79887653	A	G
2	rs11676466	0	79887720	A	G
2	rs11687661	0	79887830	C	T
2	rs17017444	0	79888378	G	A
2	rs12620274	0	79888572	C	A
2	rs13006976	0	79888869	G	A
2	rs78192323	0	79889379	A	G
2	rs12621251	0	79889616	C	A
2	rs12614786	0	79889644	A	G
2	rs2861854	0	79890100	G	T
2	rs12464912	0	79890172	T	C
2	rs953519	0	79890226	A	T
2	rs2861855	0	79890344	G	A
2	rs11675873	0	79890396	T	C
2	rs2861856	0	79890405	G	A
2	rs10203871	0	79890454	C	G
2	rs10180354	0	79890644	A	C
2	rs11676065	0	79890768	T	G
2	rs10204390	0	79890803	G	A
2	rs7590351	0	79890866	G	A
2	rs6712395	0	79890918	A	C
2	rs6759387	0	79891085	T	A
2	rs1567530	0	79891768	T	C
2	rs1976628	0	79892128	T	C
2	rs1976627	0	79892132	C	T
2	rs1567529	0	79892257	T	G
2	rs4852156	0	79892848	A	T
2	rs34657898	0	79893068	T	C
2	rs12991659	0	79893650	G	A
2	rs72822528	0	79893693	C	T
2	rs10190617	0	79893775	A	G
2	rs10175610	0	79894144	A	G
2	rs4852507	0	79894172	T	C
2	rs73938776	0	79894218	C	T
2	rs10175800	0	79894319	A	G
2	rs73938777	0	79894360	G	A
2	rs138556793	0	79894430	C	T
2	rs13394943	0	79894884	A	G
2	rs17017469	0	79895608	T	C
2	rs17017471	0	79895901	T	C
2	rs17017474	0	79896013	A	G
2	rs72923381	0	79896345	G	A
2	rs58121158	0	79896566	C	G
2	rs114652118	0	79896696	G	C
2	rs13390169	0	79896787	T	C
2	rs6743921	0	79896921	C	G
2	rs58007297	0	79896947	C	A
2	rs35625107	0	79896959	G	A
2	rs113204090	0	79897281	G	A
2	rs1606115	0	79897312	A	G
2	rs4852158	0	79897366	G	A
2	rs80332964	0	79897383	G	A
2	rs58775151	0	79897625	G	C
2	rs17017476	0	79897781	A	G
2	rs116177874	0	79898089	A	G
2	rs7421452	0	79898350	A	C
2	rs7421453	0	79898354	A	G
2	rs1533123	0	79898937	C	T
2	rs13384134	0	79899055	C	T
2	rs1533122	0	79899193	C	T
2	rs17017494	0	79899301	G	C
2	rs17017497	0	79899407	C	A
2	rs17017500	0	79899436	A	C
2	rs13412541	0	79899475	A	G
2	rs79186956	0	79899816	T	C
2	rs1987928	0	79899943	T	C
2	rs1828477	0	79900059	T	C
2	rs1828476	0	79900128	A	G
2	rs10172378	0	79900256	G	A
2	rs6731004	0	79900415	A	G
2	rs11126740	0	79901095	A	G
2	rs34355553	0	79901132	T	G
2	rs17017510	0	79901636	A	G
2	rs17017511	0	79901709	A	G
2	rs17727983	0	79902900	A	G
2	rs1355414	0	79903266	T	G
2	rs17017514	0	79903804	G	A
2	rs17017518	0	79904049	A	G
2	rs72822536	0	79904340	C	T
2	rs67462786	0	79904633	A	G
2	rs12994923	0	79904878	C	G
2	rs6758758	0	79905554	G	A
2	rs75043607	0	79905781	C	T
2	rs4422182	0	79905813	G	A
2	rs2089815	0	79905975	T	G
2	rs75187338	0	79905988	C	T
2	rs12466764	0	79906066	G	C
2	rs2861857	0	79906106	A	G
2	rs4852508	0	79906739	C	T
2	rs17017525	0	79906935	G	T
2	rs28535065	0	79906990	A	G
2	rs17017528	0	79907023	A	C
2	rs6547256	0	79907280	T	G
2	rs71424890	0	79907284	G	T
2	rs4258819	0	79907315	A	G
2	rs6709350	0	79907588	C	A
2	rs17017537	0	79908507	T	G
2	rs13028059	0	79909091	A	C
2	rs7568201	0	79909261	G	A
2	rs7582593	0	79909675	T	A
2	rs7594916	0	79909750	A	C
2	rs13030183	0	79909989	C	T
2	rs1511179	0	79910116	C	T
2	rs12479356	0	79910320	A	C
2	rs12471455	0	79910349	G	A
2	rs12471533	0	79910748	C	A
2	rs1397689	0	79911273	G	A
2	rs10191302	0	79911290	C	A
2	rs7576176	0	79911780	C	A
2	rs12472740	0	79911834	G	T
2	rs4852511	0	79911890	A	C
2	rs4852512	0	79912221	A	T
2	rs17017562	0	79912298	A	G
2	rs72822539	0	79912410	G	A
2	rs189539041	0	79912487	C	T
2	rs17785020	0	79912641	C	G
2	rs78880676	0	79912716	T	A
2	rs138923475	0	79913971	G	A
2	rs10183482	0	79914226	C	T
2	rs17017573	0	79914539	G	A
2	rs10184380	0	79914884	G	T
2	rs143459031	0	79915110	C	G
2	rs6719934	0	79915152	C	T
2	rs11684245	0	79915275	C	T
2	rs79581637	0	79915279	A	C
2	rs6748711	0	79915523	A	G
2	rs7574496	0	79916275	C	G
2	rs1849048	0	79916453	G	T
2	rs1511181	0	79917201	G	A
2	rs10194054	0	79917755	C	G
2	rs116419863	0	79917975	A	T
2	rs6729255	0	79917981	G	C
2	rs79415585	0	79918248	C	G
2	rs6732323	0	79918339	C	G
2	rs78064189	0	79918397	T	C
2	rs6547257	0	79918454	T	A
2	rs6547258	0	79918455	C	G
2	rs6732862	0	79918572	G	A
2	rs111582879	0	79918915	A	G
2	rs184883109	0	79919130	A	G
2	rs10179123	0	79919240	G	A
2	rs58553851	0	79919510	G	T
2	rs59673873	0	79919539	C	T
2	rs148557380	0	79919849	C	T
2	rs10203710	0	79920175	G	C
2	rs1511182	0	79920547	C	G
2	rs11677290	0	79921161	T	C
2	rs13027289	0	79921711	G	C
2	rs35484356	0	79921905	G	A
2	rs75112743	0	79922443	G	A
2	rs11695685	0	79922802	C	T
2	rs111983729	0	79923133	G	A
2	rs144637666	0	79923277	C	G
2	rs72822545	0	79924251	A	G
2	rs72822546	0	79925192	A	G
2	rs6547259	0	79925727	G	C
2	rs6547260	0	79925969	C	A
2	rs76254157	0	79926441	A	G
2	rs7565867	0	79926590	A	C
2	rs7565902	0	79926665	A	C
2	rs76192105	0	79927703	A	C
2	rs955749	0	79928312	A	C
2	rs13411966	0	79929080	A	G
2	rs13002542	0	79930186	G	C
2	rs13028762	0	79930269	T	C
2	rs17785176	0	79930942	G	A
2	rs149369488	0	79931102	A	T
2	rs17017611	0	79931139	A	G
2	rs1511191	0	79931197	G	A
2	rs6547264	0	79931928	G	C
2	rs78642823	0	79931974	C	G
2	rs7587882	0	79932176	A	G
2	rs7575601	0	79932237	T	C
2	rs6738702	0	79932294	A	G
2	rs6738834	0	79932429	A	G
2	rs7422326	0	79933354	T	A
2	rs11897380	0	79933552	T	C
2	rs11902209	0	79933595	A	G
2	rs6714659	0	79933630	C	A
2	rs11682196	0	79933683	C	A
```
