## Supplementary material for "Characterization of shared and ancestry-specific signals driving complex traits using multi-ancestry fine-mapping": s1_snps.txt

```
rs17584769
rs17645482
rs76613933
rs113974342
rs183110612
rs17645512
rs12713966
rs11883911
rs11883955
rs11894764
rs11889841
rs146549457
rs1993146
rs61539491
rs10199524
rs1452043
rs139689205
rs10194815
rs145447947
rs12620510
rs13034369
rs12620592
rs1452044
rs72812605
rs113195481
rs2861669
rs4852453
rs59504369
rs73943177
rs138566429
rs56231231
rs6708733
rs1839909
rs12105679
rs80064045
rs7570923
rs12105200
rs10194080
rs73943178
rs75802363
rs72921840
rs74330484
rs76267457
rs2861671
rs6547214
rs11679002
rs75069322
rs17645640
rs80286167
rs78925774
rs78288358
rs1452045
rs7602604
rs73943180
rs73943181
rs12713967
rs11695335
rs1452046
rs2044944
rs78683663
rs4853405
rs4853406
rs72921851
rs961331
rs2016364
rs76482878
rs77083062
rs60859850
rs75920466
rs17015573
rs17645837
rs11688052
rs10195207
rs11682993
rs11688223
rs73943184
rs73943185
rs11126680
rs72812612
rs17015581
rs13016535
rs11891128
rs11687801
rs17015593
rs74845950
rs7579419
rs78541589
rs12713968
rs4853407
rs4853408
rs6737219
rs6737473
rs17646141
rs114260443
rs7579066
rs7605836
rs58039460
rs13007241
rs13033849
rs71424829
rs6723382
rs116701490
rs114319198
rs148714401
rs57401126
rs147616509
rs115242903
rs145660430
rs6720391
rs6748640
rs13420387
rs116793968
rs55886936
rs61499729
rs146424155
rs57699589
rs140846002
rs112916167
rs72921867
rs56358599
rs112613408
rs13000182
rs56297725
rs35893867
rs2167556
rs73943254
rs76041384
rs17585586
rs17015607
rs17015611
rs10496210
rs11676099
rs72921874
rs73943257
rs74908886
rs11126682
rs11690283
rs6735871
rs75933543
rs6739221
rs6754548
rs113355061
rs6739558
rs7602830
rs6739900
rs34388000
rs148415908
rs77642462
rs11902387
rs11902428
rs11886800
rs62165685
rs2167558
rs17015634
rs74319413
rs73943258
rs73943259
rs35884266
rs35041113
rs12713969
rs4853409
rs73943260
rs7587963
rs74822488
rs73943261
rs114820313
rs146566307
rs12622478
rs75466357
rs6742296
rs73945085
rs73945086
rs6746125
rs72923747
rs114125326
rs72923748
rs72923749
rs79723544
rs34344424
rs78912331
rs112277795
rs4853410
rs6751026
rs149536895
rs6751040
rs57712713
rs60907300
rs111953379
rs62165687
rs11684673
rs7561644
rs10178977
rs7578411
rs149483493
rs17015646
rs1521952
rs72812619
rs115392084
rs11678325
rs180921180
rs142244737
rs7593362
rs1869083
rs35909082
rs4853412
rs4853413
rs7592791
rs7596145
rs145345248
rs72812622
rs1521961
rs141863644
rs55729335
rs112629936
rs55944359
rs77619611
rs59142036
rs12232921
rs78985678
rs7598432
rs7559637
rs7559664
rs11679935
rs7572889
rs17586318
rs74639824
rs7567083
rs896530
rs78235024
rs186789493
rs11126683
rs2902017
rs1402908
rs17586444
rs76621574
rs17586465
rs7575200
rs7575323
rs7561306
rs116205576
rs141922458
rs180688134
rs11126684
rs149166055
rs11126686
rs2902018
rs138219611
rs7569615
rs75902357
rs78699838
rs10496211
rs17647060
rs75237858
rs4852455
rs17015708
rs2167559
rs2167560
rs2167561
rs1020567
rs6741006
rs1156016
rs138452094
rs62165690
rs17586821
rs76956846
rs76620599
rs1402910
rs116300876
rs182605021
rs1376863
rs35771983
rs140483048
rs112373958
rs10189572
rs17586938
rs72812627
rs72812628
rs4852456
rs6735931
rs982668
rs2177098
rs2123109
rs72812631
rs7419401
rs17587157
rs62165691
rs12995934
rs72812634
rs2140039
rs114778375
rs77368741
rs17015724
rs2010687
rs6709259
rs1521960
rs77416135
rs72812640
rs7559896
rs558925691
rs72812641
rs4853414
rs55923139
rs10171802
rs17015731
rs62165693
rs1608054
rs1608055
rs6724443
rs59364760
rs7564944
rs7579074
rs187142367
rs2060820
rs7578883
rs2060821
rs6761151
rs56373821
rs17015732
rs1521962
rs1521963
rs4564794
rs10496212
rs13395834
rs17647704
rs7593173
rs7593619
rs7570455
rs1521967
rs1521966
rs74392001
rs2861676
rs6743633
rs7582036
rs114191787
rs1521965
rs6707613
rs17015740
rs112215578
rs28612822
rs1915842
rs17015751
rs74356766
rs1112015
rs1112014
rs2861677
rs1402909
rs138484652
rs62165719
rs4853415
rs4853416
rs4853417
rs4853418
rs4853419
rs17647989
rs62155658
rs1610260
rs4853420
rs1610261
rs55656401
rs12473145
rs78932817
rs1521968
rs1521969
rs17648129
rs1521970
rs11883728
rs13339861
rs41489944
rs17038284
rs72812660
rs72812661
rs72812662
rs72812663
rs17015759
rs61287497
rs113592755
rs61073972
rs13339831
rs13339761
rs13339866
rs1357205
rs1357206
rs1521972
rs1521973
rs35790509
rs72812666
rs4853421
rs6744937
rs6730260
rs1402907
rs1521957
rs13009823
rs149303524
rs1521956
rs1402906
rs6713422
rs1402905
rs74652860
rs6761240
rs1521955
rs7564227
rs36051150
rs6708376
rs34013276
rs955168
rs28379341
rs62155659
rs72812669
rs72812670
rs72812671
rs72812673
rs7567670
rs7567919
rs17015772
rs77926175
rs72812675
rs78197646
rs72812676
rs12991976
rs1915772
rs72812677
rs72812678
rs77956974
rs72812679
rs55717923
rs56401470
rs62157263
rs10520215
rs6761445
rs1521954
rs1521953
rs13033623
rs1608053
rs1608052
rs75968695
rs7563322
rs35257198
rs72812684
rs6744850
rs1996768
rs1996767
rs1996766
rs17648521
rs146562371
rs62157265
rs1521959
rs28637977
rs72812687
rs28753700
rs4852457
rs62157266
rs4853422
rs13395260
rs1546725
rs11890529
rs2902019
rs1879655
rs72812692
rs12469549
rs13427823
rs1915775
rs114996772
rs6547216
rs72812697
rs72812698
rs143046817
rs34312950
rs79370224
rs4300858
rs10169228
rs10169457
rs138982464
rs1915751
rs7608086
rs7595771
rs11899405
rs56120413
rs115347368
rs72812700
rs2139974
rs116504988
rs1915752
rs13014483
rs12618794
rs11675625
rs1915753
rs145110787
rs77492170
rs56136828
rs1915755
rs1915756
rs115017125
rs4145992
rs9798191
rs9309537
rs111425344
rs6547217
rs17015783
rs7559529
rs6750861
rs72814603
rs6708781
rs12612243
rs11126688
rs13019505
rs13020258
rs1915757
rs17648900
rs6712350
rs12329204
rs79682091
rs12328444
rs7566926
rs1915758
rs1915760
rs4852458
rs12624133
rs4852459
rs2204072
rs4852460
rs75141638
rs72814609
rs73946227
rs73946228
rs73946230
rs1949660
rs73946231
rs57684395
rs60283164
rs7566244
rs57918501
rs7605262
rs59955316
rs17015802
rs17015804
rs59487094
rs17015807
rs73946236
rs73946237
rs73939929
rs17015808
rs7609031
rs7609242
rs7609301
rs7609399
rs7609403
rs4853423
rs7582942
rs60458749
rs7585834
rs2861734
rs2861735
rs17015842
rs17015843
rs73939933
rs6727065
rs17015845
rs17015848
rs59173188
rs17015849
rs57927469
rs57101065
rs59575840
rs57823726
rs56764450
rs57720298
rs79093615
rs17015851
rs17015854
rs73939934
rs11902843
rs11892327
rs1915766
rs11903030
rs17015866
rs17015868
rs1949661
rs55780012
rs74647391
rs7607773
rs4600686
rs2902034
rs6721625
rs6706568
rs6721888
rs1915764
rs1915763
rs1915762
rs4145991
rs4853424
rs4853425
rs4853426
rs6710720
rs10192052
rs10203406
rs72814617
rs4622760
rs4567959
rs4417742
rs4281927
rs17015883
rs4308142
rs1915767
rs1915768
rs72814619
rs2090866
rs2090867
rs2103005
rs1915769
rs145765935
rs17015885
rs10205004
rs72814620
rs10205218
rs17596298
rs10193046
rs6756064
rs6727654
rs2222382
rs1915770
rs115350697
rs10208925
rs2861680
rs10199379
rs1915771
rs12713970
rs148706102
rs2077819
rs71424834
rs75420514
rs2077820
rs10197660
rs10185341
rs10185612
rs2861682
rs10188386
rs73937116
rs10200751
rs4467299
rs4455185
rs10188590
rs137952090
rs10164836
rs12713971
rs17650114
rs17015903
rs4455186
rs4346414
rs7579683
rs12613286
rs12619683
rs6730484
rs13415355
rs6758711
rs76811732
rs10171698
rs4083088
rs4083087
rs4314020
rs4398300
rs4402794
rs10198289
rs10198380
rs4355147
rs11904464
rs4075114
rs114386663
rs4241273
rs80232126
rs147556748
rs66831683
rs67162799
rs9309538
rs9309539
rs9309540
rs9309541
rs9309542
rs9309543
rs10205505
rs17691986
rs10170906
rs6746031
rs6761498
rs72814629
rs6761747
rs11904716
rs6750474
rs10164874
rs35133517
rs114914223
rs17015915
rs2139975
rs12713972
rs10168481
rs10165807
rs111284462
rs10200759
rs1915774
rs1915773
rs6755793
rs72814634
rs10520217
rs73937124
rs10520218
rs1261225
rs78959569
rs1261226
rs1666774
rs1666775
rs1261227
rs986385
rs75165763
rs986386
rs1448215
rs6723893
rs57872194
rs35989906
rs57291948
rs17015932
rs6724726
rs6753794
rs6711658
rs73937126
rs72814639
rs140422123
rs1992886
rs13012501
rs17839420
rs11896351
rs17839421
rs73937128
rs1261228
rs1261229
rs1261230
rs149002629
rs62157327
rs17015934
rs72814642
rs17015936
rs73937129
rs1597152
rs17015937
rs1261231
rs57295279
rs1261232
rs56163476
rs17015943
rs73937130
rs11126689
rs17015944
rs1344379
rs141904886
rs6734265
rs1666762
rs59682254
rs116722585
rs17015946
rs12477128
rs73937131
rs1261233
rs145254071
rs112834521
rs58320108
rs72925779
rs34425948
rs1261234
rs76770534
rs76595579
rs1261235
rs74738526
rs12986641
rs12986856
rs140950234
rs77733689
rs7601897
rs17692905
rs34188064
rs13000084
rs17692933
rs17692957
rs13001435
rs1261236
rs13007327
rs13007459
rs34474458
rs13008392
rs17693030
rs35919794
rs36072286
rs35743083
rs11674703
rs13014457
rs11679961
rs11691084
rs11691141
rs71424839
rs71424840
rs56679430
rs74812747
rs77978136
rs13027536
rs79406667
rs78588609
rs11683300
rs11695755
rs10520219
rs10520220
rs10520221
rs11679452
rs114573481
rs28391555
rs28739430
rs17015957
rs55857353
rs77087565
rs17015960
rs35119416
rs11893407
rs56330221
rs11898645
rs62157331
rs115711986
rs11677315
rs1261238
rs11693972
rs75587193
rs77592775
rs77438269
rs17693274
rs150242265
rs13384662
rs78870205
rs13388378
rs11683503
rs11126690
rs76951781
rs113978203
rs77926636
rs77285775
rs28847391
rs28769108
rs2121926
rs34611177
rs28787325
rs58584065
rs10186284
rs10186665
rs72814649
rs78058392
rs76851891
rs115854790
rs114950685
rs79012270
rs28676893
rs79928177
rs76490445
rs12618775
rs80324131
rs1261237
rs17749772
rs12617352
rs17015977
rs72622667
rs12618963
rs62157334
rs75291412
rs77217237
rs79426549
rs72622668
rs72622669
rs72622670
rs17749826
rs72622671
rs72622672
rs10520222
rs111275911
rs56975070
rs57384678
rs11676773
rs144057517
rs13008188
rs78358263
rs62157335
rs6741997
rs116353904
rs11694350
rs80188211
rs80137674
rs62157336
rs62157337
rs72814654
rs1630540
rs17015989
rs1666768
rs17016000
rs34552649
rs80306400
rs74327757
rs4853428
rs74771514
rs13427506
rs112850878
rs13427864
rs1666769
rs1666770
rs6744763
rs666384
rs402221
rs367780
rs384761
rs423471
rs384794
rs368963
rs1915761
rs6710030
rs6723462
rs77524765
rs4432481
rs2594480
rs2685275
rs10179468
rs811526
rs789304
rs283819
rs7565256
rs7604138
rs283820
rs7565280
rs7604159
rs1656308
rs1666772
rs283821
rs4270377
rs283822
rs11126691
rs7565752
rs17016049
rs10520223
rs34242972
rs35748405
rs17016056
rs17016057
rs56107919
rs56156859
rs17016058
rs13005514
rs12614535
rs12620914
rs12614561
rs12614588
rs12620984
rs13012129
rs13011775
rs5002172
rs5002173
rs146599142
rs115092731
rs283823
rs11126692
rs10520226
rs11686788
rs10520227
rs10179963
rs10192550
rs1839108
rs13031947
rs283825
rs12617493
rs283826
rs2117728
rs283828
rs6705751
rs283829
rs283830
rs13009858
rs283831
rs78687416
rs10179130
rs10520228
rs283832
rs13030552
rs34977007
rs895757
rs13030971
rs374425
rs434637
rs414509
rs2196334
rs2196333
rs13014524
rs6737587
rs12988957
rs688806
rs395243
rs405595
rs436569
rs396909
rs405254
rs34864496
rs3979600
rs397749
rs396619
rs418396
rs395701
rs417898
rs422782
rs442513
rs437049
rs35855457
rs561259
rs402329
rs1448216
rs375644
rs12614393
rs12620799
rs401748
rs374604
rs374242
rs400861
rs17016142
rs432420
rs425048
rs422871
rs115738282
rs439925
rs439914
rs380204
rs423313
rs6547218
rs430601
rs434922
rs425303
rs434372
rs424662
rs430406
rs448043
rs393149
rs409899
rs1349078
rs429694
rs428676
rs412656
rs1023825
rs435133
rs436049
rs10201092
rs364452
rs436758
rs440752
rs446160
rs375700
rs895758
rs143204184
rs426233
rs415107
rs430298
rs398136
rs417144
rs17701096
rs368506
rs369221
rs10171097
rs3816371
rs385742
rs113446394
rs369967
rs425846
rs412912
rs396461
rs452267
rs17016222
rs1561009
rs77260235
rs2290079
rs383969
rs374577
rs445664
rs393580
rs433157
rs145989215
rs429210
rs76706409
rs433379
rs429777
rs77247317
rs395023
rs369854
rs370195
rs395370
rs383857
rs370957
rs415375
rs4567963
rs565716
rs372679
rs364448
rs404748
rs405288
rs114777414
rs423758
rs374774
rs384056
rs392757
rs377411
rs364811
rs364822
rs2082828
rs430282
rs411721
rs1982129
rs379736
rs62156791
rs115896449
rs381387
rs571027
rs7580312
rs628779
rs399060
rs399084
rs399331
rs116526734
rs13025793
rs62156792
rs283833
rs283834
rs283835
rs283836
rs283837
rs283838
rs11685732
rs115780001
rs6720955
rs1448210
rs111847801
rs283839
rs283840
rs13397042
rs13397545
rs13422940
rs12713973
rs17016301
rs13411558
rs1357399
rs283841
rs283842
rs13007937
rs283843
rs283844
rs283845
rs10204539
rs283846
rs283847
rs283848
rs113131091
rs283849
rs10210952
rs283850
rs34683902
rs454211
rs437587
rs426458
rs34737809
rs477462
rs11693264
rs71424845
rs35947877
rs407602
rs389326
rs381881
rs13032204
rs35295412
rs391013
rs10173980
rs373567
rs446861
rs11674708
rs11691046
rs1522860
rs35901872
rs35991521
rs144767117
rs431165
rs372384
rs13021495
rs435694
rs13026733
rs11903051
rs143421161
rs113861492
rs28809855
rs147985296
rs112921235
rs11904434
rs113423517
rs635508
rs441910
rs411642
rs445741
rs112649222
rs369760
rs503541
rs1086150
rs430825
rs62156809
rs62156810
rs402180
rs402324
rs10190194
rs10166454
rs416853
rs10190524
rs1584380
rs59769009
rs150031924
rs365168
rs10166723
rs1584382
rs10190665
rs389821
rs369108
rs12053014
rs405699
rs444321
rs12052377
rs12997489
rs421009
rs13023989
rs62156821
rs12998457
rs432146
rs435920
rs12998849
rs12998851
rs436120
rs12998385
rs75235420
rs448276
rs62156822
rs62156823
rs386945
rs35087692
rs10173129
rs441087
rs416188
rs17016321
rs369500
rs17702090
rs13390549
rs13405626
rs414946
rs60823436
rs116154328
rs4852466
rs364446
rs34456488
rs378492
rs13004360
rs379210
rs17702221
rs35571172
rs72814698
rs72814699
rs1448212
rs62156826
rs10520231
rs283903
rs4853431
rs10168905
rs283904
rs283905
rs17753263
rs67455413
rs1448213
rs72929788
rs17016355
rs1522858
rs17753345
rs115901411
rs716413
rs4992282
rs6710164
rs17702431
rs1448214
rs71424850
rs76818289
rs1608234
rs113520990
rs184018
rs12328239
rs10174796
rs35235129
rs140715469
rs141446477
rs111242459
rs2117724
rs112953320
rs2861742
rs111412411
rs13029558
rs112281771
rs111610171
rs187760072
rs13427583
rs1522857
rs1522856
rs75608421
rs7609379
rs12466693
rs7583234
rs7583314
rs3820895
rs3739144
rs59414646
rs6547221
rs77194387
rs1522855
rs72816606
rs2073445
rs62640882
rs6738657
rs6723688
rs6723627
rs61448477
rs2073444
rs2073443
rs2073442
rs2073441
rs1403378
rs1375050
rs34388852
rs11678047
rs185085995
rs190564790
rs7599204
rs2049269
rs71424851
rs34853251
rs10168534
rs12615591
rs74768849
rs10206626
rs112617287
rs573502
rs10207445
rs10209825
rs74659158
rs35520582
rs35378870
rs12990484
rs12990312
rs116637422
rs114270777
rs34723241
rs11682223
rs140133135
rs114706231
rs34997115
rs11126695
rs62156847
rs34649458
rs72816617
rs62156848
rs11677942
rs12052490
rs11126696
rs55677342
rs283894
rs143013309
rs283895
rs283896
rs283897
rs205549
rs283898
rs283899
rs6705359
rs111613971
rs283900
rs61352145
rs283901
rs74381984
rs283902
rs76841471
rs17016376
rs113602890
rs79656525
rs283851
rs283852
rs283853
rs283869
rs283870
rs114075565
rs7571744
rs13407396
rs145572415
rs36139194
rs7571670
rs13407679
rs60134154
rs62156859
rs283874
rs283876
rs76765470
rs56329946
rs283877
rs283878
rs9973764
rs283879
rs283880
rs283881
rs2164323
rs283882
rs79823357
rs72816637
rs1036392
rs283883
rs283884
rs73940124
rs55669900
rs12611948
rs113708620
rs2117727
rs1964475
rs74350246
rs283886
rs1823258
rs1403379
rs283887
rs1349077
rs283888
rs283889
rs10165462
rs283890
rs34760599
rs2070707
rs2070708
rs55727845
rs142877017
rs283891
rs3739142
rs283892
rs12228
rs12072
rs78092507
rs11674490
rs78101793
rs78633635
rs57299379
rs72816645
rs4853434
rs4853435
rs77318328
rs7608639
rs12999504
rs11693507
rs11126697
rs113195375
rs80174802
rs149485154
rs7572448
rs73940127
rs75523965
rs10187987
rs12614387
rs17753959
rs72913273
rs13015743
rs13422544
rs113707785
rs78886876
rs116142821
rs1865572
rs79612110
rs10496213
rs7595368
rs17016388
rs6750149
rs6721752
rs3769506
rs3769505
rs11678299
rs3819317
rs3819316
rs879022
rs11684223
rs3819315
rs879021
rs892867
rs1963424
rs72816650
rs1969409
rs3806561
rs6741534
rs6713129
rs77910881
rs80249586
rs72913277
rs113282696
rs142010238
rs11904585
rs72913280
rs1589614
rs1829816
rs1829817
rs13414662
rs1589615
rs146266292
rs72913282
rs72913284
rs11885714
rs139381940
rs11902153
rs72816652
rs2117725
rs76139916
rs11695016
rs77235330
rs11689096
rs11689105
rs11126698
rs61600193
rs72913288
rs13394849
rs62160280
rs74425054
rs115905880
rs113346252
rs58545581
rs78741121
rs7566775
rs80144060
rs75102289
rs77865417
rs138014265
rs76713355
rs58047297
rs62160281
rs80314547
rs74389788
rs7608033
rs55931447
rs56271358
rs2272110
rs2272109
rs56413330
rs72816655
rs113179245
rs72913296
rs7588571
rs3754810
rs114874655
rs116652994
rs28778097
rs60008595
rs7560121
rs60060680
rs117093849
rs11884052
rs143828208
rs114145833
rs12053048
rs112406348
rs115788317
rs148871333
rs112714531
rs11885651
rs11676009
rs4290683
rs59113942
rs150317685
rs116748427
rs114442049
rs114790389
rs6547223
rs142107610
rs72913301
rs115971964
rs116344400
rs62160283
rs4853436
rs147616162
rs11903496
rs12614010
rs12623582
rs79521174
rs11696045
rs115469364
rs12463495
rs4459759
rs57616262
rs13026790
rs58697779
rs1000790
rs4477949
rs76572765
rs114614372
rs116487921
rs11888133
rs11126699
rs71424861
rs79795798
rs72915104
rs72915106
rs17754357
rs17016420
rs148370113
rs12471322
rs6547225
rs17016433
rs79898018
rs17016435
rs72915108
rs986389
rs75868666
rs986390
rs6740353
rs113271418
rs72816660
rs6715347
rs6715864
rs17016445
rs11898002
rs75000385
rs6731589
rs13027651
rs6734901
rs6735061
rs116582867
rs6720400
rs12621856
rs72816666
rs7600998
rs892865
rs2117306
rs892866
rs17016458
rs6747230
rs72816667
rs72816668
rs76599191
rs10165389
rs11126701
rs11685616
rs11692607
rs11686890
rs9309546
rs6730917
rs6749567
rs17016473
rs10496214
rs11889977
rs17754855
rs11126702
rs17016486
rs72915125
rs1991992
rs7592506
rs12617017
rs11126703
rs7595533
rs7556837
rs11888122
rs1522863
rs10496215
rs17016520
rs10496216
rs873153
rs56112263
rs1434199
rs59584421
rs76442837
rs1836213
rs17016534
rs4133535
rs11894237
rs6721531
rs17704290
rs11673888
rs74888338
rs77974536
rs35986447
rs72915137
rs4366931
rs147849953
rs72915138
rs1368961
rs75210924
rs10496217
rs111274531
rs59340330
rs58684320
rs11680157
rs75711626
rs2049271
rs17016548
rs17016549
rs13407231
rs17016552
rs7608247
rs6760758
rs79657016
rs77673608
rs10173485
rs13408575
rs11679576
rs9678623
rs7576668
rs59566255
rs7562580
rs138961551
rs59028173
rs72816677
rs17704518
rs138334805
rs11682628
rs7566994
rs7580909
rs6719606
rs6734557
rs13406464
rs13406500
rs4852467
rs4852468
rs12990881
rs57316581
rs13426899
rs112787300
rs12713980
rs147480182
rs10170099
rs193076822
rs56289181
rs61688069
rs61119600
rs58374930
rs12475432
rs12467244
rs188370706
rs147042657
rs149306102
rs13013198
rs146425642
rs57236290
rs141035995
rs150249341
rs59170103
rs11681042
rs75932120
rs28822731
rs62156567
rs71424862
rs13014743
rs12988169
rs60570631
rs12988208
rs12994866
rs1529791
rs1529790
rs1529789
rs28480055
rs1533896
rs77548326
rs1368959
rs1434200
rs1368958
rs12467106
rs1529788
rs17755611
rs4432482
rs12713982
rs7591785
rs7591951
rs4853443
rs7606198
rs13430005
rs13404338
rs4853444
rs4853445
rs77282605
rs1434197
rs79438744
rs4853446
rs1434196
rs10165209
rs4853447
rs10177878
rs1434195
rs17016634
rs114039565
rs74776649
rs72816688
rs1368957
rs13403490
rs115480198
rs1946644
rs6725680
rs7578823
rs150895953
rs7605742
rs1583369
rs1583368
rs143693458
rs75306088
rs13406244
rs79941512
rs1434194
rs1434193
rs1579563
rs116285536
rs13014809
rs1594838
rs75889342
rs10779960
rs78782552
rs113144578
rs34408224
rs115479198
rs79181659
rs76471160
rs60111084
rs1821419
rs12474480
rs115796601
rs1347311
rs116772202
rs79603909
rs58595444
rs1996867
rs1434192
rs2861790
rs77611448
rs148518028
rs10193463
rs1368962
rs6732482
rs2082626
rs735358
rs77190783
rs6755160
rs1583371
rs1583370
rs78090300
rs112231534
rs4852469
rs146367725
rs35494799
rs13001365
rs6730443
rs17016642
rs7607242
rs7594788
rs7607254
rs7580964
rs116163333
rs6710298
rs6739387
rs6739224
rs934514
rs75241894
rs1541951
rs7426364
rs141846144
rs1434207
rs1434206
rs2861789
rs61704509
rs10165219
rs934515
rs934516
rs934517
rs7426092
rs1541952
rs4144315
rs6757830
rs114289713
rs2861788
rs13393176
rs34168317
rs934510
rs1434183
rs1897783
rs12713983
rs17705745
rs17016659
rs10208181
rs1583367
rs140845626
rs1434184
rs1434185
rs1434186
rs934511
rs1434187
rs17756840
rs150685336
rs78499034
rs139564670
rs17016663
rs1434189
rs1434190
rs12624013
rs1897784
rs17016665
rs11674663
rs10190281
rs17016673
rs17016675
rs1368952
rs12998775
rs1368953
rs12622013
rs1124076
rs116181483
rs1434191
rs4467300
rs72818615
rs1368954
rs72915200
rs13009491
rs9973463
rs11888732
rs2861787
rs59953917
rs143584147
rs4566392
rs7591792
rs4853450
rs56135231
rs4853451
rs6547228
rs7596189
rs184398403
rs12470852
rs10188738
rs11126705
rs7572562
rs111240857
rs57443532
rs113531912
rs146698660
rs12472521
rs113075417
rs72917219
rs12622280
rs80114760
rs116772009
rs12623011
rs79890326
rs12623159
rs115027739
rs6730065
rs151294983
rs11126706
rs6733601
rs6733622
rs11126707
rs13418768
rs11126708
rs10865441
rs113586326
rs11126709
rs732258
rs732259
rs732260
rs17757203
rs4349372
rs1434170
rs72818623
rs112270032
rs11889051
rs4241238
rs13382380
rs12471468
rs13398632
rs10167813
rs72917245
rs13402353
rs2902048
rs733491
rs934513
rs934512
rs72917249
rs12465102
rs6744025
rs1434205
rs1434204
rs10207369
rs1529792
rs11892349
rs10496218
rs4144317
rs10496219
rs61454343
rs10520235
rs140049329
rs6760650
rs6760878
rs17706686
rs58367618
rs55941875
rs55779969
rs17040645
rs78247623
rs10200371
rs73938170
rs78924597
rs77975779
rs77142364
rs74484167
rs17016729
rs73938171
rs186549409
rs1434203
rs62156616
rs13415685
rs55950204
rs77954843
rs12478909
rs116445081
rs72818627
rs10195512
rs10184992
rs11677679
rs114816684
rs56268562
rs55968246
rs55679053
rs1368967
rs13419741
rs10520236
rs13397704
rs13422993
rs72818629
rs13397923
rs10202759
rs73938176
rs73938177
rs73938178
rs28607023
rs28420185
rs72917261
rs17016741
rs57116810
rs17016742
rs13401607
rs13427217
rs72818630
rs13418113
rs72917268
rs13404906
rs13418226
rs6746670
rs116181967
rs6747028
rs17707004
rs10209455
rs7583745
rs10186312
rs112022493
rs17016767
rs17016770
rs13409348
rs13425304
rs55785428
rs17707159
rs13412922
rs13390216
rs13429561
rs17016787
rs2060787
rs72917271
rs13397028
rs13385415
rs13422936
rs6753953
rs75478079
rs10200167
rs7598028
rs74938046
rs13407472
rs13407561
rs17016796
rs13382486
rs17016803
rs12622069
rs76011279
rs10191895
rs10194339
rs6757696
rs10207032
rs7609047
rs17016820
rs1473358
rs1473357
rs1473356
rs10177375
rs182389174
rs72818632
rs56092810
rs10201398
rs10201503
rs10496220
rs10201771
rs78850536
rs10201858
rs10180567
rs1347308
rs10520237
rs13388009
rs72917277
rs2861786
rs57197386
rs1434171
rs4852471
rs4852144
rs2060786
rs144501613
rs148758660
rs13391885
rs13429593
rs1347309
rs17016867
rs114426460
rs1368951
rs1434172
rs10183269
rs1349516
rs10194732
rs12373675
rs1368966
rs79709849
rs1434220
rs1434219
rs17016879
rs78197554
rs1434218
rs114531450
rs72917286
rs12373626
rs76145632
rs6706637
rs6706744
rs71424874
rs9309547
rs10179514
rs76148747
rs77408407
rs79418960
rs58556673
rs1434216
rs1434215
rs6547229
rs1434214
rs9309548
rs73938202
rs1868925
rs73940503
rs1434213
rs6707138
rs72818636
rs1347312
rs79854578
rs115996250
rs1469763
rs10192881
rs1562886
rs59763261
rs1003256
rs10186222
rs10496221
rs17016899
rs13431569
rs34035054
rs10171893
rs1349515
rs80325847
rs34105211
rs34374139
rs61314887
rs11126710
rs116712433
rs17016907
rs6706202
rs6709654
rs921466
rs6547230
rs78377757
rs1991920
rs62156620
rs1434212
rs1368965
rs11682199
rs75948291
rs35067842
rs10865442
rs11126711
rs11683642
rs7569369
rs1368964
rs55774537
rs67941513
rs4143798
rs6754443
rs150556485
rs76063800
rs74886220
rs11126712
rs7603383
rs1434211
rs11886884
rs4852472
rs75514595
rs57687273
rs1434210
rs1434209
rs4852473
rs62156621
rs62156622
rs56048430
rs1368963
rs1434208
rs56164216
rs55948680
rs11894048
rs61078967
rs726237
rs726236
rs726235
rs6725108
rs6725564
rs6754231
rs6754241
rs1434181
rs1434180
rs80317828
rs6729999
rs11678470
rs6734043
rs79795137
rs11126713
rs6752864
rs62156624
rs12996920
rs62156643
rs11676248
rs10183790
rs1434179
rs6745823
rs966878
rs6749910
rs4852474
rs79511741
rs1434178
rs1434177
rs1434176
rs6754130
rs6753944
rs62156644
rs56057799
rs79217373
rs115366410
rs76959339
rs35965251
rs55781633
rs12620843
rs11894046
rs12713984
rs6749320
rs68155632
rs1836212
rs62156647
rs1865333
rs17016923
rs11897194
rs56349222
rs13011795
rs13012018
rs62156648
rs113296357
rs145601362
rs62156649
rs4852475
rs4852476
rs7589831
rs4852477
rs4852478
rs6712199
rs6741128
rs6715342
rs1347310
rs10210175
rs6706018
rs10210640
rs78521107
rs1821418
rs1821417
rs62156650
rs1434175
rs1434174
rs6753118
rs74943354
rs17759703
rs1434173
rs4852479
rs1897782
rs2167391
rs146816757
rs67489944
rs146496060
rs4143799
rs4143797
rs4296451
rs1159180
rs6547231
rs6547232
rs6759155
rs4852145
rs9309549
rs2861785
rs7584429
rs1901339
rs1901338
rs1901337
rs4852480
rs4852481
rs4852482
rs6710215
rs4852483
rs4852484
rs5027450
rs2167390
rs62159365
rs2122862
rs2122861
rs960601
rs987318
rs12622864
rs7595284
rs11683598
rs4491745
rs11126715
rs72818689
rs78124716
rs6547233
rs6733510
rs6704904
rs6720349
rs11126720
rs72818694
rs17760461
rs11679898
rs11691007
rs11126721
rs6709902
rs6741335
rs6713159
rs6728857
rs7567918
rs6547234
rs6547235
rs7568908
rs139060939
rs6547236
rs148395720
rs17709828
rs13000944
rs10171522
rs11126722
rs6748756
rs35382112
rs35185935
rs76211225
rs1562887
rs17017029
rs995772
rs11690487
rs6751052
rs115458458
rs140678911
rs78260103
rs2902073
rs2861844
rs1376618
rs17710053
rs6547237
rs1901336
rs1901335
rs143728413
rs115092335
rs79024342
rs1451540
rs4852146
rs7606450
rs1540544
rs184200301
rs34589143
rs1584667
rs1584666
rs75639042
rs7599457
rs7573401
rs4852147
rs2198159
rs1584665
rs1451539
rs10192424
rs10181774
rs12613607
rs7568571
rs55755442
rs1947309
rs10198819
rs4852148
rs9679249
rs2861843
rs11691832
rs2100290
rs36089022
rs2084746
rs2084747
rs2084748
rs896372
rs1574417
rs114630479
rs17017045
rs1376619
rs62159386
rs6547239
rs74611748
rs115904765
rs113301158
rs12992126
rs13018931
rs116271395
rs35680439
rs55673720
rs114921167
rs6729214
rs187525682
rs6729991
rs11126723
rs12623875
rs62159396
rs13384184
rs12467815
rs12475984
rs10520239
rs10496223
rs12617491
rs13016672
rs12990120
rs6724016
rs6724017
rs6724207
rs6724222
rs6739405
rs140712507
rs10193493
rs11126724
rs11126725
rs17017060
rs17761670
rs1020543
rs1015569
rs1986232
rs146835077
rs1376621
rs1376620
rs12469828
rs12478921
rs59293711
rs12478947
rs10865443
rs80263873
rs76269935
rs114785680
rs34824031
rs6547240
rs12472215
rs17017080
rs62156960
rs72820626
rs11126727
rs67176834
rs145976412
rs6742990
rs6714400
rs116514291
rs6714410
rs17017088
rs72820631
rs62156962
rs11678463
rs115627440
rs6722266
rs6751188
rs11126730
rs6751596
rs6709617
rs6751959
rs6754949
rs62156991
rs6755695
rs55784904
rs10496224
rs10496225
rs10496226
rs1451542
rs1159598
rs1159597
rs13017219
rs11126731
rs115020484
rs62156993
rs17040656
rs62156994
rs62156995
rs62156996
rs35490405
rs76190704
rs68020952
rs12470078
rs115598684
rs62156998
rs7564015
rs1376622
rs10496227
rs77860227
rs17017128
rs1451543
rs62156999
rs10445954
rs72820639
rs993607
rs62157000
rs115607089
rs10520241
rs114227900
rs12623907
rs11898656
rs1562889
rs116412075
rs788676
rs1122268
rs193149775
rs1562891
rs442291
rs141963486
rs588259
rs77918110
rs17017150
rs678206
rs376763
rs416985
rs621074
rs422478
rs406471
rs383974
rs60485287
rs72820641
rs406135
rs58260694
rs388990
rs6751099
rs6738316
rs6723256
rs62157003
rs1430635
rs60000556
rs399885
rs11688586
rs66867206
rs401644
rs62157004
rs80074145
rs112420798
rs410120
rs17763230
rs1868924
rs6754110
rs417597
rs67125437
rs1864548
rs72820648
rs62157005
rs62157006
rs1652685
rs66827506
rs1669059
rs1669060
rs7560663
rs193298165
rs184658744
rs426508
rs387337
rs2099206
rs364433
rs150168089
rs150406812
rs112687579
rs192614983
rs142408066
rs451090
rs7598481
rs445551
rs445812
rs446017
rs80202921
rs654107
rs616959
rs2250247
rs2250249
rs78573165
rs364515
rs1864549
rs1864550
rs400482
rs452625
rs11887972
rs77282570
rs372516
rs425175
rs370373
rs449529
rs449552
rs386271
rs111833368
rs1430636
rs6713144
rs4852149
rs4852490
rs4852491
rs4852492
rs62141408
rs4852493
rs80266224
rs6717316
rs12620205
rs10193691
rs62141409
rs114556701
rs12616530
rs10496228
rs13405677
rs55921336
rs62141410
rs1963398
rs2902061
rs72820657
rs17040658
rs6547242
rs7570469
rs17712817
rs62141411
rs4458235
rs60539849
rs60619539
rs6731800
rs723932
rs723933
rs67653609
rs723934
rs4586650
rs6736575
rs17712948
rs62141412
rs62141413
rs7371189
rs17763859
rs11900604
rs60486368
rs62141415
rs11688509
rs1030543
rs1430637
rs116596034
rs11902298
rs2017715
rs150540796
rs10209895
rs146137214
rs1116974
rs188024230
rs1430638
rs13388538
rs182420081
rs62141416
rs13429335
rs149982603
rs74704434
rs7559674
rs112735014
rs112220308
rs1030542
rs62141438
rs2033336
rs4337495
rs62141439
rs13404235
rs34077378
rs13413680
rs7605358
rs62141440
rs115565487
rs35452167
rs7563118
rs7589955
rs4852150
rs13413674
rs72921154
rs72921155
rs72921156
rs1430639
rs111517433
rs4852497
rs7586407
rs59852135
rs75625569
rs112841949
rs112975933
rs13386438
rs12713988
rs1583148
rs11690044
rs116039004
rs72921161
rs11682013
rs10205858
rs10206130
rs72921164
rs72921165
rs2052950
rs2052951
rs12616034
rs13014954
rs1583149
rs58992583
rs62141443
rs35349883
rs6745583
rs6716948
rs72921172
rs72921174
rs6707703
rs13385482
rs62141444
rs72921176
rs55790837
rs11897248
rs149176123
rs76097880
rs6719738
rs6761786
rs10520244
rs10520245
rs6547243
rs78520964
rs11681330
rs13425485
rs28661737
rs72820679
rs67690279
rs11126735
rs13404025
rs13429553
rs62141445
rs4852498
rs55946106
rs10185884
rs6707507
rs1864551
rs6707658
rs78159219
rs10180019
rs180757928
rs6716273
rs112553083
rs138002581
rs1367398
rs1835430
rs17017233
rs28447361
rs17764420
rs6707264
rs1367399
rs62141453
rs880813
rs891513
rs7576912
rs114263147
rs62141454
rs7597912
rs148891041
rs1583150
rs6710198
rs13397628
rs7588649
rs56110026
rs62141455
rs55736343
rs17713651
rs7568795
rs191910664
rs17017249
rs10520246
rs2566539
rs10520247
rs2685159
rs2685161
rs2685162
rs146668758
rs1972755
rs114849857
rs1430641
rs17713970
rs79177644
rs2052952
rs2566540
rs115208884
rs114142184
rs10195202
rs17714054
rs2685156
rs10174780
rs10175197
rs144944374
rs1971766
rs115572630
rs114777587
rs73938727
rs2566541
rs1367400
rs17765034
rs2566542
rs17765076
rs13425217
rs2033337
rs2861852
rs116043607
rs10187064
rs2566543
rs79208326
rs2566544
rs55826810
rs79956769
rs79265639
rs1594400
rs2685151
rs17017286
rs2685150
rs62140063
rs62140064
rs62140065
rs115717884
rs114114265
rs2566547
rs2566548
rs114941684
rs78733312
rs116268232
rs77586551
rs75531327
rs12470592
rs1549762
rs112755392
rs116484069
rs1549761
rs11126736
rs11126737
rs76033298
rs1430645
rs117844571
rs7598670
rs6717351
rs11892644
rs17765343
rs7568959
rs17017311
rs2685154
rs75428984
rs62140067
rs141411582
rs1549765
rs1549764
rs2685153
rs2685152
rs2566549
rs2566550
rs1962857
rs7560858
rs7587521
rs62140068
rs6760757
rs6745699
rs116737272
rs17714736
rs72820695
rs6750164
rs74668809
rs142140490
rs111302910
rs62140069
rs62140070
rs62140072
rs10204587
rs2566551
rs62140073
rs62140074
rs142227921
rs182768473
rs7597183
rs7571081
rs72820697
rs62140075
rs919537
rs1016580
rs1430644
rs1549763
rs150552814
rs183282943
rs62140076
rs2566552
rs10199836
rs919536
rs62140077
rs6739700
rs1594402
rs1594401
rs2099208
rs115858336
rs2099207
rs56378206
rs72822505
rs62140083
rs62140084
rs62140085
rs62140086
rs72822508
rs62140087
rs72822509
rs148861802
rs62140088
rs11890136
rs11890258
rs2566553
rs62140089
rs62140090
rs2195678
rs62140091
rs62140092
rs6722803
rs80213695
rs11675845
rs6547248
rs6547249
rs74878690
rs17017348
rs17017349
rs62140093
rs17017350
rs2566554
rs148253122
rs62140094
rs55869794
rs17017351
rs62140096
rs62140097
rs112678818
rs4267535
rs6760669
rs6745816
rs17765869
rs17714969
rs11890836
rs11890847
rs17017356
rs62140099
rs2685160
rs112387223
rs6740609
rs139114281
rs2163344
rs72822513
rs13003154
rs17715064
rs62140101
rs919535
rs56170896
rs56886052
rs17017363
rs72822515
rs12464312
rs4852501
rs4852502
rs4852153
rs62140102
rs1346851
rs73938745
rs112967972
rs7563106
rs66919833
rs62140103
rs75497478
rs13402439
rs17017376
rs73938746
rs17017377
rs17017378
rs112915216
rs17017379
rs13400937
rs2116024
rs10496229
rs2566555
rs1367401
rs2033335
rs7349194
rs114994583
rs78652209
rs1430642
rs4852503
rs73938749
rs10209612
rs10189345
rs17017398
rs62140105
rs35711319
rs77078623
rs6730429
rs10195680
rs3795994
rs17715700
rs138074301
rs7584601
rs6745586
rs6745820
rs143507576
rs72822518
rs7571658
rs114220502
rs4146025
rs139395178
rs3739139
rs78677982
rs1157660
rs59484380
rs1877189
rs6741563
rs13022841
rs12713990
rs76194709
rs17783140
rs17017410
rs13395022
rs12463400
rs78903741
rs10188176
rs10164580
rs17715948
rs4396749
rs13411356
rs13003014
rs1511198
rs17716058
rs1159418
rs62140116
rs34623425
rs17716115
rs62140117
rs11126738
rs114449980
rs17017430
rs17783476
rs5023270
rs5023269
rs77533116
rs78937811
rs12998449
rs12998157
rs13388505
rs13388512
rs11676466
rs11687661
rs17017444
rs12620274
rs13006976
rs78192323
rs12621251
rs12614786
rs2861854
rs12464912
rs953519
rs2861855
rs11675873
rs2861856
rs10203871
rs10180354
rs11676065
rs10204390
rs7590351
rs6712395
rs6759387
rs1567530
rs1976628
rs1976627
rs1567529
rs4852156
rs34657898
rs12991659
rs72822528
rs10190617
rs10175610
rs4852507
rs73938776
rs10175800
rs73938777
rs138556793
rs13394943
rs17017469
rs17017471
rs17017474
rs72923381
rs58121158
rs114652118
rs13390169
rs6743921
rs58007297
rs35625107
rs113204090
rs1606115
rs4852158
rs80332964
rs58775151
rs17017476
rs116177874
rs7421452
rs7421453
rs1533123
rs13384134
rs1533122
rs17017494
rs17017497
rs17017500
rs13412541
rs79186956
rs1987928
rs1828477
rs1828476
rs10172378
rs6731004
rs11126740
rs34355553
rs17017510
rs17017511
rs17727983
rs1355414
rs17017514
rs17017518
rs72822536
rs67462786
rs12994923
rs6758758
rs75043607
rs4422182
rs2089815
rs75187338
rs12466764
rs2861857
rs4852508
rs17017525
rs28535065
rs17017528
rs6547256
rs71424890
rs4258819
rs6709350
rs17017537
rs13028059
rs7568201
rs7582593
rs7594916
rs13030183
rs1511179
rs12479356
rs12471455
rs12471533
rs1397689
rs10191302
rs7576176
rs12472740
rs4852511
rs4852512
rs17017562
rs72822539
rs189539041
rs17785020
rs78880676
rs138923475
rs10183482
rs17017573
rs10184380
rs143459031
rs6719934
rs11684245
rs79581637
rs6748711
rs7574496
rs1849048
rs1511181
rs10194054
rs116419863
rs6729255
rs79415585
rs6732323
rs78064189
rs6547257
rs6547258
rs6732862
rs111582879
rs184883109
rs10179123
rs58553851
rs59673873
rs148557380
rs10203710
rs1511182
rs11677290
rs13027289
rs35484356
rs75112743
rs11695685
rs111983729
rs144637666
rs72822545
rs72822546
rs6547259
rs6547260
rs76254157
rs7565867
rs7565902
rs76192105
rs955749
rs13411966
rs13002542
rs13028762
rs17785176
rs149369488
rs17017611
rs1511191
rs6547264
rs78642823
rs7587882
rs7575601
rs6738702
rs6738834
rs7422326
rs11897380
rs11902209
rs6714659
rs11682196
```
