## Supplementary material for "Characterization of shared and ancestry-specific signals driving complex traits using multi-ancestry fine-mapping": s2.afreq

```
#CHROM	ID	REF	ALT	ALT_FREQS	OBS_CT
2	rs150129448	T	C	0.0198413	1008
2	rs17584769	T	C	0.0605159	1008
2	rs17645482	T	C	0.0585317	1008
2	rs76613933	T	C	0.0585317	1008
2	rs75409503	G	T	0.0198413	1008
2	rs12713966	G	T	0.250992	1008
2	rs11883911	C	T	0.0843254	1008
2	rs11883955	C	G	0.0843254	1008
2	rs11894764	A	T	0.0843254	1008
2	rs11889841	T	G	0.0843254	1008
2	rs146549457	G	A	0.0595238	1008
2	rs1993146	G	A	0.46627	1008
2	rs59739264	A	T	0.0347222	1008
2	rs146990224	G	A	0.0595238	1008
2	rs61539491	C	G	0.102183	1008
2	rs58446695	A	G	0.0515873	1008
2	rs10199524	A	C	0.470238	1008
2	rs139686405	A	G	0.0198413	1008
2	rs1452043	A	T	0.46627	1008
2	rs368793219	T	C	0.0178571	1008
2	rs148959961	T	C	0.0198413	1008
2	rs78762661	C	T	0.0505952	1008
2	rs149486236	G	C	0.0178571	1008
2	rs79841419	A	G	0.0198413	1008
2	rs10194815	A	C	0.251984	1008
2	rs150827810	T	A	0.0515873	1008
2	rs12620510	A	G	0.137897	1008
2	rs13034369	T	C	0.250992	1008
2	rs12620592	A	T	0.137897	1008
2	rs1452044	A	G	0.137897	1008
2	rs74426168	G	A	0.0505952	1008
2	rs2861669	T	C	0.409722	1008
2	rs4852453	A	G	0.253968	1008
2	rs59504369	G	A	0.155754	1008
2	rs73943177	T	C	0.0853175	1008
2	rs192032960	A	G	0.0198413	1008
2	rs79936996	C	T	0.0198413	1008
2	rs375012971	T	C	0.0168651	1008
2	rs201250217	T	C	0.00595238	1008
2	rs138573975	C	T	0.0505952	1008
2	rs143806371	T	C	0.0505952	1008
2	rs182325022	C	T	0.0178571	1008
2	rs190344391	C	G	0.0505952	1008
2	rs189518059	G	T	0.0505952	1008
2	rs6708733	A	G	0.0853175	1008
2	rs1839909	A	C	0.0615079	1008
2	rs192804329	A	T	0.0178571	1008
2	rs12105679	G	C	0.155754	1008
2	rs80064045	T	C	0.0853175	1008
2	rs7570923	G	T	0.252976	1008
2	rs140261501	C	T	0.0198413	1008
2	rs12105200	C	A	0.155754	1008
2	rs75233789	C	A	0.0178571	1008
2	rs75634182	C	T	0.0248016	1008
2	rs75650380	T	C	0.0178571	1008
2	rs144107556	A	T	0.0505952	1008
2	rs150846720	T	A	0.0198413	1008
2	rs10194080	C	T	0.470238	1008
2	rs73943178	A	C	0.0853175	1008
2	rs75802363	A	G	0.0615079	1008
2	rs181968732	A	G	0.0178571	1008
2	rs72921840	C	T	0.137897	1008
2	rs74330484	T	C	0.0615079	1008
2	rs141895280	T	C	0.0198413	1008
2	rs2861671	G	C	0.470238	1008
2	rs78859091	A	C	0.0178571	1008
2	rs6547214	T	C	0.470238	1008
2	rs144303229	G	A	0.0505952	1008
2	rs75069322	A	T	0.0595238	1008
2	rs144850358	T	C	0.0416667	1008
2	rs17645640	C	G	0.0595238	1008
2	rs78925774	T	C	0.0615079	1008
2	rs78288358	T	A	0.0595238	1008
2	rs1452045	G	C	0.252976	1008
2	rs7602604	T	A	0.469246	1008
2	rs76496090	T	C	0.0198413	1008
2	rs73943180	G	A	0.0575397	1008
2	rs117483401	G	A	0.0178571	1008
2	rs73943181	A	G	0.0873016	1008
2	rs12713967	T	C	0.279762	1008
2	rs11695335	C	T	0.157738	1008
2	rs1452046	G	A	0.457341	1008
2	rs147372534	T	G	0.0178571	1008
2	rs2044944	G	A	0.246032	1008
2	rs78683663	G	C	0.0555556	1008
2	rs78096706	T	C	0.0992063	1008
2	rs4853405	C	G	0.0555556	1008
2	rs4853406	T	C	0.0555556	1008
2	rs72921851	G	T	0.136905	1008
2	rs80194752	C	T	0.0198413	1008
2	rs961331	A	G	0.0555556	1008
2	rs2016364	A	C	0.0555556	1008
2	rs145011892	A	G	0.0496032	1008
2	rs76482878	T	C	0.0555556	1008
2	rs77083062	T	C	0.0555556	1008
2	rs60859850	G	C	0.0555556	1008
2	rs74901422	G	T	0.0496032	1008
2	rs17015573	C	T	0.0873016	1008
2	rs17645837	A	C	0.0555556	1008
2	rs115587238	G	A	0.0496032	1008
2	rs146788621	C	G	0.0198413	1008
2	rs17015575	T	G	0.0515873	1008
2	rs11688052	A	T	0.0863095	1008
2	rs10195207	A	G	0.509921	1008
2	rs11682993	T	A	0.0863095	1008
2	rs11688223	A	G	0.139881	1008
2	rs73943184	A	G	0.0863095	1008
2	rs73943185	T	G	0.0863095	1008
2	rs11126680	C	T	0.0863095	1008
2	rs137903550	A	G	0.0198413	1008
2	rs17015581	C	T	0.0863095	1008
2	rs117090302	T	G	0.0198413	1008
2	rs13016535	C	T	0.468254	1008
2	rs11891128	C	A	0.0863095	1008
2	rs140157577	A	G	0.0198413	1008
2	rs11687801	T	C	0.468254	1008
2	rs17015593	T	A	0.0863095	1008
2	rs74518830	A	G	0.0505952	1008
2	rs74845950	C	T	0.0863095	1008
2	rs147007023	T	A	0.0555556	1008
2	rs7579419	G	C	0.212302	1008
2	rs144520494	T	C	0.0446429	1008
2	rs78541589	G	C	0.0555556	1008
2	rs12713968	C	A	0.249008	1008
2	rs4853407	C	G	0.0535714	1008
2	rs191221153	A	G	0.0198413	1008
2	rs4853408	A	G	0.0535714	1008
2	rs142759723	T	C	0.0198413	1008
2	rs6737219	C	T	0.156746	1008
2	rs6737473	C	T	0.0863095	1008
2	rs190720172	A	G	0.0178571	1008
2	rs17646141	C	G	0.0535714	1008
2	rs147633069	A	G	0.0505952	1008
2	rs149114989	C	G	0.0198413	1008
2	rs7579066	A	G	0.0863095	1008
2	rs7605836	C	T	0.0863095	1008
2	rs58039460	G	A	0.0863095	1008
2	rs13007241	C	A	0.272817	1008
2	rs13033849	T	C	0.252976	1008
2	rs6723382	T	C	0.0863095	1008
2	rs148714401	C	T	0.0555556	1008
2	rs57401126	G	C	0.0565476	1008
2	rs147476685	G	A	0.0505952	1008
2	rs139594672	C	T	0.0198413	1008
2	rs140912538	C	G	0.0198413	1008
2	rs138956922	C	T	0.0505952	1008
2	rs6720391	G	A	0.0863095	1008
2	rs6748640	A	G	0.212302	1008
2	rs184926019	G	A	0.0198413	1008
2	rs13420387	T	C	0.464286	1008
2	rs115343344	C	T	0.0505952	1008
2	rs116793968	C	G	0.0555556	1008
2	rs55886936	C	T	0.0505952	1008
2	rs142181924	C	G	0.0198413	1008
2	rs61499729	A	T	0.212302	1008
2	rs57699589	A	G	0.0863095	1008
2	rs112916167	A	G	0.212302	1008
2	rs72921867	C	A	0.21131	1008
2	rs56358599	C	G	0.0525794	1008
2	rs183117506	C	T	0.0178571	1008
2	rs187618468	G	A	0.00595238	1008
2	rs113590750	C	T	0.0704365	1008
2	rs112613408	G	C	0.0863095	1008
2	rs13000182	G	C	0.297619	1008
2	rs56297725	C	T	0.210317	1008
2	rs35893867	T	C	0.276786	1008
2	rs72921872	C	T	0.0505952	1008
2	rs2167556	G	A	0.294643	1008
2	rs73943254	A	G	0.215278	1008
2	rs76041384	T	C	0.0555556	1008
2	rs17585586	A	G	0.0555556	1008
2	rs17015607	G	T	0.0902778	1008
2	rs17015611	T	C	0.0902778	1008
2	rs10496210	T	C	0.513889	1008
2	rs75507158	C	T	0.144841	1008
2	rs11676099	A	T	0.0833333	1008
2	rs78290781	T	C	0.0198413	1008
2	rs72921874	C	T	0.15873	1008
2	rs73943257	G	C	0.0873016	1008
2	rs74908886	C	T	0.0515873	1008
2	rs11126682	C	T	0.15873	1008
2	rs11690283	G	C	0.15873	1008
2	rs6735871	G	A	0.0515873	1008
2	rs117963296	C	T	0.0119048	1008
2	rs75933543	A	G	0.0535714	1008
2	rs118182158	C	T	0.0188492	1008
2	rs6739221	C	T	0.154762	1008
2	rs6754548	T	G	0.155754	1008
2	rs148314163	A	G	0.0208333	1008
2	rs67705354	T	C	0.0505952	1008
2	rs72923738	A	T	0.0505952	1008
2	rs113355061	C	T	0.00198413	1008
2	rs6739558	C	A	0.0833333	1008
2	rs7602830	T	C	0.0535714	1008
2	rs6739900	G	A	0.155754	1008
2	rs72923740	C	G	0.0515873	1008
2	rs11902387	C	G	0.0843254	1008
2	rs11902428	C	T	0.156746	1008
2	rs11886800	T	A	0.0833333	1008
2	rs147736762	T	G	0.0198413	1008
2	rs143700086	A	C	0.014881	1008
2	rs72923742	T	A	0.0734127	1008
2	rs72923744	G	C	0.0525794	1008
2	rs17015629	G	A	0.0515873	1008
2	rs2167558	A	C	0.100198	1008
2	rs17015634	G	A	0.170635	1008
2	rs73943258	C	T	0.108135	1008
2	rs190378584	T	C	0.0188492	1008
2	rs73943259	G	A	0.108135	1008
2	rs4853409	C	T	0.0505952	1008
2	rs73943260	C	T	0.0843254	1008
2	rs73943261	T	G	0.110119	1008
2	rs12622478	C	T	0.0843254	1008
2	rs75466357	C	T	0.0505952	1008
2	rs72923746	A	G	0.0515873	1008
2	rs6742296	C	A	0.243056	1008
2	rs73945085	G	A	0.0843254	1008
2	rs73945086	G	T	0.0892857	1008
2	rs6746125	G	C	0.0833333	1008
2	rs140350852	G	A	0.0277778	1008
2	rs189608258	C	A	0.0515873	1008
2	rs72923747	T	A	0.0833333	1008
2	rs75270821	C	T	0.0238095	1008
2	rs72923748	T	C	0.0843254	1008
2	rs72923749	C	A	0.0833333	1008
2	rs4853410	G	A	0.453373	1008
2	rs6751026	C	T	0.154762	1008
2	rs6751040	C	G	0.0833333	1008
2	rs57712713	A	G	0.112103	1008
2	rs60907300	T	C	0.0625	1008
2	rs147372770	C	T	0.0198413	1008
2	rs117473552	G	A	0.0178571	1008
2	rs187408333	A	G	0.0198413	1008
2	rs191250292	C	G	0.0188492	1008
2	rs62165687	G	T	0.321429	1008
2	rs11684673	T	C	0.00793651	1008
2	rs7561644	G	T	0.125992	1008
2	rs10178977	G	T	0.0555556	1008
2	rs7578411	T	C	0.213294	1008
2	rs17015646	C	T	0.41369	1008
2	rs1521952	A	G	0.21131	1008
2	rs72812619	C	A	0.0446429	1008
2	rs190133521	T	C	0.0267857	1008
2	rs117948081	G	A	0.0863095	1008
2	rs11678325	C	T	0.0496032	1008
2	rs145122496	T	C	0.00396825	1008
2	rs17015654	A	G	0.0863095	1008
2	rs1869083	G	T	0.0605159	1008
2	rs76529961	A	G	0.0863095	1008
2	rs35909082	T	C	0.417659	1008
2	rs4853412	T	C	0.446429	1008
2	rs4853413	T	C	0.456349	1008
2	rs7592791	T	C	0.113095	1008
2	rs116586062	A	C	0.0436508	1008
2	rs7596145	T	C	0.0892857	1008
2	rs78735990	T	C	0.0228175	1008
2	rs79319904	G	A	0.0228175	1008
2	rs72812622	T	C	0.00198413	1008
2	rs2007423	A	G	0.0228175	1008
2	rs13383907	A	G	0.0228175	1008
2	rs182813073	A	C	0.0228175	1008
2	rs138581304	A	G	0.0228175	1008
2	rs10193685	G	T	0.0228175	1008
2	rs76893134	G	C	0.0228175	1008
2	rs79295955	T	A	0.0228175	1008
2	rs1521961	C	T	0.454365	1008
2	rs184165421	T	C	0.00992063	1008
2	rs76147061	C	T	0.0228175	1008
2	rs117532816	C	T	0.0228175	1008
2	rs78796970	C	T	0.0228175	1008
2	rs55729335	A	G	0.0902778	1008
2	rs77122847	T	C	0.0228175	1008
2	rs114076047	C	T	0.0228175	1008
2	rs59142036	G	T	0.0882937	1008
2	rs115881469	A	G	0.0228175	1008
2	rs17015666	A	G	0.0228175	1008
2	rs17015678	G	A	0.0228175	1008
2	rs78295062	T	C	0.0228175	1008
2	rs61699582	G	A	0.0228175	1008
2	rs12232921	G	C	0.191468	1008
2	rs1521964	T	C	0.0228175	1008
2	rs10167254	T	C	0.0228175	1008
2	rs13426209	G	A	0.0228175	1008
2	rs13426029	C	T	0.0228175	1008
2	rs13400595	A	G	0.0228175	1008
2	rs12613890	T	C	0.0228175	1008
2	rs191041600	G	A	0.0109127	1008
2	rs78985678	G	A	0.0892857	1008
2	rs7598432	C	T	0.0882937	1008
2	rs7559637	T	C	0.0892857	1008
2	rs7559664	T	C	0.0892857	1008
2	rs11679935	T	A	0.0892857	1008
2	rs7572889	A	C	0.440476	1008
2	rs17586318	G	A	0.328373	1008
2	rs74639824	G	T	0.0882937	1008
2	rs7567083	T	C	0.0892857	1008
2	rs896530	G	A	0.444444	1008
2	rs78235024	C	T	0.0456349	1008
2	rs11126683	A	G	0.0892857	1008
2	rs2902017	C	A	0.350198	1008
2	rs1402908	C	T	0.0892857	1008
2	rs150143404	A	G	0.014881	1008
2	rs17586444	T	C	0.0892857	1008
2	rs17586465	T	C	0.0892857	1008
2	rs76078176	T	C	0.0228175	1008
2	rs7575200	T	G	0.0873016	1008
2	rs7575323	T	C	0.0873016	1008
2	rs7561306	C	T	0.0873016	1008
2	rs11126684	C	T	0.0873016	1008
2	rs59970632	T	C	0.0238095	1008
2	rs11126685	C	T	0.0615079	1008
2	rs11126686	A	G	0.0109127	1008
2	rs2902018	G	A	0.191468	1008
2	rs7569615	T	C	0.0892857	1008
2	rs75902357	A	G	0.0892857	1008
2	rs78699838	A	G	0.0892857	1008
2	rs10496211	C	G	0.0892857	1008
2	rs17647060	T	G	0.0902778	1008
2	rs78290124	T	A	0.0267857	1008
2	rs4852455	T	C	0.430556	1008
2	rs17015708	T	C	0.0902778	1008
2	rs2167559	A	T	0.0902778	1008
2	rs2167560	C	G	0.0902778	1008
2	rs2167561	C	T	0.0902778	1008
2	rs1020567	T	C	0.436508	1008
2	rs6741006	A	G	0.0902778	1008
2	rs1156016	T	C	0.441468	1008
2	rs138452094	G	A	0.00198413	1008
2	rs74906120	A	G	0.0238095	1008
2	rs78698124	T	A	0.047619	1008
2	rs75376831	A	G	0.0238095	1008
2	rs17586821	A	G	0.0972222	1008
2	rs76956846	G	T	0.0684524	1008
2	rs76620599	A	G	0.0982143	1008
2	rs1402910	A	G	0.0992063	1008
2	rs79146383	T	C	0.0238095	1008
2	rs1376863	C	G	0.308532	1008
2	rs35771983	T	C	0.0972222	1008
2	rs140483048	G	A	0.0208333	1008
2	rs112373958	G	T	0.0972222	1008
2	rs10189572	C	T	0.322421	1008
2	rs17586938	C	T	0.15873	1008
2	rs72812627	G	C	0.160714	1008
2	rs72812628	C	T	0.160714	1008
2	rs4852456	C	T	0.367063	1008
2	rs142676937	G	A	0.0654762	1008
2	rs6735931	C	G	0.159722	1008
2	rs77904106	C	G	0.0505952	1008
2	rs982668	C	T	0.367063	1008
2	rs982669	A	G	0.046627	1008
2	rs2177098	T	G	0.374008	1008
2	rs77213776	T	G	0.046627	1008
2	rs2123109	T	A	0.392857	1008
2	rs72812631	T	A	0.160714	1008
2	rs7419401	T	C	0.165675	1008
2	rs74489121	C	G	0.046627	1008
2	rs139091950	C	T	0.0168651	1008
2	rs117567119	C	A	0.046627	1008
2	rs62165691	T	C	0.159722	1008
2	rs72812634	C	A	0.160714	1008
2	rs2140039	C	T	0.391865	1008
2	rs17015724	T	G	0.39881	1008
2	rs2010687	T	C	0.446429	1008
2	rs6709259	A	G	0.401786	1008
2	rs1521960	A	G	0.390873	1008
2	rs138723829	C	T	0.0535714	1008
2	rs79130572	A	C	0.0535714	1008
2	rs77416135	T	G	0.0218254	1008
2	rs72812640	T	C	0.438492	1008
2	rs7559896	T	C	0.41369	1008
2	rs72812641	A	T	0.201389	1008
2	rs4853414	C	T	0.149802	1008
2	rs55923139	A	G	0.21131	1008
2	rs10171802	G	T	0.21131	1008
2	rs17015731	A	G	0.21131	1008
2	rs62165693	C	G	0.165675	1008
2	rs1608054	G	A	0.21131	1008
2	rs1608055	C	A	0.21131	1008
2	rs61269652	G	C	0.0456349	1008
2	rs59364760	A	T	0.21131	1008
2	rs183824964	G	T	0.0168651	1008
2	rs7564944	C	T	0.21131	1008
2	rs7579074	T	C	0.21131	1008
2	rs2060820	A	C	0.213294	1008
2	rs7578883	A	G	0.201389	1008
2	rs2060821	G	A	0.21131	1008
2	rs13391901	G	T	0.0456349	1008
2	rs6761151	G	A	0.409722	1008
2	rs56373821	T	C	0.165675	1008
2	rs17015732	A	G	0.21131	1008
2	rs1521962	T	C	0.21131	1008
2	rs1521963	T	G	0.21131	1008
2	rs4564794	T	C	0.21131	1008
2	rs10496212	G	A	0.165675	1008
2	rs13395834	G	A	0.21131	1008
2	rs17647704	A	C	0.204365	1008
2	rs7593173	A	T	0.25	1008
2	rs7593619	A	C	0.25	1008
2	rs7570455	C	A	0.25	1008
2	rs1521967	T	A	0.25	1008
2	rs75571536	G	A	0.0456349	1008
2	rs74392001	G	C	0.0238095	1008
2	rs2861676	A	G	0.0218254	1008
2	rs6743633	T	C	0.21131	1008
2	rs7582036	G	A	0.165675	1008
2	rs1521965	C	T	0.21131	1008
2	rs6707613	A	G	0.21131	1008
2	rs17015740	C	T	0.21131	1008
2	rs28612822	A	G	0.21131	1008
2	rs139697706	T	G	0.0456349	1008
2	rs17015751	C	A	0.239087	1008
2	rs74356766	T	A	0.0734127	1008
2	rs1112015	G	A	0.213294	1008
2	rs1112014	A	G	0.21131	1008
2	rs2861677	C	T	0.21131	1008
2	rs1402909	T	C	0.213294	1008
2	rs140679360	T	C	0.0218254	1008
2	rs138484652	G	C	0.0833333	1008
2	rs4853415	A	C	0.210317	1008
2	rs4853416	T	G	0.210317	1008
2	rs76414890	C	T	0.0456349	1008
2	rs4853417	C	T	0.210317	1008
2	rs4853418	T	C	0.164683	1008
2	rs4853419	A	C	0.210317	1008
2	rs147208856	C	G	0.0456349	1008
2	rs17647989	C	A	0.203373	1008
2	rs62155658	G	A	0.210317	1008
2	rs1610260	C	G	0.164683	1008
2	rs4853420	G	T	0.202381	1008
2	rs1610261	A	G	0.210317	1008
2	rs55656401	A	G	0.215278	1008
2	rs12473145	G	A	0.180556	1008
2	rs78932817	C	T	0.0218254	1008
2	rs1521968	T	G	0.978175	1008
2	rs1521969	A	T	0.242063	1008
2	rs17648129	G	C	0.175595	1008
2	rs1521970	C	G	0.977183	1008
2	rs11883728	T	C	0.417659	1008
2	rs13339861	C	T	0.175595	1008
2	rs41489944	T	C	0.175595	1008
2	rs17038284	G	T	0.175595	1008
2	rs76550776	T	C	0.0446429	1008
2	rs72812660	C	T	0.175595	1008
2	rs72812661	C	T	0.179563	1008
2	rs72812662	T	C	0.179563	1008
2	rs72812663	G	C	0.175595	1008
2	rs17015759	C	T	0.175595	1008
2	rs61287497	C	T	0.175595	1008
2	rs61073972	C	T	0.175595	1008
2	rs13339831	C	T	0.175595	1008
2	rs13339761	A	G	0.175595	1008
2	rs13339866	T	C	0.175595	1008
2	rs1357205	G	T	0.175595	1008
2	rs1357206	A	G	0.176587	1008
2	rs1521972	C	T	0.410714	1008
2	rs1521973	T	C	0.186508	1008
2	rs35790509	T	A	0.410714	1008
2	rs72812666	A	G	0.175595	1008
2	rs117594812	C	T	0.0456349	1008
2	rs4853421	T	A	0.176587	1008
2	rs6744937	T	C	0.404762	1008
2	rs6730260	C	T	0.235119	1008
2	rs74515780	C	T	0.0456349	1008
2	rs1402907	T	C	0.236111	1008
2	rs1521957	A	T	0.235119	1008
2	rs79515026	C	A	0.0456349	1008
2	rs13009823	G	T	0.188492	1008
2	rs77814681	T	C	0.0456349	1008
2	rs1521956	A	C	0.978175	1008
2	rs1402906	T	C	0.978175	1008
2	rs6713422	A	G	0.584325	1008
2	rs1402905	A	G	0.829365	1008
2	rs6761240	T	C	0.585317	1008
2	rs1521955	C	T	0.761905	1008
2	rs77254512	C	T	0.0446429	1008
2	rs7564227	T	C	0.207341	1008
2	rs6708376	A	G	0.792659	1008
2	rs34013276	G	A	0.185516	1008
2	rs955168	A	G	0.978175	1008
2	rs28379341	A	T	0.196429	1008
2	rs62155659	T	A	0.185516	1008
2	rs72812669	G	A	0.196429	1008
2	rs72812670	A	C	0.196429	1008
2	rs72812671	G	C	0.196429	1008
2	rs72812673	A	G	0.196429	1008
2	rs7567670	A	G	0.196429	1008
2	rs7567919	A	G	0.195437	1008
2	rs11904346	C	T	0.0456349	1008
2	rs79376574	A	T	0.0456349	1008
2	rs77926175	C	T	0.00396825	1008
2	rs1996765	C	T	0.0456349	1008
2	rs72812675	G	A	0.149802	1008
2	rs72812676	A	G	0.150794	1008
2	rs12991976	G	A	0.186508	1008
2	rs1996764	T	A	0.0456349	1008
2	rs1915772	A	G	0.186508	1008
2	rs116950849	G	T	0.0525794	1008
2	rs72812677	T	A	0.162698	1008
2	rs72812678	C	G	0.186508	1008
2	rs77956974	A	G	0.00496032	1008
2	rs72812679	A	C	0.150794	1008
2	rs55717923	C	A	0.186508	1008
2	rs56401470	A	G	0.349206	1008
2	rs62157263	G	A	0.186508	1008
2	rs10520215	C	T	0.27877	1008
2	rs6761445	C	T	0.62996	1008
2	rs1521954	T	A	0.62996	1008
2	rs1521953	A	G	0.978175	1008
2	rs58601781	C	T	0.0456349	1008
2	rs1608053	A	C	0.978175	1008
2	rs57245556	G	A	0.0456349	1008
2	rs77032987	T	C	0.0456349	1008
2	rs1608052	A	C	0.93254	1008
2	rs7563322	G	A	0.1875	1008
2	rs35257198	T	C	0.186508	1008
2	rs72812684	G	T	0.143849	1008
2	rs6744850	A	C	0.791667	1008
2	rs1996768	A	G	0.186508	1008
2	rs1996767	A	G	0.978175	1008
2	rs1996766	A	G	0.78373	1008
2	rs17648521	G	A	0.14881	1008
2	rs79677189	G	A	0.0456349	1008
2	rs28637977	T	C	0.14881	1008
2	rs79096219	C	G	0.0456349	1008
2	rs79345927	T	G	0.0456349	1008
2	rs72812687	T	C	0.186508	1008
2	rs28753700	G	A	0.14881	1008
2	rs79584464	T	C	0.0456349	1008
2	rs4852457	A	G	0.195437	1008
2	rs62157266	C	T	0.186508	1008
2	rs4853422	C	T	0.977183	1008
2	rs13395260	C	T	0.78373	1008
2	rs1546725	C	G	0.977183	1008
2	rs11890529	G	T	0.786706	1008
2	rs2902019	A	G	0.786706	1008
2	rs1879655	G	T	0.782738	1008
2	rs72812692	T	C	0.194444	1008
2	rs12469549	G	A	0.188492	1008
2	rs13427823	A	T	0.600198	1008
2	rs118012134	G	A	0.0277778	1008
2	rs1915775	T	G	0.972222	1008
2	rs78835210	G	A	0.046627	1008
2	rs6547216	A	G	0.972222	1008
2	rs77348340	A	G	0.0267857	1008
2	rs72812698	C	G	0.190476	1008
2	rs34312950	C	G	0.164683	1008
2	rs79370224	G	A	0.0257937	1008
2	rs4300858	G	A	0.972222	1008
2	rs10169228	A	G	0.972222	1008
2	rs10169457	A	C	0.972222	1008
2	rs112838254	C	T	0.0456349	1008
2	rs138982464	T	A	0.132937	1008
2	rs76364223	G	A	0.0456349	1008
2	rs1915751	T	C	0.190476	1008
2	rs117016442	A	G	0.0228175	1008
2	rs112824053	C	G	0.0456349	1008
2	rs7608086	A	G	0.972222	1008
2	rs7595771	T	C	0.0257937	1008
2	rs11899405	G	A	0.178571	1008
2	rs56120413	T	C	0.143849	1008
2	rs115347368	G	A	0.0257937	1008
2	rs72812700	T	C	0.189484	1008
2	rs2139974	T	G	0.972222	1008
2	rs1915752	T	G	0.16369	1008
2	rs2177061	G	T	0.0456349	1008
2	rs2177062	A	G	0.0456349	1008
2	rs140468106	G	A	0.0456349	1008
2	rs11900045	T	A	0.0456349	1008
2	rs11894433	C	T	0.0456349	1008
2	rs77915120	T	C	0.0456349	1008
2	rs11900140	T	C	0.0456349	1008
2	rs13014483	T	C	0.16369	1008
2	rs11894696	G	A	0.0456349	1008
2	rs12618794	C	T	0.593254	1008
2	rs80120473	C	T	0.0456349	1008
2	rs11901595	T	C	0.0456349	1008
2	rs1915753	C	G	0.782738	1008
2	rs58561307	C	T	0.0456349	1008
2	rs61203399	G	A	0.0456349	1008
2	rs58943214	C	A	0.0456349	1008
2	rs1915754	T	C	0.0456349	1008
2	rs117752079	A	T	0.0456349	1008
2	rs56136828	G	C	0.126984	1008
2	rs1915755	C	G	0.818452	1008
2	rs12620712	G	A	0.0456349	1008
2	rs1915756	T	A	0.126984	1008
2	rs11890003	A	T	0.0456349	1008
2	rs11901801	G	A	0.0456349	1008
2	rs4145992	A	C	0.811508	1008
2	rs9798191	A	C	0.178571	1008
2	rs9309537	T	C	0.800595	1008
2	rs7594574	C	G	0.0446429	1008
2	rs6547217	C	T	0.955357	1008
2	rs17015783	A	T	0.0257937	1008
2	rs7559529	T	C	0.755952	1008
2	rs6750861	G	T	0.75496	1008
2	rs77619290	T	C	0.0446429	1008
2	rs6708781	T	C	0.75496	1008
2	rs12612243	C	T	0.929563	1008
2	rs11126688	G	T	0.755952	1008
2	rs79878126	T	C	0.0456349	1008
2	rs13019505	A	T	0.165675	1008
2	rs13020258	G	C	0.166667	1008
2	rs17648900	A	G	0.179563	1008
2	rs6712350	A	T	0.899802	1008
2	rs12329204	C	A	0.929563	1008
2	rs12328444	A	G	0.929563	1008
2	rs7566926	A	G	0.167659	1008
2	rs1915758	A	G	0.955357	1008
2	rs74843698	A	T	0.0119048	1008
2	rs1915760	T	C	0.822421	1008
2	rs4852458	A	G	0.822421	1008
2	rs12624133	C	T	0.583333	1008
2	rs76366228	T	C	0.0446429	1008
2	rs4852459	A	T	0.166667	1008
2	rs2204072	T	G	0.833333	1008
2	rs187403915	C	T	0.00694444	1008
2	rs4852460	T	C	0.166667	1008
2	rs75141638	G	A	0.0704365	1008
2	rs73946227	T	A	0.0704365	1008
2	rs73946228	T	A	0.0704365	1008
2	rs73946230	G	A	0.0704365	1008
2	rs1949660	G	A	0.760913	1008
2	rs73946231	C	T	0.0704365	1008
2	rs57684395	A	G	0.0704365	1008
2	rs60283164	G	A	0.0704365	1008
2	rs7566244	T	C	0.860119	1008
2	rs57918501	T	C	0.0704365	1008
2	rs7605262	C	T	0.75	1008
2	rs59955316	A	T	0.0704365	1008
2	rs17015802	T	A	0.0704365	1008
2	rs17015804	G	T	0.0704365	1008
2	rs59487094	C	G	0.0714286	1008
2	rs17015807	A	G	0.0704365	1008
2	rs73946236	T	C	0.0714286	1008
2	rs73946237	G	A	0.0704365	1008
2	rs73939929	G	T	0.0704365	1008
2	rs17015808	G	C	0.0704365	1008
2	rs7609031	C	T	0.0714286	1008
2	rs7609242	G	A	0.0714286	1008
2	rs7609301	C	T	0.0714286	1008
2	rs7609399	C	T	0.0714286	1008
2	rs7609403	C	A	0.0714286	1008
2	rs4853423	A	G	0.823413	1008
2	rs7582942	A	T	0.0714286	1008
2	rs60458749	C	A	0.0257937	1008
2	rs7585834	A	C	0.179563	1008
2	rs2861734	C	G	0.820437	1008
2	rs2861735	G	A	0.747024	1008
2	rs17015842	A	C	0.0714286	1008
2	rs17015843	C	T	0.0714286	1008
2	rs73939933	A	T	0.0714286	1008
2	rs6727065	T	C	0.595238	1008
2	rs17015845	C	T	0.0714286	1008
2	rs17015848	C	A	0.0714286	1008
2	rs59173188	G	A	0.0714286	1008
2	rs17015849	A	G	0.0714286	1008
2	rs57927469	G	A	0.0714286	1008
2	rs57101065	G	A	0.0714286	1008
2	rs59575840	T	A	0.0714286	1008
2	rs57823726	C	T	0.0714286	1008
2	rs56764450	C	A	0.0714286	1008
2	rs57720298	A	T	0.0714286	1008
2	rs78640237	T	C	0.0456349	1008
2	rs79093615	C	T	0.0277778	1008
2	rs17015851	C	G	0.0714286	1008
2	rs17015854	T	C	0.0714286	1008
2	rs73939934	C	T	0.0714286	1008
2	rs11902843	A	G	0.0714286	1008
2	rs11892327	C	T	0.0714286	1008
2	rs1915766	A	G	0.832341	1008
2	rs11903030	A	G	0.0982143	1008
2	rs149162542	A	G	0.0446429	1008
2	rs17015866	C	T	0.0714286	1008
2	rs17015868	T	C	0.0257937	1008
2	rs75408132	C	T	0.0228175	1008
2	rs1949661	C	T	0.748016	1008
2	rs55780012	G	A	0.0714286	1008
2	rs140348483	C	T	0.0456349	1008
2	rs74647391	G	A	0.0714286	1008
2	rs7607773	C	T	0.753968	1008
2	rs4600686	T	C	0.190476	1008
2	rs6721625	T	C	0.928571	1008
2	rs6706568	G	A	0.928571	1008
2	rs6721888	T	G	0.928571	1008
2	rs1915764	A	G	0.928571	1008
2	rs1915763	C	T	0.928571	1008
2	rs4145991	G	A	0.928571	1008
2	rs4853424	A	T	0.928571	1008
2	rs4853425	C	T	0.928571	1008
2	rs4853426	G	C	0.167659	1008
2	rs6710720	C	A	0.928571	1008
2	rs61458355	A	T	0.0456349	1008
2	rs10192052	T	C	0.928571	1008
2	rs10203406	A	G	0.768849	1008
2	rs72814617	G	A	0.131944	1008
2	rs4622760	T	C	0.876984	1008
2	rs4417742	C	T	0.928571	1008
2	rs4281927	T	C	0.928571	1008
2	rs17015883	C	A	0.0238095	1008
2	rs4308142	C	T	0.928571	1008
2	rs1915768	T	C	0.928571	1008
2	rs72814619	G	T	0.159722	1008
2	rs2090866	T	C	0.928571	1008
2	rs2090867	C	T	0.929563	1008
2	rs2103005	G	A	0.929563	1008
2	rs1915769	G	A	0.928571	1008
2	rs17015885	G	A	0.0257937	1008
2	rs10205004	T	G	0.928571	1008
2	rs72814620	C	T	0.0248016	1008
2	rs17596298	T	G	0.169643	1008
2	rs10193046	C	G	0.929563	1008
2	rs6756064	A	G	0.929563	1008
2	rs6727654	C	T	0.929563	1008
2	rs2222382	C	A	0.929563	1008
2	rs1915770	A	T	0.929563	1008
2	rs10208925	T	C	0.60119	1008
2	rs2861680	G	A	0.771825	1008
2	rs78225830	T	C	0.0446429	1008
2	rs10199379	G	T	0.929563	1008
2	rs1915771	T	C	0.930556	1008
2	rs77085740	G	A	0.0446429	1008
2	rs12713970	A	G	0.929563	1008
2	rs148706102	C	T	0.00198413	1008
2	rs2077819	G	A	0.771825	1008
2	rs71424834	A	C	0.157738	1008
2	rs75420514	T	A	0.0277778	1008
2	rs2077820	T	C	0.929563	1008
2	rs10197660	T	C	0.609127	1008
2	rs10185341	G	A	0.609127	1008
2	rs10185612	G	A	0.929563	1008
2	rs2861682	T	A	0.929563	1008
2	rs10188386	C	G	0.929563	1008
2	rs73937116	C	T	0.0257937	1008
2	rs10200751	T	C	0.929563	1008
2	rs4455185	C	T	0.929563	1008
2	rs10188590	C	A	0.929563	1008
2	rs137952090	G	C	0.00198413	1008
2	rs10164836	A	G	0.929563	1008
2	rs12713971	G	A	0.929563	1008
2	rs17650114	C	T	0.156746	1008
2	rs17015903	G	A	0.0257937	1008
2	rs4455186	C	T	0.929563	1008
2	rs4346414	T	A	0.749008	1008
2	rs7579683	C	T	0.0257937	1008
2	rs12613286	A	G	0.771825	1008
2	rs12619683	G	T	0.771825	1008
2	rs6730484	G	A	0.0257937	1008
2	rs13415355	C	T	0.576389	1008
2	rs6758711	A	G	0.0257937	1008
2	rs10171698	A	G	0.771825	1008
2	rs4083088	G	T	0.771825	1008
2	rs4314020	T	C	0.772817	1008
2	rs4398300	G	A	0.771825	1008
2	rs4402794	G	C	0.770833	1008
2	rs10198289	C	T	0.771825	1008
2	rs10198380	C	T	0.607143	1008
2	rs11904464	T	C	0.0257937	1008
2	rs4075114	A	T	0.772817	1008
2	rs114386663	G	A	0.0257937	1008
2	rs4241273	T	C	0.744048	1008
2	rs141983357	C	T	0.0446429	1008
2	rs66831683	A	G	0.74504	1008
2	rs67162799	A	C	0.74504	1008
2	rs143336524	T	G	0.0367063	1008
2	rs9309538	C	G	0.74504	1008
2	rs9309539	C	T	0.74504	1008
2	rs9309540	A	G	0.74504	1008
2	rs9309541	A	G	0.74504	1008
2	rs9309542	G	T	0.74504	1008
2	rs9309543	G	A	0.744048	1008
2	rs10205505	G	T	0.746032	1008
2	rs17691986	T	C	0.157738	1008
2	rs10170906	T	C	0.74504	1008
2	rs6746031	G	A	0.746032	1008
2	rs6761498	T	C	0.74504	1008
2	rs72814629	C	T	0.133929	1008
2	rs6761747	T	C	0.746032	1008
2	rs11904716	C	A	0.230159	1008
2	rs6750474	G	T	0.743056	1008
2	rs10164874	C	T	0.742063	1008
2	rs35133517	C	G	0.159722	1008
2	rs58630141	C	T	0.0446429	1008
2	rs17015915	C	G	0.133929	1008
2	rs2139975	C	T	0.159722	1008
2	rs12713972	A	G	0.612103	1008
2	rs10168481	C	G	0.742063	1008
2	rs10165807	T	C	0.309524	1008
2	rs10200759	G	A	0.740079	1008
2	rs1915774	C	T	0.740079	1008
2	rs1915773	A	T	0.740079	1008
2	rs6755793	T	C	0.975198	1008
2	rs139130263	T	C	0.0436508	1008
2	rs77803997	C	T	0.0436508	1008
2	rs10520217	C	T	0.231151	1008
2	rs10520218	T	C	0.161706	1008
2	rs1261225	G	T	0.0267857	1008
2	rs1261226	T	C	0.260913	1008
2	rs1666774	A	T	0.0287698	1008
2	rs1666775	A	C	0.400794	1008
2	rs1261227	A	G	0.262897	1008
2	rs986385	T	C	0.235119	1008
2	rs75165763	T	A	0.00694444	1008
2	rs986386	T	G	0.235119	1008
2	rs1448215	C	A	0.132937	1008
2	rs6723893	A	G	0.0714286	1008
2	rs183852364	C	G	0.0188492	1008
2	rs57872194	C	T	0.0704365	1008
2	rs35989906	A	G	0.170635	1008
2	rs57291948	T	G	0.0714286	1008
2	rs17015932	T	C	0.0704365	1008
2	rs6724726	A	C	0.0267857	1008
2	rs6753794	G	A	0.0704365	1008
2	rs74261196	T	C	0.077381	1008
2	rs6711658	T	G	0.0704365	1008
2	rs73937126	T	C	0.0267857	1008
2	rs72814639	A	T	0.0238095	1008
2	rs1992886	G	A	0.167659	1008
2	rs13012501	G	C	0.170635	1008
2	rs77862961	T	C	0.0446429	1008
2	rs138791878	C	T	0.0446429	1008
2	rs17839420	A	T	0.0704365	1008
2	rs142809970	T	A	0.0446429	1008
2	rs11896351	T	C	0.0257937	1008
2	rs17839421	G	A	0.0257937	1008
2	rs73937128	G	A	0.0714286	1008
2	rs76295405	T	C	0.0446429	1008
2	rs1261228	C	T	0.399802	1008
2	rs1261229	T	C	0.0287698	1008
2	rs1261230	C	T	0.400794	1008
2	rs17015934	C	T	0.0704365	1008
2	rs72814642	C	T	0.0238095	1008
2	rs17015936	T	G	0.0724206	1008
2	rs73937129	T	G	0.0257937	1008
2	rs78646992	T	A	0.0456349	1008
2	rs1597152	T	A	0.167659	1008
2	rs17015937	G	A	0.134921	1008
2	rs17015940	C	G	0.0456349	1008
2	rs1261231	C	T	0.0267857	1008
2	rs57295279	T	C	0.0714286	1008
2	rs1261232	A	G	0.406746	1008
2	rs79676795	C	T	0.0486111	1008
2	rs17015943	A	G	0.0218254	1008
2	rs73937130	G	C	0.0664683	1008
2	rs11126689	G	A	0.0257937	1008
2	rs75821030	G	A	0.0446429	1008
2	rs17015944	A	G	0.0664683	1008
2	rs1344379	C	T	0.392857	1008
2	rs141904886	C	T	0.00198413	1008
2	rs6734265	T	A	0.0674603	1008
2	rs1666762	A	G	0.0257937	1008
2	rs59682254	G	C	0.0664683	1008
2	rs17015946	T	C	0.0724206	1008
2	rs12477128	T	A	0.166667	1008
2	rs73937131	G	A	0.0664683	1008
2	rs1261233	G	A	0.0257937	1008
2	rs79535678	A	G	0.0565476	1008
2	rs58320108	G	T	0.0922619	1008
2	rs72925779	A	G	0.094246	1008
2	rs34425948	C	T	0.0902778	1008
2	rs76595579	G	T	0.0416667	1008
2	rs1261235	T	G	0.0367063	1008
2	rs12986641	T	C	0.0208333	1008
2	rs12986856	T	C	0.0188492	1008
2	rs7601897	A	T	0.0198413	1008
2	rs17692905	C	T	0.0198413	1008
2	rs111706195	C	T	0.0416667	1008
2	rs75579520	C	A	0.0416667	1008
2	rs149124346	T	A	0.0416667	1008
2	rs13000084	C	A	0.0615079	1008
2	rs17692933	A	C	0.155754	1008
2	rs17692957	C	T	0.0198413	1008
2	rs13001435	G	T	0.0615079	1008
2	rs1261236	A	T	0.905754	1008
2	rs113712267	A	T	0.0416667	1008
2	rs13007327	G	A	0.0615079	1008
2	rs13007459	C	A	0.0198413	1008
2	rs34474458	C	T	0.0615079	1008
2	rs13008392	G	A	0.0615079	1008
2	rs35919794	A	T	0.0615079	1008
2	rs36072286	T	C	0.0198413	1008
2	rs35743083	T	C	0.0615079	1008
2	rs146334897	A	G	0.0218254	1008
2	rs11674703	T	C	0.0615079	1008
2	rs13014457	C	T	0.0615079	1008
2	rs11679961	A	C	0.0615079	1008
2	rs11691084	C	T	0.0615079	1008
2	rs11691141	C	G	0.0615079	1008
2	rs150994504	A	T	0.0416667	1008
2	rs71424839	A	G	0.127976	1008
2	rs112073355	C	T	0.0416667	1008
2	rs71424840	T	C	0.0615079	1008
2	rs56679430	T	A	0.268849	1008
2	rs111663887	G	A	0.0416667	1008
2	rs74812747	G	T	0.108135	1008
2	rs77978136	C	T	0.0664683	1008
2	rs13027536	A	G	0.0198413	1008
2	rs79406667	G	A	0.0664683	1008
2	rs78588609	C	T	0.0664683	1008
2	rs11683300	A	G	0.0198413	1008
2	rs11695755	C	T	0.0208333	1008
2	rs10520219	G	A	0.12996	1008
2	rs10520220	G	C	0.155754	1008
2	rs10520221	T	C	0.253968	1008
2	rs11679452	T	C	0.0198413	1008
2	rs79506300	C	T	0.0337302	1008
2	rs28391555	T	C	0.110119	1008
2	rs28739430	T	G	0.110119	1008
2	rs17015957	A	G	0.12996	1008
2	rs55857353	C	T	0.0198413	1008
2	rs79954454	C	T	0.0456349	1008
2	rs77087565	T	C	0.0644841	1008
2	rs17015960	A	G	0.12996	1008
2	rs35119416	T	G	0.0654762	1008
2	rs11893407	T	C	0.271825	1008
2	rs56330221	A	G	0.12996	1008
2	rs11898645	A	G	0.271825	1008
2	rs62157331	C	G	0.140873	1008
2	rs534510309	A	G	0.046627	1008
2	rs11677315	T	C	0.128968	1008
2	rs1261238	A	G	0.909722	1008
2	rs75587193	G	C	0.107143	1008
2	rs77592775	A	G	0.107143	1008
2	rs77438269	C	T	0.107143	1008
2	rs79621584	T	C	0.0446429	1008
2	rs17693274	T	C	0.146825	1008
2	rs150242265	T	A	0.0625	1008
2	rs184920347	T	C	0.0446429	1008
2	rs13384662	G	A	0.0952381	1008
2	rs78870205	T	C	0.107143	1008
2	rs140704461	C	T	0.0446429	1008
2	rs13388378	G	C	0.107143	1008
2	rs11683503	T	C	0.126984	1008
2	rs11126690	T	C	0.27381	1008
2	rs113411635	A	G	0.0446429	1008
2	rs76951781	A	G	0.0625	1008
2	rs113978203	G	T	0.107143	1008
2	rs77926636	C	T	0.107143	1008
2	rs77285775	A	G	0.0625	1008
2	rs28847391	G	T	0.107143	1008
2	rs28769108	G	A	0.107143	1008
2	rs34611177	A	T	0.0198413	1008
2	rs28787325	G	T	0.107143	1008
2	rs58584065	C	T	0.139881	1008
2	rs10186284	C	G	0.107143	1008
2	rs10186665	G	A	0.107143	1008
2	rs72814649	C	T	0.137897	1008
2	rs78058392	G	A	0.0625	1008
2	rs76851891	A	G	0.107143	1008
2	rs115854790	A	T	0.107143	1008
2	rs114950685	C	T	0.107143	1008
2	rs139653825	T	C	0.0446429	1008
2	rs149214826	G	A	0.0446429	1008
2	rs79012270	G	A	0.107143	1008
2	rs28676893	C	A	0.261905	1008
2	rs79928177	A	T	0.122024	1008
2	rs76490445	T	A	0.122024	1008
2	rs12618775	T	C	0.506944	1008
2	rs80324131	C	T	0.122024	1008
2	rs117012740	C	T	0.0446429	1008
2	rs17749772	C	T	0.135913	1008
2	rs12617352	G	A	0.497024	1008
2	rs17015977	A	C	0.502976	1008
2	rs72622667	T	G	0.503968	1008
2	rs12618963	G	A	0.449405	1008
2	rs62157334	C	T	0.135913	1008
2	rs75291412	A	G	0.500992	1008
2	rs79426549	C	A	0.121032	1008
2	rs72622668	C	T	0.494048	1008
2	rs72622669	C	A	0.494048	1008
2	rs72622670	T	C	0.502976	1008
2	rs17749826	G	A	0.0208333	1008
2	rs72622671	G	A	0.496032	1008
2	rs72622672	T	G	0.50496	1008
2	rs10520222	C	T	0.0208333	1008
2	rs76037376	G	A	0.0367063	1008
2	rs56975070	C	T	0.49504	1008
2	rs57384678	A	G	0.496032	1008
2	rs11676773	A	G	0.0208333	1008
2	rs80266227	A	T	0.0416667	1008
2	rs79344099	T	C	0.0446429	1008
2	rs13008188	G	A	0.0208333	1008
2	rs78358263	T	C	0.123016	1008
2	rs114108005	C	T	0.0446429	1008
2	rs62157335	C	T	0.157738	1008
2	rs115748408	A	C	0.0446429	1008
2	rs116618110	C	A	0.0446429	1008
2	rs115317185	T	C	0.0446429	1008
2	rs76366591	C	T	0.0446429	1008
2	rs6741997	G	A	0.291667	1008
2	rs147311588	G	A	0.0446429	1008
2	rs11694350	G	A	0.0208333	1008
2	rs144667242	C	A	0.0446429	1008
2	rs185952481	T	G	0.0446429	1008
2	rs116576437	G	T	0.0446429	1008
2	rs139895373	G	A	0.0446429	1008
2	rs80188211	G	T	0.0753968	1008
2	rs80137674	A	T	0.12004	1008
2	rs140376089	G	A	0.0446429	1008
2	rs116705621	A	C	0.0446429	1008
2	rs115874417	G	A	0.0446429	1008
2	rs62157336	C	T	0.130952	1008
2	rs77909497	T	C	0.0446429	1008
2	rs138719931	T	C	0.0446429	1008
2	rs138121258	C	T	0.00793651	1008
2	rs115240263	T	A	0.0436508	1008
2	rs72814654	C	T	0.0724206	1008
2	rs1630540	A	T	0.612103	1008
2	rs17015989	G	A	0.0188492	1008
2	rs146963331	C	T	0.014881	1008
2	rs1666768	G	A	0.235119	1008
2	rs17016000	T	C	0.302579	1008
2	rs17016004	A	G	0.0634921	1008
2	rs34552649	C	T	0.201389	1008
2	rs4853428	A	C	0.237103	1008
2	rs13427506	C	G	0.0744048	1008
2	rs13427864	C	G	0.0654762	1008
2	rs1666769	C	T	0.700397	1008
2	rs1666770	G	T	0.790675	1008
2	rs6744763	G	C	0.0684524	1008
2	rs666384	C	T	0.280754	1008
2	rs402221	C	T	0.280754	1008
2	rs367780	A	G	0.282738	1008
2	rs384761	T	C	0.399802	1008
2	rs423471	C	T	0.282738	1008
2	rs384794	T	C	0.282738	1008
2	rs368963	A	T	0.910714	1008
2	rs1915761	A	T	0.0664683	1008
2	rs6710030	T	C	0.793651	1008
2	rs6723462	A	G	0.280754	1008
2	rs77524765	A	T	0.212302	1008
2	rs4432481	G	A	0.519841	1008
2	rs117927507	A	C	0.0873016	1008
2	rs2594480	A	G	0.793651	1008
2	rs2685275	C	T	0.793651	1008
2	rs10179468	T	C	0.103175	1008
2	rs811526	A	C	0.794643	1008
2	rs789304	G	C	0.907738	1008
2	rs283819	A	C	0.794643	1008
2	rs7565256	T	G	0.114087	1008
2	rs7604138	C	A	0.113095	1008
2	rs283820	T	C	0.794643	1008
2	rs7565280	T	G	0.115079	1008
2	rs7604159	C	T	0.115079	1008
2	rs1656308	A	G	0.793651	1008
2	rs1666772	C	T	0.793651	1008
2	rs283821	A	G	0.907738	1008
2	rs4270377	G	C	0.28869	1008
2	rs283822	A	G	0.414683	1008
2	rs11126691	G	C	0.502976	1008
2	rs7565752	T	C	0.467262	1008
2	rs17016049	T	C	0.467262	1008
2	rs10520223	A	G	0.468254	1008
2	rs34242972	A	T	0.472222	1008
2	rs35748405	A	G	0.472222	1008
2	rs17016056	T	C	0.467262	1008
2	rs17016057	T	G	0.468254	1008
2	rs56107919	T	A	0.467262	1008
2	rs56156859	C	A	0.467262	1008
2	rs17016058	G	A	0.468254	1008
2	rs13005514	A	G	0.467262	1008
2	rs12614535	C	A	0.467262	1008
2	rs12620914	A	G	0.467262	1008
2	rs12614561	C	T	0.468254	1008
2	rs12614588	C	T	0.467262	1008
2	rs118079297	G	A	0.046627	1008
2	rs12620984	A	G	0.46627	1008
2	rs13012129	G	A	0.467262	1008
2	rs13011775	A	G	0.467262	1008
2	rs5002172	T	C	0.467262	1008
2	rs5002173	G	A	0.467262	1008
2	rs283823	C	T	0.190476	1008
2	rs11126692	G	T	0.467262	1008
2	rs10520226	T	C	0.467262	1008
2	rs11686788	T	A	0.467262	1008
2	rs10520227	G	A	0.12996	1008
2	rs10179963	C	T	0.467262	1008
2	rs10192550	T	C	0.467262	1008
2	rs1530667	G	A	0.108135	1008
2	rs1839108	T	C	0.467262	1008
2	rs116867651	A	G	0.0575397	1008
2	rs13031947	C	T	0.128968	1008
2	rs283825	A	G	0.130952	1008
2	rs12617493	G	A	0.469246	1008
2	rs283826	G	A	0.197421	1008
2	rs2117728	G	A	0.467262	1008
2	rs283828	G	T	0.197421	1008
2	rs6705751	G	A	0.468254	1008
2	rs283829	A	G	0.77877	1008
2	rs283830	T	C	0.201389	1008
2	rs13009858	A	G	0.127976	1008
2	rs283831	A	T	0.906746	1008
2	rs10179130	C	T	0.112103	1008
2	rs117533228	A	G	0.109127	1008
2	rs10520228	A	G	0.12996	1008
2	rs79536233	C	G	0.0138889	1008
2	rs283832	T	C	0.199405	1008
2	rs76616152	G	A	0.109127	1008
2	rs13030552	C	T	0.128968	1008
2	rs34977007	C	T	0.238095	1008
2	rs895757	G	A	0.599206	1008
2	rs13030971	C	G	0.239087	1008
2	rs374425	A	G	0.199405	1008
2	rs78207831	G	T	0.109127	1008
2	rs77377755	T	A	0.109127	1008
2	rs434637	T	C	0.907738	1008
2	rs414509	T	C	0.907738	1008
2	rs2196334	C	T	0.701389	1008
2	rs2196333	T	C	0.701389	1008
2	rs13014524	T	C	0.130952	1008
2	rs6737587	T	G	0.705357	1008
2	rs12988957	C	T	0.12996	1008
2	rs688806	C	T	0.314484	1008
2	rs395243	C	T	0.777778	1008
2	rs405595	T	C	0.315476	1008
2	rs436569	A	G	0.315476	1008
2	rs396909	C	T	0.314484	1008
2	rs405254	A	C	0.314484	1008
2	rs190122487	A	G	0.00694444	1008
2	rs34864496	A	T	0.128968	1008
2	rs3979600	A	G	0.464286	1008
2	rs397749	C	T	0.314484	1008
2	rs396619	T	C	0.314484	1008
2	rs418396	G	A	0.314484	1008
2	rs395701	T	C	0.314484	1008
2	rs417898	G	A	0.314484	1008
2	rs78082018	A	G	0.112103	1008
2	rs422782	A	G	0.315476	1008
2	rs442513	A	G	0.77877	1008
2	rs437049	G	T	0.314484	1008
2	rs79725505	T	G	0.112103	1008
2	rs35855457	G	A	0.128968	1008
2	rs74865554	T	C	0.149802	1008
2	rs561259	G	A	0.314484	1008
2	rs402329	G	A	0.313492	1008
2	rs1448216	A	T	0.131944	1008
2	rs375644	C	T	0.775794	1008
2	rs12614393	A	C	0.462302	1008
2	rs12620799	C	T	0.462302	1008
2	rs401748	G	A	0.313492	1008
2	rs374604	T	C	0.313492	1008
2	rs374242	A	C	0.314484	1008
2	rs400861	C	A	0.314484	1008
2	rs74393386	C	T	0.107143	1008
2	rs17016142	G	T	0.131944	1008
2	rs432420	G	T	0.314484	1008
2	rs425048	T	C	0.314484	1008
2	rs79511225	G	A	0.107143	1008
2	rs422871	C	T	0.314484	1008
2	rs439925	G	A	0.315476	1008
2	rs439914	G	A	0.315476	1008
2	rs380204	G	T	0.315476	1008
2	rs423313	C	A	0.208333	1008
2	rs6547218	G	A	0.46131	1008
2	rs76319829	G	A	0.0128968	1008
2	rs430601	A	T	0.776786	1008
2	rs434922	G	A	0.203373	1008
2	rs425303	C	T	0.203373	1008
2	rs434372	T	A	0.315476	1008
2	rs424662	C	T	0.314484	1008
2	rs430406	C	T	0.314484	1008
2	rs448043	A	G	0.314484	1008
2	rs77355976	A	G	0.107143	1008
2	rs393149	T	C	0.314484	1008
2	rs409899	G	A	0.314484	1008
2	rs1349078	A	G	0.0753968	1008
2	rs429694	A	C	0.314484	1008
2	rs428676	G	A	0.315476	1008
2	rs412656	T	C	0.207341	1008
2	rs1023825	T	G	0.594246	1008
2	rs435133	G	A	0.314484	1008
2	rs436049	G	T	0.203373	1008
2	rs10201092	G	A	0.593254	1008
2	rs364452	C	T	0.315476	1008
2	rs436758	T	C	0.315476	1008
2	rs440752	T	C	0.445437	1008
2	rs446160	A	G	0.315476	1008
2	rs375700	C	T	0.315476	1008
2	rs895758	A	G	0.90873	1008
2	rs426233	T	A	0.314484	1008
2	rs415107	A	G	0.910714	1008
2	rs430298	G	T	0.314484	1008
2	rs1375051	G	C	0.111111	1008
2	rs78308793	T	C	0.111111	1008
2	rs398136	G	T	0.316468	1008
2	rs417144	C	T	0.446429	1008
2	rs17016215	G	A	0.107143	1008
2	rs17701096	A	G	0.0753968	1008
2	rs368506	A	G	0.31746	1008
2	rs369221	A	G	0.911706	1008
2	rs10171097	C	T	0.109127	1008
2	rs3816371	G	T	0.130952	1008
2	rs385742	T	G	0.318452	1008
2	rs369967	A	G	0.319444	1008
2	rs148827158	T	G	0.0208333	1008
2	rs425846	C	T	0.31746	1008
2	rs1375052	C	G	0.107143	1008
2	rs412912	C	G	0.21131	1008
2	rs117201430	T	A	0.0119048	1008
2	rs369302083	T	C	0.201389	1008
2	rs552426520	A	C	0.186508	1008
2	rs396461	T	G	0.449405	1008
2	rs452267	T	C	0.911706	1008
2	rs17016222	C	T	0.130952	1008
2	rs1561009	A	T	0.462302	1008
2	rs147084535	C	G	0.115079	1008
2	rs2290078	C	A	0.107143	1008
2	rs2290079	G	C	0.462302	1008
2	rs383969	G	C	0.90873	1008
2	rs374577	T	C	0.447421	1008
2	rs445664	G	T	0.90873	1008
2	rs4852462	C	A	0.108135	1008
2	rs393580	T	C	0.894841	1008
2	rs433157	C	T	0.446429	1008
2	rs429210	C	G	0.31746	1008
2	rs433379	C	T	0.446429	1008
2	rs429777	A	G	0.90873	1008
2	rs395023	G	A	0.90873	1008
2	rs369854	T	C	0.90873	1008
2	rs370195	T	G	0.906746	1008
2	rs395370	G	A	0.90873	1008
2	rs383857	C	G	0.90873	1008
2	rs370957	T	G	0.90873	1008
2	rs415375	C	T	0.90873	1008
2	rs565716	T	C	0.90873	1008
2	rs372679	T	G	0.907738	1008
2	rs364448	A	G	0.910714	1008
2	rs404748	G	A	0.318452	1008
2	rs405288	G	A	0.90873	1008
2	rs423758	G	A	0.90873	1008
2	rs374774	T	C	0.90873	1008
2	rs384056	T	A	0.90873	1008
2	rs392757	T	C	0.90873	1008
2	rs377411	A	C	0.90873	1008
2	rs364811	G	A	0.90873	1008
2	rs364822	G	A	0.90873	1008
2	rs2082828	G	A	0.127976	1008
2	rs430282	C	T	0.90873	1008
2	rs411721	C	G	0.90873	1008
2	rs1982129	T	G	0.463294	1008
2	rs379736	T	C	0.90873	1008
2	rs145831588	T	A	0.15377	1008
2	rs188566288	T	A	0.0128968	1008
2	rs62156791	A	C	0.0744048	1008
2	rs381387	T	C	0.90873	1008
2	rs571027	T	C	0.780754	1008
2	rs7580312	T	C	0.90873	1008
2	rs628779	A	G	0.90873	1008
2	rs399060	A	T	0.90873	1008
2	rs399084	A	G	0.90873	1008
2	rs399331	A	T	0.90873	1008
2	rs13025793	C	T	0.127976	1008
2	rs283833	G	A	0.90873	1008
2	rs283834	A	G	0.90873	1008
2	rs283835	C	T	0.90873	1008
2	rs283836	G	A	0.90873	1008
2	rs283837	G	T	0.31746	1008
2	rs118167096	A	T	0.0436508	1008
2	rs283838	G	A	0.134921	1008
2	rs6720955	T	C	0.128968	1008
2	rs1448210	T	C	0.463294	1008
2	rs78488404	C	T	0.106151	1008
2	rs283839	A	G	0.133929	1008
2	rs283840	T	C	0.90873	1008
2	rs13397042	C	T	0.194444	1008
2	rs13397545	C	T	0.311508	1008
2	rs13422940	A	G	0.181548	1008
2	rs12713973	G	A	0.311508	1008
2	rs13411558	T	A	0.0714286	1008
2	rs1357399	C	A	0.18254	1008
2	rs283841	T	A	0.90873	1008
2	rs283842	A	C	0.77877	1008
2	rs13007937	T	C	0.128968	1008
2	rs283843	C	A	0.598214	1008
2	rs283845	T	C	0.501984	1008
2	rs10204539	T	C	0.109127	1008
2	rs283846	C	T	0.767857	1008
2	rs283847	C	A	0.779762	1008
2	rs76035479	C	T	0.109127	1008
2	rs283848	T	C	0.779762	1008
2	rs283849	T	G	0.779762	1008
2	rs10210952	T	C	0.181548	1008
2	rs283850	G	C	0.779762	1008
2	rs34683902	C	T	0.12996	1008
2	rs454211	G	A	0.779762	1008
2	rs437587	T	C	0.779762	1008
2	rs426458	A	T	0.780754	1008
2	rs34737809	T	C	0.12996	1008
2	rs477462	A	T	0.911706	1008
2	rs11693264	C	G	0.0882937	1008
2	rs71424845	T	C	0.12996	1008
2	rs35947877	C	T	0.12996	1008
2	rs143010476	G	A	0.0327381	1008
2	rs407602	T	C	0.909722	1008
2	rs389326	A	G	0.779762	1008
2	rs137960941	A	T	0.111111	1008
2	rs141520924	A	G	0.111111	1008
2	rs381881	G	A	0.779762	1008
2	rs13032204	T	A	0.12996	1008
2	rs35295412	T	C	0.130952	1008
2	rs391013	A	T	0.598214	1008
2	rs10173980	A	G	0.0704365	1008
2	rs373567	A	C	0.492063	1008
2	rs446861	T	C	0.779762	1008
2	rs11674708	T	C	0.12996	1008
2	rs11691046	C	T	0.12996	1008
2	rs1522860	A	G	0.107143	1008
2	rs35901872	C	A	0.12996	1008
2	rs35991521	T	A	0.12996	1008
2	rs144767117	C	T	0.128968	1008
2	rs431165	T	C	0.895833	1008
2	rs372384	A	G	0.90873	1008
2	rs13021495	A	G	0.12996	1008
2	rs435694	C	T	0.561508	1008
2	rs13026733	A	C	0.12996	1008
2	rs11903051	C	A	0.107143	1008
2	rs113861492	T	C	0.12996	1008
2	rs28809855	C	T	0.0704365	1008
2	rs147985296	C	T	0.12996	1008
2	rs112921235	C	G	0.0902778	1008
2	rs117298486	T	G	0.100198	1008
2	rs11904434	G	A	0.107143	1008
2	rs113423517	C	T	0.12996	1008
2	rs635508	A	G	0.909722	1008
2	rs441910	C	T	0.90873	1008
2	rs411642	A	G	0.909722	1008
2	rs445741	T	C	0.909722	1008
2	rs112649222	C	T	0.12996	1008
2	rs369760	G	C	0.909722	1008
2	rs503541	T	G	0.909722	1008
2	rs1086150	T	C	0.491071	1008
2	rs149660150	T	C	0.113095	1008
2	rs430825	C	T	0.72619	1008
2	rs62156809	C	T	0.183532	1008
2	rs62156810	G	A	0.183532	1008
2	rs402180	T	G	0.72619	1008
2	rs402324	G	A	0.72619	1008
2	rs10190194	C	G	0.183532	1008
2	rs10166454	A	C	0.183532	1008
2	rs416853	A	G	0.909722	1008
2	rs10190524	G	A	0.183532	1008
2	rs1584380	G	A	0.107143	1008
2	rs59769009	G	A	0.183532	1008
2	rs365168	A	G	0.909722	1008
2	rs59227333	A	G	0.113095	1008
2	rs10166723	A	G	0.18254	1008
2	rs10190665	C	A	0.189484	1008
2	rs389821	G	A	0.909722	1008
2	rs369108	C	G	0.720238	1008
2	rs12053014	C	A	0.189484	1008
2	rs405699	G	A	0.485119	1008
2	rs444321	T	C	0.720238	1008
2	rs12052377	A	T	0.189484	1008
2	rs12997489	C	G	0.31746	1008
2	rs421009	G	A	0.592262	1008
2	rs13023989	T	C	0.31746	1008
2	rs62156821	C	A	0.0763889	1008
2	rs12998457	G	T	0.311508	1008
2	rs432146	T	C	0.598214	1008
2	rs435920	T	C	0.909722	1008
2	rs12998849	G	C	0.3125	1008
2	rs12998851	G	T	0.3125	1008
2	rs436120	T	C	0.59623	1008
2	rs12998385	A	T	0.313492	1008
2	rs75235420	T	C	0.128968	1008
2	rs448276	G	C	0.598214	1008
2	rs62156822	G	T	0.183532	1008
2	rs62156823	T	C	0.189484	1008
2	rs386945	A	G	0.598214	1008
2	rs35087692	C	T	0.362103	1008
2	rs10173129	A	G	0.311508	1008
2	rs441087	T	C	0.72619	1008
2	rs74807777	A	G	0.113095	1008
2	rs416188	A	C	0.720238	1008
2	rs17016321	A	G	0.189484	1008
2	rs369500	G	T	0.909722	1008
2	rs17016331	A	G	0.100198	1008
2	rs13390549	T	A	0.190476	1008
2	rs13405626	A	G	0.190476	1008
2	rs414946	A	C	0.727183	1008
2	rs60823436	G	C	0.189484	1008
2	rs4852466	C	A	0.189484	1008
2	rs364446	C	T	0.485119	1008
2	rs34456488	A	G	0.131944	1008
2	rs378492	T	G	0.60119	1008
2	rs13004360	A	G	0.132937	1008
2	rs379210	T	C	0.909722	1008
2	rs17702221	G	A	0.0704365	1008
2	rs72814699	G	T	0.106151	1008
2	rs1448212	A	G	0.235119	1008
2	rs62156826	A	T	0.0763889	1008
2	rs10520231	A	T	0.0763889	1008
2	rs283903	C	G	0.909722	1008
2	rs4853431	T	C	0.203373	1008
2	rs10168905	C	T	0.0694444	1008
2	rs283904	G	A	0.90377	1008
2	rs283905	A	T	0.90377	1008
2	rs77784731	G	A	0.103175	1008
2	rs17753263	T	C	0.102183	1008
2	rs67455413	T	C	0.0664683	1008
2	rs1448213	C	A	0.772817	1008
2	rs72929788	A	G	0.0664683	1008
2	rs17016355	C	T	0.149802	1008
2	rs1522858	T	C	0.532738	1008
2	rs4853432	A	G	0.113095	1008
2	rs716413	T	C	0.699405	1008
2	rs151199709	G	A	0.0287698	1008
2	rs4992282	C	T	0.479167	1008
2	rs76086889	C	G	0.0922619	1008
2	rs6710164	C	T	0.15873	1008
2	rs17702431	T	C	0.0972222	1008
2	rs1448214	T	C	0.559524	1008
2	rs1608234	T	C	0.421627	1008
2	rs78393743	G	A	0.0922619	1008
2	rs12328239	G	A	0.418651	1008
2	rs10174796	G	T	0.701389	1008
2	rs77061914	G	T	0.0337302	1008
2	rs74791398	A	G	0.0337302	1008
2	rs149403546	A	G	0.0337302	1008
2	rs138528892	C	A	0.0297619	1008
2	rs140715469	T	C	0.0168651	1008
2	rs150848318	C	T	0.0922619	1008
2	rs117956447	T	C	0.0337302	1008
2	rs111242459	A	T	0.0615079	1008
2	rs2117724	T	C	0.670635	1008
2	rs146490618	G	C	0.0337302	1008
2	rs112953320	T	C	0.0962302	1008
2	rs188984330	T	G	0.0228175	1008
2	rs2861742	A	G	0.628968	1008
2	rs111412411	G	C	0.380952	1008
2	rs150951327	C	G	0.0922619	1008
2	rs112281771	G	A	0.0962302	1008
2	rs111610171	G	T	0.655754	1008
2	rs144049428	G	A	0.0297619	1008
2	rs114987545	G	A	0.0922619	1008
2	rs146906810	C	T	0.0287698	1008
2	rs13427583	T	G	0.157738	1008
2	rs1522857	A	G	0.675595	1008
2	rs1522856	T	G	0.094246	1008
2	rs75608421	G	C	0.0962302	1008
2	rs7609379	A	C	0.564484	1008
2	rs12466693	A	G	0.376984	1008
2	rs7583234	C	T	0.15377	1008
2	rs7583314	C	T	0.530754	1008
2	rs3820895	A	G	0.167659	1008
2	rs3739144	G	A	0.655754	1008
2	rs74865826	C	T	0.0287698	1008
2	rs59414646	C	T	0.125	1008
2	rs6547221	A	C	0.697421	1008
2	rs1522855	C	T	0.696429	1008
2	rs2073445	G	T	0.697421	1008
2	rs34303807	A	G	0.0912698	1008
2	rs6738657	T	C	0.0962302	1008
2	rs6723688	G	T	0.697421	1008
2	rs6723627	C	T	0.15377	1008
2	rs61448477	C	T	0.0962302	1008
2	rs141256873	G	A	0.0287698	1008
2	rs2073444	C	A	0.696429	1008
2	rs2073443	G	T	0.15377	1008
2	rs2073442	T	C	0.698413	1008
2	rs2073441	T	C	0.39881	1008
2	rs34159010	T	A	0.0922619	1008
2	rs1403378	C	T	0.417659	1008
2	rs35877060	G	A	0.0208333	1008
2	rs1375050	T	C	0.125	1008
2	rs36050166	C	G	0.0287698	1008
2	rs34388852	C	T	0.0615079	1008
2	rs11678047	A	G	0.126984	1008
2	rs34602658	C	T	0.0922619	1008
2	rs7599204	T	C	0.701389	1008
2	rs2049269	G	T	0.421627	1008
2	rs147356803	C	T	0.0287698	1008
2	rs10168534	T	C	0.420635	1008
2	rs12615591	A	G	0.15377	1008
2	rs74768849	C	T	0.0198413	1008
2	rs10206626	G	T	0.603175	1008
2	rs573502	T	C	0.700397	1008
2	rs10207445	G	A	0.697421	1008
2	rs10209825	C	T	0.570437	1008
2	rs117206475	C	T	0.0912698	1008
2	rs74659158	C	T	0.118056	1008
2	rs35378870	C	G	0.3125	1008
2	rs12990312	C	T	0.0912698	1008
2	rs116637422	G	A	0.0168651	1008
2	rs114270777	G	A	0.127976	1008
2	rs149276526	T	A	0.0287698	1008
2	rs11682223	T	C	0.0982143	1008
2	rs146107492	G	C	0.0287698	1008
2	rs34997115	G	A	0.418651	1008
2	rs11126695	T	C	0.108135	1008
2	rs62156847	T	G	0.418651	1008
2	rs62156848	G	A	0.418651	1008
2	rs11677942	G	C	0.230159	1008
2	rs12052490	G	T	0.418651	1008
2	rs11126696	A	G	0.649802	1008
2	rs55677342	C	T	0.417659	1008
2	rs72913235	T	C	0.0327381	1008
2	rs283894	A	G	0.923611	1008
2	rs141180302	G	T	0.0545635	1008
2	rs75787177	T	C	0.0575397	1008
2	rs283895	T	C	0.320437	1008
2	rs283897	T	C	0.326389	1008
2	rs205549	T	C	0.969246	1008
2	rs283898	A	G	0.970238	1008
2	rs111613971	C	A	0.118056	1008
2	rs283900	G	A	0.475198	1008
2	rs283901	A	C	0.969246	1008
2	rs283902	T	A	0.358135	1008
2	rs76841471	T	G	0.0992063	1008
2	rs17016376	C	G	0.119048	1008
2	rs283851	T	C	0.969246	1008
2	rs80240941	C	G	0.030754	1008
2	rs283852	C	T	0.475198	1008
2	rs369922327	A	C	0.030754	1008
2	rs544332592	A	G	0.030754	1008
2	rs546423145	G	T	0.030754	1008
2	rs283869	A	C	0.969246	1008
2	rs283870	A	T	0.969246	1008
2	rs139802726	T	A	0.030754	1008
2	rs13407396	G	T	0.496032	1008
2	rs13407679	C	T	0.49504	1008
2	rs79423246	T	A	0.030754	1008
2	rs283876	C	G	0.969246	1008
2	rs76765470	A	T	0.119048	1008
2	rs79287322	C	A	0.030754	1008
2	rs77785866	G	A	0.030754	1008
2	rs283877	C	A	0.473214	1008
2	rs9973764	C	T	0.49504	1008
2	rs283880	C	G	0.474206	1008
2	rs145473517	T	A	0.0248016	1008
2	rs2164323	C	T	0.156746	1008
2	rs1036392	C	T	0.156746	1008
2	rs283883	C	A	0.969246	1008
2	rs74392713	C	T	0.030754	1008
2	rs150185477	C	T	0.0119048	1008
2	rs12611948	A	T	0.494048	1008
2	rs113708620	A	G	0.12004	1008
2	rs2117727	G	A	0.299603	1008
2	rs1964475	C	G	0.494048	1008
2	rs1823258	C	G	0.155754	1008
2	rs1403379	A	G	0.494048	1008
2	rs1349077	G	A	0.494048	1008
2	rs283888	T	G	0.318452	1008
2	rs12611577	T	G	0.0347222	1008
2	rs10165462	T	C	0.47123	1008
2	rs283890	T	G	0.474206	1008
2	rs34760599	A	C	0.0337302	1008
2	rs2070707	G	T	0.155754	1008
2	rs2070708	T	C	0.155754	1008
2	rs283891	C	G	0.319444	1008
2	rs79837966	G	A	0.031746	1008
2	rs79265696	C	T	0.031746	1008
2	rs3739142	G	A	0.493056	1008
2	rs12072	C	T	0.49504	1008
2	rs11674490	G	A	0.119048	1008
2	rs78101793	A	G	0.0922619	1008
2	rs75410845	C	T	0.031746	1008
2	rs78800534	T	C	0.031746	1008
2	rs4853434	G	A	0.922619	1008
2	rs4853435	C	T	0.660714	1008
2	rs7608639	G	T	0.530754	1008
2	rs80114431	G	A	0.031746	1008
2	rs11126697	G	A	0.119048	1008
2	rs113195375	T	A	0.121032	1008
2	rs80174802	C	T	0.0892857	1008
2	rs7572448	A	G	0.64881	1008
2	rs77321439	T	C	0.0357143	1008
2	rs10187987	T	C	0.144841	1008
2	rs12614387	C	G	0.143849	1008
2	rs17753959	G	A	0.0724206	1008
2	rs13015743	C	T	0.404762	1008
2	rs13422544	A	T	0.193452	1008
2	rs76826005	C	T	0.124008	1008
2	rs1865572	G	C	0.40873	1008
2	rs10496213	T	G	0.196429	1008
2	rs17016388	A	G	0.196429	1008
2	rs6750149	A	G	0.319444	1008
2	rs6721752	C	T	0.31746	1008
2	rs3769506	G	T	0.316468	1008
2	rs3769505	T	C	0.40873	1008
2	rs11678299	C	G	0.193452	1008
2	rs3819317	G	A	0.19246	1008
2	rs3819316	G	A	0.0674603	1008
2	rs3819315	C	T	0.0684524	1008
2	rs3819314	T	C	0.0396825	1008
2	rs879021	C	A	0.390873	1008
2	rs892867	G	A	0.736111	1008
2	rs3819311	A	C	0.114087	1008
2	rs3819310	G	A	0.114087	1008
2	rs1963424	T	A	0.0674603	1008
2	rs1969409	T	A	0.746032	1008
2	rs3806561	A	G	0.522817	1008
2	rs6741534	A	G	0.753968	1008
2	rs6713129	C	T	0.399802	1008
2	rs74798057	T	C	0.208333	1008
2	rs77910881	G	A	0.0575397	1008
2	rs72913277	A	G	0.0615079	1008
2	rs78164976	G	A	0.19246	1008
2	rs10196976	T	C	0.186508	1008
2	rs113282696	C	T	0.107143	1008
2	rs142010238	A	T	0.107143	1008
2	rs147234381	G	A	0.136905	1008
2	rs147477094	A	G	0.0128968	1008
2	rs72913280	A	G	0.255952	1008
2	rs1589614	C	T	0.325397	1008
2	rs1829816	C	A	0.0694444	1008
2	rs1829817	C	T	0.326389	1008
2	rs13414662	C	T	0.255952	1008
2	rs1589615	G	A	0.116071	1008
2	rs72913282	C	T	0.117063	1008
2	rs118004932	A	G	0.139881	1008
2	rs72913284	G	A	0.255952	1008
2	rs2117725	G	C	0.325397	1008
2	rs76139916	T	A	0.208333	1008
2	rs11695016	T	C	0.325397	1008
2	rs77235330	C	A	0.208333	1008
2	rs11689096	G	A	0.117063	1008
2	rs11689105	C	T	0.117063	1008
2	rs11126698	T	G	0.325397	1008
2	rs61600193	G	A	0.207341	1008
2	rs72913288	T	G	0.118056	1008
2	rs13394849	A	G	0.325397	1008
2	rs117409643	G	A	0.137897	1008
2	rs62160280	T	A	0.327381	1008
2	rs74425054	C	T	0.207341	1008
2	rs115905880	C	T	0.207341	1008
2	rs58545581	T	C	0.118056	1008
2	rs78741121	A	G	0.209325	1008
2	rs7566775	A	G	0.117063	1008
2	rs80144060	T	C	0.210317	1008
2	rs77865417	T	C	0.0694444	1008
2	rs58047297	G	A	0.117063	1008
2	rs80314547	A	T	0.0714286	1008
2	rs74389788	C	T	0.21131	1008
2	rs76600454	T	C	0.139881	1008
2	rs7608033	C	T	0.118056	1008
2	rs55931447	T	C	0.21131	1008
2	rs77854311	T	C	0.140873	1008
2	rs77721643	A	C	0.0238095	1008
2	rs145689287	C	A	0.0376984	1008
2	rs2272110	G	A	0.0714286	1008
2	rs2272109	G	A	0.0684524	1008
2	rs72913296	C	A	0.117063	1008
2	rs7588571	G	A	0.322421	1008
2	rs3754811	T	G	0.139881	1008
2	rs3754810	C	T	0.0684524	1008
2	rs3754809	A	G	0.139881	1008
2	rs144223567	A	G	0.014881	1008
2	rs138222484	G	A	0.137897	1008
2	rs28778097	A	T	0.0684524	1008
2	rs60008595	C	A	0.203373	1008
2	rs149272180	G	C	0.0376984	1008
2	rs60060680	C	A	0.203373	1008
2	rs117093849	G	A	0.203373	1008
2	rs11884052	C	T	0.35119	1008
2	rs143828208	G	A	0.203373	1008
2	rs146388919	C	T	0.134921	1008
2	rs114145833	G	A	0.046627	1008
2	rs12053048	A	G	0.203373	1008
2	rs112714531	G	C	0.118056	1008
2	rs11885651	G	T	0.00198413	1008
2	rs4290683	T	A	0.204365	1008
2	rs148196284	A	G	0.135913	1008
2	rs59113942	A	G	0.204365	1008
2	rs150317685	G	C	0.206349	1008
2	rs116748427	T	C	0.204365	1008
2	rs6547223	A	T	0.323413	1008
2	rs137999748	G	C	0.0376984	1008
2	rs72913301	C	T	0.103175	1008
2	rs115971964	C	A	0.204365	1008
2	rs62160283	C	A	0.105159	1008
2	rs12614010	T	C	0.206349	1008
2	rs12623582	G	A	0.207341	1008
2	rs11696045	G	A	0.310516	1008
2	rs115469364	C	T	0.0684524	1008
2	rs12463444	G	A	0.136905	1008
2	rs12463495	C	T	0.205357	1008
2	rs13026790	T	C	0.127976	1008
2	rs117753114	G	A	0.0297619	1008
2	rs58697779	G	C	0.198413	1008
2	rs1000790	G	A	0.303571	1008
2	rs4477949	G	A	0.194444	1008
2	rs11126699	A	G	0.110119	1008
2	rs79795798	G	A	0.0654762	1008
2	rs72915104	G	C	0.104167	1008
2	rs72915106	C	T	0.104167	1008
2	rs12467760	G	A	0.128968	1008
2	rs144669710	C	T	0.0228175	1008
2	rs2117305	T	C	0.128968	1008
2	rs2117726	T	C	0.128968	1008
2	rs12471322	G	A	0.223214	1008
2	rs143885292	C	T	0.093254	1008
2	rs76572103	G	A	0.115079	1008
2	rs6547225	T	G	0.488095	1008
2	rs77691914	A	G	0.115079	1008
2	rs2049270	T	A	0.115079	1008
2	rs17016433	G	A	0.046627	1008
2	rs79898018	T	G	0.128968	1008
2	rs17016435	A	G	0.093254	1008
2	rs72915108	A	T	0.093254	1008
2	rs986389	T	C	0.10119	1008
2	rs12467611	G	A	0.115079	1008
2	rs986390	A	T	0.10119	1008
2	rs78573121	C	G	0.014881	1008
2	rs12468648	C	T	0.115079	1008
2	rs6740353	A	G	0.21627	1008
2	rs6715347	C	A	0.10119	1008
2	rs6715864	C	T	0.10119	1008
2	rs17016445	C	T	0.0128968	1008
2	rs11898002	T	C	0.102183	1008
2	rs75000385	C	T	0.12996	1008
2	rs6731589	T	G	0.255952	1008
2	rs13027651	G	T	0.10119	1008
2	rs185427711	A	C	0.112103	1008
2	rs78426415	C	T	0.115079	1008
2	rs6735061	T	C	0.10119	1008
2	rs6720400	C	A	0.10119	1008
2	rs187067163	G	A	0.0357143	1008
2	rs12621856	T	C	0.10119	1008
2	rs72816666	T	C	0.047619	1008
2	rs7600998	A	G	0.094246	1008
2	rs892865	A	G	0.532738	1008
2	rs2117306	C	T	0.047619	1008
2	rs892866	A	G	0.093254	1008
2	rs17016458	A	C	0.093254	1008
2	rs34015093	T	C	0.115079	1008
2	rs11126700	C	T	0.115079	1008
2	rs6747230	T	C	0.10119	1008
2	rs76599191	G	C	0.0892857	1008
2	rs79687192	C	T	0.113095	1008
2	rs10165389	A	G	0.0486111	1008
2	rs11126701	A	G	0.483135	1008
2	rs11685616	G	T	0.130952	1008
2	rs11692607	T	A	0.253968	1008
2	rs9309546	G	A	0.138889	1008
2	rs6730917	G	A	0.482143	1008
2	rs117201711	C	G	0.113095	1008
2	rs12475130	G	A	0.113095	1008
2	rs6749567	T	C	0.100198	1008
2	rs17016473	A	C	0.0922619	1008
2	rs10496214	G	T	0.127976	1008
2	rs11889977	A	T	0.100198	1008
2	rs17754855	C	G	0.0496032	1008
2	rs11126702	C	T	0.249008	1008
2	rs17016486	G	A	0.127976	1008
2	rs12621826	C	T	0.0654762	1008
2	rs76365881	G	A	0.112103	1008
2	rs79409030	G	A	0.112103	1008
2	rs72915125	G	A	0.0853175	1008
2	rs79622607	T	G	0.113095	1008
2	rs1991992	G	A	0.047619	1008
2	rs7592506	C	T	0.47619	1008
2	rs12617017	A	G	0.0992063	1008
2	rs144856417	A	G	0.0337302	1008
2	rs11126703	C	T	0.0992063	1008
2	rs7595533	C	A	0.0863095	1008
2	rs7556837	T	A	0.0863095	1008
2	rs11126704	T	C	0.114087	1008
2	rs11888122	T	G	0.0992063	1008
2	rs1522863	A	G	0.0992063	1008
2	rs10496215	T	C	0.0863095	1008
2	rs17016520	T	C	0.130952	1008
2	rs12614995	T	C	0.113095	1008
2	rs10496216	A	G	0.130952	1008
2	rs873153	G	T	0.229167	1008
2	rs10520233	G	T	0.113095	1008
2	rs77264719	C	T	0.0456349	1008
2	rs1434199	C	G	0.481151	1008
2	rs59584421	A	T	0.047619	1008
2	rs12477301	G	A	0.113095	1008
2	rs1836213	A	C	0.679563	1008
2	rs17016534	A	G	0.137897	1008
2	rs4133535	C	G	0.047619	1008
2	rs117127743	C	A	0.103175	1008
2	rs77004284	T	C	0.114087	1008
2	rs11894237	A	G	0.0982143	1008
2	rs6721531	A	T	0.270833	1008
2	rs11673888	C	T	0.047619	1008
2	rs35986447	G	A	0.0982143	1008
2	rs72915137	C	T	0.136905	1008
2	rs4366931	G	A	0.047619	1008
2	rs72915138	A	G	0.137897	1008
2	rs1368961	T	G	0.483135	1008
2	rs75210924	G	C	0.0853175	1008
2	rs10496217	G	T	0.0853175	1008
2	rs78153487	C	T	0.114087	1008
2	rs59340330	C	T	0.047619	1008
2	rs58684320	T	C	0.047619	1008
2	rs11680157	G	T	0.136905	1008
2	rs75711626	C	A	0.136905	1008
2	rs2049271	T	C	0.270833	1008
2	rs17016548	A	C	0.136905	1008
2	rs17016549	A	G	0.136905	1008
2	rs12617733	C	T	0.114087	1008
2	rs13407231	C	T	0.270833	1008
2	rs17016551	C	T	0.114087	1008
2	rs17016552	C	G	0.383929	1008
2	rs7608247	C	A	0.482143	1008
2	rs6760758	C	T	0.119048	1008
2	rs79657016	C	T	0.136905	1008
2	rs13408575	T	C	0.0843254	1008
2	rs9678623	T	C	0.047619	1008
2	rs7576668	T	A	0.119048	1008
2	rs59566255	G	A	0.136905	1008
2	rs7562580	C	A	0.503968	1008
2	rs59028173	T	A	0.0863095	1008
2	rs79905500	G	T	0.114087	1008
2	rs17704518	G	A	0.0863095	1008
2	rs11682628	C	G	0.0119048	1008
2	rs7566994	G	A	0.35119	1008
2	rs7580909	T	A	0.364087	1008
2	rs76574822	A	G	0.147817	1008
2	rs6719606	G	C	0.485119	1008
2	rs6734557	T	C	0.333333	1008
2	rs13406464	G	A	0.513889	1008
2	rs13406500	C	G	0.513889	1008
2	rs147632456	C	T	0.145833	1008
2	rs4852467	A	G	0.987103	1008
2	rs183152636	A	G	0.0228175	1008
2	rs4852468	G	T	0.987103	1008
2	rs12990881	C	T	0.987103	1008
2	rs140644581	T	A	0.145833	1008
2	rs57316581	G	A	0.139881	1008
2	rs13426899	T	G	0.0912698	1008
2	rs112787300	C	T	0.139881	1008
2	rs12713980	G	A	0.610119	1008
2	rs147480182	C	T	0.0892857	1008
2	rs10170099	A	G	0.987103	1008
2	rs56289181	T	C	0.0992063	1008
2	rs61688069	A	C	0.239087	1008
2	rs61119600	G	A	0.139881	1008
2	rs58374930	C	T	0.546627	1008
2	rs12474527	G	A	0.14881	1008
2	rs34746973	G	T	0.141865	1008
2	rs79159313	A	G	0.142857	1008
2	rs146445351	A	T	0.141865	1008
2	rs191101820	C	T	0.138889	1008
2	rs12475432	G	C	0.844246	1008
2	rs12467244	A	C	0.844246	1008
2	rs147042657	G	A	0.0823413	1008
2	rs143920037	T	C	0.15377	1008
2	rs149306102	G	T	0.138889	1008
2	rs143955449	A	G	0.15377	1008
2	rs57236290	C	T	0.383929	1008
2	rs141035995	A	G	0.0763889	1008
2	rs150249341	G	A	0.134921	1008
2	rs59170103	G	A	0.249008	1008
2	rs188526939	C	T	0.0238095	1008
2	rs117338423	G	A	0.154762	1008
2	rs75932120	G	C	0.212302	1008
2	rs28822731	G	A	0.525794	1008
2	rs62156567	A	C	0.525794	1008
2	rs71424862	A	G	0.212302	1008
2	rs13014743	T	C	0.0952381	1008
2	rs12988169	C	G	0.0952381	1008
2	rs60570631	G	C	0.602183	1008
2	rs12988208	A	G	0.383929	1008
2	rs149675699	C	G	0.0238095	1008
2	rs79662757	C	T	0.15377	1008
2	rs12994866	A	G	0.525794	1008
2	rs79862177	A	T	0.15377	1008
2	rs1529791	T	A	0.134921	1008
2	rs1529790	G	C	0.134921	1008
2	rs1529789	G	A	0.382937	1008
2	rs28480055	A	G	0.525794	1008
2	rs147753751	A	G	0.0436508	1008
2	rs4853440	A	G	0.15377	1008
2	rs1533896	A	T	0.133929	1008
2	rs4853441	C	T	0.15377	1008
2	rs4853442	G	A	0.15377	1008
2	rs1368958	G	A	0.0952381	1008
2	rs77390566	C	T	0.0505952	1008
2	rs17755611	C	T	0.0763889	1008
2	rs4432482	A	G	0.909722	1008
2	rs77295261	A	G	0.15377	1008
2	rs12713982	T	C	0.597222	1008
2	rs117075255	G	A	0.0337302	1008
2	rs7591785	G	C	0.116071	1008
2	rs7591951	C	A	0.116071	1008
2	rs7606198	T	C	0.116071	1008
2	rs10182507	A	G	0.15377	1008
2	rs13430005	G	T	0.520833	1008
2	rs77495183	T	C	0.15377	1008
2	rs13404338	A	G	0.520833	1008
2	rs4853444	C	A	0.116071	1008
2	rs77282605	A	G	0.119048	1008
2	rs1434197	C	T	0.909722	1008
2	rs79438744	G	A	0.0763889	1008
2	rs4853446	T	A	0.119048	1008
2	rs17016618	A	G	0.15377	1008
2	rs10165209	C	G	0.519841	1008
2	rs4853447	A	G	0.116071	1008
2	rs10177878	T	C	0.520833	1008
2	rs13399913	T	C	0.154762	1008
2	rs17016634	T	G	0.117063	1008
2	rs76093289	T	C	0.0912698	1008
2	rs74716024	G	C	0.0555556	1008
2	rs13388504	T	A	0.0565476	1008
2	rs13403490	A	G	0.463294	1008
2	rs1946644	G	T	0.155754	1008
2	rs6725680	A	G	0.100198	1008
2	rs7578823	A	C	0.155754	1008
2	rs7605742	G	A	0.155754	1008
2	rs1583369	A	G	0.622024	1008
2	rs1583368	A	C	0.622024	1008
2	rs13406244	T	A	0.155754	1008
2	rs79941512	G	C	0.155754	1008
2	rs79053059	C	T	0.0416667	1008
2	rs1434194	G	A	0.464286	1008
2	rs1434193	A	G	0.464286	1008
2	rs1579563	A	G	0.622024	1008
2	rs13014809	C	T	0.215278	1008
2	rs1594838	G	C	0.155754	1008
2	rs75889342	A	C	0.155754	1008
2	rs10779960	C	A	0.459325	1008
2	rs75438816	G	A	0.0555556	1008
2	rs79181659	C	T	0.100198	1008
2	rs60111084	G	A	0.100198	1008
2	rs1821419	C	A	0.460317	1008
2	rs12474480	A	G	0.62004	1008
2	rs116772202	C	T	0.156746	1008
2	rs79603909	C	A	0.100198	1008
2	rs58595444	G	A	0.156746	1008
2	rs1996867	T	C	0.619048	1008
2	rs1434192	C	T	0.460317	1008
2	rs1996868	C	A	0.0248016	1008
2	rs2861790	T	A	0.156746	1008
2	rs12623958	A	G	0.0565476	1008
2	rs77611448	G	A	0.156746	1008
2	rs148518028	C	T	0.0168651	1008
2	rs373824026	G	A	0.0565476	1008
2	rs10193463	G	T	0.452381	1008
2	rs1368962	C	T	0.823413	1008
2	rs76777530	C	A	0.0555556	1008
2	rs76913857	C	T	0.0555556	1008
2	rs6732482	C	T	0.825397	1008
2	rs2082626	A	G	0.825397	1008
2	rs735358	A	G	0.825397	1008
2	rs76450058	G	A	0.0565476	1008
2	rs6755160	T	C	0.825397	1008
2	rs1583371	C	A	0.319444	1008
2	rs1583370	A	T	0.320437	1008
2	rs148170772	C	T	0.0396825	1008
2	rs141824873	C	T	0.0535714	1008
2	rs4852469	G	A	0.820437	1008
2	rs80000983	C	T	0.0575397	1008
2	rs35494799	T	C	0.320437	1008
2	rs13001365	A	G	0.319444	1008
2	rs6730443	C	A	0.319444	1008
2	rs17016642	A	G	0.161706	1008
2	rs7607242	A	T	0.31746	1008
2	rs7594788	T	G	0.31746	1008
2	rs7607254	A	C	0.319444	1008
2	rs7580964	C	T	0.31746	1008
2	rs76663226	C	T	0.0446429	1008
2	rs6710298	A	G	0.508929	1008
2	rs6739387	G	A	0.498016	1008
2	rs6739224	C	T	0.667659	1008
2	rs934514	G	A	0.654762	1008
2	rs74515019	T	G	0.0555556	1008
2	rs75241894	A	G	0.155754	1008
2	rs7426364	T	C	0.654762	1008
2	rs74879512	C	T	0.047619	1008
2	rs1434207	T	C	0.655754	1008
2	rs1434206	A	G	0.655754	1008
2	rs2861789	G	A	0.443452	1008
2	rs61704509	G	A	0.212302	1008
2	rs10165219	C	A	0.443452	1008
2	rs934515	G	A	0.21131	1008
2	rs934516	G	A	0.655754	1008
2	rs934517	G	A	0.655754	1008
2	rs80289461	G	A	0.0565476	1008
2	rs147042717	G	A	0.0178571	1008
2	rs7426092	G	T	0.657738	1008
2	rs1541952	G	A	0.655754	1008
2	rs4144315	C	T	0.415675	1008
2	rs6757830	A	C	0.0664683	1008
2	rs2861788	C	T	0.415675	1008
2	rs13393176	A	G	0.0664683	1008
2	rs2117304	G	A	0.0178571	1008
2	rs934510	A	G	0.545635	1008
2	rs1434183	C	G	0.545635	1008
2	rs1897783	T	C	0.195437	1008
2	rs12713983	G	C	0.544643	1008
2	rs17705745	C	T	0.324405	1008
2	rs17016659	A	T	0.0912698	1008
2	rs10208181	C	T	0.546627	1008
2	rs118023279	A	G	0.0545635	1008
2	rs1583367	A	G	0.60119	1008
2	rs1434184	G	A	0.60119	1008
2	rs1434185	A	T	0.60119	1008
2	rs934511	C	A	0.60119	1008
2	rs143519416	T	C	0.0248016	1008
2	rs1434187	A	C	0.546627	1008
2	rs17756840	C	T	0.455357	1008
2	rs78499034	A	G	0.0912698	1008
2	rs76655211	C	T	0.0555556	1008
2	rs17016663	G	C	0.128968	1008
2	rs1434189	A	G	0.603175	1008
2	rs1434190	G	A	0.327381	1008
2	rs12623960	G	T	0.0545635	1008
2	rs12624013	G	C	0.183532	1008
2	rs77679976	G	A	0.0654762	1008
2	rs1897784	C	T	0.600198	1008
2	rs12624029	C	T	0.0545635	1008
2	rs73938158	C	T	0.0545635	1008
2	rs17016665	G	C	0.183532	1008
2	rs11674663	C	A	0.177579	1008
2	rs10190281	A	G	0.275794	1008
2	rs17016673	C	G	0.18254	1008
2	rs17016675	A	G	0.127976	1008
2	rs149709224	A	G	0.00992063	1008
2	rs1368952	C	T	0.250992	1008
2	rs74891664	G	A	0.0545635	1008
2	rs1368953	C	T	0.453373	1008
2	rs78327825	A	T	0.0555556	1008
2	rs114095327	C	T	0.0545635	1008
2	rs75266638	T	A	0.0545635	1008
2	rs12614826	C	T	0.0545635	1008
2	rs12622013	A	G	0.183532	1008
2	rs1124076	G	A	0.803571	1008
2	rs1434191	C	T	0.60119	1008
2	rs12623167	A	T	0.0545635	1008
2	rs118122053	T	A	0.0218254	1008
2	rs4467300	C	T	0.415675	1008
2	rs1368954	C	A	0.545635	1008
2	rs143490295	T	A	0.0277778	1008
2	rs72915200	T	G	0.130952	1008
2	rs13009491	C	T	0.325397	1008
2	rs9973463	G	A	0.600198	1008
2	rs11888732	G	C	0.323413	1008
2	rs74482545	G	A	0.0535714	1008
2	rs2861787	A	G	0.600198	1008
2	rs59953917	A	G	0.130952	1008
2	rs10191605	T	C	0.0912698	1008
2	rs4566392	C	A	0.125	1008
2	rs7591792	A	G	0.0912698	1008
2	rs4853450	G	C	0.418651	1008
2	rs12619738	T	C	0.0644841	1008
2	rs56135231	C	T	0.372024	1008
2	rs4853451	G	A	0.133929	1008
2	rs6547228	A	C	0.865079	1008
2	rs7596189	A	G	0.679563	1008
2	rs12470852	G	C	0.674603	1008
2	rs10188738	C	T	0.0793651	1008
2	rs11126705	C	T	0.737103	1008
2	rs140489538	A	T	0.0555556	1008
2	rs7572562	C	A	0.078373	1008
2	rs146698660	C	T	0.077381	1008
2	rs141333715	C	T	0.0634921	1008
2	rs12472521	G	A	0.673611	1008
2	rs113075417	C	T	0.077381	1008
2	rs12622280	T	G	0.237103	1008
2	rs80114760	A	G	0.00297619	1008
2	rs12623011	T	G	0.815476	1008
2	rs79890326	T	C	0.078373	1008
2	rs12623159	T	A	0.737103	1008
2	rs11126706	A	G	0.738095	1008
2	rs12614016	A	T	0.0634921	1008
2	rs6733601	G	A	0.815476	1008
2	rs6733622	C	T	0.735119	1008
2	rs11126707	G	A	0.675595	1008
2	rs10865441	T	A	0.815476	1008
2	rs11126709	G	A	0.078373	1008
2	rs12614946	A	G	0.015873	1008
2	rs732258	C	T	0.674603	1008
2	rs12621530	G	T	0.0634921	1008
2	rs732259	A	C	0.078373	1008
2	rs732260	G	A	0.078373	1008
2	rs4349372	G	C	0.078373	1008
2	rs11889051	T	C	0.077381	1008
2	rs4241238	A	G	0.815476	1008
2	rs13382380	G	T	0.077381	1008
2	rs12471468	A	G	0.674603	1008
2	rs17016708	T	A	0.0416667	1008
2	rs13398632	T	C	0.077381	1008
2	rs10167813	G	T	0.815476	1008
2	rs141829281	A	G	0.0416667	1008
2	rs13402353	T	C	0.078373	1008
2	rs147979236	A	G	0.0188492	1008
2	rs934512	A	G	0.815476	1008
2	rs75231118	C	A	0.0347222	1008
2	rs12465102	T	A	0.674603	1008
2	rs6744025	C	T	0.078373	1008
2	rs1434205	T	C	0.077381	1008
2	rs1434204	T	A	0.077381	1008
2	rs10207369	G	C	0.078373	1008
2	rs1529792	T	C	0.815476	1008
2	rs4144317	C	T	0.136905	1008
2	rs4144316	C	T	0.0595238	1008
2	rs10496219	G	A	0.139881	1008
2	rs61454343	G	T	0.281746	1008
2	rs10520235	C	T	0.208333	1008
2	rs6760650	C	T	0.112103	1008
2	rs6760878	G	C	0.326389	1008
2	rs58367618	G	T	0.0376984	1008
2	rs55941875	G	A	0.14881	1008
2	rs55779969	T	G	0.14881	1008
2	rs111465488	G	T	0.0625	1008
2	rs10200371	A	G	0.261905	1008
2	rs73938170	C	T	0.0357143	1008
2	rs78924597	T	C	0.14881	1008
2	rs58921527	G	A	0.0744048	1008
2	rs77338907	C	T	0.0625	1008
2	rs77975779	G	A	0.0744048	1008
2	rs77142364	C	T	0.0744048	1008
2	rs117532340	A	T	0.0426587	1008
2	rs74484167	A	G	0.0744048	1008
2	rs17016729	C	G	0.0744048	1008
2	rs78920503	A	G	0.0634921	1008
2	rs73938171	G	A	0.0367063	1008
2	rs1434203	G	C	0.0744048	1008
2	rs13415685	T	C	0.0367063	1008
2	rs55950204	A	T	0.145833	1008
2	rs77954843	C	G	0.146825	1008
2	rs12620903	T	C	0.0634921	1008
2	rs10195512	A	C	0.112103	1008
2	rs10184992	T	C	0.111111	1008
2	rs56268562	T	G	0.213294	1008
2	rs55968246	C	G	0.213294	1008
2	rs55679053	A	G	0.149802	1008
2	rs1368967	T	A	0.112103	1008
2	rs13419741	A	G	0.0367063	1008
2	rs10520236	G	A	0.112103	1008
2	rs13397704	G	A	0.112103	1008
2	rs13422993	A	G	0.112103	1008
2	rs13397923	G	A	0.0367063	1008
2	rs10202759	A	G	0.112103	1008
2	rs149719300	G	T	0.0297619	1008
2	rs28607023	C	G	0.0367063	1008
2	rs28420185	A	G	0.0367063	1008
2	rs75130187	C	T	0.0634921	1008
2	rs13401607	C	T	0.0367063	1008
2	rs13427217	A	T	0.113095	1008
2	rs13418113	T	G	0.113095	1008
2	rs13404906	G	A	0.184524	1008
2	rs145117887	C	G	0.0634921	1008
2	rs13418226	T	C	0.0763889	1008
2	rs10209455	A	G	0.0753968	1008
2	rs10186312	G	A	0.112103	1008
2	rs75575064	A	G	0.0634921	1008
2	rs17016767	T	G	0.146825	1008
2	rs17016770	T	C	0.0753968	1008
2	rs13409348	G	C	0.174603	1008
2	rs13425304	T	C	0.0367063	1008
2	rs55785428	C	T	0.146825	1008
2	rs17707159	G	C	0.146825	1008
2	rs75907868	A	T	0.0287698	1008
2	rs13412922	G	A	0.246032	1008
2	rs76003631	G	C	0.0634921	1008
2	rs13390216	A	C	0.323413	1008
2	rs13429561	T	C	0.183532	1008
2	rs17016787	T	C	0.0753968	1008
2	rs2060787	G	T	0.183532	1008
2	rs78773947	C	T	0.0625	1008
2	rs13397028	A	G	0.0744048	1008
2	rs117147622	T	G	0.0625	1008
2	rs13385415	T	A	0.320437	1008
2	rs13422936	C	T	0.320437	1008
2	rs6753953	T	A	0.320437	1008
2	rs75478079	A	G	0.146825	1008
2	rs80260415	G	A	0.0625	1008
2	rs10200167	T	C	0.0367063	1008
2	rs7598028	A	C	0.998016	1008
2	rs74938046	A	G	0.146825	1008
2	rs76243550	A	G	0.0615079	1008
2	rs13407472	C	T	0.320437	1008
2	rs13407561	C	A	0.183532	1008
2	rs17016796	G	A	0.183532	1008
2	rs13382486	A	G	0.183532	1008
2	rs17016803	T	G	0.0744048	1008
2	rs12622069	T	A	0.320437	1008
2	rs12622095	T	C	0.0625	1008
2	rs76011279	G	T	0.0744048	1008
2	rs10191895	C	A	0.184524	1008
2	rs10194339	C	A	0.0734127	1008
2	rs6757696	A	G	0.320437	1008
2	rs10207032	T	C	0.320437	1008
2	rs75624104	G	A	0.0734127	1008
2	rs7609047	A	T	0.320437	1008
2	rs17016820	G	A	0.0793651	1008
2	rs1473358	G	A	0.135913	1008
2	rs1473357	C	T	0.136905	1008
2	rs1473356	A	T	0.136905	1008
2	rs75911136	T	C	0.0625	1008
2	rs10177375	A	T	0.320437	1008
2	rs56092810	A	T	0.143849	1008
2	rs10201398	C	G	0.31746	1008
2	rs10201503	C	G	0.0367063	1008
2	rs10201771	G	A	0.31746	1008
2	rs10201858	G	T	0.180556	1008
2	rs1347307	G	A	0.0734127	1008
2	rs1347308	G	A	0.315476	1008
2	rs10520237	G	A	0.179563	1008
2	rs13388009	T	C	0.179563	1008
2	rs76112891	G	T	0.0625	1008
2	rs2861786	C	T	0.315476	1008
2	rs57197386	T	C	0.315476	1008
2	rs4852471	G	A	0.179563	1008
2	rs4852144	C	G	0.179563	1008
2	rs2060786	A	G	0.0734127	1008
2	rs76521285	T	C	0.0625	1008
2	rs13391885	T	A	0.179563	1008
2	rs13429593	G	A	0.0357143	1008
2	rs1347309	G	A	0.134921	1008
2	rs17016867	T	C	0.180556	1008
2	rs1368951	T	C	0.315476	1008
2	rs1434172	C	A	0.315476	1008
2	rs78031892	G	A	0.0625	1008
2	rs10183269	T	A	0.180556	1008
2	rs1349516	T	A	0.0724206	1008
2	rs10194732	A	G	0.180556	1008
2	rs1368966	C	T	0.0734127	1008
2	rs1434220	A	G	0.0625	1008
2	rs1434219	C	T	0.316468	1008
2	rs17016879	A	G	0.219246	1008
2	rs1434218	A	G	0.654762	1008
2	rs79687544	A	G	0.0724206	1008
2	rs117116016	C	T	0.031746	1008
2	rs17016881	G	A	0.0406746	1008
2	rs76145632	C	T	0.206349	1008
2	rs6706637	T	C	0.459325	1008
2	rs75632623	A	G	0.0406746	1008
2	rs79581561	T	C	0.0396825	1008
2	rs9309547	C	G	0.473214	1008
2	rs10179514	T	A	0.41369	1008
2	rs76148747	G	A	0.21627	1008
2	rs77408407	C	T	0.224206	1008
2	rs79418960	T	C	0.224206	1008
2	rs58556673	A	G	0.255952	1008
2	rs1434216	G	A	0.962302	1008
2	rs1434215	T	C	0.25496	1008
2	rs6547229	A	G	0.376984	1008
2	rs74476436	T	C	0.0406746	1008
2	rs1434214	G	T	0.25496	1008
2	rs73938202	G	T	0.25496	1008
2	rs1868925	C	T	0.28869	1008
2	rs73940503	A	G	0.292659	1008
2	rs1434213	G	A	0.374008	1008
2	rs74887651	T	G	0.0376984	1008
2	rs10176597	G	A	0.0813492	1008
2	rs6707138	C	T	0.376984	1008
2	rs1347312	A	G	0.376984	1008
2	rs13420654	A	G	0.0813492	1008
2	rs79854578	T	A	0.25496	1008
2	rs1469763	G	A	0.267857	1008
2	rs10192881	T	C	0.375992	1008
2	rs59763261	G	A	0.253968	1008
2	rs1003256	G	C	0.28869	1008
2	rs117019670	C	T	0.0297619	1008
2	rs10186222	C	T	0.00198413	1008
2	rs78228207	T	C	0.0376984	1008
2	rs10496221	T	C	0.291667	1008
2	rs17016899	G	A	0.253968	1008
2	rs13431569	A	G	0.00297619	1008
2	rs117775019	T	C	0.0406746	1008
2	rs34035054	C	T	0.28869	1008
2	rs10171893	C	T	0.00297619	1008
2	rs1349515	C	G	0.668651	1008
2	rs80325847	A	G	0.291667	1008
2	rs34374139	G	T	0.376984	1008
2	rs61314887	C	T	0.376984	1008
2	rs17016907	G	A	0.253968	1008
2	rs6706202	C	T	0.376984	1008
2	rs921466	G	A	0.376984	1008
2	rs74967923	C	T	0.046627	1008
2	rs6547230	C	A	0.631944	1008
2	rs1991920	A	G	0.00396825	1008
2	rs1434212	A	G	0.455357	1008
2	rs1368965	C	A	0.633929	1008
2	rs113877821	C	G	0.0396825	1008
2	rs58946546	C	T	0.0823413	1008
2	rs113567005	G	A	0.0297619	1008
2	rs141166462	C	T	0.0734127	1008
2	rs75948291	T	C	0.0892857	1008
2	rs377019291	G	C	0.0347222	1008
2	rs35067842	C	A	0.406746	1008
2	rs11126711	G	A	0.989087	1008
2	rs11683642	C	A	0.257937	1008
2	rs7569369	C	T	0.358135	1008
2	rs1368964	A	T	0.37004	1008
2	rs55774537	C	G	0.373016	1008
2	rs67941513	C	T	0.224206	1008
2	rs148117374	C	T	0.0257937	1008
2	rs77336538	T	C	0.0208333	1008
2	rs4143798	G	A	0.359127	1008
2	rs6754443	A	T	0.359127	1008
2	rs76063800	T	C	0.373016	1008
2	rs11126712	C	T	0.256944	1008
2	rs7603383	A	G	0.347222	1008
2	rs1434211	A	G	0.974206	1008
2	rs11886884	A	G	0.0337302	1008
2	rs4852472	C	T	0.256944	1008
2	rs75514595	A	T	0.347222	1008
2	rs57687273	A	G	0.347222	1008
2	rs1434210	G	C	0.604167	1008
2	rs1434209	G	A	0.974206	1008
2	rs4852473	A	G	0.37004	1008
2	rs56048430	G	T	0.34623	1008
2	rs1368963	T	C	0.617063	1008
2	rs1434208	C	T	0.264881	1008
2	rs56164216	C	G	0.34623	1008
2	rs55948680	G	C	0.34623	1008
2	rs117516012	G	A	0.0367063	1008
2	rs11894048	C	T	0.974206	1008
2	rs61078967	A	C	0.34623	1008
2	rs726237	G	C	0.709325	1008
2	rs726236	T	C	0.35119	1008
2	rs726235	A	G	0.352183	1008
2	rs6725108	C	A	0.34623	1008
2	rs6725564	G	A	0.34623	1008
2	rs6754231	A	G	0.352183	1008
2	rs6754241	A	G	0.363095	1008
2	rs1434181	G	T	0.363095	1008
2	rs1434180	G	A	0.974206	1008
2	rs80317828	C	G	0.34623	1008
2	rs6729999	C	T	0.031746	1008
2	rs186132449	G	A	0.0257937	1008
2	rs11678470	A	T	0.34623	1008
2	rs6734043	G	A	0.989087	1008
2	rs139162394	A	C	0.0367063	1008
2	rs11126713	C	G	0.25496	1008
2	rs6752864	T	G	0.963294	1008
2	rs62156624	A	G	0.362103	1008
2	rs12996920	T	C	0.362103	1008
2	rs11676248	T	C	0.25496	1008
2	rs10183790	A	G	0.963294	1008
2	rs1434179	T	C	0.963294	1008
2	rs6745823	C	A	0.253968	1008
2	rs966878	A	C	0.963294	1008
2	rs149130460	G	A	0.0367063	1008
2	rs6749910	C	T	0.347222	1008
2	rs4852474	G	T	0.963294	1008
2	rs1434178	C	T	0.963294	1008
2	rs1434177	C	T	0.362103	1008
2	rs1434176	G	A	0.362103	1008
2	rs6754130	G	A	0.253968	1008
2	rs6753944	C	T	0.253968	1008
2	rs56057799	T	C	0.00198413	1008
2	rs79217373	G	A	0.34623	1008
2	rs76959339	G	T	0.34623	1008
2	rs77988739	A	T	0.0248016	1008
2	rs35965251	G	C	0.353175	1008
2	rs55781633	C	T	0.0337302	1008
2	rs12620843	T	C	0.25496	1008
2	rs79598389	C	T	0.0257937	1008
2	rs11894046	G	A	0.0813492	1008
2	rs12713984	G	A	0.25496	1008
2	rs6749320	A	G	0.96627	1008
2	rs68155632	A	G	0.271825	1008
2	rs17016923	A	G	0.25496	1008
2	rs11897194	G	A	0.25496	1008
2	rs76956071	T	C	0.0376984	1008
2	rs56349222	T	C	0.355159	1008
2	rs13011795	A	G	0.604167	1008
2	rs13012018	A	G	0.25496	1008
2	rs116908966	A	G	0.0376984	1008
2	rs113296357	G	C	0.348214	1008
2	rs145601362	G	T	0.348214	1008
2	rs4852475	C	T	0.968254	1008
2	rs4852476	G	A	0.968254	1008
2	rs7589831	G	A	0.253968	1008
2	rs4852477	A	C	0.968254	1008
2	rs4852478	C	T	0.968254	1008
2	rs6712199	A	T	0.364087	1008
2	rs6741128	G	T	0.354167	1008
2	rs140962630	A	G	0.0248016	1008
2	rs6715342	A	T	0.968254	1008
2	rs1347310	G	A	0.354167	1008
2	rs10210175	C	A	0.253968	1008
2	rs6706018	T	C	0.354167	1008
2	rs10210640	G	A	0.253968	1008
2	rs1821418	C	T	0.349206	1008
2	rs1821417	A	T	0.349206	1008
2	rs1434175	G	A	0.253968	1008
2	rs1434174	G	C	0.253968	1008
2	rs6753118	G	T	0.354167	1008
2	rs17759703	C	G	0.0238095	1008
2	rs1434173	A	G	0.348214	1008
2	rs4852479	T	C	0.967262	1008
2	rs1897782	T	G	0.967262	1008
2	rs2167391	T	C	0.967262	1008
2	rs67489944	G	A	0.285714	1008
2	rs4143799	G	A	0.627976	1008
2	rs4143797	T	C	0.342262	1008
2	rs4296451	C	T	0.685516	1008
2	rs17016952	C	T	0.0218254	1008
2	rs149356386	T	C	0.0238095	1008
2	rs193266817	C	A	0.00992063	1008
2	rs146483777	C	G	0.0238095	1008
2	rs1159180	T	C	0.664683	1008
2	rs6547231	G	A	0.0376984	1008
2	rs6547232	T	G	0.659722	1008
2	rs6759155	C	T	0.598214	1008
2	rs146927577	C	T	0.0406746	1008
2	rs4852145	T	C	0.638889	1008
2	rs9309549	C	T	0.638889	1008
2	rs2861785	A	G	0.638889	1008
2	rs7584429	A	G	0.0386905	1008
2	rs1901339	C	T	0.638889	1008
2	rs1901338	A	C	0.638889	1008
2	rs1901337	G	C	0.638889	1008
2	rs4852480	A	T	0.638889	1008
2	rs4852481	T	G	0.638889	1008
2	rs4852482	A	G	0.638889	1008
2	rs6710215	C	T	0.189484	1008
2	rs143379187	T	C	0.0347222	1008
2	rs4852483	G	A	0.638889	1008
2	rs4852484	G	A	0.638889	1008
2	rs5027450	T	A	0.189484	1008
2	rs2167390	T	C	0.638889	1008
2	rs62159365	C	T	0.0228175	1008
2	rs2122862	T	C	0.78373	1008
2	rs2122861	T	A	0.78373	1008
2	rs960601	T	C	0.761905	1008
2	rs74894803	C	T	0.0297619	1008
2	rs987318	A	G	0.760913	1008
2	rs12622864	A	T	0.760913	1008
2	rs7595284	A	C	0.760913	1008
2	rs11683598	G	A	0.357143	1008
2	rs4491745	C	T	0.78373	1008
2	rs12053528	A	G	0.146825	1008
2	rs11126715	T	G	0.760913	1008
2	rs563609882	C	A	0.031746	1008
2	rs78124716	A	C	0.0238095	1008
2	rs74930708	T	C	0.170635	1008
2	rs79943312	G	C	0.170635	1008
2	rs6547233	C	T	0.365079	1008
2	rs6733510	A	C	0.385913	1008
2	rs6704904	G	T	0.751984	1008
2	rs6720349	T	C	0.760913	1008
2	rs77046887	A	G	0.0297619	1008
2	rs11126720	A	G	0.743056	1008
2	rs58443300	C	T	0.0297619	1008
2	rs17760461	G	A	0.176587	1008
2	rs11679898	C	G	0.358135	1008
2	rs11691007	A	G	0.766865	1008
2	rs11126721	T	C	0.74504	1008
2	rs148844426	A	G	0.0416667	1008
2	rs6709902	G	A	0.294643	1008
2	rs151290059	A	G	0.030754	1008
2	rs6741335	A	G	0.74504	1008
2	rs6713159	G	A	0.74504	1008
2	rs6728857	T	G	0.74504	1008
2	rs17017020	A	G	0.146825	1008
2	rs7567918	C	T	0.768849	1008
2	rs17017022	G	A	0.0545635	1008
2	rs142921392	A	G	0.0396825	1008
2	rs6547234	C	T	0.654762	1008
2	rs6547235	T	A	0.654762	1008
2	rs7568908	G	T	0.0238095	1008
2	rs6746282	A	G	0.0684524	1008
2	rs6547236	G	C	0.654762	1008
2	rs117187698	G	A	0.0585317	1008
2	rs117599992	G	A	0.0605159	1008
2	rs116881814	G	A	0.0863095	1008
2	rs17709828	A	G	0.752976	1008
2	rs13000944	G	C	0.752976	1008
2	rs10171522	A	C	0.302579	1008
2	rs11126722	T	C	0.479167	1008
2	rs185908484	G	A	0.0119048	1008
2	rs6748756	T	C	0.479167	1008
2	rs35382112	C	G	0.140873	1008
2	rs35185935	C	A	0.27381	1008
2	rs6720734	G	A	0.14881	1008
2	rs1562887	C	G	0.272817	1008
2	rs78031276	G	T	0.145833	1008
2	rs6760253	A	G	0.0277778	1008
2	rs995772	G	T	0.781746	1008
2	rs11690487	C	T	0.0694444	1008
2	rs6751052	T	G	0.487103	1008
2	rs11883991	T	C	0.030754	1008
2	rs78992262	G	T	0.183532	1008
2	rs2902073	C	T	0.5	1008
2	rs2861844	C	T	0.954365	1008
2	rs1376618	G	C	0.954365	1008
2	rs17710053	C	T	0.0744048	1008
2	rs6547237	C	T	0.954365	1008
2	rs1901336	A	G	0.954365	1008
2	rs1901335	T	C	0.956349	1008
2	rs1451540	A	G	0.919643	1008
2	rs4852146	C	T	0.759921	1008
2	rs76730488	C	T	0.031746	1008
2	rs7606450	T	A	0.93254	1008
2	rs1540544	G	T	0.299603	1008
2	rs34589143	A	C	0.233135	1008
2	rs1376616	A	G	0.217262	1008
2	rs1584667	C	A	0.93254	1008
2	rs1584666	A	G	0.93254	1008
2	rs2167388	T	A	0.217262	1008
2	rs7424651	G	C	0.145833	1008
2	rs7599457	C	T	0.165675	1008
2	rs7573401	A	G	0.93254	1008
2	rs4852147	A	G	0.93254	1008
2	rs2198159	C	T	0.93254	1008
2	rs1584665	G	A	0.93254	1008
2	rs1451539	A	T	0.93254	1008
2	rs10192424	A	T	0.383929	1008
2	rs10181774	T	C	0.40377	1008
2	rs12613434	C	T	0.0972222	1008
2	rs12613607	G	A	0.228175	1008
2	rs55755442	A	G	0.171627	1008
2	rs1947309	T	G	0.93254	1008
2	rs77019712	G	A	0.0714286	1008
2	rs4852148	T	G	0.93254	1008
2	rs10496222	A	C	0.0714286	1008
2	rs9679249	A	T	0.931548	1008
2	rs2861843	A	C	0.964286	1008
2	rs11691832	A	G	0.228175	1008
2	rs2100290	A	G	0.384921	1008
2	rs36089022	T	C	0.206349	1008
2	rs2084746	T	G	0.172619	1008
2	rs2084747	A	T	0.393849	1008
2	rs2084748	T	A	0.37004	1008
2	rs116910011	A	G	0.0664683	1008
2	rs896372	T	A	0.339286	1008
2	rs1574417	C	G	0.031746	1008
2	rs114630479	G	A	0.0267857	1008
2	rs17017045	C	A	0.237103	1008
2	rs1376619	A	T	0.350198	1008
2	rs191566269	G	T	0.0327381	1008
2	rs6547239	G	A	0.705357	1008
2	rs6730209	A	G	0.0793651	1008
2	rs186653593	G	T	0.180556	1008
2	rs113301158	C	G	0.246032	1008
2	rs150560210	A	T	0.0287698	1008
2	rs139575049	T	G	0.0287698	1008
2	rs149733577	T	C	0.0595238	1008
2	rs12992126	A	T	0.335317	1008
2	rs13018931	T	C	0.33631	1008
2	rs35680439	T	A	0.352183	1008
2	rs55673720	T	C	0.0337302	1008
2	rs6729214	C	G	0.337302	1008
2	rs6729991	C	T	0.335317	1008
2	rs11126723	G	A	0.335317	1008
2	rs56919886	C	T	0.0744048	1008
2	rs12623875	T	C	0.335317	1008
2	rs77674350	G	A	0.0892857	1008
2	rs13384184	T	C	0.6875	1008
2	rs28382400	A	G	0.0287698	1008
2	rs12467815	A	G	0.367063	1008
2	rs12475984	C	T	0.338294	1008
2	rs10520239	T	C	0.338294	1008
2	rs10496223	G	A	0.338294	1008
2	rs12617491	C	T	0.338294	1008
2	rs12052890	G	A	0.0287698	1008
2	rs76425390	G	A	0.0257937	1008
2	rs13016672	T	C	0.338294	1008
2	rs78958087	C	T	0.0287698	1008
2	rs12990120	C	G	0.338294	1008
2	rs148760928	T	C	0.014881	1008
2	rs6724016	G	A	0.338294	1008
2	rs6724017	G	A	0.659722	1008
2	rs6724207	G	A	0.338294	1008
2	rs6724222	G	A	0.338294	1008
2	rs6739405	T	C	0.338294	1008
2	rs78871476	T	C	0.0843254	1008
2	rs10193493	G	C	0.668651	1008
2	rs79840024	A	C	0.0843254	1008
2	rs11126724	G	A	0.338294	1008
2	rs11126725	T	A	0.338294	1008
2	rs17017060	T	C	0.338294	1008
2	rs17761670	T	C	0.0327381	1008
2	rs17017062	A	G	0.174603	1008
2	rs75112076	C	A	0.0188492	1008
2	rs1020543	G	A	0.675595	1008
2	rs1986232	A	G	0.363095	1008
2	rs79806565	A	G	0.030754	1008
2	rs1376621	A	G	0.425595	1008
2	rs1376620	T	C	0.394841	1008
2	rs12469828	A	G	0.400794	1008
2	rs144478624	C	G	0.00793651	1008
2	rs186736714	A	G	0.0168651	1008
2	rs12478921	G	A	0.367063	1008
2	rs59293711	A	C	0.030754	1008
2	rs12478947	G	A	0.399802	1008
2	rs10865443	G	A	0.383929	1008
2	rs76269935	G	A	0.030754	1008
2	rs13409453	A	G	0.0347222	1008
2	rs34824031	A	G	0.353175	1008
2	rs6547240	G	A	0.694444	1008
2	rs12472215	A	T	0.354167	1008
2	rs79073350	G	A	0.122024	1008
2	rs17017080	A	G	0.353175	1008
2	rs62156960	T	G	0.133929	1008
2	rs11126726	G	A	0.125992	1008
2	rs11126727	G	A	0.353175	1008
2	rs11126728	T	C	0.127976	1008
2	rs67176834	T	A	0.031746	1008
2	rs75112645	T	G	0.124008	1008
2	rs6742990	C	T	0.369048	1008
2	rs6714400	A	G	0.369048	1008
2	rs6714410	A	G	0.369048	1008
2	rs17017088	T	A	0.369048	1008
2	rs72820631	T	G	0.131944	1008
2	rs62156962	G	A	0.369048	1008
2	rs79338727	G	A	0.030754	1008
2	rs6722266	A	G	0.630952	1008
2	rs6751188	G	A	0.353175	1008
2	rs17017091	C	T	0.0347222	1008
2	rs11126730	C	A	0.35119	1008
2	rs77892635	A	G	0.127976	1008
2	rs6751596	C	T	0.353175	1008
2	rs6709617	T	C	0.369048	1008
2	rs6751959	G	A	0.353175	1008
2	rs6754949	G	A	0.353175	1008
2	rs76345422	T	A	0.127976	1008
2	rs62156991	G	T	0.353175	1008
2	rs6755695	G	A	0.694444	1008
2	rs55784904	A	G	0.353175	1008
2	rs10496224	C	T	0.353175	1008
2	rs10496225	T	A	0.353175	1008
2	rs75586395	T	G	0.030754	1008
2	rs10496226	G	A	0.353175	1008
2	rs1451542	G	T	0.694444	1008
2	rs1159598	A	G	0.62996	1008
2	rs79307385	T	C	0.030754	1008
2	rs1159597	A	G	0.707341	1008
2	rs13017219	A	G	0.353175	1008
2	rs11126731	G	A	0.353175	1008
2	rs1993101	T	A	0.121032	1008
2	rs74676696	T	C	0.0257937	1008
2	rs17040656	T	A	0.369048	1008
2	rs62156994	G	C	0.369048	1008
2	rs62156995	C	G	0.369048	1008
2	rs35490405	A	G	0.34623	1008
2	rs76190704	A	G	0.030754	1008
2	rs68020952	C	T	0.0297619	1008
2	rs12470078	T	C	0.376984	1008
2	rs80321908	A	G	0.123016	1008
2	rs7574158	T	C	0.0337302	1008
2	rs74449365	C	A	0.0337302	1008
2	rs62156998	G	A	0.110119	1008
2	rs117985937	T	C	0.0367063	1008
2	rs7564015	G	A	0.621032	1008
2	rs117280382	C	T	0.0128968	1008
2	rs10496227	C	A	0.0297619	1008
2	rs76941081	C	T	0.125992	1008
2	rs17017126	G	A	0.0962302	1008
2	rs77860227	T	A	0.030754	1008
2	rs17017128	G	A	0.112103	1008
2	rs1451543	G	A	0.356151	1008
2	rs62156999	C	T	0.112103	1008
2	rs10445954	C	T	0.0297619	1008
2	rs76071216	C	T	0.125992	1008
2	rs72820639	A	G	0.112103	1008
2	rs76563811	A	G	0.030754	1008
2	rs75334005	A	T	0.0228175	1008
2	rs993607	G	A	0.352183	1008
2	rs62157000	G	T	0.112103	1008
2	rs10520241	A	G	0.126984	1008
2	rs12623907	T	C	0.369048	1008
2	rs11898656	C	T	0.0297619	1008
2	rs146837142	C	T	0.030754	1008
2	rs117449580	T	C	0.0228175	1008
2	rs1562889	T	G	0.703373	1008
2	rs1562890	T	A	0.030754	1008
2	rs788676	A	T	0.670635	1008
2	rs1122268	T	A	0.368056	1008
2	rs442291	T	C	0.654762	1008
2	rs17017148	A	G	0.030754	1008
2	rs79913425	C	T	0.0337302	1008
2	rs588259	G	A	0.354167	1008
2	rs80084719	C	T	0.030754	1008
2	rs80013148	A	G	0.125	1008
2	rs17017150	C	T	0.113095	1008
2	rs678206	A	G	0.672619	1008
2	rs376763	C	G	0.357143	1008
2	rs416985	T	C	0.373016	1008
2	rs621074	A	G	0.402778	1008
2	rs79053479	A	C	0.0228175	1008
2	rs422478	T	C	0.356151	1008
2	rs406471	C	T	0.384921	1008
2	rs383974	T	A	0.384921	1008
2	rs60485287	A	G	0.12004	1008
2	rs406135	G	A	0.380952	1008
2	rs58260694	G	A	0.0297619	1008
2	rs388990	A	T	0.354167	1008
2	rs6751099	A	G	0.130952	1008
2	rs6738316	T	G	0.130952	1008
2	rs6723256	C	G	0.125992	1008
2	rs62157003	T	C	0.123016	1008
2	rs115586647	G	A	0.0297619	1008
2	rs1430635	C	T	0.123016	1008
2	rs60000556	G	A	0.250992	1008
2	rs399885	A	C	0.491071	1008
2	rs66867206	A	G	0.0297619	1008
2	rs401644	G	C	0.71131	1008
2	rs80074145	C	T	0.123016	1008
2	rs112420798	C	T	0.0297619	1008
2	rs410120	G	A	0.628968	1008
2	rs17763230	A	C	0.0297619	1008
2	rs1868924	C	A	0.630952	1008
2	rs6754110	T	C	0.251984	1008
2	rs417597	T	C	0.37004	1008
2	rs67125437	T	G	0.0605159	1008
2	rs1864548	T	C	0.311508	1008
2	rs72820648	C	G	0.0297619	1008
2	rs74385225	G	T	0.030754	1008
2	rs138199673	G	T	0.0287698	1008
2	rs75114335	T	C	0.127976	1008
2	rs141622559	C	G	0.00694444	1008
2	rs77026801	A	C	0.127976	1008
2	rs188134493	G	C	0.0198413	1008
2	rs116966994	C	A	0.0257937	1008
2	rs62157006	G	A	0.0585317	1008
2	rs1652685	A	T	0.678571	1008
2	rs66827506	A	G	0.125	1008
2	rs118037720	T	A	0.0228175	1008
2	rs146883109	G	C	0.0406746	1008
2	rs117848709	A	G	0.127976	1008
2	rs1669059	T	C	0.676587	1008
2	rs140968084	C	G	0.127976	1008
2	rs1669060	C	T	0.369048	1008
2	rs138795375	T	C	0.127976	1008
2	rs182110367	A	G	0.0863095	1008
2	rs187261084	G	T	0.127976	1008
2	rs7560663	T	C	0.0575397	1008
2	rs426508	T	G	0.367063	1008
2	rs117957469	G	A	0.125992	1008
2	rs387337	C	T	0.524802	1008
2	rs146378490	C	T	0.030754	1008
2	rs139404991	G	A	0.125992	1008
2	rs2099206	G	T	0.0595238	1008
2	rs145145238	T	C	0.125992	1008
2	rs111569286	A	G	0.155754	1008
2	rs147898582	T	C	0.125992	1008
2	rs141678089	G	T	0.0287698	1008
2	rs146983662	A	G	0.0297619	1008
2	rs364433	T	C	0.369048	1008
2	rs112021029	G	T	0.0297619	1008
2	rs150406812	G	A	0.369048	1008
2	rs112687579	C	T	0.0575397	1008
2	rs137934441	T	C	0.046627	1008
2	rs113240815	A	G	0.0297619	1008
2	rs9789509	A	G	0.125992	1008
2	rs77524480	C	T	0.030754	1008
2	rs9789729	C	A	0.125	1008
2	rs9789752	G	A	0.125	1008
2	rs151218062	C	T	0.046627	1008
2	rs451090	T	C	0.375	1008
2	rs7598481	C	T	0.249008	1008
2	rs78122150	G	A	0.0297619	1008
2	rs445551	G	A	0.405754	1008
2	rs445812	G	A	0.375992	1008
2	rs446017	G	A	0.405754	1008
2	rs654107	T	C	0.717262	1008
2	rs184650077	G	A	0.0257937	1008
2	rs616959	T	C	0.715278	1008
2	rs60370846	A	G	0.125992	1008
2	rs2250247	G	C	0.436508	1008
2	rs2250249	G	A	0.531746	1008
2	rs78723457	A	G	0.125992	1008
2	rs364515	A	G	0.684524	1008
2	rs1864549	C	A	0.122024	1008
2	rs1864550	T	C	0.308532	1008
2	rs76618099	G	C	0.125992	1008
2	rs400482	A	G	0.375992	1008
2	rs115966895	T	G	0.0297619	1008
2	rs452625	G	A	0.375992	1008
2	rs11887972	C	T	0.277778	1008
2	rs372516	T	C	0.683532	1008
2	rs425175	A	G	0.683532	1008
2	rs370373	G	A	0.683532	1008
2	rs449529	C	A	0.375992	1008
2	rs449552	C	A	0.375992	1008
2	rs386271	T	C	0.375992	1008
2	rs1430636	G	A	0.624008	1008
2	rs6713144	G	C	0.149802	1008
2	rs4852149	A	G	0.624008	1008
2	rs4852490	C	G	0.624008	1008
2	rs4852491	T	C	0.624008	1008
2	rs78281666	T	C	0.127976	1008
2	rs4852492	C	T	0.34623	1008
2	rs62141408	A	G	0.149802	1008
2	rs4852493	C	G	0.316468	1008
2	rs78246625	A	T	0.127976	1008
2	rs76760741	A	G	0.030754	1008
2	rs149558912	A	G	0.0287698	1008
2	rs6717316	G	A	0.347222	1008
2	rs12620205	T	C	0.475198	1008
2	rs74725409	A	G	0.127976	1008
2	rs10193691	A	G	0.475198	1008
2	rs12616530	T	C	0.475198	1008
2	rs10496228	A	G	0.475198	1008
2	rs13405677	T	C	0.475198	1008
2	rs78513887	C	T	0.127976	1008
2	rs1963398	A	G	0.473214	1008
2	rs2902061	G	A	0.473214	1008
2	rs17040658	A	G	0.152778	1008
2	rs6547242	G	A	0.624008	1008
2	rs7570469	C	T	0.472222	1008
2	rs17712817	G	A	0.0297619	1008
2	rs76191937	C	T	0.0178571	1008
2	rs4458235	A	T	0.347222	1008
2	rs60539849	G	A	0.0297619	1008
2	rs60619539	C	G	0.0297619	1008
2	rs76996499	T	G	0.126984	1008
2	rs6731800	C	T	0.149802	1008
2	rs723932	A	G	0.286706	1008
2	rs723933	T	C	0.624008	1008
2	rs67653609	C	T	0.0297619	1008
2	rs723934	A	G	0.31746	1008
2	rs4586650	A	C	0.622024	1008
2	rs145632599	G	T	0.126984	1008
2	rs138221923	G	A	0.125	1008
2	rs6736575	C	T	0.28373	1008
2	rs142821319	T	C	0.0228175	1008
2	rs17712948	C	T	0.0297619	1008
2	rs74861359	A	G	0.127976	1008
2	rs62141413	C	T	0.180556	1008
2	rs78434040	A	G	0.126984	1008
2	rs117425288	C	T	0.125	1008
2	rs75127523	G	A	0.125	1008
2	rs7371189	A	G	0.622024	1008
2	rs117495898	T	C	0.127976	1008
2	rs78846762	A	C	0.125	1008
2	rs17763859	G	A	0.314484	1008
2	rs11900604	T	G	0.151786	1008
2	rs74496294	A	T	0.125992	1008
2	rs75170341	A	G	0.124008	1008
2	rs150202747	G	T	0.0238095	1008
2	rs60486368	G	T	0.152778	1008
2	rs77356288	C	T	0.124008	1008
2	rs77062041	C	T	0.124008	1008
2	rs75855324	T	C	0.125	1008
2	rs59422016	T	C	0.125992	1008
2	rs75128418	G	A	0.125	1008
2	rs76846841	C	T	0.125	1008
2	rs1030543	G	T	0.308532	1008
2	rs77792510	G	A	0.125	1008
2	rs76361171	G	A	0.125	1008
2	rs1430637	C	A	0.314484	1008
2	rs142271728	A	G	0.125992	1008
2	rs151259040	G	A	0.0208333	1008
2	rs11902298	C	T	0.030754	1008
2	rs75301154	A	C	0.125992	1008
2	rs2017715	T	C	0.315476	1008
2	rs80293614	T	C	0.125	1008
2	rs79815769	G	A	0.125	1008
2	rs142936760	A	G	0.146825	1008
2	rs1116974	G	A	0.550595	1008
2	rs145680830	A	G	0.0238095	1008
2	rs75417940	T	A	0.149802	1008
2	rs80013688	G	T	0.147817	1008
2	rs78625339	A	T	0.14881	1008
2	rs189881320	C	A	0.031746	1008
2	rs147687669	T	A	0.0287698	1008
2	rs4852494	T	G	0.14881	1008
2	rs142482843	T	C	0.0386905	1008
2	rs189154095	A	G	0.00793651	1008
2	rs1430640	T	C	0.150794	1008
2	rs1430638	C	T	0.577381	1008
2	rs60296843	G	A	0.0287698	1008
2	rs13429335	C	A	0.298611	1008
2	rs79569182	C	T	0.0873016	1008
2	rs79977066	G	A	0.0982143	1008
2	rs74452203	G	A	0.199405	1008
2	rs79095387	G	A	0.142857	1008
2	rs79675249	G	C	0.0555556	1008
2	rs7559674	T	G	0.65377	1008
2	rs78840139	C	T	0.142857	1008
2	rs75065619	G	A	0.142857	1008
2	rs75641345	G	T	0.142857	1008
2	rs76798611	T	C	0.142857	1008
2	rs76748575	A	G	0.0565476	1008
2	rs74854899	G	A	0.142857	1008
2	rs77093782	T	C	0.142857	1008
2	rs75973030	T	C	0.0565476	1008
2	rs1030542	C	G	0.652778	1008
2	rs10183594	T	C	0.200397	1008
2	rs10183606	T	C	0.144841	1008
2	rs77529090	C	T	0.0565476	1008
2	rs10174418	G	A	0.199405	1008
2	rs79824338	T	A	0.0565476	1008
2	rs145028830	A	C	0.047619	1008
2	rs13418721	A	G	0.200397	1008
2	rs13393545	G	C	0.200397	1008
2	rs13393361	C	A	0.200397	1008
2	rs10177667	C	T	0.199405	1008
2	rs2033336	G	A	0.650794	1008
2	rs143489746	A	T	0.142857	1008
2	rs4337495	T	C	0.383929	1008
2	rs10178330	G	A	0.199405	1008
2	rs10181354	C	A	0.200397	1008
2	rs17017222	C	T	0.199405	1008
2	rs10196856	T	C	0.199405	1008
2	rs13404235	C	T	0.199405	1008
2	rs34077378	A	C	0.383929	1008
2	rs13413680	A	T	0.199405	1008
2	rs7605358	G	C	0.651786	1008
2	rs10186009	T	C	0.199405	1008
2	rs10186573	T	C	0.199405	1008
2	rs35452167	A	G	0.382937	1008
2	rs13409244	T	C	0.142857	1008
2	rs7563118	C	G	0.582341	1008
2	rs75918212	A	C	0.0178571	1008
2	rs7589955	A	T	0.383929	1008
2	rs4852150	C	A	0.383929	1008
2	rs77885964	T	C	0.0436508	1008
2	rs79285146	G	T	0.143849	1008
2	rs73938715	T	C	0.200397	1008
2	rs188610277	C	G	0.0357143	1008
2	rs117372093	T	A	0.015873	1008
2	rs79540517	C	T	0.0565476	1008
2	rs13413674	G	A	0.21627	1008
2	rs72921154	C	T	0.0714286	1008
2	rs72921155	A	G	0.0714286	1008
2	rs72921156	A	G	0.0714286	1008
2	rs76872414	C	G	0.0575397	1008
2	rs1430639	T	A	0.655754	1008
2	rs78839255	G	A	0.145833	1008
2	rs4852497	G	T	0.594246	1008
2	rs7586407	G	A	0.014881	1008
2	rs59852135	A	G	0.0714286	1008
2	rs147932814	T	G	0.0248016	1008
2	rs78918815	A	G	0.0575397	1008
2	rs4146914	C	T	0.0565476	1008
2	rs112975933	T	C	0.0138889	1008
2	rs13386438	A	T	0.0704365	1008
2	rs12713988	T	G	0.391865	1008
2	rs1367396	A	G	0.0565476	1008
2	rs1367397	A	G	0.0565476	1008
2	rs1583148	T	G	0.669643	1008
2	rs77338383	A	G	0.0565476	1008
2	rs116354522	G	C	0.00992063	1008
2	rs140560033	G	T	0.0347222	1008
2	rs77040107	C	G	0.0565476	1008
2	rs72921161	A	G	0.126984	1008
2	rs10205858	C	T	0.65377	1008
2	rs10206130	G	T	0.654762	1008
2	rs72921165	C	T	0.0704365	1008
2	rs2052950	G	C	0.0724206	1008
2	rs78072288	T	C	0.0565476	1008
2	rs116887124	A	G	0.0565476	1008
2	rs12616034	T	C	0.127976	1008
2	rs79839199	A	G	0.0565476	1008
2	rs13014954	C	T	0.380952	1008
2	rs116686276	G	A	0.0565476	1008
2	rs117666469	T	C	0.146825	1008
2	rs117924602	A	C	0.0565476	1008
2	rs1583149	G	A	0.59623	1008
2	rs35349883	G	A	0.0704365	1008
2	rs6745583	G	T	0.0704365	1008
2	rs6716948	A	T	0.0704365	1008
2	rs72921172	C	T	0.0704365	1008
2	rs79256099	C	T	0.0168651	1008
2	rs72921174	A	G	0.0138889	1008
2	rs6707703	T	C	0.214286	1008
2	rs75354420	T	A	0.143849	1008
2	rs13385482	G	A	0.603175	1008
2	rs140494314	G	A	0.0238095	1008
2	rs72921176	A	G	0.0138889	1008
2	rs55790837	C	T	0.0138889	1008
2	rs11897248	A	G	0.384921	1008
2	rs13389812	C	T	0.162698	1008
2	rs6719738	T	C	0.675595	1008
2	rs6761786	C	T	0.443452	1008
2	rs78355411	A	G	0.0565476	1008
2	rs6547243	T	C	0.605159	1008
2	rs79635436	G	A	0.0565476	1008
2	rs79490614	G	A	0.162698	1008
2	rs78520964	C	T	0.0138889	1008
2	rs11681330	C	T	0.0565476	1008
2	rs13425485	A	G	0.674603	1008
2	rs149692790	C	T	0.162698	1008
2	rs28661737	C	A	0.616071	1008
2	rs67690279	G	A	0.0575397	1008
2	rs11126735	G	A	0.0694444	1008
2	rs79670359	G	T	0.0565476	1008
2	rs13404025	C	G	0.511905	1008
2	rs13429553	A	G	0.511905	1008
2	rs4852498	T	C	0.505952	1008
2	rs78693243	A	G	0.16369	1008
2	rs55946106	C	A	0.450397	1008
2	rs10185884	T	C	0.4375	1008
2	rs200882234	C	T	0.0238095	1008
2	rs6707507	G	A	0.435516	1008
2	rs1864551	G	A	0.0684524	1008
2	rs6707658	C	T	0.667659	1008
2	rs78159219	C	A	0.0128968	1008
2	rs10180019	G	A	0.666667	1008
2	rs17764331	A	G	0.0565476	1008
2	rs6716273	G	A	0.430556	1008
2	rs112553083	G	A	0.00992063	1008
2	rs1367398	A	G	0.508929	1008
2	rs1835430	C	T	0.508929	1008
2	rs79300258	G	A	0.0277778	1008
2	rs17017233	T	C	0.508929	1008
2	rs28447361	C	T	0.508929	1008
2	rs10176340	A	G	0.0277778	1008
2	rs6707264	A	C	0.616071	1008
2	rs1367399	C	T	0.712302	1008
2	rs200652345	C	T	0.0912698	1008
2	rs10165117	A	C	0.0267857	1008
2	rs10201474	T	C	0.131944	1008
2	rs7576467	C	T	0.236111	1008
2	rs880813	C	A	0.655754	1008
2	rs891513	C	G	0.0138889	1008
2	rs7576912	C	T	0.509921	1008
2	rs7597912	T	C	0.710317	1008
2	rs79072724	G	T	0.0912698	1008
2	rs73938721	A	G	0.0277778	1008
2	rs1583150	G	T	0.656746	1008
2	rs6710198	A	G	0.578373	1008
2	rs13397628	A	G	0.727183	1008
2	rs7588649	G	A	0.0138889	1008
2	rs118023388	A	G	0.0337302	1008
2	rs56110026	G	A	0.0684524	1008
2	rs55736343	A	T	0.0684524	1008
2	rs17017249	C	T	0.267857	1008
2	rs76023661	A	G	0.121032	1008
2	rs2566539	T	G	0.727183	1008
2	rs2685159	A	G	0.512897	1008
2	rs150764569	A	G	0.014881	1008
2	rs78801623	G	C	0.12004	1008
2	rs2685162	T	C	0.564484	1008
2	rs1972755	T	C	0.749008	1008
2	rs77629288	A	C	0.134921	1008
2	rs1430641	C	G	0.566468	1008
2	rs17017258	A	G	0.215278	1008
2	rs2052952	A	G	0.742063	1008
2	rs2566540	A	T	0.742063	1008
2	rs144724847	A	C	0.046627	1008
2	rs79934818	T	A	0.118056	1008
2	rs556545255	A	T	0.0486111	1008
2	rs1971766	A	G	0.602183	1008
2	rs146908720	T	A	0.134921	1008
2	rs145986067	G	A	0.0178571	1008
2	rs117945593	A	G	0.109127	1008
2	rs2566541	C	A	0.594246	1008
2	rs1367400	C	G	0.613095	1008
2	rs2566542	C	T	0.751984	1008
2	rs75021344	A	G	0.12004	1008
2	rs374154898	G	A	0.0238095	1008
2	rs2033337	G	A	0.00396825	1008
2	rs2861852	G	A	0.751984	1008
2	rs78487723	A	T	0.118056	1008
2	rs2566543	T	G	0.761905	1008
2	rs79208326	G	T	0.121032	1008
2	rs2566544	A	G	0.619048	1008
2	rs76390988	A	G	0.12004	1008
2	rs140579895	C	T	0.0178571	1008
2	rs1594400	A	G	0.619048	1008
2	rs2685151	G	A	0.616071	1008
2	rs2685150	A	G	0.760913	1008
2	rs75122358	A	G	0.12004	1008
2	rs2566547	T	C	0.74504	1008
2	rs2566548	G	C	0.624008	1008
2	rs77949496	A	G	0.119048	1008
2	rs79182598	T	G	0.0575397	1008
2	rs12470592	C	T	0.21131	1008
2	rs1549762	G	A	0.616071	1008
2	rs1549761	C	A	0.758929	1008
2	rs11126736	T	C	0.637897	1008
2	rs11126737	G	A	0.738095	1008
2	rs149080089	C	T	0.104167	1008
2	rs1430645	G	A	0.755952	1008
2	rs79691592	A	G	0.0347222	1008
2	rs7598670	T	C	0.638889	1008
2	rs117133065	T	C	0.103175	1008
2	rs117611404	G	A	0.103175	1008
2	rs76872763	A	G	0.103175	1008
2	rs7568959	C	T	0.741071	1008
2	rs17017311	T	C	0.0178571	1008
2	rs2685154	A	G	0.742063	1008
2	rs1549765	A	G	0.743056	1008
2	rs1549764	A	G	0.633929	1008
2	rs2685153	A	G	0.743056	1008
2	rs2685152	C	G	0.74504	1008
2	rs2566549	A	G	0.743056	1008
2	rs2566550	A	G	0.760913	1008
2	rs77124846	G	T	0.107143	1008
2	rs1962857	C	T	0.755952	1008
2	rs7560858	A	T	0.62996	1008
2	rs7587521	C	T	0.628968	1008
2	rs6760757	T	C	0.740079	1008
2	rs6745699	G	A	0.738095	1008
2	rs6750164	G	A	0.625992	1008
2	rs79445712	G	A	0.107143	1008
2	rs13385634	C	T	0.108135	1008
2	rs78447581	T	G	0.0376984	1008
2	rs62140072	A	G	0.141865	1008
2	rs10204587	G	A	0.140873	1008
2	rs2566551	A	G	0.613095	1008
2	rs62140073	C	T	0.0198413	1008
2	rs62140074	A	G	0.0198413	1008
2	rs76886120	G	A	0.109127	1008
2	rs7597183	G	A	0.140873	1008
2	rs10176128	T	G	0.0178571	1008
2	rs7571081	A	G	0.141865	1008
2	rs79347337	A	G	0.122024	1008
2	rs72820697	G	A	0.0198413	1008
2	rs919537	G	T	0.75	1008
2	rs1016580	G	A	0.0198413	1008
2	rs1430644	T	A	0.0198413	1008
2	rs1549763	C	A	0.0198413	1008
2	rs2566552	C	A	0.747024	1008
2	rs10199836	A	T	0.0198413	1008
2	rs919536	A	G	0.608135	1008
2	rs6739700	A	C	0.0198413	1008
2	rs75527966	C	T	0.122024	1008
2	rs143316861	A	G	0.0208333	1008
2	rs1594402	A	T	0.0198413	1008
2	rs1594401	C	T	0.0198413	1008
2	rs77097144	C	T	0.121032	1008
2	rs2099208	A	G	0.0198413	1008
2	rs2099207	T	C	0.0198413	1008
2	rs56378206	G	A	0.0198413	1008
2	rs72822505	A	T	0.0198413	1008
2	rs74635040	G	A	0.125	1008
2	rs117679895	T	C	0.113095	1008
2	rs62140083	A	C	0.0198413	1008
2	rs62140084	G	A	0.0198413	1008
2	rs62140086	C	T	0.0198413	1008
2	rs72822508	A	G	0.0198413	1008
2	rs62140087	C	T	0.0198413	1008
2	rs111423678	G	T	0.121032	1008
2	rs62140088	C	T	0.0198413	1008
2	rs11890136	C	T	0.0198413	1008
2	rs11890258	G	A	0.0198413	1008
2	rs2566553	T	A	0.608135	1008
2	rs10205737	A	T	0.121032	1008
2	rs10182393	C	T	0.121032	1008
2	rs10194940	T	C	0.121032	1008
2	rs10206027	A	G	0.121032	1008
2	rs10195143	T	C	0.121032	1008
2	rs10206145	A	T	0.121032	1008
2	rs118019414	C	T	0.109127	1008
2	rs2195678	T	G	0.0178571	1008
2	rs79361421	T	C	0.093254	1008
2	rs13430300	A	T	0.121032	1008
2	rs76016021	C	T	0.121032	1008
2	rs13430497	A	G	0.121032	1008
2	rs6722803	G	A	0.123016	1008
2	rs188836533	C	T	0.014881	1008
2	rs6547249	G	A	0.141865	1008
2	rs79500892	G	T	0.0327381	1008
2	rs79823491	T	A	0.122024	1008
2	rs17017348	T	A	0.139881	1008
2	rs17017349	G	T	0.0178571	1008
2	rs17017350	C	A	0.0178571	1008
2	rs55869794	G	A	0.0198413	1008
2	rs17017351	T	C	0.128968	1008
2	rs77256170	A	G	0.109127	1008
2	rs62140096	A	G	0.0287698	1008
2	rs62140097	T	C	0.140873	1008
2	rs4267535	G	T	0.0188492	1008
2	rs6760669	T	A	0.130952	1008
2	rs6745816	G	T	0.0198413	1008
2	rs77029336	A	G	0.112103	1008
2	rs80145824	A	G	0.112103	1008
2	rs79397341	A	G	0.111111	1008
2	rs112426493	C	T	0.110119	1008
2	rs79921589	T	G	0.0178571	1008
2	rs78022180	G	C	0.109127	1008
2	rs2685160	A	G	0.749008	1008
2	rs148048358	G	A	0.0515873	1008
2	rs138680891	G	T	0.0505952	1008
2	rs6740609	C	T	0.734127	1008
2	rs2163344	A	G	0.744048	1008
2	rs72822513	G	A	0.438492	1008
2	rs13003154	T	A	0.0367063	1008
2	rs17715064	C	T	0.230159	1008
2	rs919535	G	A	0.731151	1008
2	rs56170896	C	A	0.364087	1008
2	rs75095969	G	C	0.0238095	1008
2	rs56886052	C	T	0.367063	1008
2	rs17017363	G	C	0.279762	1008
2	rs12464312	G	A	0.736111	1008
2	rs4852501	T	C	0.279762	1008
2	rs4852502	T	C	0.280754	1008
2	rs4852153	G	A	0.71627	1008
2	rs1346851	C	G	0.64881	1008
2	rs17017374	G	A	0.0714286	1008
2	rs73938745	C	T	0.367063	1008
2	rs112384679	G	A	0.0714286	1008
2	rs7563106	G	A	0.367063	1008
2	rs149041116	G	A	0.0714286	1008
2	rs66919833	C	T	0.298611	1008
2	rs138622648	T	C	0.0714286	1008
2	rs62140103	C	T	0.368056	1008
2	rs75497478	A	G	0.368056	1008
2	rs13402439	G	C	0.279762	1008
2	rs180728170	C	T	0.0714286	1008
2	rs17017376	A	G	0.281746	1008
2	rs73938746	T	C	0.37004	1008
2	rs17017377	G	C	0.37004	1008
2	rs17017378	A	G	0.371032	1008
2	rs74574213	T	C	0.0714286	1008
2	rs17017379	C	T	0.369048	1008
2	rs13400937	T	G	0.742063	1008
2	rs2116024	C	T	0.720238	1008
2	rs1367401	G	C	0.647817	1008
2	rs2033335	C	A	0.338294	1008
2	rs117081368	T	G	0.0714286	1008
2	rs7349194	G	C	0.282738	1008
2	rs76424597	G	A	0.0714286	1008
2	rs1430642	C	T	0.706349	1008
2	rs4852503	G	C	0.707341	1008
2	rs549165710	G	A	0.0228175	1008
2	rs568998641	A	T	0.0228175	1008
2	rs143810178	T	C	0.0287698	1008
2	rs73938749	C	A	0.368056	1008
2	rs10209612	A	G	0.280754	1008
2	rs10189345	C	T	0.707341	1008
2	rs17017398	G	A	0.434524	1008
2	rs6730429	C	T	0.708333	1008
2	rs10195680	G	C	0.25496	1008
2	rs3795994	A	C	0.789683	1008
2	rs144729221	C	G	0.030754	1008
2	rs7584601	G	A	0.368056	1008
2	rs6745586	A	T	0.4375	1008
2	rs7571658	C	T	0.989087	1008
2	rs4146025	C	T	0.201389	1008
2	rs3739139	A	G	0.297619	1008
2	rs78677982	T	A	0.366071	1008
2	rs1157660	T	A	0.708333	1008
2	rs59484380	G	A	0.433532	1008
2	rs75753262	A	G	0.0724206	1008
2	rs6741563	C	T	0.708333	1008
2	rs12713990	T	A	0.706349	1008
2	rs77574255	A	G	0.0575397	1008
2	rs17017410	C	A	0.15873	1008
2	rs141869725	G	C	0.046627	1008
2	rs13395022	T	C	0.462302	1008
2	rs78394914	G	C	0.0486111	1008
2	rs76938670	G	T	0.0505952	1008
2	rs117872343	A	C	0.0486111	1008
2	rs12463400	G	A	0.200397	1008
2	rs78903741	G	C	0.0674603	1008
2	rs10188176	A	C	0.503968	1008
2	rs138905913	G	A	0.0277778	1008
2	rs10164580	C	T	0.503968	1008
2	rs78417371	G	T	0.0426587	1008
2	rs78797854	C	T	0.0496032	1008
2	rs145455427	A	C	0.0486111	1008
2	rs17715948	G	C	0.0684524	1008
2	rs4396749	A	G	0.202381	1008
2	rs13411356	A	G	0.503968	1008
2	rs13003014	T	A	0.202381	1008
2	rs1511198	G	C	0.50496	1008
2	rs139563645	T	C	0.0486111	1008
2	rs17716058	A	G	0.0654762	1008
2	rs144786632	A	G	0.0486111	1008
2	rs1159418	T	C	0.502976	1008
2	rs62140116	C	A	0.202381	1008
2	rs76363067	G	T	0.0486111	1008
2	rs117505512	C	T	0.0486111	1008
2	rs11126738	A	G	0.704365	1008
2	rs17017430	G	A	0.195437	1008
2	rs5023270	A	T	0.651786	1008
2	rs5023269	G	C	0.750992	1008
2	rs77533116	A	G	0.751984	1008
2	rs78937811	A	G	0.246032	1008
2	rs13388505	A	C	0.751984	1008
2	rs13388512	A	G	0.751984	1008
2	rs11676466	A	G	0.791667	1008
2	rs11687661	C	T	0.0406746	1008
2	rs145415308	T	C	0.0505952	1008
2	rs17017444	G	A	0.249008	1008
2	rs12620274	C	A	0.453373	1008
2	rs1511197	A	G	0.0505952	1008
2	rs78192323	A	G	0.0456349	1008
2	rs150162392	G	T	0.0505952	1008
2	rs138669185	A	G	0.0505952	1008
2	rs149233233	G	T	0.0505952	1008
2	rs12621251	C	A	0.795635	1008
2	rs12614786	A	G	0.700397	1008
2	rs147355280	T	C	0.0505952	1008
2	rs143549843	A	G	0.0505952	1008
2	rs77541506	A	T	0.0505952	1008
2	rs117130774	C	A	0.0496032	1008
2	rs2861854	G	T	0.736111	1008
2	rs12464912	T	C	0.24504	1008
2	rs953519	A	T	0.790675	1008
2	rs2861855	G	A	0.792659	1008
2	rs11675873	T	C	0.0386905	1008
2	rs10203871	C	G	0.703373	1008
2	rs10180354	A	C	0.742063	1008
2	rs11676065	T	G	0.0386905	1008
2	rs10204390	G	A	0.0386905	1008
2	rs7590351	G	A	0.248016	1008
2	rs151115913	T	C	0.0496032	1008
2	rs75305720	G	A	0.0496032	1008
2	rs6712395	A	C	0.741071	1008
2	rs6759387	T	A	0.747024	1008
2	rs117311780	C	T	0.0496032	1008
2	rs1567530	T	C	0.0386905	1008
2	rs77257882	T	C	0.0496032	1008
2	rs118056376	T	C	0.0496032	1008
2	rs376690263	A	G	0.0496032	1008
2	rs1976628	T	C	0.790675	1008
2	rs1976627	C	T	0.0386905	1008
2	rs1567529	T	G	0.751984	1008
2	rs143542807	C	A	0.047619	1008
2	rs4852156	A	T	0.0386905	1008
2	rs144267983	A	G	0.0496032	1008
2	rs149082693	C	T	0.0496032	1008
2	rs10190617	A	G	0.457341	1008
2	rs118151106	A	C	0.0287698	1008
2	rs80335611	T	C	0.014881	1008
2	rs10175610	A	G	0.0386905	1008
2	rs4852507	T	C	0.0386905	1008
2	rs73938776	C	T	0.457341	1008
2	rs143454616	G	A	0.047619	1008
2	rs147164385	C	T	0.047619	1008
2	rs10175800	A	G	0.0386905	1008
2	rs73938777	G	A	0.457341	1008
2	rs13394943	A	G	0.460317	1008
2	rs17017469	T	C	0.202381	1008
2	rs148787948	G	A	0.0496032	1008
2	rs17017471	T	C	0.246032	1008
2	rs76090630	C	A	0.0496032	1008
2	rs17017474	A	G	0.751984	1008
2	rs139496170	T	C	0.0496032	1008
2	rs117265035	G	A	0.0496032	1008
2	rs72923381	G	A	0.244048	1008
2	rs78650041	T	C	0.0496032	1008
2	rs117049668	A	G	0.0446429	1008
2	rs58121158	C	G	0.702381	1008
2	rs13390169	T	C	0.790675	1008
2	rs6743921	C	G	0.702381	1008
2	rs58007297	C	A	0.702381	1008
2	rs1606115	A	G	0.790675	1008
2	rs4852158	G	A	0.0386905	1008
2	rs80332964	G	A	0.244048	1008
2	rs58775151	G	C	0.507937	1008
2	rs17017476	A	G	0.458333	1008
2	rs75091560	G	A	0.0496032	1008
2	rs79827881	C	A	0.0496032	1008
2	rs7421452	A	C	0.458333	1008
2	rs7421453	A	G	0.458333	1008
2	rs1533123	C	T	0.507937	1008
2	rs13384134	C	T	0.0386905	1008
2	rs1533122	C	T	0.507937	1008
2	rs17017494	G	C	0.697421	1008
2	rs17017497	C	A	0.751984	1008
2	rs17017500	A	C	0.458333	1008
2	rs13412541	A	G	0.0396825	1008
2	rs12612775	C	T	0.0763889	1008
2	rs1987928	T	C	0.702381	1008
2	rs1828477	T	C	0.703373	1008
2	rs1828476	A	G	0.704365	1008
2	rs10172378	G	A	0.0386905	1008
2	rs6731004	A	G	0.251984	1008
2	rs11126740	A	G	0.926587	1008
2	rs17017510	A	G	0.0168651	1008
2	rs17017511	A	G	0.015873	1008
2	rs117948621	T	A	0.116071	1008
2	rs17727983	A	G	0.137897	1008
2	rs1355414	T	G	0.438492	1008
2	rs17017514	G	A	0.014881	1008
2	rs17017517	T	C	0.107143	1008
2	rs17017518	A	G	0.015873	1008
2	rs10496230	C	T	0.106151	1008
2	rs142138424	A	G	0.0396825	1008
2	rs67462786	A	G	0.125	1008
2	rs12994923	C	G	0.100198	1008
2	rs77627894	G	A	0.014881	1008
2	rs1511185	T	G	0.0406746	1008
2	rs6758758	G	A	0.478175	1008
2	rs12105098	T	G	0.0406746	1008
2	rs75043607	C	T	0.014881	1008
2	rs4422182	G	A	0.125	1008
2	rs2089815	T	G	0.125992	1008
2	rs12466764	G	C	0.469246	1008
2	rs2861857	A	G	0.865079	1008
2	rs140580325	C	T	0.0248016	1008
2	rs117098124	G	T	0.0406746	1008
2	rs75646538	C	G	0.0257937	1008
2	rs4852508	C	T	0.222222	1008
2	rs17017525	G	T	0.014881	1008
2	rs28535065	A	G	0.47619	1008
2	rs17017528	A	C	0.527778	1008
2	rs6547256	T	G	0.258929	1008
2	rs71424890	G	T	0.10119	1008
2	rs4258819	A	G	0.924603	1008
2	rs6709350	C	A	0.907738	1008
2	rs17017535	C	T	0.0198413	1008
2	rs13028059	A	C	0.484127	1008
2	rs7568201	G	A	0.282738	1008
2	rs186688210	T	C	0.108135	1008
2	rs7582593	T	A	0.140873	1008
2	rs7594916	A	C	0.282738	1008
2	rs13030183	C	T	0.372024	1008
2	rs1511179	C	T	0.897817	1008
2	rs12471533	C	A	0.373016	1008
2	rs1397689	G	A	0.394841	1008
2	rs10191302	C	A	0.392857	1008
2	rs7576176	C	A	0.900794	1008
2	rs80018384	T	A	0.108135	1008
2	rs12472740	G	T	0.375992	1008
2	rs4852511	A	C	0.382937	1008
2	rs4852512	A	T	0.0823413	1008
2	rs72822539	G	A	0.0178571	1008
2	rs78536962	C	T	0.107143	1008
2	rs17785020	C	G	0.0833333	1008
2	rs78838915	A	T	0.107143	1008
2	rs10183482	C	T	0.422619	1008
2	rs76528740	A	T	0.0208333	1008
2	rs117250817	C	T	0.107143	1008
2	rs118133156	C	A	0.107143	1008
2	rs75100314	G	A	0.108135	1008
2	rs78803334	A	C	0.107143	1008
2	rs10184380	G	T	0.4375	1008
2	rs75366866	C	T	0.107143	1008
2	rs77820778	A	C	0.108135	1008
2	rs80181079	G	A	0.106151	1008
2	rs6719934	C	T	0.551587	1008
2	rs11684245	C	T	0.367063	1008
2	rs79581637	A	C	0.144841	1008
2	rs6748711	A	G	0.555556	1008
2	rs7574496	C	G	0.448413	1008
2	rs1849048	G	T	0.901786	1008
2	rs77380030	C	T	0.106151	1008
2	rs77575138	C	T	0.107143	1008
2	rs77071665	A	C	0.0138889	1008
2	rs1511181	G	A	0.372024	1008
2	rs10194054	C	G	0.44246	1008
2	rs6729255	G	C	0.902778	1008
2	rs79415585	C	G	0.0833333	1008
2	rs6732323	C	G	0.420635	1008
2	rs78064189	T	C	0.0853175	1008
2	rs6547257	T	A	0.902778	1008
2	rs6547258	C	G	0.902778	1008
2	rs6732862	G	A	0.52877	1008
2	rs148030546	G	A	0.0982143	1008
2	rs142607003	C	T	0.107143	1008
2	rs10179123	G	A	0.422619	1008
2	rs146187685	G	C	0.107143	1008
2	rs139078595	G	A	0.107143	1008
2	rs58553851	G	T	0.422619	1008
2	rs59673873	C	T	0.422619	1008
2	rs148557380	C	T	0.00198413	1008
2	rs145605131	G	A	0.0228175	1008
2	rs10203710	G	C	0.531746	1008
2	rs1511182	C	G	0.535714	1008
2	rs11677290	T	C	0.289683	1008
2	rs76823213	G	A	0.0902778	1008
2	rs13027289	G	C	0.142857	1008
2	rs79180559	C	T	0.107143	1008
2	rs117393359	A	G	0.0218254	1008
2	rs35484356	G	A	0.142857	1008
2	rs186132327	T	G	0.106151	1008
2	rs117178979	T	G	0.107143	1008
2	rs117476183	G	A	0.113095	1008
2	rs11695685	C	T	0.282738	1008
2	rs78484172	T	C	0.107143	1008
2	rs80051683	C	G	0.107143	1008
2	rs111983729	G	A	0.142857	1008
2	rs72822546	A	G	0.445437	1008
2	rs6547259	G	C	0.450397	1008
2	rs6547260	C	A	0.448413	1008
2	rs76761002	G	A	0.107143	1008
2	rs7565867	A	C	0.0843254	1008
2	rs7565902	A	C	0.474206	1008
2	rs955749	A	C	0.0853175	1008
2	rs76576982	A	G	0.107143	1008
2	rs13411966	A	G	0.44246	1008
2	rs13002542	G	C	0.395833	1008
2	rs13028762	T	C	0.290675	1008
2	rs17785176	G	A	0.0843254	1008
2	rs17017611	A	G	0.145833	1008
2	rs1511191	G	A	0.935516	1008
2	rs6547264	G	C	0.936508	1008
2	rs78642823	C	G	0.0843254	1008
2	rs7587882	A	G	0.9375	1008
2	rs7575601	T	C	0.939484	1008
2	rs6738702	A	G	0.936508	1008
2	rs6738834	A	G	0.936508	1008
2	rs77958202	T	G	0.108135	1008
2	rs7422326	T	A	0.798611	1008
2	rs190766831	C	T	0.077381	1008
2	rs11897380	T	C	0.80754	1008
2	rs11902209	A	G	0.811508	1008
2	rs6714659	C	A	0.809524	1008
2	rs11682196	C	A	0.128968	1008
```
