## Supplementary material for "Characterization of shared and ancestry-specific signals driving complex traits using multi-ancestry fine-mapping": s2_snps.txt

```
rs150129448
rs17584769
rs17645482
rs76613933
rs75409503
rs12713966
rs11883911
rs11883955
rs11894764
rs11889841
rs146549457
rs1993146
rs59739264
rs146990224
rs61539491
rs58446695
rs10199524
rs139686405
rs1452043
rs368793219
rs148959961
rs78762661
rs149486236
rs79841419
rs10194815
rs150827810
rs12620510
rs13034369
rs12620592
rs1452044
rs74426168
rs2861669
rs4852453
rs59504369
rs73943177
rs192032960
rs79936996
rs375012971
rs201250217
rs138573975
rs143806371
rs182325022
rs190344391
rs189518059
rs6708733
rs1839909
rs192804329
rs12105679
rs80064045
rs7570923
rs140261501
rs12105200
rs75233789
rs75634182
rs75650380
rs144107556
rs150846720
rs10194080
rs73943178
rs75802363
rs181968732
rs72921840
rs74330484
rs141895280
rs2861671
rs78859091
rs6547214
rs144303229
rs75069322
rs144850358
rs17645640
rs78925774
rs78288358
rs1452045
rs7602604
rs76496090
rs73943180
rs117483401
rs73943181
rs12713967
rs11695335
rs1452046
rs147372534
rs2044944
rs78683663
rs78096706
rs4853405
rs4853406
rs72921851
rs80194752
rs961331
rs2016364
rs145011892
rs76482878
rs77083062
rs60859850
rs74901422
rs17015573
rs17645837
rs115587238
rs146788621
rs17015575
rs11688052
rs10195207
rs11682993
rs11688223
rs73943184
rs73943185
rs11126680
rs137903550
rs17015581
rs117090302
rs13016535
rs11891128
rs140157577
rs11687801
rs17015593
rs74518830
rs74845950
rs147007023
rs7579419
rs144520494
rs78541589
rs12713968
rs4853407
rs191221153
rs4853408
rs142759723
rs6737219
rs6737473
rs190720172
rs17646141
rs147633069
rs149114989
rs7579066
rs7605836
rs58039460
rs13007241
rs13033849
rs6723382
rs148714401
rs57401126
rs147476685
rs139594672
rs140912538
rs138956922
rs6720391
rs6748640
rs184926019
rs13420387
rs115343344
rs116793968
rs55886936
rs142181924
rs61499729
rs57699589
rs112916167
rs72921867
rs56358599
rs183117506
rs187618468
rs113590750
rs112613408
rs13000182
rs56297725
rs35893867
rs72921872
rs2167556
rs73943254
rs76041384
rs17585586
rs17015607
rs17015611
rs10496210
rs75507158
rs11676099
rs78290781
rs72921874
rs73943257
rs74908886
rs11126682
rs11690283
rs6735871
rs117963296
rs75933543
rs118182158
rs6739221
rs6754548
rs148314163
rs67705354
rs72923738
rs113355061
rs6739558
rs7602830
rs6739900
rs72923740
rs11902387
rs11902428
rs11886800
rs147736762
rs143700086
rs72923742
rs72923744
rs17015629
rs2167558
rs17015634
rs73943258
rs190378584
rs73943259
rs4853409
rs73943260
rs73943261
rs12622478
rs75466357
rs72923746
rs6742296
rs73945085
rs73945086
rs6746125
rs140350852
rs189608258
rs72923747
rs75270821
rs72923748
rs72923749
rs4853410
rs6751026
rs6751040
rs57712713
rs60907300
rs147372770
rs117473552
rs187408333
rs191250292
rs62165687
rs11684673
rs7561644
rs10178977
rs7578411
rs17015646
rs1521952
rs72812619
rs190133521
rs117948081
rs11678325
rs145122496
rs17015654
rs1869083
rs76529961
rs35909082
rs4853412
rs4853413
rs7592791
rs116586062
rs7596145
rs78735990
rs79319904
rs72812622
rs2007423
rs13383907
rs182813073
rs138581304
rs10193685
rs76893134
rs79295955
rs1521961
rs184165421
rs76147061
rs117532816
rs78796970
rs55729335
rs77122847
rs114076047
rs59142036
rs115881469
rs17015666
rs17015678
rs78295062
rs61699582
rs12232921
rs1521964
rs10167254
rs13426209
rs13426029
rs13400595
rs12613890
rs191041600
rs78985678
rs7598432
rs7559637
rs7559664
rs11679935
rs7572889
rs17586318
rs74639824
rs7567083
rs896530
rs78235024
rs11126683
rs2902017
rs1402908
rs150143404
rs17586444
rs17586465
rs76078176
rs7575200
rs7575323
rs7561306
rs11126684
rs59970632
rs11126685
rs11126686
rs2902018
rs7569615
rs75902357
rs78699838
rs10496211
rs17647060
rs78290124
rs4852455
rs17015708
rs2167559
rs2167560
rs2167561
rs1020567
rs6741006
rs1156016
rs138452094
rs74906120
rs78698124
rs75376831
rs17586821
rs76956846
rs76620599
rs1402910
rs79146383
rs1376863
rs35771983
rs140483048
rs112373958
rs10189572
rs17586938
rs72812627
rs72812628
rs4852456
rs142676937
rs6735931
rs77904106
rs982668
rs982669
rs2177098
rs77213776
rs2123109
rs72812631
rs7419401
rs74489121
rs139091950
rs117567119
rs62165691
rs72812634
rs2140039
rs17015724
rs2010687
rs6709259
rs1521960
rs138723829
rs79130572
rs77416135
rs72812640
rs7559896
rs72812641
rs4853414
rs55923139
rs10171802
rs17015731
rs62165693
rs1608054
rs1608055
rs61269652
rs59364760
rs183824964
rs7564944
rs7579074
rs2060820
rs7578883
rs2060821
rs13391901
rs6761151
rs56373821
rs17015732
rs1521962
rs1521963
rs4564794
rs10496212
rs13395834
rs17647704
rs7593173
rs7593619
rs7570455
rs1521967
rs75571536
rs74392001
rs2861676
rs6743633
rs7582036
rs1521965
rs6707613
rs17015740
rs28612822
rs139697706
rs17015751
rs74356766
rs1112015
rs1112014
rs2861677
rs1402909
rs140679360
rs138484652
rs4853415
rs4853416
rs76414890
rs4853417
rs4853418
rs4853419
rs147208856
rs17647989
rs62155658
rs1610260
rs4853420
rs1610261
rs55656401
rs12473145
rs78932817
rs1521968
rs1521969
rs17648129
rs1521970
rs11883728
rs13339861
rs41489944
rs17038284
rs76550776
rs72812660
rs72812661
rs72812662
rs72812663
rs17015759
rs61287497
rs61073972
rs13339831
rs13339761
rs13339866
rs1357205
rs1357206
rs1521972
rs1521973
rs35790509
rs72812666
rs117594812
rs4853421
rs6744937
rs6730260
rs74515780
rs1402907
rs1521957
rs79515026
rs13009823
rs77814681
rs1521956
rs1402906
rs6713422
rs1402905
rs6761240
rs1521955
rs77254512
rs7564227
rs6708376
rs34013276
rs955168
rs28379341
rs62155659
rs72812669
rs72812670
rs72812671
rs72812673
rs7567670
rs7567919
rs11904346
rs79376574
rs77926175
rs1996765
rs72812675
rs72812676
rs12991976
rs1996764
rs1915772
rs116950849
rs72812677
rs72812678
rs77956974
rs72812679
rs55717923
rs56401470
rs62157263
rs10520215
rs6761445
rs1521954
rs1521953
rs58601781
rs1608053
rs57245556
rs77032987
rs1608052
rs7563322
rs35257198
rs72812684
rs6744850
rs1996768
rs1996767
rs1996766
rs17648521
rs79677189
rs28637977
rs79096219
rs79345927
rs72812687
rs28753700
rs79584464
rs4852457
rs62157266
rs4853422
rs13395260
rs1546725
rs11890529
rs2902019
rs1879655
rs72812692
rs12469549
rs13427823
rs118012134
rs1915775
rs78835210
rs6547216
rs77348340
rs72812698
rs34312950
rs79370224
rs4300858
rs10169228
rs10169457
rs112838254
rs138982464
rs76364223
rs1915751
rs117016442
rs112824053
rs7608086
rs7595771
rs11899405
rs56120413
rs115347368
rs72812700
rs2139974
rs1915752
rs2177061
rs2177062
rs140468106
rs11900045
rs11894433
rs77915120
rs11900140
rs13014483
rs11894696
rs12618794
rs80120473
rs11901595
rs1915753
rs58561307
rs61203399
rs58943214
rs1915754
rs117752079
rs56136828
rs1915755
rs12620712
rs1915756
rs11890003
rs11901801
rs4145992
rs9798191
rs9309537
rs7594574
rs6547217
rs17015783
rs7559529
rs6750861
rs77619290
rs6708781
rs12612243
rs11126688
rs79878126
rs13019505
rs13020258
rs17648900
rs6712350
rs12329204
rs12328444
rs7566926
rs1915758
rs74843698
rs1915760
rs4852458
rs12624133
rs76366228
rs4852459
rs2204072
rs187403915
rs4852460
rs75141638
rs73946227
rs73946228
rs73946230
rs1949660
rs73946231
rs57684395
rs60283164
rs7566244
rs57918501
rs7605262
rs59955316
rs17015802
rs17015804
rs59487094
rs17015807
rs73946236
rs73946237
rs73939929
rs17015808
rs7609031
rs7609242
rs7609301
rs7609399
rs7609403
rs4853423
rs7582942
rs60458749
rs7585834
rs2861734
rs2861735
rs17015842
rs17015843
rs73939933
rs6727065
rs17015845
rs17015848
rs59173188
rs17015849
rs57927469
rs57101065
rs59575840
rs57823726
rs56764450
rs57720298
rs78640237
rs79093615
rs17015851
rs17015854
rs73939934
rs11902843
rs11892327
rs1915766
rs11903030
rs149162542
rs17015866
rs17015868
rs75408132
rs1949661
rs55780012
rs140348483
rs74647391
rs7607773
rs4600686
rs6721625
rs6706568
rs6721888
rs1915764
rs1915763
rs4145991
rs4853424
rs4853425
rs4853426
rs6710720
rs61458355
rs10192052
rs10203406
rs72814617
rs4622760
rs4417742
rs4281927
rs17015883
rs4308142
rs1915768
rs72814619
rs2090866
rs2090867
rs2103005
rs1915769
rs17015885
rs10205004
rs72814620
rs17596298
rs10193046
rs6756064
rs6727654
rs2222382
rs1915770
rs10208925
rs2861680
rs78225830
rs10199379
rs1915771
rs77085740
rs12713970
rs148706102
rs2077819
rs71424834
rs75420514
rs2077820
rs10197660
rs10185341
rs10185612
rs2861682
rs10188386
rs73937116
rs10200751
rs4455185
rs10188590
rs137952090
rs10164836
rs12713971
rs17650114
rs17015903
rs4455186
rs4346414
rs7579683
rs12613286
rs12619683
rs6730484
rs13415355
rs6758711
rs10171698
rs4083088
rs4314020
rs4398300
rs4402794
rs10198289
rs10198380
rs11904464
rs4075114
rs114386663
rs4241273
rs141983357
rs66831683
rs67162799
rs143336524
rs9309538
rs9309539
rs9309540
rs9309541
rs9309542
rs9309543
rs10205505
rs17691986
rs10170906
rs6746031
rs6761498
rs72814629
rs6761747
rs11904716
rs6750474
rs10164874
rs35133517
rs58630141
rs17015915
rs2139975
rs12713972
rs10168481
rs10165807
rs10200759
rs1915774
rs1915773
rs6755793
rs139130263
rs77803997
rs10520217
rs10520218
rs1261225
rs1261226
rs1666774
rs1666775
rs1261227
rs986385
rs75165763
rs986386
rs1448215
rs6723893
rs183852364
rs57872194
rs35989906
rs57291948
rs17015932
rs6724726
rs6753794
rs74261196
rs6711658
rs73937126
rs72814639
rs1992886
rs13012501
rs77862961
rs138791878
rs17839420
rs142809970
rs11896351
rs17839421
rs73937128
rs76295405
rs1261228
rs1261229
rs1261230
rs17015934
rs72814642
rs17015936
rs73937129
rs78646992
rs1597152
rs17015937
rs17015940
rs1261231
rs57295279
rs1261232
rs79676795
rs17015943
rs73937130
rs11126689
rs75821030
rs17015944
rs1344379
rs141904886
rs6734265
rs1666762
rs59682254
rs17015946
rs12477128
rs73937131
rs1261233
rs79535678
rs58320108
rs72925779
rs34425948
rs76595579
rs1261235
rs12986641
rs12986856
rs7601897
rs17692905
rs111706195
rs75579520
rs149124346
rs13000084
rs17692933
rs17692957
rs13001435
rs1261236
rs113712267
rs13007327
rs13007459
rs34474458
rs13008392
rs35919794
rs36072286
rs35743083
rs146334897
rs11674703
rs13014457
rs11679961
rs11691084
rs11691141
rs150994504
rs71424839
rs112073355
rs71424840
rs56679430
rs111663887
rs74812747
rs77978136
rs13027536
rs79406667
rs78588609
rs11683300
rs11695755
rs10520219
rs10520220
rs10520221
rs11679452
rs79506300
rs28391555
rs28739430
rs17015957
rs55857353
rs79954454
rs77087565
rs17015960
rs35119416
rs11893407
rs56330221
rs11898645
rs62157331
rs534510309
rs11677315
rs1261238
rs75587193
rs77592775
rs77438269
rs79621584
rs17693274
rs150242265
rs184920347
rs13384662
rs78870205
rs140704461
rs13388378
rs11683503
rs11126690
rs113411635
rs76951781
rs113978203
rs77926636
rs77285775
rs28847391
rs28769108
rs34611177
rs28787325
rs58584065
rs10186284
rs10186665
rs72814649
rs78058392
rs76851891
rs115854790
rs114950685
rs139653825
rs149214826
rs79012270
rs28676893
rs79928177
rs76490445
rs12618775
rs80324131
rs117012740
rs17749772
rs12617352
rs17015977
rs72622667
rs12618963
rs62157334
rs75291412
rs79426549
rs72622668
rs72622669
rs72622670
rs17749826
rs72622671
rs72622672
rs10520222
rs76037376
rs56975070
rs57384678
rs11676773
rs80266227
rs79344099
rs13008188
rs78358263
rs114108005
rs62157335
rs115748408
rs116618110
rs115317185
rs76366591
rs6741997
rs147311588
rs11694350
rs144667242
rs185952481
rs116576437
rs139895373
rs80188211
rs80137674
rs140376089
rs116705621
rs115874417
rs62157336
rs77909497
rs138719931
rs138121258
rs115240263
rs72814654
rs1630540
rs17015989
rs146963331
rs1666768
rs17016000
rs17016004
rs34552649
rs4853428
rs13427506
rs13427864
rs1666769
rs1666770
rs6744763
rs666384
rs402221
rs367780
rs384761
rs423471
rs384794
rs368963
rs1915761
rs6710030
rs6723462
rs77524765
rs4432481
rs117927507
rs2594480
rs2685275
rs10179468
rs811526
rs789304
rs283819
rs7565256
rs7604138
rs283820
rs7565280
rs7604159
rs1656308
rs1666772
rs283821
rs4270377
rs283822
rs11126691
rs7565752
rs17016049
rs10520223
rs34242972
rs35748405
rs17016056
rs17016057
rs56107919
rs56156859
rs17016058
rs13005514
rs12614535
rs12620914
rs12614561
rs12614588
rs118079297
rs12620984
rs13012129
rs13011775
rs5002172
rs5002173
rs283823
rs11126692
rs10520226
rs11686788
rs10520227
rs10179963
rs10192550
rs1530667
rs1839108
rs116867651
rs13031947
rs283825
rs12617493
rs283826
rs2117728
rs283828
rs6705751
rs283829
rs283830
rs13009858
rs283831
rs10179130
rs117533228
rs10520228
rs79536233
rs283832
rs76616152
rs13030552
rs34977007
rs895757
rs13030971
rs374425
rs78207831
rs77377755
rs434637
rs414509
rs2196334
rs2196333
rs13014524
rs6737587
rs12988957
rs688806
rs395243
rs405595
rs436569
rs396909
rs405254
rs190122487
rs34864496
rs3979600
rs397749
rs396619
rs418396
rs395701
rs417898
rs78082018
rs422782
rs442513
rs437049
rs79725505
rs35855457
rs74865554
rs561259
rs402329
rs1448216
rs375644
rs12614393
rs12620799
rs401748
rs374604
rs374242
rs400861
rs74393386
rs17016142
rs432420
rs425048
rs79511225
rs422871
rs439925
rs439914
rs380204
rs423313
rs6547218
rs76319829
rs430601
rs434922
rs425303
rs434372
rs424662
rs430406
rs448043
rs77355976
rs393149
rs409899
rs1349078
rs429694
rs428676
rs412656
rs1023825
rs435133
rs436049
rs10201092
rs364452
rs436758
rs440752
rs446160
rs375700
rs895758
rs426233
rs415107
rs430298
rs1375051
rs78308793
rs398136
rs417144
rs17016215
rs17701096
rs368506
rs369221
rs10171097
rs3816371
rs385742
rs369967
rs148827158
rs425846
rs1375052
rs412912
rs117201430
rs369302083
rs552426520
rs396461
rs452267
rs17016222
rs1561009
rs147084535
rs2290078
rs2290079
rs383969
rs374577
rs445664
rs4852462
rs393580
rs433157
rs429210
rs433379
rs429777
rs395023
rs369854
rs370195
rs395370
rs383857
rs370957
rs415375
rs565716
rs372679
rs364448
rs404748
rs405288
rs423758
rs374774
rs384056
rs392757
rs377411
rs364811
rs364822
rs2082828
rs430282
rs411721
rs1982129
rs379736
rs145831588
rs188566288
rs62156791
rs381387
rs571027
rs7580312
rs628779
rs399060
rs399084
rs399331
rs13025793
rs283833
rs283834
rs283835
rs283836
rs283837
rs118167096
rs283838
rs6720955
rs1448210
rs78488404
rs283839
rs283840
rs13397042
rs13397545
rs13422940
rs12713973
rs13411558
rs1357399
rs283841
rs283842
rs13007937
rs283843
rs283845
rs10204539
rs283846
rs283847
rs76035479
rs283848
rs283849
rs10210952
rs283850
rs34683902
rs454211
rs437587
rs426458
rs34737809
rs477462
rs11693264
rs71424845
rs35947877
rs143010476
rs407602
rs389326
rs137960941
rs141520924
rs381881
rs13032204
rs35295412
rs391013
rs10173980
rs373567
rs446861
rs11674708
rs11691046
rs1522860
rs35901872
rs35991521
rs144767117
rs431165
rs372384
rs13021495
rs435694
rs13026733
rs11903051
rs113861492
rs28809855
rs147985296
rs112921235
rs117298486
rs11904434
rs113423517
rs635508
rs441910
rs411642
rs445741
rs112649222
rs369760
rs503541
rs1086150
rs149660150
rs430825
rs62156809
rs62156810
rs402180
rs402324
rs10190194
rs10166454
rs416853
rs10190524
rs1584380
rs59769009
rs365168
rs59227333
rs10166723
rs10190665
rs389821
rs369108
rs12053014
rs405699
rs444321
rs12052377
rs12997489
rs421009
rs13023989
rs62156821
rs12998457
rs432146
rs435920
rs12998849
rs12998851
rs436120
rs12998385
rs75235420
rs448276
rs62156822
rs62156823
rs386945
rs35087692
rs10173129
rs441087
rs74807777
rs416188
rs17016321
rs369500
rs17016331
rs13390549
rs13405626
rs414946
rs60823436
rs4852466
rs364446
rs34456488
rs378492
rs13004360
rs379210
rs17702221
rs72814699
rs1448212
rs62156826
rs10520231
rs283903
rs4853431
rs10168905
rs283904
rs283905
rs77784731
rs17753263
rs67455413
rs1448213
rs72929788
rs17016355
rs1522858
rs4853432
rs716413
rs151199709
rs4992282
rs76086889
rs6710164
rs17702431
rs1448214
rs1608234
rs78393743
rs12328239
rs10174796
rs77061914
rs74791398
rs149403546
rs138528892
rs140715469
rs150848318
rs117956447
rs111242459
rs2117724
rs146490618
rs112953320
rs188984330
rs2861742
rs111412411
rs150951327
rs112281771
rs111610171
rs144049428
rs114987545
rs146906810
rs13427583
rs1522857
rs1522856
rs75608421
rs7609379
rs12466693
rs7583234
rs7583314
rs3820895
rs3739144
rs74865826
rs59414646
rs6547221
rs1522855
rs2073445
rs34303807
rs6738657
rs6723688
rs6723627
rs61448477
rs141256873
rs2073444
rs2073443
rs2073442
rs2073441
rs34159010
rs1403378
rs35877060
rs1375050
rs36050166
rs34388852
rs11678047
rs34602658
rs7599204
rs2049269
rs147356803
rs10168534
rs12615591
rs74768849
rs10206626
rs573502
rs10207445
rs10209825
rs117206475
rs74659158
rs35378870
rs12990312
rs116637422
rs114270777
rs149276526
rs11682223
rs146107492
rs34997115
rs11126695
rs62156847
rs62156848
rs11677942
rs12052490
rs11126696
rs55677342
rs72913235
rs283894
rs141180302
rs75787177
rs283895
rs283897
rs205549
rs283898
rs111613971
rs283900
rs283901
rs283902
rs76841471
rs17016376
rs283851
rs80240941
rs283852
rs369922327
rs544332592
rs546423145
rs283869
rs283870
rs139802726
rs13407396
rs13407679
rs79423246
rs283876
rs76765470
rs79287322
rs77785866
rs283877
rs9973764
rs283880
rs145473517
rs2164323
rs1036392
rs283883
rs74392713
rs150185477
rs12611948
rs113708620
rs2117727
rs1964475
rs1823258
rs1403379
rs1349077
rs283888
rs12611577
rs10165462
rs283890
rs34760599
rs2070707
rs2070708
rs283891
rs79837966
rs79265696
rs3739142
rs12072
rs11674490
rs78101793
rs75410845
rs78800534
rs4853434
rs4853435
rs7608639
rs80114431
rs11126697
rs113195375
rs80174802
rs7572448
rs77321439
rs10187987
rs12614387
rs17753959
rs13015743
rs13422544
rs76826005
rs1865572
rs10496213
rs17016388
rs6750149
rs6721752
rs3769506
rs3769505
rs11678299
rs3819317
rs3819316
rs3819315
rs3819314
rs879021
rs892867
rs3819311
rs3819310
rs1963424
rs1969409
rs3806561
rs6741534
rs6713129
rs74798057
rs77910881
rs72913277
rs78164976
rs10196976
rs113282696
rs142010238
rs147234381
rs147477094
rs72913280
rs1589614
rs1829816
rs1829817
rs13414662
rs1589615
rs72913282
rs118004932
rs72913284
rs2117725
rs76139916
rs11695016
rs77235330
rs11689096
rs11689105
rs11126698
rs61600193
rs72913288
rs13394849
rs117409643
rs62160280
rs74425054
rs115905880
rs58545581
rs78741121
rs7566775
rs80144060
rs77865417
rs58047297
rs80314547
rs74389788
rs76600454
rs7608033
rs55931447
rs77854311
rs77721643
rs145689287
rs2272110
rs2272109
rs72913296
rs7588571
rs3754811
rs3754810
rs3754809
rs144223567
rs138222484
rs28778097
rs60008595
rs149272180
rs60060680
rs117093849
rs11884052
rs143828208
rs146388919
rs114145833
rs12053048
rs112714531
rs11885651
rs4290683
rs148196284
rs59113942
rs150317685
rs116748427
rs6547223
rs137999748
rs72913301
rs115971964
rs62160283
rs12614010
rs12623582
rs11696045
rs115469364
rs12463444
rs12463495
rs13026790
rs117753114
rs58697779
rs1000790
rs4477949
rs11126699
rs79795798
rs72915104
rs72915106
rs12467760
rs144669710
rs2117305
rs2117726
rs12471322
rs143885292
rs76572103
rs6547225
rs77691914
rs2049270
rs17016433
rs79898018
rs17016435
rs72915108
rs986389
rs12467611
rs986390
rs78573121
rs12468648
rs6740353
rs6715347
rs6715864
rs17016445
rs11898002
rs75000385
rs6731589
rs13027651
rs185427711
rs78426415
rs6735061
rs6720400
rs187067163
rs12621856
rs72816666
rs7600998
rs892865
rs2117306
rs892866
rs17016458
rs34015093
rs11126700
rs6747230
rs76599191
rs79687192
rs10165389
rs11126701
rs11685616
rs11692607
rs9309546
rs6730917
rs117201711
rs12475130
rs6749567
rs17016473
rs10496214
rs11889977
rs17754855
rs11126702
rs17016486
rs12621826
rs76365881
rs79409030
rs72915125
rs79622607
rs1991992
rs7592506
rs12617017
rs144856417
rs11126703
rs7595533
rs7556837
rs11126704
rs11888122
rs1522863
rs10496215
rs17016520
rs12614995
rs10496216
rs873153
rs10520233
rs77264719
rs1434199
rs59584421
rs12477301
rs1836213
rs17016534
rs4133535
rs117127743
rs77004284
rs11894237
rs6721531
rs11673888
rs35986447
rs72915137
rs4366931
rs72915138
rs1368961
rs75210924
rs10496217
rs78153487
rs59340330
rs58684320
rs11680157
rs75711626
rs2049271
rs17016548
rs17016549
rs12617733
rs13407231
rs17016551
rs17016552
rs7608247
rs6760758
rs79657016
rs13408575
rs9678623
rs7576668
rs59566255
rs7562580
rs59028173
rs79905500
rs17704518
rs11682628
rs7566994
rs7580909
rs76574822
rs6719606
rs6734557
rs13406464
rs13406500
rs147632456
rs4852467
rs183152636
rs4852468
rs12990881
rs140644581
rs57316581
rs13426899
rs112787300
rs12713980
rs147480182
rs10170099
rs56289181
rs61688069
rs61119600
rs58374930
rs12474527
rs34746973
rs79159313
rs146445351
rs191101820
rs12475432
rs12467244
rs147042657
rs143920037
rs149306102
rs143955449
rs57236290
rs141035995
rs150249341
rs59170103
rs188526939
rs117338423
rs75932120
rs28822731
rs62156567
rs71424862
rs13014743
rs12988169
rs60570631
rs12988208
rs149675699
rs79662757
rs12994866
rs79862177
rs1529791
rs1529790
rs1529789
rs28480055
rs147753751
rs4853440
rs1533896
rs4853441
rs4853442
rs1368958
rs77390566
rs17755611
rs4432482
rs77295261
rs12713982
rs117075255
rs7591785
rs7591951
rs7606198
rs10182507
rs13430005
rs77495183
rs13404338
rs4853444
rs77282605
rs1434197
rs79438744
rs4853446
rs17016618
rs10165209
rs4853447
rs10177878
rs13399913
rs17016634
rs76093289
rs74716024
rs13388504
rs13403490
rs1946644
rs6725680
rs7578823
rs7605742
rs1583369
rs1583368
rs13406244
rs79941512
rs79053059
rs1434194
rs1434193
rs1579563
rs13014809
rs1594838
rs75889342
rs10779960
rs75438816
rs79181659
rs60111084
rs1821419
rs12474480
rs116772202
rs79603909
rs58595444
rs1996867
rs1434192
rs1996868
rs2861790
rs12623958
rs77611448
rs148518028
rs373824026
rs10193463
rs1368962
rs76777530
rs76913857
rs6732482
rs2082626
rs735358
rs76450058
rs6755160
rs1583371
rs1583370
rs148170772
rs141824873
rs4852469
rs80000983
rs35494799
rs13001365
rs6730443
rs17016642
rs7607242
rs7594788
rs7607254
rs7580964
rs76663226
rs6710298
rs6739387
rs6739224
rs934514
rs74515019
rs75241894
rs7426364
rs74879512
rs1434207
rs1434206
rs2861789
rs61704509
rs10165219
rs934515
rs934516
rs934517
rs80289461
rs147042717
rs7426092
rs1541952
rs4144315
rs6757830
rs2861788
rs13393176
rs2117304
rs934510
rs1434183
rs1897783
rs12713983
rs17705745
rs17016659
rs10208181
rs118023279
rs1583367
rs1434184
rs1434185
rs934511
rs143519416
rs1434187
rs17756840
rs78499034
rs76655211
rs17016663
rs1434189
rs1434190
rs12623960
rs12624013
rs77679976
rs1897784
rs12624029
rs73938158
rs17016665
rs11674663
rs10190281
rs17016673
rs17016675
rs149709224
rs1368952
rs74891664
rs1368953
rs78327825
rs114095327
rs75266638
rs12614826
rs12622013
rs1124076
rs1434191
rs12623167
rs118122053
rs4467300
rs1368954
rs143490295
rs72915200
rs13009491
rs9973463
rs11888732
rs74482545
rs2861787
rs59953917
rs10191605
rs4566392
rs7591792
rs4853450
rs12619738
rs56135231
rs4853451
rs6547228
rs7596189
rs12470852
rs10188738
rs11126705
rs140489538
rs7572562
rs146698660
rs141333715
rs12472521
rs113075417
rs12622280
rs80114760
rs12623011
rs79890326
rs12623159
rs11126706
rs12614016
rs6733601
rs6733622
rs11126707
rs10865441
rs11126709
rs12614946
rs732258
rs12621530
rs732259
rs732260
rs4349372
rs11889051
rs4241238
rs13382380
rs12471468
rs17016708
rs13398632
rs10167813
rs141829281
rs13402353
rs147979236
rs934512
rs75231118
rs12465102
rs6744025
rs1434205
rs1434204
rs10207369
rs1529792
rs4144317
rs4144316
rs10496219
rs61454343
rs10520235
rs6760650
rs6760878
rs58367618
rs55941875
rs55779969
rs111465488
rs10200371
rs73938170
rs78924597
rs58921527
rs77338907
rs77975779
rs77142364
rs117532340
rs74484167
rs17016729
rs78920503
rs73938171
rs1434203
rs13415685
rs55950204
rs77954843
rs12620903
rs10195512
rs10184992
rs56268562
rs55968246
rs55679053
rs1368967
rs13419741
rs10520236
rs13397704
rs13422993
rs13397923
rs10202759
rs149719300
rs28607023
rs28420185
rs75130187
rs13401607
rs13427217
rs13418113
rs13404906
rs145117887
rs13418226
rs10209455
rs10186312
rs75575064
rs17016767
rs17016770
rs13409348
rs13425304
rs55785428
rs17707159
rs75907868
rs13412922
rs76003631
rs13390216
rs13429561
rs17016787
rs2060787
rs78773947
rs13397028
rs117147622
rs13385415
rs13422936
rs6753953
rs75478079
rs80260415
rs10200167
rs7598028
rs74938046
rs76243550
rs13407472
rs13407561
rs17016796
rs13382486
rs17016803
rs12622069
rs12622095
rs76011279
rs10191895
rs10194339
rs6757696
rs10207032
rs75624104
rs7609047
rs17016820
rs1473358
rs1473357
rs1473356
rs75911136
rs10177375
rs56092810
rs10201398
rs10201503
rs10201771
rs10201858
rs1347307
rs1347308
rs10520237
rs13388009
rs76112891
rs2861786
rs57197386
rs4852471
rs4852144
rs2060786
rs76521285
rs13391885
rs13429593
rs1347309
rs17016867
rs1368951
rs1434172
rs78031892
rs10183269
rs1349516
rs10194732
rs1368966
rs1434220
rs1434219
rs17016879
rs1434218
rs79687544
rs117116016
rs17016881
rs76145632
rs6706637
rs75632623
rs79581561
rs9309547
rs10179514
rs76148747
rs77408407
rs79418960
rs58556673
rs1434216
rs1434215
rs6547229
rs74476436
rs1434214
rs73938202
rs1868925
rs73940503
rs1434213
rs74887651
rs10176597
rs6707138
rs1347312
rs13420654
rs79854578
rs1469763
rs10192881
rs59763261
rs1003256
rs117019670
rs10186222
rs78228207
rs10496221
rs17016899
rs13431569
rs117775019
rs34035054
rs10171893
rs1349515
rs80325847
rs34374139
rs61314887
rs17016907
rs6706202
rs921466
rs74967923
rs6547230
rs1991920
rs1434212
rs1368965
rs113877821
rs58946546
rs113567005
rs141166462
rs75948291
rs377019291
rs35067842
rs11126711
rs11683642
rs7569369
rs1368964
rs55774537
rs67941513
rs148117374
rs77336538
rs4143798
rs6754443
rs76063800
rs11126712
rs7603383
rs1434211
rs11886884
rs4852472
rs75514595
rs57687273
rs1434210
rs1434209
rs4852473
rs56048430
rs1368963
rs1434208
rs56164216
rs55948680
rs117516012
rs11894048
rs61078967
rs726237
rs726236
rs726235
rs6725108
rs6725564
rs6754231
rs6754241
rs1434181
rs1434180
rs80317828
rs6729999
rs186132449
rs11678470
rs6734043
rs139162394
rs11126713
rs6752864
rs62156624
rs12996920
rs11676248
rs10183790
rs1434179
rs6745823
rs966878
rs149130460
rs6749910
rs4852474
rs1434178
rs1434177
rs1434176
rs6754130
rs6753944
rs56057799
rs79217373
rs76959339
rs77988739
rs35965251
rs55781633
rs12620843
rs79598389
rs11894046
rs12713984
rs6749320
rs68155632
rs17016923
rs11897194
rs76956071
rs56349222
rs13011795
rs13012018
rs116908966
rs113296357
rs145601362
rs4852475
rs4852476
rs7589831
rs4852477
rs4852478
rs6712199
rs6741128
rs140962630
rs6715342
rs1347310
rs10210175
rs6706018
rs10210640
rs1821418
rs1821417
rs1434175
rs1434174
rs6753118
rs17759703
rs1434173
rs4852479
rs1897782
rs2167391
rs67489944
rs4143799
rs4143797
rs4296451
rs17016952
rs149356386
rs193266817
rs146483777
rs1159180
rs6547231
rs6547232
rs6759155
rs146927577
rs4852145
rs9309549
rs2861785
rs7584429
rs1901339
rs1901338
rs1901337
rs4852480
rs4852481
rs4852482
rs6710215
rs143379187
rs4852483
rs4852484
rs5027450
rs2167390
rs62159365
rs2122862
rs2122861
rs960601
rs74894803
rs987318
rs12622864
rs7595284
rs11683598
rs4491745
rs12053528
rs11126715
rs563609882
rs78124716
rs74930708
rs79943312
rs6547233
rs6733510
rs6704904
rs6720349
rs77046887
rs11126720
rs58443300
rs17760461
rs11679898
rs11691007
rs11126721
rs148844426
rs6709902
rs151290059
rs6741335
rs6713159
rs6728857
rs17017020
rs7567918
rs17017022
rs142921392
rs6547234
rs6547235
rs7568908
rs6746282
rs6547236
rs117187698
rs117599992
rs116881814
rs17709828
rs13000944
rs10171522
rs11126722
rs185908484
rs6748756
rs35382112
rs35185935
rs6720734
rs1562887
rs78031276
rs6760253
rs995772
rs11690487
rs6751052
rs11883991
rs78992262
rs2902073
rs2861844
rs1376618
rs17710053
rs6547237
rs1901336
rs1901335
rs1451540
rs4852146
rs76730488
rs7606450
rs1540544
rs34589143
rs1376616
rs1584667
rs1584666
rs2167388
rs7424651
rs7599457
rs7573401
rs4852147
rs2198159
rs1584665
rs1451539
rs10192424
rs10181774
rs12613434
rs12613607
rs55755442
rs1947309
rs77019712
rs4852148
rs10496222
rs9679249
rs2861843
rs11691832
rs2100290
rs36089022
rs2084746
rs2084747
rs2084748
rs116910011
rs896372
rs1574417
rs114630479
rs17017045
rs1376619
rs191566269
rs6547239
rs6730209
rs186653593
rs113301158
rs150560210
rs139575049
rs149733577
rs12992126
rs13018931
rs35680439
rs55673720
rs6729214
rs6729991
rs11126723
rs56919886
rs12623875
rs77674350
rs13384184
rs28382400
rs12467815
rs12475984
rs10520239
rs10496223
rs12617491
rs12052890
rs76425390
rs13016672
rs78958087
rs12990120
rs148760928
rs6724016
rs6724017
rs6724207
rs6724222
rs6739405
rs78871476
rs10193493
rs79840024
rs11126724
rs11126725
rs17017060
rs17761670
rs17017062
rs75112076
rs1020543
rs1986232
rs79806565
rs1376621
rs1376620
rs12469828
rs144478624
rs186736714
rs12478921
rs59293711
rs12478947
rs10865443
rs76269935
rs13409453
rs34824031
rs6547240
rs12472215
rs79073350
rs17017080
rs62156960
rs11126726
rs11126727
rs11126728
rs67176834
rs75112645
rs6742990
rs6714400
rs6714410
rs17017088
rs72820631
rs62156962
rs79338727
rs6722266
rs6751188
rs17017091
rs11126730
rs77892635
rs6751596
rs6709617
rs6751959
rs6754949
rs76345422
rs62156991
rs6755695
rs55784904
rs10496224
rs10496225
rs75586395
rs10496226
rs1451542
rs1159598
rs79307385
rs1159597
rs13017219
rs11126731
rs1993101
rs74676696
rs17040656
rs62156994
rs62156995
rs35490405
rs76190704
rs68020952
rs12470078
rs80321908
rs7574158
rs74449365
rs62156998
rs117985937
rs7564015
rs117280382
rs10496227
rs76941081
rs17017126
rs77860227
rs17017128
rs1451543
rs62156999
rs10445954
rs76071216
rs72820639
rs76563811
rs75334005
rs993607
rs62157000
rs10520241
rs12623907
rs11898656
rs146837142
rs117449580
rs1562889
rs1562890
rs788676
rs1122268
rs442291
rs17017148
rs79913425
rs588259
rs80084719
rs80013148
rs17017150
rs678206
rs376763
rs416985
rs621074
rs79053479
rs422478
rs406471
rs383974
rs60485287
rs406135
rs58260694
rs388990
rs6751099
rs6738316
rs6723256
rs62157003
rs115586647
rs1430635
rs60000556
rs399885
rs66867206
rs401644
rs80074145
rs112420798
rs410120
rs17763230
rs1868924
rs6754110
rs417597
rs67125437
rs1864548
rs72820648
rs74385225
rs138199673
rs75114335
rs141622559
rs77026801
rs188134493
rs116966994
rs62157006
rs1652685
rs66827506
rs118037720
rs146883109
rs117848709
rs1669059
rs140968084
rs1669060
rs138795375
rs182110367
rs187261084
rs7560663
rs426508
rs117957469
rs387337
rs146378490
rs139404991
rs2099206
rs145145238
rs111569286
rs147898582
rs141678089
rs146983662
rs364433
rs112021029
rs150406812
rs112687579
rs137934441
rs113240815
rs9789509
rs77524480
rs9789729
rs9789752
rs151218062
rs451090
rs7598481
rs78122150
rs445551
rs445812
rs446017
rs654107
rs184650077
rs616959
rs60370846
rs2250247
rs2250249
rs78723457
rs364515
rs1864549
rs1864550
rs76618099
rs400482
rs115966895
rs452625
rs11887972
rs372516
rs425175
rs370373
rs449529
rs449552
rs386271
rs1430636
rs6713144
rs4852149
rs4852490
rs4852491
rs78281666
rs4852492
rs62141408
rs4852493
rs78246625
rs76760741
rs149558912
rs6717316
rs12620205
rs74725409
rs10193691
rs12616530
rs10496228
rs13405677
rs78513887
rs1963398
rs2902061
rs17040658
rs6547242
rs7570469
rs17712817
rs76191937
rs4458235
rs60539849
rs60619539
rs76996499
rs6731800
rs723932
rs723933
rs67653609
rs723934
rs4586650
rs145632599
rs138221923
rs6736575
rs142821319
rs17712948
rs74861359
rs62141413
rs78434040
rs117425288
rs75127523
rs7371189
rs117495898
rs78846762
rs17763859
rs11900604
rs74496294
rs75170341
rs150202747
rs60486368
rs77356288
rs77062041
rs75855324
rs59422016
rs75128418
rs76846841
rs1030543
rs77792510
rs76361171
rs1430637
rs142271728
rs151259040
rs11902298
rs75301154
rs2017715
rs80293614
rs79815769
rs142936760
rs1116974
rs145680830
rs75417940
rs80013688
rs78625339
rs189881320
rs147687669
rs4852494
rs142482843
rs189154095
rs1430640
rs1430638
rs60296843
rs13429335
rs79569182
rs79977066
rs74452203
rs79095387
rs79675249
rs7559674
rs78840139
rs75065619
rs75641345
rs76798611
rs76748575
rs74854899
rs77093782
rs75973030
rs1030542
rs10183594
rs10183606
rs77529090
rs10174418
rs79824338
rs145028830
rs13418721
rs13393545
rs13393361
rs10177667
rs2033336
rs143489746
rs4337495
rs10178330
rs10181354
rs17017222
rs10196856
rs13404235
rs34077378
rs13413680
rs7605358
rs10186009
rs10186573
rs35452167
rs13409244
rs7563118
rs75918212
rs7589955
rs4852150
rs77885964
rs79285146
rs73938715
rs188610277
rs117372093
rs79540517
rs13413674
rs72921154
rs72921155
rs72921156
rs76872414
rs1430639
rs78839255
rs4852497
rs7586407
rs59852135
rs147932814
rs78918815
rs4146914
rs112975933
rs13386438
rs12713988
rs1367396
rs1367397
rs1583148
rs77338383
rs116354522
rs140560033
rs77040107
rs72921161
rs10205858
rs10206130
rs72921165
rs2052950
rs78072288
rs116887124
rs12616034
rs79839199
rs13014954
rs116686276
rs117666469
rs117924602
rs1583149
rs35349883
rs6745583
rs6716948
rs72921172
rs79256099
rs72921174
rs6707703
rs75354420
rs13385482
rs140494314
rs72921176
rs55790837
rs11897248
rs13389812
rs6719738
rs6761786
rs78355411
rs6547243
rs79635436
rs79490614
rs78520964
rs11681330
rs13425485
rs149692790
rs28661737
rs67690279
rs11126735
rs79670359
rs13404025
rs13429553
rs4852498
rs78693243
rs55946106
rs10185884
rs200882234
rs6707507
rs1864551
rs6707658
rs78159219
rs10180019
rs17764331
rs6716273
rs112553083
rs1367398
rs1835430
rs79300258
rs17017233
rs28447361
rs10176340
rs6707264
rs1367399
rs200652345
rs10165117
rs10201474
rs7576467
rs880813
rs891513
rs7576912
rs7597912
rs79072724
rs73938721
rs1583150
rs6710198
rs13397628
rs7588649
rs118023388
rs56110026
rs55736343
rs17017249
rs76023661
rs2566539
rs2685159
rs150764569
rs78801623
rs2685162
rs1972755
rs77629288
rs1430641
rs17017258
rs2052952
rs2566540
rs144724847
rs79934818
rs556545255
rs1971766
rs146908720
rs145986067
rs117945593
rs2566541
rs1367400
rs2566542
rs75021344
rs374154898
rs2033337
rs2861852
rs78487723
rs2566543
rs79208326
rs2566544
rs76390988
rs140579895
rs1594400
rs2685151
rs2685150
rs75122358
rs2566547
rs2566548
rs77949496
rs79182598
rs12470592
rs1549762
rs1549761
rs11126736
rs11126737
rs149080089
rs1430645
rs79691592
rs7598670
rs117133065
rs117611404
rs76872763
rs7568959
rs17017311
rs2685154
rs1549765
rs1549764
rs2685153
rs2685152
rs2566549
rs2566550
rs77124846
rs1962857
rs7560858
rs7587521
rs6760757
rs6745699
rs6750164
rs79445712
rs13385634
rs78447581
rs62140072
rs10204587
rs2566551
rs62140073
rs62140074
rs76886120
rs7597183
rs10176128
rs7571081
rs79347337
rs72820697
rs919537
rs1016580
rs1430644
rs1549763
rs2566552
rs10199836
rs919536
rs6739700
rs75527966
rs143316861
rs1594402
rs1594401
rs77097144
rs2099208
rs2099207
rs56378206
rs72822505
rs74635040
rs117679895
rs62140083
rs62140084
rs62140086
rs72822508
rs62140087
rs111423678
rs62140088
rs11890136
rs11890258
rs2566553
rs10205737
rs10182393
rs10194940
rs10206027
rs10195143
rs10206145
rs118019414
rs2195678
rs79361421
rs13430300
rs76016021
rs13430497
rs6722803
rs188836533
rs6547249
rs79500892
rs79823491
rs17017348
rs17017349
rs17017350
rs55869794
rs17017351
rs77256170
rs62140096
rs62140097
rs4267535
rs6760669
rs6745816
rs77029336
rs80145824
rs79397341
rs112426493
rs79921589
rs78022180
rs2685160
rs148048358
rs138680891
rs6740609
rs2163344
rs72822513
rs13003154
rs17715064
rs919535
rs56170896
rs75095969
rs56886052
rs17017363
rs12464312
rs4852501
rs4852502
rs4852153
rs1346851
rs17017374
rs73938745
rs112384679
rs7563106
rs149041116
rs66919833
rs138622648
rs62140103
rs75497478
rs13402439
rs180728170
rs17017376
rs73938746
rs17017377
rs17017378
rs74574213
rs17017379
rs13400937
rs2116024
rs1367401
rs2033335
rs117081368
rs7349194
rs76424597
rs1430642
rs4852503
rs549165710
rs568998641
rs143810178
rs73938749
rs10209612
rs10189345
rs17017398
rs6730429
rs10195680
rs3795994
rs144729221
rs7584601
rs6745586
rs7571658
rs4146025
rs3739139
rs78677982
rs1157660
rs59484380
rs75753262
rs6741563
rs12713990
rs77574255
rs17017410
rs141869725
rs13395022
rs78394914
rs76938670
rs117872343
rs12463400
rs78903741
rs10188176
rs138905913
rs10164580
rs78417371
rs78797854
rs145455427
rs17715948
rs4396749
rs13411356
rs13003014
rs1511198
rs139563645
rs17716058
rs144786632
rs1159418
rs62140116
rs76363067
rs117505512
rs11126738
rs17017430
rs5023270
rs5023269
rs77533116
rs78937811
rs13388505
rs13388512
rs11676466
rs11687661
rs145415308
rs17017444
rs12620274
rs1511197
rs78192323
rs150162392
rs138669185
rs149233233
rs12621251
rs12614786
rs147355280
rs143549843
rs77541506
rs117130774
rs2861854
rs12464912
rs953519
rs2861855
rs11675873
rs10203871
rs10180354
rs11676065
rs10204390
rs7590351
rs151115913
rs75305720
rs6712395
rs6759387
rs117311780
rs1567530
rs77257882
rs118056376
rs376690263
rs1976628
rs1976627
rs1567529
rs143542807
rs4852156
rs144267983
rs149082693
rs10190617
rs118151106
rs80335611
rs10175610
rs4852507
rs73938776
rs143454616
rs147164385
rs10175800
rs73938777
rs13394943
rs17017469
rs148787948
rs17017471
rs76090630
rs17017474
rs139496170
rs117265035
rs72923381
rs78650041
rs117049668
rs58121158
rs13390169
rs6743921
rs58007297
rs1606115
rs4852158
rs80332964
rs58775151
rs17017476
rs75091560
rs79827881
rs7421452
rs7421453
rs1533123
rs13384134
rs1533122
rs17017494
rs17017497
rs17017500
rs13412541
rs12612775
rs1987928
rs1828477
rs1828476
rs10172378
rs6731004
rs11126740
rs17017510
rs17017511
rs117948621
rs17727983
rs1355414
rs17017514
rs17017517
rs17017518
rs10496230
rs142138424
rs67462786
rs12994923
rs77627894
rs1511185
rs6758758
rs12105098
rs75043607
rs4422182
rs2089815
rs12466764
rs2861857
rs140580325
rs117098124
rs75646538
rs4852508
rs17017525
rs28535065
rs17017528
rs6547256
rs71424890
rs4258819
rs6709350
rs17017535
rs13028059
rs7568201
rs186688210
rs7582593
rs7594916
rs13030183
rs1511179
rs12471533
rs1397689
rs10191302
rs7576176
rs80018384
rs12472740
rs4852511
rs4852512
rs72822539
rs78536962
rs17785020
rs78838915
rs10183482
rs76528740
rs117250817
rs118133156
rs75100314
rs78803334
rs10184380
rs75366866
rs77820778
rs80181079
rs6719934
rs11684245
rs79581637
rs6748711
rs7574496
rs1849048
rs77380030
rs77575138
rs77071665
rs1511181
rs10194054
rs6729255
rs79415585
rs6732323
rs78064189
rs6547257
rs6547258
rs6732862
rs148030546
rs142607003
rs10179123
rs146187685
rs139078595
rs58553851
rs59673873
rs148557380
rs145605131
rs10203710
rs1511182
rs11677290
rs76823213
rs13027289
rs79180559
rs117393359
rs35484356
rs186132327
rs117178979
rs117476183
rs11695685
rs78484172
rs80051683
rs111983729
rs72822546
rs6547259
rs6547260
rs76761002
rs7565867
rs7565902
rs955749
rs76576982
rs13411966
rs13002542
rs13028762
rs17785176
rs17017611
rs1511191
rs6547264
rs78642823
rs7587882
rs7575601
rs6738702
rs6738834
rs77958202
rs7422326
rs190766831
rs11897380
rs11902209
rs6714659
rs11682196
```
