## Supplementary material for "Characterization of shared and ancestry-specific signals driving complex traits using multi-ancestry fine-mapping": susiex_nc3.cs80.cs

```
CS_ID	SNP	BP	REF_ALLELE	ALT_ALLELE	REF_FRQ	BETA	SE	-LOG10P	CS_PIP	OVRL_PIP
1	rs17016552	79433742	G,G	C,C	0.65507,0.616071	-0.0236309,0.00242056	0.0041594,0.00878946	7.87406,0.10623	0.267291	0.267322
1	rs6721531	79426855	T,T	A,A	0.661034,0.729167	-0.0237302,0.00187313	0.00417686,0.0096192	7.87406,0.0728321	0.25761	0.257641
1	rs13407231	79433627	T,T	C,C	0.66004,0.729167	-0.0236218,0.00149746	0.00417389,0.0096192	7.8185,0.0573522	0.232769	0.232801
1	rs2049271	79431917	C,C	T,T	0.661034,0.729167	-0.0234991,0.00173349	0.00417686,0.0096192	7.73421,0.067026	0.190123	0.190156
2	rs7422326	79933354	A,A	T,T	0.488072,0.201389	-0.0116387,0.0224695	0.00395543,0.010659	2.48731,1.45557	0.0269614	0.0298162
2	rs6547257	79918454	A,A	T,T	0.326044,0.097222	-0.0141208,0.0151566	0.0042178,0.0144288	3.08925,0.532369	0.0244943	0.0257338
2	rs6547258	79918455	G,G	C,C	0.326044,0.097222	-0.0141208,0.0151566	0.0042178,0.0144288	3.08925,0.532369	0.0244943	0.0257338
2	rs7575601	79932237	C,C	T,T	0.316103,0.060516	-0.0149516,0.00842256	0.00425236,0.0179276	3.35855,0.194845	0.0233788	0.024535
2	rs6729255	79917981	C,C	G,G	0.327038,0.097222	-0.0141097,0.0148468	0.00421449,0.0144288	3.08925,0.517848	0.0224571	0.0236216
2	rs6738834	79932429	G,G	A,A	0.316103,0.063492	-0.0148144,0.00834883	0.00425236,0.0175302	3.30598,0.197983	0.0209345	0.0219964
2	rs1511191	79931197	A,A	G,G	0.317097,0.064484	-0.0146648,0.00698221	0.00424878,0.0174041	3.25382,0.162231	0.0193665	0.0203843
2	rs1849048	79916453	T,T	G,G	0.337972,0.098214	-0.0138131,0.0159709	0.00417985,0.0143636	3.0219,0.574819	0.0179673	0.0189826
2	rs7587882	79932176	G,G	A,A	0.313121,0.0625	-0.0144221,0.00799246	0.00426327,0.0176595	3.14429,0.186522	0.0172363	0.0181664
2	rs6738702	79932294	G,G	A,A	0.314115,0.063492	-0.0143175,0.00782144	0.00425961,0.0175302	3.11016,0.183444	0.0163509	0.0172429
2	rs6547264	79931928	C,C	G,G	0.312127,0.063492	-0.0141179,0.00843237	0.00426697,0.0175302	3.02804,0.200313	0.0129616	0.013713
2	rs7576176	79911780	A,A	C,C	0.333996,0.099206	-0.0137607,0.0110731	0.00419209,0.0142995	2.98769,0.35782	0.0128828	0.0136686
2	rs13028059	79909091	C,C	A,A	0.486083,0.515873	-0.0107305,-0.016428	0.00395583,0.00855366	2.17546,1.26134	0.0124527	0.0142838
2	rs1511179	79910116	T,T	C,C	0.336978,0.102183	-0.0138231,0.00930882	0.00418287,0.014113	3.0219,0.292842	0.0120514	0.0127888
2	rs1511181	79917201	A,A	G,G	0.496024,0.627976	-0.0108065,-0.0159775	0.00395442,0.00884395	2.20199,1.14982	0.0115713	0.0131878
2	rs6714659	79933630	A,A	C,C	0.505964,0.190476	-0.0111841,0.0229479	0.00395458,0.010886	2.32957,1.45557	0.0114672	0.0131651
2	rs1666769	79224687	T,T	C,C	0.343936,0.299603	0.021609,-0.00433477	0.00416224,0.00933164	6.68106,0.192281	0.0107081	0.142875
2	rs12471533	79910748	A,A	C,C	0.496024,0.626984	-0.0108065,-0.0156757	0.00395442,0.00883916	2.20199,1.1183	0.0103161	0.0117697
2	rs4852511	79911890	C,C	A,A	0.49503,0.617063	-0.0105281,-0.0156345	0.00395449,0.00879376	2.1101,1.12252	0.00876271	0.0100811
2	rs76194709	79881648	T,NA	C,NA	0.959245,NA	0.0303836,NA	0.00999958,NA	2.62385,NA	0.00772997	0.0154152
2	rs11897380	79933552	C,C	T,T	0.489066,0.19246	-0.0100001,0.0228004	0.00395525,0.010843	1.94077,1.44995	0.00754609	0.00870865
2	rs1397689	79911273	A,A	G,G	0.498012,0.605159	-0.0103928,-0.0154358	0.00395433,0.00874495	2.06634,1.11045	0.00729945	0.00843106
2	rs11902209	79933595	G,G	A,A	0.493042,0.188492	-0.0105009,0.0213692	0.00395468,0.0109298	2.10107,1.29614	0.00700164	0.008058
2	rs12472740	79911834	T,T	G,G	0.49503,0.624008	-0.0103483,-0.0151486	0.00395449,0.00882508	2.05185,1.06518	0.00692957	0.00800941
2	rs7601897	79184465	T,T	A,A	0.898608,0.980159	0.00402603,-0.110239	0.00655017,0.0306528	0.268582,3.49125	0.00654672	0.0155695
2	rs4853412	79019736	C,C	T,T	0.54672,0.553571	0.0106327,0.0156772	0.00397168,0.00859885	2.12928,1.16573	0.00624162	0.0160395
2	rs116285536	79460688	C,NA	T,NA	0.964215,NA	0.0397005,NA	0.0106439,NA	3.71768,NA	0.00596508	0.0142344
2	rs149733577	79638935	NA,C	NA,T	NA,0.940476	NA,0.0529787	NA,0.0180669	NA,2.47315	0.00522812	0.0114212
2	rs76471160	79464147	G,NA	A,NA	0.964215,NA	0.0391974,NA	0.0106439,NA	3.63667,NA	0.00519425	0.0123852
2	rs72822539	79912410	A,A	G,G	0.957256,0.982143	0.0328414,-0.051679	0.00977441,0.0322783	3.10813,0.961115	0.0047727	0.00731663
2	rs139564670	79493489	G,NA	C,NA	0.984095,NA	0.0533055,NA	0.0158037,NA	3.12865,NA	0.0044496	0.0107809
2	rs140483048	79054305	A,A	G,G	0.908549,0.979167	0.0226992,-0.00577905	0.00685915,0.0299292	3.02911,0.0721739	0.00379759	0.0090127
2	rs115796601	79465085	A,NA	G,NA	0.963221,NA	0.0377939,NA	0.0105045,NA	3.49374,NA	0.00367784	0.00877281
2	rs72816606	79313239	G,NA	A,NA	0.970179,NA	0.0402378,NA	0.0116239,NA	3.27012,NA	0.00359717	0.00708083
2	rs11126738	79885936	G,G	A,A	0.763419,0.295635	0.015999,-0.0169775	0.0046523,0.00936756	3.23358,1.15534	0.00327628	0.00683259
2	rs11695685	79922802	T,T	C,C	0.681909,0.717262	-0.00627423,-0.0248389	0.00424522,0.00949232	0.855671,2.05171	0.00324606	0.00457405
2	rs72818694	79605830	G,NA	A,NA	0.944334,NA	-0.0176358,NA	0.00862346,NA	1.38886,NA	0.00319437	0.00568974
2	rs112850878	79224386	C,NA	T,NA	0.922465,NA	0.0181644,NA	0.00739292,NA	1.85354,NA	0.00314057	0.00821558
2	rs28676893	79205094	A,A	C,C	0.634195,0.738095	0.00521955,-0.0298898	0.00410491,0.00972244	0.691357,2.67575	0.00301527	0.00705381
2	rs142408066	79697163	C,NA	A,NA	0.981113,NA	0.0430852,NA	0.0145245,NA	2.52096,NA	0.00281292	0.0064632
2	rs5023270	79886429	T,T	A,A	0.763419,0.348214	0.0160923,-0.0148918	0.0046523,0.00897279	3.26584,1.01331	0.00273919	0.00564177
2	rs13002542	79930186	C,C	G,G	0.659046,0.604167	-0.00546861,-0.0232631	0.00417094,0.00874115	0.721666,2.10885	0.00273536	0.00403817
2	rs2140039	79063788	T,T	C,C	0.446322,0.608135	0.0100109,0.0104701	0.00397729,0.00875659	1.92682,0.63485	0.00268638	0.00611748
2	rs72818689	79604471	G,NA	A,NA	0.944334,NA	-0.0170292,NA	0.00862346,NA	1.31609,NA	0.00264118	0.00472969
2	rs2123109	79061378	A,A	T,T	0.446322,0.607143	0.0100773,0.00980846	0.00397729,0.00875267	1.94746,0.580957	0.00260716	0.00602507
2	rs11126686	79044452	G,G	A,A	0.908549,0.989087	0.0217921,-0.00732262	0.00685915,0.0411453	2.8275,0.066135	0.00250419	0.00593066
2	rs6741997	79218859	A,A	G,G	0.652087,0.708333	0.00352001,-0.0296497	0.00415099,0.00940461	0.401821,2.79107	0.00233698	0.0054177
2	rs12232921	79033887	C,C	G,G	0.83996,0.808532	0.00669676,0.03038	0.00539257,0.0108644	0.668994,2.28656	0.00229457	0.00579072
2	rs11898645	79193476	G,G	A,A	0.587475,0.728175	0.00266126,-0.0306273	0.00401624,0.00960817	0.294503,2.84332	0.00228525	0.005258
2	rs13028762	79930269	C,C	T,T	0.661034,0.709325	-0.0050129,-0.0252004	0.00417686,0.00941405	0.638128,2.12896	0.00225393	0.0033077
2	rs17015724	79064180	G,G	T,T	0.370775,0.60119	0.0101435,0.0131695	0.00409337,0.00873	1.87907,0.881344	0.00220495	0.0053264
2	rs71424839	79188041	G,G	A,A	0.888668,0.872024	0.0032079,-0.0418066	0.00628579,0.012796	0.214804,2.96404	0.00209378	0.00512443
2	rs10179123	79919240	A,A	G,G	0.755467,0.577381	-0.00924416,0.0230912	0.00460006,0.00865361	1.35187,2.11795	0.0020766	0.00310839
2	rs77336538	79569934	NA,C	NA,T	NA,0.979167	NA,0.0761731	NA,0.0299292	NA,1.9616	0.00203965	0.00456172
2	rs11893407	79193189	C,C	T,T	0.587475,0.728175	0.00266126,-0.0299948	0.00401624,0.00960817	0.294503,2.74534	0.00189948	0.00436643
2	rs11677290	79921161	C,C	T,T	0.668986,0.710317	-0.00512411,-0.0238533	0.00420153,0.00942357	0.652428,1.94438	0.00184989	0.00269678
2	rs58553851	79919510	T,T	G,G	0.754473,0.577381	-0.00905809,0.023046	0.00459376,0.00865361	1.3131,2.11121	0.00181806	0.00274166
2	rs7572448	79356230	G,G	A,A	0.489066,0.35119	0.00791231,-0.0258289	0.00395525,0.00895516	1.34246,2.40632	0.00181637	0.00489513
2	rs11683503	79198168	C,C	T,T	0.921471,0.873016	0.00547901,-0.0412352	0.00734995,0.0128386	0.341035,2.87976	0.001797	0.00441095
2	rs59673873	79919539	T,T	C,C	0.754473,0.577381	-0.00905753,0.0229507	0.00459376,0.00865361	1.31298,2.09702	0.0017694	0.00266982
2	rs1521960	79064593	G,G	A,A	0.370775,0.609127	0.00974313,0.012236	0.00409337,0.00876055	1.7619,0.789153	0.00176112	0.00417663
2	rs1156016	79048646	C,C	T,T	0.241551,0.558532	0.0149128,0.0071976	0.00461925,0.00860854	2.90487,0.394589	0.00173736	0.00493693
2	rs11126690	79198620	C,C	T,T	0.61829,0.72619	0.00411574,-0.0282685	0.00406983,0.00958635	0.506008,2.49624	0.00169446	0.0039169
2	rs896530	79039355	A,A	G,G	0.279324,0.555556	0.0138297,0.0098874	0.00440672,0.00860262	2.76977,0.601344	0.001675	0.00452865
2	rs17704290	79427028	A,NA	G,NA	0.959245,NA	0.0346495,NA	0.00999958,NA	3.27569,NA	0.00164358	0.00410357
2	rs1666770	79224717	T,T	G,G	0.32505,0.209325	0.0189723,-0.00892646	0.00422113,0.0105074	5.15677,0.402767	0.00160901	0.014959
2	rs10203710	79920175	C,C	G,G	0.748509,0.468254	-0.00885309,0.0223968	0.00455701,0.00856664	1.2836,2.04877	0.00160877	0.00238365
2	rs1511182	79920547	G,G	C,C	0.735586,0.464286	-0.0094055,0.0212611	0.00448312,0.00857124	1.44482,1.8821	0.00159536	0.00233378
2	rs78652209	79867203	G,NA	T,NA	0.979125,NA	0.0405341,NA	0.0138296,NA	2.4712,NA	0.00157985	0.00373991
2	rs1589615	79371625	A,A	G,G	0.897614,0.883929	-0.0139749,0.0343575	0.0065219,0.0133454	1.49306,1.9983	0.0015726	0.00378005
2	rs17015957	79191047	G,G	A,A	0.88668,0.87004	0.00472079,-0.0396037	0.00623739,0.0127124	0.34762,2.73583	0.00153529	0.00375527
2	rs10520219	79190408	A,A	G,G	0.890656,0.87004	0.00444787,-0.039452	0.00633559,0.0127124	0.316367,2.71828	0.00150774	0.00366941
2	rs13411966	79929080	G,G	A,A	0.754473,0.55754	-0.00953261,0.0212984	0.00459376,0.00860653	1.4205,1.87499	0.00144566	0.00218664
2	rs56330221	79193372	G,G	A,A	0.88668,0.87004	0.00409984,-0.0397311	0.00623739,0.0127124	0.29159,2.75061	0.00143493	0.00349213
2	rs7594916	79909750	C,C	A,A	0.671968,0.717262	-0.00457733,-0.0240265	0.00421121,0.00949232	0.55742,1.94429	0.00143378	0.00213587
2	rs6732862	79918572	A,A	G,G	0.748509,0.47123	-0.00850499,0.0223887	0.00455701,0.00856354	1.20767,2.04877	0.00141834	0.00211976
2	rs75428984	79816334	A,NA	C,NA	0.974155,NA	-0.0263123,NA	0.0124606,NA	1.45946,NA	0.00138202	0.00281468
2	rs6547259	79925727	C,C	G,G	0.753479,0.549603	-0.00934952,0.0211896	0.00458751,0.00859173	1.38147,1.86478	0.00136719	0.00206765
2	rs17015960	79192643	G,G	A,A	0.88668,0.87004	0.00432022,-0.0393014	0.00623739,0.0127124	0.3111,2.70093	0.00133773	0.00325752
2	rs180688134	79042552	A,NA	G,NA	0.991054,NA	0.0552642,NA	0.0209976,NA	2.07109,NA	0.00133541	0.00291015
2	rs6709259	79064408	G,G	A,A	0.368787,0.598214	0.009308,0.0126342	0.00409792,0.00871922	1.63595,0.831688	0.00130332	0.00312562
2	rs17017497	79899407	A,A	C,C	0.743539,0.248016	0.0151979,-0.0131961	0.00452769,0.00989826	3.10296,0.738799	0.00130165	0.00284336
2	rs138074301	79873447	G,NA	T,NA	0.979125,NA	0.0394028,NA	0.0138296,NA	2.35819,NA	0.00129445	0.00305889
2	rs111833368	79702185	G,NA	A,NA	0.964215,NA	0.0287249,NA	0.0106439,NA	2.15735,NA	0.00128133	0.00275426
2	rs11689096	79376858	A,A	G,G	0.897614,0.882937	-0.0136627,0.033435	0.0065219,0.0132962	1.44152,1.92387	0.00126509	0.00303422
2	rs2010687	79064348	C,C	T,T	0.369781,0.553571	0.0100171,0.00790106	0.00409564,0.00859885	1.84003,0.445906	0.00125745	0.00298286
2	rs58007297	79896947	A,A	C,C	0.741551,0.297619	0.0147148,-0.0149298	0.00451629,0.00934946	2.95026,0.95744	0.00125003	0.00277114
2	rs7568201	79909261	A,A	G,G	0.67495,0.717262	-0.00417455,-0.0240718	0.00422113,0.00949232	0.491228,1.95019	0.00124212	0.00187639
2	rs17017494	79899301	C,C	G,G	0.744533,0.302579	0.0146993,-0.01341	0.00453346,0.00930543	2.92618,0.825194	0.00123728	0.00270795
2	rs56679430	79188350	A,A	T,T	0.60338,0.731151	0.00224647,-0.0289261	0.00404163,0.00964152	0.237828,2.5689	0.00123518	0.00286306
2	rs2902018	79044503	A,A	G,G	0.851889,0.808532	0.00714978,0.0286261	0.00556614,0.0108644	0.701228,2.07482	0.00122228	0.00306474
2	rs11689105	79377033	T,T	C,C	0.897614,0.882937	-0.0136157,0.0332905	0.0065219,0.0132962	1.43384,1.91051	0.00121944	0.00292391
2	rs112022493	79539140	A,NA	C,NA	0.981113,NA	0.0408467,NA	0.0145245,NA	2.30808,NA	0.00121717	0.0025317
2	rs1987928	79899943	C,C	T,T	0.743539,0.297619	0.0145909,-0.0136688	0.00452769,0.00934946	2.89605,0.842412	0.00121709	0.00271253
2	rs112755392	79809612	T,NA	C,NA	0.951292,NA	0.0220033,NA	0.00918509,NA	1.78,NA	0.00120659	0.00237145
2	rs147042717	79483392	NA,A	NA,G	NA,0.982143	NA,-0.0737838	NA,0.0322783	NA,1.65243	0.00118404	0.00264439
2	rs114777414	79258646	C,NA	T,NA	0.975149,NA	0.0370729,NA	0.0127009,NA	2.4544,NA	0.00117982	0.00275447
2	rs142140490	79824639	A,NA	C,NA	0.975149,NA	-0.0255052,NA	0.0127009,NA	1.3504,NA	0.00117832	0.00242325
2	rs72913288	79377371	G,G	T,T	0.897614,0.881944	-0.0135302,0.0329734	0.0065219,0.0132476	1.41992,1.89244	0.00115419	0.00276546
2	rs185085995	79317043	A,NA	G,NA	0.970179,NA	0.0204346,NA	0.0116239,NA	1.10375,NA	0.00114609	0.00206972
2	rs115366410	79583819	T,NA	C,NA	0.967197,NA	-0.0281943,NA	0.0111,NA	1.95528,NA	0.00113207	0.00225319
2	rs5023269	79886510	C,C	G,G	0.741551,0.249008	0.0142082,-0.0167283	0.00451629,0.00988505	2.78114,1.04291	0.00109671	0.00246501
2	rs7572889	79038068	C,C	A,A	0.280318,0.559524	0.0134655,0.00875694	0.00440194,0.00861059	2.65349,0.509824	0.00109329	0.00292703
2	rs17017474	79896013	G,G	A,A	0.740557,0.248016	0.0139052,-0.0171494	0.00451065,0.00989826	2.68804,1.08002	0.00108485	0.00245199
2	rs72820657	79708355	A,NA	G,NA	0.932406,NA	-0.0108177,NA	0.00787557,NA	0.770642,NA	0.0010649	0.00196144
2	rs77533116	79886999	G,G	A,A	0.740557,0.248016	0.0138613,-0.0171581	0.00451065,0.00989826	2.67385,1.08084	0.00106292	0.00240099
2	rs58121158	79896566	G,G	C,C	0.738569,0.297619	0.0143347,-0.0145878	0.00449951,0.00934946	2.84062,0.925579	0.00105763	0.00234207
2	rs58545581	79379232	C,C	T,T	0.897614,0.881944	-0.0133977,0.0325931	0.0065219,0.0132476	1.39848,1.85754	0.0010466	0.00250572
2	rs10203871	79890454	G,G	C,C	0.740557,0.296627	0.0138129,-0.0162529	0.00451065,0.00935847	2.65826,1.08386	0.00104565	0.00234198
2	rs190564790	79317044	A,NA	G,NA	0.970179,NA	0.0199595,NA	0.0116239,NA	1.06571,NA	0.00104213	0.00188833
2	rs11677315	79194293	C,C	T,T	0.916501,0.871032	0.00616879,-0.0383075	0.00714714,0.012754	0.411083,2.57377	0.00103628	0.00251483
2	rs151218062	79696672	NA,T	NA,C	NA,0.953373	NA,0.0456255	NA,0.0202746	NA,1.61216	0.00103547	0.00226699
2	rs6743921	79896921	G,G	C,C	0.740557,0.297619	0.0141832,-0.0149298	0.00451065,0.00934946	2.77874,0.95744	0.00102659	0.00228486
2	rs17727983	79902900	G,G	A,A	0.754473,0.862103	-0.0102676,0.0252722	0.00459376,0.0123978	1.59499,1.38188	0.00102215	0.00213967
2	rs1828476	79900128	G,G	A,A	0.744533,0.295635	0.0145622,-0.0137415	0.00453346,0.00936756	2.88027,0.846499	0.00102209	0.0023152
2	rs7566775	79379954	G,G	A,A	0.897614,0.882937	-0.0133977,0.0325683	0.0065219,0.0132962	1.39848,1.84443	0.00102184	0.0024468
2	rs13388512	79887653	G,G	A,A	0.739563,0.248016	0.013704,-0.0171581	0.00450506,0.00989826	2.62877,1.08084	0.00101208	0.0022892
2	rs13388505	79887643	C,C	A,A	0.739563,0.248016	0.0136556,-0.0172072	0.00450506,0.00989826	2.61332,1.08545	0.000995216	0.00225172
2	rs1828477	79900059	C,C	T,T	0.745527,0.296627	0.0143537,-0.0140142	0.00453928,0.00935847	2.80513,0.872034	0.000980889	0.00222331
2	rs3819314	79364681	NA,C	NA,T	NA,0.960318	NA,-0.048565	NA,0.0218976	NA,1.57566	0.000972708	0.00223736
2	rs112270032	79520532	G,NA	T,NA	0.975149,NA	0.0348216,NA	0.0127009,NA	2.21377,NA	0.00096977	0.00210529
2	rs17017476	79897781	G,G	A,A	0.83996,0.541667	0.0166221,-0.013422	0.00539257,0.00857919	2.68753,0.929206	0.0009475	0.00224131
2	rs12614786	79889644	G,G	A,A	0.740557,0.299603	0.0138129,-0.0155549	0.00451065,0.00933164	2.65826,1.01984	0.000939276	0.00209768
2	rs74865554	79241144	NA,C	NA,T	NA,0.850198	NA,-0.0265782	NA,0.011978	NA,1.57688	0.000938468	0.00214707
2	rs17016376	79331108	G,G	C,C	0.913519,0.880952	0.00384794,-0.0285927	0.00703429,0.0131998	0.233319,1.51857	0.000936614	0.0019756
2	rs4853413	79021429	C,C	T,T	0.249503,0.543651	0.01401,0.00667379	0.00456906,0.00858212	2.66406,0.359736	0.000929355	0.00247337
2	rs17017500	79899436	C,C	A,A	0.83996,0.541667	0.016963,-0.0122845	0.00539257,0.00857919	2.78058,0.817659	0.000924465	0.00218263
2	rs1567529	79892257	G,G	T,T	0.739563,0.248016	0.0132355,-0.01837	0.00450506,0.00989826	2.48093,1.19742	0.000920866	0.00208348
2	rs6719934	79915152	T,T	C,C	0.734592,0.448413	-0.00851675,0.0200391	0.00447775,0.00859522	1.24284,1.70485	0.000909648	0.00138069
2	rs10192881	79562010	C,C	T,T	0.73161,0.624008	-0.00671502,-0.0162601	0.00446187,0.00882508	0.878344,1.1844	0.000898632	0.00184241
2	rs113179245	79388192	C,NA	T,NA	0.980119,NA	0.0386884,NA	0.0141639,NA	2.2003,NA	0.000893516	0.00190657
2	rs74930708	79604870	NA,C	NA,T	NA,0.829365	NA,0.0246553	NA,0.0113631	NA,1.52253	0.000866838	0.0019575
2	rs7421452	79898350	C,C	A,A	0.83996,0.541667	0.0164709,-0.0131527	0.00539257,0.00857919	2.6468,0.902214	0.00084991	0.00200809
2	rs7582593	79909675	A,A	T,T	0.833996,0.859127	-0.00448478,-0.035019	0.00531372,0.0122874	0.399387,2.35931	0.000846976	0.00158556
2	rs115858336	79834167	C,NA	T,NA	0.969185,NA	0.0270591,NA	0.0114407,NA	1.74418,NA	0.000830272	0.00174619
2	rs76425390	79644431	NA,A	NA,G	NA,0.974206	NA,0.0575351	NA,0.0269663	NA,1.48312	0.000806736	0.00183539
2	rs62156648	79588324	T,NA	C,NA	0.983101,NA	0.0337925,NA	0.0153396,NA	1.55912,NA	0.000806002	0.00183216
2	rs62156644	79582961	C,NA	T,NA	0.983101,NA	0.0337925,NA	0.0153396,NA	1.55912,NA	0.000806002	0.00183216
2	rs79943312	79605022	NA,C	NA,G	NA,0.829365	NA,0.0242089	NA,0.0113631	NA,1.47976	0.000802388	0.00181163
2	rs61314887	79565169	T,T	C,C	0.753479,0.623016	-0.00709266,-0.01512	0.00458751,0.00882048	0.913337,1.06301	0.000799996	0.00159691
2	rs62156649	79588928	C,NA	T,NA	0.983101,NA	0.0337334,NA	0.0153396,NA	1.55485,NA	0.000799223	0.0018167
2	rs78880676	79912716	A,NA	T,NA	0.906561,NA	-0.0161937,NA	0.00679323,NA	1.76613,NA	0.000797166	0.00134428
2	rs76765470	79339951	T,T	A,A	0.913519,0.880952	0.00454195,-0.0256211	0.00703429,0.0131998	0.285267,1.28188	0.000795298	0.00166512
2	rs1666772	79227379	T,T	C,C	0.340954,0.206349	0.0185018,-0.00911287	0.00417094,0.010563	5.03767,0.41084	0.000794842	0.00610967
2	rs79511741	79582127	C,NA	A,NA	0.983101,NA	0.0336803,NA	0.0153396,NA	1.55102,NA	0.00079318	0.00180292
2	rs35382112	79612798	G,G	C,C	0.751491,0.859127	-0.00388407,-0.0261802	0.00457516,0.0122874	0.402403,1.47993	0.000792937	0.0015611
2	rs11684245	79915275	T,T	C,C	0.591451,0.632937	-0.00628617,-0.0173467	0.00402215,0.00886855	0.927829,1.29698	0.000790777	0.0010902
2	rs1656308	79227376	G,G	A,A	0.340954,0.206349	0.0185018,-0.00896045	0.00417094,0.010563	5.03767,0.402	0.000786614	0.00603968
2	rs72818636	79560500	C,NA	A,NA	0.952286,NA	-0.0140474,NA	0.00927543,NA	0.886375,NA	0.000784669	0.00146812
2	rs112406348	79392287	G,NA	A,NA	0.958251,NA	0.0308558,NA	0.00988495,NA	2.74488,NA	0.000781151	0.00198807
2	rs13030183	79909989	T,T	C,C	0.586481,0.627976	-0.00599692,-0.0170545	0.00401481,0.00884395	0.86885,1.26916	0.000777156	0.00107519
2	rs62156647	79585799	T,NA	C,NA	0.983101,NA	0.033515,NA	0.0153396,NA	1.53912,NA	0.000774733	0.00176085
2	rs1434213	79560035	A,A	G,G	0.747515,0.625992	-0.00661551,-0.0165457	0.00455105,0.00883443	0.835494,1.21405	0.000763427	0.00152564
2	rs7421453	79898354	G,G	A,A	0.838966,0.541667	0.0159888,-0.01306	0.00537909,0.00857919	2.52948,0.893002	0.000761352	0.00180349
2	rs6727065	79142212	C,C	T,T	0.626243,0.404762	-0.00857602,-0.0113617	0.00408671,0.00870879	1.44539,0.716648	0.000759857	0.00158403
2	rs62156643	79579439	A,NA	G,NA	0.983101,NA	0.0333497,NA	0.0153396,NA	1.52726,NA	0.000756805	0.00171997
2	rs141622559	79690319	NA,G	NA,C	NA,0.993056	NA,-0.106744	NA,0.0514752	NA,1.419	0.000753329	0.00169585
2	rs12471455	79910349	A,NA	G,NA	0.906561,NA	-0.016305,NA	0.00679323,NA	1.78551,NA	0.000749003	0.00127284
2	rs141922458	79042468	T,NA	C,NA	0.987078,NA	0.0384655,NA	0.0175062,NA	1.55281,NA	0.000740758	0.00158777
2	rs13427823	79118904	T,T	A,A	0.73161,0.399802	-0.00834955,-0.0102312	0.00446187,0.00872637	1.21253,0.617947	0.000731608	0.00146475
2	rs921466	79566215	A,A	G,G	0.732604,0.623016	-0.00691294,-0.0147509	0.00446712,0.00882048	0.914571,1.02478	0.000723907	0.00149041
2	rs62156622	79572836	C,NA	T,NA	0.983101,NA	0.0330134,NA	0.0153396,NA	1.50329,NA	0.000721848	0.00164026
2	rs74943354	79592835	G,NA	T,NA	0.983101,NA	0.0329678,NA	0.0153396,NA	1.50004,NA	0.000717253	0.00162979
2	rs117298486	79280036	NA,G	NA,T	NA,0.899802	NA,0.0293586	NA,0.0142364	NA,1.40686	0.000713717	0.00170261
2	rs111613971	79329550	A,A	C,C	0.902585,0.881944	0.00344557,-0.0287425	0.00666778,0.0132476	0.218007,1.52238	0.000709271	0.00149457
2	rs78992262	79618681	NA,T	NA,G	NA,0.816468	NA,0.0226815	NA,0.0110428	NA,1.39817	0.000705722	0.00161455
2	rs74886220	79570648	T,NA	C,NA	0.983101,NA	0.0328483,NA	0.0153396,NA	1.49158,NA	0.0007054	0.00160276
2	rs283820	79227289	C,C	T,T	0.341948,0.205357	0.0183747,-0.00852798	0.00416802,0.0105819	4.9826,0.376443	0.000699842	0.00545129
2	rs62156621	79572660	A,NA	T,NA	0.983101,NA	0.0326773,NA	0.0153396,NA	1.47951,NA	0.000688846	0.00156502
2	rs283844	79268878	G,NA	A,NA	0.022863,NA	0.0309977,NA	0.013228,NA	1.71869,NA	0.00068188	0.00182184
2	rs12053528	79603971	NA,G	NA,A	NA,0.853175	NA,0.0246569	NA,0.0120777	NA,1.38512	0.000670835	0.00152242
2	rs117201430	79253943	NA,A	NA,T	NA,0.988095	NA,0.079728	NA,0.0394133	NA,1.36566	0.000667401	0.00151664
2	rs12479356	79910320	C,NA	A,NA	0.906561,NA	-0.0156263,NA	0.00679323,NA	1.66892,NA	0.000666089	0.00113399
2	rs7568908	79609030	T,T	G,G	0.982107,0.97619	0.0350036,-0.0147714	0.014915,0.0280389	1.72281,0.223067	0.000662305	0.00148825
2	rs6706202	79565674	T,T	C,C	0.732604,0.623016	-0.00672292,-0.0147509	0.00446712,0.00882048	0.878344,1.02478	0.000660402	0.00136176
2	rs113446394	79253146	C,NA	T,NA	0.962227,NA	0.0296376,NA	0.0103707,NA	2.37002,NA	0.000658713	0.00180248
2	rs113708620	79345266	G,G	A,A	0.913519,0.87996	0.00385176,-0.0260562	0.00703429,0.0131525	0.233597,1.32256	0.000658353	0.00138491
2	rs12986856	79183516	C,C	T,T	0.95328,0.981151	0.0123074,-0.0801639	0.0093687,0.0314332	0.72364,1.96806	0.000658306	0.00164244
2	rs1533122	79899193	T,T	C,C	0.83996,0.492063	0.0163746,-0.0115726	0.00539257,0.00855043	2.621,0.754706	0.000647013	0.00153373
2	rs147084535	79254580	NA,G	NA,C	NA,0.884921	NA,-0.0270233	NA,0.0133953	NA,1.35995	0.000644845	0.00146789
2	rs79840024	79646298	NA,C	NA,A	NA,0.915675	NA,-0.0304058	NA,0.0153834	NA,1.3179	0.000635301	0.00143443
2	rs76192105	79927703	C,NA	A,NA	0.904573,NA	-0.0149152,NA	0.00672948,NA	1.57407,NA	0.000632608	0.00107381
2	rs72818629	79536454	A,NA	G,NA	0.950298,NA	-0.0123504,NA	0.00909753,NA	0.757945,NA	0.000630676	0.00123336
2	rs111582879	79918915	G,NA	A,NA	0.988072,NA	-0.0284068,NA	0.0182119,NA	0.925153,NA	0.000630605	0.00124215
2	rs10520222	79214891	T,T	C,C	0.960239,0.979167	0.010923,-0.0801044	0.0101186,0.0299292	0.552274,2.1284	0.000630228	0.00150803
2	rs77673608	79434548	G,NA	A,NA	0.986084,NA	0.0423427,NA	0.0168779,NA	1.91667,NA	0.000629554	0.00151747
2	rs1533123	79898937	T,T	C,C	0.83996,0.492063	0.016177,-0.0119242	0.00539257,0.00855043	2.56848,0.787426	0.000625154	0.00148267
2	rs1915753	79126857	G,G	C,C	0.526839,0.217262	-0.00664683,-0.0163747	0.00396001,0.0103658	1.03034,0.942414	0.000613872	0.00135209
2	rs12611577	79347175	NA,G	NA,T	NA,0.965278	NA,-0.0461153	NA,0.0233493	NA,1.31636	0.000610839	0.00140694
2	rs143013309	79325653	A,NA	G,NA	0.984095,NA	-0.0311238,NA	0.0158037,NA	1.31062,NA	0.000607889	0.00152157
2	rs117449580	79672867	NA,C	NA,T	NA,0.977182	NA,0.056521	NA,0.0286274	NA,1.3157	0.000605608	0.00137761
2	rs17702221	79293699	A,A	G,G	0.956262,0.929563	0.012059,-0.0426872	0.00966771,0.0167057	0.673111,1.97424	0.00060033	0.0014071
2	rs10179514	79558053	A,A	T,T	0.718688,0.58631	-0.00657205,-0.0118645	0.00439719,0.00867965	0.869607,0.765366	0.000599241	0.00119038
2	rs138014265	79380658	T,NA	G,NA	0.99503,NA	-0.0573977,NA	0.0281148,NA	1.38514,NA	0.000598908	0.0013212
2	rs7565902	79926665	C,C	A,A	0.573559,0.525794	-0.00528609,-0.0171216	0.0039978,0.00856075	0.730289,1.342	0.000597975	0.000866261
2	rs186736714	79651155	NA,G	NA,A	NA,0.983135	NA,-0.0634525	NA,0.0331973	NA,1.25215	0.000597478	0.00130623
2	rs72822545	79924251	G,NA	A,NA	0.986084,NA	-0.0337126,NA	0.0168779,NA	1.33935,NA	0.000596637	0.00129396
2	rs11694350	79219390	A,A	G,G	0.960239,0.979167	0.0102406,-0.0800921	0.0101186,0.0299292	0.506527,2.12787	0.000591751	0.00141227
2	rs1521961	79027342	T,T	C,C	0.2833,0.545635	0.012822,0.00747562	0.00438781,0.00858518	2.45893,0.415798	0.000588973	0.00159126
2	rs11674490	79351202	A,A	G,G	0.915507,0.880952	0.00362321,-0.0255045	0.00710883,0.0131998	0.214472,1.27298	0.000587051	0.00124972
2	rs2594480	79226870	G,G	A,A	0.337972,0.206349	0.018249,-0.00851277	0.00417985,0.010563	4.89765,0.376443	0.000581648	0.0042844
2	rs34374139	79565096	T,T	G,G	0.749503,0.623016	-0.00654012,-0.0155954	0.00456301,0.00882048	0.818799,1.11325	0.000580986	0.001171
2	rs6759155	79599199	T,T	C,C	0.398608,0.401786	-0.00408421,-0.0177308	0.0040382,0.00871922	0.506086,1.37677	0.000576425	0.00119563
2	rs13027536	79189199	G,G	A,A	0.917495,0.980159	0.00382712,-0.0839959	0.00718617,0.0306528	0.22597,2.21187	0.000574665	0.00136818
2	rs1521954	79110609	A,A	T,T	0.693837,0.37004	-0.00629971,-0.0138571	0.00428977,0.00885365	0.847842,0.929764	0.000574234	0.00123691
2	rs74716024	79454079	NA,C	NA,G	NA,0.944444	NA,0.0358854	NA,0.0186617	NA,1.26371	0.000572416	0.00128342
2	rs75102289	79380443	A,NA	G,NA	0.963221,NA	-0.0159744,NA	0.0105045,NA	0.891672,NA	0.000571193	0.00130115
2	rs13008188	79216796	A,A	G,G	0.961233,0.979167	0.0124421,-0.0763345	0.0102422,0.0299292	0.648888,1.96831	0.000566621	0.00136062
2	rs145254071	79181289	T,NA	G,NA	0.981113,NA	0.0188215,NA	0.0145245,NA	0.7099,NA	0.000565056	0.00117873
2	rs11892644	79814263	T,NA	C,NA	0.976143,NA	-0.0223648,NA	0.0129561,NA	1.0741,NA	0.000564889	0.00118494
2	rs6710030	79226323	C,C	T,T	0.337972,0.206349	0.0181845,-0.00861955	0.00417985,0.010563	4.86706,0.382484	0.000563556	0.004124
2	rs17017020	79607968	NA,G	NA,A	NA,0.853175	NA,0.0234553	NA,0.0120777	NA,1.28289	0.000560014	0.00126995
2	rs77368741	79064150	T,NA	C,NA	0.975149,NA	0.0244843,NA	0.0127009,NA	1.26854,NA	0.000559011	0.00116776
2	rs77260235	79254771	C,NA	G,NA	0.951292,NA	0.0116436,NA	0.00918509,NA	0.688421,NA	0.000552603	0.00122179
2	rs17749826	79213468	A,A	G,G	0.961233,0.979167	0.0137119,-0.0739475	0.0102422,0.0299292	0.743168,1.87021	0.000549071	0.00132333
2	rs184883109	79919130	G,NA	A,NA	0.986084,NA	-0.0330021,NA	0.0168779,NA	1.29635,NA	0.000547578	0.00118827
2	rs35484356	79921905	A,A	G,G	0.866799,0.857143	-0.00396703,-0.033138	0.00581871,0.0122159	0.305059,2.17562	0.000545379	0.00105389
2	rs184650077	79698703	NA,A	NA,G	NA,0.974206	NA,0.0508958	NA,0.0269663	NA,1.22835	0.000542552	0.00120613
2	rs6761445	79110509	T,T	C,C	0.693837,0.37004	-0.00625019,-0.013604	0.00428977,0.00885365	0.838282,0.90516	0.000538408	0.00115978
2	rs58775151	79897625	C,C	G,G	0.838966,0.492063	0.0152503,-0.0127276	0.00537909,0.00855043	2.33903,0.864515	0.000535157	0.001274
2	rs140580325	79906662	NA,T	NA,C	NA,0.975198	NA,0.0521718	NA,0.0274863	NA,1.23895	0.000534876	0.00117259
2	rs17017562	79912298	G,NA	A,NA	0.900596,NA	-0.0145313,NA	0.00660805,NA	1.55477,NA	0.000530646	0.000915156
2	rs76254157	79926441	G,NA	A,NA	0.904573,NA	-0.0143104,NA	0.00672948,NA	1.47548,NA	0.000526523	0.000903266
2	rs7419401	79061805	C,C	T,T	0.77336,0.834325	0.00322186,0.0265892	0.00472259,0.0114976	0.305308,1.68308	0.000524714	0.00122307
2	rs58047297	79381366	A,A	G,G	0.884692,0.882937	-0.0124666,0.0321542	0.00619033,0.0132962	1.35633,1.80706	0.000524628	0.00124321
2	rs72816667	79412913	G,NA	A,NA	0.974155,NA	-0.023015,NA	0.0124606,NA	1.18881,NA	0.00050679	0.00107118
2	rs811526	79227099	C,C	A,A	0.338966,0.205357	0.0179647,-0.00812351	0.00417686,0.0105819	4.7695,0.353914	0.000506343	0.0036053
2	rs2685275	79226997	T,T	C,C	0.337972,0.206349	0.0180665,-0.0080105	0.00417985,0.010563	4.81128,0.348491	0.000505919	0.00363719
2	rs10208925	79152829	C,C	T,T	0.625249,0.39881	-0.00816772,-0.0107366	0.00408453,0.00873	1.34165,0.660045	0.000501401	0.00105349
2	rs6706637	79556909	C,C	T,T	0.441352,0.540675	-0.0117233,-0.0140968	0.00398179,0.00857778	2.48978,0.998708	0.000498583	0.00119133
2	rs190122487	79239669	NA,G	NA,A	NA,0.993056	NA,0.0956811	NA,0.0514752	NA,1.20026	0.000497475	0.00109929
2	rs35909082	79019618	C,C	T,T	0.373757,0.582341	0.00921822,0.0164065	0.00408671,0.00866769	1.61813,1.23374	0.000495928	0.00132936
2	rs79506300	79190550	NA,T	NA,C	NA,0.96627	NA,0.044026	NA,0.023678	NA,1.20083	0.000494535	0.00111164
2	rs72814634	79165375	A,NA	T,NA	0.966203,NA	0.0134296,NA	0.0109412,NA	0.658248,NA	0.000489172	0.00106204
2	rs17015989	79223167	A,A	G,G	0.904573,0.981151	-0.012305,-0.0712706	0.00672948,0.0314332	1.17088,1.63138	0.000485971	0.00113376
2	rs17017573	79914539	A,NA	G,NA	0.900596,NA	-0.0141824,NA	0.00660805,NA	1.49683,NA	0.000478054	0.000829562
2	rs13027289	79921711	C,C	G,G	0.828032,0.857143	-0.00474853,-0.0319399	0.00523953,0.0122159	0.437966,2.04901	0.000477837	0.000900589
2	rs7608033	79383580	T,T	C,C	0.884692,0.881944	-0.0131651,0.0303901	0.00619033,0.0132476	1.47569,1.66173	0.000476856	0.00113089
2	rs72913296	79388385	A,A	C,C	0.884692,0.882937	-0.0130339,0.0303687	0.00619033,0.0132962	1.4529,1.65032	0.00047585	0.00112478
2	rs11126697	79355109	A,A	G,G	0.914513,0.880952	0.00198159,-0.0263522	0.00707122,0.0131998	0.108296,1.33829	0.000473925	0.0010195
2	rs10520231	79296379	T,T	A,A	0.956262,0.923611	0.0109917,-0.040276	0.00966771,0.0160932	0.592509,1.90917	0.000471755	0.00109937
2	rs17693030	79186828	G,NA	A,NA	0.922465,NA	0.0145346,NA	0.00739292,NA	1.30718,NA	0.00046903	0.00101154
2	rs75918212	79737825	NA,C	NA,A	NA,0.982143	NA,0.058302	NA,0.0322783	NA,1.14946	0.000468612	0.00106093
2	rs74676696	79663305	NA,C	NA,T	NA,0.974206	NA,-0.0486526	NA,0.0269663	NA,1.14752	0.00046854	0.00103971
2	rs6708376	79104576	G,G	A,A	0.494036,0.207341	-0.00459827,-0.0213415	0.00395458,0.0105443	0.610972,1.36682	0.000467839	0.00110743
2	rs17017537	79908507	G,NA	T,NA	0.903579,NA	-0.0142033,NA	0.00669838,NA	1.46889,NA	0.000463435	0.000806896
2	rs17714969	79853472	G,NA	T,NA	0.918489,NA	-0.0150169,NA	0.00722595,NA	1.42376,NA	0.000463194	0.000971238
2	rs75625569	79745200	A,NA	G,NA	0.980119,NA	-0.0233629,NA	0.0141639,NA	1.00413,NA	0.000462822	0.000972308
2	rs78871476	79646026	NA,C	NA,T	NA,0.915675	NA,-0.0275709	NA,0.0153834	NA,1.13612	0.000460328	0.00103835
2	rs183152636	79439321	NA,G	NA,A	NA,0.977182	NA,0.0507416	NA,0.0286274	NA,1.1174	0.000458929	0.00104023
2	rs146425642	79443106	A,NA	G,NA	0.993042,NA	0.0569479,NA	0.0237851,NA	1.77849,NA	0.000455937	0.000959566
2	rs62156826	79296263	T,T	A,A	0.956262,0.923611	0.0120286,-0.039295	0.00966771,0.0160932	0.670757,1.83511	0.000453932	0.00106557
2	rs59970632	79043011	NA,C	NA,T	NA,0.97619	NA,-0.0503215	NA,0.0280389	NA,1.13846	0.000451066	0.00101486
2	rs17016331	79288864	NA,G	NA,A	NA,0.899802	NA,0.0256679	NA,0.0142364	NA,1.14635	0.000450905	0.00106669
2	rs1355414	79903266	G,G	T,T	0.593439,0.561508	-0.00443307,0.0191057	0.00402521,0.00861478	0.567424,1.57561	0.00044529	0.000902181
2	rs62165691	79063509	C,C	T,T	0.77336,0.840278	0.00322186,0.0260599	0.00472259,0.0116683	0.305308,1.59306	0.000443742	0.00103088
2	rs11126736	79811317	C,C	T,T	0.312127,0.362103	0.00660841,-0.0184943	0.00426697,0.0088943	0.915618,1.42497	0.000442824	0.000884024
2	rs283874	79339494	A,NA	G,NA	0.949304,NA	0.00933232,NA	0.00901262,NA	0.522231,NA	0.000439631	0.000907142
2	rs7604159	79227364	T,T	C,C	0.849901,0.884921	-0.0169109,0.0197179	0.00553562,0.0133953	2.64759,0.850714	0.000439202	0.00158241
2	rs114191787	79082608	A,NA	G,NA	0.988072,NA	-0.0371991,NA	0.0182119,NA	1.38622,NA	0.000435958	0.000928002
2	rs188024230	79723295	G,NA	A,NA	0.984095,NA	0.0314604,NA	0.0158037,NA	1.33241,NA	0.000434487	0.000825079
2	rs6547229	79558800	G,G	A,A	0.720676,0.623016	-0.00515646,-0.0149625	0.00440672,0.00882048	0.616282,1.04662	0.000433307	0.000897158
2	rs1347312	79560639	G,G	A,A	0.720676,0.623016	-0.00515646,-0.014929	0.00440672,0.00882048	0.616282,1.04314	0.000430771	0.000891908
2	rs6744850	79113589	C,C	A,A	0.496024,0.208333	-0.00437041,-0.0210493	0.00395442,0.0105257	0.570127,1.34178	0.00042927	0.00101914
2	rs7565280	79227358	G,G	T,T	0.849901,0.884921	-0.0169109,0.0194675	0.00553562,0.0133953	2.64759,0.835232	0.000428443	0.00154242
2	rs73938777	79894360	A,A	G,G	0.835984,0.542659	0.0149824,-0.0132558	0.00533946,0.00858064	2.29961,0.912285	0.000428381	0.00102022
2	rs76145632	79556751	T,T	C,C	0.921471,0.793651	0.0136616,0.018997	0.00734995,0.010563	1.20022,1.14203	0.000425276	0.000989733
2	rs73938776	79894218	T,T	C,C	0.835984,0.542659	0.0148805,-0.0134481	0.00533946,0.00858064	2.27396,0.931614	0.000425194	0.0010127
2	rs139802726	79338513	NA,A	NA,T	NA,0.969246	NA,0.043514	NA,0.0247591	NA,1.10329	0.000424293	0.00096026
2	rs62140063	79804709	T,NA	C,NA	0.910537,NA	-0.0139488,NA	0.00692737,NA	1.35602,NA	0.000422955	0.000906353
2	rs6732323	79918339	G,G	C,C	0.848907,0.579365	-0.00206957,0.0227245	0.00552061,0.00865913	0.15012,2.06139	0.000419024	0.000773234
2	rs74392713	79343297	NA,T	NA,C	NA,0.969246	NA,0.0433178	NA,0.0247591	NA,1.09586	0.000418902	0.000948005
2	rs141824873	79475492	NA,T	NA,C	NA,0.946429	NA,0.032996	NA,0.0189842	NA,1.08514	0.0004188	0.000933259
2	rs283882	79342556	A,NA	G,NA	0.937376,NA	0.00915148,NA	0.0081604,NA	0.581539,NA	0.000418045	0.000846326
2	rs138334805	79437340	A,NA	G,NA	0.988072,NA	0.0461186,NA	0.0182119,NA	1.94575,NA	0.00041762	0.00089989
2	rs62140064	79804907	T,NA	G,NA	0.910537,NA	-0.0139021,NA	0.00692737,NA	1.34904,NA	0.000417607	0.000895021
2	rs10168905	79297639	T,T	C,C	0.956262,0.930556	0.0123545,-0.0400158	0.00966771,0.0168156	0.696204,1.76125	0.000417514	0.000970765
2	rs75787177	79326043	NA,C	NA,T	NA,0.94246	NA,0.0318623	NA,0.0183564	NA,1.08299	0.000417409	0.000933531
2	rs62156821	79285368	A,A	C,C	0.957256,0.923611	0.0117387,-0.0391003	0.00977441,0.0160932	0.638718,1.82059	0.000416497	0.000976664
2	rs17692905	79184629	T,T	C,C	0.94831,0.980159	0.00926114,-0.0776597	0.00893021,0.0306528	0.5233,1.94723	0.00041284	0.00101073
2	rs6707138	79560486	T,T	C,C	0.720676,0.623016	-0.00511009,-0.0147808	0.00440672,0.00882048	0.608702,1.02784	0.000411449	0.000852245
2	rs79837966	79349567	NA,A	NA,G	NA,0.968254	NA,0.0423804	NA,0.0243817	NA,1.08526	0.000410903	0.000933928
2	rs76913857	79471138	NA,T	NA,C	NA,0.944444	NA,0.0321819	NA,0.0186617	NA,1.07253	0.000410392	0.000918768
2	rs137934441	79694845	NA,C	NA,T	NA,0.953373	NA,0.0353563	NA,0.0202746	NA,1.09054	0.00041019	0.000901889
2	rs13014809	79460830	T,T	C,C	0.823062,0.784722	0.0163286,0.00238933	0.00518099,0.0104003	2.78954,0.0870896	0.000410127	0.000990926
2	rs12473145	79091554	A,A	G,G	0.743539,0.819444	0.00203751,0.0266923	0.00452769,0.0111132	0.185285,1.7875	0.000407847	0.000959087
2	rs79795137	79578248	C,NA	T,NA	0.963221,NA	-0.0241733,NA	0.0105045,NA	1.67002,NA	0.000403236	0.000805684
2	rs17586938	79056092	T,T	C,C	0.767396,0.84127	0.00306122,0.0267317	0.00467973,0.0116978	0.289866,1.65165	0.000402343	0.000942337
2	rs79265696	79349766	NA,T	NA,C	NA,0.968254	NA,0.0418913	NA,0.0243817	NA,1.06666	0.000398016	0.000904453
2	rs13388504	79454830	NA,A	NA,T	NA,0.943452	NA,0.0315583	NA,0.018507	NA,1.05475	0.000398012	0.000893875
2	rs72816637	79342666	A,NA	G,NA	0.94831,NA	-0.0130203,NA	0.00893021,NA	0.839119,NA	0.000397447	0.000772466
2	rs2164323	79342547	T,T	C,C	0.871769,0.843254	0.00103944,-0.0200638	0.00591347,0.0117578	0.0652638,1.05587	0.00039612	0.000867807
2	rs1036392	79342811	T,T	C,C	0.871769,0.843254	0.000994196,-0.0201617	0.00591347,0.0117578	0.0622386,1.06353	0.000395708	0.000867109
2	rs77282570	79700340	A,NA	G,NA	0.971173,NA	0.0279497,NA	0.0118166,NA	1.74435,NA	0.000393207	0.000927063
2	rs77785866	79341070	NA,A	NA,G	NA,0.969246	NA,0.0423035	NA,0.0247591	NA,1.05787	0.000392485	0.000887946
2	rs117963296	78998607	NA,T	NA,C	NA,0.988095	NA,-0.0687181	NA,0.0394133	NA,1.09022	0.000392336	0.000878398
2	rs113282696	79367811	T,T	C,C	0.893638,0.892857	-0.0105305,0.0308846	0.00641306,0.0138207	0.997487,1.59449	0.000390786	0.000909357
2	rs6735931	79058977	G,G	C,C	0.77336,0.840278	0.00272364,0.0261459	0.00472259,0.0116683	0.248625,1.60133	0.000389638	0.000904817
2	rs13395022	79882260	C,C	T,T	0.835984,0.537698	0.0150283,-0.0125182	0.00533946,0.00857375	2.3112,0.84081	0.000389492	0.00092739
2	rs373824026	79469181	NA,A	NA,G	NA,0.943452	NA,0.0312871	NA,0.018507	NA,1.04133	0.000388944	0.000873469
2	rs10190617	79893775	G,G	A,A	0.83499,0.542659	0.0144989,-0.0131845	0.00532652,0.00858064	2.18787,0.90516	0.000388024	0.000925785
2	rs1434173	79593298	G,G	A,A	0.899602,0.651786	0.00822467,0.0199152	0.00657888,0.00897279	0.675223,1.57754	0.000387467	0.000864911
2	rs138199673	79689975	NA,T	NA,G	NA,0.97123	NA,0.0425246	NA,0.0255725	NA,1.01623	0.000386365	0.000851634
2	rs283891	79349372	G,G	C,C	0.632207,0.680556	-0.0121198,0.0165606	0.00410023,0.00916798	2.50616,1.14958	0.000386123	0.00100981
2	rs142227921	79826847	G,NA	A,NA	0.976143,NA	0.0313841,NA	0.0129561,NA	1.81189,NA	0.00038586	0.000797399
2	rs145831588	79260866	NA,A	NA,T	NA,0.84623	NA,-0.0203915	NA,0.0118501	NA,1.0691	0.000385192	0.000875808
2	rs11676773	79215748	G,G	A,A	0.947316,0.979167	0.00744224,-0.076568	0.0088502,0.0299292	0.397509,1.97805	0.000384866	0.0009212
2	rs62140065	79805534	G,NA	A,NA	0.910537,NA	-0.0135655,NA	0.00692737,NA	1.29928,NA	0.000381528	0.000818541
2	rs13422544	79360336	T,T	A,A	0.878728,0.806548	-0.0162526,0.0129762	0.00605664,0.0108218	2.13744,0.637332	0.000380969	0.000907216
2	rs12986641	79183413	C,C	T,T	0.955268,0.979167	0.0141489,-0.066338	0.00956466,0.0299292	0.856785,1.57418	0.00038089	0.000961075
2	rs35067842	79568318	A,A	C,C	0.689861,0.593254	0.0039005,-0.0227214	0.00427445,0.00870204	0.441895,2.04448	0.000380654	0.000853416
2	rs76450058	79473346	NA,A	NA,G	NA,0.943452	NA,0.0310179	NA,0.018507	NA,1.02809	0.000378841	0.000847755
2	rs13007459	79186563	A,A	C,C	0.94831,0.980159	0.00913803,-0.0766313	0.00893021,0.0306528	0.514024,1.90588	0.000378415	0.000925206
2	rs76777530	79471112	NA,A	NA,C	NA,0.944444	NA,0.0311729	NA,0.0186617	NA,1.02303	0.000376945	0.000843829
2	rs11685732	79263717	A,NA	G,NA	0.964215,NA	0.0110893,NA	0.0106439,NA	0.52654,NA	0.000371891	0.000780424
2	rs12620274	79888572	A,A	C,C	0.835984,0.546627	0.014636,-0.0131739	0.00533946,0.00858677	2.21301,0.903169	0.000370338	0.000882761
2	rs62165693	79070759	G,G	C,C	0.775348,0.834325	0.001885,0.0261733	0.00473736,0.0114976	0.160709,1.64166	0.000370174	0.000852733
2	rs36072286	79187137	C,C	T,T	0.94831,0.980159	0.00918069,-0.0762011	0.00893021,0.0306528	0.517231,1.88871	0.000368294	0.000900588
2	rs61699582	79033878	NA,A	NA,G	NA,0.977182	NA,-0.0476569	NA,0.0286274	NA,1.01788	0.000367774	0.000830604
2	rs113195375	79355769	A,A	T,T	0.908549,0.878968	0.00293368,-0.0236494	0.00685915,0.0131059	0.17466,1.1478	0.000367264	0.000808175
2	rs72812612	78976237	C,NA	T,NA	0.958251,NA	0.0195835,NA	0.00988495,NA	1.32262,NA	0.000366596	0.000783533
2	rs72816645	79352645	A,NA	C,NA	0.94831,NA	-0.0131499,NA	0.00893021,NA	0.851148,NA	0.000365934	0.000713465
2	rs80000983	79476012	NA,T	NA,C	NA,0.94246	NA,0.0302861	NA,0.0183564	NA,1.00452	0.000363855	0.000814437
2	rs79287322	79341004	NA,A	NA,C	NA,0.969246	NA,0.0410052	NA,0.0247591	NA,1.01016	0.000361906	0.000818441
2	rs72814609	79138914	A,NA	G,NA	0.968191,NA	0.0129527,NA	0.0112664,NA	0.601578,NA	0.000361594	0.000794538
2	rs114263147	79777752	T,NA	C,NA	0.977137,NA	0.026458,NA	0.0132281,NA	1.34212,NA	0.000360228	0.000783388
2	rs4852460	79138657	C,C	T,T	0.727634,0.833333	0.0052635,0.0174753	0.00444126,0.0114701	0.627155,0.894075	0.000357363	0.000832248
2	rs13426029	79035304	NA,T	NA,C	NA,0.977182	NA,-0.0470136	NA,0.0286274	NA,0.997679	0.00035541	0.000802558
2	rs13400595	79035444	NA,G	NA,A	NA,0.977182	NA,-0.0470136	NA,0.0286274	NA,0.997679	0.00035541	0.000802558
2	rs10167254	79034538	NA,C	NA,T	NA,0.977182	NA,-0.0468518	NA,0.0286274	NA,0.992628	0.000352393	0.000795714
2	rs116966994	79690867	NA,A	NA,C	NA,0.974206	NA,-0.0437408	NA,0.0269663	NA,0.979675	0.000350854	0.000779081
2	rs116701490	78986327	T,NA	C,NA	0.950298,NA	-0.0129413,NA	0.00909753,NA	0.810007,NA	0.000350525	0.000712506
2	rs112714531	79392839	C,C	G,G	0.883698,0.881944	-0.0125088,0.0290286	0.00616728,0.0132476	1.37126,1.54614	0.000349439	0.000820798
2	rs1562891	79674572	C,NA	T,NA	0.965209,NA	0.0241879,NA	0.0107893,NA	1.60255,NA	0.00034766	0.000860218
2	rs12713972	79163834	G,G	A,A	0.62326,0.387897	-0.00847443,-0.00847675	0.00408022,0.00877269	1.42244,0.476369	0.000345993	0.000738424
2	rs79256099	79757282	NA,T	NA,C	NA,0.983135	NA,0.0533975	NA,0.0331973	NA,0.967673	0.000345095	0.000779204
2	rs1821418	79592183	T,T	C,C	0.900596,0.650794	0.00802583,0.0196558	0.00660805,0.00896686	0.648713,1.54705	0.000345041	0.000774126
2	rs17692957	79185685	T,T	C,C	0.94831,0.980159	0.00763506,-0.0770042	0.00893021,0.0306528	0.406085,1.92082	0.000341714	0.000826317
2	rs72812640	79065874	C,C	T,T	0.379722,0.561508	0.00823728,0.00861417	0.00407393,0.00861478	1.3647,0.498468	0.000341657	0.000788567
2	rs10496212	79076370	A,A	G,G	0.775348,0.834325	0.00183882,0.0257863	0.00473736,0.0114976	0.156205,1.60358	0.000341639	0.000786645
2	rs56373821	79075703	C,C	T,T	0.775348,0.834325	0.00179265,0.0258327	0.00473736,0.0114976	0.151732,1.60813	0.000340415	0.000783855
2	rs141180302	79325860	NA,T	NA,G	NA,0.945437	NA,0.0300824	NA,0.0188207	NA,0.958762	0.000337715	0.000756562
2	rs7565256	79227275	G,G	T,T	0.848907,0.885913	-0.0155005,0.0225987	0.00552061,0.0134459	2.30199,1.03236	0.000336235	0.00117238
2	rs140133135	79322997	C,NA	T,NA	0.972167,NA	0.0273911,NA	0.0120196,NA	1.64447,NA	0.000331137	0.000765685
2	rs6749910	79581874	T,T	C,C	0.900596,0.652778	0.00759247,0.0198822	0.00660805,0.00897877	0.601076,1.5718	0.00033059	0.000741253
2	rs118151106	79893964	NA,C	NA,A	NA,0.97123	NA,-0.0410782	NA,0.0255725	NA,0.965777	0.000330587	0.000750308
2	rs1261234	79182821	G,NA	A,NA	0.877734,NA	0.00382541,NA	0.00603539,NA	0.278856,NA	0.000329688	0.000694904
2	rs13426209	79035303	NA,A	NA,G	NA,0.977182	NA,-0.0453129	NA,0.0286274	NA,0.945177	0.000325421	0.000734545
2	rs116586062	79021680	NA,C	NA,A	NA,0.956349	NA,0.033584	NA,0.0209218	NA,0.964787	0.000325391	0.000737501
2	rs9309547	79557944	G,G	C,C	0.676938,0.526786	-0.00664255,-0.0129607	0.00422788,0.00856165	0.934974,0.885809	0.000325235	0.000674768
2	rs78124716	79604543	C,C	A,A	0.983101,0.97619	0.0360537,-0.0122708	0.0153396,0.0280389	1.72688,0.179372	0.000325176	0.000739485
2	rs80240941	79332190	NA,G	NA,C	NA,0.969246	NA,0.0392235	NA,0.0247591	NA,0.946355	0.00032513	0.000734871
2	rs6713422	79100366	G,G	A,A	0.682903,0.415675	-0.00628408,-0.00902601	0.00424878,0.00867359	0.856574,0.525716	0.000324044	0.000704554
2	rs188984330	79307595	NA,G	NA,T	NA,0.977182	NA,-0.0439875	NA,0.0286274	NA,0.905172	0.000323837	0.000720665
2	rs12623958	79468766	NA,G	NA,A	NA,0.943452	NA,0.0290227	NA,0.018507	NA,0.932428	0.000323371	0.00072592
2	rs12624133	79137572	T,T	C,C	0.657058,0.416667	-0.0074792,-0.0113283	0.00416512,0.00867062	1.13939,0.718105	0.000323339	0.000683556
2	rs1159418	79885114	C,C	T,T	0.83499,0.497024	0.0142044,-0.0126768	0.00532652,0.0085495	2.11582,0.859683	0.000323258	0.000775463
2	rs78295062	79032597	NA,C	NA,T	NA,0.977182	NA,-0.0451208	NA,0.0286274	NA,0.939328	0.000322263	0.000727383
2	rs146990224	78938400	NA,A	NA,G	NA,0.940476	NA,0.0285271	NA,0.0180669	NA,0.941789	0.00032056	0.000715435
2	rs75438816	79462728	NA,A	NA,G	NA,0.944444	NA,0.0291189	NA,0.0186617	NA,0.925639	0.000319784	0.000717662
2	rs80114431	79354386	NA,A	NA,G	NA,0.968254	NA,0.0383552	NA,0.0243817	NA,0.936694	0.000319636	0.000725275
2	rs80317828	79576588	G,G	C,C	0.900596,0.65377	0.00768775,0.0196386	0.00660805,0.0089848	0.611418,1.54011	0.000318687	0.000714451
2	rs117532340	79531375	NA,T	NA,A	NA,0.957341	NA,-0.0332812	NA,0.0211527	NA,0.936924	0.00031847	0.000720324
2	rs147234381	79368447	NA,A	NA,G	NA,0.863095	NA,-0.0197747	NA,0.0124355	NA,0.951579	0.000317843	0.000730724
2	rs17016301	79265971	C,NA	T,NA	0.964215,NA	0.00955982,NA	0.0106439,NA	0.43285,NA	0.000316319	0.000677956
2	rs1821417	79592243	T,T	A,A	0.903579,0.650794	0.00798121,0.0197584	0.00669838,0.00896686	0.631802,1.55972	0.000316004	0.000709016
2	rs117409643	79377464	NA,A	NA,G	NA,0.862103	NA,-0.0196495	NA,0.0123978	NA,0.946974	0.000315552	0.000724914
2	rs4852459	79137919	T,T	A,A	0.730616,0.833333	0.00514698,0.0173286	0.00445666,0.0114701	0.605317,0.883227	0.000314223	0.00073194
2	rs62157335	79217566	T,T	C,C	0.661034,0.842262	0.00388246,-0.0251812	0.00417686,0.0117277	0.452691,1.49784	0.000314193	0.000691075
2	rs116487921	79399537	T,NA	C,NA	0.962227,NA	-0.0121523,NA	0.0103707,NA	0.617478,NA	0.000313597	0.000716884
2	rs12613890	79036077	NA,C	NA,T	NA,0.977182	NA,-0.0445791	NA,0.0286274	NA,0.922931	0.000313593	0.000707725
2	rs6725564	79575630	A,A	G,G	0.900596,0.65377	0.00768775,0.0195415	0.00660805,0.0089848	0.611418,1.52822	0.00031198	0.000699424
2	rs118004932	79373726	NA,G	NA,A	NA,0.860119	NA,-0.0194152	NA,0.0123238	NA,0.938703	0.000311252	0.00071401
2	rs2070707	79348196	T,T	G,G	0.873757,0.844246	-9.15764e-05,-0.0195182	0.00595306,0.0117882	0.00536327,1.00977	0.000310542	0.000688688
2	rs144850358	78962202	NA,C	NA,T	NA,0.958333	NA,0.0332609	NA,0.0213919	NA,0.92087	0.00031053	0.000687326
2	rs6725108	79575420	A,A	C,C	0.900596,0.65377	0.00764011,0.0195415	0.00660805,0.0089848	0.606237,1.52822	0.00030924	0.000693259
2	rs55857353	79191129	T,T	C,C	0.94831,0.980159	0.00909952,-0.0737945	0.00893021,0.0306528	0.511136,1.79412	0.000308007	0.000751963
2	rs72913282	79373659	T,T	C,C	0.912525,0.882937	-0.00922934,0.0325956	0.00699802,0.0132962	0.72765,1.8469	0.00030769	0.000727349
2	rs546423145	79335800	NA,T	NA,G	NA,0.969246	NA,0.0382659	NA,0.0247591	NA,0.912862	0.000307544	0.000694917
2	rs61078967	79575041	C,C	A,A	0.900596,0.65377	0.00759247,0.0195415	0.00660805,0.0089848	0.601076,1.52822	0.00030654	0.000687184
2	rs113296357	79588860	C,C	G,G	0.900596,0.651786	0.00802583,0.0191304	0.00660805,0.00897279	0.648713,1.48144	0.000306395	0.000686366
2	rs1434171	79549813	T,NA	C,NA	0.025845,NA	-0.0232608,NA	0.0124606,NA	1.20806,NA	0.000306037	0.000712201
2	rs6730209	79635024	NA,G	NA,A	NA,0.920635	NA,-0.0242521	NA,0.0158141	NA,0.902623	0.000305276	0.000693327
2	rs75410845	79351481	NA,T	NA,C	NA,0.968254	NA,0.0375092	NA,0.0243817	NA,0.906766	0.000304179	0.000689957
2	rs7582036	79082208	A,A	G,G	0.776342,0.834325	0.00193423,0.0250494	0.00474483,0.0114976	0.165242,1.53229	0.000304077	0.000698268
2	rs34611177	79201918	T,T	A,A	0.947316,0.980159	0.00814832,-0.0744252	0.0088502,0.0306528	0.447076,1.81867	0.000303561	0.000729644
2	rs544332592	79335549	NA,G	NA,A	NA,0.969246	NA,0.0379705	NA,0.0247591	NA,0.902643	0.000302398	0.000683228
2	rs76730488	79625199	NA,T	NA,C	NA,0.968254	NA,0.0373308	NA,0.0243817	NA,0.900511	0.000301456	0.000667032
2	rs118023279	79490693	NA,G	NA,A	NA,0.945437	NA,0.0285771	NA,0.0188207	NA,0.889688	0.00030103	0.000671562
2	rs283892	79350256	T,NA	C,NA	0.951292,NA	0.00792473,NA	0.00918509,NA	0.41088,NA	0.0003008	0.000621742
2	rs182389174	79548231	T,NA	C,NA	0.988072,NA	0.0430694,NA	0.0182119,NA	1.7439,NA	0.000299628	0.000678431
2	rs1823258	79346447	G,G	C,C	0.874751,0.844246	-0.000183755,-0.0198726	0.00597324,0.0117882	0.0107912,1.037	0.000296872	0.00065912
2	rs11679452	79190517	C,C	T,T	0.94831,0.980159	0.00922379,-0.0730486	0.00893021,0.0306528	0.520479,1.76529	0.000295929	0.000722923
2	rs79217373	79583643	A,A	G,G	0.903579,0.65377	0.00788459,0.0195875	0.00669838,0.0089848	0.621312,1.53384	0.000295706	0.000663086
2	rs6547260	79925969	A,A	C,C	0.853877,0.551587	-0.00415637,0.020839	0.00559735,0.00859522	0.339374,1.81445	0.000294373	0.000538379
2	rs13020258	79135176	C,C	G,G	0.723658,0.833333	0.00510615,0.0163295	0.00442129,0.0114701	0.605317,0.810937	0.000293317	0.000684448
2	rs76959339	79583924	T,T	G,G	0.903579,0.65377	0.00788459,0.0195415	0.00669838,0.0089848	0.621312,1.52822	0.000292746	0.000656452
2	rs75514595	79571803	T,T	A,A	0.900596,0.652778	0.00698319,0.0197915	0.00660805,0.00897877	0.53668,1.56056	0.00029187	0.000653276
2	rs11695755	79190073	T,T	C,C	0.94831,0.979167	0.00918093,-0.0710485	0.00893021,0.0299292	0.517249,1.75443	0.000291696	0.000712208
2	rs12612775	79899926	NA,T	NA,C	NA,0.923611	NA,-0.0243752	NA,0.0160932	NA,0.8865	0.000291661	0.000662506
2	rs62157327	79174113	A,NA	G,NA	0.967197,NA	0.0112578,NA	0.0111,NA	0.507966,NA	0.000291162	0.000644847
2	rs11678470	79577831	T,T	A,A	0.903579,0.65377	0.0075997,0.0197357	0.00669838,0.0089848	0.590811,1.55205	0.000290858	0.000652062
2	rs17017286	79803287	G,NA	A,NA	0.909543,NA	-0.0123396,NA	0.00689297,NA	1.13415,NA	0.000289999	0.000622598
2	rs13411356	79883983	G,G	A,A	0.835984,0.496032	0.0141881,-0.0125823	0.00533946,0.00854962	2.10353,0.850454	0.00028959	0.00069244
2	rs56919886	79642147	NA,T	NA,C	NA,0.925595	NA,-0.0243222	NA,0.0162889	NA,0.868411	0.000288389	0.000653825
2	rs56164216	79573614	G,G	C,C	0.900596,0.65377	0.00726393,0.0195319	0.00660805,0.0089848	0.56598,1.52704	0.000288337	0.000646229
2	rs13019505	79135095	T,T	A,A	0.724652,0.834325	0.00501956,0.0161721	0.00442623,0.0114976	0.590449,0.797085	0.000286771	0.000669168
2	rs11683300	79190060	G,G	A,A	0.94831,0.980159	0.00918093,-0.07265	0.00893021,0.0306528	0.517249,1.74998	0.000286726	0.000700102
2	rs113531912	79515079	T,NA	C,NA	0.988072,NA	0.0392276,NA	0.0182119,NA	1.50524,NA	0.000284242	0.000631246
2	rs114076047	79030054	NA,T	NA,C	NA,0.977182	NA,-0.0425245	NA,0.0286274	NA,0.861936	0.000283632	0.000639794
2	rs10188176	79882878	C,C	A,A	0.835984,0.496032	0.0141372,-0.012535	0.00533946,0.00854962	2.09127,0.845855	0.0002823	0.000674608
2	rs17015678	79032441	NA,A	NA,G	NA,0.977182	NA,-0.0423442	NA,0.0286274	NA,0.856672	0.000281206	0.000634296
2	rs10164580	79882996	T,T	C,C	0.835984,0.496032	0.0141881,-0.0123882	0.00533946,0.00854962	2.10353,0.83167	0.000281071	0.000671511
2	rs2070708	79348282	C,C	T,T	0.873757,0.844246	-0.00041195,-0.0194665	0.00595306,0.0117882	0.024646,1.00583	0.000280981	0.00062364
2	rs117049668	79896509	NA,G	NA,A	NA,0.955357	NA,-0.0308305	NA,0.0206987	NA,0.865316	0.000280686	0.000627547
2	rs12469549	79118160	A,A	G,G	0.704771,0.811508	0.00487542,0.0183508	0.00433447,0.0109298	0.583903,1.03079	0.000280662	0.000659976
2	rs145601362	79588912	T,T	G,G	0.903579,0.651786	0.00798121,0.0192278	0.00669838,0.00897279	0.631802,1.49321	0.000280113	0.000627517
2	rs7604138	79227288	A,A	C,C	0.847913,0.886905	-0.0151631,0.0213991	0.00550577,0.0134972	2.23015,0.947445	0.000279145	0.000983824
2	rs76063800	79570218	C,C	T,T	0.902585,0.626984	0.00572339,0.0205458	0.00666778,0.00883916	0.408167,1.69672	0.000279129	0.000623419
2	rs115017125	79129937	A,NA	G,NA	0.983101,NA	0.024583,NA	0.0153396,NA	0.962465,NA	0.00027862	0.000616112
2	rs72822546	79925192	G,G	A,A	0.845924,0.554563	-0.0023451,0.0211158	0.00547654,0.00860072	0.174899,1.85128	0.000278526	0.000527933
2	rs187525682	79641955	G,NA	A,NA	0.983101,NA	0.033706,NA	0.0153396,NA	1.55287,NA	0.000278008	0.000603417
2	rs56349222	79587121	C,C	T,T	0.897614,0.644841	0.00796385,0.0185036	0.0065219,0.00893234	0.653547,1.4167	0.000276905	0.000614965
2	rs74515019	79480135	NA,G	NA,T	NA,0.944444	NA,0.0271993	NA,0.0186617	NA,0.838692	0.000276556	0.000616649
2	rs74652860	79100542	T,NA	C,NA	0.971173,NA	-0.0189676,NA	0.0118166,NA	0.964742,NA	0.000276304	0.000618164
2	rs1261236	79186008	T,T	A,A	0.27336,0.094246	-0.00942862,-0.0134183	0.00443621,0.0146307	1.47424,0.444818	0.000276215	0.00062467
2	rs896372	79633274	A,A	T,T	0.536779,0.660714	0.00314469,0.017144	0.00396504,0.00902845	0.368843,1.23974	0.000275583	0.000592288
2	rs147007023	78979729	NA,A	NA,T	NA,0.944444	NA,0.0273304	NA,0.0186617	NA,0.844507	0.000274844	0.0006145
2	rs10191302	79911290	A,A	C,C	0.847913,0.607143	-0.00266717,0.0212157	0.00550577,0.00875267	0.201986,1.81377	0.000274542	0.000510719
2	rs72816655	79386874	C,NA	T,NA	0.991054,NA	-0.0274631,NA	0.0209976,NA	0.719192,NA	0.000274094	0.000569093
2	rs115881469	79030858	NA,G	NA,A	NA,0.977182	NA,-0.0417718	NA,0.0286274	NA,0.840067	0.000273714	0.000617311
2	rs147477094	79368958	NA,G	NA,A	NA,0.987103	NA,-0.0549028	NA,0.0378862	NA,0.83181	0.000273651	0.000609332
2	rs4853418	79088516	C,C	T,T	0.772366,0.835317	0.0014627,0.0252171	0.0047153,0.0115253	0.121245,1.54255	0.000273605	0.000626655
2	rs1521964	79033917	NA,C	NA,T	NA,0.977182	NA,-0.041692	NA,0.0286274	NA,0.837761	0.000272692	0.000614996
2	rs283902	79330039	A,A	T,T	0.592445,0.641865	-0.0114369,0.0183073	0.00402367,0.00891575	2.34895,1.39753	0.000272199	0.000677511
2	rs17015666	79031810	NA,G	NA,A	NA,0.977182	NA,-0.0416101	NA,0.0286274	NA,0.835401	0.000271651	0.000612636
2	rs145986067	79793049	NA,A	NA,G	NA,0.982143	NA,0.0470434	NA,0.0322783	NA,0.83864	0.000271609	0.000610453
2	rs146334897	79187172	NA,G	NA,A	NA,0.978175	NA,0.0422973	NA,0.0292559	NA,0.829028	0.000270331	0.000605504
2	rs10198380	79158266	T,T	C,C	0.658052,0.392857	-0.00717136,-0.0106908	0.00416802,0.00875267	1.0689,0.653801	0.000269472	0.000565553
2	rs76078176	79041329	NA,C	NA,T	NA,0.977182	NA,-0.0414022	NA,0.0286274	NA,0.829421	0.000269035	0.000606706
2	rs17713970	79785776	T,NA	A,NA	0.910537,NA	-0.0113529,NA	0.00692737,NA	0.994622,NA	0.000268185	0.000569061
2	rs144669710	79400696	NA,T	NA,C	NA,0.977182	NA,-0.041166	NA,0.0286274	NA,0.822648	0.000268018	0.000593237
2	rs1666775	79166712	C,C	A,A	0.33499,0.599206	0.00793121,0.00936045	0.00418899,0.00872277	1.23424,0.54787	0.000268007	0.000573436
2	rs55948680	79573642	C,C	G,G	0.903579,0.65377	0.00726674,0.0195827	0.00669838,0.0089848	0.555974,1.53326	0.000266135	0.000596498
2	rs77217237	79210639	A,NA	G,NA	0.984095,NA	-0.0263031,NA	0.0158037,NA	1.01755,NA	0.000265049	0.000584808
2	rs56112263	79422682	C,NA	T,NA	0.978131,NA	-0.0148077,NA	0.0135185,NA	0.563272,NA	0.000264702	0.000562498
2	rs74906120	79049374	NA,G	NA,A	NA,0.97619	NA,-0.0402156	NA,0.0280389	NA,0.81961	0.000264206	0.000593559
2	rs13394943	79894884	G,G	A,A	0.83499,0.539683	0.0139101,-0.0120739	0.00532652,0.0085764	2.04503,0.798092	0.000264056	0.000631696
2	rs10187064	79797530	G,NA	A,NA	0.909543,NA	-0.0119072,NA	0.00689297,NA	1.07526,NA	0.000263641	0.00056722
2	rs55774537	79569354	G,G	C,C	0.899602,0.626984	0.00545821,0.0201477	0.00657888,0.00883916	0.390691,1.64502	0.000262593	0.000586542
2	rs62141410	79706623	G,NA	A,NA	0.987078,NA	-0.0224499,NA	0.0175062,NA	0.699618,NA	0.000262101	0.000575283
2	rs139114281	79856061	G,NA	A,NA	0.978131,NA	0.0238067,NA	0.0135185,NA	1.10662,NA	0.000261965	0.000571187
2	rs77122847	79029777	NA,C	NA,T	NA,0.977182	NA,-0.040812	NA,0.0286274	NA,0.81255	0.000261813	0.000590335
2	rs17015575	78973672	NA,G	NA,T	NA,0.948413	NA,0.0274865	NA,0.0193256	NA,0.809828	0.000261753	0.000585407
2	rs1511198	79884445	C,C	G,G	0.83499,0.49504	0.0138594,-0.0120948	0.00532652,0.00854977	2.03295,0.80361	0.00026161	0.000626527
2	rs78031276	79615579	NA,T	NA,G	NA,0.854167	NA,0.0172157	NA,0.0121117	NA,0.80912	0.000261131	0.000591899
2	rs57687273	79571917	G,G	A,A	0.900596,0.652778	0.00656002,0.0196004	0.00660805,0.00897877	0.49371,1.53703	0.000260913	0.000583833
2	rs80289461	79483005	NA,A	NA,G	NA,0.943452	NA,0.0261523	NA,0.018507	NA,0.802375	0.000260679	0.000581435
2	rs144729221	79873523	NA,G	NA,C	NA,0.969246	NA,-0.0348067	NA,0.0247591	NA,0.796479	0.000260035	0.000578238
2	rs12991976	79108362	A,A	G,G	0.713718,0.813492	0.00343652,0.0218471	0.004374,0.0109743	0.364455,1.33246	0.000258062	0.000603313
2	rs116737272	79821643	G,NA	A,NA	0.975149,NA	0.0245421,NA	0.0127009,NA	1.27311,NA	0.000257184	0.000517681
2	rs10197660	79154457	C,C	T,T	0.653082,0.390873	-0.00726896,-0.0104626	0.00415377,0.00876055	1.09624,0.63383	0.000257028	0.000540333
2	rs75112743	79922443	A,NA	G,NA	0.89662,NA	-0.0116796,NA	0.00649407,NA	1.14208,NA	0.000254641	0.000458209
2	rs139381940	79375498	C,NA	A,NA	0.99006,NA	0.040901,NA	0.01993,NA	1.39634,NA	0.000254305	0.000576303
2	rs56048430	79573346	T,T	G,G	0.903579,0.65377	0.00712687,0.0194769	0.00669838,0.0089848	0.5416,1.52032	0.000254275	0.000569864
2	rs12623167	79503026	NA,T	NA,A	NA,0.945437	NA,0.0262083	NA,0.0188207	NA,0.785781	0.000254075	0.00056686
2	rs13415355	79157633	T,T	C,C	0.658052,0.423611	-0.00703461,-0.0106146	0.00416802,0.00865091	1.03878,0.657925	0.000253356	0.000533967
2	rs17016618	79451395	NA,G	NA,A	NA,0.84623	NA,0.0165635	NA,0.0118501	NA,0.78998	0.000252877	0.000554019
2	rs116910011	79632930	NA,G	NA,A	NA,0.933532	NA,-0.0243926	NA,0.0171606	NA,0.809134	0.000252866	0.000566724
2	rs74878690	79843993	T,NA	C,NA	0.979125,NA	-0.0152248,NA	0.0138296,NA	0.567115,NA	0.000252038	0.000543732
2	rs111302910	79824804	T,NA	A,NA	0.992048,NA	0.0390575,NA	0.0222601,NA	1.10057,NA	0.000251502	0.000571005
2	rs17015629	79001652	NA,A	NA,G	NA,0.948413	NA,0.0268289	NA,0.0193256	NA,0.782362	0.000250465	0.000560209
2	rs112915216	79864575	T,NA	C,NA	0.991054,NA	0.0357443,NA	0.0209976,NA	1.05209,NA	0.000249691	0.000560714
2	rs76956071	79587089	NA,C	NA,T	NA,0.962302	NA,-0.0309345	NA,0.0224433	NA,0.77444	0.000249413	0.000558186
2	rs1368965	79567440	A,A	C,C	0.331014,0.366071	-0.00553944,-0.0134329	0.00420153,0.00887361	0.727326,0.885809	0.000248719	0.00053795
2	rs142877017	79348791	T,NA	C,NA	0.984095,NA	0.0271757,NA	0.0158037,NA	1.06798,NA	0.000247887	0.00055986
2	rs13001365	79476208	G,G	A,A	0.769384,0.680556	0.00758848,-0.0137539	0.00469379,0.00916798	0.974934,0.874324	0.000247632	0.00054163
2	rs283897	79327002	C,C	T,T	0.645129,0.673611	-0.0113623,0.0161678	0.0041322,0.00911656	2.2244,1.11832	0.000247276	0.000620414
2	rs568998641	79868974	NA,T	NA,A	NA,0.977182	NA,-0.0401609	NA,0.0286274	NA,0.794115	0.00024668	0.000546883
2	rs1434212	79567321	G,G	A,A	0.751491,0.544643	-0.00651101,-0.00848918	0.00457516,0.00858363	0.810507,0.491248	0.000246646	0.000500126
2	rs75907868	79540564	NA,T	NA,A	NA,0.97123	NA,0.0347865	NA,0.0255725	NA,0.760117	0.000246405	0.000547264
2	rs116154328	79291314	T,NA	C,NA	0.972167,NA	-0.0104903,NA	0.0120196,NA	0.417038,NA	0.000246377	0.000483365
2	rs549165710	79868973	NA,A	NA,G	NA,0.977182	NA,-0.0400906	NA,0.0286274	NA,0.792138	0.000245914	0.000545194
2	rs10520221	79190499	C,C	T,T	0.636183,0.746032	0.00302689,-0.0209688	0.00410967,0.00982053	0.335914,1.48486	0.000244716	0.000537987
2	rs78796970	79028938	NA,T	NA,C	NA,0.977182	NA,-0.0392205	NA,0.0286274	NA,0.767828	0.000243767	0.000549438
2	rs283895	79326215	C,C	T,T	0.647117,0.679563	-0.0118282,0.0155502	0.00413745,0.00916045	2.37138,1.04771	0.000243252	0.000617518
2	rs13399913	79452391	NA,C	NA,T	NA,0.845238	NA,0.0161288	NA,0.011819	NA,0.763554	0.000242926	0.000532742
2	rs79295955	79027274	NA,A	NA,T	NA,0.977182	NA,-0.0391289	NA,0.0286274	NA,0.765289	0.000242789	0.00054722
2	rs143421161	79279589	T,NA	C,NA	0.979125,NA	0.0170104,NA	0.0138296,NA	0.660158,NA	0.000241953	0.000557759
2	rs114785680	79652400	T,NA	C,NA	0.99006,NA	0.0297549,NA	0.01993,NA	0.868237,NA	0.000241841	0.000561062
2	rs35494799	79476025	C,C	T,T	0.769384,0.679563	0.00754385,-0.0136887	0.00469379,0.00916045	0.966533,0.869378	0.000241605	0.000528413
2	rs10193685	79027013	NA,T	NA,G	NA,0.977182	NA,-0.0389704	NA,0.0286274	NA,0.760903	0.000241109	0.000543415
2	rs117679895	79835528	NA,C	NA,T	NA,0.886905	NA,-0.0186288	NA,0.0134972	NA,0.775922	0.000240286	0.0005322
2	rs13383907	79025595	NA,G	NA,A	NA,0.977182	NA,-0.0388614	NA,0.0286274	NA,0.757893	0.000239965	0.000540822
2	rs2007423	79025169	NA,G	NA,A	NA,0.977182	NA,-0.0387397	NA,0.0286274	NA,0.754539	0.000238698	0.000537951
2	rs11126740	79901095	G,G	A,A	0.368787,0.073413	-0.00990281,0.0204055	0.00409792,0.0163898	1.80497,0.671359	0.0002385	0.000482651
2	rs4853435	79353595	T,T	C,C	0.44334,0.339286	0.0081873,-0.0183917	0.00397994,0.00902845	1.40151,1.38047	0.00023848	0.000623457
2	rs150827810	78944324	NA,A	NA,T	NA,0.948413	NA,0.026075	NA,0.0193256	NA,0.751393	0.000237399	0.000525178
2	rs7603383	79570893	G,G	A,A	0.900596,0.652778	0.0062322,0.0193956	0.00660805,0.00897877	0.461403,1.51201	0.000236985	0.000530188
2	rs76655211	79493438	NA,T	NA,C	NA,0.944444	NA,0.024937	NA,0.0186617	NA,0.741214	0.000236833	0.000527685
2	rs117599992	79610562	NA,A	NA,G	NA,0.939484	NA,0.0245139	NA,0.0179277	NA,0.765719	0.000236716	0.000534446
2	rs10196976	79367586	NA,C	NA,T	NA,0.813492	NA,-0.015071	NA,0.0109743	NA,0.77042	0.000236305	0.000545246
2	rs79146383	79053327	NA,C	NA,T	NA,0.97619	NA,-0.0377266	NA,0.0280389	NA,0.748456	0.00023592	0.000529812
2	rs62141412	79714131	G,NA	A,NA	0.987078,NA	-0.0212921,NA	0.0175062,NA	0.649977,NA	0.000235887	0.000518099
2	rs78762661	78942674	NA,T	NA,C	NA,0.949405	NA,0.0261734	NA,0.019504	NA,0.745668	0.000235772	0.000521952
2	rs117516012	79574094	NA,A	NA,G	NA,0.963294	NA,0.030678	NA,0.0227328	NA,0.751595	0.000235624	0.000530202
2	rs77978136	79189170	T,T	C,C	0.93837,0.933532	4.5933e-05,-0.0414144	0.00822159,0.0171606	0.00194026,1.80116	0.000235562	0.000548036
2	rs1583371	79473904	A,A	C,C	0.770378,0.680556	0.00747036,-0.013825	0.0047009,0.00916798	0.950666,0.880862	0.000235106	0.00051381
2	rs17017029	79616867	G,NA	A,NA	0.908549,NA	0.0021538,NA	0.00685915,NA	0.122906,NA	0.000235052	0.000486241
2	rs1261238	79194418	G,G	A,A	0.253479,0.090278	-0.00925972,-0.0165509	0.00454514,0.0149162	1.38067,0.573207	0.000234926	0.000543733
2	rs75376831	79049892	NA,G	NA,A	NA,0.97619	NA,-0.037624	NA,0.0280389	NA,0.745585	0.000234858	0.000527419
2	rs182605021	79052497	T,NA	G,NA	0.986084,NA	-0.02487,NA	0.0168779,NA	0.851985,NA	0.000234612	0.000505234
2	rs115738282	79242857	A,NA	C,NA	0.977137,NA	0.0300242,NA	0.0132281,NA	1.63406,NA	0.000234351	0.000566251
2	rs76147061	79027759	NA,T	NA,C	NA,0.977182	NA,-0.0382595	NA,0.0286274	NA,0.741371	0.000233804	0.000526859
2	rs558925691	79067928	G,NA	A,NA	0.983101,NA	0.014332,NA	0.0153396,NA	0.455754,NA	0.000233641	0.000525641
2	rs7574496	79916275	G,G	C,C	0.849901,0.551587	-0.00204816,0.0203764	0.00553562,0.00859522	0.147895,1.75066	0.000233015	0.000440856
2	rs78164976	79367473	NA,A	NA,G	NA,0.80754	NA,-0.0147551	NA,0.010843	NA,0.760497	0.00023287	0.000537091
2	rs10194054	79917755	G,G	C,C	0.849901,0.55754	-0.00198911,0.0204033	0.00553562,0.00860653	0.14306,1.75066	0.000232586	0.000441008
2	rs76893134	79027128	NA,C	NA,G	NA,0.977182	NA,-0.0381025	NA,0.0286274	NA,0.737086	0.000232238	0.000523311
2	rs1368952	79498507	T,T	C,C	0.816103,0.749008	0.0133331,-0.000485419	0.00510364,0.00985893	2.04628,0.0173983	0.000231876	0.00052744
2	rs143584147	79506434	G,NA	A,NA	0.986084,NA	0.0152473,NA	0.0168779,NA	0.436142,NA	0.000231862	0.000532366
2	rs10185341	79154516	A,A	G,G	0.643141,0.390873	-0.00663912,-0.0103544	0.00412703,0.00876055	0.967847,0.624831	0.000229843	0.000488382
2	rs34013276	79104730	A,A	G,G	0.715706,0.814484	0.0034888,0.0207817	0.00438317,0.0109969	0.37053,1.23071	0.000229451	0.000539385
2	rs143316861	79832880	NA,G	NA,A	NA,0.979167	NA,-0.0402002	NA,0.0299292	NA,0.746625	0.000228451	0.00051021
2	rs58446695	78940375	NA,G	NA,A	NA,0.948413	NA,0.02544	NA,0.0193256	NA,0.72574	0.000228042	0.000504595
2	rs145473517	79342037	NA,A	NA,T	NA,0.975198	NA,-0.0362509	NA,0.0274863	NA,0.727664	0.000227761	0.000514741
2	rs7607254	79476846	C,C	A,A	0.769384,0.680556	0.00789655,-0.012359	0.00469379,0.00916798	1.03385,0.750462	0.000227753	0.000496087
2	rs7594788	79476831	G,G	T,T	0.769384,0.68254	0.00789655,-0.0123795	0.00469379,0.00918321	1.03385,0.750462	0.000227728	0.000496195
2	rs77854311	79383725	NA,C	NA,T	NA,0.859127	NA,-0.0164264	NA,0.0122874	NA,0.741666	0.000227583	0.00052057
2	rs185908484	79612673	NA,A	NA,G	NA,0.988095	NA,-0.0508296	NA,0.0394133	NA,0.705158	0.000227273	0.000507089
2	rs7584601	79873600	A,A	G,G	0.903579,0.631944	0.0165078,-0.00239033	0.00669838,0.00886353	1.86258,0.103802	0.00022583	0.000503799
2	rs79406667	79189256	A,A	G,G	0.941352,0.933532	0.000184975,-0.0409174	0.00841466,0.0171606	0.00768425,1.76681	0.000225622	0.000523724
2	rs6761240	79101215	C,C	T,T	0.682903,0.414683	-0.0055264,-0.00912823	0.00424878,0.0086766	0.713633,0.533465	0.000225519	0.000491895
2	rs79319904	79024382	NA,A	NA,G	NA,0.977182	NA,-0.0373427	NA,0.0286274	NA,0.716511	0.000224897	0.000506677
2	rs1996768	79113604	G,G	A,A	0.717694,0.813492	0.00349621,0.0209436	0.00439248,0.0109743	0.37053,1.24921	0.000224712	0.000527235
2	rs34344424	79007404	T,NA	C,NA	0.979125,NA	0.0263342,NA	0.0138296,NA	1.245,NA	0.000224241	0.000571418
2	rs73938158	79496951	NA,T	NA,C	NA,0.945437	NA,0.0243035	NA,0.0188207	NA,0.706431	0.000224065	0.000499937
2	rs149709224	79498483	NA,G	NA,A	NA,0.990079	NA,0.0548488	NA,0.0431319	NA,0.691442	0.000223283	0.000501732
2	rs77679976	79496544	NA,A	NA,G	NA,0.934524	NA,-0.0217623	NA,0.0172809	NA,0.68212	0.000223235	0.000497626
2	rs6745586	79874408	T,T	A,A	0.903579,0.5625	0.0165315,-9.46821e-05	0.00669838,0.00861694	1.86685,0.00382421	0.000223079	0.000495365
2	rs6730443	79476299	A,A	C,C	0.769384,0.680556	0.00732522,-0.0137	0.00469379,0.00916798	0.925867,0.869378	0.000222958	0.000488236
2	rs112834521	79182298	A,NA	G,NA	0.947316,NA	0.0142492,NA	0.0088502,NA	0.969038,NA	0.000222748	0.000480366
2	rs146388919	79392090	NA,T	NA,C	NA,0.865079	NA,-0.0165134	NA,0.0125123	NA,0.728367	0.00022274	0.000509662
2	rs72820695	79822252	T,NA	G,NA	0.920477,NA	-0.00495838,NA	0.0073078,NA	0.303249,NA	0.000222605	0.000442914
2	rs72921872	78992260	NA,T	NA,C	NA,0.949405	NA,0.0252479	NA,0.019504	NA,0.708869	0.000222483	0.000492624
2	rs116722585	79180459	T,NA	C,NA	0.977137,NA	-0.0183686,NA	0.0132281,NA	0.782643,NA	0.000222368	0.000511351
2	rs7580964	79476904	T,T	C,C	0.769384,0.68254	0.00779525,-0.0124835	0.00469379,0.00918321	1.0143,0.759386	0.000222144	0.000484327
2	rs72923744	79001558	NA,C	NA,G	NA,0.947421	NA,0.0248788	NA,0.0191524	NA,0.712317	0.000222121	0.000492296
2	rs4853426	79147152	C,C	G,G	0.718688,0.832341	0.0028102,0.0202435	0.00439719,0.011443	0.281694,1.11418	0.000221955	0.000510593
2	rs140715469	79305882	C,C	T,T	0.945328,0.983135	-0.0178434,0.0598175	0.00869693,0.0331973	1.39578,1.14531	0.000221318	0.000509496
2	rs76811732	79157649	G,NA	C,NA	0.972167,NA	-0.0173268,NA	0.0120196,NA	0.825561,NA	0.000221124	0.000504816
2	rs3754811	79389455	NA,G	NA,T	NA,0.860119	NA,-0.0161728	NA,0.0123238	NA,0.722597	0.000220948	0.000505429
2	rs10496230	79904302	NA,T	NA,C	NA,0.893849	NA,0.0177291	NA,0.0138774	NA,0.695921	0.000220652	0.000480255
2	rs117532816	79028533	NA,T	NA,C	NA,0.977182	NA,-0.0368816	NA,0.0286274	NA,0.704148	0.000220626	0.000496999
2	rs6547248	79842594	C,NA	G,NA	0.930418,NA	-0.013846,NA	0.00777053,NA	1.12626,NA	0.000220519	0.000479236
2	rs76600454	79383163	NA,C	NA,T	NA,0.860119	NA,-0.0161459	NA,0.0123238	NA,0.720909	0.000220471	0.000503665
2	rs34312950	79120873	G,G	C,C	0.712724,0.835317	0.0039588,0.0194551	0.00436947,0.0115253	0.437791,1.03903	0.000220018	0.000513644
2	rs57616262	79397465	T,NA	C,NA	0.883698,NA	0.0178535,NA	0.00616728,NA	2.421,NA	0.000219977	0.00051206
2	rs79662757	79445292	NA,T	NA,C	NA,0.84623	NA,0.0152237	NA,0.0118501	NA,0.70136	0.000219969	0.000482675
2	rs141411582	79817061	T,NA	C,NA	0.989066,NA	-0.023835,NA	0.0190121,NA	0.677864,NA	0.000219457	0.000497171
2	rs193076822	79441155	A,NA	G,NA	0.977137,NA	0.0296531,NA	0.0132281,NA	1.60237,NA	0.000219342	0.0005036
2	rs148827158	79253283	NA,G	NA,T	NA,0.979167	NA,0.0380129	NA,0.0299292	NA,0.690259	0.000219161	0.000485996
2	rs182420081	79725731	T,NA	C,NA	0.988072,NA	-0.0252745,NA	0.0182119,NA	0.782,NA	0.00021838	0.000478873
2	rs112277795	79007917	G,NA	C,NA	0.979125,NA	0.0213577,NA	0.0138296,NA	0.91185,NA	0.000217805	0.000529747
2	rs10174780	79788610	T,NA	A,NA	0.980119,NA	-0.0150817,NA	0.0141639,NA	0.542168,NA	0.000216892	0.000460341
2	rs115343344	78989790	NA,T	NA,C	NA,0.949405	NA,0.0247825	NA,0.019504	NA,0.690675	0.000216315	0.000479042
2	rs7563322	79112163	A,A	G,G	0.714712,0.8125	0.00317004,0.0214511	0.00437857,0.0109519	0.328761,1.2997	0.000216139	0.000505518
2	rs80232126	79159361	C,NA	T,NA	0.983101,NA	0.0205109,NA	0.0153396,NA	0.741882,NA	0.000216035	0.000554782
2	rs182813073	79025830	NA,C	NA,A	NA,0.977182	NA,-0.0363668	NA,0.0286274	NA,0.690457	0.000216015	0.000486552
2	rs151294983	79516831	C,NA	A,NA	0.977137,NA	0.024024,NA	0.0132281,NA	1.15896,NA	0.000215812	0.000474668
2	rs10182507	79449996	NA,G	NA,A	NA,0.84623	NA,0.015024	NA,0.0118501	NA,0.688549	0.000215665	0.00047334
2	rs28809855	79279673	T,T	C,C	0.956262,0.929563	0.0102789,-0.0360781	0.00966771,0.0167057	0.541089,1.51143	0.000215611	0.000503335
2	rs114075565	79337464	T,NA	C,NA	0.987078,NA	0.0309201,NA	0.0175062,NA	1.11151,NA	0.00021535	0.000479862
2	rs117187698	79609976	NA,A	NA,G	NA,0.941468	NA,0.023565	NA,0.0182098	NA,0.708553	0.000215261	0.000486279
2	rs13009823	79098787	T,T	G,G	0.718688,0.811508	0.00309768,0.0212089	0.00439719,0.0109298	0.317727,1.28131	0.000215174	0.000503965
2	rs144303229	78961682	NA,A	NA,G	NA,0.949405	NA,0.0246565	NA,0.019504	NA,0.685784	0.000214694	0.000475472
2	rs138581304	79026494	NA,G	NA,A	NA,0.977182	NA,-0.0361765	NA,0.0286274	NA,0.685425	0.000214351	0.000482782
2	rs435694	79279078	T,T	C,C	0.501988,0.438492	0.0148153,-0.01405	0.00395433,0.00861478	3.74656,0.987548	0.000214183	0.000810946
2	rs62159365	79601885	T,T	C,C	0.983101,0.977182	0.0336705,-0.00474647	0.0153396,0.0286274	1.55031,0.0613238	0.000213996	0.000486453
2	rs10195202	79787720	T,NA	C,NA	0.980119,NA	-0.0149194,NA	0.0141639,NA	0.534338,NA	0.000213188	0.000452649
2	rs73938727	79792604	C,NA	G,NA	0.980119,NA	-0.014915,NA	0.0141639,NA	0.53413,NA	0.000213091	0.000452446
2	rs4853440	79446814	NA,G	NA,A	NA,0.84623	NA,0.0148617	NA,0.0118501	NA,0.678209	0.000212269	0.000465974
2	rs78782552	79462832	T,NA	C,NA	0.965209,NA	-0.0300417,NA	0.0107893,NA	2.27061,NA	0.0002118	0.000520853
2	rs113877821	79567523	NA,G	NA,C	NA,0.960318	NA,0.0274452	NA,0.0218976	NA,0.677616	0.000211363	0.000475313
2	rs12623960	79496192	NA,T	NA,G	NA,0.945437	NA,0.0233529	NA,0.0188207	NA,0.668216	0.00021119	0.000471226
2	rs35087692	79286338	T,T	C,C	0.683897,0.637897	0.016826,-0.00671743	0.00425236,0.0088943	4.11953,0.346693	0.000211147	0.000730095
2	rs3754809	79389525	NA,G	NA,A	NA,0.860119	NA,-0.0156881	NA,0.0123238	NA,0.692458	0.000211045	0.000482417
2	rs72814698	79294288	C,NA	T,NA	0.984095,NA	-0.0293204,NA	0.0158037,NA	1.19685,NA	0.000210926	0.00045169
2	rs113590750	78991662	NA,T	NA,C	NA,0.929563	NA,0.0204926	NA,0.0167057	NA,0.657694	0.000210527	0.00046236
2	rs11903496	79395934	A,NA	G,NA	0.883698,NA	0.0176656,NA	0.00616728,NA	2.37903,NA	0.000210134	0.00048863
2	rs12624029	79496645	NA,T	NA,C	NA,0.945437	NA,0.0232403	NA,0.0188207	NA,0.66375	0.000209748	0.00046801
2	rs62157263	79109933	A,A	G,G	0.714712,0.813492	0.00326005,0.0211431	0.00437857,0.0109743	0.340516,1.26736	0.000209556	0.000488965
2	rs77495183	79450164	NA,C	NA,T	NA,0.84623	NA,0.0147209	NA,0.0118501	NA,0.6693	0.000209398	0.000459747
2	rs76093289	79453453	NA,C	NA,T	NA,0.90873	NA,0.0179369	NA,0.014843	NA,0.644209	0.000209163	0.000457073
2	rs1610260	79090215	G,G	C,C	0.77336,0.835317	0.0011477,0.0240785	0.00472259,0.0115253	0.092595,1.43543	0.000208965	0.000478192
2	rs72923742	79001484	NA,A	NA,T	NA,0.926587	NA,0.0201006	NA,0.0163898	NA,0.657487	0.00020891	0.000459267
2	rs7607242	79476816	T,T	A,A	0.769384,0.68254	0.00763311,-0.0124835	0.00469379,0.00918321	0.983369,0.759386	0.000208901	0.000455804
2	rs140679360	79087201	NA,C	NA,T	NA,0.978175	NA,0.0350712	NA,0.0292559	NA,0.637109	0.000208383	0.000462911
2	rs117012740	79206593	NA,T	NA,C	NA,0.955357	NA,-0.0267166	NA,0.0206987	NA,0.705986	0.000207986	0.000466707
2	rs112678818	79850241	G,NA	A,NA	0.964215,NA	-0.0203621,NA	0.0106439,NA	1.2538,NA	0.000207953	0.000470745
2	rs4853441	79447111	NA,T	NA,C	NA,0.84623	NA,0.0145896	NA,0.0118501	NA,0.661034	0.000206779	0.000454065
2	rs77295261	79448536	NA,G	NA,A	NA,0.84623	NA,0.0145754	NA,0.0118501	NA,0.66014	0.000206498	0.000453456
2	rs188566288	79260892	NA,A	NA,T	NA,0.987103	NA,0.0466096	NA,0.0378862	NA,0.660346	0.000206485	0.000461564
2	rs138956922	78989113	NA,T	NA,C	NA,0.949405	NA,0.0239616	NA,0.019504	NA,0.659079	0.000206113	0.000456575
2	rs72812677	79108970	A,A	T,T	0.76839,0.837302	0.000670036,0.0253552	0.00468673,0.0115817	0.0524103,1.54396	0.000205728	0.000473198
2	rs144724847	79787072	NA,C	NA,A	NA,0.953373	NA,-0.0242902	NA,0.0202746	NA,0.636587	0.000205249	0.000454138
2	rs72923738	78999413	NA,T	NA,A	NA,0.949405	NA,0.0239971	NA,0.019504	NA,0.660434	0.000205042	0.000454728
2	rs78735990	79023213	NA,C	NA,T	NA,0.977182	NA,-0.0350443	NA,0.0286274	NA,0.655815	0.000204887	0.00046134
2	rs1344379	79178561	T,T	C,C	0.436382,0.607143	0.00745211,0.0107845	0.0039867,0.00875267	1.2105,0.661746	0.0002045	0.00046201
2	rs117948621	79901899	NA,A	NA,T	NA,0.883929	NA,0.0161265	NA,0.0133454	NA,0.644173	0.000204446	0.000447703
2	rs17647704	79076986	C,C	A,A	0.72167,0.795635	0.00185943,0.021154	0.00441154,0.0106009	0.17173,1.33734	0.000204429	0.000466253
2	rs72814699	79295288	T,T	G,G	0.853877,0.893849	-0.0171807,0.0151566	0.00559735,0.0138774	2.66864,0.561056	0.000204286	0.000684445
2	rs147476685	78987151	NA,A	NA,G	NA,0.949405	NA,0.0237795	NA,0.019504	NA,0.652158	0.000203961	0.000451837
2	rs138222484	79390720	NA,A	NA,G	NA,0.862103	NA,-0.0154072	NA,0.0123978	NA,0.669651	0.000203848	0.000465554
2	rs118012134	79119315	NA,A	NA,G	NA,0.972222	NA,-0.0308217	NA,0.0260119	NA,0.626989	0.000203844	0.000456288
2	rs114777587	79792393	A,NA	C,NA	0.978131,NA	-0.0148461,NA	0.0135185,NA	0.565246,NA	0.000203694	0.000433975
2	rs1584380	79284545	A,A	G,G	0.856859,0.892857	-0.0170676,0.0163075	0.00564551,0.0138207	2.60189,0.623375	0.000203514	0.000666933
2	rs1915772	79108594	G,G	A,A	0.740557,0.813492	0.00239247,0.0224019	0.00451065,0.0109743	0.224876,1.38488	0.00020269	0.000472168
2	rs62155659	79105513	A,A	T,T	0.744533,0.814484	0.00235899,0.0221944	0.00453346,0.0109969	0.219813,1.36085	0.000202231	0.000471775
2	rs35257198	79113186	C,C	T,T	0.743539,0.813492	0.00244703,0.0221504	0.00452769,0.0109743	0.229972,1.361	0.000201926	0.00047197
2	rs149356386	79597645	NA,C	NA,T	NA,0.97619	NA,0.0338734	NA,0.0280389	NA,0.643948	0.000201149	0.00045563
2	rs4346414	79156569	A,A	T,T	0.39165,0.250992	-0.00414088,-0.00896484	0.00405055,0.00985893	0.513374,0.439871	0.000201129	0.000447377
2	rs143490295	79504755	NA,A	NA,T	NA,0.972222	NA,0.0303301	NA,0.0260119	NA,0.613306	0.000200479	0.000446567
2	rs137960941	79275951	NA,T	NA,A	NA,0.888889	NA,0.0161636	NA,0.0136019	NA,0.629479	0.000200006	0.000440681
2	rs79423246	79338974	NA,A	NA,T	NA,0.969246	NA,0.0297993	NA,0.0247591	NA,0.640626	0.000199809	0.000450295
2	rs75266638	79500237	NA,A	NA,T	NA,0.945437	NA,0.0223795	NA,0.0188207	NA,0.630036	0.000199262	0.000444626
2	rs147633069	78984359	NA,G	NA,A	NA,0.949405	NA,0.0233492	NA,0.019504	NA,0.635922	0.000199029	0.000440975
2	rs1583370	79474096	T,T	A,A	0.764414,0.679563	0.00694653,-0.0140413	0.00465908,0.00916045	0.866555,0.901974	0.000198985	0.000433992
2	rs72820641	79683843	A,NA	G,NA	0.954274,NA	-0.0145871,NA	0.00946506,NA	0.909105,NA	0.000198685	0.00041958
2	rs75187338	79905988	T,NA	C,NA	0.974155,NA	-0.0188256,NA	0.0124606,NA	0.883272,NA	0.000198272	0.0004236
2	rs34388000	78999914	T,NA	C,NA	0.979125,NA	0.0251831,NA	0.0138296,NA	1.16359,NA	0.0001981	0.000501301
2	rs10173980	79276440	G,G	A,A	0.956262,0.929563	0.0101148,-0.0354591	0.00966771,0.0167057	0.529521,1.47122	0.000197659	0.000461026
2	rs2902017	79040825	A,A	C,C	0.49503,0.649802	0.00686513,-0.00262193	0.00395449,0.00896099	1.08324,0.113604	0.000197327	0.000456641
2	rs76823213	79921169	NA,A	NA,G	NA,0.909722	NA,0.0171895	NA,0.0149162	NA,0.603532	0.000196962	0.000425301
2	rs145011892	78969533	NA,G	NA,A	NA,0.950397	NA,0.0233296	NA,0.0196877	NA,0.627044	0.000196818	0.000436125
2	rs72812678	79109115	G,G	C,C	0.741551,0.813492	0.00230466,0.0224019	0.00451629,0.0109743	0.214783,1.38488	0.000196672	0.000456802
2	rs56163476	79176590	A,NA	C,NA	0.986084,NA	-0.0201412,NA	0.0168779,NA	0.633143,NA	0.000196651	0.000444547
2	rs78327825	79499334	NA,T	NA,A	NA,0.944444	NA,0.0219301	NA,0.0186617	NA,0.619901	0.000196231	0.00043728
2	rs74901422	78970747	NA,T	NA,G	NA,0.950397	NA,0.0232375	NA,0.0196877	NA,0.623643	0.000195819	0.000433924
2	rs74891664	79498679	NA,A	NA,G	NA,0.945437	NA,0.0220663	NA,0.0188207	NA,0.617951	0.000195672	0.000436618
2	rs55727845	79348375	A,NA	G,NA	0.927435,NA	0.0161113,NA	0.00762141,NA	1.46194,NA	0.000195398	0.000404587
2	rs80266227	79215774	NA,T	NA,A	NA,0.958333	NA,-0.0263209	NA,0.0213919	NA,0.660462	0.000195309	0.000438095
2	rs17017517	79903925	NA,C	NA,T	NA,0.892857	NA,0.0161483	NA,0.0138207	NA,0.615038	0.000195222	0.000426506
2	rs17586318	79038224	A,A	G,G	0.496024,0.671627	0.00699885,0.00237528	0.00395442,0.00910239	1.11494,0.100108	0.000194971	0.000451746
2	rs1993101	79662694	NA,A	NA,T	NA,0.878968	NA,-0.0153553	NA,0.0131059	NA,0.617362	0.000194856	0.000437707
2	rs72923740	79000257	NA,G	NA,C	NA,0.948413	NA,0.0228266	NA,0.0193256	NA,0.624262	0.000194743	0.000431931
2	rs12614826	79500983	NA,T	NA,C	NA,0.945437	NA,0.0219469	NA,0.0188207	NA,0.613371	0.000194334	0.000433634
2	rs62140116	79885173	A,A	C,C	0.940358,0.797619	0.00459122,0.0204855	0.00834865,0.0106395	0.234806,1.26619	0.000194187	0.000482886
2	rs115587238	78972639	NA,A	NA,G	NA,0.950397	NA,0.0230533	NA,0.0196877	NA,0.616866	0.000193848	0.000429583
2	rs148196284	79393333	NA,G	NA,A	NA,0.864087	NA,-0.0148965	NA,0.0124737	NA,0.633792	0.000193431	0.000440804
2	rs4853442	79447302	NA,A	NA,G	NA,0.84623	NA,0.0138726	NA,0.0118501	NA,0.616667	0.000193363	0.00042505
2	rs145572415	79338559	T,NA	C,NA	0.988072,NA	0.0318545,NA	0.0182119,NA	1.09543,NA	0.000193017	0.000445357
2	rs115901411	79299547	T,NA	C,NA	0.974155,NA	0.00702901,NA	0.0124606,NA	0.242083,NA	0.000193007	0.00040008
2	rs13014483	79125686	C,C	T,T	0.713718,0.83631	0.00378369,0.0187751	0.004374,0.0115534	0.41227,0.98236	0.000192471	0.000448973
2	rs117844571	79813207	A,NA	G,NA	0.985089,NA	0.0179724,NA	0.0163138,NA	0.567664,NA	0.000192405	0.000406288
2	rs114095327	79499451	NA,T	NA,C	NA,0.945437	NA,0.0217335	NA,0.0188207	NA,0.605222	0.000191983	0.00042839
2	rs77087565	79192583	C,C	T,T	0.939364,0.935516	0.0022473,-0.039885	0.00828432,0.0174041	0.104477,1.6591	0.000191645	0.000443925
2	rs115240263	79222290	NA,A	NA,T	NA,0.956349	NA,-0.0254382	NA,0.0209218	NA,0.649686	0.00019147	0.00043045
2	rs75112076	79648463	NA,A	NA,C	NA,0.981151	NA,0.0353828	NA,0.0314332	NA,0.584503	0.000191378	0.000423
2	rs67705354	78999343	NA,C	NA,T	NA,0.949405	NA,0.0227623	NA,0.019504	NA,0.61406	0.000191313	0.000424432
2	rs74518830	78979079	NA,G	NA,A	NA,0.949405	NA,0.0226174	NA,0.019504	NA,0.608715	0.000191114	0.000423541
2	rs140712507	79646066	T,NA	C,NA	0.988072,NA	-0.0305392,NA	0.0182119,NA	1.02889,NA	0.000191043	0.000409189
2	rs4567963	79257886	A,NA	G,NA	0.967197,NA	-0.0214209,NA	0.0111,NA	1.27058,NA	0.000191021	0.000483522
2	rs149130460	79581193	NA,A	NA,G	NA,0.963294	NA,0.0264716	NA,0.0227328	NA,0.612191	0.000190545	0.000428308
2	rs114108005	79217233	NA,T	NA,C	NA,0.955357	NA,-0.0250236	NA,0.0206987	NA,0.644577	0.000190124	0.000426488
2	rs56401470	79109771	G,G	A,A	0.538767,0.650794	0.00369395,0.0133766	0.00396624,0.00896686	0.453861,0.867241	0.000189597	0.000420623
2	rs78687416	79235570	G,NA	C,NA	0.977137,NA	0.0281269,NA	0.0132281,NA	1.47524,NA	0.000189323	0.000454221
2	rs146483777	79598040	NA,G	NA,C	NA,0.97619	NA,0.0322807	NA,0.0280389	NA,0.602728	0.000189161	0.000428186
2	rs77213776	79061211	NA,G	NA,T	NA,0.953373	NA,-0.0231651	NA,0.0202746	NA,0.596503	0.000187805	0.000421442
2	rs62160281	79381573	A,NA	G,NA	0.882704,NA	0.0168388,NA	0.00614455,NA	2.21214,NA	0.000187409	0.000433919
2	rs283876	79339925	G,G	C,C	0.090457,0.030754	0.00763958,-0.0479771	0.00689298,0.0247591	0.572308,1.27858	0.000187264	0.000440437
2	rs76366591	79218805	NA,T	NA,C	NA,0.955357	NA,-0.0246261	NA,0.0206987	NA,0.630507	0.000186326	0.000417935
2	rs76572765	79399488	C,NA	G,NA	0.966203,NA	-0.0279895,NA	0.0109412,NA	1.97788,NA	0.000186136	0.000480904
2	rs115874417	79220535	NA,A	NA,G	NA,0.955357	NA,-0.0245697	NA,0.0206987	NA,0.628523	0.000185799	0.000416748
2	rs190133521	79014788	NA,C	NA,T	NA,0.973214	NA,-0.0301848	NA,0.0264757	NA,0.594745	0.000185792	0.000420022
2	rs116618110	79217709	NA,A	NA,C	NA,0.955357	NA,-0.0245041	NA,0.0206987	NA,0.626214	0.000185188	0.000415372
2	rs139162394	79578622	NA,C	NA,A	NA,0.963294	NA,0.0258486	NA,0.0227328	NA,0.592587	0.000185145	0.000416104
2	rs117338423	79443887	NA,A	NA,G	NA,0.845238	NA,0.0133536	NA,0.011819	NA,0.587464	0.000185123	0.000407227
2	rs13000084	79185415	A,A	C,C	0.947316,0.938492	0.00893411,-0.0381243	0.0088502,0.0177919	0.504811,1.49309	0.000185113	0.00045111
2	rs74426168	78946640	NA,A	NA,G	NA,0.949405	NA,0.0220213	NA,0.019504	NA,0.586921	0.000185077	0.000410246
2	rs78588609	79189303	T,T	C,C	0.945328,0.933532	0.00115457,-0.0389175	0.00869693,0.0171606	0.0484749,1.63192	0.000184878	0.000426352
2	rs55717923	79109695	A,A	C,C	0.741551,0.813492	0.00221388,0.0221504	0.00451629,0.0109743	0.20482,1.361	0.000184662	0.000428689
2	rs115748408	79217577	NA,C	NA,A	NA,0.955357	NA,-0.0244348	NA,0.0206987	NA,0.623783	0.000184547	0.00041393
2	rs114039565	79452672	C,NA	T,NA	0.970179,NA	0.00543418,NA	0.0116239,NA	0.193724,NA	0.000184373	0.000396533
2	rs78247623	79530208	A,NA	G,NA	0.976143,NA	-0.00931892,NA	0.0129561,NA	0.326079,NA	0.000183834	0.000401336
2	rs74489121	79061945	NA,G	NA,C	NA,0.953373	NA,-0.0227392	NA,0.0202746	NA,0.581614	0.000183749	0.000412303
2	rs2077819	79154078	A,A	G,G	0.384692,0.228175	-0.00406397,-0.0077049	0.00406384,0.0101861	0.498536,0.347363	0.000183627	0.000406126
2	rs115317185	79217719	NA,C	NA,T	NA,0.955357	NA,-0.0242703	NA,0.0206987	NA,0.618025	0.000183044	0.000410544
2	rs12713969	79003597	A,NA	G,NA	0.989066,NA	0.0312458,NA	0.0190121,NA	0.998762,NA	0.000183	0.000437046
2	rs147311588	79219147	NA,A	NA,G	NA,0.955357	NA,-0.0242561	NA,0.0206987	NA,0.61753	0.000182915	0.000410254
2	rs74812747	79189133	T,T	G,G	0.940358,0.891865	0.0003712,-0.0317151	0.00834865,0.0137648	0.0156816,1.67328	0.000182576	0.000422773
2	rs34474458	79186758	T,T	C,C	0.947316,0.938492	0.00880684,-0.0380842	0.0088502,0.0177919	0.495274,1.49064	0.000181986	0.000443056
2	rs13001435	79185904	T,T	G,G	0.947316,0.938492	0.00884908,-0.0380343	0.0088502,0.0177919	0.498432,1.4876	0.000181794	0.000442713
2	rs62156616	79531826	C,NA	T,NA	0.956262,NA	0.022519,NA	0.00966771,NA	1.70239,NA	0.000181599	0.00044123
2	rs111517433	79743358	A,NA	T,NA	0.982107,NA	0.0138336,NA	0.014915,NA	0.451402,NA	0.000181306	0.000404458
2	rs79344099	79215985	NA,C	NA,T	NA,0.955357	NA,-0.0240443	NA,0.0206987	NA,0.610152	0.000181015	0.000405976
2	rs377019291	79567915	NA,C	NA,G	NA,0.965278	NA,0.0258767	NA,0.0233493	NA,0.572259	0.000180959	0.000407439
2	rs116576437	79219776	NA,T	NA,G	NA,0.955357	NA,-0.0240327	NA,0.0206987	NA,0.609748	0.000180911	0.000405743
2	rs79862177	79445642	NA,T	NA,A	NA,0.84623	NA,0.0131103	NA,0.0118501	NA,0.570931	0.000180856	0.000397825
2	rs189608258	79006390	NA,A	NA,C	NA,0.948413	NA,0.0214544	NA,0.0193256	NA,0.573599	0.000180782	0.000401132
2	rs13008392	79186785	A,A	G,G	0.947316,0.938492	0.00872658,-0.0380842	0.0088502,0.0177919	0.489297,1.49064	0.000180543	0.000439279
2	rs79977066	79726894	NA,A	NA,G	NA,0.901786	NA,-0.0154898	NA,0.0143636	NA,0.551522	0.000180084	0.000403918
2	rs138556793	79894430	T,NA	C,NA	0.984095,NA	0.0232724,NA	0.0158037,NA	0.851205,NA	0.000179995	0.00040481
2	rs35919794	79187128	T,T	A,A	0.947316,0.938492	0.00884908,-0.0379346	0.0088502,0.0177919	0.498432,1.48153	0.000179889	0.000438042
2	rs144667242	79219448	NA,A	NA,C	NA,0.955357	NA,-0.0237996	NA,0.0206987	NA,0.601672	0.000178865	0.000401134
2	rs11885714	79375296	T,NA	A,NA	0.884692,NA	0.0171608,NA	0.00619033,NA	2.2543,NA	0.000178832	0.000417207
2	rs115896449	79261154	A,NA	G,NA	0.94334,NA	-0.0191195,NA	0.00855199,NA	1.59563,NA	0.000178769	0.000477029
2	rs4396749	79883571	G,G	A,A	0.940358,0.797619	0.00533193,0.019273	0.00834865,0.0106395	0.28146,1.15447	0.000178676	0.000445265
2	rs112387223	79855590	C,NA	T,NA	0.964215,NA	-0.0191272,NA	0.0106439,NA	1.14066,NA	0.000178568	0.000406856
2	rs80306400	79223783	G,NA	A,NA	0.94831,NA	-0.0122774,NA	0.00893021,NA	0.771634,NA	0.000178521	0.000400235
2	rs140489538	79513761	NA,T	NA,A	NA,0.944444	NA,-0.0200476	NA,0.0186617	NA,0.548669	0.000178437	0.000398403
2	rs72820679	79762980	C,NA	G,NA	0.960239,NA	-0.017789,NA	0.0101186,NA	1.10382,NA	0.00017818	0.000384057
2	rs35743083	79187151	C,C	T,T	0.947316,0.938492	0.00884908,-0.0378393	0.0088502,0.0177919	0.498432,1.47574	0.000178092	0.00043364
2	rs35877060	79316097	NA,A	NA,G	NA,0.979167	NA,-0.0316345	NA,0.0299292	NA,0.536821	0.000177923	0.000395774
2	rs79361421	79839236	NA,C	NA,T	NA,0.906746	NA,0.0159228	NA,0.0147003	NA,0.554805	0.000177917	0.000397901
2	rs59484380	79879980	A,A	G,G	0.905567,0.566468	0.0159669,0.000853881	0.00676109,0.00862591	1.73999,0.0356715	0.000177705	0.000394337
2	rs77338383	79747844	NA,G	NA,A	NA,0.943452	NA,-0.0204133	NA,0.018507	NA,0.568596	0.000177428	0.000397085
2	rs73940127	79357459	G,NA	A,NA	0.934394,NA	0.0157713,NA	0.00798549,NA	1.31633,NA	0.000177347	0.000373817
2	rs10171097	79252962	T,T	C,C	0.848907,0.890873	-0.0156046,0.0167802	0.00552061,0.0137097	2.32749,0.655673	0.000176994	0.000592651
2	rs11691084	79187502	T,T	C,C	0.947316,0.938492	0.00893359,-0.0376895	0.0088502,0.0177919	0.504772,1.46667	0.000176814	0.000430755
2	rs77909497	79220876	NA,C	NA,T	NA,0.955357	NA,-0.0235468	NA,0.0206987	NA,0.592965	0.000176695	0.000396249
2	rs143955449	79443097	NA,G	NA,A	NA,0.84623	NA,0.0128321	NA,0.0118501	NA,0.554602	0.000176642	0.000388681
2	rs79536233	79236884	NA,G	NA,C	NA,0.986111	NA,0.0394285	NA,0.0365264	NA,0.552245	0.000176483	0.00039443
2	rs11674703	79187381	C,C	T,T	0.947316,0.938492	0.00880684,-0.0377894	0.0088502,0.0177919	0.495274,1.47272	0.000176414	0.000429403
2	rs58556673	79558444	G,G	A,A	0.872763,0.744048	0.0121873,0.0127997	0.00593314,0.00979543	1.39832,0.718251	0.000176052	0.000408617
2	rs72923746	79005225	NA,G	NA,A	NA,0.948413	NA,0.0208931	NA,0.0193256	NA,0.553386	0.0001756	0.000389699
2	rs138573975	78950826	NA,T	NA,C	NA,0.949405	NA,0.0210061	NA,0.019504	NA,0.550563	0.000175582	0.000389331
2	rs143806371	78950984	NA,C	NA,T	NA,0.949405	NA,0.0210061	NA,0.019504	NA,0.550563	0.000175582	0.000389331
2	rs144107556	78955135	NA,T	NA,A	NA,0.949405	NA,0.0210061	NA,0.019504	NA,0.550563	0.000175582	0.000389331
2	rs183282943	79830678	G,NA	C,NA	0.983101,NA	0.0142832,NA	0.0153396,NA	0.453721,NA	0.000175436	0.000386479
2	rs11902153	79375534	C,NA	T,NA	0.884692,NA	0.017071,NA	0.00619033,NA	2.23499,NA	0.00017531	0.000408766
2	rs77040107	79749669	NA,G	NA,C	NA,0.943452	NA,-0.0201724	NA,0.018507	NA,0.559533	0.000175152	0.000391982
2	rs13014457	79187457	T,T	C,C	0.947316,0.938492	0.00876882,-0.0377395	0.0088502,0.0177919	0.492439,1.46969	0.00017483	0.000425411
2	rs13007327	79186313	A,A	G,G	0.947316,0.938492	0.0086041,-0.0378892	0.0088502,0.0177919	0.480232,1.47877	0.000174753	0.000424746
2	rs140376089	79220171	NA,A	NA,G	NA,0.955357	NA,-0.0233148	NA,0.0206987	NA,0.585024	0.000174749	0.000391867
2	rs78918815	79744996	NA,G	NA,A	NA,0.94246	NA,-0.019965	NA,0.0183564	NA,0.5579	0.000174565	0.000390374
2	rs185952481	79219575	NA,G	NA,T	NA,0.955357	NA,-0.0232735	NA,0.0206987	NA,0.583616	0.000174407	0.000391097
2	rs72812687	79116436	C,C	T,T	0.742545,0.813492	0.00212579,0.0216485	0.00452197,0.0109743	0.194988,1.31394	0.00017419	0.000407224
2	rs149660150	79282216	NA,C	NA,T	NA,0.886905	NA,0.0142023	NA,0.0134972	NA,0.533595	0.000174185	0.00038434
2	rs189518059	78952680	NA,T	NA,G	NA,0.949405	NA,0.0208248	NA,0.019504	NA,0.544171	0.000173984	0.000385812
2	rs59763261	79562768	A,A	G,G	0.872763,0.746032	0.0119114,0.0132904	0.00593314,0.00982053	1.34984,0.754606	0.000173965	0.000403019
2	rs11679961	79187489	C,C	A,A	0.947316,0.938492	0.00876882,-0.0376895	0.0088502,0.0177919	0.492439,1.46667	0.000173917	0.000423177
2	rs11691141	79187588	G,G	C,C	0.947316,0.938492	0.00872658,-0.0376895	0.0088502,0.0177919	0.489297,1.46667	0.000173192	0.000421278
2	rs12463444	79396632	NA,A	NA,G	NA,0.863095	NA,-0.0134379	NA,0.0124355	NA,0.55304	0.000173177	0.00039449
2	rs4146914	79745572	NA,T	NA,C	NA,0.943452	NA,-0.0199227	NA,0.018507	NA,0.550204	0.000172854	0.000386827
2	rs190344391	78951181	NA,G	NA,C	NA,0.949405	NA,0.0206858	NA,0.019504	NA,0.539292	0.000172779	0.000383157
2	rs116705621	79220270	NA,C	NA,A	NA,0.955357	NA,-0.0230534	NA,0.0206987	NA,0.576126	0.000172605	0.00038704
2	rs34746973	79441943	NA,T	NA,G	NA,0.858135	NA,0.0129752	NA,0.0122515	NA,0.538252	0.000172458	0.000380557
2	rs117116016	79556408	NA,T	NA,C	NA,0.968254	NA,-0.0253096	NA,0.0243817	NA,0.523975	0.000172405	0.000385195
2	rs74798057	79366818	NA,C	NA,T	NA,0.791667	NA,-0.0111083	NA,0.0105257	NA,0.535711	0.000172177	0.000391391
2	rs140350852	79006128	NA,A	NA,G	NA,0.972222	NA,-0.0265256	NA,0.0260119	NA,0.511664	0.00017212	0.000387757
2	rs76951781	79198890	G,G	A,A	0.976143,0.9375	0.00608074,-0.0393561	0.0129561,0.0176595	0.194614,1.58771	0.000171717	0.00039855
2	rs6748711	79915523	G,G	A,A	0.829026,0.444444	-0.00176611,0.0190901	0.00525159,0.00860262	0.132742,1.57708	0.000171547	0.000318632
2	rs74482545	79505706	NA,A	NA,G	NA,0.946429	NA,0.0197662	NA,0.0189842	NA,0.526096	0.000171448	0.000382469
2	rs12618794	79126262	T,T	C,C	0.718688,0.406746	-0.00722382,-0.00930019	0.00439719,0.00870204	0.998185,0.544868	0.000171385	0.000356228
2	rs73940503	79559524	G,G	A,A	0.873757,0.707341	0.0113051,0.0136335	0.00595306,0.00939524	1.23989,0.833422	0.0001713	0.000393336
2	rs138719931	79220897	NA,C	NA,T	NA,0.955357	NA,-0.0228293	NA,0.0206987	NA,0.568544	0.000170808	0.000382995
2	rs76035479	79270569	NA,T	NA,C	NA,0.890873	NA,0.0142095	NA,0.0137097	NA,0.52289	0.000170695	0.000377154
2	rs17765869	79852500	G,NA	A,NA	0.930418,NA	-0.0124499,NA	0.00777053,NA	0.962127,NA	0.000170506	0.000371705
2	rs6759387	79891085	A,A	T,T	0.510934,0.252976	0.00643763,-0.0187468	0.00395525,0.00983323	0.984615,1.24727	0.000170338	0.000394529
2	rs982669	79060488	NA,G	NA,A	NA,0.953373	NA,-0.0211667	NA,0.0202746	NA,0.527995	0.000170122	0.000381595
2	rs1434215	79558650	C,C	T,T	0.873757,0.74504	0.0120908,0.0124771	0.00595306,0.00980793	1.37415,0.691818	0.000170063	0.00039255
2	rs114125326	79006903	C,NA	T,NA	0.913519,NA	0.00601767,NA	0.00703429,NA	0.406396,NA	0.00016966	0.000387948
2	rs73938749	79869571	A,A	C,C	0.903579,0.631944	0.0157561,-0.00127804	0.00669838,0.00886353	1.72906,0.052885	0.000169593	0.000376552
2	rs113131091	79270796	A,NA	G,NA	0.944334,NA	-0.0184348,NA	0.00862346,NA	1.48762,NA	0.000169328	0.000447628
2	rs77926175	79107849	T,T	C,C	0.955268,0.996032	-0.0131172,-0.0998713	0.00956466,0.0679934	0.768929,0.848088	0.000169183	0.000394215
2	rs139060939	79609208	T,NA	C,NA	0.985089,NA	0.0183017,NA	0.0163138,NA	0.581825,NA	0.000169161	0.000406057
2	rs138121258	79221933	NA,T	NA,C	NA,0.992063	NA,-0.0487499	NA,0.0481747	NA,0.50645	0.000169013	0.000380896
2	rs11904585	79368511	C,NA	A,NA	0.883698,NA	0.0169721,NA	0.00616728,NA	2.22739,NA	0.000168941	0.000396208
2	rs143810178	79869035	NA,C	NA,T	NA,0.97123	NA,-0.0261334	NA,0.0255725	NA,0.513127	0.000168815	0.000374738
2	rs1915752	79125007	G,G	T,T	0.71173,0.83631	0.0035467,0.0181954	0.00436498,0.0115534	0.380401,0.938245	0.000168803	0.000391727
2	rs62141411	79710518	T,NA	C,NA	0.987078,NA	-0.0172481,NA	0.0175062,NA	0.488789,NA	0.000168777	0.000371583
2	rs1584382	79284767	T,NA	C,NA	0.942346,NA	-0.0190098,NA	0.00848241,NA	1.6017,NA	0.000168613	0.000450242
2	rs62157266	79116634	T,T	C,C	0.742545,0.813492	0.00214973,0.0213985	0.00452197,0.0109743	0.197566,1.2908	0.000168337	0.000393424
2	rs1434214	79559022	T,T	G,G	0.873757,0.74504	0.0119061,0.0128347	0.00595306,0.00980793	1.34198,0.71972	0.00016824	0.000388051
2	rs116908966	79588552	NA,G	NA,A	NA,0.962302	NA,0.023303	NA,0.0224433	NA,0.524145	0.000168189	0.000378526
2	rs117775019	79563894	NA,C	NA,T	NA,0.959325	NA,0.0222087	NA,0.0216401	NA,0.516039	0.000167888	0.000376024
2	rs146963331	79223172	NA,T	NA,C	NA,0.985119	NA,-0.0368809	NA,0.0353055	NA,0.528417	0.000167781	0.000376893
2	rs62141415	79717165	T,NA	A,NA	0.987078,NA	-0.0171641,NA	0.0175062,NA	0.485642,NA	0.000167701	0.00036923
2	rs10179130	79235838	T,T	C,C	0.850895,0.887897	-0.0152554,0.0167454	0.0055508,0.0135492	2.22257,0.66455	0.000167599	0.00056129
2	rs58921527	79531201	NA,A	NA,G	NA,0.925595	NA,-0.017008	NA,0.0162889	NA,0.528096	0.00016759	0.000374394
2	rs77956974	79109200	G,G	A,A	0.95328,0.99504	-0.0132921,-0.0848006	0.0093687,0.0608454	0.806978,0.786731	0.000167296	0.000399135
2	rs117567119	79062742	NA,A	NA,C	NA,0.953373	NA,-0.020801	NA,0.0202746	NA,0.515829	0.000167235	0.000375089
2	rs77721643	79384509	NA,C	NA,A	NA,0.97619	NA,-0.0274371	NA,0.0280389	NA,0.484381	0.000166668	0.000374505
2	rs2163344	79856158	G,G	A,A	0.497018,0.255952	0.0105296,-0.00306052	0.00395437,0.00979543	2.11069,0.122224	0.000166574	0.000436629
2	rs59227333	79284644	NA,G	NA,A	NA,0.886905	NA,0.0135461	NA,0.0134972	NA,0.500921	0.000166262	0.000367061
2	rs78072288	79752683	NA,C	NA,T	NA,0.943452	NA,-0.0191356	NA,0.018507	NA,0.521215	0.000165988	0.000371427
2	rs57299379	79352117	A,NA	C,NA	0.937376,NA	0.0142799,NA	0.0081604,NA	1.09618,NA	0.000165866	0.000337368
2	rs17017398	79871089	A,A	G,G	0.906561,0.565476	0.0161424,0.000190615	0.00679323,0.00862361	1.75722,0.00772707	0.00016568	0.000361178
2	rs143920037	79442583	NA,C	NA,T	NA,0.84623	NA,0.0120372	NA,0.0118501	NA,0.509016	0.000165601	0.000364725
2	rs10200759	79164282	A,A	G,G	0.515905,0.259921	-0.00616439,-0.0082553	0.0039563,0.00974638	0.923705,0.401222	0.00016559	0.00037876
2	rs71424840	79188272	C,C	T,T	0.947316,0.938492	0.00868268,-0.0372991	0.0088502,0.0177919	0.48604,1.44314	0.000165571	0.000402502
2	rs75639042	79626708	G,NA	T,NA	0.942346,NA	-0.0119311,NA	0.00848241,NA	0.797087,NA	0.000165475	0.000346091
2	rs10205218	79151462	A,NA	T,NA	0.117296,NA	-0.00176311,NA	0.00614455,NA	0.11117,NA	0.000164996	0.000352793
2	rs62640882	79313990	T,NA	C,NA	0.956262,NA	-0.0138359,NA	0.00966771,NA	0.81705,NA	0.000164951	0.000370308
2	rs79635436	79761222	NA,A	NA,G	NA,0.943452	NA,-0.0189615	NA,0.018507	NA,0.514888	0.000164543	0.000368188
2	rs7563106	79862513	A,A	G,G	0.903579,0.632937	0.0156586,-0.00123146	0.00669838,0.00886855	1.7121,0.0508232	0.00016447	0.000365147
2	rs76086889	79300381	NA,G	NA,C	NA,0.907738	NA,0.0146746	NA,0.0147711	NA,0.494198	0.000163879	0.000367047
2	rs74476436	79558977	NA,C	NA,T	NA,0.959325	NA,0.0216383	NA,0.0216401	NA,0.498462	0.000163813	0.000366867
2	rs369922327	79335081	NA,C	NA,A	NA,0.969246	NA,0.0248689	NA,0.0247591	NA,0.501455	0.000163404	0.000367684
2	rs79670359	79763212	NA,T	NA,G	NA,0.943452	NA,-0.0187958	NA,0.018507	NA,0.508893	0.000163193	0.000365158
2	rs79691592	79813211	NA,G	NA,A	NA,0.965278	NA,0.0234711	NA,0.0233493	NA,0.501976	0.000163142	0.000362577
2	rs72814654	79222618	T,T	C,C	0.925447,0.927579	-0.0109532,-0.0196425	0.00752717,0.0164929	0.836754,0.631403	0.000162917	0.000353049
2	rs191041600	79036388	NA,A	NA,G	NA,0.989087	NA,0.0407416	NA,0.0411453	NA,0.492034	0.000162611	0.000364261
2	rs150242265	79196263	A,A	T,T	0.976143,0.9375	0.00591374,-0.0389137	0.0129561,0.0176595	0.188377,1.55979	0.000162505	0.000377008
2	rs141520924	79276002	NA,G	NA,A	NA,0.888889	NA,0.0133575	NA,0.0136019	NA,0.486669	0.00016247	0.000358808
2	rs10176128	79827671	NA,G	NA,T	NA,0.982143	NA,-0.0312321	NA,0.0322783	NA,0.477231	0.000162383	0.00036302
2	rs10496221	79563519	C,C	T,T	0.871769,0.708333	0.0115497,0.0131073	0.00591347,0.00940461	1.29409,0.786732	0.000162213	0.000375683
2	rs17017258	79785810	NA,G	NA,A	NA,0.784722	NA,-0.0100459	NA,0.0104003	NA,0.476147	0.000162205	0.000359547
2	rs56271358	79385033	C,NA	T,NA	0.883698,NA	0.0165213,NA	0.00616728,NA	2.1315,NA	0.000162132	0.00037472
2	rs79265639	79801654	T,NA	C,NA	0.979125,NA	-0.0155047,NA	0.0138296,NA	0.581308,NA	0.000161915	0.000354258
2	rs62141438	79731162	C,NA	G,NA	0.89165,NA	-0.0117946,NA	0.00636104,NA	1.19578,NA	0.000161834	0.000334724
2	rs9798191	79131116	C,C	A,A	0.709742,0.821429	0.00426719,0.0160497	0.00435609,0.0111612	0.48507,0.822643	0.000161712	0.000374936
2	rs77529090	79730083	NA,T	NA,C	NA,0.943452	NA,-0.0185883	NA,0.018507	NA,0.501429	0.000161534	0.000361439
2	rs78082018	79240548	NA,G	NA,A	NA,0.887897	NA,0.0132153	NA,0.0135492	NA,0.482298	0.000161259	0.000355232
2	rs2052951	79752958	T,NA	A,NA	0.975149,NA	-0.018611,NA	0.0127009,NA	0.84518,NA	0.000161176	0.000393755
2	rs76621574	79041173	G,NA	A,NA	0.987078,NA	-0.0217619,NA	0.0175062,NA	0.669931,NA	0.000161079	0.000351115
2	rs72820626	79654195	A,NA	G,NA	0.954274,NA	-0.0131403,NA	0.00946506,NA	0.782396,NA	0.000160987	0.000341921
2	rs6717351	79814143	A,NA	G,NA	0.930418,NA	-0.0131041,NA	0.00777053,NA	1.03753,NA	0.000160915	0.000349924
2	rs115598684	79665831	G,NA	A,NA	0.986084,NA	-0.0242852,NA	0.0168779,NA	0.823374,NA	0.000160368	0.000360795
2	rs78355411	79760465	NA,G	NA,A	NA,0.943452	NA,-0.0184238	NA,0.018507	NA,0.495543	0.000160245	0.000358547
2	rs283898	79328687	G,G	A,A	0.091451,0.029762	0.00742148,-0.0470716	0.00685916,0.0251555	0.55399,1.21244	0.000159971	0.000374607
2	rs116637422	79321788	A,A	G,G	0.946322,0.983135	-0.0191964,0.0479794	0.00877248,0.0331973	1.54285,0.828628	0.000159952	0.000371594
2	rs79824338	79730624	NA,A	NA,T	NA,0.943452	NA,-0.0183829	NA,0.018507	NA,0.494081	0.000159927	0.000357834
2	rs112617287	79319278	A,NA	G,NA	0.919483,NA	-0.0103975,NA	0.00726648,NA	0.816838,NA	0.00015987	0.000384313
2	rs283883	79342823	A,A	C,C	0.043738,0.030754	0.0105997,-0.0500272	0.00966767,0.0247591	0.563995,1.36325	0.000159795	0.000366642
2	rs112735014	79728232	C,NA	T,NA	0.983101,NA	0.0130794,NA	0.0153396,NA	0.404667,NA	0.000159771	0.000354963
2	rs72816617	79323555	A,NA	G,NA	0.947316,NA	-0.00981866,NA	0.0088502,NA	0.57309,NA	0.000159733	0.000320712
2	rs1549762	79809434	A,A	G,G	0.352883,0.383929	0.00615991,-0.0137624	0.00413745,0.00878946	0.864756,0.930331	0.000159622	0.000320284
2	rs77674350	79642229	NA,A	NA,G	NA,0.910714	NA,0.0145786	NA,0.0149907	NA,0.480439	0.000159581	0.000356346
2	rs77390566	79447463	NA,T	NA,C	NA,0.949405	NA,0.0186931	NA,0.019504	NA,0.47128	0.000159449	0.000355345
2	rs12613286	79157277	G,G	A,A	0.385686,0.228175	-0.00374073,-0.00780471	0.00406188,0.0101861	0.447229,0.353055	0.000159439	0.000353942
2	rs75973030	79729040	NA,C	NA,T	NA,0.943452	NA,-0.0183019	NA,0.018507	NA,0.491197	0.000159303	0.000356435
2	rs10171522	79612064	C,C	A,A	0.600398,0.697421	-4.63944e-05,-0.0189892	0.00403651,0.00930543	0.00400104,1.38421	0.000159181	0.000348059
2	rs140579895	79801604	NA,T	NA,C	NA,0.982143	NA,0.0315428	NA,0.0322783	NA,0.483514	0.000159134	0.000356884
2	rs1368964	79569237	T,T	A,A	0.698807,0.62996	0.00402708,-0.0196206	0.00430962,0.00885365	0.455836,1.57375	0.000159091	0.00035607
2	rs35625107	79896959	A,NA	G,NA	0.916501,NA	-0.0108259,NA	0.00714714,NA	0.886577,NA	0.000159075	0.000336344
2	rs79159313	79441950	NA,G	NA,A	NA,0.857143	NA,0.0118545	NA,0.0122159	NA,0.479072	0.000158744	0.000350855
2	rs72913235	79325315	NA,C	NA,T	NA,0.967262	NA,-0.0227268	NA,0.0240217	NA,0.463314	0.000158707	0.000355178
2	rs75231118	79524571	NA,A	NA,C	NA,0.965278	NA,0.0220261	NA,0.0233493	NA,0.461539	0.000158495	0.000351045
2	rs150685336	79492233	A,NA	C,NA	0.977137,NA	0.0267118,NA	0.0132281,NA	1.36198,NA	0.000158483	0.000378348
2	rs1367397	79747506	NA,G	NA,A	NA,0.943452	NA,-0.0181756	NA,0.018507	NA,0.48671	0.00015834	0.000354275
2	rs55826810	79800310	T,NA	C,NA	0.978131,NA	-0.0144395,NA	0.0135185,NA	0.544452,NA	0.000157746	0.00034599
2	rs140644581	79439763	NA,A	NA,T	NA,0.854167	NA,0.0116936	NA,0.0121117	NA,0.475857	0.000157745	0.000347697
2	rs118167096	79263689	NA,T	NA,A	NA,0.956349	NA,0.019874	NA,0.0209218	NA,0.46578	0.00015738	0.000351098
2	rs2117726	79402584	NA,C	NA,T	NA,0.871032	NA,-0.0125227	NA,0.012754	NA,0.486561	0.000157208	0.000357148
2	rs113567005	79567762	NA,A	NA,G	NA,0.970238	NA,0.0244402	NA,0.0251555	NA,0.479822	0.000157146	0.00035168
2	rs75408132	79144523	NA,T	NA,C	NA,0.977182	NA,-0.0270076	NA,0.0286274	NA,0.461594	0.000156868	0.000350222
2	rs17016899	79563718	A,A	G,G	0.872763,0.746032	0.0118686,0.0125013	0.00593314,0.00982053	1.34239,0.69245	0.000156749	0.000362486
2	rs2117305	79401892	NA,C	NA,T	NA,0.871032	NA,-0.0124779	NA,0.012754	NA,0.484261	0.000156725	0.000356029
2	rs114319198	78986355	A,NA	T,NA	0.913519,NA	0.00558979,NA	0.00703429,NA	0.369757,NA	0.000156602	0.000353558
2	rs12619683	79157404	T,T	G,G	0.385686,0.228175	-0.00369546,-0.00785461	0.00406188,0.0101861	0.440173,0.355913	0.000156539	0.00034755
2	rs12474527	79441927	NA,A	NA,G	NA,0.85119	NA,0.011415	NA,0.0120109	NA,0.466081	0.000156362	0.000344804
2	rs146445351	79441957	NA,T	NA,A	NA,0.858135	NA,0.0116617	NA,0.0122515	NA,0.467032	0.000156245	0.000345199
2	rs17017430	79885978	A,A	G,G	0.939364,0.804563	0.00460232,0.0195434	0.00828432,0.01078	0.237681,1.15588	0.000155198	0.000386346
2	rs2861680	79152922	A,A	G,G	0.384692,0.228175	-0.00369724,-0.00784373	0.00406384,0.0101861	0.440173,0.355289	0.000155073	0.000343285
2	rs143010476	79274833	NA,A	NA,G	NA,0.967262	NA,0.0223205	NA,0.0240217	NA,0.452477	0.000154997	0.000344458
2	rs116887124	79752985	NA,G	NA,A	NA,0.943452	NA,-0.0177126	NA,0.018507	NA,0.470403	0.000154917	0.000346597
2	rs116353904	79219298	C,NA	T,NA	0.957256,NA	0.00911486,NA	0.00977441,NA	0.454611,NA	0.000154909	0.000329446
2	rs76319829	79243352	NA,A	NA,G	NA,0.987103	NA,0.0354242	NA,0.0378862	NA,0.456204	0.000154871	0.000346157
2	rs74807777	79286799	NA,G	NA,A	NA,0.886905	NA,0.0124714	NA,0.0134972	NA,0.449178	0.000154788	0.000342037
2	rs28769108	79201759	A,A	G,G	0.976143,0.892857	0.00517012,-0.0306989	0.0129561,0.0138207	0.16124,1.57945	0.000154671	0.000358125
2	rs4467299	79155364	C,NA	T,NA	0.11829,NA	-0.00139333,NA	0.00612213,NA	0.0862041,NA	0.000154573	0.000331962
2	rs74356766	79085801	A,A	T,T	0.926441,0.926587	-0.0151941,-0.00308718	0.0075738,0.0163898	1.34832,0.0702773	0.000154521	0.000356887
2	rs118023388	79780399	NA,G	NA,A	NA,0.96627	NA,0.0224717	NA,0.023678	NA,0.465222	0.000154396	0.000344509
2	rs1915773	79164626	T,T	A,A	0.514911,0.259921	-0.00593247,-0.00835935	0.00395606,0.00974638	0.873802,0.407751	0.000154352	0.00035153
2	rs78308793	79250781	NA,C	NA,T	NA,0.888889	NA,0.0125976	NA,0.0136019	NA,0.450551	0.00015424	0.000340283
2	rs12620712	79128705	NA,A	NA,G	NA,0.954365	NA,0.0188704	NA,0.0204832	NA,0.447437	0.000154177	0.000345667
2	rs145660430	78987900	A,NA	C,NA	0.913519,NA	0.00550305,NA	0.00703429,NA	0.362483,NA	0.000154158	0.000348005
2	rs78958087	79645092	NA,T	NA,C	NA,0.97123	NA,0.0240458	NA,0.0255725	NA,0.459589	0.000153959	0.000343463
2	rs79511225	79242671	NA,A	NA,G	NA,0.892857	NA,0.0128002	NA,0.0138207	NA,0.450551	0.000153953	0.000339197
2	rs28847391	79201741	T,T	G,G	0.976143,0.892857	0.00522396,-0.0306534	0.0129561,0.0138207	0.163171,1.57578	0.000153889	0.000356288
2	rs144478624	79651023	NA,G	NA,C	NA,0.992063	NA,-0.0448926	NA,0.0481747	NA,0.454194	0.000153863	0.000341689
2	rs117393359	79921879	NA,G	NA,A	NA,0.978175	NA,-0.0258831	NA,0.0292559	NA,0.424452	0.000153857	0.000344355
2	rs79839199	79753823	NA,G	NA,A	NA,0.943452	NA,-0.0175488	NA,0.018507	NA,0.464687	0.000153745	0.000343969
2	rs62140085	79836082	C,NA	G,NA	0.930418,NA	-0.0118326,NA	0.00777053,NA	0.893398,NA	0.000153702	0.000335535
2	rs72822509	79836655	G,NA	C,NA	0.930418,NA	-0.0118326,NA	0.00777053,NA	0.893398,NA	0.000153702	0.000335535
2	rs142482843	79724084	NA,C	NA,T	NA,0.96131	NA,-0.0208738	NA,0.0221651	NA,0.460518	0.000153653	0.000341838
2	rs77904106	79059535	NA,G	NA,C	NA,0.949405	NA,0.0186443	NA,0.019504	NA,0.469659	0.000153153	0.000345103
2	rs78521107	79591665	T,NA	C,NA	0.952286,NA	0.0176761,NA	0.00927543,NA	1.24649,NA	0.000153057	0.000333239
2	rs78677982	79878922	A,A	T,T	0.905567,0.633929	0.0154601,-0.0021127	0.00676109,0.00887361	1.65331,0.090544	0.000153001	0.000341777
2	rs147616509	78987552	A,NA	G,NA	0.913519,NA	0.00545741,NA	0.00703429,NA	0.358675,NA	0.000152896	0.000345138
2	rs79854578	79560670	A,A	T,T	0.873757,0.74504	0.0115794,0.0127982	0.00595306,0.00980793	1.28599,0.716849	0.00015282	0.000352092
2	rs12467760	79400146	NA,A	NA,G	NA,0.871032	NA,-0.012103	NA,0.012754	NA,0.465163	0.00015281	0.00034695
2	rs79921589	79852611	NA,G	NA,T	NA,0.982143	NA,-0.0288837	NA,0.0322783	NA,0.430771	0.00015234	0.000340537
2	rs77926636	79199123	T,T	C,C	0.975149,0.892857	0.00490281,-0.0303705	0.0127009,0.0138207	0.155225,1.55304	0.000152154	0.000351923
2	rs1915774	79164569	T,T	C,C	0.515905,0.259921	-0.00597825,-0.00830421	0.0039563,0.00974638	0.883489,0.404286	0.000151932	0.000347405
2	rs76748575	79728348	NA,G	NA,A	NA,0.943452	NA,-0.0172883	NA,0.018507	NA,0.45565	0.000151923	0.000339881
2	rs2902073	79622414	T,T	C,C	0.574553,0.5	-0.00022977,-0.0167779	0.003999,0.00854935	0.0203691,1.30358	0.000151877	0.00034125
2	rs139895373	79219792	NA,A	NA,G	NA,0.955357	NA,-0.0201175	NA,0.0206987	NA,0.480053	0.000151798	0.000340189
2	rs67162799	79159739	C,C	A,A	0.512922,0.25496	-0.00551843,-0.00995838	0.00395562,0.00980793	0.787839,0.508717	0.000151792	0.000346234
2	rs75270821	79006980	NA,T	NA,C	NA,0.97619	NA,-0.0261139	NA,0.0280389	NA,0.45386	0.000151678	0.000337511
2	rs147632456	79439021	NA,T	NA,C	NA,0.854167	NA,0.0111301	NA,0.0121117	NA,0.445974	0.00015156	0.000334279
2	rs76616152	79237507	NA,A	NA,G	NA,0.890873	NA,0.0124109	NA,0.0137097	NA,0.437319	0.000151545	0.000333776
2	rs55886936	78990065	T,T	C,C	0.94831,0.949405	0.0161367,0.0270042	0.00893021,0.019504	1.15018,0.779396	0.000151516	0.000326138
2	rs9309540	79160379	G,G	A,A	0.512922,0.25496	-0.00547298,-0.0101595	0.00395562,0.00980793	0.778632,0.52248	0.000151447	0.000345499
2	rs73938202	79559445	T,T	G,G	0.873757,0.74504	0.0116315,0.0125893	0.00595306,0.00980793	1.29486,0.700517	0.000151242	0.000348542
2	rs73938746	79863923	C,C	T,T	0.903579,0.62996	0.0153758,-0.00118852	0.00669838,0.00885365	1.6634,0.0490454	0.000150777	0.000334769
2	rs9309538	79160167	G,G	C,C	0.512922,0.25496	-0.00547298,-0.0101104	0.00395562,0.00980793	0.778632,0.51911	0.000150759	0.00034391
2	rs9309539	79160353	T,T	C,C	0.512922,0.25496	-0.00547298,-0.0101104	0.00395562,0.00980793	0.778632,0.51911	0.000150759	0.00034391
2	rs77285775	79199619	G,G	A,A	0.976143,0.9375	0.00567283,-0.0383024	0.0129561,0.0176595	0.179473,1.52162	0.000150724	0.000349472
2	rs116686276	79754487	NA,A	NA,G	NA,0.943452	NA,-0.0171029	NA,0.018507	NA,0.44926	0.000150655	0.000337038
2	rs62140075	79828726	G,NA	A,NA	0.930418,NA	-0.0117021,NA	0.00777053,NA	0.879169,NA	0.000150486	0.00032861
2	rs114706231	79323124	T,NA	A,NA	0.977137,NA	0.00519369,NA	0.0132281,NA	0.158268,NA	0.000150419	0.000314323
2	rs74768849	79319084	T,T	C,C	0.94831,0.980159	-0.0197446,0.0407607	0.00893021,0.0306528	1.56805,0.736131	0.000149997	0.000342402
2	rs115586647	79686810	NA,A	NA,G	NA,0.970238	NA,0.0227905	NA,0.0251555	NA,0.437773	0.000149971	0.000337182
2	rs11890836	79853927	G,NA	T,NA	0.925447,NA	-0.0114199,NA	0.00752717,NA	0.888644,NA	0.000149897	0.000329199
2	rs62140099	79854219	A,NA	G,NA	0.925447,NA	-0.0114199,NA	0.00752717,NA	0.888644,NA	0.000149897	0.000329199
2	rs6746282	79609031	NA,G	NA,A	NA,0.931548	NA,0.014715	NA,0.016928	NA,0.414877	0.00014989	0.000334072
2	rs78488404	79264646	NA,T	NA,C	NA,0.893849	NA,0.0124075	NA,0.0138774	NA,0.430296	0.000149754	0.000330304
2	rs283869	79337138	C,C	A,A	0.091451,0.030754	0.00733989,-0.0455002	0.00685916,0.0247591	0.545794,1.17977	0.000149375	0.000349413
2	rs75624104	79546893	NA,A	NA,G	NA,0.926587	NA,-0.0149287	NA,0.0163898	NA,0.440842	0.000149311	0.00033342
2	rs114220502	79876997	A,NA	G,NA	0.980119,NA	0.0253622,NA	0.0141639,NA	1.13457,NA	0.000149293	0.000336034
2	rs78733312	79808008	T,NA	C,NA	0.979125,NA	-0.0146102,NA	0.0138296,NA	0.536458,NA	0.000149096	0.000326531
2	rs78447581	79823977	NA,G	NA,T	NA,0.962302	NA,0.0202985	NA,0.0224433	NA,0.436799	0.000148783	0.000331922
2	rs66831683	79159711	G,G	A,A	0.512922,0.25496	-0.00547298,-0.00995838	0.00395562,0.00980793	0.778632,0.508717	0.000148666	0.00033908
2	rs7559637	79037283	C,C	T,T	0.793241,0.910714	0.00604643,0.0319668	0.00488208,0.0149907	0.666486,1.48188	0.000148573	0.000341729
2	rs7559664	79037360	C,C	T,T	0.792247,0.910714	0.00607805,0.0319155	0.00487344,0.0149907	0.672984,1.47818	0.000148541	0.000341231
2	rs1347307	79549252	NA,A	NA,G	NA,0.926587	NA,-0.014802	NA,0.0163898	NA,0.435972	0.000148475	0.000331756
2	rs62141444	79758507	G,NA	A,NA	0.88668,NA	-0.0107695,NA	0.00623739,NA	1.07448,NA	0.000148155	0.000308388
2	rs283870	79337182	T,T	A,A	0.091451,0.030754	0.00729546,-0.0454536	0.00685916,0.0247591	0.541353,1.17795	0.000147887	0.000345862
2	rs7598432	79037108	T,T	C,C	0.793241,0.911706	0.00599932,0.0321284	0.00488208,0.0150664	0.659299,1.48188	0.000147838	0.000339322
2	rs1367396	79747481	NA,G	NA,A	NA,0.943452	NA,-0.0166646	NA,0.018507	NA,0.434294	0.000147757	0.000330537
2	rs62140091	79839662	A,NA	G,NA	0.930418,NA	-0.0115876,NA	0.00777053,NA	0.866776,NA	0.000147754	0.000322727
2	rs10170906	79160874	C,C	T,T	0.512922,0.25496	-0.00542753,-0.0101104	0.00395562,0.00980793	0.769473,0.51911	0.000147672	0.000336846
2	rs9309541	79160481	G,G	A,A	0.512922,0.25496	-0.00547298,-0.00986026	0.00395562,0.00980793	0.778632,0.502055	0.000147348	0.000336039
2	rs111847801	79264449	C,NA	T,NA	0.979125,NA	0.0121294,NA	0.0138296,NA	0.4197,NA	0.00014732	0.000337269
2	rs147979236	79523493	NA,G	NA,A	NA,0.981151	NA,0.0282649	NA,0.0314332	NA,0.433512	0.000146721	0.000327474
2	rs17017356	79854092	G,NA	A,NA	0.925447,NA	-0.0112893,NA	0.00752717,NA	0.873978,NA	0.000146707	0.000322264
2	rs10205505	79160665	T,T	G,G	0.512922,0.253968	-0.00538207,-0.0102707	0.00395562,0.00982053	0.76036,0.529244	0.000146687	0.000334455
2	rs1522860	79278036	G,G	A,A	0.843936,0.892857	-0.0150719,0.0176002	0.00544795,0.0138207	2.24673,0.69282	0.000146666	0.00046449
2	rs76574822	79437641	NA,G	NA,A	NA,0.852183	NA,0.0105519	NA,0.0120441	NA,0.419107	0.0001465	0.000323099
2	rs113240815	79695536	NA,G	NA,A	NA,0.970238	NA,0.0220582	NA,0.0251555	NA,0.419582	0.000146464	0.000329223
2	rs62140077	79831497	C,NA	G,NA	0.930418,NA	-0.0115237,NA	0.00777053,NA	0.859886,NA	0.000146262	0.000319515
2	rs62140076	79830895	G,NA	T,NA	0.930418,NA	-0.0115237,NA	0.00777053,NA	0.859886,NA	0.000146262	0.000319515
2	rs1901337	79601000	C,C	G,G	0.233598,0.361111	-0.000508638,-0.0170558	0.00467279,0.00889959	0.0393767,1.25723	0.000145922	0.000324702
2	rs4075114	79158722	T,T	A,A	0.385686,0.227183	-0.00355963,-0.00776673	0.00406188,0.0102018	0.419257,0.350206	0.000145878	0.000324066
2	rs10198289	79158196	T,T	C,C	0.385686,0.228175	-0.00355963,-0.00775481	0.00406188,0.0101861	0.419257,0.350206	0.000145874	0.000323912
2	rs4852462	79255927	NA,A	NA,C	NA,0.891865	NA,0.0118426	NA,0.0137648	NA,0.409389	0.000145805	0.000321719
2	rs62140092	79839879	G,NA	A,NA	0.930418,NA	-0.0115011,NA	0.00777053,NA	0.85746,NA	0.000145741	0.000318393
2	rs117924602	79755097	NA,C	NA,A	NA,0.943452	NA,-0.0163141	NA,0.018507	NA,0.422459	0.000145533	0.000325548
2	rs79130572	79064967	NA,C	NA,A	NA,0.946429	NA,-0.0165488	NA,0.0189842	NA,0.416387	0.000145482	0.000326689
2	rs145989215	79256374	A,NA	C,NA	0.979125,NA	0.0119571,NA	0.0138296,NA	0.412001,NA	0.000145082	0.000332064
2	rs116484069	79811027	A,NA	T,NA	0.979125,NA	-0.0142967,NA	0.0138296,NA	0.521086,NA	0.000144986	0.00031764
2	rs11679935	79037791	A,A	T,T	0.792247,0.910714	0.00612508,0.0317559	0.00487344,0.0149907	0.680236,1.46669	0.000144876	0.000333111
2	rs143336524	79160096	NA,G	NA,T	NA,0.963294	NA,0.019231	NA,0.0227328	NA,0.400579	0.000144795	0.000323848
2	rs146378490	79693402	NA,T	NA,C	NA,0.969246	NA,0.0212911	NA,0.0247591	NA,0.409127	0.000144659	0.000324987
2	rs9309542	79160592	T,T	G,G	0.512922,0.25496	-0.00538207,-0.0101104	0.00395562,0.00980793	0.76036,0.51911	0.00014455	0.000329569
2	rs149080089	79811806	NA,T	NA,C	NA,0.895833	NA,0.0117496	NA,0.0139934	NA,0.396744	0.000144451	0.000320868
2	rs62140093	79846425	C,NA	G,NA	0.931412,NA	-0.0113558,NA	0.00782246,NA	0.833901,NA	0.000144399	0.000314195
2	rs205549	79327222	C,C	T,T	0.048708,0.030754	0.00923021,-0.0493045	0.00918507,0.0247591	0.501775,1.3331	0.000144247	0.000332576
2	rs1375052	79253764	NA,G	NA,C	NA,0.892857	NA,0.0116879	NA,0.0138207	NA,0.400411	0.000144146	0.000317963
2	rs79725505	79240964	NA,G	NA,T	NA,0.887897	NA,0.0114073	NA,0.0135492	NA,0.398122	0.000144117	0.000318064
2	rs36051150	79104394	C,NA	T,NA	0.944334,NA	-0.00980524,NA	0.00862346,NA	0.592574,NA	0.000144059	0.000325378
2	rs11126710	79565183	C,NA	T,NA	0.076541,NA	-0.00497293,NA	0.00743676,NA	0.297837,NA	0.00014396	0.000309806
2	rs9309543	79160617	A,A	G,G	0.512922,0.255952	-0.00538207,-0.0100437	0.00395562,0.00979543	0.76036,0.515413	0.000143941	0.000328101
2	rs10183482	79914226	T,T	C,C	0.889662,0.577381	0.000558435,0.0184916	0.00631051,0.00865361	0.0317577,1.48667	0.000143635	0.000276184
2	rs4314020	79157965	C,C	T,T	0.384692,0.227183	-0.00351603,-0.00796663	0.00406384,0.0102018	0.412368,0.361652	0.000143591	0.000319429
2	rs78642823	79931974	G,G	C,C	0.824056,0.915675	-0.0103841,0.017464	0.00519247,0.0153834	1.34182,0.5913	0.000143497	0.000244526
2	rs7595368	79362619	G,NA	A,NA	0.954274,NA	-0.0150522,NA	0.00946506,NA	0.951677,NA	0.00014337	0.000319885
2	rs71424874	79557577	C,NA	G,NA	0.950298,NA	0.0164264,NA	0.00909753,NA	1.14885,NA	0.000143325	0.00033415
2	rs75095969	79857448	NA,C	NA,G	NA,0.97619	NA,0.0236187	NA,0.0280389	NA,0.398387	0.000143125	0.000318856
2	rs74261196	79168905	NA,C	NA,T	NA,0.922619	NA,0.013082	NA,0.0159983	NA,0.383502	0.000142972	0.000317498
2	rs74639824	79038341	T,T	G,G	0.794235,0.911706	0.00605722,0.031922	0.00489079,0.0150664	0.666486,1.46709	0.000142958	0.00032757
2	rs5027450	79601629	A,A	T,T	0.748509,0.810516	-0.00046956,-0.0189714	0.00455701,0.0109078	0.0371903,1.08624	0.000142753	0.000296532
2	rs4402794	79158149	C,C	G,G	0.385686,0.229167	-0.00346905,-0.00804686	0.00406188,0.0101706	0.405522,0.36771	0.000142735	0.000316964
2	rs62140089	79837952	G,NA	A,NA	0.930418,NA	-0.011367,NA	0.00777053,NA	0.843106,NA	0.00014271	0.000311863
2	rs62140090	79837999	T,NA	A,NA	0.930418,NA	-0.011367,NA	0.00777053,NA	0.843106,NA	0.00014271	0.000311863
2	rs17764331	79767685	NA,G	NA,A	NA,0.943452	NA,-0.0152034	NA,0.018507	NA,0.385774	0.000142703	0.000315654
2	rs141904886	79179333	T,T	C,C	0.983101,0.998016	0.0204009,0.157887	0.0153396,0.0960615	0.736282,0.998881	0.000142579	0.000308052
2	rs78870205	79196850	C,C	T,T	0.972167,0.892857	0.00397275,-0.0303349	0.0120196,0.0138207	0.130179,1.55019	0.000142456	0.000329586
2	rs75497478	79863051	G,G	A,A	0.903579,0.631944	0.0151907,-0.000663116	0.00669838,0.00886353	1.63189,0.0267046	0.000142282	0.000315576
2	rs12614946	79518422	NA,G	NA,A	NA,0.984127	NA,0.0274346	NA,0.0342017	NA,0.374203	0.00014227	0.000317716
2	rs13391901	79075101	NA,T	NA,G	NA,0.954365	NA,-0.0171211	NA,0.0204832	NA,0.394444	0.000142161	0.000318404
2	rs140560033	79748993	NA,T	NA,G	NA,0.965278	NA,-0.0202582	NA,0.0233493	NA,0.413858	0.000142118	0.000316778
2	rs78573121	79405950	NA,G	NA,C	NA,0.985119	NA,-0.0282747	NA,0.0353055	NA,0.37344	0.000142078	0.000318534
2	rs116712433	79565464	A,NA	T,NA	0.963221,NA	-0.003917,NA	0.0105045,NA	0.149212,NA	0.000141876	0.000311138
2	rs80325847	79564817	G,G	A,A	0.871769,0.708333	0.0114124,0.0123629	0.00591347,0.00940461	1.27067,0.724324	0.000141819	0.000328371
2	rs62140094	79848216	T,NA	G,NA	0.930418,NA	-0.0113237,NA	0.00777053,NA	0.838498,NA	0.000141754	0.000309804
2	rs4083088	79157836	T,T	G,G	0.385686,0.228175	-0.00346905,-0.00790451	0.00406188,0.0101861	0.405522,0.358778	0.000141224	0.000313685
2	rs76033298	79812144	G,NA	A,NA	0.979125,NA	-0.0139861,NA	0.0138296,NA	0.506033,NA	0.000141096	0.000309222
2	rs148844426	79606934	NA,G	NA,A	NA,0.958333	NA,-0.017542	NA,0.0213919	NA,0.384891	0.000141029	0.000314676
2	rs79540517	79740894	NA,T	NA,C	NA,0.943452	NA,-0.0155394	NA,0.018507	NA,0.396743	0.000140903	0.000315162
2	rs34168317	79487869	T,NA	C,NA	0.952286,NA	0.0152264,NA	0.00927543,NA	0.997072,NA	0.00014077	0.000321956
2	rs1368963	79573423	C,C	T,T	0.289264,0.382937	-0.000880545,-0.0171433	0.00436052,0.00879376	0.0757379,1.29042	0.000140662	0.000308207
2	rs17714054	79787760	T,NA	G,NA	0.932406,NA	-0.0111591,NA	0.00787557,NA	0.805476,NA	0.00014058	0.000307367
2	rs117019670	79563054	NA,T	NA,C	NA,0.970238	NA,-0.020132	NA,0.0251555	NA,0.373109	0.000140478	0.000313604
2	rs113978203	79199054	T,T	G,G	0.975149,0.892857	0.00511031,-0.0297432	0.0127009,0.0138207	0.162778,1.50319	0.000140372	0.000324394
2	rs73938745	79862061	T,T	C,C	0.903579,0.632937	0.015142,-0.000947561	0.00669838,0.00886855	1.62365,0.0386207	0.000140346	0.000311481
2	rs1261237	79207218	A,NA	T,NA	0.975149,NA	-0.0161262,NA	0.0127009,NA	0.689956,NA	0.000140313	0.00031719
2	rs4398300	79158022	A,A	G,G	0.385686,0.228175	-0.00346905,-0.00780471	0.00406188,0.0101861	0.405522,0.353055	0.000140307	0.000311615
2	rs78800534	79351879	NA,C	NA,T	NA,0.968254	NA,0.0194895	NA,0.0243817	NA,0.372544	0.000140222	0.000311435
2	rs74393386	79242479	NA,T	NA,C	NA,0.892857	NA,0.0111786	NA,0.0138207	NA,0.378189	0.000140147	0.000309309
2	rs7567083	79039213	C,C	T,T	0.792247,0.910714	0.00621915,0.0314355	0.00487344,0.0149907	0.694844,1.44378	0.00013986	0.000321879
2	rs79687544	79556068	NA,G	NA,A	NA,0.927579	NA,0.0132186	NA,0.0164929	NA,0.373805	0.000139838	0.000311541
2	rs7583314	79311773	T,T	C,C	0.470179,0.469246	0.0127952,0.00365492	0.00396135,0.00856557	2.90734,0.174186	0.000139791	0.000343217
2	rs2117304	79488052	NA,A	NA,G	NA,0.982143	NA,0.0265886	NA,0.0322783	NA,0.387118	0.00013966	0.000313665
2	rs72822528	79893693	T,NA	C,NA	0.976143,NA	-0.00811917,NA	0.0129561,NA	0.275005,NA	0.000139577	0.000292383
2	rs114941684	79807034	T,NA	C,NA	0.984095,NA	0.0147813,NA	0.0158037,NA	0.456391,NA	0.000139515	0.000301039
2	rs13425217	79795751	A,NA	G,NA	0.980119,NA	-0.0104433,NA	0.0141639,NA	0.336365,NA	0.000139425	0.000299113
2	rs146983662	79693968	NA,G	NA,A	NA,0.970238	NA,0.0203387	NA,0.0251555	NA,0.378	0.000138978	0.000312229
2	rs1261230	79173375	T,T	C,C	0.340954,0.599206	0.00553156,0.0126063	0.00417094,0.00872277	0.733372,0.828573	0.000138878	0.000303362
2	rs17017126	79669126	NA,A	NA,G	NA,0.90377	NA,0.0115359	NA,0.014495	NA,0.37047	0.000138687	0.000309686
2	rs150143404	79040946	NA,G	NA,A	NA,0.985119	NA,0.0284968	NA,0.0353055	NA,0.377184	0.000138671	0.00030736
2	rs77377755	79237814	NA,A	NA,T	NA,0.890873	NA,0.0108596	NA,0.0137097	NA,0.368256	0.000138657	0.000305921
2	rs78207831	79237781	NA,T	NA,G	NA,0.890873	NA,0.0108481	NA,0.0137097	NA,0.367758	0.000138572	0.000305737
2	rs10171698	79157673	G,G	A,A	0.385686,0.228175	-0.00342375,-0.00790451	0.00406188,0.0101861	0.398716,0.358778	0.000138304	0.000307224
2	rs72816668	79413214	T,NA	C,NA	0.978131,NA	0.0220876,NA	0.0135185,NA	0.990192,NA	0.00013828	0.000296255
2	rs11126683	79040615	G,G	A,A	0.792247,0.910714	0.00621915,0.0313368	0.00487344,0.0149907	0.694844,1.43675	0.000138102	0.000317822
2	rs11690044	79748444	T,NA	C,NA	0.893638,NA	-0.0111657,NA	0.00641306,NA	1.08794,NA	0.000137867	0.000287613
2	rs9309549	79600102	T,T	C,C	0.233598,0.361111	-0.00041212,-0.0168607	0.00467279,0.00889959	0.0316473,1.23543	0.000137844	0.000306762
2	rs6746031	79161344	A,A	G,G	0.510934,0.253968	-0.00542701,-0.00981889	0.00395525,0.00982053	0.769473,0.498405	0.000137819	0.000314571
2	rs10175197	79788980	G,NA	A,NA	0.980119,NA	-0.0102823,NA	0.0141639,NA	0.329876,NA	0.000137559	0.000295223
2	rs28739430	79190955	G,G	T,T	0.940358,0.889881	0.00328528,-0.0285648	0.00834865,0.0136555	0.158676,1.43825	0.000137453	0.000313368
2	rs12463400	79882686	A,A	G,G	0.940358,0.799603	0.00473177,0.0181741	0.00834865,0.0106787	0.243463,1.05171	0.000137374	0.000340007
2	rs11903051	79279544	A,A	C,C	0.843936,0.892857	-0.0148935,0.0174332	0.00544795,0.0138207	2.20334,0.68367	0.000137169	0.000431605
2	rs184165421	79027633	NA,C	NA,T	NA,0.990079	NA,-0.0343833	NA,0.0431319	NA,0.371249	0.000137164	0.000309823
2	rs4852145	79600015	C,C	T,T	0.233598,0.361111	-0.000274788,-0.016961	0.00467279,0.00889959	0.0208585,1.24662	0.000136996	0.00030494
2	rs12991659	79893650	A,NA	G,NA	0.916501,NA	-0.00995664,NA	0.00714714,NA	0.78624,NA	0.000136898	0.000290912
2	rs115572630	79791625	C,NA	T,NA	0.980119,NA	-0.0102176,NA	0.0141639,NA	0.32728,NA	0.000136822	0.000293684
2	rs148760928	79645329	NA,C	NA,T	NA,0.985119	NA,-0.0278472	NA,0.0353055	NA,0.36627	0.000136815	0.000307388
2	rs77592775	79195540	G,G	A,A	0.975149,0.892857	0.00523848,-0.0295213	0.0127009,0.0138207	0.167486,1.48575	0.000136756	0.000315938
2	rs77438269	79195551	T,T	C,C	0.975149,0.892857	0.00523848,-0.0295213	0.0127009,0.0138207	0.167486,1.48575	0.000136756	0.000315938
2	rs28391555	79190900	C,C	T,T	0.940358,0.889881	0.00328528,-0.0285167	0.00834865,0.0136555	0.158676,1.4345	0.000136561	0.000311317
2	rs6760253	79617083	NA,G	NA,A	NA,0.972222	NA,-0.0198997	NA,0.0260119	NA,0.352366	0.000136419	0.000305293
2	rs146927577	79599839	NA,T	NA,C	NA,0.959325	NA,-0.0167536	NA,0.0216401	NA,0.357718	0.000136237	0.000304164
2	rs76529961	79018898	NA,G	NA,A	NA,0.91369	NA,-0.0115074	NA,0.0152221	NA,0.347108	0.000136204	0.0003044
3	rs1666769	79224687	T,T	C,C	0.343936,0.299603	0.021609,-0.00433477	0.00416224,0.00933164	6.68106,0.192281	0.133121	0.142875
3	rs1666770	79224717	T,T	G,G	0.32505,0.209325	0.0189723,-0.00892646	0.00422113,0.0105074	5.15677,0.402767	0.0133255	0.014959
3	rs4853412	79019736	C,C	T,T	0.54672,0.553571	0.0106327,0.0156772	0.00397168,0.00859885	2.12928,1.16573	0.00985421	0.0160395
3	rs7601897	79184465	T,T	A,A	0.898608,0.980159	0.00402603,-0.110239	0.00655017,0.0306528	0.268582,3.49125	0.00906858	0.0155695
3	rs116285536	79460688	C,NA	T,NA	0.964215,NA	0.0397005,NA	0.0106439,NA	3.71768,NA	0.00818374	0.0142344
3	rs76194709	79881648	T,NA	C,NA	0.959245,NA	0.0303836,NA	0.00999958,NA	2.62385,NA	0.00773828	0.0154152
3	rs76471160	79464147	G,NA	A,NA	0.964215,NA	0.0391974,NA	0.0106439,NA	3.63667,NA	0.00711421	0.0123852
3	rs139564670	79493489	G,NA	C,NA	0.984095,NA	0.0533055,NA	0.0158037,NA	3.12865,NA	0.00632005	0.0107809
3	rs149733577	79638935	NA,C	NA,T	NA,0.940476	NA,0.0529787	NA,0.0180669	NA,2.47315	0.00621378	0.0114212
3	rs1666772	79227379	T,T	C,C	0.340954,0.206349	0.0185018,-0.00911287	0.00417094,0.010563	5.03767,0.41084	0.00528007	0.00610967
3	rs140483048	79054305	A,A	G,G	0.908549,0.979167	0.0226992,-0.00577905	0.00685915,0.0299292	3.02911,0.0721739	0.00522535	0.0090127
3	rs1656308	79227376	G,G	A,A	0.340954,0.206349	0.0185018,-0.00896045	0.00417094,0.010563	5.03767,0.402	0.00521862	0.00603968
3	rs112850878	79224386	C,NA	T,NA	0.922465,NA	0.0181644,NA	0.00739292,NA	1.85354,NA	0.00508916	0.00821558
3	rs115796601	79465085	A,NA	G,NA	0.963221,NA	0.0377939,NA	0.0105045,NA	3.49374,NA	0.00503159	0.00877281
3	rs283820	79227289	C,C	T,T	0.341948,0.205357	0.0183747,-0.00852798	0.00416802,0.0105819	4.9826,0.376443	0.00471883	0.00545129
3	rs28676893	79205094	A,A	C,C	0.634195,0.738095	0.00521955,-0.0298898	0.00410491,0.00972244	0.691357,2.67575	0.00404413	0.00705381
3	rs2594480	79226870	G,G	A,A	0.337972,0.206349	0.018249,-0.00851277	0.00417985,0.010563	4.89765,0.376443	0.00367523	0.0042844
3	rs142408066	79697163	C,NA	A,NA	0.981113,NA	0.0430852,NA	0.0145245,NA	2.52096,NA	0.00365019	0.0064632
3	rs11126738	79885936	G,G	A,A	0.763419,0.295635	0.015999,-0.0169775	0.0046523,0.00936756	3.23358,1.15534	0.00355143	0.00683259
3	rs6710030	79226323	C,C	T,T	0.337972,0.206349	0.0181845,-0.00861955	0.00417985,0.010563	4.86706,0.382484	0.00353411	0.004124
3	rs12232921	79033887	C,C	G,G	0.83996,0.808532	0.00669676,0.03038	0.00539257,0.0108644	0.668994,2.28656	0.00350172	0.00579072
3	rs72816606	79313239	G,NA	A,NA	0.970179,NA	0.0402378,NA	0.0116239,NA	3.27012,NA	0.00347581	0.00708083
3	rs2140039	79063788	T,T	C,C	0.446322,0.608135	0.0100109,0.0104701	0.00397729,0.00875659	1.92682,0.63485	0.0034391	0.00611748
3	rs11126686	79044452	G,G	A,A	0.908549,0.989087	0.0217921,-0.00732262	0.00685915,0.0411453	2.8275,0.066135	0.00342869	0.00593066
3	rs2123109	79061378	A,A	T,T	0.446322,0.607143	0.0100773,0.00980846	0.00397729,0.00875267	1.94746,0.580957	0.00342563	0.00602507
3	rs1156016	79048646	C,C	T,T	0.241551,0.558532	0.0149128,0.0071976	0.00461925,0.00860854	2.90487,0.394589	0.00319751	0.00493693
3	rs17015724	79064180	G,G	T,T	0.370775,0.60119	0.0101435,0.0131695	0.00409337,0.00873	1.87907,0.881344	0.00312675	0.0053264
3	rs2685275	79226997	T,T	C,C	0.337972,0.206349	0.0180665,-0.0080105	0.00417985,0.010563	4.81128,0.348491	0.00310811	0.00363719
3	rs6741997	79218859	A,A	G,G	0.652087,0.708333	0.00352001,-0.0296497	0.00415099,0.00940461	0.401821,2.79107	0.00308278	0.0054177
3	rs811526	79227099	C,C	A,A	0.338966,0.205357	0.0179647,-0.00812351	0.00417686,0.0105819	4.7695,0.353914	0.00307773	0.0036053
3	rs7572448	79356230	G,G	A,A	0.489066,0.35119	0.00791231,-0.0258289	0.00395525,0.00895516	1.34246,2.40632	0.0030746	0.00489513
3	rs71424839	79188041	G,G	A,A	0.888668,0.872024	0.0032079,-0.0418066	0.00628579,0.012796	0.214804,2.96404	0.00303241	0.00512443
3	rs11898645	79193476	G,G	A,A	0.587475,0.728175	0.00266126,-0.0306273	0.00401624,0.00960817	0.294503,2.84332	0.00297504	0.005258
3	rs7422326	79933354	A,A	T,T	0.488072,0.201389	-0.0116387,0.0224695	0.00395543,0.010659	2.48731,1.45557	0.00293201	0.0298162
3	rs5023270	79886429	T,T	A,A	0.763419,0.348214	0.0160923,-0.0148918	0.0046523,0.00897279	3.26584,1.01331	0.00289694	0.00564177
3	rs896530	79039355	A,A	G,G	0.279324,0.555556	0.0138297,0.0098874	0.00440672,0.00860262	2.76977,0.601344	0.00285132	0.00452865
3	rs11683503	79198168	C,C	T,T	0.921471,0.873016	0.00547901,-0.0412352	0.00734995,0.0128386	0.341035,2.87976	0.00261424	0.00441095
3	rs72822539	79912410	A,A	G,G	0.957256,0.982143	0.0328414,-0.051679	0.00977441,0.0322783	3.10813,0.961115	0.00254728	0.00731663
3	rs77336538	79569934	NA,C	NA,T	NA,0.979167	NA,0.0761731	NA,0.0299292	NA,1.9616	0.00252207	0.00456172
3	rs72818694	79605830	G,NA	A,NA	0.944334,NA	-0.0176358,NA	0.00862346,NA	1.38886,NA	0.00250253	0.00568974
3	rs11893407	79193189	C,C	T,T	0.587475,0.728175	0.00266126,-0.0299948	0.00401624,0.00960817	0.294503,2.74534	0.00246788	0.00436643
3	rs1521960	79064593	G,G	A,A	0.370775,0.609127	0.00974313,0.012236	0.00409337,0.00876055	1.7619,0.789153	0.00241868	0.00417663
3	rs17704290	79427028	A,NA	G,NA	0.959245,NA	0.0346495,NA	0.00999958,NA	3.27569,NA	0.00241298	0.00410357
3	rs11126690	79198620	C,C	T,T	0.61829,0.72619	0.00411574,-0.0282685	0.00406983,0.00958635	0.506008,2.49624	0.00222291	0.0039169
3	rs17015957	79191047	G,G	A,A	0.88668,0.87004	0.00472079,-0.0396037	0.00623739,0.0127124	0.34762,2.73583	0.00221993	0.00375527
3	rs1589615	79371625	A,A	G,G	0.897614,0.883929	-0.0139749,0.0343575	0.0065219,0.0133454	1.49306,1.9983	0.00220423	0.00378005
3	rs10520219	79190408	A,A	G,G	0.890656,0.87004	0.00444787,-0.039452	0.00633559,0.0127124	0.316367,2.71828	0.0021617	0.00366941
3	rs78652209	79867203	G,NA	T,NA	0.979125,NA	0.0405341,NA	0.0138296,NA	2.4712,NA	0.00215607	0.00373991
3	rs72818689	79604471	G,NA	A,NA	0.944334,NA	-0.0170292,NA	0.00862346,NA	1.31609,NA	0.0020933	0.00472969
3	rs56330221	79193372	G,G	A,A	0.88668,0.87004	0.00409984,-0.0397311	0.00623739,0.0127124	0.29159,2.75061	0.00205687	0.00349213
3	rs17015960	79192643	G,G	A,A	0.88668,0.87004	0.00432022,-0.0393014	0.00623739,0.0127124	0.3111,2.70093	0.00191928	0.00325752
3	rs13028059	79909091	C,C	A,A	0.486083,0.515873	-0.0107305,-0.016428	0.00395583,0.00855366	2.17546,1.26134	0.00185318	0.0142838
3	rs2902018	79044503	A,A	G,G	0.851889,0.808532	0.00714978,0.0286261	0.00556614,0.0108644	0.701228,2.07482	0.00184296	0.00306474
3	rs7572889	79038068	C,C	A,A	0.280318,0.559524	0.0134655,0.00875694	0.00440194,0.00861059	2.65349,0.509824	0.00183073	0.00292703
3	rs6709259	79064408	G,G	A,A	0.368787,0.598214	0.009308,0.0126342	0.00409792,0.00871922	1.63595,0.831688	0.00182373	0.00312562
3	rs11689096	79376858	A,A	G,G	0.897614,0.882937	-0.0136627,0.033435	0.0065219,0.0132962	1.44152,1.92387	0.001766	0.00303422
3	rs138074301	79873447	G,NA	T,NA	0.979125,NA	0.0394028,NA	0.0138296,NA	2.35819,NA	0.00176076	0.00305889
3	rs2010687	79064348	C,C	T,T	0.369781,0.553571	0.0100171,0.00790106	0.00409564,0.00859885	1.84003,0.445906	0.00172676	0.00298286
3	rs6714659	79933630	A,A	C,C	0.505964,0.190476	-0.0111841,0.0229479	0.00395458,0.010886	2.32957,1.45557	0.00171587	0.0131651
3	rs11689105	79377033	T,T	C,C	0.897614,0.882937	-0.0136157,0.0332905	0.0065219,0.0132962	1.43384,1.91051	0.00170138	0.00292391
3	rs1511181	79917201	A,A	G,G	0.496024,0.627976	-0.0108065,-0.0159775	0.00395442,0.00884395	2.20199,1.14982	0.00163466	0.0131878
3	rs56679430	79188350	A,A	T,T	0.60338,0.731151	0.00224647,-0.0289261	0.00404163,0.00964152	0.237828,2.5689	0.00162738	0.00286306
3	rs72913288	79377371	G,G	T,T	0.897614,0.881944	-0.0135302,0.0329734	0.0065219,0.0132476	1.41992,1.89244	0.00160826	0.00276546
3	rs180688134	79042552	A,NA	G,NA	0.991054,NA	0.0552642,NA	0.0209976,NA	2.07109,NA	0.00157231	0.00291015
3	rs114777414	79258646	C,NA	T,NA	0.975149,NA	0.0370729,NA	0.0127009,NA	2.4544,NA	0.00157029	0.00275447
3	rs4853413	79021429	C,C	T,T	0.249503,0.543651	0.01401,0.00667379	0.00456906,0.00858212	2.66406,0.359736	0.00154121	0.00247337
3	rs17017497	79899407	A,A	C,C	0.743539,0.248016	0.0151979,-0.0131961	0.00452769,0.00989826	3.10296,0.738799	0.00153701	0.00284336
3	rs58007297	79896947	A,A	C,C	0.741551,0.297619	0.0147148,-0.0149298	0.00451629,0.00934946	2.95026,0.95744	0.00151546	0.00277114
3	rs1987928	79899943	C,C	T,T	0.743539,0.297619	0.0145909,-0.0136688	0.00452769,0.00934946	2.89605,0.842412	0.00149175	0.00271253
3	rs11677315	79194293	C,C	T,T	0.916501,0.871032	0.00616879,-0.0383075	0.00714714,0.012754	0.411083,2.57377	0.00147725	0.00251483
3	rs111833368	79702185	G,NA	A,NA	0.964215,NA	0.0287249,NA	0.0106439,NA	2.15735,NA	0.00146972	0.00275426
3	rs12471533	79910748	A,A	C,C	0.496024,0.626984	-0.0108065,-0.0156757	0.00395442,0.00883916	2.20199,1.1183	0.00146795	0.0117697
3	rs17017494	79899301	C,C	G,G	0.744533,0.302579	0.0146993,-0.01341	0.00453346,0.00930543	2.92618,0.825194	0.00146688	0.00270795
3	rs147042717	79483392	NA,A	NA,G	NA,0.982143	NA,-0.0737838	NA,0.0322783	NA,1.65243	0.00145916	0.00264439
3	rs58545581	79379232	C,C	T,T	0.897614,0.881944	-0.0133977,0.0325931	0.0065219,0.0132476	1.39848,1.85754	0.00145626	0.00250572
3	rs75428984	79816334	A,NA	C,NA	0.974155,NA	-0.0263123,NA	0.0124606,NA	1.45946,NA	0.00143346	0.00281468
3	rs7566775	79379954	G,G	A,A	0.897614,0.882937	-0.0133977,0.0325683	0.0065219,0.0132962	1.39848,1.84443	0.00142213	0.0024468
3	rs5023269	79886510	C,C	G,G	0.741551,0.249008	0.0142082,-0.0167283	0.00451629,0.00988505	2.78114,1.04291	0.00136324	0.00246501
3	rs17017474	79896013	G,G	A,A	0.740557,0.248016	0.0139052,-0.0171494	0.00451065,0.00989826	2.68804,1.08002	0.00136272	0.00245199
3	rs77533116	79886999	G,G	A,A	0.740557,0.248016	0.0138613,-0.0171581	0.00451065,0.00989826	2.67385,1.08084	0.00133373	0.00240099
3	rs11695685	79922802	T,T	C,C	0.681909,0.717262	-0.00627423,-0.0248389	0.00424522,0.00949232	0.855671,2.05171	0.00133128	0.00457405
3	rs4852511	79911890	C,C	A,A	0.49503,0.617063	-0.0105281,-0.0156345	0.00395449,0.00879376	2.1101,1.12252	0.00132941	0.0100811
3	rs112022493	79539140	A,NA	C,NA	0.981113,NA	0.0408467,NA	0.0145245,NA	2.30808,NA	0.00131253	0.0025317
3	rs13002542	79930186	C,C	G,G	0.659046,0.604167	-0.00546861,-0.0232631	0.00417094,0.00874115	0.721666,2.10885	0.00130526	0.00403817
3	rs10203871	79890454	G,G	C,C	0.740557,0.296627	0.0138129,-0.0162529	0.00451065,0.00935847	2.65826,1.08386	0.00129216	0.00234198
3	rs1828476	79900128	G,G	A,A	0.744533,0.295635	0.0145622,-0.0137415	0.00453346,0.00936756	2.88027,0.846499	0.00128896	0.0023152
3	rs17017476	79897781	G,G	A,A	0.83996,0.541667	0.0166221,-0.013422	0.00539257,0.00857919	2.68753,0.929206	0.00128803	0.00224131
3	rs58121158	79896566	G,G	C,C	0.738569,0.297619	0.0143347,-0.0145878	0.00449951,0.00934946	2.84062,0.925579	0.00128007	0.00234207
3	rs13388512	79887653	G,G	A,A	0.739563,0.248016	0.013704,-0.0171581	0.00450506,0.00989826	2.62877,1.08084	0.00127309	0.0022892
3	rs6547257	79918454	A,A	T,T	0.326044,0.097222	-0.0141208,0.0151566	0.0042178,0.0144288	3.08925,0.532369	0.00126992	0.0257338
3	rs6547258	79918455	G,G	C,C	0.326044,0.097222	-0.0141208,0.0151566	0.0042178,0.0144288	3.08925,0.532369	0.00126992	0.0257338
3	rs3819314	79364681	NA,C	NA,T	NA,0.960318	NA,-0.048565	NA,0.0218976	NA,1.57566	0.0012634	0.00223736
3	rs6743921	79896921	G,G	C,C	0.740557,0.297619	0.0141832,-0.0149298	0.00451065,0.00934946	2.77874,0.95744	0.00125403	0.00228486
3	rs13388505	79887643	C,C	A,A	0.739563,0.248016	0.0136556,-0.0172072	0.00450506,0.00989826	2.61332,1.08545	0.00125254	0.00225172
3	rs17017500	79899436	C,C	A,A	0.83996,0.541667	0.016963,-0.0122845	0.00539257,0.00857919	2.78058,0.817659	0.00125232	0.00218263
3	rs142140490	79824639	A,NA	C,NA	0.975149,NA	-0.0255052,NA	0.0127009,NA	1.3504,NA	0.00124539	0.00242325
3	rs1828477	79900059	C,C	T,T	0.745527,0.296627	0.0143537,-0.0140142	0.00453928,0.00935847	2.80513,0.872034	0.0012387	0.00222331
3	rs151218062	79696672	NA,T	NA,C	NA,0.953373	NA,0.0456255	NA,0.0202746	NA,1.61216	0.00123038	0.00226699
3	rs74865554	79241144	NA,C	NA,T	NA,0.850198	NA,-0.0265782	NA,0.011978	NA,1.57688	0.00120731	0.00214707
3	rs6729255	79917981	C,C	G,G	0.327038,0.097222	-0.0141097,0.0148468	0.00421449,0.0144288	3.08925,0.517848	0.00119062	0.0236216
3	rs112406348	79392287	G,NA	A,NA	0.958251,NA	0.0308558,NA	0.00988495,NA	2.74488,NA	0.00118452	0.00198807
3	rs7575601	79932237	C,C	T,T	0.316103,0.060516	-0.0149516,0.00842256	0.00425236,0.0179276	3.35855,0.194845	0.00118315	0.024535
3	rs11897380	79933552	C,C	T,T	0.489066,0.19246	-0.0100001,0.0228004	0.00395525,0.010843	1.94077,1.44995	0.00117047	0.00870865
3	rs112755392	79809612	T,NA	C,NA	0.951292,NA	0.0220033,NA	0.00918509,NA	1.78,NA	0.00116439	0.00237145
3	rs1567529	79892257	G,G	T,T	0.739563,0.248016	0.0132355,-0.01837	0.00450506,0.00989826	2.48093,1.19742	0.00115881	0.00208348
3	rs12614786	79889644	G,G	A,A	0.740557,0.299603	0.0138129,-0.0155549	0.00451065,0.00933164	2.65826,1.01984	0.00115454	0.00209768
3	rs7421452	79898350	C,C	A,A	0.83996,0.541667	0.0164709,-0.0131527	0.00539257,0.00857919	2.6468,0.902214	0.00115295	0.00200809
3	rs7604159	79227364	T,T	C,C	0.849901,0.884921	-0.0169109,0.0197179	0.00553562,0.0133953	2.64759,0.850714	0.00114024	0.00158241
3	rs1397689	79911273	A,A	G,G	0.498012,0.605159	-0.0103928,-0.0154358	0.00395433,0.00874495	2.06634,1.11045	0.00113931	0.00843106
3	rs283844	79268878	G,NA	A,NA	0.022863,NA	0.0309977,NA	0.013228,NA	1.71869,NA	0.00113924	0.00182184
3	rs113446394	79253146	C,NA	T,NA	0.962227,NA	0.0296376,NA	0.0103707,NA	2.37002,NA	0.00113675	0.00180248
3	rs112270032	79520532	G,NA	T,NA	0.975149,NA	0.0348216,NA	0.0127009,NA	2.21377,NA	0.00113295	0.00210529
3	rs115366410	79583819	T,NA	C,NA	0.967197,NA	-0.0281943,NA	0.0111,NA	1.95528,NA	0.00111875	0.00225319
3	rs17727983	79902900	G,G	A,A	0.754473,0.862103	-0.0102676,0.0252722	0.00459376,0.0123978	1.59499,1.38188	0.0011163	0.00213967
3	rs7565280	79227358	G,G	T,T	0.849901,0.884921	-0.0169109,0.0194675	0.00553562,0.0133953	2.64759,0.835232	0.00111107	0.00154242
3	rs74930708	79604870	NA,C	NA,T	NA,0.829365	NA,0.0246553	NA,0.0113631	NA,1.52253	0.0010894	0.0019575
3	rs12472740	79911834	T,T	G,G	0.49503,0.624008	-0.0103483,-0.0151486	0.00395449,0.00882508	2.05185,1.06518	0.00108681	0.00800941
3	rs6738834	79932429	G,G	A,A	0.316103,0.063492	-0.0148144,0.00834883	0.00425236,0.0175302	3.30598,0.197983	0.00108387	0.0219964
3	rs11902209	79933595	G,G	A,A	0.493042,0.188492	-0.0105009,0.0213692	0.00395468,0.0109298	2.10107,1.29614	0.0010629	0.008058
3	rs13028762	79930269	C,C	T,T	0.661034,0.709325	-0.0050129,-0.0252004	0.00417686,0.00941405	0.638128,2.12896	0.00105517	0.0033077
3	rs17016376	79331108	G,G	C,C	0.913519,0.880952	0.00384794,-0.0285927	0.00703429,0.0131998	0.233319,1.51857	0.00103951	0.0019756
3	rs7421453	79898354	G,G	A,A	0.838966,0.541667	0.0159888,-0.01306	0.00537909,0.00857919	2.52948,0.893002	0.00103802	0.00180349
3	rs1511191	79931197	A,A	G,G	0.317097,0.064484	-0.0146648,0.00698221	0.00424878,0.0174041	3.25382,0.162231	0.00103735	0.0203843
3	rs1849048	79916453	T,T	G,G	0.337972,0.098214	-0.0138131,0.0159709	0.00417985,0.0143636	3.0219,0.574819	0.00103311	0.0189826
3	rs10179123	79919240	A,A	G,G	0.755467,0.577381	-0.00924416,0.0230912	0.00460006,0.00865361	1.35187,2.11795	0.00103088	0.00310839
3	rs76425390	79644431	NA,A	NA,G	NA,0.974206	NA,0.0575351	NA,0.0269663	NA,1.48312	0.00102745	0.00183539
3	rs62156644	79582961	C,NA	T,NA	0.983101,NA	0.0337925,NA	0.0153396,NA	1.55912,NA	0.00102552	0.00183216
3	rs62156648	79588324	T,NA	C,NA	0.983101,NA	0.0337925,NA	0.0153396,NA	1.55912,NA	0.00102552	0.00183216
3	rs62156649	79588928	C,NA	T,NA	0.983101,NA	0.0337334,NA	0.0153396,NA	1.55485,NA	0.00101684	0.0018167
3	rs113179245	79388192	C,NA	T,NA	0.980119,NA	0.0386884,NA	0.0141639,NA	2.2003,NA	0.00101092	0.00190657
3	rs79511741	79582127	C,NA	A,NA	0.983101,NA	0.0336803,NA	0.0153396,NA	1.55102,NA	0.0010091	0.00180292
3	rs79943312	79605022	NA,C	NA,G	NA,0.829365	NA,0.0242089	NA,0.0113631	NA,1.47976	0.00100801	0.00181163
3	rs1521961	79027342	T,T	C,C	0.2833,0.545635	0.012822,0.00747562	0.00438781,0.00858518	2.45893,0.415798	0.000999844	0.00159126
3	rs117298486	79280036	NA,G	NA,T	NA,0.899802	NA,0.0293586	NA,0.0142364	NA,1.40686	0.000987699	0.00170261
3	rs62156647	79585799	T,NA	C,NA	0.983101,NA	0.033515,NA	0.0153396,NA	1.53912,NA	0.000985475	0.00176085
3	rs12986856	79183516	C,C	T,T	0.95328,0.981151	0.0123074,-0.0801639	0.0093687,0.0314332	0.72364,1.96806	0.000982919	0.00164244
3	rs62156643	79579439	A,NA	G,NA	0.983101,NA	0.0333497,NA	0.0153396,NA	1.52726,NA	0.000962517	0.00171997
3	rs7587882	79932176	G,G	A,A	0.313121,0.0625	-0.0144221,0.00799246	0.00426327,0.0176595	3.14429,0.186522	0.000945837	0.0181664
3	rs10192881	79562010	C,C	T,T	0.73161,0.624008	-0.00671502,-0.0162601	0.00446187,0.00882508	0.878344,1.1844	0.00094413	0.00184241
3	rs141622559	79690319	NA,G	NA,C	NA,0.993056	NA,-0.106744	NA,0.0514752	NA,1.419	0.000941278	0.00169585
3	rs185085995	79317043	A,NA	G,NA	0.970179,NA	0.0204346,NA	0.0116239,NA	1.10375,NA	0.000924184	0.00206972
3	rs58553851	79919510	T,T	G,G	0.754473,0.577381	-0.00905809,0.023046	0.00459376,0.00865361	1.3131,2.11121	0.000922452	0.00274166
3	rs62156622	79572836	C,NA	T,NA	0.983101,NA	0.0330134,NA	0.0153396,NA	1.50329,NA	0.00091776	0.00164026
3	rs115858336	79834167	C,NA	T,NA	0.969185,NA	0.0270591,NA	0.0114407,NA	1.74418,NA	0.000914799	0.00174619
3	rs143013309	79325653	A,NA	G,NA	0.984095,NA	-0.0311238,NA	0.0158037,NA	1.31062,NA	0.000912716	0.00152157
3	rs74943354	79592835	G,NA	T,NA	0.983101,NA	0.0329678,NA	0.0153396,NA	1.50004,NA	0.000911877	0.00162979
3	rs78992262	79618681	NA,T	NA,G	NA,0.816468	NA,0.0226815	NA,0.0110428	NA,1.39817	0.00090758	0.00161455
3	rs6738702	79932294	G,G	A,A	0.314115,0.063492	-0.0143175,0.00782144	0.00425961,0.0175302	3.11016,0.183444	0.000906313	0.0172429
3	rs59673873	79919539	T,T	C,C	0.754473,0.577381	-0.00905753,0.0229507	0.00459376,0.00865361	1.31298,2.09702	0.000899256	0.00266982
3	rs72820657	79708355	A,NA	G,NA	0.932406,NA	-0.0108177,NA	0.00787557,NA	0.770642,NA	0.000897186	0.00196144
3	rs74886220	79570648	T,NA	C,NA	0.983101,NA	0.0328483,NA	0.0153396,NA	1.49158,NA	0.000896705	0.00160276
3	rs77673608	79434548	G,NA	A,NA	0.986084,NA	0.0423427,NA	0.0168779,NA	1.91667,NA	0.000884595	0.00151747
3	rs1533122	79899193	T,T	C,C	0.83996,0.492063	0.0163746,-0.0115726	0.00539257,0.00855043	2.621,0.754706	0.000882489	0.00153373
3	rs10520222	79214891	T,T	C,C	0.960239,0.979167	0.010923,-0.0801044	0.0101186,0.0299292	0.552274,2.1284	0.000876589	0.00150803
3	rs62156621	79572660	A,NA	T,NA	0.983101,NA	0.0326773,NA	0.0153396,NA	1.47951,NA	0.000875517	0.00156502
3	rs76765470	79339951	T,T	A,A	0.913519,0.880952	0.00454195,-0.0256211	0.00703429,0.0131998	0.285267,1.28188	0.000870199	0.00166512
3	rs1533123	79898937	T,T	C,C	0.83996,0.492063	0.016177,-0.0119242	0.00539257,0.00855043	2.56848,0.787426	0.000853474	0.00148267
3	rs12053528	79603971	NA,G	NA,A	NA,0.853175	NA,0.0246569	NA,0.0120777	NA,1.38512	0.000850461	0.00152242
3	rs117201430	79253943	NA,A	NA,T	NA,0.988095	NA,0.079728	NA,0.0394133	NA,1.36566	0.000848035	0.00151664
3	rs11677290	79921161	C,C	T,T	0.668986,0.710317	-0.00512411,-0.0238533	0.00420153,0.00942357	0.652428,1.94438	0.000847748	0.00269678
3	rs190564790	79317044	A,NA	G,NA	0.970179,NA	0.0199595,NA	0.0116239,NA	1.06571,NA	0.000846614	0.00188833
3	rs141922458	79042468	T,NA	C,NA	0.987078,NA	0.0384655,NA	0.0175062,NA	1.55281,NA	0.000845836	0.00158777
3	rs7565256	79227275	G,G	T,T	0.848907,0.885913	-0.0155005,0.0225987	0.00552061,0.0134459	2.30199,1.03236	0.000833809	0.00117238
3	rs35909082	79019618	C,C	T,T	0.373757,0.582341	0.00921822,0.0164065	0.00408671,0.00866769	1.61813,1.23374	0.000831916	0.00132936
3	rs7568908	79609030	T,T	G,G	0.982107,0.97619	0.0350036,-0.0147714	0.014915,0.0280389	1.72281,0.223067	0.000825922	0.00148825
3	rs6727065	79142212	C,C	T,T	0.626243,0.404762	-0.00857602,-0.0113617	0.00408671,0.00870879	1.44539,0.716648	0.000824188	0.00158403
3	rs147084535	79254580	NA,G	NA,C	NA,0.884921	NA,-0.0270233	NA,0.0133953	NA,1.35995	0.000821901	0.00146789
3	rs11694350	79219390	A,A	G,G	0.960239,0.979167	0.0102406,-0.0800921	0.0101186,0.0299292	0.506527,2.12787	0.000819378	0.00141227
3	rs17702221	79293699	A,A	G,G	0.956262,0.929563	0.012059,-0.0426872	0.00966771,0.0167057	0.673111,1.97424	0.000805652	0.0014071
3	rs79840024	79646298	NA,C	NA,A	NA,0.915675	NA,-0.0304058	NA,0.0153834	NA,1.3179	0.000797995	0.00143443
3	rs61314887	79565169	T,T	C,C	0.753479,0.623016	-0.00709266,-0.01512	0.00458751,0.00882048	0.913337,1.06301	0.000797145	0.00159691
3	rs7576176	79911780	A,A	C,C	0.333996,0.099206	-0.0137607,0.0110731	0.00419209,0.0142995	2.98769,0.35782	0.000795484	0.0136686
3	rs12611577	79347175	NA,G	NA,T	NA,0.965278	NA,-0.0461153	NA,0.0233493	NA,1.31636	0.000794982	0.00140694
3	rs13008188	79216796	A,A	G,G	0.961233,0.979167	0.0124421,-0.0763345	0.0102422,0.0299292	0.648888,1.96831	0.000792862	0.00136062
3	rs13027536	79189199	G,G	A,A	0.917495,0.980159	0.00382712,-0.0839959	0.00718617,0.0306528	0.22597,2.21187	0.000792726	0.00136818
3	rs111613971	79329550	A,A	C,C	0.902585,0.881944	0.00344557,-0.0287425	0.00666778,0.0132476	0.218007,1.52238	0.0007854	0.00149457
3	rs10203710	79920175	C,C	G,G	0.748509,0.468254	-0.00885309,0.0223968	0.00455701,0.00856664	1.2836,2.04877	0.000773876	0.00238365
3	rs17749826	79213468	A,A	G,G	0.961233,0.979167	0.0137119,-0.0739475	0.0102422,0.0299292	0.743168,1.87021	0.000773095	0.00132333
3	rs117449580	79672867	NA,C	NA,T	NA,0.977182	NA,0.056521	NA,0.0286274	NA,1.3157	0.000770923	0.00137761
3	rs35382112	79612798	G,G	C,C	0.751491,0.859127	-0.00388407,-0.0261802	0.00457516,0.0122874	0.402403,1.47993	0.000768325	0.0015611
3	rs921466	79566215	A,A	G,G	0.732604,0.623016	-0.00691294,-0.0147509	0.00446712,0.00882048	0.914571,1.02478	0.000766668	0.00149041
3	rs1434213	79560035	A,A	G,G	0.747515,0.625992	-0.00661551,-0.0165457	0.00455105,0.00883443	0.835494,1.21405	0.000762321	0.00152564
3	rs6547264	79931928	C,C	G,G	0.312127,0.063492	-0.0141179,0.00843237	0.00426697,0.0175302	3.02804,0.200313	0.000760801	0.013713
3	rs1511179	79910116	T,T	C,C	0.336978,0.102183	-0.0138231,0.00930882	0.00418287,0.014113	3.0219,0.292842	0.000745974	0.0127888
3	rs13411966	79929080	G,G	A,A	0.754473,0.55754	-0.00953261,0.0212984	0.00459376,0.00860653	1.4205,1.87499	0.00073976	0.00218664
3	rs1915753	79126857	G,G	C,C	0.526839,0.217262	-0.00664683,-0.0163747	0.00396001,0.0103658	1.03034,0.942414	0.000738224	0.00135209
3	rs7582593	79909675	A,A	T,T	0.833996,0.859127	-0.00448478,-0.035019	0.00531372,0.0122874	0.399387,2.35931	0.000737786	0.00158556
3	rs1511182	79920547	G,G	C,C	0.735586,0.464286	-0.0094055,0.0212611	0.00448312,0.00857124	1.44482,1.8821	0.000737452	0.00233378
3	rs58775151	79897625	C,C	G,G	0.838966,0.492063	0.0152503,-0.0127276	0.00537909,0.00855043	2.33903,0.864515	0.000735875	0.001274
3	rs13427823	79118904	T,T	A,A	0.73161,0.399802	-0.00834955,-0.0102312	0.00446187,0.00872637	1.21253,0.617947	0.000733313	0.00146475
3	rs75102289	79380443	A,NA	G,NA	0.963221,NA	-0.0159744,NA	0.0105045,NA	0.891672,NA	0.000729938	0.00130115
3	rs113708620	79345266	G,G	A,A	0.913519,0.87996	0.00385176,-0.0260562	0.00703429,0.0131525	0.233597,1.32256	0.000726717	0.00138491
3	rs138014265	79380658	T,NA	G,NA	0.99503,NA	-0.0573977,NA	0.0281148,NA	1.38514,NA	0.000721328	0.0013212
3	rs58047297	79381366	A,A	G,G	0.884692,0.882937	-0.0124666,0.0321542	0.00619033,0.0132962	1.35633,1.80706	0.000715511	0.00124321
3	rs74716024	79454079	NA,C	NA,G	NA,0.944444	NA,0.0358854	NA,0.0186617	NA,1.26371	0.000709865	0.00128342
3	rs17017020	79607968	NA,G	NA,A	NA,0.853175	NA,0.0234553	NA,0.0120777	NA,1.28289	0.000708914	0.00126995
3	rs186736714	79651155	NA,G	NA,A	NA,0.983135	NA,-0.0634525	NA,0.0331973	NA,1.25215	0.000707692	0.00130623
3	rs7604138	79227288	A,A	C,C	0.847913,0.886905	-0.0151631,0.0213991	0.00550577,0.0134972	2.23015,0.947445	0.000702771	0.000983824
3	rs7594916	79909750	C,C	A,A	0.671968,0.717262	-0.00457733,-0.0240265	0.00421121,0.00949232	0.55742,1.94429	0.000702437	0.00213587
3	rs6706202	79565674	T,T	C,C	0.732604,0.623016	-0.00672292,-0.0147509	0.00446712,0.00882048	0.878344,1.02478	0.00070145	0.00136176
3	rs6732862	79918572	A,A	G,G	0.748509,0.47123	-0.00850499,0.0223887	0.00455701,0.00856354	1.20767,2.04877	0.000700416	0.00211976
3	rs6547259	79925727	C,C	G,G	0.753479,0.549603	-0.00934952,0.0211896	0.00458751,0.00859173	1.38147,1.86478	0.000699338	0.00206765
3	rs7419401	79061805	C,C	T,T	0.77336,0.834325	0.00322186,0.0265892	0.00472259,0.0114976	0.305308,1.68308	0.000698165	0.00122307
3	rs72822545	79924251	G,NA	A,NA	0.986084,NA	-0.0337126,NA	0.0168779,NA	1.33935,NA	0.00069671	0.00129396
3	rs6706637	79556909	C,C	T,T	0.441352,0.540675	-0.0117233,-0.0140968	0.00398179,0.00857778	2.48978,0.998708	0.000685618	0.00119133
3	rs72818636	79560500	C,NA	A,NA	0.952286,NA	-0.0140474,NA	0.00927543,NA	0.886375,NA	0.000683577	0.00146812
3	rs77260235	79254771	C,NA	G,NA	0.951292,NA	0.0116436,NA	0.00918509,NA	0.688421,NA	0.000669282	0.00122179
3	rs11674490	79351202	A,A	G,G	0.915507,0.880952	0.00362321,-0.0255045	0.00710883,0.0131998	0.214472,1.27298	0.000662768	0.00124972
3	rs1521954	79110609	A,A	T,T	0.693837,0.37004	-0.00629971,-0.0138571	0.00428977,0.00885365	0.847842,0.929764	0.000662722	0.00123691
3	rs184650077	79698703	NA,A	NA,G	NA,0.974206	NA,0.0508958	NA,0.0269663	NA,1.22835	0.000662596	0.00120613
3	rs7608033	79383580	T,T	C,C	0.884692,0.881944	-0.0131651,0.0303901	0.00619033,0.0132476	1.47569,1.66173	0.00065102	0.00113089
3	rs17015989	79223167	A,A	G,G	0.904573,0.981151	-0.012305,-0.0712706	0.00672948,0.0314332	1.17088,1.63138	0.000646548	0.00113376
3	rs72913296	79388385	A,A	C,C	0.884692,0.882937	-0.0130339,0.0303687	0.00619033,0.0132962	1.4529,1.65032	0.000646102	0.00112478
3	rs184883109	79919130	G,NA	A,NA	0.986084,NA	-0.0330021,NA	0.0168779,NA	1.29635,NA	0.000640088	0.00118827
3	rs6708376	79104576	G,G	A,A	0.494036,0.207341	-0.00459827,-0.0213415	0.00395458,0.0105443	0.610972,1.36682	0.000639401	0.00110743
3	rs140580325	79906662	NA,T	NA,C	NA,0.975198	NA,0.0521718	NA,0.0274863	NA,1.23895	0.000636736	0.00117259
3	rs7568201	79909261	A,A	G,G	0.67495,0.717262	-0.00417455,-0.0240718	0.00422113,0.00949232	0.491228,1.95019	0.000634412	0.00187639
3	rs10520231	79296379	T,T	A,A	0.956262,0.923611	0.0109917,-0.040276	0.00966771,0.0160932	0.592509,1.90917	0.000626671	0.00109937
3	rs6761445	79110509	T,T	C,C	0.693837,0.37004	-0.00625019,-0.013604	0.00428977,0.00885365	0.838282,0.90516	0.000621388	0.00115978
3	rs11892644	79814263	T,NA	C,NA	0.976143,NA	-0.0223648,NA	0.0129561,NA	1.0741,NA	0.000619789	0.00118494
3	rs6759155	79599199	T,T	C,C	0.398608,0.401786	-0.00408421,-0.0177308	0.0040382,0.00871922	0.506086,1.37677	0.000619143	0.00119563
3	rs283891	79349372	G,G	C,C	0.632207,0.680556	-0.0121198,0.0165606	0.00410023,0.00916798	2.50616,1.14958	0.000618252	0.00100981
3	rs79506300	79190550	NA,T	NA,C	NA,0.96627	NA,0.044026	NA,0.023678	NA,1.20083	0.000616198	0.00111164
3	rs17016331	79288864	NA,G	NA,A	NA,0.899802	NA,0.0256679	NA,0.0142364	NA,1.14635	0.000614867	0.00106669
3	rs145254071	79181289	T,NA	G,NA	0.981113,NA	0.0188215,NA	0.0145245,NA	0.7099,NA	0.00061365	0.00117873
3	rs111582879	79918915	G,NA	A,NA	0.988072,NA	-0.0284068,NA	0.0182119,NA	0.925153,NA	0.000611516	0.00124215
3	rs62156826	79296263	T,T	A,A	0.956262,0.923611	0.0120286,-0.039295	0.00966771,0.0160932	0.670757,1.83511	0.000610709	0.00106557
3	rs77368741	79064150	T,NA	C,NA	0.975149,NA	0.0244843,NA	0.0127009,NA	1.26854,NA	0.000608084	0.00116776
3	rs72818629	79536454	A,NA	G,NA	0.950298,NA	-0.0123504,NA	0.00909753,NA	0.757945,NA	0.000602702	0.00123336
3	rs190122487	79239669	NA,G	NA,A	NA,0.993056	NA,0.0956811	NA,0.0514752	NA,1.20026	0.000600836	0.00109929
3	rs17692905	79184629	T,T	C,C	0.94831,0.980159	0.00926114,-0.0776597	0.00893021,0.0306528	0.5233,1.94723	0.000596899	0.00101073
3	rs75918212	79737825	NA,C	NA,A	NA,0.982143	NA,0.058302	NA,0.0322783	NA,1.14946	0.000591357	0.00106093
3	rs10179514	79558053	A,A	T,T	0.718688,0.58631	-0.00657205,-0.0118645	0.00439719,0.00867965	0.869607,0.765366	0.000591252	0.00119038
3	rs34374139	79565096	T,T	G,G	0.749503,0.623016	-0.00654012,-0.0155954	0.00456301,0.00882048	0.818799,1.11325	0.000589971	0.001171
3	rs6744850	79113589	C,C	A,A	0.496024,0.208333	-0.00437041,-0.0210493	0.00395442,0.0105257	0.570127,1.34178	0.000589683	0.00101914
3	rs73938777	79894360	A,A	G,G	0.835984,0.542659	0.0149824,-0.0132558	0.00533946,0.00858064	2.29961,0.912285	0.000588627	0.00102022
3	rs62165691	79063509	C,C	T,T	0.77336,0.840278	0.00322186,0.0260599	0.00472259,0.0116683	0.305308,1.59306	0.000586924	0.00103088
3	rs73938776	79894218	T,T	C,C	0.835984,0.542659	0.0148805,-0.0134481	0.00533946,0.00858064	2.27396,0.931614	0.000584345	0.0010127
3	rs183152636	79439321	NA,G	NA,A	NA,0.977182	NA,0.0507416	NA,0.0286274	NA,1.1174	0.000580383	0.00104023
3	rs12986641	79183413	C,C	T,T	0.955268,0.979167	0.0141489,-0.066338	0.00956466,0.0299292	0.856785,1.57418	0.000579196	0.000961075
3	rs78871476	79646026	NA,C	NA,T	NA,0.915675	NA,-0.0275709	NA,0.0153834	NA,1.13612	0.000577098	0.00103835
3	rs13014809	79460830	T,T	C,C	0.823062,0.784722	0.0163286,0.00238933	0.00518099,0.0104003	2.78954,0.0870896	0.000575825	0.000990926
3	rs435694	79279078	T,T	C,C	0.501988,0.438492	0.0148153,-0.01405	0.00395433,0.00861478	3.74656,0.987548	0.000574059	0.000810946
3	rs72814634	79165375	A,NA	T,NA	0.966203,NA	0.0134296,NA	0.0109412,NA	0.658248,NA	0.000572819	0.00106204
3	rs74676696	79663305	NA,C	NA,T	NA,0.974206	NA,-0.0486526	NA,0.0269663	NA,1.14752	0.000570255	0.00103971
3	rs72816667	79412913	G,NA	A,NA	0.974155,NA	-0.023015,NA	0.0124606,NA	1.18881,NA	0.000563853	0.00107118
3	rs76145632	79556751	T,T	C,C	0.921471,0.793651	0.0136616,0.018997	0.00734995,0.010563	1.20022,1.14203	0.000563541	0.000989733
3	rs59970632	79043011	NA,C	NA,T	NA,0.97619	NA,-0.0503215	NA,0.0280389	NA,1.13846	0.000562921	0.00101486
3	rs62156821	79285368	A,A	C,C	0.957256,0.923611	0.0117387,-0.0391003	0.00977441,0.0160932	0.638718,1.82059	0.000559276	0.000976664
3	rs10168905	79297639	T,T	C,C	0.956262,0.930556	0.0123545,-0.0400158	0.00966771,0.0168156	0.696204,1.76125	0.00055237	0.000970765
3	rs10208925	79152829	C,C	T,T	0.625249,0.39881	-0.00816772,-0.0107366	0.00408453,0.00873	1.34165,0.660045	0.000551881	0.00105349
3	rs12473145	79091554	A,A	G,G	0.743539,0.819444	0.00203751,0.0266923	0.00452769,0.0111132	0.185285,1.7875	0.000550903	0.000959087
3	rs78880676	79912716	A,NA	T,NA	0.906561,NA	-0.0161937,NA	0.00679323,NA	1.76613,NA	0.000546375	0.00134428
3	rs13007459	79186563	A,A	C,C	0.94831,0.980159	0.00913803,-0.0766313	0.00893021,0.0306528	0.514024,1.90588	0.000545868	0.000925206
3	rs11126697	79355109	A,A	G,G	0.914513,0.880952	0.00198159,-0.0263522	0.00707122,0.0131998	0.108296,1.33829	0.000545539	0.0010195
3	rs17693030	79186828	G,NA	A,NA	0.922465,NA	0.0145346,NA	0.00739292,NA	1.30718,NA	0.000541698	0.00101154
3	rs17586938	79056092	T,T	C,C	0.767396,0.84127	0.00306122,0.0267317	0.00467973,0.0116978	0.289866,1.65165	0.000539703	0.000942337
3	rs11676773	79215748	G,G	A,A	0.947316,0.979167	0.00744224,-0.076568	0.0088502,0.0299292	0.397509,1.97805	0.00053547	0.0009212
3	rs10190617	79893775	G,G	A,A	0.83499,0.542659	0.0144989,-0.0131845	0.00532652,0.00858064	2.18787,0.90516	0.000535186	0.000925785
3	rs139802726	79338513	NA,A	NA,T	NA,0.969246	NA,0.043514	NA,0.0247591	NA,1.10329	0.000535103	0.00096026
3	rs13395022	79882260	C,C	T,T	0.835984,0.537698	0.0150283,-0.0125182	0.00533946,0.00857375	2.3112,0.84081	0.000534936	0.00092739
3	rs77282570	79700340	A,NA	G,NA	0.971173,NA	0.0279497,NA	0.0118166,NA	1.74435,NA	0.000531729	0.000927063
3	rs36072286	79187137	C,C	T,T	0.94831,0.980159	0.00918069,-0.0762011	0.00893021,0.0306528	0.517231,1.88871	0.000531388	0.000900588
3	rs74392713	79343297	NA,T	NA,C	NA,0.969246	NA,0.0433178	NA,0.0247591	NA,1.09586	0.000528246	0.000948005
3	rs13422544	79360336	T,T	A,A	0.878728,0.806548	-0.0162526,0.0129762	0.00605664,0.0108218	2.13744,0.637332	0.000524389	0.000907216
3	rs12471455	79910349	A,NA	G,NA	0.906561,NA	-0.016305,NA	0.00679323,NA	1.78551,NA	0.000523022	0.00127284
3	rs79837966	79349567	NA,A	NA,G	NA,0.968254	NA,0.0423804	NA,0.0243817	NA,1.08526	0.000522179	0.000933928
3	rs113282696	79367811	T,T	C,C	0.893638,0.892857	-0.0105305,0.0308846	0.00641306,0.0138207	0.997487,1.59449	0.000517456	0.000909357
3	rs75787177	79326043	NA,C	NA,T	NA,0.94246	NA,0.0318623	NA,0.0183564	NA,1.08299	0.000515243	0.000933531
3	rs6735931	79058977	G,G	C,C	0.77336,0.840278	0.00272364,0.0261459	0.00472259,0.0116683	0.248625,1.60133	0.00051493	0.000904817
3	rs141824873	79475492	NA,T	NA,C	NA,0.946429	NA,0.032996	NA,0.0189842	NA,1.08514	0.000513572	0.000933259
3	rs1562891	79674572	C,NA	T,NA	0.965209,NA	0.0241879,NA	0.0107893,NA	1.60255,NA	0.000510984	0.000860218
3	rs12620274	79888572	A,A	C,C	0.835984,0.546627	0.014636,-0.0131739	0.00533946,0.00858677	2.21301,0.903169	0.000509703	0.000882761
3	rs75625569	79745200	A,NA	G,NA	0.980119,NA	-0.0233629,NA	0.0141639,NA	1.00413,NA	0.000509182	0.000972308
3	rs35484356	79921905	A,A	G,G	0.866799,0.857143	-0.00396703,-0.033138	0.00581871,0.0122159	0.305059,2.17562	0.000507811	0.00105389
3	rs76913857	79471138	NA,T	NA,C	NA,0.944444	NA,0.0321819	NA,0.0186617	NA,1.07253	0.00050749	0.000918768
3	rs17714969	79853472	G,NA	T,NA	0.918489,NA	-0.0150169,NA	0.00722595,NA	1.42376,NA	0.000507223	0.000971238
3	rs79265696	79349766	NA,T	NA,C	NA,0.968254	NA,0.0418913	NA,0.0243817	NA,1.06666	0.000505611	0.000904453
3	rs146425642	79443106	A,NA	G,NA	0.993042,NA	0.0569479,NA	0.0237851,NA	1.77849,NA	0.000501703	0.000959566
3	rs13388504	79454830	NA,A	NA,T	NA,0.943452	NA,0.0315583	NA,0.018507	NA,1.05475	0.000494989	0.000893875
3	rs77785866	79341070	NA,A	NA,G	NA,0.969246	NA,0.0423035	NA,0.0247591	NA,1.05787	0.000494645	0.000887946
3	rs35087692	79286338	T,T	C,C	0.683897,0.637897	0.016826,-0.00671743	0.00425236,0.0088943	4.11953,0.346693	0.000493258	0.000730095
3	rs114191787	79082608	A,NA	G,NA	0.988072,NA	-0.0371991,NA	0.0182119,NA	1.38622,NA	0.000491031	0.000928002
3	rs137934441	79694845	NA,C	NA,T	NA,0.953373	NA,0.0353563	NA,0.0202746	NA,1.09054	0.000490918	0.000901889
3	rs145831588	79260866	NA,A	NA,T	NA,0.84623	NA,-0.0203915	NA,0.0118501	NA,1.0691	0.000489805	0.000875808
3	rs117963296	78998607	NA,T	NA,C	NA,0.988095	NA,-0.0687181	NA,0.0394133	NA,1.09022	0.000485296	0.000878398
3	rs17692957	79185685	T,T	C,C	0.94831,0.980159	0.00763506,-0.0770042	0.00893021,0.0306528	0.406085,1.92082	0.000483799	0.000826317
3	rs373824026	79469181	NA,A	NA,G	NA,0.943452	NA,0.0312871	NA,0.018507	NA,1.04133	0.000483667	0.000873469
3	rs62140063	79804709	T,NA	C,NA	0.910537,NA	-0.0139488,NA	0.00692737,NA	1.35602,NA	0.000482756	0.000906353
3	rs62165693	79070759	G,G	C,C	0.775348,0.834325	0.001885,0.0261733	0.00473736,0.0114976	0.160709,1.64166	0.000482284	0.000852733
3	rs138334805	79437340	A,NA	G,NA	0.988072,NA	0.0461186,NA	0.0182119,NA	1.94575,NA	0.000479708	0.00089989
3	rs72814699	79295288	T,T	G,G	0.853877,0.893849	-0.0171807,0.0151566	0.00559735,0.0138774	2.66864,0.561056	0.000477733	0.000684445
3	rs1434173	79593298	G,G	A,A	0.899602,0.651786	0.00822467,0.0199152	0.00657888,0.00897279	0.675223,1.57754	0.000476894	0.000864911
3	rs62140064	79804907	T,NA	G,NA	0.910537,NA	-0.0139021,NA	0.00692737,NA	1.34904,NA	0.000476777	0.000895021
3	rs4852460	79138657	C,C	T,T	0.727634,0.833333	0.0052635,0.0174753	0.00444126,0.0114701	0.627155,0.894075	0.000474814	0.000832248
3	rs2164323	79342547	T,T	C,C	0.871769,0.843254	0.00103944,-0.0200638	0.00591347,0.0117578	0.0652638,1.05587	0.000471703	0.000867807
3	rs1036392	79342811	T,T	C,C	0.871769,0.843254	0.000994196,-0.0201617	0.00591347,0.0117578	0.0622386,1.06353	0.000471414	0.000867109
3	rs35067842	79568318	A,A	C,C	0.689861,0.593254	0.0039005,-0.0227214	0.00427445,0.00870204	0.441895,2.04448	0.00047134	0.000853416
3	rs6719934	79915152	T,T	C,C	0.734592,0.448413	-0.00851675,0.0200391	0.00447775,0.00859522	1.24284,1.70485	0.000470269	0.00138069
3	rs112714531	79392839	C,C	G,G	0.883698,0.881944	-0.0125088,0.0290286	0.00616728,0.0132476	1.37126,1.54614	0.000469317	0.000820798
3	rs76450058	79473346	NA,A	NA,G	NA,0.943452	NA,0.0310179	NA,0.018507	NA,1.02809	0.000468082	0.000847755
3	rs283874	79339494	A,NA	G,NA	0.949304,NA	0.00933232,NA	0.00901262,NA	0.522231,NA	0.000467469	0.000907142
3	rs12479356	79910320	C,NA	A,NA	0.906561,NA	-0.0156263,NA	0.00679323,NA	1.66892,NA	0.000467203	0.00113399
3	rs76777530	79471112	NA,A	NA,C	NA,0.944444	NA,0.0311729	NA,0.0186617	NA,1.02303	0.000466055	0.000843829
3	rs138199673	79689975	NA,T	NA,G	NA,0.97123	NA,0.0425246	NA,0.0255725	NA,1.01623	0.000464441	0.000851634
3	rs6547229	79558800	G,G	A,A	0.720676,0.623016	-0.00515646,-0.0149625	0.00440672,0.00882048	0.616282,1.04662	0.000463782	0.000897158
3	rs61699582	79033878	NA,A	NA,G	NA,0.977182	NA,-0.0476569	NA,0.0286274	NA,1.01788	0.000462064	0.000830604
3	rs1347312	79560639	G,G	A,A	0.720676,0.623016	-0.00515646,-0.014929	0.00440672,0.00882048	0.616282,1.04314	0.000461067	0.000891908
3	rs1584380	79284545	A,A	G,G	0.856859,0.892857	-0.0170676,0.0163075	0.00564551,0.0138207	2.60189,0.623375	0.000461024	0.000666933
3	rs1355414	79903266	G,G	T,T	0.593439,0.561508	-0.00443307,0.0191057	0.00402521,0.00861478	0.567424,1.57561	0.000456443	0.000902181
3	rs283819	79227243	C,C	A,A	0.275348,0.205357	0.014987,-0.00739393	0.00442623,0.0105819	3.14916,0.314512	0.000456201	0.000589588
3	rs79287322	79341004	NA,A	NA,C	NA,0.969246	NA,0.0410052	NA,0.0247591	NA,1.01016	0.000455769	0.000818441
3	rs1159418	79885114	C,C	T,T	0.83499,0.497024	0.0142044,-0.0126768	0.00532652,0.0085495	2.11582,0.859683	0.00045004	0.000775463
3	rs80000983	79476012	NA,T	NA,C	NA,0.94246	NA,0.0302861	NA,0.0183564	NA,1.00452	0.000449771	0.000814437
3	rs72812640	79065874	C,C	T,T	0.379722,0.561508	0.00823728,0.00861417	0.00407393,0.00861478	1.3647,0.498468	0.000446719	0.000788567
3	rs13400595	79035444	NA,G	NA,A	NA,0.977182	NA,-0.0470136	NA,0.0286274	NA,0.997679	0.000446402	0.000802558
3	rs13426029	79035304	NA,T	NA,C	NA,0.977182	NA,-0.0470136	NA,0.0286274	NA,0.997679	0.000446402	0.000802558
3	rs10496212	79076370	A,A	G,G	0.775348,0.834325	0.00183882,0.0257863	0.00473736,0.0114976	0.156205,1.60358	0.000444737	0.000786645
3	rs55857353	79191129	T,T	C,C	0.94831,0.980159	0.00909952,-0.0737945	0.00893021,0.0306528	0.511136,1.79412	0.000443169	0.000751963
3	rs56373821	79075703	C,C	T,T	0.775348,0.834325	0.00179265,0.0258327	0.00473736,0.0114976	0.151732,1.60813	0.000443167	0.000783855
3	rs10167254	79034538	NA,C	NA,T	NA,0.977182	NA,-0.0468518	NA,0.0286274	NA,0.992628	0.00044258	0.000795714
3	rs113195375	79355769	A,A	T,T	0.908549,0.878968	0.00293368,-0.0236494	0.00685915,0.0131059	0.17466,1.1478	0.000440849	0.000808175
3	rs6707138	79560486	T,T	C,C	0.720676,0.623016	-0.00511009,-0.0147808	0.00440672,0.00882048	0.608702,1.02784	0.000440718	0.000852245
3	rs11126736	79811317	C,C	T,T	0.312127,0.362103	0.00660841,-0.0184943	0.00426697,0.0088943	0.915618,1.42497	0.000440655	0.000884024
3	rs76192105	79927703	C,NA	A,NA	0.904573,NA	-0.0149152,NA	0.00672948,NA	1.57407,NA	0.000440609	0.00107381
3	rs62140065	79805534	G,NA	A,NA	0.910537,NA	-0.0135655,NA	0.00692737,NA	1.29928,NA	0.00043641	0.000818541
3	rs79256099	79757282	NA,T	NA,C	NA,0.983135	NA,0.0533975	NA,0.0331973	NA,0.967673	0.000433348	0.000779204
3	rs72814609	79138914	A,NA	G,NA	0.968191,NA	0.0129527,NA	0.0112664,NA	0.601578,NA	0.000432795	0.000794538
3	rs140133135	79322997	C,NA	T,NA	0.972167,NA	0.0273911,NA	0.0120196,NA	1.64447,NA	0.000432773	0.000765685
3	rs1821418	79592183	T,T	C,C	0.900596,0.650794	0.00802583,0.0196558	0.00660805,0.00896686	0.648713,1.54705	0.000428559	0.000774126
3	rs283882	79342556	A,NA	G,NA	0.937376,NA	0.00915148,NA	0.0081604,NA	0.581539,NA	0.000428187	0.000846326
3	rs116966994	79690867	NA,A	NA,C	NA,0.974206	NA,-0.0437408	NA,0.0269663	NA,0.979675	0.000427487	0.000779081
3	rs11679452	79190517	C,C	T,T	0.94831,0.980159	0.00922379,-0.0730486	0.00893021,0.0306528	0.520479,1.76529	0.000426227	0.000722923
3	rs34611177	79201918	T,T	A,A	0.947316,0.980159	0.00814832,-0.0744252	0.0088502,0.0306528	0.447076,1.81867	0.00042535	0.000729644
3	rs114263147	79777752	T,NA	C,NA	0.977137,NA	0.026458,NA	0.0132281,NA	1.34212,NA	0.000422374	0.000783388
3	rs13027289	79921711	C,C	G,G	0.828032,0.857143	-0.00474853,-0.0319399	0.00523953,0.0122159	0.437966,2.04901	0.000422097	0.000900589
3	rs11695755	79190073	T,T	C,C	0.94831,0.979167	0.00918093,-0.0710485	0.00893021,0.0299292	0.517249,1.75443	0.000419749	0.000712208
3	rs118151106	79893964	NA,C	NA,A	NA,0.97123	NA,-0.0410782	NA,0.0255725	NA,0.965777	0.000418997	0.000750308
3	rs72913282	79373659	T,T	C,C	0.912525,0.882937	-0.00922934,0.0325956	0.00699802,0.0132962	0.72765,1.8469	0.000418443	0.000727349
3	rs141180302	79325860	NA,T	NA,G	NA,0.945437	NA,0.0300824	NA,0.0188207	NA,0.958762	0.000418101	0.000756562
3	rs4852459	79137919	T,T	A,A	0.730616,0.833333	0.00514698,0.0173286	0.00445666,0.0114701	0.605317,0.883227	0.000417623	0.00073194
3	rs72812612	78976237	C,NA	T,NA	0.958251,NA	0.0195835,NA	0.00988495,NA	1.32262,NA	0.000416078	0.000783533
3	rs10171097	79252962	T,T	C,C	0.848907,0.890873	-0.0156046,0.0167802	0.00552061,0.0137097	2.32749,0.655673	0.000414224	0.000592651
3	rs78124716	79604543	C,C	A,A	0.983101,0.97619	0.0360537,-0.0122708	0.0153396,0.0280389	1.72688,0.179372	0.000413871	0.000739485
3	rs11683300	79190060	G,G	A,A	0.94831,0.980159	0.00918093,-0.07265	0.00893021,0.0306528	0.517249,1.74998	0.000412629	0.000700102
3	rs147234381	79368447	NA,A	NA,G	NA,0.863095	NA,-0.0197747	NA,0.0124355	NA,0.951579	0.000412183	0.000730724
3	rs116586062	79021680	NA,C	NA,A	NA,0.956349	NA,0.033584	NA,0.0209218	NA,0.964787	0.000411411	0.000737501
3	rs6749910	79581874	T,T	C,C	0.900596,0.652778	0.00759247,0.0198822	0.00660805,0.00897877	0.601076,1.5718	0.000410148	0.000741253
3	rs142227921	79826847	G,NA	A,NA	0.976143,NA	0.0313841,NA	0.0129561,NA	1.81189,NA	0.000409718	0.000797399
3	rs80240941	79332190	NA,G	NA,C	NA,0.969246	NA,0.0392235	NA,0.0247591	NA,0.946355	0.000409037	0.000734871
3	rs117409643	79377464	NA,A	NA,G	NA,0.862103	NA,-0.0196495	NA,0.0123978	NA,0.946974	0.000408667	0.000724914
3	rs11685732	79263717	A,NA	G,NA	0.964215,NA	0.0110893,NA	0.0106439,NA	0.52654,NA	0.000408456	0.000780424
3	rs13426209	79035303	NA,A	NA,G	NA,0.977182	NA,-0.0453129	NA,0.0286274	NA,0.945177	0.000408428	0.000734545
3	rs1434171	79549813	T,NA	C,NA	0.025845,NA	-0.0232608,NA	0.0124606,NA	1.20806,NA	0.000405424	0.000712201
3	rs80114431	79354386	NA,A	NA,G	NA,0.968254	NA,0.0383552	NA,0.0243817	NA,0.936694	0.000404943	0.000725275
3	rs78295062	79032597	NA,C	NA,T	NA,0.977182	NA,-0.0451208	NA,0.0286274	NA,0.939328	0.00040443	0.000727383
3	rs116487921	79399537	T,NA	C,NA	0.962227,NA	-0.0121523,NA	0.0103707,NA	0.617478,NA	0.000403124	0.000716884
3	rs118004932	79373726	NA,G	NA,A	NA,0.860119	NA,-0.0194152	NA,0.0123238	NA,0.938703	0.000402071	0.00071401
3	rs12623958	79468766	NA,G	NA,A	NA,0.943452	NA,0.0290227	NA,0.018507	NA,0.932428	0.000401812	0.00072592
3	rs117532340	79531375	NA,T	NA,A	NA,0.957341	NA,-0.0332812	NA,0.0211527	NA,0.936924	0.000401152	0.000720324
3	rs13411356	79883983	G,G	A,A	0.835984,0.496032	0.0141881,-0.0125823	0.00533946,0.00854962	2.10353,0.850454	0.000400737	0.00069244
3	rs79795137	79578248	C,NA	T,NA	0.963221,NA	-0.0241733,NA	0.0105045,NA	1.67002,NA	0.00040068	0.000805684
3	rs283902	79330039	A,A	T,T	0.592445,0.641865	-0.0114369,0.0183073	0.00402367,0.00891575	2.34895,1.39753	0.000397906	0.000677511
3	rs75438816	79462728	NA,A	NA,G	NA,0.944444	NA,0.0291189	NA,0.0186617	NA,0.925639	0.000397153	0.000717662
3	rs188984330	79307595	NA,G	NA,T	NA,0.977182	NA,-0.0439875	NA,0.0286274	NA,0.905172	0.000396109	0.000720665
3	rs80317828	79576588	G,G	C,C	0.900596,0.65377	0.00768775,0.0196386	0.00660805,0.0089848	0.611418,1.54011	0.000395265	0.000714451
3	rs146990224	78938400	NA,A	NA,G	NA,0.940476	NA,0.0285271	NA,0.0180669	NA,0.941789	0.000394188	0.000715435
3	rs7582036	79082208	A,A	G,G	0.776342,0.834325	0.00193423,0.0250494	0.00474483,0.0114976	0.165242,1.53229	0.000393937	0.000698268
3	rs12613890	79036077	NA,C	NA,T	NA,0.977182	NA,-0.0445791	NA,0.0286274	NA,0.922931	0.000393456	0.000707725
3	rs10179130	79235838	T,T	C,C	0.850895,0.887897	-0.0152554,0.0167454	0.0055508,0.0135492	2.22257,0.66455	0.000392477	0.00056129
3	rs1821417	79592243	T,T	A,A	0.903579,0.650794	0.00798121,0.0197584	0.00669838,0.00896686	0.631802,1.55972	0.000392461	0.000709016
3	rs12713972	79163834	G,G	A,A	0.62326,0.387897	-0.00847443,-0.00847675	0.00408022,0.00877269	1.42244,0.476369	0.000392143	0.000738424
3	rs13020258	79135176	C,C	G,G	0.723658,0.833333	0.00510615,0.0163295	0.00442129,0.0114701	0.605317,0.810937	0.000391042	0.000684448
3	rs10188176	79882878	C,C	A,A	0.835984,0.496032	0.0141372,-0.012535	0.00533946,0.00854962	2.09127,0.845855	0.00039026	0.000674608
3	rs188024230	79723295	G,NA	A,NA	0.984095,NA	0.0314604,NA	0.0158037,NA	1.33241,NA	0.000390002	0.000825079
3	rs10164580	79882996	T,T	C,C	0.835984,0.496032	0.0141881,-0.0123882	0.00533946,0.00854962	2.10353,0.83167	0.000388391	0.000671511
3	rs6730209	79635024	NA,G	NA,A	NA,0.920635	NA,-0.0242521	NA,0.0158141	NA,0.902623	0.000387376	0.000693327
3	rs6725564	79575630	A,A	G,G	0.900596,0.65377	0.00768775,0.0195415	0.00660805,0.0089848	0.611418,1.52822	0.000386953	0.000699424
3	rs546423145	79335800	NA,T	NA,G	NA,0.969246	NA,0.0382659	NA,0.0247591	NA,0.912862	0.0003867	0.000694917
3	rs75410845	79351481	NA,T	NA,C	NA,0.968254	NA,0.0375092	NA,0.0243817	NA,0.906766	0.00038511	0.000689957
3	rs17017562	79912298	G,NA	A,NA	0.900596,NA	-0.0145313,NA	0.00660805,NA	1.55477,NA	0.000383917	0.000915156
3	rs4853435	79353595	T,T	C,C	0.44334,0.339286	0.0081873,-0.0183917	0.00397994,0.00902845	1.40151,1.38047	0.000383539	0.000623457
3	rs6725108	79575420	A,A	C,C	0.900596,0.65377	0.00764011,0.0195415	0.00660805,0.0089848	0.606237,1.52822	0.00038353	0.000693259
3	rs13019505	79135095	T,T	A,A	0.724652,0.834325	0.00501956,0.0161721	0.00442623,0.0114976	0.590449,0.797085	0.000382309	0.000669168
3	rs6713422	79100366	G,G	A,A	0.682903,0.415675	-0.00628408,-0.00902601	0.00424878,0.00867359	0.856574,0.525716	0.000380437	0.000704554
3	rs544332592	79335549	NA,G	NA,A	NA,0.969246	NA,0.0379705	NA,0.0247591	NA,0.902643	0.000380166	0.000683228
3	rs61078967	79575041	C,C	A,A	0.900596,0.65377	0.00759247,0.0195415	0.00660805,0.0089848	0.601076,1.52822	0.000380157	0.000687184
3	rs113296357	79588860	C,C	G,G	0.900596,0.651786	0.00802583,0.0191304	0.00660805,0.00897279	0.648713,1.48144	0.000379491	0.000686366
3	rs12469549	79118160	A,A	G,G	0.704771,0.811508	0.00487542,0.0183508	0.00433447,0.0109298	0.583903,1.03079	0.00037916	0.000659976
3	rs2070707	79348196	T,T	G,G	0.873757,0.844246	-9.15764e-05,-0.0195182	0.00595306,0.0117882	0.00536327,1.00977	0.000378106	0.000688688
3	rs182389174	79548231	T,NA	C,NA	0.988072,NA	0.0430694,NA	0.0182119,NA	1.7439,NA	0.000376957	0.000678431
3	rs62157335	79217566	T,T	C,C	0.661034,0.842262	0.00388246,-0.0251812	0.00417686,0.0117277	0.452691,1.49784	0.000376374	0.000691075
3	rs76254157	79926441	G,NA	A,NA	0.904573,NA	-0.0143104,NA	0.00672948,NA	1.47548,NA	0.000376199	0.000903266
3	rs144850358	78962202	NA,C	NA,T	NA,0.958333	NA,0.0332609	NA,0.0213919	NA,0.92087	0.000376144	0.000687326
3	rs72816637	79342666	A,NA	G,NA	0.94831,NA	-0.0130203,NA	0.00893021,NA	0.839119,NA	0.000374706	0.000772466
3	rs283895	79326215	C,C	T,T	0.647117,0.679563	-0.0118282,0.0155502	0.00413745,0.00916045	2.37138,1.04771	0.000370388	0.000617518
3	rs12612775	79899926	NA,T	NA,C	NA,0.923611	NA,-0.0243752	NA,0.0160932	NA,0.8865	0.000370196	0.000662506
3	rs283897	79327002	C,C	T,T	0.645129,0.673611	-0.0113623,0.0161678	0.0041322,0.00911656	2.2244,1.11832	0.000369861	0.000620414
3	rs118023279	79490693	NA,G	NA,A	NA,0.945437	NA,0.0285771	NA,0.0188207	NA,0.889688	0.00036985	0.000671562
3	rs79217373	79583643	A,A	G,G	0.903579,0.65377	0.00788459,0.0195875	0.00669838,0.0089848	0.621312,1.53384	0.000366857	0.000663086
3	rs13394943	79894884	G,G	A,A	0.83499,0.539683	0.0139101,-0.0120739	0.00532652,0.0085764	2.04503,0.798092	0.000365892	0.000631696
3	rs1261234	79182821	G,NA	A,NA	0.877734,NA	0.00382541,NA	0.00603539,NA	0.278856,NA	0.000365116	0.000694904
3	rs76730488	79625199	NA,T	NA,C	NA,0.968254	NA,0.0373308	NA,0.0243817	NA,0.900511	0.000364941	0.000667032
3	rs56919886	79642147	NA,T	NA,C	NA,0.925595	NA,-0.0243222	NA,0.0162889	NA,0.868411	0.000364791	0.000653825
3	rs1511198	79884445	C,C	G,G	0.83499,0.49504	0.0138594,-0.0120948	0.00532652,0.00854977	2.03295,0.80361	0.000363191	0.000626527
3	rs76959339	79583924	T,T	G,G	0.903579,0.65377	0.00788459,0.0195415	0.00669838,0.0089848	0.621312,1.52822	0.000363188	0.000656452
3	rs1823258	79346447	G,G	C,C	0.874751,0.844246	-0.000183755,-0.0198726	0.00597324,0.0117882	0.0107912,1.037	0.00036219	0.00065912
3	rs116701490	78986327	T,NA	C,NA	0.950298,NA	-0.0129413,NA	0.00909753,NA	0.810007,NA	0.000361714	0.000712506
3	rs17016301	79265971	C,NA	T,NA	0.964215,NA	0.00955982,NA	0.0106439,NA	0.43285,NA	0.000361543	0.000677956
3	rs75514595	79571803	T,T	A,A	0.900596,0.652778	0.00698319,0.0197915	0.00660805,0.00897877	0.53668,1.56056	0.000360929	0.000653276
3	rs11678470	79577831	T,T	A,A	0.903579,0.65377	0.0075997,0.0197357	0.00669838,0.0089848	0.590811,1.55205	0.000360686	0.000652062
3	rs12624133	79137572	T,T	C,C	0.657058,0.416667	-0.0074792,-0.0113283	0.00416512,0.00867062	1.13939,0.718105	0.00035999	0.000683556
3	rs56164216	79573614	G,G	C,C	0.900596,0.65377	0.00726393,0.0195319	0.00660805,0.0089848	0.56598,1.52704	0.000357423	0.000646229
3	rs114076047	79030054	NA,T	NA,C	NA,0.977182	NA,-0.0425245	NA,0.0286274	NA,0.861936	0.00035554	0.000639794
3	rs6732323	79918339	G,G	C,C	0.848907,0.579365	-0.00206957,0.0227245	0.00552061,0.00865913	0.15012,2.06139	0.00035361	0.000773234
3	rs62157327	79174113	A,NA	G,NA	0.967197,NA	0.0112578,NA	0.0111,NA	0.507966,NA	0.000353517	0.000644847
3	rs4853418	79088516	C,C	T,T	0.772366,0.835317	0.0014627,0.0252171	0.0047153,0.0115253	0.121245,1.54255	0.000352774	0.000626655
3	rs17015678	79032441	NA,A	NA,G	NA,0.977182	NA,-0.0423442	NA,0.0286274	NA,0.856672	0.000352472	0.000634296
3	rs17017573	79914539	A,NA	G,NA	0.900596,NA	-0.0141824,NA	0.00660805,NA	1.49683,NA	0.000350948	0.000829562
3	rs9309547	79557944	G,G	C,C	0.676938,0.526786	-0.00664255,-0.0129607	0.00422788,0.00856165	0.934974,0.885809	0.000349308	0.000674768
3	rs1261236	79186008	T,T	A,A	0.27336,0.094246	-0.00942862,-0.0134183	0.00443621,0.0146307	1.47424,0.444818	0.000348065	0.00062467
3	rs72816645	79352645	A,NA	C,NA	0.94831,NA	-0.0131499,NA	0.00893021,NA	0.851148,NA	0.000347199	0.000713465
3	rs145601362	79588912	T,T	G,G	0.903579,0.651786	0.00798121,0.0192278	0.00669838,0.00897279	0.631802,1.49321	0.000346904	0.000627517
3	rs34344424	79007404	T,NA	C,NA	0.979125,NA	0.0263342,NA	0.0138296,NA	1.245,NA	0.000346272	0.000571418
3	rs117049668	79896509	NA,G	NA,A	NA,0.955357	NA,-0.0308305	NA,0.0206987	NA,0.865316	0.00034624	0.000627547
3	rs113531912	79515079	T,NA	C,NA	0.988072,NA	0.0392276,NA	0.0182119,NA	1.50524,NA	0.000345438	0.000631246
3	rs12991976	79108362	A,A	G,G	0.713718,0.813492	0.00343652,0.0218471	0.004374,0.0109743	0.364455,1.33246	0.000345023	0.000603313
3	rs76063800	79570218	C,C	T,T	0.902585,0.626984	0.00572339,0.0205458	0.00666778,0.00883916	0.408167,1.69672	0.000343759	0.000623419
3	rs115881469	79030858	NA,G	NA,A	NA,0.977182	NA,-0.0417718	NA,0.0286274	NA,0.840067	0.000342994	0.000617311
3	rs17017537	79908507	G,NA	T,NA	0.903579,NA	-0.0142033,NA	0.00669838,NA	1.46889,NA	0.000342891	0.000806896
3	rs2070708	79348282	C,C	T,T	0.873757,0.844246	-0.00041195,-0.0194665	0.00595306,0.0117882	0.024646,1.00583	0.000342598	0.00062364
3	rs1521964	79033917	NA,C	NA,T	NA,0.977182	NA,-0.041692	NA,0.0286274	NA,0.837761	0.000341702	0.000614996
3	rs74652860	79100542	T,NA	C,NA	0.971173,NA	-0.0189676,NA	0.0118166,NA	0.964742,NA	0.000341254	0.000618164
3	rs17015666	79031810	NA,G	NA,A	NA,0.977182	NA,-0.0416101	NA,0.0286274	NA,0.835401	0.000340385	0.000612636
3	rs74515019	79480135	NA,G	NA,T	NA,0.944444	NA,0.0271993	NA,0.0186617	NA,0.838692	0.000339456	0.000616649
3	rs147007023	78979729	NA,A	NA,T	NA,0.944444	NA,0.0273304	NA,0.0186617	NA,0.844507	0.000339048	0.0006145
3	rs80232126	79159361	C,NA	T,NA	0.983101,NA	0.0205109,NA	0.0153396,NA	0.741882,NA	0.000338394	0.000554782
3	rs145986067	79793049	NA,A	NA,G	NA,0.982143	NA,0.0470434	NA,0.0322783	NA,0.83864	0.000338237	0.000610453
3	rs56349222	79587121	C,C	T,T	0.897614,0.644841	0.00796385,0.0185036	0.0065219,0.00893234	0.653547,1.4167	0.000337615	0.000614965
3	rs76078176	79041329	NA,C	NA,T	NA,0.977182	NA,-0.0414022	NA,0.0286274	NA,0.829421	0.000337075	0.000606706
3	rs115017125	79129937	A,NA	G,NA	0.983101,NA	0.024583,NA	0.0153396,NA	0.962465,NA	0.000337016	0.000616112
3	rs147477094	79368958	NA,G	NA,A	NA,0.987103	NA,-0.0549028	NA,0.0378862	NA,0.83181	0.000335061	0.000609332
3	rs146334897	79187172	NA,G	NA,A	NA,0.978175	NA,0.0422973	NA,0.0292559	NA,0.829028	0.00033458	0.000605504
3	rs17017286	79803287	G,NA	A,NA	0.909543,NA	-0.0123396,NA	0.00689297,NA	1.13415,NA	0.000332116	0.000622598
3	rs115738282	79242857	A,NA	C,NA	0.977137,NA	0.0300242,NA	0.0132281,NA	1.63406,NA	0.000330196	0.000566251
3	rs78031276	79615579	NA,T	NA,G	NA,0.854167	NA,0.0172157	NA,0.0121117	NA,0.80912	0.000330153	0.000591899
3	rs55948680	79573642	C,C	G,G	0.903579,0.65377	0.00726674,0.0195827	0.00669838,0.0089848	0.555974,1.53326	0.000329878	0.000596498
3	rs74906120	79049374	NA,G	NA,A	NA,0.97619	NA,-0.0402156	NA,0.0280389	NA,0.81961	0.000328773	0.000593559
3	rs77122847	79029777	NA,C	NA,T	NA,0.977182	NA,-0.040812	NA,0.0286274	NA,0.81255	0.000327941	0.000590335
3	rs144669710	79400696	NA,T	NA,C	NA,0.977182	NA,-0.041166	NA,0.0286274	NA,0.822648	0.000324608	0.000593237
3	rs187525682	79641955	G,NA	A,NA	0.983101,NA	0.033706,NA	0.0153396,NA	1.55287,NA	0.000324314	0.000603417
3	rs55774537	79569354	G,G	C,C	0.899602,0.626984	0.00545821,0.0201477	0.00657888,0.00883916	0.390691,1.64502	0.000323476	0.000586542
3	rs17015575	78973672	NA,G	NA,T	NA,0.948413	NA,0.0274865	NA,0.0193256	NA,0.809828	0.000323071	0.000585407
3	rs57687273	79571917	G,G	A,A	0.900596,0.652778	0.00656002,0.0196004	0.00660805,0.00897877	0.49371,1.53703	0.000322478	0.000583833
3	rs139381940	79375498	C,NA	A,NA	0.99006,NA	0.040901,NA	0.01993,NA	1.39634,NA	0.000321035	0.000576303
3	rs283892	79350256	T,NA	C,NA	0.951292,NA	0.00792473,NA	0.00918509,NA	0.41088,NA	0.000320823	0.000621742
3	rs80289461	79483005	NA,A	NA,G	NA,0.943452	NA,0.0261523	NA,0.018507	NA,0.802375	0.000320149	0.000581435
3	rs77217237	79210639	A,NA	G,NA	0.984095,NA	-0.0263031,NA	0.0158037,NA	1.01755,NA	0.000319143	0.000584808
3	rs111302910	79824804	T,NA	A,NA	0.992048,NA	0.0390575,NA	0.0222601,NA	1.10057,NA	0.000318904	0.000571005
3	rs114785680	79652400	T,NA	C,NA	0.99006,NA	0.0297549,NA	0.01993,NA	0.868237,NA	0.000318756	0.000561062
3	rs144729221	79873523	NA,G	NA,C	NA,0.969246	NA,-0.0348067	NA,0.0247591	NA,0.796479	0.000317624	0.000578238
3	rs896372	79633274	A,A	T,T	0.536779,0.660714	0.00314469,0.017144	0.00396504,0.00902845	0.368843,1.23974	0.000316488	0.000592288
3	rs1522860	79278036	G,G	A,A	0.843936,0.892857	-0.0150719,0.0176002	0.00544795,0.0138207	2.24673,0.69282	0.000316479	0.00046449
3	rs143421161	79279589	T,NA	C,NA	0.979125,NA	0.0170104,NA	0.0138296,NA	0.660158,NA	0.000315568	0.000557759
3	rs56048430	79573346	T,T	G,G	0.903579,0.65377	0.00712687,0.0194769	0.00669838,0.0089848	0.5416,1.52032	0.000315121	0.000569864
3	rs116910011	79632930	NA,G	NA,A	NA,0.933532	NA,-0.0243926	NA,0.0171606	NA,0.809134	0.000313289	0.000566724
3	rs62141410	79706623	G,NA	A,NA	0.987078,NA	-0.0224499,NA	0.0175062,NA	0.699618,NA	0.000312879	0.000575283
3	rs12623167	79503026	NA,T	NA,A	NA,0.945437	NA,0.0262083	NA,0.0188207	NA,0.785781	0.000312195	0.00056686
3	rs77978136	79189170	T,T	C,C	0.93837,0.933532	4.5933e-05,-0.0414144	0.00822159,0.0171606	0.00194026,1.80116	0.000311946	0.000548036
3	rs112277795	79007917	G,NA	C,NA	0.979125,NA	0.0213577,NA	0.0138296,NA	0.91185,NA	0.000311442	0.000529747
3	rs142877017	79348791	T,NA	C,NA	0.984095,NA	0.0271757,NA	0.0158037,NA	1.06798,NA	0.00031129	0.00055986
3	rs112915216	79864575	T,NA	C,NA	0.991054,NA	0.0357443,NA	0.0209976,NA	1.05209,NA	0.000310476	0.000560714
3	rs34013276	79104730	A,A	G,G	0.715706,0.814484	0.0034888,0.0207817	0.00438317,0.0109969	0.37053,1.23071	0.000309732	0.000539385
3	rs17015629	79001652	NA,A	NA,G	NA,0.948413	NA,0.0268289	NA,0.0193256	NA,0.782362	0.000309177	0.000560209
3	rs139114281	79856061	G,NA	A,NA	0.978131,NA	0.0238067,NA	0.0135185,NA	1.10662,NA	0.000308674	0.000571187
3	rs1261238	79194418	G,G	A,A	0.253479,0.090278	-0.00925972,-0.0165509	0.00454514,0.0149162	1.38067,0.573207	0.000308408	0.000543733
3	rs10196976	79367586	NA,C	NA,T	NA,0.813492	NA,-0.015071	NA,0.0109743	NA,0.77042	0.000308401	0.000545246
3	rs76956071	79587089	NA,C	NA,T	NA,0.962302	NA,-0.0309345	NA,0.0224433	NA,0.77444	0.000308212	0.000558186
3	rs416853	79284497	G,G	A,A	0.195825,0.090278	0.015873,0.00359412	0.0049823,0.0149162	2.84067,0.0917345	0.00030526	0.000420748
3	rs1666775	79166712	C,C	A,A	0.33499,0.599206	0.00793121,0.00936045	0.00418899,0.00872277	1.23424,0.54787	0.000305197	0.000573436
3	rs78796970	79028938	NA,T	NA,C	NA,0.977182	NA,-0.0392205	NA,0.0286274	NA,0.767828	0.000305123	0.000549438
3	rs79295955	79027274	NA,A	NA,T	NA,0.977182	NA,-0.0391289	NA,0.0286274	NA,0.765289	0.000303886	0.00054722
3	rs78164976	79367473	NA,A	NA,G	NA,0.80754	NA,-0.0147551	NA,0.010843	NA,0.760497	0.000303688	0.000537091
3	rs78782552	79462832	T,NA	C,NA	0.965209,NA	-0.0300417,NA	0.0107893,NA	2.27061,NA	0.000303388	0.000520853
3	rs10187064	79797530	G,NA	A,NA	0.909543,NA	-0.0119072,NA	0.00689297,NA	1.07526,NA	0.000303123	0.00056722
3	rs34388000	78999914	T,NA	C,NA	0.979125,NA	0.0251831,NA	0.0138296,NA	1.16359,NA	0.000302414	0.000501301
3	rs1996768	79113604	G,G	A,A	0.717694,0.813492	0.00349621,0.0209436	0.00439248,0.0109743	0.37053,1.24921	0.000302309	0.000527235
3	rs10193685	79027013	NA,T	NA,G	NA,0.977182	NA,-0.0389704	NA,0.0286274	NA,0.760903	0.000301763	0.000543415
3	rs435920	79285564	C,C	T,T	0.195825,0.090278	0.0158273,0.00398586	0.0049823,0.0149162	2.82692,0.102757	0.000300933	0.000415346
3	rs17016618	79451395	NA,G	NA,A	NA,0.84623	NA,0.0165635	NA,0.0118501	NA,0.78998	0.000300553	0.000554019
3	rs17713970	79785776	T,NA	A,NA	0.910537,NA	-0.0113529,NA	0.00692737,NA	0.994622,NA	0.000300484	0.000569061
3	rs143584147	79506434	G,NA	A,NA	0.986084,NA	0.0152473,NA	0.0168779,NA	0.436142,NA	0.000300318	0.000532366
3	rs13383907	79025595	NA,G	NA,A	NA,0.977182	NA,-0.0388614	NA,0.0286274	NA,0.757893	0.000300316	0.000540822
3	rs75907868	79540564	NA,T	NA,A	NA,0.97123	NA,0.0347865	NA,0.0255725	NA,0.760117	0.000300313	0.000547264
3	rs568998641	79868974	NA,T	NA,A	NA,0.977182	NA,-0.0401609	NA,0.0286274	NA,0.794115	0.000299665	0.000546883
3	rs11684245	79915275	T,T	C,C	0.591451,0.632937	-0.00628617,-0.0173467	0.00402215,0.00886855	0.927829,1.29698	0.000299364	0.0010902
3	rs365168	79284637	G,G	A,A	0.195825,0.090278	0.0158273,0.00364307	0.0049823,0.0149162	2.82692,0.0931005	0.000299275	0.000412902
3	rs549165710	79868973	NA,A	NA,G	NA,0.977182	NA,-0.0400906	NA,0.0286274	NA,0.792138	0.000298742	0.000545194
3	rs2007423	79025169	NA,G	NA,A	NA,0.977182	NA,-0.0387397	NA,0.0286274	NA,0.754539	0.000298715	0.000537951
3	rs13030183	79909989	T,T	C,C	0.586481,0.627976	-0.00599692,-0.0170545	0.00401481,0.00884395	0.86885,1.26916	0.000297995	0.00107519
3	rs389821	79284969	A,A	G,G	0.196819,0.090278	0.0158426,0.00378995	0.00497278,0.0149162	2.84067,0.0972187	0.000297629	0.000410705
3	rs79406667	79189256	A,A	G,G	0.941352,0.933532	0.000184975,-0.0409174	0.00841466,0.0171606	0.00768425,1.76681	0.000297604	0.000523724
3	rs56112263	79422682	C,NA	T,NA	0.978131,NA	-0.0148077,NA	0.0135185,NA	0.563272,NA	0.0002976	0.000562498
3	rs117599992	79610562	NA,A	NA,G	NA,0.939484	NA,0.0245139	NA,0.0179277	NA,0.765719	0.000297181	0.000534446
3	rs115896449	79261154	A,NA	G,NA	0.94334,NA	-0.0191195,NA	0.00855199,NA	1.59563,NA	0.000297173	0.000477029
3	rs10198380	79158266	T,T	C,C	0.658052,0.392857	-0.00717136,-0.0106908	0.00416802,0.00875267	1.0689,0.653801	0.000295887	0.000565553
3	rs369500	79287807	T,T	G,G	0.196819,0.090278	0.015797,0.00442204	0.00497278,0.0149162	2.82692,0.115273	0.00029482	0.000407491
3	rs72816655	79386874	C,NA	T,NA	0.991054,NA	-0.0274631,NA	0.0209976,NA	0.719192,NA	0.000294702	0.000569093
3	rs1368952	79498507	T,T	C,C	0.816103,0.749008	0.0133331,-0.000485419	0.00510364,0.00985893	2.04628,0.0173983	0.000294485	0.00052744
3	rs117516012	79574094	NA,A	NA,G	NA,0.963294	NA,0.030678	NA,0.0227328	NA,0.751595	0.000294025	0.000530202
3	rs13001365	79476208	G,G	A,A	0.769384,0.680556	0.00758848,-0.0137539	0.00469379,0.00916798	0.974934,0.874324	0.000293595	0.00054163
3	rs34312950	79120873	G,G	C,C	0.712724,0.835317	0.0039588,0.0194551	0.00436947,0.0115253	0.437791,1.03903	0.000293461	0.000513644
3	rs79146383	79053327	NA,C	NA,T	NA,0.97619	NA,-0.0377266	NA,0.0280389	NA,0.748456	0.000293365	0.000529812
3	rs11903051	79279544	A,A	C,C	0.843936,0.892857	-0.0148935,0.0174332	0.00544795,0.0138207	2.20334,0.68367	0.000293202	0.000431605
3	rs10520221	79190499	C,C	T,T	0.636183,0.746032	0.00302689,-0.0209688	0.00410967,0.00982053	0.335914,1.48486	0.000292909	0.000537987
3	rs7603383	79570893	G,G	A,A	0.900596,0.652778	0.0062322,0.0193956	0.00660805,0.00897877	0.461403,1.51201	0.00029279	0.000530188
3	rs76147061	79027759	NA,T	NA,C	NA,0.977182	NA,-0.0382595	NA,0.0286274	NA,0.741371	0.000292527	0.000526859
3	rs77854311	79383725	NA,C	NA,T	NA,0.859127	NA,-0.0164264	NA,0.0122874	NA,0.741666	0.000292458	0.00052057
3	rs75376831	79049892	NA,G	NA,A	NA,0.97619	NA,-0.037624	NA,0.0280389	NA,0.745585	0.000292036	0.000527419
3	rs4567963	79257886	A,NA	G,NA	0.967197,NA	-0.0214209,NA	0.0111,NA	1.27058,NA	0.000291855	0.000483522
3	rs558925691	79067928	G,NA	A,NA	0.983101,NA	0.014332,NA	0.0153396,NA	0.455754,NA	0.00029179	0.000525641
3	rs415107	79249670	G,G	A,A	0.194831,0.089286	0.0158578,0.00201434	0.00499191,0.0149906	2.82692,0.0490963	0.000291776	0.000400449
3	rs74878690	79843993	T,NA	C,NA	0.979125,NA	-0.0152248,NA	0.0138296,NA	0.567115,NA	0.000291485	0.000543732
3	rs117679895	79835528	NA,C	NA,T	NA,0.886905	NA,-0.0186288	NA,0.0134972	NA,0.775922	0.000291382	0.0005322
3	rs76572765	79399488	C,NA	G,NA	0.966203,NA	-0.0279895,NA	0.0109412,NA	1.97788,NA	0.000291168	0.000480904
3	rs76893134	79027128	NA,C	NA,G	NA,0.977182	NA,-0.0381025	NA,0.0286274	NA,0.737086	0.000290548	0.000523311
3	rs76655211	79493438	NA,T	NA,C	NA,0.944444	NA,0.024937	NA,0.0186617	NA,0.741214	0.000290299	0.000527685
3	rs13399913	79452391	NA,C	NA,T	NA,0.845238	NA,0.0161288	NA,0.011819	NA,0.763554	0.000289246	0.000532742
3	rs7563322	79112163	A,A	G,G	0.714712,0.8125	0.00317004,0.0214511	0.00437857,0.0109519	0.328761,1.2997	0.000289152	0.000505518
3	rs1368965	79567440	A,A	C,C	0.331014,0.366071	-0.00553944,-0.0134329	0.00420153,0.00887361	0.727326,0.885809	0.00028905	0.00053795
3	rs13009823	79098787	T,T	G,G	0.718688,0.811508	0.00309768,0.0212089	0.00439719,0.0109298	0.317727,1.28131	0.000288572	0.000503965
3	rs116722585	79180459	T,NA	C,NA	0.977137,NA	-0.0183686,NA	0.0132281,NA	0.782643,NA	0.000288506	0.000511351
3	rs4853426	79147152	C,C	G,G	0.718688,0.832341	0.0028102,0.0202435	0.00439719,0.011443	0.281694,1.11418	0.00028849	0.000510593
3	rs62140116	79885173	A,A	C,C	0.940358,0.797619	0.00459122,0.0204855	0.00834865,0.0106395	0.234806,1.26619	0.00028846	0.000482886
3	rs11904434	79280101	A,A	G,G	0.843936,0.892857	-0.0148935,0.0172143	0.00544795,0.0138207	2.20334,0.671758	0.000287713	0.000423651
3	rs150827810	78944324	NA,A	NA,T	NA,0.948413	NA,0.026075	NA,0.0193256	NA,0.751393	0.00028726	0.000525178
3	rs28809855	79279673	T,T	C,C	0.956262,0.929563	0.0102789,-0.0360781	0.00966771,0.0167057	0.541089,1.51143	0.000287211	0.000503335
3	rs140715469	79305882	C,C	T,T	0.945328,0.983135	-0.0178434,0.0598175	0.00869693,0.0331973	1.39578,1.14531	0.000286801	0.000509496
3	rs145473517	79342037	NA,A	NA,T	NA,0.975198	NA,-0.0362509	NA,0.0274863	NA,0.727664	0.000286452	0.000514741
3	rs35494799	79476025	C,C	T,T	0.769384,0.679563	0.00754385,-0.0136887	0.00469379,0.00916045	0.966533,0.869378	0.000286413	0.000528413
3	rs146388919	79392090	NA,T	NA,C	NA,0.865079	NA,-0.0165134	NA,0.0125123	NA,0.728367	0.000286406	0.000509662
3	rs78762661	78942674	NA,T	NA,C	NA,0.949405	NA,0.0261734	NA,0.019504	NA,0.745668	0.000285665	0.000521952
3	rs57616262	79397465	T,NA	C,NA	0.883698,NA	0.0178535,NA	0.00616728,NA	2.421,NA	0.000284549	0.00051206
3	rs3754811	79389455	NA,G	NA,T	NA,0.860119	NA,-0.0161728	NA,0.0123238	NA,0.722597	0.000283967	0.000505429
3	rs76811732	79157649	G,NA	C,NA	0.972167,NA	-0.0173268,NA	0.0120196,NA	0.825561,NA	0.000283189	0.000504816
3	rs10197660	79154457	C,C	T,T	0.653082,0.390873	-0.00726896,-0.0104626	0.00415377,0.00876055	1.09624,0.63383	0.000283097	0.000540333
3	rs76600454	79383163	NA,C	NA,T	NA,0.860119	NA,-0.0161459	NA,0.0123238	NA,0.720909	0.000282681	0.000503665
3	rs193076822	79441155	A,NA	G,NA	0.977137,NA	0.0296531,NA	0.0132281,NA	1.60237,NA	0.000282565	0.0005036
3	rs62141412	79714131	G,NA	A,NA	0.987078,NA	-0.0212921,NA	0.0175062,NA	0.649977,NA	0.000281924	0.000518099
3	rs79319904	79024382	NA,A	NA,G	NA,0.977182	NA,-0.0373427	NA,0.0286274	NA,0.716511	0.000281269	0.000506677
3	rs143316861	79832880	NA,G	NA,A	NA,0.979167	NA,-0.0402002	NA,0.0299292	NA,0.746625	0.000281251	0.00051021
3	rs283834	79262859	G,G	A,A	0.195825,0.09127	0.015873,0.00272314	0.0049823,0.014843	2.84067,0.0683212	0.000280868	0.000386535
3	rs1584382	79284767	T,NA	C,NA	0.942346,NA	-0.0190098,NA	0.00848241,NA	1.6017,NA	0.000280523	0.000450242
3	rs13415355	79157633	T,T	C,C	0.658052,0.423611	-0.00703461,-0.0106146	0.00416802,0.00865091	1.03878,0.657925	0.000280418	0.000533967
3	rs185908484	79612673	NA,A	NA,G	NA,0.988095	NA,-0.0508296	NA,0.0394133	NA,0.705158	0.000279305	0.000507089
3	rs62157263	79109933	A,A	G,G	0.714712,0.813492	0.00326005,0.0211431	0.00437857,0.0109743	0.340516,1.26736	0.00027919	0.000488965
3	rs1583371	79473904	A,A	C,C	0.770378,0.680556	0.00747036,-0.013825	0.0047009,0.00916798	0.950666,0.880862	0.00027831	0.00051381
3	rs149709224	79498483	NA,G	NA,A	NA,0.990079	NA,0.0548488	NA,0.0431319	NA,0.691442	0.000277906	0.000501732
3	rs7584601	79873600	A,A	G,G	0.903579,0.631944	0.0165078,-0.00239033	0.00669838,0.00886353	1.86258,0.103802	0.000277503	0.000503799
3	rs10204539	79269524	C,C	T,T	0.843936,0.890873	-0.0147618,0.0171874	0.00544795,0.0137097	2.17158,0.677854	0.000277433	0.000409547
3	rs113131091	79270796	A,NA	G,NA	0.944334,NA	-0.0184348,NA	0.00862346,NA	1.48762,NA	0.0002774	0.000447628
3	rs141411582	79817061	T,NA	C,NA	0.989066,NA	-0.023835,NA	0.0190121,NA	0.677864,NA	0.000277356	0.000497171
3	rs503541	79281478	G,G	T,T	0.195825,0.090278	0.0156536,0.00355676	0.0049823,0.0149162	2.77498,0.0906941	0.000276643	0.000382989
3	rs58446695	78940375	NA,G	NA,A	NA,0.948413	NA,0.02544	NA,0.0193256	NA,0.72574	0.000276051	0.000504595
3	rs117532816	79028533	NA,T	NA,C	NA,0.977182	NA,-0.0368816	NA,0.0286274	NA,0.704148	0.000275871	0.000496999
3	rs73938158	79496951	NA,T	NA,C	NA,0.945437	NA,0.0243035	NA,0.0188207	NA,0.706431	0.000275345	0.000499937
3	rs77679976	79496544	NA,A	NA,G	NA,0.934524	NA,-0.0217623	NA,0.0172809	NA,0.68212	0.000273877	0.000497626
3	rs283903	79297019	G,G	C,C	0.185885,0.090278	0.0148152,0.0075313	0.00508247,0.0149162	2.44887,0.212098	0.000272388	0.000382237
3	rs62159365	79601885	T,T	C,C	0.983101,0.977182	0.0336705,-0.00474647	0.0153396,0.0286274	1.55031,0.0613238	0.000272127	0.000486453
3	rs6745586	79874408	T,T	A,A	0.903579,0.5625	0.0165315,-9.46821e-05	0.00669838,0.00861694	1.86685,0.00382421	0.000271824	0.000495365
3	rs11903496	79395934	A,NA	G,NA	0.883698,NA	0.0176656,NA	0.00616728,NA	2.37903,NA	0.000271554	0.00048863
3	rs635508	79280472	G,G	A,A	0.195825,0.090278	0.0156079,0.00355676	0.0049823,0.0149162	2.7614,0.0906941	0.000271125	0.000375701
3	rs3754809	79389525	NA,G	NA,A	NA,0.860119	NA,-0.0156881	NA,0.0123238	NA,0.692458	0.000270879	0.000482417
3	rs441910	79280710	T,T	C,C	0.195825,0.09127	0.0156079,0.00339763	0.0049823,0.014843	2.7614,0.0867462	0.000270658	0.000374999
3	rs117187698	79609976	NA,A	NA,G	NA,0.941468	NA,0.023565	NA,0.0182098	NA,0.708553	0.000270517	0.000486279
3	rs182605021	79052497	T,NA	G,NA	0.986084,NA	-0.02487,NA	0.0168779,NA	0.851985,NA	0.000270237	0.000505234
3	rs182813073	79025830	NA,C	NA,A	NA,0.977182	NA,-0.0363668	NA,0.0286274	NA,0.690457	0.000270044	0.000486552
3	rs411642	79280882	G,G	A,A	0.195825,0.090278	0.0156079,0.00326714	0.0049823,0.0149162	2.7614,0.0826918	0.000269994	0.000374013
3	rs369221	79252950	G,G	A,A	0.194831,0.088294	0.0156838,0.00197493	0.00499191,0.0150664	2.77498,0.0478321	0.000269882	0.000371698
3	rs35257198	79113186	C,C	T,T	0.743539,0.813492	0.00244703,0.0221504	0.00452769,0.0109743	0.229972,1.361	0.000269815	0.00047197
3	rs72923744	79001558	NA,C	NA,G	NA,0.947421	NA,0.0248788	NA,0.0191524	NA,0.712317	0.000269683	0.000492296
3	rs72921872	78992260	NA,T	NA,C	NA,0.949405	NA,0.0252479	NA,0.019504	NA,0.708869	0.000269649	0.000492624
3	rs62155659	79105513	A,A	T,T	0.744533,0.814484	0.00235899,0.0221944	0.00453346,0.0109969	0.219813,1.36085	0.000269317	0.000471775
3	rs1915772	79108594	G,G	A,A	0.740557,0.813492	0.00239247,0.0224019	0.00451065,0.0109743	0.224876,1.38488	0.000269241	0.000472168
3	rs1610260	79090215	G,G	C,C	0.77336,0.835317	0.0011477,0.0240785	0.00472259,0.0115253	0.092595,1.43543	0.000268979	0.000478192
3	rs395370	79257496	A,A	G,G	0.195825,0.09127	0.0157861,0.00224626	0.0049823,0.014843	2.81457,0.0556595	0.000268908	0.00037054
3	rs430282	79259828	T,T	C,C	0.195825,0.09127	0.0157861,0.00223889	0.0049823,0.014843	2.81457,0.0554663	0.000268889	0.000370511
3	rs2163344	79856158	G,G	A,A	0.497018,0.255952	0.0105296,-0.00306052	0.00395437,0.00979543	2.11069,0.122224	0.00026854	0.000436629
3	rs452267	79254261	C,C	T,T	0.195825,0.088294	0.0157861,0.00197493	0.0049823,0.0150664	2.81457,0.0478321	0.000268225	0.000369436
3	rs7565902	79926665	C,C	A,A	0.573559,0.525794	-0.00528609,-0.0171216	0.0039978,0.00856075	0.730289,1.342	0.000268153	0.000866261
3	rs7594788	79476831	G,G	T,T	0.769384,0.68254	0.00789655,-0.0123795	0.00469379,0.00918321	1.03385,0.750462	0.000268095	0.000496195
3	rs7607254	79476846	C,C	A,A	0.769384,0.680556	0.00789655,-0.012359	0.00469379,0.00916798	1.03385,0.750462	0.000267962	0.000496087
3	rs138581304	79026494	NA,G	NA,A	NA,0.977182	NA,-0.0361765	NA,0.0286274	NA,0.685425	0.000267941	0.000482782
3	rs72812677	79108970	A,A	T,T	0.76839,0.837302	0.000670036,0.0253552	0.00468673,0.0115817	0.0524103,1.54396	0.000267166	0.000473198
3	rs4396749	79883571	G,G	A,A	0.940358,0.797619	0.00533193,0.019273	0.00834865,0.0106395	0.28146,1.15447	0.000266377	0.000445265
3	rs148827158	79253283	NA,G	NA,T	NA,0.979167	NA,0.0380129	NA,0.0299292	NA,0.690259	0.00026633	0.000485996
3	rs6761240	79101215	C,C	T,T	0.682903,0.414683	-0.0055264,-0.00912823	0.00424878,0.0086766	0.713633,0.533465	0.000266279	0.000491895
3	rs369760	79281226	C,C	G,G	0.195825,0.090278	0.0155623,0.00350766	0.0049823,0.0149162	2.74785,0.0893296	0.000265545	0.000368292
3	rs445741	79281096	C,C	T,T	0.195825,0.090278	0.0155623,0.00350766	0.0049823,0.0149162	2.74785,0.0893296	0.000265545	0.000368292
3	rs13000084	79185415	A,A	C,C	0.947316,0.938492	0.00893411,-0.0381243	0.0088502,0.0177919	0.504811,1.49309	0.000265519	0.00045111
3	rs6730443	79476299	A,A	C,C	0.769384,0.680556	0.00732522,-0.0137	0.00469379,0.00916798	0.925867,0.869378	0.000264905	0.000488236
3	rs114075565	79337464	T,NA	C,NA	0.987078,NA	0.0309201,NA	0.0175062,NA	1.11151,NA	0.000263861	0.000479862
3	rs78687416	79235570	G,NA	C,NA	0.977137,NA	0.0281269,NA	0.0132281,NA	1.47524,NA	0.000263621	0.000454221
3	rs113877821	79567523	NA,G	NA,C	NA,0.960318	NA,0.0274452	NA,0.0218976	NA,0.677616	0.000263441	0.000475313
3	rs10173980	79276440	G,G	A,A	0.956262,0.929563	0.0101148,-0.0354591	0.00966771,0.0167057	0.529521,1.47122	0.000262892	0.000461026
3	rs115343344	78989790	NA,T	NA,C	NA,0.949405	NA,0.0247825	NA,0.019504	NA,0.690675	0.000262246	0.000479042
3	rs79662757	79445292	NA,T	NA,C	NA,0.84623	NA,0.0152237	NA,0.0118501	NA,0.70136	0.000262185	0.000482675
3	rs112678818	79850241	G,NA	A,NA	0.964215,NA	-0.0203621,NA	0.0106439,NA	1.2538,NA	0.000262016	0.000470745
3	rs7580964	79476904	T,T	C,C	0.769384,0.68254	0.00779525,-0.0124835	0.00469379,0.00918321	1.0143,0.759386	0.000261817	0.000484327
3	rs17647704	79076986	C,C	A,A	0.72167,0.795635	0.00185943,0.021154	0.00441154,0.0106009	0.17173,1.33734	0.000261615	0.000466253
3	rs138222484	79390720	NA,A	NA,G	NA,0.862103	NA,-0.0154072	NA,0.0123978	NA,0.669651	0.000261228	0.000465554
3	rs34474458	79186758	T,T	C,C	0.947316,0.938492	0.00880684,-0.0380842	0.0088502,0.0177919	0.495274,1.49064	0.000260601	0.000443056
3	rs13001435	79185904	T,T	G,G	0.947316,0.938492	0.00884908,-0.0380343	0.0088502,0.0177919	0.498432,1.4876	0.00026045	0.000442713
3	rs144303229	78961682	NA,A	NA,G	NA,0.949405	NA,0.0246565	NA,0.019504	NA,0.685784	0.0002603	0.000475472
3	rs182420081	79725731	T,NA	C,NA	0.988072,NA	-0.0252745,NA	0.0182119,NA	0.782,NA	0.000260051	0.000478873
3	rs72812678	79109115	G,G	C,C	0.741551,0.813492	0.00230466,0.0224019	0.00451629,0.0109743	0.214783,1.38488	0.000259892	0.000456802
3	rs116737272	79821643	G,NA	A,NA	0.975149,NA	0.0245421,NA	0.0127009,NA	1.27311,NA	0.000259851	0.000517681
3	rs12623960	79496192	NA,T	NA,G	NA,0.945437	NA,0.0233529	NA,0.0188207	NA,0.668216	0.000259536	0.000471226
3	rs283836	79263229	A,A	G,G	0.195825,0.09127	0.0156947,0.00267421	0.0049823,0.014843	2.78724,0.067008	0.000259503	0.000358425
3	rs283835	79263223	T,T	C,C	0.195825,0.09127	0.0156947,0.00267421	0.0049823,0.014843	2.78724,0.067008	0.000259503	0.000358425
3	rs2902017	79040825	A,A	C,C	0.49503,0.649802	0.00686513,-0.00262193	0.00395449,0.00896099	1.08324,0.113604	0.000259173	0.000456641
3	rs10496230	79904302	NA,T	NA,C	NA,0.893849	NA,0.0177291	NA,0.0138774	NA,0.695921	0.000259128	0.000480255
3	rs445664	79255629	T,T	G,G	0.195825,0.09127	0.0156947,0.00228778	0.0049823,0.014843	2.78724,0.0567502	0.000258437	0.000356799
3	rs10185341	79154516	A,A	G,G	0.643141,0.390873	-0.00663912,-0.0103544	0.00412703,0.00876055	0.967847,0.624831	0.000258367	0.000488382
3	rs383857	79257578	G,G	C,C	0.195825,0.09127	0.0156947,0.00224626	0.0049823,0.014843	2.78724,0.0556595	0.000258332	0.000356638
3	rs13008392	79186785	A,A	G,G	0.947316,0.938492	0.00872658,-0.0380842	0.0088502,0.0177919	0.489297,1.49064	0.000258272	0.000439279
3	rs117012740	79206593	NA,T	NA,C	NA,0.955357	NA,-0.0267166	NA,0.0206987	NA,0.705986	0.000258267	0.000466707
3	rs151294983	79516831	C,NA	A,NA	0.977137,NA	0.024024,NA	0.0132281,NA	1.15896,NA	0.00025823	0.000474668
3	rs6547248	79842594	C,NA	G,NA	0.930418,NA	-0.013846,NA	0.00777053,NA	1.12626,NA	0.000258178	0.000479236
3	rs12624029	79496645	NA,T	NA,C	NA,0.945437	NA,0.0232403	NA,0.0188207	NA,0.66375	0.000257765	0.00046801
3	rs35919794	79187128	T,T	A,A	0.947316,0.938492	0.00884908,-0.0379346	0.0088502,0.0177919	0.498432,1.48153	0.000257689	0.000438042
3	rs62156616	79531826	C,NA	T,NA	0.956262,NA	0.022519,NA	0.00966771,NA	1.70239,NA	0.000257224	0.00044123
3	rs10182507	79449996	NA,G	NA,A	NA,0.84623	NA,0.015024	NA,0.0118501	NA,0.688549	0.000257164	0.00047334
3	rs1344379	79178561	T,T	C,C	0.436382,0.607143	0.00745211,0.0107845	0.0039867,0.00875267	1.2105,0.661746	0.000257153	0.00046201
3	rs112834521	79182298	A,NA	G,NA	0.947316,NA	0.0142492,NA	0.0088502,NA	0.969038,NA	0.000257069	0.000480366
3	rs395023	79257357	A,A	G,G	0.194831,0.09127	0.0156838,0.00223889	0.00499191,0.014843	2.77498,0.0554663	0.0002568	0.000354407
3	rs369854	79257389	C,C	T,T	0.194831,0.09127	0.0156838,0.00219721	0.00499191,0.014843	2.77498,0.0543743	0.000256698	0.000354249
3	rs17586318	79038224	A,A	G,G	0.496024,0.671627	0.00699885,0.00237528	0.00395442,0.00910239	1.11494,0.100108	0.000256631	0.000451746
3	rs13014483	79125686	C,C	T,T	0.713718,0.83631	0.00378369,0.0187751	0.004374,0.0115534	0.41227,0.98236	0.00025635	0.000448973
3	rs78735990	79023213	NA,C	NA,T	NA,0.977182	NA,-0.0350443	NA,0.0286274	NA,0.655815	0.000255983	0.00046134
3	rs35743083	79187151	C,C	T,T	0.947316,0.938492	0.00884908,-0.0378393	0.0088502,0.0177919	0.498432,1.47574	0.000255087	0.00043364
3	rs188566288	79260892	NA,A	NA,T	NA,0.987103	NA,0.0466096	NA,0.0378862	NA,0.660346	0.000254592	0.000461564
3	rs431165	79278797	C,C	T,T	0.196819,0.104167	0.0152682,0.0073654	0.00497278,0.0139934	2.66998,0.222829	0.000254557	0.000356649
3	rs283833	79262344	A,A	G,G	0.195825,0.09127	0.0156536,0.00253232	0.0049823,0.014843	2.77498,0.0632185	0.000254484	0.000351736
3	rs392757	79259495	C,C	T,T	0.195825,0.09127	0.0156536,0.0024425	0.0049823,0.014843	2.77498,0.0608334	0.00025424	0.000351364
3	rs379736	79260811	C,C	T,T	0.195825,0.09127	0.0156536,0.00243449	0.0049823,0.014843	2.77498,0.0606213	0.000254219	0.000351331
3	rs383969	79255426	C,C	G,G	0.195825,0.09127	0.0156536,0.00238558	0.0049823,0.014843	2.77498,0.0593276	0.00025409	0.000351134
3	rs368963	79226059	T,T	A,A	0.185885,0.089286	0.0146295,0.0131067	0.00508247,0.0149906	2.3983,0.418002	0.000254082	0.000360873
3	rs140679360	79087201	NA,C	NA,T	NA,0.978175	NA,0.0350712	NA,0.0292559	NA,0.637109	0.000254044	0.000462911
3	rs149356386	79597645	NA,C	NA,T	NA,0.97619	NA,0.0338734	NA,0.0280389	NA,0.643948	0.000253991	0.00045563
3	rs370195	79257476	G,G	T,T	0.195825,0.093254	0.0156536,0.00222466	0.0049823,0.0147003	2.77498,0.0556595	0.000253866	0.000350768
3	rs393580	79256034	C,C	T,T	0.195825,0.105159	0.0156536,0.00208336	0.0049823,0.013935	2.77498,0.0549477	0.000253814	0.000350592
3	rs11691084	79187502	T,T	C,C	0.947316,0.938492	0.00893359,-0.0376895	0.0088502,0.0177919	0.504772,1.46667	0.000253482	0.000430755
3	rs12713969	79003597	A,NA	G,NA	0.989066,NA	0.0312458,NA	0.0190121,NA	0.998762,NA	0.000253449	0.000437046
3	rs1434212	79567321	G,G	A,A	0.751491,0.544643	-0.00651101,-0.00848918	0.00457516,0.00858363	0.810507,0.491248	0.000253398	0.000500126
3	rs4853440	79446814	NA,G	NA,A	NA,0.84623	NA,0.0148617	NA,0.0118501	NA,0.678209	0.000253202	0.000465974
3	rs283876	79339925	G,G	C,C	0.090457,0.030754	0.00763958,-0.0479771	0.00689298,0.0247591	0.572308,1.27858	0.000252734	0.000440437
3	rs11674703	79187381	C,C	T,T	0.947316,0.938492	0.00880684,-0.0377894	0.0088502,0.0177919	0.495274,1.47272	0.000252533	0.000429403
3	rs118012134	79119315	NA,A	NA,G	NA,0.972222	NA,-0.0308217	NA,0.0260119	NA,0.626989	0.000251959	0.000456288
3	rs77087565	79192583	C,C	T,T	0.939364,0.935516	0.0022473,-0.039885	0.00828432,0.0174041	0.104477,1.6591	0.000251852	0.000443925
3	rs145572415	79338559	T,NA	C,NA	0.988072,NA	0.0318545,NA	0.0182119,NA	1.09543,NA	0.000251691	0.000445357
3	rs113590750	78991662	NA,T	NA,C	NA,0.929563	NA,0.0204926	NA,0.0167057	NA,0.657694	0.000251365	0.00046236
3	rs17017029	79616867	G,NA	A,NA	0.908549,NA	0.0021538,NA	0.00685915,NA	0.122906,NA	0.000251064	0.000486241
3	rs283840	79265144	C,C	T,T	0.195825,0.09127	0.0156079,0.00282103	0.0049823,0.014843	2.7614,0.0709574	0.000250308	0.000346404
3	rs13014457	79187457	T,T	C,C	0.947316,0.938492	0.00876882,-0.0377395	0.0088502,0.0177919	0.492439,1.46969	0.000250129	0.000425411
3	rs79423246	79338974	NA,A	NA,T	NA,0.969246	NA,0.0297993	NA,0.0247591	NA,0.640626	0.000250021	0.000450295
3	rs138956922	78989113	NA,T	NA,C	NA,0.949405	NA,0.0239616	NA,0.019504	NA,0.659079	0.000250001	0.000456575
3	rs72923742	79001484	NA,A	NA,T	NA,0.926587	NA,0.0201006	NA,0.0163898	NA,0.657487	0.000249892	0.000459267
3	rs77495183	79450164	NA,C	NA,T	NA,0.84623	NA,0.0147209	NA,0.0118501	NA,0.6693	0.000249852	0.000459747
3	rs283841	79266460	A,A	T,T	0.195825,0.09127	0.0156079,0.00263017	0.0049823,0.014843	2.7614,0.065829	0.00024975	0.000345559
3	rs372384	79278919	G,G	A,A	0.196819,0.09127	0.0154459,0.00368591	0.00497278,0.014843	2.72221,0.0948079	0.000249596	0.000347156
3	rs13007327	79186313	A,A	G,G	0.947316,0.938492	0.0086041,-0.0378892	0.0088502,0.0177919	0.480232,1.47877	0.000249543	0.000424746
3	rs381387	79261248	C,C	T,T	0.195825,0.09127	0.0156079,0.0024834	0.0049823,0.014843	2.7614,0.0619183	0.000249348	0.000344946
3	rs407602	79275545	C,C	T,T	0.196819,0.090278	0.0154459,0.00365497	0.00497278,0.0149162	2.72221,0.0934333	0.00024932	0.000346801
3	rs283831	79235293	T,T	A,A	0.195825,0.093254	0.0156536,0.00254807	0.0049823,0.0147003	2.77498,0.0642971	0.00024925	0.000345449
3	rs377411	79259563	C,C	A,A	0.195825,0.09127	0.0156079,0.0024425	0.0049823,0.014843	2.7614,0.0608334	0.000249241	0.000344781
3	rs364811	79259630	A,A	G,G	0.195825,0.09127	0.0156079,0.0024425	0.0049823,0.014843	2.7614,0.0608334	0.000249241	0.000344781
3	rs72923738	78999413	NA,T	NA,A	NA,0.949405	NA,0.0239971	NA,0.019504	NA,0.660434	0.000249227	0.000454728
3	rs429777	79256626	G,G	A,A	0.195825,0.09127	0.0156079,0.00239343	0.0049823,0.014843	2.7614,0.059535	0.000249114	0.000344586
3	rs72822546	79925192	G,G	A,A	0.845924,0.554563	-0.0023451,0.0211158	0.00547654,0.00860072	0.174899,1.85128	0.000248941	0.000527933
3	rs11679961	79187489	C,C	A,A	0.947316,0.938492	0.00876882,-0.0376895	0.0088502,0.0177919	0.492439,1.46667	0.000248809	0.000423177
3	rs144724847	79787072	NA,C	NA,A	NA,0.953373	NA,-0.0242902	NA,0.0202746	NA,0.636587	0.000248422	0.000454138
3	rs11691141	79187588	G,G	C,C	0.947316,0.938492	0.00872658,-0.0376895	0.0088502,0.0177919	0.489297,1.46667	0.000247638	0.000421278
3	rs56163476	79176590	A,NA	C,NA	0.986084,NA	-0.0201412,NA	0.0168779,NA	0.633143,NA	0.000247626	0.000444547
3	rs76093289	79453453	NA,C	NA,T	NA,0.90873	NA,0.0179369	NA,0.014843	NA,0.644209	0.000247424	0.000457073
3	rs147476685	78987151	NA,A	NA,G	NA,0.949405	NA,0.0237795	NA,0.019504	NA,0.652158	0.000247419	0.000451837
3	rs148196284	79393333	NA,G	NA,A	NA,0.864087	NA,-0.0148965	NA,0.0124737	NA,0.633792	0.000246919	0.000440804
3	rs4853441	79447111	NA,T	NA,C	NA,0.84623	NA,0.0145896	NA,0.0118501	NA,0.661034	0.000246795	0.000454065
3	rs7607242	79476816	T,T	A,A	0.769384,0.68254	0.00763311,-0.0124835	0.00469379,0.00918321	0.983369,0.759386	0.000246553	0.000455804
3	rs77295261	79448536	NA,G	NA,A	NA,0.84623	NA,0.0145754	NA,0.0118501	NA,0.66014	0.000246467	0.000453456
3	rs4346414	79156569	A,A	T,T	0.39165,0.250992	-0.00414088,-0.00896484	0.00405055,0.00985893	0.513374,0.439871	0.000246187	0.000447377
3	rs143490295	79504755	NA,A	NA,T	NA,0.972222	NA,0.0303301	NA,0.0260119	NA,0.613306	0.000245629	0.000446567
3	rs75266638	79500237	NA,A	NA,T	NA,0.945437	NA,0.0223795	NA,0.0188207	NA,0.630036	0.000244889	0.000444626
3	rs364822	79259634	A,A	G,G	0.195825,0.09127	0.0155623,0.00249157	0.0049823,0.014843	2.74785,0.0621352	0.000244487	0.000338545
3	rs411721	79259978	G,G	C,C	0.195825,0.09127	0.0155623,0.00243449	0.0049823,0.014843	2.74785,0.0606213	0.000244339	0.000338319
3	rs55717923	79109695	A,A	C,C	0.741551,0.813492	0.00221388,0.0221504	0.00451629,0.0109743	0.20482,1.361	0.000243798	0.000428689
3	rs6547260	79925969	A,A	C,C	0.853877,0.551587	-0.00415637,0.020839	0.00559735,0.00859522	0.339374,1.81445	0.0002435	0.000538379
3	rs10174780	79788610	T,NA	A,NA	0.980119,NA	-0.0150817,NA	0.0141639,NA	0.542168,NA	0.000243231	0.000460341
3	rs11126740	79901095	G,G	A,A	0.368787,0.073413	-0.00990281,0.0204055	0.00409792,0.0163898	1.80497,0.671359	0.000243193	0.000482651
3	rs117948621	79901899	NA,A	NA,T	NA,0.883929	NA,0.0161265	NA,0.0133454	NA,0.644173	0.000242809	0.000447703
3	rs1993101	79662694	NA,A	NA,T	NA,0.878968	NA,-0.0153553	NA,0.0131059	NA,0.617362	0.000242397	0.000437707
3	rs80266227	79215774	NA,T	NA,A	NA,0.958333	NA,-0.0263209	NA,0.0213919	NA,0.660462	0.000242354	0.000438095
3	rs11693264	79273952	G,G	C,C	0.803181,0.911706	-0.01536,-0.00413814	0.00497278,0.0150664	2.69691,0.105918	0.000242017	0.000337328
3	rs62160281	79381573	A,NA	G,NA	0.882704,NA	0.0168388,NA	0.00614455,NA	2.21214,NA	0.000241574	0.000433919
3	rs147633069	78984359	NA,G	NA,A	NA,0.949405	NA,0.0233492	NA,0.019504	NA,0.635922	0.000241498	0.000440975
3	rs78588609	79189303	T,T	C,C	0.945328,0.933532	0.00115457,-0.0389175	0.00869693,0.0171606	0.0484749,1.63192	0.000241074	0.000426352
3	rs78327825	79499334	NA,T	NA,A	NA,0.944444	NA,0.0219301	NA,0.0186617	NA,0.619901	0.000240581	0.00043728
3	rs74891664	79498679	NA,A	NA,G	NA,0.945437	NA,0.0220663	NA,0.0188207	NA,0.617951	0.00024048	0.000436618
3	rs137960941	79275951	NA,T	NA,A	NA,0.888889	NA,0.0161636	NA,0.0136019	NA,0.629479	0.000240206	0.000440681
3	rs72814698	79294288	C,NA	T,NA	0.984095,NA	-0.0293204,NA	0.0158037,NA	1.19685,NA	0.000239896	0.00045169
3	rs74812747	79189133	T,T	G,G	0.940358,0.891865	0.0003712,-0.0317151	0.00834865,0.0137648	0.0156816,1.67328	0.000239819	0.000422773
3	rs10195202	79787720	T,NA	C,NA	0.980119,NA	-0.0149194,NA	0.0141639,NA	0.534338,NA	0.000239244	0.000452649
3	rs73938727	79792604	C,NA	G,NA	0.980119,NA	-0.014915,NA	0.0141639,NA	0.53413,NA	0.000239139	0.000452446
3	rs145011892	78969533	NA,G	NA,A	NA,0.950397	NA,0.0233296	NA,0.0196877	NA,0.627044	0.000238864	0.000436125
3	rs12614826	79500983	NA,T	NA,C	NA,0.945437	NA,0.0219469	NA,0.0188207	NA,0.613371	0.000238837	0.000433634
3	rs146483777	79598040	NA,G	NA,C	NA,0.97619	NA,0.0322807	NA,0.0280389	NA,0.602728	0.000238562	0.000428186
3	rs115240263	79222290	NA,A	NA,T	NA,0.956349	NA,-0.0254382	NA,0.0209218	NA,0.649686	0.000238554	0.00043045
3	rs74901422	78970747	NA,T	NA,G	NA,0.950397	NA,0.0232375	NA,0.0196877	NA,0.623643	0.000237665	0.000433924
3	rs149130460	79581193	NA,A	NA,G	NA,0.963294	NA,0.0264716	NA,0.0227328	NA,0.612191	0.000237306	0.000428308
3	rs116154328	79291314	T,NA	C,NA	0.972167,NA	-0.0104903,NA	0.0120196,NA	0.417038,NA	0.000236801	0.000483365
3	rs72923740	79000257	NA,G	NA,C	NA,0.948413	NA,0.0228266	NA,0.0193256	NA,0.624262	0.00023675	0.000431931
3	rs139060939	79609208	T,NA	C,NA	0.985089,NA	0.0183017,NA	0.0163138,NA	0.581825,NA	0.000236581	0.000406057
3	rs71424840	79188272	C,C	T,T	0.947316,0.938492	0.00868268,-0.0372991	0.0088502,0.0177919	0.48604,1.44314	0.0002365	0.000402502
3	rs114095327	79499451	NA,T	NA,C	NA,0.945437	NA,0.0217335	NA,0.0188207	NA,0.605222	0.000235949	0.00042839
3	rs114108005	79217233	NA,T	NA,C	NA,0.955357	NA,-0.0250236	NA,0.0206987	NA,0.644577	0.000235942	0.000426488
3	rs10191302	79911290	A,A	C,C	0.847913,0.607143	-0.00266717,0.0212157	0.00550577,0.00875267	0.201986,1.81377	0.000235729	0.000510719
3	rs7580312	79261439	C,C	T,T	0.195825,0.09127	0.0154755,0.0024834	0.0049823,0.014843	2.72221,0.0619183	0.000235504	0.000326695
3	rs399084	79261587	G,G	A,A	0.195825,0.09127	0.0154755,0.0024834	0.0049823,0.014843	2.72221,0.0619183	0.000235504	0.000326695
3	rs628779	79261461	G,G	A,A	0.195825,0.09127	0.0154755,0.0024834	0.0049823,0.014843	2.72221,0.0619183	0.000235504	0.000326695
3	rs399060	79261546	T,T	A,A	0.195825,0.09127	0.0154755,0.00243449	0.0049823,0.014843	2.72221,0.0606213	0.000235383	0.000326508
3	rs115587238	78972639	NA,A	NA,G	NA,0.950397	NA,0.0230533	NA,0.0196877	NA,0.616866	0.000235298	0.000429583
3	rs415375	79257739	T,T	C,C	0.195825,0.09127	0.0154755,0.00234437	0.0049823,0.014843	2.72221,0.0582399	0.000235165	0.000326173
3	rs423758	79258776	A,A	G,G	0.195825,0.09127	0.0154755,0.00234437	0.0049823,0.014843	2.72221,0.0582399	0.000235165	0.000326173
3	rs370957	79257687	G,G	T,T	0.195825,0.09127	0.0154755,0.00224626	0.0049823,0.014843	2.72221,0.0556595	0.000234937	0.000325821
3	rs1583370	79474096	T,T	A,A	0.764414,0.679563	0.00694653,-0.0140413	0.00465908,0.00916045	0.866555,0.901974	0.000234641	0.000433992
3	rs414509	79238198	C,C	T,T	0.194831,0.092262	0.0153269,0.00295351	0.00499191,0.0147711	2.66998,0.0749368	0.000233861	0.000324881
3	rs190133521	79014788	NA,C	NA,T	NA,0.973214	NA,-0.0301848	NA,0.0264757	NA,0.594745	0.000233795	0.000420022
3	rs77213776	79061211	NA,G	NA,T	NA,0.953373	NA,-0.0231651	NA,0.0202746	NA,0.596503	0.000233202	0.000421442
3	rs434637	79238167	C,C	T,T	0.194831,0.092262	0.0153269,0.00270994	0.00499191,0.0147711	2.66998,0.0683212	0.000233027	0.000323622
3	rs11885714	79375296	T,NA	A,NA	0.884692,NA	0.0171608,NA	0.00619033,NA	2.2543,NA	0.000232987	0.000417207
3	rs72812687	79116436	C,C	T,T	0.742545,0.813492	0.00212579,0.0216485	0.00452197,0.0109743	0.194988,1.31394	0.000232821	0.000407224
3	rs67705354	78999343	NA,C	NA,T	NA,0.949405	NA,0.0227623	NA,0.019504	NA,0.61406	0.000232687	0.000424432
3	rs2052951	79752958	T,NA	A,NA	0.975149,NA	-0.018611,NA	0.0127009,NA	0.84518,NA	0.000232006	0.000393755
3	rs74518830	78979079	NA,G	NA,A	NA,0.949405	NA,0.0226174	NA,0.019504	NA,0.608715	0.000231996	0.000423541
3	rs58556673	79558444	G,G	A,A	0.872763,0.744048	0.0121873,0.0127997	0.00593314,0.00979543	1.39832,0.718251	0.000231958	0.000408617
3	rs77956974	79109200	G,G	A,A	0.95328,0.99504	-0.0132921,-0.0848006	0.0093687,0.0608454	0.806978,0.786731	0.00023152	0.000399135
3	rs399331	79261652	T,T	A,A	0.195825,0.09127	0.0154298,0.00263017	0.0049823,0.014843	2.70877,0.065829	0.000231321	0.000321252
3	rs4853442	79447302	NA,A	NA,G	NA,0.84623	NA,0.0138726	NA,0.0118501	NA,0.616667	0.000231224	0.00042505
3	rs76366591	79218805	NA,T	NA,C	NA,0.955357	NA,-0.0246261	NA,0.0206987	NA,0.630507	0.000231195	0.000417935
3	rs75112076	79648463	NA,A	NA,C	NA,0.981151	NA,0.0353828	NA,0.0314332	NA,0.584503	0.000231181	0.000423
3	rs17017430	79885978	A,A	G,G	0.939364,0.804563	0.00460232,0.0195434	0.00828432,0.01078	0.237681,1.15588	0.000230936	0.000386346
3	rs56401470	79109771	G,G	A,A	0.538767,0.650794	0.00369395,0.0133766	0.00396624,0.00896686	0.453861,0.867241	0.000230898	0.000420623
3	rs17017517	79903925	NA,C	NA,T	NA,0.892857	NA,0.0161483	NA,0.0138207	NA,0.615038	0.000230854	0.000426506
3	rs115874417	79220535	NA,A	NA,G	NA,0.955357	NA,-0.0245697	NA,0.0206987	NA,0.628523	0.000230536	0.000416748
3	rs139162394	79578622	NA,C	NA,A	NA,0.963294	NA,0.0258486	NA,0.0227328	NA,0.592587	0.000230514	0.000416104
3	rs114777587	79792393	A,NA	C,NA	0.978131,NA	-0.0148461,NA	0.0135185,NA	0.565246,NA	0.000230049	0.000433975
3	rs116618110	79217709	NA,A	NA,C	NA,0.955357	NA,-0.0245041	NA,0.0206987	NA,0.626214	0.000229772	0.000415372
3	rs115748408	79217577	NA,C	NA,A	NA,0.955357	NA,-0.0244348	NA,0.0206987	NA,0.623783	0.000228972	0.00041393
3	rs477462	79273759	T,T	A,A	0.196819,0.088294	0.0152272,0.0040888	0.00497278,0.0150664	2.658,0.104525	0.000228466	0.000319311
3	rs59763261	79562768	A,A	G,G	0.872763,0.746032	0.0119114,0.0132904	0.00593314,0.00982053	1.34984,0.754606	0.000228457	0.000403019
3	rs11902153	79375534	C,NA	T,NA	0.884692,NA	0.017071,NA	0.00619033,NA	2.23499,NA	0.000228266	0.000408766
3	rs74489121	79061945	NA,G	NA,C	NA,0.953373	NA,-0.0227392	NA,0.0202746	NA,0.581614	0.000228127	0.000412303
3	rs76823213	79921169	NA,A	NA,G	NA,0.909722	NA,0.0171895	NA,0.0149162	NA,0.603532	0.00022791	0.000425301
3	rs112387223	79855590	C,NA	T,NA	0.964215,NA	-0.0191272,NA	0.0106439,NA	1.14066,NA	0.000227614	0.000406856
3	rs115317185	79217719	NA,C	NA,T	NA,0.955357	NA,-0.0242703	NA,0.0206987	NA,0.618025	0.000227092	0.000410544
3	rs384056	79259191	A,A	T,T	0.195825,0.09127	0.0153887,0.00254065	0.0049823,0.014843	2.6967,0.0634403	0.00022708	0.000315603
3	rs147311588	79219147	NA,A	NA,G	NA,0.955357	NA,-0.0242561	NA,0.0206987	NA,0.61753	0.000226932	0.000410254
3	rs374774	79259077	C,C	T,T	0.195825,0.09127	0.0153887,0.0024425	0.0049823,0.014843	2.6967,0.0608334	0.000226842	0.000315236
3	rs405288	79258551	A,A	G,G	0.195825,0.09127	0.0153887,0.00239343	0.0049823,0.014843	2.6967,0.059535	0.000226726	0.000315058
3	rs372679	79258144	G,G	T,T	0.195825,0.092262	0.0153887,0.00228418	0.0049823,0.0147711	2.6967,0.056948	0.000226539	0.000314741
3	rs76951781	79198890	G,G	A,A	0.976143,0.9375	0.00608074,-0.0393561	0.0129561,0.0176595	0.194614,1.58771	0.000226436	0.00039855
3	rs377019291	79567915	NA,C	NA,G	NA,0.965278	NA,0.0258767	NA,0.0233493	NA,0.572259	0.000226042	0.000407439
3	rs379210	79293534	C,C	T,T	0.183897,0.090278	0.0144319,0.00837256	0.00510364,0.0149162	2.32908,0.240643	0.000226041	0.00032064
3	rs75187338	79905988	T,NA	C,NA	0.974155,NA	-0.0188256,NA	0.0124606,NA	0.883272,NA	0.00022497	0.0004236
3	rs62157266	79116634	T,T	C,C	0.742545,0.813492	0.00214973,0.0213985	0.00452197,0.0109743	0.197566,1.2908	0.00022488	0.000393424
3	rs74426168	78946640	NA,A	NA,G	NA,0.949405	NA,0.0220213	NA,0.019504	NA,0.586921	0.000224749	0.000410246
3	rs77926175	79107849	T,T	C,C	0.955268,0.996032	-0.0131172,-0.0998713	0.00956466,0.0679934	0.768929,0.848088	0.000224708	0.000394215
3	rs79344099	79215985	NA,C	NA,T	NA,0.955357	NA,-0.0240443	NA,0.0206987	NA,0.610152	0.000224557	0.000405976
3	rs116576437	79219776	NA,T	NA,G	NA,0.955357	NA,-0.0240327	NA,0.0206987	NA,0.609748	0.000224428	0.000405743
3	rs138556793	79894430	T,NA	C,NA	0.984095,NA	0.0232724,NA	0.0158037,NA	0.851205,NA	0.000224301	0.00040481
3	rs112617287	79319278	A,NA	G,NA	0.919483,NA	-0.0103975,NA	0.00726648,NA	0.816838,NA	0.000224142	0.000384313
3	rs6759387	79891085	A,A	T,T	0.510934,0.252976	0.00643763,-0.0187468	0.00395525,0.00983323	0.984615,1.24727	0.0002236	0.000394529
3	rs79977066	79726894	NA,A	NA,G	NA,0.901786	NA,-0.0154898	NA,0.0143636	NA,0.551522	0.000223406	0.000403918
3	rs565716	79257948	C,C	T,T	0.195825,0.09127	0.0153431,0.0027812	0.0049823,0.014843	2.68332,0.0698833	0.000223335	0.000310781
3	rs111517433	79743358	A,NA	T,NA	0.982107,NA	0.0138336,NA	0.014915,NA	0.451402,NA	0.000222922	0.000404458
3	rs1915752	79125007	G,G	T,T	0.71173,0.83631	0.0035467,0.0181954	0.00436498,0.0115534	0.380401,0.938245	0.000222782	0.000391727
3	rs2077819	79154078	A,A	G,G	0.384692,0.228175	-0.00406397,-0.0077049	0.00406384,0.0101861	0.498536,0.347363	0.000222446	0.000406126
3	rs11904585	79368511	C,NA	A,NA	0.883698,NA	0.0169721,NA	0.00616728,NA	2.22739,NA	0.000222088	0.000396208
3	rs1434215	79558650	C,C	T,T	0.873757,0.74504	0.0120908,0.0124771	0.00595306,0.00980793	1.37415,0.691818	0.000221927	0.00039255
3	rs144667242	79219448	NA,A	NA,C	NA,0.955357	NA,-0.0237996	NA,0.0206987	NA,0.601672	0.00022187	0.000401134
3	rs117338423	79443887	NA,A	NA,G	NA,0.845238	NA,0.0133536	NA,0.011819	NA,0.587464	0.00022166	0.000407227
3	rs73940503	79559524	G,G	A,A	0.873757,0.707341	0.0113051,0.0136335	0.00595306,0.00939524	1.23989,0.833422	0.000221485	0.000393336
3	rs80306400	79223783	G,NA	A,NA	0.94831,NA	-0.0122774,NA	0.00893021,NA	0.771634,NA	0.000221222	0.000400235
3	rs12463444	79396632	NA,A	NA,G	NA,0.863095	NA,-0.0134379	NA,0.0124355	NA,0.55304	0.000220901	0.00039449
3	rs72820641	79683843	A,NA	G,NA	0.954274,NA	-0.0145871,NA	0.00946506,NA	0.909105,NA	0.000220465	0.00041958
3	rs72820695	79822252	T,NA	G,NA	0.920477,NA	-0.00495838,NA	0.0073078,NA	0.303249,NA	0.000220167	0.000442914
3	rs189608258	79006390	NA,A	NA,C	NA,0.948413	NA,0.0214544	NA,0.0193256	NA,0.573599	0.000219939	0.000401132
3	rs79361421	79839236	NA,C	NA,T	NA,0.906746	NA,0.0159228	NA,0.0147003	NA,0.554805	0.000219574	0.000397901
3	rs140489538	79513761	NA,T	NA,A	NA,0.944444	NA,-0.0200476	NA,0.0186617	NA,0.548669	0.000219545	0.000398403
3	rs1434214	79559022	T,T	G,G	0.873757,0.74504	0.0119061,0.0128347	0.00595306,0.00980793	1.34198,0.71972	0.000219261	0.000388051
3	rs77338383	79747844	NA,G	NA,A	NA,0.943452	NA,-0.0204133	NA,0.018507	NA,0.568596	0.000219244	0.000397085
3	rs77909497	79220876	NA,C	NA,T	NA,0.955357	NA,-0.0235468	NA,0.0206987	NA,0.592965	0.000219158	0.000396249
3	rs74798057	79366818	NA,C	NA,T	NA,0.791667	NA,-0.0111083	NA,0.0105257	NA,0.535711	0.000218801	0.000391391
3	rs150685336	79492233	A,NA	C,NA	0.977137,NA	0.0267118,NA	0.0132281,NA	1.36198,NA	0.000218512	0.000378348
3	rs114125326	79006903	C,NA	T,NA	0.913519,NA	0.00601767,NA	0.00703429,NA	0.406396,NA	0.000218084	0.000387948
3	rs140712507	79646066	T,NA	C,NA	0.988072,NA	-0.0305392,NA	0.0182119,NA	1.02889,NA	0.000217636	0.000409189
3	rs79536233	79236884	NA,G	NA,C	NA,0.986111	NA,0.0394285	NA,0.0365264	NA,0.552245	0.000217526	0.00039443
3	rs35877060	79316097	NA,A	NA,G	NA,0.979167	NA,-0.0316345	NA,0.0299292	NA,0.536821	0.000217429	0.000395774
3	rs78247623	79530208	A,NA	G,NA	0.976143,NA	-0.00931892,NA	0.0129561,NA	0.326079,NA	0.000217336	0.000401336
3	rs140376089	79220171	NA,A	NA,G	NA,0.955357	NA,-0.0233148	NA,0.0206987	NA,0.585024	0.000216726	0.000391867
3	rs79862177	79445642	NA,T	NA,A	NA,0.84623	NA,0.0131103	NA,0.0118501	NA,0.570931	0.000216535	0.000397825
3	rs77040107	79749669	NA,G	NA,C	NA,0.943452	NA,-0.0201724	NA,0.018507	NA,0.559533	0.000216421	0.000391982
3	rs185952481	79219575	NA,G	NA,T	NA,0.955357	NA,-0.0232735	NA,0.0206987	NA,0.583616	0.000216299	0.000391097
3	rs59484380	79879980	A,A	G,G	0.905567,0.566468	0.0159669,0.000853881	0.00676109,0.00862591	1.73999,0.0356715	0.000216257	0.000394337
3	rs364448	79258234	G,G	A,A	0.194831,0.089286	0.0154184,0.00231814	0.00499191,0.0149906	2.6967,0.056948	0.000216097	0.000301437
3	rs78918815	79744996	NA,G	NA,A	NA,0.94246	NA,-0.019965	NA,0.0183564	NA,0.5579	0.000215403	0.000390374
3	rs140350852	79006128	NA,A	NA,G	NA,0.972222	NA,-0.0265256	NA,0.0260119	NA,0.511664	0.000215221	0.000387757
3	rs283898	79328687	G,G	A,A	0.091451,0.029762	0.00742148,-0.0470716	0.00685916,0.0251555	0.55399,1.21244	0.000214251	0.000374607
3	rs150242265	79196263	A,A	T,T	0.976143,0.9375	0.00591374,-0.0389137	0.0129561,0.0176595	0.188377,1.55979	0.000214125	0.000377008
3	rs116705621	79220270	NA,C	NA,A	NA,0.955357	NA,-0.0230534	NA,0.0206987	NA,0.576126	0.000214047	0.00038704
3	rs72923746	79005225	NA,G	NA,A	NA,0.948413	NA,0.0208931	NA,0.0193256	NA,0.553386	0.000213698	0.000389699
3	rs4146914	79745572	NA,T	NA,C	NA,0.943452	NA,-0.0199227	NA,0.018507	NA,0.550204	0.00021357	0.000386827
3	rs117844571	79813207	A,NA	G,NA	0.985089,NA	0.0179724,NA	0.0163138,NA	0.567664,NA	0.000213551	0.000406288
3	rs144107556	78955135	NA,T	NA,A	NA,0.949405	NA,0.0210061	NA,0.019504	NA,0.550563	0.000213348	0.000389331
3	rs143806371	78950984	NA,C	NA,T	NA,0.949405	NA,0.0210061	NA,0.019504	NA,0.550563	0.000213348	0.000389331
3	rs138573975	78950826	NA,T	NA,C	NA,0.949405	NA,0.0210061	NA,0.019504	NA,0.550563	0.000213348	0.000389331
3	rs9798191	79131116	C,C	A,A	0.709742,0.821429	0.00426719,0.0160497	0.00435609,0.0111612	0.48507,0.822643	0.000213084	0.000374936
3	rs10200759	79164282	A,A	G,G	0.515905,0.259921	-0.00616439,-0.0082553	0.0039563,0.00974638	0.923705,0.401222	0.000213032	0.00037876
3	rs10496221	79563519	C,C	T,T	0.871769,0.708333	0.0115497,0.0131073	0.00591347,0.00940461	1.29409,0.786732	0.000212892	0.000375683
3	rs117116016	79556408	NA,T	NA,C	NA,0.968254	NA,-0.0253096	NA,0.0243817	NA,0.523975	0.000212383	0.000385195
3	rs114039565	79452672	C,NA	T,NA	0.970179,NA	0.00543418,NA	0.0116239,NA	0.193724,NA	0.000212011	0.000396533
3	rs138719931	79220897	NA,C	NA,T	NA,0.955357	NA,-0.0228293	NA,0.0206987	NA,0.568544	0.000211801	0.000382995
3	rs143955449	79443097	NA,G	NA,A	NA,0.84623	NA,0.0128321	NA,0.0118501	NA,0.554602	0.000211614	0.000388681
3	rs138121258	79221933	NA,T	NA,C	NA,0.992063	NA,-0.0487499	NA,0.0481747	NA,0.50645	0.000211467	0.000380896
3	rs189518059	78952680	NA,T	NA,G	NA,0.949405	NA,0.0208248	NA,0.019504	NA,0.544171	0.00021143	0.000385812
3	rs982669	79060488	NA,G	NA,A	NA,0.953373	NA,-0.0211667	NA,0.0202746	NA,0.527995	0.000211075	0.000381595
3	rs183282943	79830678	G,NA	C,NA	0.983101,NA	0.0142832,NA	0.0153396,NA	0.453721,NA	0.000210806	0.000386479
3	rs74482545	79505706	NA,A	NA,G	NA,0.946429	NA,0.0197662	NA,0.0189842	NA,0.526096	0.000210609	0.000382469
3	rs116637422	79321788	A,A	G,G	0.946322,0.983135	-0.0191964,0.0479794	0.00877248,0.0331973	1.54285,0.828628	0.00021055	0.000371594
3	rs190344391	78951181	NA,G	NA,C	NA,0.949405	NA,0.0206858	NA,0.019504	NA,0.539292	0.000209983	0.000383157
3	rs116908966	79588552	NA,G	NA,A	NA,0.962302	NA,0.023303	NA,0.0224433	NA,0.524145	0.000209927	0.000378526
3	rs149660150	79282216	NA,C	NA,T	NA,0.886905	NA,0.0142023	NA,0.0134972	NA,0.533595	0.00020974	0.00038434
3	rs146963331	79223172	NA,T	NA,C	NA,0.985119	NA,-0.0368809	NA,0.0353055	NA,0.528417	0.00020872	0.000376893
3	rs56271358	79385033	C,NA	T,NA	0.883698,NA	0.0165213,NA	0.00616728,NA	2.1315,NA	0.000208292	0.00037472
3	rs55727845	79348375	A,NA	G,NA	0.927435,NA	0.0161113,NA	0.00762141,NA	1.46194,NA	0.000208172	0.000404587
3	rs10194054	79917755	G,G	C,C	0.849901,0.55754	-0.00198911,0.0204033	0.00553562,0.00860653	0.14306,1.75066	0.00020803	0.000441008
3	rs117775019	79563894	NA,C	NA,T	NA,0.959325	NA,0.0222087	NA,0.0216401	NA,0.516039	0.000207726	0.000376024
3	rs34746973	79441943	NA,T	NA,G	NA,0.858135	NA,0.0129752	NA,0.0122515	NA,0.538252	0.000207681	0.000380557
3	rs117567119	79062742	NA,A	NA,C	NA,0.953373	NA,-0.020801	NA,0.0202746	NA,0.515829	0.000207462	0.000375089
3	rs7574496	79916275	G,G	C,C	0.849901,0.551587	-0.00204816,0.0203764	0.00553562,0.00859522	0.147895,1.75066	0.00020745	0.000440856
3	rs77721643	79384509	NA,C	NA,A	NA,0.97619	NA,-0.0274371	NA,0.0280389	NA,0.484381	0.000207439	0.000374505
3	rs115901411	79299547	T,NA	C,NA	0.974155,NA	0.00702901,NA	0.0124606,NA	0.242083,NA	0.000206896	0.00040008
3	rs895758	79248747	G,G	A,A	0.194831,0.09127	0.0150663,0.00175024	0.00499191,0.014843	2.5946,0.0428077	0.000206868	0.000288578
3	rs73938749	79869571	A,A	C,C	0.903579,0.631944	0.0157561,-0.00127804	0.00669838,0.00886353	1.72906,0.052885	0.000206588	0.000376552
3	rs58921527	79531201	NA,A	NA,G	NA,0.925595	NA,-0.017008	NA,0.0162889	NA,0.528096	0.000206407	0.000374394
3	rs283883	79342823	A,A	C,C	0.043738,0.030754	0.0105997,-0.0500272	0.00966767,0.0247591	0.563995,1.36325	0.000206272	0.000366642
3	rs76035479	79270569	NA,T	NA,C	NA,0.890873	NA,0.0142095	NA,0.0137097	NA,0.52289	0.000206052	0.000377154
3	rs143810178	79869035	NA,C	NA,T	NA,0.97123	NA,-0.0261334	NA,0.0255725	NA,0.513127	0.000205529	0.000374738
3	rs72820679	79762980	C,NA	G,NA	0.960239,NA	-0.017789,NA	0.0101186,NA	1.10382,NA	0.000205258	0.000384057
3	rs17016899	79563718	A,A	G,G	0.872763,0.746032	0.0118686,0.0125013	0.00593314,0.00982053	1.34239,0.69245	0.000205197	0.000362486
3	rs78072288	79752683	NA,C	NA,T	NA,0.943452	NA,-0.0191356	NA,0.018507	NA,0.521215	0.000205051	0.000371427
3	rs62640882	79313990	T,NA	C,NA	0.956262,NA	-0.0138359,NA	0.00966771,NA	0.81705,NA	0.000204843	0.000370308
3	rs283888	79347076	G,G	T,T	0.559642,0.681548	-0.00669821,0.0175139	0.00398274,0.00917557	1.03336,1.24954	0.000204695	0.000339697
3	rs369922327	79335081	NA,C	NA,A	NA,0.969246	NA,0.0248689	NA,0.0247591	NA,0.501455	0.000203892	0.000367684
3	rs79635436	79761222	NA,A	NA,G	NA,0.943452	NA,-0.0189615	NA,0.018507	NA,0.514888	0.000203259	0.000368188
3	rs75112743	79922443	A,NA	G,NA	0.89662,NA	-0.0116796,NA	0.00649407,NA	1.14208,NA	0.00020319	0.000458209
3	rs28769108	79201759	A,A	G,G	0.976143,0.892857	0.00517012,-0.0306989	0.0129561,0.0138207	0.16124,1.57945	0.000203116	0.000358125
3	rs76086889	79300381	NA,G	NA,C	NA,0.907738	NA,0.0146746	NA,0.0147711	NA,0.494198	0.000202771	0.000367047
3	rs74476436	79558977	NA,C	NA,T	NA,0.959325	NA,0.0216383	NA,0.0216401	NA,0.498462	0.000202654	0.000366867
3	rs62141411	79710518	T,NA	C,NA	0.987078,NA	-0.0172481,NA	0.0175062,NA	0.488789,NA	0.000202562	0.000371583
3	rs12463400	79882686	A,A	G,G	0.940358,0.799603	0.00473177,0.0181741	0.00834865,0.0106787	0.243463,1.05171	0.000202454	0.000340007
3	rs28847391	79201741	T,T	G,G	0.976143,0.892857	0.00522396,-0.0306534	0.0129561,0.0138207	0.163171,1.57578	0.000202064	0.000356288
3	rs74356766	79085801	A,A	T,T	0.926441,0.926587	-0.0151941,-0.00308718	0.0075738,0.0163898	1.34832,0.0702773	0.000202002	0.000356887
3	rs79670359	79763212	NA,T	NA,G	NA,0.943452	NA,-0.0187958	NA,0.018507	NA,0.508893	0.000201583	0.000365158
3	rs62141415	79717165	T,NA	A,NA	0.987078,NA	-0.0171641,NA	0.0175062,NA	0.485642,NA	0.000201287	0.00036923
3	rs191041600	79036388	NA,A	NA,G	NA,0.989087	NA,0.0407416	NA,0.0411453	NA,0.492034	0.000201268	0.000364261
3	rs17765869	79852500	G,NA	A,NA	0.930418,NA	-0.0124499,NA	0.00777053,NA	0.962127,NA	0.000200775	0.000371705
3	rs7583314	79311773	T,T	C,C	0.470179,0.469246	0.0127952,0.00365492	0.00396135,0.00856557	2.90734,0.174186	0.00020064	0.000343217
3	rs59227333	79284644	NA,G	NA,A	NA,0.886905	NA,0.0135461	NA,0.0134972	NA,0.500921	0.000200401	0.000367061
3	rs7563106	79862513	A,A	G,G	0.903579,0.632937	0.0156586,-0.00123146	0.00669838,0.00886855	1.7121,0.0508232	0.000200315	0.000365147
3	rs10176128	79827671	NA,G	NA,T	NA,0.982143	NA,-0.0312321	NA,0.0322783	NA,0.477231	0.000200249	0.00036302
3	rs115598684	79665831	G,NA	A,NA	0.986084,NA	-0.0242852,NA	0.0168779,NA	0.823374,NA	0.000199937	0.000360795
3	rs283869	79337138	C,C	A,A	0.091451,0.030754	0.00733989,-0.0455002	0.00685916,0.0247591	0.545794,1.17977	0.000199675	0.000349413
3	rs2117726	79402584	NA,C	NA,T	NA,0.871032	NA,-0.0125227	NA,0.012754	NA,0.486561	0.000199563	0.000357148
3	rs77529090	79730083	NA,T	NA,C	NA,0.943452	NA,-0.0185883	NA,0.018507	NA,0.501429	0.000199525	0.000361439
3	rs77926636	79199123	T,T	C,C	0.975149,0.892857	0.00490281,-0.0303705	0.0127009,0.0138207	0.155225,1.55304	0.00019945	0.000351923
3	rs79691592	79813211	NA,G	NA,A	NA,0.965278	NA,0.0234711	NA,0.0233493	NA,0.501976	0.000199049	0.000362577
3	rs2117305	79401892	NA,C	NA,T	NA,0.871032	NA,-0.0124779	NA,0.012754	NA,0.484261	0.000198928	0.000356029
3	rs79854578	79560670	A,A	T,T	0.873757,0.74504	0.0115794,0.0127982	0.00595306,0.00980793	1.28599,0.716849	0.000198773	0.000352092
3	rs143920037	79442583	NA,C	NA,T	NA,0.84623	NA,0.0120372	NA,0.0118501	NA,0.509016	0.000198723	0.000364725
3	rs77285775	79199619	G,G	A,A	0.976143,0.9375	0.00567283,-0.0383024	0.0129561,0.0176595	0.179473,1.52162	0.000198395	0.000349472
3	rs4432481	79226572	A,A	G,G	0.479125,0.480159	0.0120574,-0.00108062	0.00395775,0.00855609	2.63547,0.0460007	0.000197988	0.000281413
3	rs78355411	79760465	NA,G	NA,A	NA,0.943452	NA,-0.0184238	NA,0.018507	NA,0.495543	0.000197925	0.000358547
3	rs283870	79337182	T,T	A,A	0.091451,0.030754	0.00729546,-0.0454536	0.00685916,0.0247591	0.541353,1.17795	0.000197616	0.000345862
3	rs79824338	79730624	NA,A	NA,T	NA,0.943452	NA,-0.0183829	NA,0.018507	NA,0.494081	0.000197531	0.000357834
3	rs140579895	79801604	NA,T	NA,C	NA,0.982143	NA,0.0315428	NA,0.0322783	NA,0.483514	0.000197372	0.000356884
3	rs1915773	79164626	T,T	A,A	0.514911,0.259921	-0.00593247,-0.00835935	0.00395606,0.00974638	0.873802,0.407751	0.000197048	0.00035153
3	rs17017258	79785810	NA,G	NA,A	NA,0.784722	NA,-0.0100459	NA,0.0104003	NA,0.476147	0.000196955	0.000359547
3	rs73938202	79559445	T,T	G,G	0.873757,0.74504	0.0116315,0.0125893	0.00595306,0.00980793	1.29486,0.700517	0.000196805	0.000348542
3	rs114319198	78986355	A,NA	T,NA	0.913519,NA	0.00558979,NA	0.00703429,NA	0.369757,NA	0.00019676	0.000353558
3	rs75973030	79729040	NA,C	NA,T	NA,0.943452	NA,-0.0183019	NA,0.018507	NA,0.491197	0.000196757	0.000356435
3	rs77674350	79642229	NA,A	NA,G	NA,0.910714	NA,0.0145786	NA,0.0149907	NA,0.480439	0.000196395	0.000356346
3	rs1368964	79569237	T,T	A,A	0.698807,0.62996	0.00402708,-0.0196206	0.00430962,0.00885365	0.455836,1.57375	0.000196324	0.00035607
3	rs72913235	79325315	NA,C	NA,T	NA,0.967262	NA,-0.0227268	NA,0.0240217	NA,0.463314	0.000196088	0.000355178
3	rs141520924	79276002	NA,G	NA,A	NA,0.888889	NA,0.0133575	NA,0.0136019	NA,0.486669	0.000195951	0.000358808
3	rs73940127	79357459	G,NA	A,NA	0.934394,NA	0.0157713,NA	0.00798549,NA	1.31633,NA	0.000195584	0.000373817
3	rs1367397	79747506	NA,G	NA,A	NA,0.943452	NA,-0.0181756	NA,0.018507	NA,0.48671	0.000195562	0.000354275
3	rs77390566	79447463	NA,T	NA,C	NA,0.949405	NA,0.0186931	NA,0.019504	NA,0.47128	0.00019553	0.000355345
3	rs1915774	79164569	T,T	C,C	0.515905,0.259921	-0.00597825,-0.00830421	0.0039563,0.00974638	0.883489,0.404286	0.00019534	0.000347405
3	rs17017398	79871089	A,A	G,G	0.906561,0.565476	0.0161424,0.000190615	0.00679323,0.00862361	1.75722,0.00772707	0.000195109	0.000361178
3	rs112735014	79728232	C,NA	T,NA	0.983101,NA	0.0130794,NA	0.0153396,NA	0.404667,NA	0.000194974	0.000354963
3	rs12613286	79157277	G,G	A,A	0.385686,0.228175	-0.00374073,-0.00780471	0.00406188,0.0101861	0.447229,0.353055	0.000194446	0.000353942
3	rs67162799	79159739	C,C	A,A	0.512922,0.25496	-0.00551843,-0.00995838	0.00395562,0.00980793	0.787839,0.508717	0.000194307	0.000346234
3	rs113567005	79567762	NA,A	NA,G	NA,0.970238	NA,0.0244402	NA,0.0251555	NA,0.479822	0.000194165	0.00035168
3	rs9309540	79160379	G,G	A,A	0.512922,0.25496	-0.00547298,-0.0101595	0.00395562,0.00980793	0.778632,0.52248	0.000193916	0.000345499
3	rs12467760	79400146	NA,A	NA,G	NA,0.871032	NA,-0.012103	NA,0.012754	NA,0.465163	0.000193773	0.00034695
3	rs145660430	78987900	A,NA	C,NA	0.913519,NA	0.00550305,NA	0.00703429,NA	0.362483,NA	0.000193652	0.000348005
3	rs1608234	79303418	C,C	T,T	0.617296,0.578373	0.0140989,-0.00736951	0.00406782,0.00865635	3.27708,0.403865	0.000193617	0.000317237
3	rs78082018	79240548	NA,G	NA,A	NA,0.887897	NA,0.0132153	NA,0.0135492	NA,0.482298	0.000193591	0.000355232
3	rs118167096	79263689	NA,T	NA,A	NA,0.956349	NA,0.019874	NA,0.0209218	NA,0.46578	0.000193338	0.000351098
3	rs9309538	79160167	G,G	C,C	0.512922,0.25496	-0.00547298,-0.0101104	0.00395562,0.00980793	0.778632,0.51911	0.000193016	0.00034391
3	rs9309539	79160353	T,T	C,C	0.512922,0.25496	-0.00547298,-0.0101104	0.00395562,0.00980793	0.778632,0.51911	0.000193016	0.00034391
3	rs75408132	79144523	NA,T	NA,C	NA,0.977182	NA,-0.0270076	NA,0.0286274	NA,0.461594	0.00019298	0.000350222
3	rs113602890	79331422	T,NA	C,NA	0.986084,NA	0.0331869,NA	0.0168779,NA	1.30747,NA	0.000192812	0.000328189
3	rs7559637	79037283	C,C	T,T	0.793241,0.910714	0.00604643,0.0319668	0.00488208,0.0149907	0.666486,1.48188	0.00019247	0.000341729
3	rs75231118	79524571	NA,A	NA,C	NA,0.965278	NA,0.0220261	NA,0.0233493	NA,0.461539	0.000192167	0.000351045
3	rs79265639	79801654	T,NA	C,NA	0.979125,NA	-0.0155047,NA	0.0138296,NA	0.581308,NA	0.000192087	0.000354258
3	rs147616509	78987552	A,NA	G,NA	0.913519,NA	0.00545741,NA	0.00703429,NA	0.358675,NA	0.000192047	0.000345138
3	rs7559664	79037360	C,C	T,T	0.792247,0.910714	0.00607805,0.0319155	0.00487344,0.0149907	0.672984,1.47818	0.000192004	0.000341231
3	rs79159313	79441950	NA,G	NA,A	NA,0.857143	NA,0.0118545	NA,0.0122159	NA,0.479072	0.000191724	0.000350855
3	rs77904106	79059535	NA,G	NA,C	NA,0.949405	NA,0.0186443	NA,0.019504	NA,0.469659	0.000191588	0.000345103
3	rs74768849	79319084	T,T	C,C	0.94831,0.980159	-0.0197446,0.0407607	0.00893021,0.0306528	1.56805,0.736131	0.000191393	0.000342402
3	rs116887124	79752985	NA,G	NA,A	NA,0.943452	NA,-0.0177126	NA,0.018507	NA,0.470403	0.000191314	0.000346597
3	rs12620712	79128705	NA,A	NA,G	NA,0.954365	NA,0.0188704	NA,0.0204832	NA,0.447437	0.000191117	0.000345667
3	rs12619683	79157404	T,T	G,G	0.385686,0.228175	-0.00369546,-0.00785461	0.00406188,0.0101861	0.440173,0.355913	0.000190954	0.00034755
3	rs76319829	79243352	NA,A	NA,G	NA,0.987103	NA,0.0354242	NA,0.0378862	NA,0.456204	0.000190913	0.000346157
3	rs7598432	79037108	T,T	C,C	0.793241,0.911706	0.00599932,0.0321284	0.00488208,0.0150664	0.659299,1.48188	0.000190809	0.000339322
3	rs7609379	79311485	C,C	A,A	0.472167,0.435516	0.0126565,0.00250746	0.00396044,0.00862135	2.85551,0.112849	0.000190315	0.000323569
3	rs66831683	79159711	G,G	A,A	0.512922,0.25496	-0.00547298,-0.00995838	0.00395562,0.00980793	0.778632,0.508717	0.00019028	0.00033908
3	rs117393359	79921879	NA,G	NA,A	NA,0.978175	NA,-0.0258831	NA,0.0292559	NA,0.424452	0.000190127	0.000344355
3	rs71424874	79557577	C,NA	G,NA	0.950298,NA	0.0164264,NA	0.00909753,NA	1.14885,NA	0.000190059	0.00033415
3	rs72814654	79222618	T,T	C,C	0.925447,0.927579	-0.0109532,-0.0196425	0.00752717,0.0164929	0.836754,0.631403	0.000189949	0.000353049
3	rs79839199	79753823	NA,G	NA,A	NA,0.943452	NA,-0.0175488	NA,0.018507	NA,0.464687	0.000189861	0.000343969
3	rs111847801	79264449	C,NA	T,NA	0.979125,NA	0.0121294,NA	0.0138296,NA	0.4197,NA	0.000189748	0.000337269
3	rs118023388	79780399	NA,G	NA,A	NA,0.96627	NA,0.0224717	NA,0.023678	NA,0.465222	0.000189746	0.000344509
3	rs76621574	79041173	G,NA	A,NA	0.987078,NA	-0.0217619,NA	0.0175062,NA	0.669931,NA	0.000189703	0.000351115
3	rs140644581	79439763	NA,A	NA,T	NA,0.854167	NA,0.0116936	NA,0.0121117	NA,0.475857	0.000189572	0.000347697
3	rs78958087	79645092	NA,T	NA,C	NA,0.97123	NA,0.0240458	NA,0.0255725	NA,0.459589	0.000189136	0.000343463
3	rs2902073	79622414	T,T	C,C	0.574553,0.5	-0.00022977,-0.0167779	0.003999,0.00854935	0.0203691,1.30358	0.000189118	0.00034125
3	rs143010476	79274833	NA,A	NA,G	NA,0.967262	NA,0.0223205	NA,0.0240217	NA,0.452477	0.000189089	0.000344458
3	rs10170906	79160874	C,C	T,T	0.512922,0.25496	-0.00542753,-0.0101104	0.00395562,0.00980793	0.769473,0.51911	0.00018904	0.000336846
3	rs10171522	79612064	C,C	A,A	0.600398,0.697421	-4.63944e-05,-0.0189892	0.00403651,0.00930543	0.00400104,1.38421	0.000188603	0.000348059
3	rs146445351	79441957	NA,T	NA,A	NA,0.858135	NA,0.0116617	NA,0.0122515	NA,0.467032	0.000188573	0.000345199
3	rs9309541	79160481	G,G	A,A	0.512922,0.25496	-0.00547298,-0.00986026	0.00395562,0.00980793	0.778632,0.502055	0.000188558	0.000336039
3	rs6717351	79814143	A,NA	G,NA	0.930418,NA	-0.0131041,NA	0.00777053,NA	1.03753,NA	0.000188515	0.000349924
3	rs78677982	79878922	A,A	T,T	0.905567,0.633929	0.0154601,-0.0021127	0.00676109,0.00887361	1.65331,0.090544	0.000188447	0.000341777
3	rs2861680	79152922	A,A	G,G	0.384692,0.228175	-0.00369724,-0.00784373	0.00406384,0.0101861	0.440173,0.355289	0.000188154	0.000343285
3	rs12474527	79441927	NA,A	NA,G	NA,0.85119	NA,0.011415	NA,0.0120109	NA,0.466081	0.000188062	0.000344804
3	rs139895373	79219792	NA,A	NA,G	NA,0.955357	NA,-0.0201175	NA,0.0206987	NA,0.480053	0.000188043	0.000340189
3	rs55826810	79800310	T,NA	C,NA	0.978131,NA	-0.0144395,NA	0.0135185,NA	0.544452,NA	0.000188007	0.00034599
3	rs205549	79327222	C,C	T,T	0.048708,0.030754	0.00923021,-0.0493045	0.00918507,0.0247591	0.501775,1.3331	0.000187852	0.000332576
3	rs79921589	79852611	NA,G	NA,T	NA,0.982143	NA,-0.0288837	NA,0.0322783	NA,0.430771	0.000187831	0.000340537
3	rs142482843	79724084	NA,C	NA,T	NA,0.96131	NA,-0.0208738	NA,0.0221651	NA,0.460518	0.000187823	0.000341838
3	rs10205218	79151462	A,NA	T,NA	0.117296,NA	-0.00176311,NA	0.00614455,NA	0.11117,NA	0.000187645	0.000352793
3	rs10205505	79160665	T,T	G,G	0.512922,0.253968	-0.00538207,-0.0102707	0.00395562,0.00982053	0.76036,0.529244	0.000187634	0.000334455
3	rs76748575	79728348	NA,G	NA,A	NA,0.943452	NA,-0.0172883	NA,0.018507	NA,0.45565	0.000187599	0.000339881
3	rs11679935	79037791	A,A	T,T	0.792247,0.910714	0.00612508,0.0317559	0.00487344,0.0149907	0.680236,1.46669	0.000187552	0.000333111
3	rs144478624	79651023	NA,G	NA,C	NA,0.992063	NA,-0.0448926	NA,0.0481747	NA,0.454194	0.000187465	0.000341689
3	rs35119416	79193163	G,G	T,T	0.947316,0.934524	0.00851725,-0.0342798	0.0088502,0.0172809	0.473843,1.32522	0.00018711	0.000320253
3	rs74807777	79286799	NA,G	NA,A	NA,0.886905	NA,0.0124714	NA,0.0134972	NA,0.449178	0.000186876	0.000342037
3	rs115586647	79686810	NA,A	NA,G	NA,0.970238	NA,0.0227905	NA,0.0251555	NA,0.437773	0.000186849	0.000337182
3	rs78870205	79196850	C,C	T,T	0.972167,0.892857	0.00397275,-0.0303349	0.0120196,0.0138207	0.130179,1.55019	0.000186812	0.000329586
3	rs145989215	79256374	A,NA	C,NA	0.979125,NA	0.0119571,NA	0.0138296,NA	0.412001,NA	0.000186783	0.000332064
3	rs114220502	79876997	A,NA	G,NA	0.980119,NA	0.0253622,NA	0.0141639,NA	1.13457,NA	0.000186063	0.000336034
3	rs80325847	79564817	G,G	A,A	0.871769,0.708333	0.0114124,0.0123629	0.00591347,0.00940461	1.27067,0.724324	0.000186044	0.000328371
3	rs116686276	79754487	NA,A	NA,G	NA,0.943452	NA,-0.0171029	NA,0.018507	NA,0.44926	0.000186027	0.000337038
3	rs112921235	79279787	G,G	C,C	0.804175,0.909722	-0.0147247,-0.00325412	0.0049823,0.0149162	2.50549,0.0823348	0.000185813	0.000262202
3	rs78308793	79250781	NA,C	NA,T	NA,0.888889	NA,0.0125976	NA,0.0136019	NA,0.450551	0.000185674	0.000340283
3	rs75270821	79006980	NA,T	NA,C	NA,0.97619	NA,-0.0261139	NA,0.0280389	NA,0.45386	0.000185476	0.000337511
3	rs9309542	79160592	T,T	G,G	0.512922,0.25496	-0.00538207,-0.0101104	0.00395562,0.00980793	0.76036,0.51911	0.000184887	0.000329569
3	rs79511225	79242671	NA,A	NA,G	NA,0.892857	NA,0.0128002	NA,0.0138207	NA,0.450551	0.000184878	0.000339197
3	rs12618794	79126262	T,T	C,C	0.718688,0.406746	-0.00722382,-0.00930019	0.00439719,0.00870204	0.998185,0.544868	0.000184654	0.000356228
3	rs76706409	79256457	A,NA	C,NA	0.895626,NA	-0.0101849,NA	0.00646666,NA	0.938324,NA	0.00018403	0.000303612
3	rs9309543	79160617	A,A	G,G	0.512922,0.255952	-0.00538207,-0.0100437	0.00395562,0.00979543	0.76036,0.515413	0.000184028	0.000328101
3	rs74639824	79038341	T,T	G,G	0.794235,0.911706	0.00605722,0.031922	0.00489079,0.0150664	0.666486,1.46709	0.000183947	0.00032757
3	rs75237858	79046157	A,NA	G,NA	0.972167,NA	0.0119271,NA	0.0120196,NA	0.493428,NA	0.000183923	0.00031765
3	rs6746282	79609031	NA,G	NA,A	NA,0.931548	NA,0.014715	NA,0.016928	NA,0.414877	0.000183825	0.000334072
3	rs75624104	79546893	NA,A	NA,G	NA,0.926587	NA,-0.0149287	NA,0.0163898	NA,0.440842	0.000183751	0.00033342
3	rs113978203	79199054	T,T	G,G	0.975149,0.892857	0.00511031,-0.0297432	0.0127009,0.0138207	0.162778,1.50319	0.000183725	0.000324394
3	rs73938746	79863923	C,C	T,T	0.903579,0.62996	0.0153758,-0.00118852	0.00669838,0.00885365	1.6634,0.0490454	0.000183657	0.000334769
3	rs1347307	79549252	NA,A	NA,G	NA,0.926587	NA,-0.014802	NA,0.0163898	NA,0.435972	0.000182925	0.000331756
3	rs78447581	79823977	NA,G	NA,T	NA,0.962302	NA,0.0202985	NA,0.0224433	NA,0.436799	0.000182784	0.000331922
3	rs1367396	79747481	NA,G	NA,A	NA,0.943452	NA,-0.0166646	NA,0.018507	NA,0.434294	0.00018243	0.000330537
3	rs113240815	79695536	NA,G	NA,A	NA,0.970238	NA,0.0220582	NA,0.0251555	NA,0.419582	0.000182405	0.000329223
3	rs147632456	79439021	NA,T	NA,C	NA,0.854167	NA,0.0111301	NA,0.0121117	NA,0.445974	0.000182352	0.000334279
3	rs76616152	79237507	NA,A	NA,G	NA,0.890873	NA,0.0124109	NA,0.0137097	NA,0.437319	0.000181871	0.000333776
3	rs72822509	79836655	G,NA	C,NA	0.930418,NA	-0.0118326,NA	0.00777053,NA	0.893398,NA	0.000181449	0.000335535
3	rs62140085	79836082	C,NA	G,NA	0.930418,NA	-0.0118326,NA	0.00777053,NA	0.893398,NA	0.000181449	0.000335535
3	rs7567083	79039213	C,C	T,T	0.792247,0.910714	0.00621915,0.0314355	0.00487344,0.0149907	0.694844,1.44378	0.000181346	0.000321879
3	rs36051150	79104394	C,NA	T,NA	0.944334,NA	-0.00980524,NA	0.00862346,NA	0.592574,NA	0.000181039	0.000325378
3	rs79130572	79064967	NA,C	NA,A	NA,0.946429	NA,-0.0165488	NA,0.0189842	NA,0.416387	0.000180863	0.000326689
3	rs34168317	79487869	T,NA	C,NA	0.952286,NA	0.0152264,NA	0.00927543,NA	0.997072,NA	0.000180617	0.000321956
3	rs72820626	79654195	A,NA	G,NA	0.954274,NA	-0.0131403,NA	0.00946506,NA	0.782396,NA	0.000180576	0.000341921
3	rs147979236	79523493	NA,G	NA,A	NA,0.981151	NA,0.0282649	NA,0.0314332	NA,0.433512	0.000180401	0.000327474
3	rs78488404	79264646	NA,T	NA,C	NA,0.893849	NA,0.0124075	NA,0.0138774	NA,0.430296	0.000180194	0.000330304
3	rs75639042	79626708	G,NA	T,NA	0.942346,NA	-0.0119311,NA	0.00848241,NA	0.797087,NA	0.000180165	0.000346091
3	rs146378490	79693402	NA,T	NA,C	NA,0.969246	NA,0.0212911	NA,0.0247591	NA,0.409127	0.000179978	0.000324987
3	rs117924602	79755097	NA,C	NA,A	NA,0.943452	NA,-0.0163141	NA,0.018507	NA,0.422459	0.00017967	0.000325548
3	rs78521107	79591665	T,NA	C,NA	0.952286,NA	0.0176761,NA	0.00927543,NA	1.24649,NA	0.000179396	0.000333239
3	rs11126683	79040615	G,G	A,A	0.792247,0.910714	0.00621915,0.0313368	0.00487344,0.0149907	0.694844,1.43675	0.000179055	0.000317822
3	rs62140099	79854219	A,NA	G,NA	0.925447,NA	-0.0114199,NA	0.00752717,NA	0.888644,NA	0.000178909	0.000329199
3	rs11890836	79853927	G,NA	T,NA	0.925447,NA	-0.0114199,NA	0.00752717,NA	0.888644,NA	0.000178909	0.000329199
3	rs77592775	79195540	G,G	A,A	0.975149,0.892857	0.00523848,-0.0295213	0.0127009,0.0138207	0.167486,1.48575	0.000178892	0.000315938
3	rs77438269	79195551	T,T	C,C	0.975149,0.892857	0.00523848,-0.0295213	0.0127009,0.0138207	0.167486,1.48575	0.000178892	0.000315938
3	rs143336524	79160096	NA,G	NA,T	NA,0.963294	NA,0.019231	NA,0.0227328	NA,0.400579	0.000178703	0.000323848
3	rs1901337	79601000	C,C	G,G	0.233598,0.361111	-0.000508638,-0.0170558	0.00467279,0.00889959	0.0393767,1.25723	0.000178574	0.000324702
3	rs4075114	79158722	T,T	A,A	0.385686,0.227183	-0.00355963,-0.00776673	0.00406188,0.0102018	0.419257,0.350206	0.00017813	0.000324066
3	rs10198289	79158196	T,T	C,C	0.385686,0.228175	-0.00355963,-0.00775481	0.00406188,0.0101861	0.419257,0.350206	0.000177979	0.000323912
3	rs62140075	79828726	G,NA	A,NA	0.930418,NA	-0.0117021,NA	0.00777053,NA	0.879169,NA	0.000177748	0.00032861
3	rs4467299	79155364	C,NA	T,NA	0.11829,NA	-0.00139333,NA	0.00612213,NA	0.0862041,NA	0.000177236	0.000331962
3	rs78733312	79808008	T,NA	C,NA	0.979125,NA	-0.0146102,NA	0.0138296,NA	0.536458,NA	0.000177192	0.000326531
3	rs35625107	79896959	A,NA	G,NA	0.916501,NA	-0.0108259,NA	0.00714714,NA	0.886577,NA	0.00017687	0.000336344
3	rs6746031	79161344	A,A	G,G	0.510934,0.253968	-0.00542701,-0.00981889	0.00395525,0.00982053	0.769473,0.498405	0.000176622	0.000314571
3	rs1261237	79207218	A,NA	T,NA	0.975149,NA	-0.0161262,NA	0.0127009,NA	0.689956,NA	0.00017653	0.00031719
3	rs75587193	79195318	C,C	G,G	0.975149,0.892857	0.00518504,-0.0294292	0.0127009,0.0138207	0.165519,1.47854	0.000176296	0.000311379
3	rs76574822	79437641	NA,G	NA,A	NA,0.852183	NA,0.0105519	NA,0.0120441	NA,0.419107	0.000176244	0.000323099
3	rs78573121	79405950	NA,G	NA,C	NA,0.985119	NA,-0.0282747	NA,0.0353055	NA,0.37344	0.000176112	0.000318534
3	rs149080089	79811806	NA,T	NA,C	NA,0.895833	NA,0.0117496	NA,0.0139934	NA,0.396744	0.000176074	0.000320868
3	rs13388378	79197684	C,C	G,G	0.975149,0.892857	0.00548294,-0.0293413	0.0127009,0.0138207	0.176551,1.47167	0.000175973	0.000310855
3	rs7595368	79362619	G,NA	A,NA	0.954274,NA	-0.0150522,NA	0.00946506,NA	0.951677,NA	0.000175915	0.000319885
3	rs13391901	79075101	NA,T	NA,G	NA,0.954365	NA,-0.0171211	NA,0.0204832	NA,0.394444	0.000175905	0.000318404
3	rs4314020	79157965	C,C	T,T	0.384692,0.227183	-0.00351603,-0.00796663	0.00406384,0.0102018	0.412368,0.361652	0.000175778	0.000319429
3	rs28739430	79190955	G,G	T,T	0.940358,0.889881	0.00328528,-0.0285648	0.00834865,0.0136555	0.158676,1.43825	0.000175645	0.000313368
3	rs4852462	79255927	NA,A	NA,C	NA,0.891865	NA,0.0118426	NA,0.0137648	NA,0.409389	0.000175566	0.000321719
3	rs75095969	79857448	NA,C	NA,G	NA,0.97619	NA,0.0236187	NA,0.0280389	NA,0.398387	0.000175393	0.000318856
3	rs17017356	79854092	G,NA	A,NA	0.925447,NA	-0.0112893,NA	0.00752717,NA	0.873978,NA	0.000175173	0.000322264
3	rs12614946	79518422	NA,G	NA,A	NA,0.984127	NA,0.0274346	NA,0.0342017	NA,0.374203	0.000175094	0.000317716
3	rs62140091	79839662	A,NA	G,NA	0.930418,NA	-0.0115876,NA	0.00777053,NA	0.866776,NA	0.000174603	0.000322727
3	rs28391555	79190900	C,C	T,T	0.940358,0.889881	0.00328528,-0.0285167	0.00834865,0.0136555	0.158676,1.4345	0.000174487	0.000311317
3	rs140560033	79748993	NA,T	NA,G	NA,0.965278	NA,-0.0202582	NA,0.0233493	NA,0.413858	0.000174324	0.000316778
3	rs116353904	79219298	C,NA	T,NA	0.957256,NA	0.00911486,NA	0.00977441,NA	0.454611,NA	0.000174314	0.000329446
3	rs74261196	79168905	NA,C	NA,T	NA,0.922619	NA,0.013082	NA,0.0159983	NA,0.383502	0.000174185	0.000317498
3	rs55886936	78990065	T,T	C,C	0.94831,0.949405	0.0161367,0.0270042	0.00893021,0.019504	1.15018,0.779396	0.000174182	0.000326138
3	rs4402794	79158149	C,C	G,G	0.385686,0.229167	-0.00346905,-0.00804686	0.00406188,0.0101706	0.405522,0.36771	0.00017417	0.000316964
3	rs6750474	79162594	T,T	G,G	0.513917,0.256944	-0.00570503,-0.00813413	0.00395583,0.00978302	0.826083,0.391776	0.000174123	0.00030887
3	rs17586444	79041096	C,C	T,T	0.792247,0.910714	0.0064497,0.0309527	0.00487344,0.0149907	0.731212,1.40958	0.000174071	0.000308451
3	rs79540517	79740894	NA,T	NA,C	NA,0.943452	NA,-0.0155394	NA,0.018507	NA,0.396743	0.000173924	0.000315162
3	rs2117304	79488052	NA,A	NA,G	NA,0.982143	NA,0.0265886	NA,0.0322783	NA,0.387118	0.000173661	0.000313665
3	rs79725505	79240964	NA,G	NA,T	NA,0.887897	NA,0.0114073	NA,0.0135492	NA,0.398122	0.000173602	0.000318064
3	rs1375052	79253764	NA,G	NA,C	NA,0.892857	NA,0.0116879	NA,0.0138207	NA,0.400411	0.000173472	0.000317963
3	rs148844426	79606934	NA,G	NA,A	NA,0.958333	NA,-0.017542	NA,0.0213919	NA,0.384891	0.00017331	0.000314676
3	rs283851	79332083	C,C	T,T	0.091451,0.030754	0.00720662,-0.0442298	0.00685916,0.0247591	0.532515,1.13057	0.000173173	0.000302889
3	rs75497478	79863051	G,G	A,A	0.903579,0.631944	0.0151907,-0.000663116	0.00669838,0.00886353	1.63189,0.0267046	0.000172976	0.000315576
3	rs7575323	79041808	C,C	T,T	0.792247,0.912698	0.00640734,0.0312684	0.00487344,0.0151436	0.72447,1.40958	0.000172933	0.000306572
3	rs146983662	79693968	NA,G	NA,A	NA,0.970238	NA,0.0203387	NA,0.0251555	NA,0.378	0.000172915	0.000312229
3	rs62140077	79831497	C,NA	G,NA	0.930418,NA	-0.0115237,NA	0.00777053,NA	0.859886,NA	0.000172886	0.000319515
3	rs62140076	79830895	G,NA	T,NA	0.930418,NA	-0.0115237,NA	0.00777053,NA	0.859886,NA	0.000172886	0.000319515
3	rs117019670	79563054	NA,T	NA,C	NA,0.970238	NA,-0.020132	NA,0.0251555	NA,0.373109	0.000172789	0.000313604
3	rs17764331	79767685	NA,G	NA,A	NA,0.943452	NA,-0.0152034	NA,0.018507	NA,0.385774	0.000172611	0.000315654
3	rs116484069	79811027	A,NA	T,NA	0.979125,NA	-0.0142967,NA	0.0138296,NA	0.521086,NA	0.000172414	0.00031764
3	rs4083088	79157836	T,T	G,G	0.385686,0.228175	-0.00346905,-0.00790451	0.00406188,0.0101861	0.405522,0.358778	0.000172402	0.000313685
3	rs184165421	79027633	NA,C	NA,T	NA,0.990079	NA,-0.0343833	NA,0.0431319	NA,0.371249	0.000172327	0.000309823
3	rs62140092	79839879	G,NA	A,NA	0.930418,NA	-0.0115011,NA	0.00777053,NA	0.85746,NA	0.000172286	0.000318393
3	rs62141438	79731162	C,NA	G,NA	0.89165,NA	-0.0117946,NA	0.00636104,NA	1.19578,NA	0.000172256	0.000334724
3	rs17586465	79041300	C,C	T,T	0.792247,0.910714	0.00640734,0.0309011	0.00487344,0.0149907	0.72447,1.40595	0.000172247	0.000305324
3	rs283901	79329921	C,C	A,A	0.044732,0.030754	0.00900963,-0.0491791	0.00956462,0.0247591	0.460666,1.32791	0.000172231	0.000306881
3	rs1402908	79040921	T,T	C,C	0.793241,0.910714	0.00618305,0.0311705	0.00488208,0.0149907	0.687523,1.42496	0.00017216	0.000306217
3	rs79687544	79556068	NA,G	NA,A	NA,0.927579	NA,0.0132186	NA,0.0164929	NA,0.373805	0.000171361	0.000311541
3	rs4398300	79158022	A,A	G,G	0.385686,0.228175	-0.00346905,-0.00780471	0.00406188,0.0101861	0.405522,0.353055	0.000171248	0.000311615
3	rs57299379	79352117	A,NA	C,NA	0.937376,NA	0.0142799,NA	0.0081604,NA	1.09618,NA	0.000170967	0.000337368
3	rs78800534	79351879	NA,C	NA,T	NA,0.968254	NA,0.0194895	NA,0.0243817	NA,0.372544	0.00017088	0.000311435
3	rs73938745	79862061	T,T	C,C	0.903579,0.632937	0.015142,-0.000947561	0.00669838,0.00886855	1.62365,0.0386207	0.000170821	0.000311481
3	rs17017126	79669126	NA,A	NA,G	NA,0.90377	NA,0.0115359	NA,0.014495	NA,0.37047	0.000170672	0.000309686
3	rs148760928	79645329	NA,C	NA,T	NA,0.985119	NA,-0.0278472	NA,0.0353055	NA,0.36627	0.00017024	0.000307388
3	rs56231231	78953229	T,NA	C,NA	0.913519,NA	0.00476743,NA	0.00703429,NA	0.302827,NA	0.000170193	0.000306087
3	rs10168481	79164021	G,G	C,C	0.512922,0.257937	-0.00584099,-0.00768725	0.00395562,0.00977071	0.854572,0.3651	0.00017007	0.00030203
3	rs62140093	79846425	C,NA	G,NA	0.931412,NA	-0.0113558,NA	0.00782246,NA	0.833901,NA	0.000169439	0.000314195
3	rs116712433	79565464	A,NA	T,NA	0.963221,NA	-0.003917,NA	0.0105045,NA	0.149212,NA	0.000169101	0.000311138
3	rs142010238	79367826	T,T	A,A	0.907555,0.892857	-0.00615647,0.0292422	0.00682591,0.0138207	0.43522,1.46395	0.000169002	0.000299898
3	rs10171698	79157673	G,G	A,A	0.385686,0.228175	-0.00342375,-0.00790451	0.00406188,0.0101861	0.398716,0.358778	0.00016886	0.000307224
3	rs74393386	79242479	NA,T	NA,C	NA,0.892857	NA,0.0111786	NA,0.0138207	NA,0.378189	0.000168826	0.000309309
3	rs62140090	79837999	T,NA	A,NA	0.930418,NA	-0.011367,NA	0.00777053,NA	0.843106,NA	0.000168796	0.000311863
3	rs62140089	79837952	G,NA	A,NA	0.930418,NA	-0.011367,NA	0.00777053,NA	0.843106,NA	0.000168796	0.000311863
3	rs9309549	79600102	T,T	C,C	0.233598,0.361111	-0.00041212,-0.0168607	0.00467279,0.00889959	0.0316473,1.23543	0.000168718	0.000306762
3	rs146107492	79322968	NA,C	NA,G	NA,0.97123	NA,-0.0194049	NA,0.0255725	NA,0.348759	0.00016868	0.000305186
3	rs13384662	79196630	A,A	G,G	0.975149,0.904762	0.00632499,-0.0303634	0.0127009,0.0145623	0.20867,1.43106	0.000168593	0.000298363
3	rs6760253	79617083	NA,G	NA,A	NA,0.972222	NA,-0.0198997	NA,0.0260119	NA,0.352366	0.000168543	0.000305293
3	rs17017535	79907828	NA,T	NA,C	NA,0.980159	NA,0.0221385	NA,0.0306528	NA,0.327764	0.0001684	0.000300083
3	rs7575200	79041678	G,G	T,T	0.792247,0.912698	0.00640734,0.0310543	0.00487344,0.0151436	0.72447,1.39469	0.000168359	0.00029848
3	rs150143404	79040946	NA,G	NA,A	NA,0.985119	NA,0.0284968	NA,0.0353055	NA,0.377184	0.000168358	0.00030736
3	rs61269652	79071675	NA,C	NA,G	NA,0.954365	NA,-0.0158862	NA,0.0204832	NA,0.358524	0.0001682	0.000304517
3	rs17702090	79288628	A,NA	C,NA	0.941352,NA	-0.0154749,NA	0.00841466,NA	1.18105,NA	0.000168166	0.000277636
3	rs6761498	79161609	C,C	T,T	0.510934,0.25496	-0.0053361,-0.00970814	0.00395525,0.00980793	0.751295,0.491795	0.00016815	0.00029943
3	rs76033298	79812144	G,NA	A,NA	0.979125,NA	-0.0139861,NA	0.0138296,NA	0.506033,NA	0.000167891	0.000309222
3	rs76529961	79018898	NA,G	NA,A	NA,0.91369	NA,-0.0115074	NA,0.0152221	NA,0.347108	0.000167867	0.0003044
3	rs4852145	79600015	C,C	T,T	0.233598,0.361111	-0.000274788,-0.016961	0.00467279,0.00889959	0.0208585,1.24662	0.000167739	0.00030494
3	rs62140094	79848216	T,NA	G,NA	0.930418,NA	-0.0113237,NA	0.00777053,NA	0.838498,NA	0.000167695	0.000309804
3	rs146927577	79599839	NA,T	NA,C	NA,0.959325	NA,-0.0167536	NA,0.0216401	NA,0.357718	0.000167601	0.000304164
3	rs149276526	79322941	NA,A	NA,T	NA,0.97123	NA,-0.019127	NA,0.0255725	NA,0.342475	0.000167377	0.000302842
3	rs1368963	79573423	C,C	T,T	0.289264,0.382937	-0.000880545,-0.0171433	0.00436052,0.00879376	0.0757379,1.29042	0.000167337	0.000308207
3	rs115966895	79699898	NA,G	NA,T	NA,0.970238	NA,0.0191345	NA,0.0251555	NA,0.349822	0.000166995	0.000301632
3	rs144223567	79389803	NA,G	NA,A	NA,0.985119	NA,-0.0256219	NA,0.0353055	NA,0.329744	0.000166993	0.000301616
3	rs77377755	79237814	NA,A	NA,T	NA,0.890873	NA,0.0108596	NA,0.0137097	NA,0.368256	0.000166932	0.000305921
3	rs78985678	79036444	A,A	G,G	0.794235,0.910714	0.00596285,0.0310552	0.00489079,0.0149907	0.652146,1.41681	0.00016686	0.000297427
3	rs78207831	79237781	NA,T	NA,G	NA,0.890873	NA,0.0108481	NA,0.0137097	NA,0.367758	0.000166833	0.000305737
3	rs7561306	79041929	T,T	C,C	0.792247,0.912698	0.00659091,0.0308344	0.00487344,0.0151436	0.753889,1.37949	0.000166767	0.000295254
3	rs114987545	79309004	NA,A	NA,G	NA,0.907738	NA,0.0110421	NA,0.0147711	NA,0.342245	0.00016648	0.000301508
3	rs17016388	79363147	G,G	A,A	0.870775,0.803571	-0.00966551,-0.0222794	0.00589404,0.0107594	0.995547,1.41581	0.000166469	0.00029238
3	rs17714054	79787760	T,NA	G,NA	0.932406,NA	-0.0111591,NA	0.00787557,NA	0.805476,NA	0.000166441	0.000307367
3	rs789304	79227147	C,C	G,G	0.188867,0.092262	0.0137344,0.0126177	0.00505144,0.0147711	2.18376,0.405624	0.000165816	0.000242403
3	rs76191937	79710430	NA,T	NA,C	NA,0.982143	NA,-0.023491	NA,0.0322783	NA,0.330908	0.00016571	0.000299989
3	rs11126710	79565183	C,NA	T,NA	0.076541,NA	-0.00497293,NA	0.00743676,NA	0.297837,NA	0.000165655	0.000309806
3	rs74843698	79136617	NA,T	NA,A	NA,0.988095	NA,-0.0296806	NA,0.0394133	NA,0.345425	0.000165164	0.000299702
3	rs141904886	79179333	T,T	C,C	0.983101,0.998016	0.0204009,0.157887	0.0153396,0.0960615	0.736282,0.998881	0.000165119	0.000308052
3	rs10164874	79162801	T,T	C,C	0.513917,0.257937	-0.00570503,-0.00797673	0.00395583,0.00977071	0.826083,0.382711	0.000164653	0.000293358
3	rs118037720	79691077	NA,A	NA,T	NA,0.977182	NA,-0.0208925	NA,0.0286274	NA,0.332075	0.000164647	0.000297634
3	rs117206475	79320316	NA,T	NA,C	NA,0.90873	NA,0.0108154	NA,0.014843	NA,0.331414	0.000164574	0.00029799
3	rs77814681	79098915	NA,C	NA,T	NA,0.954365	NA,-0.0150246	NA,0.0204832	NA,0.334186	0.000164356	0.000297286
3	rs1261230	79173375	T,T	C,C	0.340954,0.599206	0.00553156,0.0126063	0.00417094,0.00872277	0.733372,0.828573	0.000164291	0.000303362
3	rs11890847	79853957	C,NA	T,NA	0.923459,NA	-0.0108746,NA	0.00743677,NA	0.842644,NA	0.000164164	0.000299492
3	rs147356803	79317723	NA,T	NA,C	NA,0.97123	NA,-0.0183525	NA,0.0255725	NA,0.325172	0.000163894	0.000296576
3	rs145028830	79730907	NA,C	NA,A	NA,0.952381	NA,-0.0152964	NA,0.0200728	NA,0.350633	0.000163801	0.000298228
3	rs114706231	79323124	T,NA	A,NA	0.977137,NA	0.00519369,NA	0.0132281,NA	0.158268,NA	0.000163729	0.000314323
3	rs13411558	79266036	A,A	T,T	0.955268,0.928571	0.0110976,-0.0301403	0.00956466,0.0165981	0.609174,1.15871	0.000163637	0.000284393
3	rs117594812	79096589	NA,T	NA,C	NA,0.954365	NA,-0.014809	NA,0.0204832	NA,0.32819	0.000163185	0.000295182
3	rs17596298	79151604	G,G	T,T	0.763419,0.830357	0.0027546,0.0184145	0.0046523,0.0113894	0.256656,0.975016	0.00016315	0.000290645
3	rs1376616	79626430	NA,G	NA,A	NA,0.782738	NA,0.00734072	NA,0.0103658	NA,0.319808	0.000162932	0.00029357
3	rs1530667	79230950	NA,A	NA,G	NA,0.891865	NA,0.0103974	NA,0.0137648	NA,0.346754	0.000162734	0.000298024
3	rs78122150	79697841	NA,A	NA,G	NA,0.970238	NA,0.0181272	NA,0.0251555	NA,0.326839	0.000162465	0.000293523
3	rs79515026	79098400	NA,A	NA,C	NA,0.954365	NA,-0.014646	NA,0.0204832	NA,0.323678	0.000162316	0.000293621
3	rs12328239	79304570	A,A	G,G	0.61829,0.581349	0.0137341,-0.00743178	0.00406983,0.0086648	3.13124,0.407758	0.000162264	0.000266921
3	rs2861785	79600450	G,G	A,A	0.233598,0.361111	-0.00041212,-0.01666	0.00467279,0.00889959	0.0316473,1.21319	0.000162264	0.000295037
3	rs4992282	79300301	T,T	C,C	0.475149,0.520833	0.0124163,-0.00353065	0.00395919,0.00855678	2.76641,0.167562	0.000162247	0.000277001
3	rs1434177	79582230	T,T	C,C	0.697813,0.637897	0.0040198,-0.0188286	0.00430558,0.0088943	0.455315,1.46514	0.000162239	0.000293859
3	rs78393743	79304370	NA,A	NA,G	NA,0.907738	NA,0.0104809	NA,0.0147711	NA,0.320589	0.00016221	0.000293806
3	rs75821030	79178218	NA,A	NA,G	NA,0.955357	NA,-0.0148136	NA,0.0206987	NA,0.324045	0.00016217	0.000292996
3	rs11126722	79612435	C,C	T,T	0.625249,0.520833	-0.000998258,0.0177256	0.00408453,0.00855678	0.0931689,1.4167	0.000162038	0.000292832
3	rs113346252	79379225	C,NA	A,NA	0.975149,NA	0.0171155,NA	0.0127009,NA	0.750086,NA	0.000162015	0.000295519
3	rs79535678	79182065	NA,G	NA,A	NA,0.943452	NA,0.0132741	NA,0.018507	NA,0.324937	0.000162013	0.000295303
3	rs147687669	79723839	NA,A	NA,T	NA,0.97123	NA,0.0181174	NA,0.0255725	NA,0.319979	0.000161487	0.00029164
3	rs17016952	79597624	NA,T	NA,C	NA,0.978175	NA,-0.0209603	NA,0.0292559	NA,0.324482	0.000161467	0.000293012
3	rs114941684	79807034	T,NA	C,NA	0.984095,NA	0.0147813,NA	0.0158037,NA	0.456391,NA	0.000161238	0.000301039
3	rs34602658	79317033	NA,T	NA,C	NA,0.907738	NA,0.0103364	NA,0.0147711	NA,0.315094	0.000161164	0.00029192
3	rs34159010	79315629	NA,A	NA,T	NA,0.907738	NA,0.0103207	NA,0.0147711	NA,0.314498	0.000161052	0.000291717
3	rs17015940	79176001	NA,G	NA,C	NA,0.954365	NA,-0.0143463	NA,0.0204832	NA,0.31544	0.000160908	0.000290776
3	rs71424829	78986035	A,NA	G,NA	0.980119,NA	0.0199689,NA	0.0141639,NA	0.799733,NA	0.000160904	0.000274686
3	rs138723829	79064823	NA,T	NA,C	NA,0.946429	NA,-0.0135029	NA,0.0189842	NA,0.321558	0.000160895	0.000290879
3	rs34303807	79314072	NA,G	NA,A	NA,0.90873	NA,0.0103208	NA,0.014843	NA,0.312606	0.000160841	0.000291271
3	rs77524480	79695850	NA,T	NA,C	NA,0.969246	NA,0.0173166	NA,0.0247591	NA,0.314885	0.000160792	0.0002905
3	rs147208856	79089306	NA,G	NA,C	NA,0.954365	NA,-0.014531	NA,0.0204832	NA,0.320509	0.000160756	0.000291101
3	rs72816617	79323555	A,NA	G,NA	0.947316,NA	-0.00981866,NA	0.0088502,NA	0.57309,NA	0.00016071	0.000320712
3	rs150848318	79306304	NA,T	NA,C	NA,0.907738	NA,0.0102707	NA,0.0147711	NA,0.312606	0.000160696	0.000291074
3	rs1346851	79860698	G,G	C,C	0.76839,0.35119	0.0103385,0.00176961	0.00468673,0.00895516	1.5624,0.0739911	0.000160614	0.000270745
3	rs1549762	79809434	A,A	G,G	0.352883,0.383929	0.00615991,-0.0137624	0.00413745,0.00878946	0.864756,0.930331	0.000160399	0.000320284
3	rs150951327	79308386	NA,G	NA,C	NA,0.907738	NA,0.0102208	NA,0.0147711	NA,0.310718	0.000160342	0.000290437
3	rs118079297	79229415	NA,A	NA,G	NA,0.953373	NA,0.0144416	NA,0.0202746	NA,0.322138	0.000160174	0.000291303
3	rs78646992	79175070	NA,A	NA,T	NA,0.954365	NA,-0.0141984	NA,0.0204832	NA,0.311401	0.000160153	0.000289425
3	rs59364760	79071676	T,T	A,A	0.775348,0.78869	0.00197738,0.0171035	0.00473736,0.010471	0.169806,0.989774	0.000159811	0.000285651
3	rs62141444	79758507	G,NA	A,NA	0.88668,NA	-0.0107695,NA	0.00623739,NA	1.07448,NA	0.000159716	0.000308388
3	rs13425217	79795751	A,NA	G,NA	0.980119,NA	-0.0104433,NA	0.0141639,NA	0.336365,NA	0.000159501	0.000299113
3	rs17016907	79565477	A,A	G,G	0.872763,0.746032	0.0114503,0.0112949	0.00593314,0.00982053	1.27067,0.601901	0.000159456	0.000281947
3	rs17017378	79864370	G,G	A,A	0.903579,0.628968	0.0149082,-0.000950531	0.00669838,0.00884878	1.5844,0.0388371	0.000159453	0.000290726
3	rs76414890	79087938	NA,T	NA,C	NA,0.954365	NA,-0.0142648	NA,0.0204832	NA,0.313212	0.000159409	0.000288673
3	rs143519416	79491674	NA,C	NA,T	NA,0.975198	NA,-0.0202524	NA,0.0274863	NA,0.336079	0.000159102	0.000289313
3	rs4852473	79572441	G,G	A,A	0.698807,0.62996	0.00421611,-0.0186302	0.00430962,0.00885365	0.484226,1.45152	0.000158837	0.000287668
3	rs10183594	79729486	NA,C	NA,T	NA,0.799603	NA,-0.00755024	NA,0.0106787	NA,0.319171	0.000158834	0.000288664
3	rs79612110	79361518	G,NA	A,NA	0.954274,NA	-0.014221,NA	0.00946506,NA	0.876228,NA	0.000158762	0.000288654
3	rs142809970	79171982	NA,A	NA,T	NA,0.955357	NA,-0.0140936	NA,0.0206987	NA,0.304572	0.000158546	0.000286513
3	rs189154095	79724239	NA,G	NA,A	NA,0.992063	NA,0.0346132	NA,0.0481747	NA,0.325642	0.000158436	0.000288786
3	rs144520494	78981352	NA,C	NA,T	NA,0.955357	NA,0.0137012	NA,0.0206987	NA,0.294124	0.000158412	0.000287489
3	rs76295405	79172986	NA,C	NA,T	NA,0.955357	NA,-0.0140384	NA,0.0206987	NA,0.303094	0.000158279	0.000286035
3	rs1996764	79108448	NA,A	NA,T	NA,0.954365	NA,-0.0138353	NA,0.0204832	NA,0.30156	0.000158202	0.000286231
3	rs77862961	79171254	NA,C	NA,T	NA,0.955357	NA,-0.0139728	NA,0.0206987	NA,0.301341	0.000157963	0.00028547
3	rs11904346	79107115	NA,T	NA,C	NA,0.954365	NA,-0.0137663	NA,0.0204832	NA,0.2997	0.000157867	0.000285629
3	rs117533228	79236428	NA,G	NA,A	NA,0.890873	NA,0.00970535	NA,0.0137097	NA,0.319667	0.00015783	0.000288934
3	rs62156996	79664036	T,NA	C,NA	0.983101,NA	-0.0121924,NA	0.0153396,NA	0.369863,NA	0.000157674	0.000287606
3	rs6761747	79161836	C,C	T,T	0.510934,0.253968	-0.00529064,-0.00921911	0.00395525,0.00982053	0.742277,0.458603	0.000157575	0.000280842
3	rs879022	79364463	T,NA	C,NA	0.942346,NA	-0.0192638,NA	0.00848241,NA	1.63554,NA	0.000157572	0.00027474
3	rs17017379	79864902	T,T	C,C	0.903579,0.630952	0.0148595,-0.00114167	0.00669838,0.00885857	1.57628,0.0469876	0.000157512	0.000287072
3	rs10175197	79788980	G,NA	A,NA	0.980119,NA	-0.0102823,NA	0.0141639,NA	0.329876,NA	0.000157476	0.000295223
3	rs72816668	79413214	T,NA	C,NA	0.978131,NA	0.0220876,NA	0.0135185,NA	0.990192,NA	0.000157469	0.000296255
3	rs138791878	79171694	NA,T	NA,C	NA,0.955357	NA,-0.013867	NA,0.0206987	NA,0.298523	0.000157459	0.000284568
3	rs10206626	79319089	T,T	G,G	0.465209,0.396825	0.0128504,-0.00020198	0.00396391,0.00873739	2.92533,0.00808442	0.000157267	0.000267137
3	rs78932817	79091674	T,T	C,C	0.856859,0.978175	0.0129561,0.0238134	0.00564551,0.0292559	1.66281,0.381258	0.00015718	0.000280923
3	rs2290078	79255122	NA,A	NA,C	NA,0.892857	NA,0.00969282	NA,0.0138207	NA,0.315963	0.000157097	0.000287447
3	rs75571536	79079858	NA,A	NA,G	NA,0.954365	NA,-0.013779	NA,0.0204832	NA,0.30004	0.000157043	0.000284411
3	rs79376574	79107280	NA,T	NA,A	NA,0.954365	NA,-0.0135666	NA,0.0204832	NA,0.294341	0.000156912	0.000283913
3	rs115572630	79791625	C,NA	T,NA	0.980119,NA	-0.0102176,NA	0.0141639,NA	0.32728,NA	0.000156675	0.000293684
3	rs1996765	79107961	NA,T	NA,C	NA,0.954365	NA,-0.0135139	NA,0.0204832	NA,0.292932	0.000156663	0.000283466
3	rs151259040	79720667	NA,A	NA,G	NA,0.979167	NA,-0.0199945	NA,0.0299292	NA,0.297488	0.000156652	0.000285493
3	rs149162542	79143951	NA,G	NA,A	NA,0.955357	NA,-0.0137783	NA,0.0206987	NA,0.296169	0.000156591	0.00028464
3	rs62157005	79690408	A,NA	C,NA	0.989066,NA	-0.0156214,NA	0.0190121,NA	0.385871,NA	0.000156488	0.000291083
3	rs77019712	79630952	NA,A	NA,G	NA,0.928571	NA,0.0112805	NA,0.0165981	NA,0.303869	0.00015644	0.000282615
3	rs12996920	79579102	C,C	T,T	0.698807,0.637897	0.00393283,-0.0186764	0.00430962,0.0088943	0.441929,1.44678	0.000156387	0.000283539
3	rs112021029	79694048	NA,T	NA,G	NA,0.970238	NA,0.0166157	NA,0.0251555	NA,0.29335	0.000156331	0.000282549
3	rs139697706	79085110	NA,G	NA,T	NA,0.954365	NA,-0.0136221	NA,0.0204832	NA,0.295828	0.000156305	0.00028308
3	rs58601781	79111580	NA,T	NA,C	NA,0.954365	NA,-0.0134205	NA,0.0204832	NA,0.290441	0.000156225	0.00028268
3	rs117611404	79814254	NA,A	NA,G	NA,0.896825	NA,0.00935282	NA,0.0140528	NA,0.296108	0.000156129	0.000284304
3	rs57245556	79111706	NA,A	NA,G	NA,0.954365	NA,-0.0133679	NA,0.0204832	NA,0.289041	0.00015598	0.000282241
3	rs147736762	79000751	NA,G	NA,T	NA,0.980159	NA,0.0199597	NA,0.0306528	NA,0.288238	0.000155929	0.000285179
3	rs76872414	79742850	NA,G	NA,C	NA,0.94246	NA,-0.012267	NA,0.0183564	NA,0.297602	0.000155917	0.00028484
3	rs74887651	79560147	NA,G	NA,T	NA,0.962302	NA,0.0146122	NA,0.0224433	NA,0.288193	0.000155917	0.000283472
3	rs72913273	79359909	T,NA	A,NA	0.954274,NA	-0.0140411,NA	0.00946506,NA	0.860273,NA	0.000155888	0.000284451
3	rs146788621	78973421	NA,G	NA,C	NA,0.980159	NA,0.0199403	NA,0.0306528	NA,0.287893	0.000155869	0.000285067
3	rs17015740	79084215	T,T	C,C	0.776342,0.78869	0.00235076,0.0159322	0.00474483,0.010471	0.207404,0.892373	0.000155797	0.000276583
3	rs118182158	78998986	NA,T	NA,C	NA,0.981151	NA,0.0203502	NA,0.0314332	NA,0.286202	0.000155793	0.000284697
3	rs148314163	78999333	NA,G	NA,A	NA,0.979167	NA,0.0193664	NA,0.0299292	NA,0.286018	0.000155332	0.000284019
3	rs6748756	79612714	C,C	T,T	0.625249,0.520833	-0.000998258,0.0175353	0.00408453,0.00855678	0.0931689,1.39325	0.000155302	0.000280677
3	rs150560210	79638884	NA,T	NA,A	NA,0.97123	NA,-0.0171397	NA,0.0255725	NA,0.298685	0.0001553	0.000281362
3	rs28787325	79201973	T,T	G,G	0.980119,0.892857	0.00368324,-0.0291441	0.0141639,0.0138207	0.0997256,1.45632	0.000155208	0.000273603
3	rs78290781	78997183	NA,C	NA,T	NA,0.980159	NA,0.0197235	NA,0.0306528	NA,0.284053	0.000155203	0.000283827
3	rs76872763	79814456	NA,G	NA,A	NA,0.896825	NA,0.00920311	NA,0.0140528	NA,0.290277	0.000155125	0.000282461
3	rs77124846	79818630	NA,T	NA,G	NA,0.892857	NA,0.00898923	NA,0.0138207	NA,0.287837	0.000155105	0.000282458
3	rs17017377	79864080	C,C	G,G	0.903579,0.62996	0.0148109,-0.000998557	0.00669838,0.00885365	1.56818,0.0408626	0.00015507	0.000282695
3	rs74515780	79097621	NA,T	NA,C	NA,0.954365	NA,-0.0131523	NA,0.0204832	NA,0.283323	0.000154991	0.000280465
3	rs1434176	79582395	A,A	G,G	0.698807,0.637897	0.00393283,-0.0186288	0.00430962,0.0088943	0.441929,1.44107	0.000154806	0.000280672
3	rs74967923	79566366	NA,T	NA,C	NA,0.953373	NA,-0.013096	NA,0.0202746	NA,0.285399	0.000154772	0.000280604
3	rs142936760	79722122	NA,G	NA,A	NA,0.853175	NA,-0.0076522	NA,0.0120777	NA,0.278722	0.000154755	0.000280849
3	rs1915842	79085349	A,NA	G,NA	0.0666,NA	0.0133582,NA	0.00792991,NA	1.03584,NA	0.000154689	0.000277691
3	rs72913284	79374460	A,A	G,G	0.892644,0.744048	-0.013742,0.00656125	0.00638686,0.00979543	1.50267,0.29846	0.000154635	0.000274995
3	rs80335611	79893993	NA,C	NA,T	NA,0.985119	NA,-0.0225975	NA,0.0353055	NA,0.282216	0.000154625	0.000280158
3	rs80194752	78969038	NA,T	NA,C	NA,0.980159	NA,0.0195273	NA,0.0306528	NA,0.280591	0.00015461	0.000282721
3	rs58630141	79163361	NA,T	NA,C	NA,0.955357	NA,-0.0132454	NA,0.0206987	NA,0.282139	0.000154604	0.00027946
3	rs77032987	79111783	NA,C	NA,T	NA,0.954365	NA,-0.0130471	NA,0.0204832	NA,0.280547	0.000154517	0.000279612
3	rs13409453	79652352	NA,G	NA,A	NA,0.965278	NA,-0.0152052	NA,0.0233493	NA,0.288266	0.000154384	0.000281747
3	rs142759723	78982559	NA,C	NA,T	NA,0.980159	NA,0.0194267	NA,0.0306528	NA,0.278822	0.000154309	0.00028216
3	rs191221153	78982412	NA,G	NA,A	NA,0.980159	NA,0.0194146	NA,0.0306528	NA,0.278609	0.000154273	0.000282092
3	rs142138424	79904629	NA,G	NA,A	NA,0.960318	NA,0.0145321	NA,0.0218976	NA,0.295059	0.000154247	0.000281727
3	rs10171802	79069764	T,T	G,G	0.775348,0.78869	0.00239329,0.015455	0.00473736,0.010471	0.212241,0.854024	0.000154133	0.000276285
3	rs191566269	79634788	NA,T	NA,G	NA,0.967262	NA,-0.01527	NA,0.0240217	NA,0.279851	0.000153981	0.000279395
3	rs117133065	79814054	NA,C	NA,T	NA,0.896825	NA,0.00900857	NA,0.0140528	NA,0.282755	0.000153854	0.000280127
3	rs144856417	79420216	NA,G	NA,A	NA,0.96627	NA,0.0142792	NA,0.023678	NA,0.262435	0.000153827	0.000278635
3	rs59142036	79030569	T,T	G,G	0.793241,0.911706	0.00570951,0.0307217	0.00488208,0.0150664	0.61581,1.38256	0.000153805	0.00027493
3	rs12991659	79893650	A,NA	G,NA	0.916501,NA	-0.00995664,NA	0.00714714,NA	0.78624,NA	0.000153669	0.000290912
3	rs5027450	79601629	A,A	T,T	0.748509,0.810516	-0.00046956,-0.0189714	0.00455701,0.0109078	0.0371903,1.08624	0.000153623	0.000296532
3	rs17015654	79017286	NA,G	NA,A	NA,0.91369	NA,-0.0094248	NA,0.0152221	NA,0.270985	0.000153608	0.000278586
3	rs111274531	79430286	T,NA	C,NA	0.968191,NA	0.020064,NA	0.0112664,NA	1.12533,NA	0.000153581	0.000274876
3	rs79177644	79785973	G,NA	A,NA	0.980119,NA	-0.00994703,NA	0.0141639,NA	0.316497,NA	0.000153402	0.000287396
3	rs17016881	79556632	NA,A	NA,G	NA,0.959325	NA,0.0131007	NA,0.0216401	NA,0.263668	0.000153326	0.000277605
3	rs7596145	79022316	C,C	T,T	0.792247,0.910714	0.00583063,0.0304014	0.00487344,0.0149907	0.635381,1.37102	0.000153302	0.00027317
3	rs76550776	79094482	NA,C	NA,T	NA,0.955357	NA,-0.0129664	NA,0.0206987	NA,0.27488	0.000153233	0.00027741
3	rs116504988	79124997	C,NA	T,NA	0.99503,NA	-0.0237587,NA	0.0281148,NA	0.400032,NA	0.000153232	0.000279368
3	rs4355147	79158275	C,NA	T,NA	0.119284,NA	-0.000533987,NA	0.00610001,NA	0.0314034,NA	0.000153127	0.000286037
3	rs79675249	79727497	NA,C	NA,G	NA,0.944444	NA,-0.011899	NA,0.0186617	NA,0.280897	0.000153106	0.000279612
3	rs17016215	79252307	NA,A	NA,G	NA,0.892857	NA,0.00907837	NA,0.0138207	NA,0.291353	0.000152966	0.00027974
3	rs17765076	79795396	C,NA	T,NA	0.931412,NA	-0.0105698,NA	0.00782246,NA	0.752943,NA	0.00015294	0.000281569
3	rs552426520	79253989	NA,C	NA,A	NA,0.813492	NA,0.00715807	NA,0.0109743	NA,0.288837	0.0001529	0.000279261
3	rs183852364	79168230	NA,G	NA,C	NA,0.981151	NA,0.0185052	NA,0.0314332	NA,0.254884	0.000152842	0.000276716
3	rs72822528	79893693	T,NA	C,NA	0.976143,NA	-0.00811917,NA	0.0129561,NA	0.275005,NA	0.000152641	0.000292383
3	rs73937124	79165835	A,NA	G,NA	0.920477,NA	-0.0083627,NA	0.0073078,NA	0.597777,NA	0.000152546	0.00028116
3	rs138905913	79882888	NA,A	NA,G	NA,0.972222	NA,-0.0163002	NA,0.0260119	NA,0.274994	0.000152531	0.000275343
3	rs77803997	79165267	NA,T	NA,C	NA,0.956349	NA,-0.0129101	NA,0.0209218	NA,0.26987	0.000152267	0.000275391
3	rs10496222	79631635	NA,C	NA,A	NA,0.928571	NA,0.0105048	NA,0.0165981	NA,0.278349	0.000152172	0.000274994
3	rs55729335	79029297	G,G	A,A	0.793241,0.909722	0.00566288,0.0303078	0.00488208,0.0149162	0.60893,1.37503	0.000152073	0.000271636
3	rs10176340	79773417	NA,G	NA,A	NA,0.972222	NA,-0.0154347	NA,0.0260119	NA,0.257328	0.000151995	0.000275494
3	rs75523965	79358008	C,NA	T,NA	0.952286,NA	-0.0129874,NA	0.00927543,NA	0.791951,NA	0.00015198	0.000271094
3	rs17645512	78935500	T,NA	A,NA	0.914513,NA	0.00419812,NA	0.00707122,NA	0.257496,NA	0.000151799	0.000273581
3	rs151290059	79607156	NA,G	NA,A	NA,0.969246	NA,0.0154478	NA,0.0247591	NA,0.273535	0.000151747	0.000275975
3	rs73938721	79778612	NA,G	NA,A	NA,0.972222	NA,-0.0153214	NA,0.0260119	NA,0.255041	0.00015162	0.000274817
3	rs11693507	79354852	A,NA	G,NA	0.973161,NA	-0.0024651,NA	0.0122339,NA	0.0755607,NA	0.000151023	0.000275905
3	rs117927507	79226698	NA,C	NA,A	NA,0.912698	NA,-0.00902626	NA,0.0151436	NA,0.258734	0.00015101	0.000272909
3	rs139594672	78987704	NA,T	NA,C	NA,0.980159	NA,0.0182637	NA,0.0306528	NA,0.258618	0.000150979	0.00027595
3	rs77355976	79244188	NA,G	NA,A	NA,0.892857	NA,0.00871635	NA,0.0138207	NA,0.277157	0.000150713	0.000275533
3	rs79677189	79114745	NA,A	NA,G	NA,0.954365	NA,-0.0121515	NA,0.0204832	NA,0.257261	0.000150685	0.000272733
3	rs116950849	79108624	NA,T	NA,G	NA,0.947421	NA,-0.0121185	NA,0.0191524	NA,0.278269	0.000150527	0.00027418
3	rs189881320	79723410	NA,A	NA,C	NA,0.968254	NA,-0.0154022	NA,0.0243817	NA,0.277716	0.000150519	0.00027273
3	rs1375051	79250455	NA,C	NA,G	NA,0.888889	NA,0.00847515	NA,0.0136019	NA,0.273086	0.000150512	0.000274942
3	rs36050166	79316493	NA,G	NA,C	NA,0.97123	NA,-0.0148144	NA,0.0255725	NA,0.249971	0.000150501	0.000272491
3	rs76851891	79203704	G,G	A,A	0.977137,0.892857	0.00208735,-0.0289194	0.0132281,0.0138207	0.0581822,1.43894	0.000150468	0.000265812
3	rs147372534	78967679	NA,G	NA,T	NA,0.982143	NA,0.0188797	NA,0.0322783	NA,0.25289	0.000150306	0.000274543
3	rs75632623	79557184	NA,G	NA,A	NA,0.959325	NA,0.0123072	NA,0.0216401	NA,0.244474	0.00015018	0.000271947
3	rs79300258	79771213	NA,A	NA,G	NA,0.972222	NA,-0.0148675	NA,0.0260119	NA,0.245945	0.000150156	0.000272173
3	rs116881814	79611375	NA,A	NA,G	NA,0.91369	NA,0.00857323	NA,0.0152221	NA,0.241624	0.000150095	0.000271697
3	rs139130263	79165251	NA,C	NA,T	NA,0.956349	NA,-0.0123232	NA,0.0209218	NA,0.255041	0.000149901	0.000271155
3	rs114142184	79786938	G,NA	A,NA	0.980119,NA	-0.00963948,NA	0.0141639,NA	0.30439,NA	0.00014983	0.000280534
3	rs75334005	79670894	NA,T	NA,A	NA,0.977182	NA,0.0167409	NA,0.0286274	NA,0.252828	0.000149599	0.00027287
3	rs10186284	79202242	G,G	C,C	0.980119,0.892857	0.00351219,-0.0288794	0.0141639,0.0138207	0.0946576,1.43586	0.000149492	0.000263626
3	rs77915120	79125568	NA,C	NA,T	NA,0.954365	NA,-0.011926	NA,0.0204832	NA,0.251494	0.000149385	0.000270597
3	rs115208884	79786928	G,NA	A,NA	0.980119,NA	-0.00958658,NA	0.0141639,NA	0.302323,NA	0.000149231	0.000279383
3	rs78835210	79119668	NA,A	NA,G	NA,0.953373	NA,-0.0117222	NA,0.0202746	NA,0.249376	0.000149222	0.000270353
3	rs11690044	79748444	T,NA	C,NA	0.893638,NA	-0.0111657,NA	0.00641306,NA	1.08794,NA	0.000149211	0.000287613
3	rs17017091	79657448	NA,T	NA,C	NA,0.965278	NA,-0.0137382	NA,0.0233493	NA,0.254708	0.000149008	0.00027179
3	rs149114989	78984477	NA,G	NA,C	NA,0.980159	NA,0.0174831	NA,0.0306528	NA,0.24532	0.000148897	0.000272064
3	rs7564944	79072872	T,T	C,C	0.774354,0.78869	0.00192816,0.0163823	0.00472994,0.010471	0.165242,0.929255	0.000148858	0.000266169
3	rs4852467	79439199	G,G	A,A	0.164016,0.012897	0.0175794,0.0757725	0.00533946,0.0378859	3.00281,1.342	0.000148726	0.000316561
3	rs11675625	79126838	G,NA	A,NA	0.986084,NA	0.022208,NA	0.0168779,NA	0.725289,NA	0.000148695	0.000264889
3	rs75646538	79906718	NA,G	NA,C	NA,0.974206	NA,-0.0144724	NA,0.0269663	NA,0.228057	0.000148672	0.000268081
3	rs74822488	79004604	G,NA	A,NA	0.89165,NA	-0.00854583,NA	0.00636104,NA	0.746852,NA	0.000148623	0.000275756
3	rs79345927	79116391	NA,G	NA,T	NA,0.954365	NA,-0.0116099	NA,0.0204832	NA,0.243479	0.000148542	0.000268886
3	rs76528740	79914424	NA,T	NA,A	NA,0.979167	NA,-0.0160533	NA,0.0299292	NA,0.227899	0.000148388	0.000267768
3	rs11900140	79125651	NA,C	NA,T	NA,0.954365	NA,-0.0116592	NA,0.0204832	NA,0.244723	0.000148351	0.000268736
3	rs2177062	79125258	NA,G	NA,A	NA,0.954365	NA,-0.0116592	NA,0.0204832	NA,0.244723	0.000148351	0.000268736
3	rs139575049	79638918	NA,G	NA,T	NA,0.97123	NA,-0.0150643	NA,0.0255725	NA,0.255076	0.000148343	0.000268814
3	rs62140069	79824809	T,NA	G,NA	0.929423,NA	-0.0101446,NA	0.00771974,NA	0.723974,NA	0.000148292	0.000273182
3	rs78417371	79883086	NA,T	NA,G	NA,0.957341	NA,-0.0120113	NA,0.0211527	NA,0.244015	0.000148274	0.000268917
3	rs117948081	79015636	NA,A	NA,G	NA,0.91369	NA,-0.00844935	NA,0.0152221	NA,0.237437	0.000148235	0.00026886
3	rs148415908	79000101	C,NA	A,NA	0.991054,NA	0.0215295,NA	0.0209976,NA	0.515408,NA	0.000148227	0.000278432
3	rs11894433	79125458	NA,T	NA,C	NA,0.954365	NA,-0.0116068	NA,0.0204832	NA,0.243402	0.000148152	0.000268377
3	rs55923139	79069692	G,G	A,A	0.774354,0.78869	0.00236657,0.0154087	0.00472994,0.010471	0.209829,0.850345	0.000148006	0.000264788
3	rs11900045	79125437	NA,A	NA,T	NA,0.954365	NA,-0.0115493	NA,0.0204832	NA,0.24195	0.000147934	0.000267985
3	rs12619738	79508063	NA,C	NA,T	NA,0.935516	NA,0.00974898	NA,0.0174041	NA,0.24005	0.000147922	0.000268695
3	rs1901339	79600914	T,T	C,C	0.233598,0.361111	-0.000274788,-0.0163058	0.00467279,0.00889959	0.0208585,1.17443	0.000147831	0.000268774
3	rs140157577	78977997	NA,G	NA,A	NA,0.980159	NA,0.0170389	NA,0.0306528	NA,0.237846	0.000147764	0.000269949
3	rs12998157	79887329	G,NA	A,NA	0.912525,NA	-0.00959061,NA	0.00699802,NA	0.768178,NA	0.000147757	0.00028256
3	rs77619611	79030278	G,NA	A,NA	0.981113,NA	0.0135309,NA	0.0145245,NA	0.454015,NA	0.000147717	0.000280956
3	rs60296843	79725643	NA,A	NA,G	NA,0.97123	NA,0.0142414	NA,0.0255725	NA,0.238377	0.000147683	0.000266992
3	rs140468106	79125349	NA,A	NA,G	NA,0.954365	NA,-0.0114446	NA,0.0204832	NA,0.239317	0.000147541	0.000267278
3	rs111663887	79188502	NA,A	NA,G	NA,0.958333	NA,-0.0130753	NA,0.0213919	NA,0.266762	0.000147539	0.00026707
3	rs188610277	79739696	NA,G	NA,C	NA,0.964286	NA,-0.0134432	NA,0.0230345	NA,0.252214	0.000147468	0.000268049
3	rs80260415	79543957	NA,A	NA,G	NA,0.9375	NA,0.00984794	NA,0.0176595	NA,0.238765	0.000147421	0.000268139
3	rs112231534	79474525	T,NA	C,NA	0.973161,NA	0.0206467,NA	0.0122339,NA	1.03869,NA	0.000147413	0.000266046
3	rs4083087	79157867	G,NA	C,NA	0.11829,NA	-0.000402003,NA	0.00612213,NA	0.0233541,NA	0.000147403	0.000274974
3	rs141983357	79159615	NA,T	NA,C	NA,0.955357	NA,-0.0114239	NA,0.0206987	NA,0.235819	0.000147258	0.000266452
3	rs190720172	78983894	NA,G	NA,A	NA,0.982143	NA,0.0176279	NA,0.0322783	NA,0.232858	0.000147238	0.000268828
3	rs75634182	78954839	NA,T	NA,C	NA,0.975198	NA,-0.0149236	NA,0.0274863	NA,0.231238	0.000147145	0.000265454
3	rs79096219	79116301	NA,G	NA,C	NA,0.954365	NA,-0.0112362	NA,0.0204832	NA,0.234102	0.000147137	0.000266365
3	rs74452203	79727432	NA,A	NA,G	NA,0.800595	NA,-0.00613222	NA,0.0106986	NA,0.246781	0.000147006	0.000267124
3	rs79584464	79116537	NA,C	NA,T	NA,0.954365	NA,-0.0111836	NA,0.0204832	NA,0.232789	0.000146944	0.000266018
3	rs192804329	78953797	NA,T	NA,A	NA,0.982143	NA,0.0174661	NA,0.0322783	NA,0.230304	0.000146861	0.000268125
3	rs184926019	78989395	NA,A	NA,G	NA,0.980159	NA,0.0166656	NA,0.0306528	NA,0.231617	0.000146841	0.000268225
3	rs117016442	79122596	NA,G	NA,A	NA,0.977182	NA,0.0153763	NA,0.0286274	NA,0.228276	0.000146821	0.000267054
3	rs17714736	79822157	A,NA	G,NA	0.931412,NA	-0.0100388,NA	0.00782246,NA	0.70033,NA	0.000146806	0.000270761
3	rs6748711	79915523	G,G	A,A	0.829026,0.444444	-0.00176611,0.0190901	0.00525159,0.00860262	0.132742,1.57708	0.000146804	0.000318632
3	rs191250292	79010363	NA,G	NA,C	NA,0.981151	NA,-0.0174321	NA,0.0314332	NA,0.237182	0.00014679	0.000264931
3	rs78225830	79152987	NA,C	NA,T	NA,0.955357	NA,-0.0112936	NA,0.0206987	NA,0.232599	0.000146785	0.000265605
3	rs77085740	79153375	NA,A	NA,G	NA,0.955357	NA,-0.0112192	NA,0.0206987	NA,0.230768	0.000146518	0.000265127
3	rs77071665	79917044	NA,C	NA,A	NA,0.986111	NA,-0.0188829	NA,0.0365264	NA,0.218115	0.000146387	0.000264127
3	rs17016708	79522042	NA,A	NA,T	NA,0.958333	NA,0.0116072	NA,0.0213919	NA,0.231062	0.000146306	0.00026506
3	rs2685161	79782293	C,NA	A,NA	0.029821,NA	-0.0170043,NA	0.0116239,NA	0.843142,NA	0.00014622	0.0002635
3	rs188370706	79442196	A,NA	G,NA	0.967197,NA	0.0195753,NA	0.0111,NA	1.10896,NA	0.000146094	0.000261677
3	rs11888133	79399538	A,NA	G,NA	0.887674,NA	0.0154502,NA	0.00626142,NA	1.86629,NA	0.000146087	0.000261128
3	rs146599142	79229966	A,NA	C,NA	0.988072,NA	-0.0194672,NA	0.0182119,NA	0.545002,NA	0.000146041	0.000257008
3	rs76037376	79215146	NA,A	NA,G	NA,0.963294	NA,-0.0123689	NA,0.0227328	NA,0.231824	0.000146021	0.000265551
3	rs79445712	79823465	NA,A	NA,G	NA,0.892857	NA,0.00746703	NA,0.0138207	NA,0.229881	0.000145998	0.00026572
3	rs11894696	79125845	NA,A	NA,G	NA,0.954365	NA,-0.0110152	NA,0.0204832	NA,0.228605	0.000145979	0.000264466
3	rs10186665	79202371	A,A	G,G	0.980119,0.892857	-0.000739003,-0.0286147	0.0141639,0.0138207	0.018458,1.41552	0.000145948	0.000258154
3	rs77492170	79128583	T,NA	C,NA	0.909543,NA	0.00308558,NA	0.00689297,NA	0.184149,NA	0.000145866	0.000264902
3	rs184920347	79196390	NA,C	NA,T	NA,0.955357	NA,-0.0122879	NA,0.0206987	NA,0.257477	0.000145843	0.000264194
3	rs117090302	78976692	NA,G	NA,T	NA,0.980159	NA,0.0162494	NA,0.0306528	NA,0.224728	0.000145842	0.000266359
3	rs62156624	79578802	G,G	A,A	0.698807,0.637897	0.00402357,-0.0183337	0.00430962,0.0088943	0.455315,1.40587	0.000145826	0.000264216
3	rs145605131	79920087	NA,A	NA,G	NA,0.977182	NA,-0.0140451	NA,0.0286274	NA,0.205027	0.00014581	0.000264223
3	rs13385634	79823470	NA,T	NA,C	NA,0.891865	NA,0.00741083	NA,0.0137648	NA,0.228921	0.000145801	0.000265437
3	rs80120473	79126549	NA,T	NA,C	NA,0.954365	NA,-0.0109628	NA,0.0204832	NA,0.227307	0.000145794	0.000264133
3	rs13393545	79730955	NA,C	NA,G	NA,0.799603	NA,-0.00594531	NA,0.0106787	NA,0.238295	0.000145758	0.00026492
3	rs13418721	79730947	NA,G	NA,A	NA,0.799603	NA,-0.00594531	NA,0.0106787	NA,0.238295	0.000145758	0.00026492
3	rs364446	79291934	T,T	C,C	0.523857,0.514881	0.0139257,-0.00215065	0.00395881,0.00855314	3.36112,0.0961131	0.000145611	0.000211916
3	rs28382400	79643639	NA,G	NA,A	NA,0.97123	NA,-0.014121	NA,0.0255725	NA,0.235962	0.000145578	0.000263831
3	rs12622095	79545275	NA,C	NA,T	NA,0.9375	NA,0.00939256	NA,0.0176595	NA,0.225618	0.000145517	0.000264649
3	rs13393361	79730957	NA,A	NA,C	NA,0.799603	NA,-0.0058928	NA,0.0106787	NA,0.235773	0.000145405	0.000264275
3	rs150994504	79187716	NA,T	NA,A	NA,0.958333	NA,-0.0124063	NA,0.0213919	NA,0.250303	0.000145237	0.00026294
3	rs150202747	79716460	NA,T	NA,G	NA,0.97619	NA,0.01428	NA,0.0280389	NA,0.214281	0.000145021	0.000262924
```
