## Supplementary material for "Characterization of shared and ancestry-specific signals driving complex traits using multi-ancestry fine-mapping": susiex_nc3.cs80.snp

```
BP	SNP	PIP(CS1)	LogBF(CS1,Pop1)	LogBF(CS1,Pop2)	PIP(CS2)	LogBF(CS2,Pop1)	LogBF(CS2,Pop2)	PIP(CS3)	LogBF(CS3,Pop1)	LogBF(CS3,Pop2)
78933864	rs150129448	2.73181e-07	-1.26177e-10	-1.29925	0.000106018	-1.26177e-10	-1.29609	0.000129767	-1.26177e-10	-1.3012
78934175	rs17584769	1.17902e-07	-1.64643	-0.493105	7.04013e-05	-1.22922	-0.476264	8.77462e-05	-1.21554	-0.476954
78934248	rs17645482	1.14487e-07	-1.63453	-0.534402	6.89895e-05	-1.20318	-0.52257	8.6185e-05	-1.18916	-0.521288
78934414	rs76613933	1.14186e-07	-1.64938	-0.522182	6.76024e-05	-1.2358	-0.510258	8.44175e-05	-1.2222	-0.508966
78934529	rs113974342	1.8027e-07	-1.71493	-2.36341e-10	6.79139e-05	-1.74146	-2.36341e-10	8.49724e-05	-1.72461	-2.36341e-10
78934974	rs75409503	2.94027e-07	-1.26177e-10	-1.22572	0.000114546	-1.26177e-10	-1.21873	0.000139316	-1.26177e-10	-1.2302
78935156	rs183110612	1.98153e-07	-1.62035	-2.36341e-10	7.00992e-05	-1.70979	-2.36341e-10	8.63136e-05	-1.70895	-2.36341e-10
78935500	rs17645512	1.99501e-07	-1.61357	-2.36341e-10	0.000121601	-1.15895	-2.36341e-10	0.000151799	-1.14438	-2.36341e-10
78936437	rs12713966	5.61504e-08	-1.56474	-1.31662	2.70829e-05	-1.34455	-1.31625	3.24649e-05	-1.37134	-1.31544
78937122	rs11883911	6.36246e-08	-1.4637	-1.29269	3.01195e-05	-1.26407	-1.29045	3.42564e-05	-1.34365	-1.28942
78937234	rs11883955	6.40811e-08	-1.45725	-1.29199	3.04999e-05	-1.25225	-1.28973	3.47617e-05	-1.32974	-1.28868
78937280	rs11894764	6.40811e-08	-1.45725	-1.29199	3.04999e-05	-1.25225	-1.28973	3.47617e-05	-1.32974	-1.28868
78937455	rs11889841	6.41263e-08	-1.45725	-1.29129	3.05224e-05	-1.25225	-1.28899	3.47878e-05	-1.32974	-1.28793
78937619	rs146549457	1.28882e-07	-1.63453	-0.415966	7.79701e-05	-1.20318	-0.400199	9.72371e-05	-1.18916	-0.400632
78937965	rs1993146	7.34493e-08	-1.75247	-0.860326	2.98322e-05	-1.73132	-0.832791	3.64313e-05	-1.73704	-0.834476
78938132	rs59739264	2.74144e-07	-1.26177e-10	-1.29574	0.000106076	-1.26177e-10	-1.29554	0.000130843	-1.26177e-10	-1.29294
78938400	rs146990224	8.14247e-07	-1.26177e-10	-0.207124	0.00032056	-1.26177e-10	-0.189632	0.000394188	-1.26177e-10	-0.190112
78939874	rs61539491	6.19165e-08	-1.47392	-1.30968	2.87496e-05	-1.292	-1.30908	3.2928e-05	-1.36559	-1.30703
78940375	rs58446695	5.65244e-07	-1.26177e-10	-0.57213	0.000228042	-1.26177e-10	-0.53017	0.000276051	-1.26177e-10	-0.546355
78940599	rs10199524	7.40971e-08	-1.75197	-0.85204	3.02793e-05	-1.72678	-0.822459	3.69e-05	-1.73312	-0.82561
78940751	rs139686405	2.78207e-07	-1.26177e-10	-1.28102	0.000108106	-1.26177e-10	-1.27658	0.000132042	-1.26177e-10	-1.28382
78940968	rs1452043	7.35204e-08	-1.7515	-0.860326	2.99818e-05	-1.72632	-0.832791	3.66097e-05	-1.73215	-0.834476
78941050	rs368793219	2.79175e-07	-1.26177e-10	-1.27755	0.000108286	-1.26177e-10	-1.27493	0.000132313	-1.26177e-10	-1.28177
78941211	rs148959961	2.71743e-07	-1.26177e-10	-1.30453	0.000105409	-1.26177e-10	-1.30186	0.000129125	-1.26177e-10	-1.30616
78942674	rs78762661	5.83217e-07	-1.26177e-10	-0.540828	0.000235772	-1.26177e-10	-0.496836	0.000285665	-1.26177e-10	-0.512121
78943208	rs149486236	2.79142e-07	-1.26177e-10	-1.27767	0.000108272	-1.26177e-10	-1.27505	0.000132298	-1.26177e-10	-1.28188
78943355	rs139689205	2.13973e-07	-1.54354	-2.36341e-10	9.91425e-05	-1.36314	-2.36341e-10	0.000114797	-1.42378	-2.36341e-10
78943552	rs79841419	2.81309e-07	-1.26177e-10	-1.26993	0.000109379	-1.26177e-10	-1.26488	0.00013346	-1.26177e-10	-1.27314
78944245	rs10194815	5.50171e-08	-1.58465	-1.31709	2.62703e-05	-1.37416	-1.3171	3.15034e-05	-1.39995	-1.3169
78944324	rs150827810	5.87806e-07	-1.26177e-10	-0.532991	0.000237399	-1.26177e-10	-0.489958	0.00028726	-1.26177e-10	-0.506554
78944469	rs145447947	2.09853e-07	-1.56298	-2.36341e-10	8.38798e-05	-1.53032	-2.36341e-10	9.77878e-05	-1.58414	-2.36341e-10
78945305	rs12620510	7.13597e-08	-1.39358	-1.24807	3.18543e-05	-1.25654	-1.24199	3.64328e-05	-1.32458	-1.24689
78945349	rs13034369	5.94108e-08	-1.51358	-1.31134	2.78428e-05	-1.32292	-1.31021	3.37398e-05	-1.3401	-1.30816
78945592	rs12620592	7.32641e-08	-1.3702	-1.24511	3.28408e-05	-1.22912	-1.23891	3.74852e-05	-1.29908	-1.24391
78945755	rs1452044	7.24433e-08	-1.38587	-1.24071	3.23916e-05	-1.24748	-1.23432	3.70144e-05	-1.31616	-1.23947
78945889	rs72812605	2.13783e-07	-1.54442	-2.36341e-10	0.000121002	-1.16389	-2.36341e-10	0.000139571	-1.22837	-2.36341e-10
78946347	rs113195481	1.76691e-07	-1.73499	-2.36341e-10	7.76009e-05	-1.60812	-2.36341e-10	9.42064e-05	-1.62145	-2.36341e-10
78946640	rs74426168	4.62032e-07	-1.26177e-10	-0.773754	0.000185077	-1.26177e-10	-0.738927	0.000224749	-1.26177e-10	-0.751957
78947226	rs2861669	5.12749e-08	-1.73072	-1.24147	2.08255e-05	-1.6913	-1.23222	2.5342e-05	-1.70182	-1.23266
78947233	rs4852453	5.04472e-08	-1.74587	-1.24259	2.34025e-05	-1.56819	-1.23867	2.83387e-05	-1.59081	-1.2319
78947443	rs59504369	7.37319e-08	-1.38587	-1.22308	3.30318e-05	-1.24748	-1.21475	3.75799e-05	-1.31616	-1.22431
78948370	rs73943177	6.61581e-08	-1.42512	-1.29222	3.11767e-05	-1.22982	-1.29021	3.54988e-05	-1.30843	-1.28901
78948447	rs192032960	2.71835e-07	-1.26177e-10	-1.30419	0.000105448	-1.26177e-10	-1.30149	0.000129166	-1.26177e-10	-1.30584
78948779	rs138566429	2.11308e-07	-1.55607	-2.36341e-10	7.74773e-05	-1.60972	-2.36341e-10	9.50684e-05	-1.61234	-2.36341e-10
78949295	rs79936996	2.73704e-07	-1.26177e-10	-1.29734	0.000106238	-1.26177e-10	-1.29402	0.000130001	-1.26177e-10	-1.29939
78950034	rs375012971	2.80536e-07	-1.26177e-10	-1.27269	0.000108678	-1.26177e-10	-1.27132	0.000132824	-1.26177e-10	-1.27791
78950316	rs201250217	2.78083e-07	-1.26177e-10	-1.28147	0.000106812	-1.26177e-10	-1.28863	0.000131833	-1.26177e-10	-1.2854
78950826	rs138573975	4.3905e-07	-1.26177e-10	-0.824774	0.000175582	-1.26177e-10	-0.791596	0.000213348	-1.26177e-10	-0.804015
78950984	rs143806371	4.3905e-07	-1.26177e-10	-0.824774	0.000175582	-1.26177e-10	-0.791596	0.000213348	-1.26177e-10	-0.804015
78951113	rs182325022	2.81621e-07	-1.26177e-10	-1.26882	0.000109264	-1.26177e-10	-1.26593	0.000133411	-1.26177e-10	-1.2735
78951181	rs190344391	4.32266e-07	-1.26177e-10	-0.840346	0.000172779	-1.26177e-10	-0.807688	0.000209983	-1.26177e-10	-0.819914
78952680	rs189518059	4.35184e-07	-1.26177e-10	-0.83362	0.000173984	-1.26177e-10	-0.800737	0.00021143	-1.26177e-10	-0.813046
78953229	rs56231231	2.10288e-07	-1.56091	-2.36341e-10	0.000135707	-1.0492	-2.36341e-10	0.000170193	-1.03001	-2.36341e-10
78953284	rs6708733	6.68704e-08	-1.41782	-1.28881	3.15768e-05	-1.22061	-1.28666	3.59313e-05	-1.29994	-1.28539
78953627	rs1839909	1.37547e-07	-1.595	-0.390416	8.77192e-05	-1.11605	-0.36951	0.00010963	-1.09779	-0.37204
78953797	rs192804329	3.1113e-07	-1.26177e-10	-1.16918	0.000120971	-1.26177e-10	-1.16415	0.000146861	-1.26177e-10	-1.17746
78953938	rs12105679	6.9286e-08	-1.49823	-1.17291	2.99479e-05	-1.3976	-1.16264	3.4264e-05	-1.45841	-1.17444
78954025	rs80064045	6.4864e-08	-1.44611	-1.29099	3.02922e-05	-1.25988	-1.28893	3.44698e-05	-1.33915	-1.2877
78954203	rs7570923	5.94502e-08	-1.50726	-1.31699	2.93877e-05	-1.26238	-1.31675	3.53002e-05	-1.28684	-1.31621
78954371	rs140261501	2.72455e-07	-1.26177e-10	-1.30191	0.000105711	-1.26177e-10	-1.29899	0.000129442	-1.26177e-10	-1.30371
78954474	rs12105200	7.09577e-08	-1.4081	-1.2392	3.15337e-05	-1.27704	-1.23161	3.5876e-05	-1.34655	-1.24032
78954494	rs75233789	2.74293e-07	-1.26177e-10	-1.29519	0.000106322	-1.26177e-10	-1.29323	0.000130143	-1.26177e-10	-1.29831
78954839	rs75634182	3.07919e-07	-1.26177e-10	-1.17955	0.000118018	-1.26177e-10	-1.18886	0.000147145	-1.26177e-10	-1.17552
78955003	rs75650380	2.74384e-07	-1.26177e-10	-1.29486	0.000106359	-1.26177e-10	-1.29288	0.000130183	-1.26177e-10	-1.298
78955135	rs144107556	4.3905e-07	-1.26177e-10	-0.824774	0.000175582	-1.26177e-10	-0.791596	0.000213348	-1.26177e-10	-0.804015
78955960	rs150846720	2.70796e-07	-1.26177e-10	-1.30802	0.000105001	-1.26177e-10	-1.30573	0.000128708	-1.26177e-10	-1.3094
78956659	rs10194080	6.78048e-08	-1.73153	-0.961223	2.81392e-05	-1.68812	-0.934419	3.4255e-05	-1.69595	-0.93716
78958242	rs73943178	6.78491e-08	-1.40329	-1.28881	3.20426e-05	-1.20597	-1.28666	3.63028e-05	-1.28965	-1.28539
78958315	rs75802363	1.23971e-07	-1.61358	-0.475762	7.74699e-05	-1.15397	-0.455837	9.67791e-05	-1.13626	-0.458249
78958890	rs181968732	2.78234e-07	-1.26177e-10	-1.28093	0.000107908	-1.26177e-10	-1.27842	0.000131891	-1.26177e-10	-1.28496
78959272	rs72921840	7.24656e-08	-1.36951	-1.25677	3.23544e-05	-1.23187	-1.25108	3.68382e-05	-1.30474	-1.25567
78959425	rs74330484	1.20298e-07	-1.6236	-0.495814	7.43369e-05	-1.17497	-0.476126	9.28389e-05	-1.15756	-0.47851
78959704	rs141895280	2.73291e-07	-1.26177e-10	-1.29885	0.000106064	-1.26177e-10	-1.29566	0.000129816	-1.26177e-10	-1.30082
78960159	rs76267457	2.21021e-07	-1.51113	-2.36341e-10	7.08312e-05	-1.6994	-2.36341e-10	8.85809e-05	-1.68302	-2.36341e-10
78960294	rs2861671	6.50564e-08	-1.74983	-0.984302	2.67822e-05	-1.7136	-0.958366	3.2572e-05	-1.72247	-0.961019
78960661	rs78859091	2.79524e-07	-1.26177e-10	-1.2763	0.000108426	-1.26177e-10	-1.27364	0.000132469	-1.26177e-10	-1.28059
78960901	rs6547214	6.49745e-08	-1.75109	-0.984302	2.65738e-05	-1.72141	-0.958366	3.2371e-05	-1.72866	-0.961019
78961292	rs11679002	4.15107e-07	-0.880852	-2.36341e-10	0.000110988	-1.25028	-2.36341e-10	0.000140779	-1.21975	-2.36341e-10
78961682	rs144303229	5.33678e-07	-1.26177e-10	-0.629596	0.000214694	-1.26177e-10	-0.590488	0.0002603	-1.26177e-10	-0.605103
78961882	rs75069322	1.252e-07	-1.60318	-0.47629	7.87316e-05	-1.1326	-0.461057	9.85822e-05	-1.11457	-0.461476
78962202	rs144850358	7.68988e-07	-1.26177e-10	-0.264313	0.00031053	-1.26177e-10	-0.221419	0.000376144	-1.26177e-10	-0.236968
78962348	rs17645640	1.26858e-07	-1.59277	-0.473549	8.06271e-05	-1.11157	-0.458292	0.000100986	-1.09325	-0.458711
78962529	rs80286167	1.74146e-07	-1.7495	-2.36341e-10	7.38604e-05	-1.65752	-2.36341e-10	8.99085e-05	-1.66815	-2.36341e-10
78963044	rs78925774	1.32227e-07	-1.59604	-0.428825	8.42011e-05	-1.11814	-0.408355	0.000105236	-1.0999	-0.410833
78963877	rs78288358	1.29913e-07	-1.57784	-0.464685	8.37942e-05	-1.08199	-0.449348	0.000104996	-1.06325	-0.44977
78963908	rs1452045	6.34744e-08	-1.45153	-1.30722	2.98473e-05	-1.25483	-1.30877	3.59146e-05	-1.27514	-1.31065
78964437	rs7602604	6.38796e-08	-1.74794	-1.00445	2.62876e-05	-1.71004	-0.980558	3.20019e-05	-1.7186	-0.982548
78964539	rs76496090	2.84709e-07	-1.26177e-10	-1.25792	0.000110767	-1.26177e-10	-1.25227	0.00013502	-1.26177e-10	-1.26151
78965531	rs73943180	7.60353e-08	-1.27397	-1.30422	4.06147e-05	-0.950202	-1.30537	4.71786e-05	-1.00965	-1.30335
78966043	rs117483401	2.85636e-07	-1.26177e-10	-1.25467	0.000110865	-1.26177e-10	-1.25139	0.000135224	-1.26177e-10	-1.26001
78966288	rs73943181	7.24023e-08	-1.38044	-1.24671	3.44338e-05	-1.17747	-1.24319	3.89725e-05	-1.2634	-1.24069
78966828	rs12713967	6.37972e-08	-1.44279	-1.31088	3.13791e-05	-1.20154	-1.31202	3.74776e-05	-1.22955	-1.31365
78966940	rs11695335	6.97034e-08	-1.47853	-1.18661	3.02123e-05	-1.37439	-1.17706	3.44978e-05	-1.43724	-1.1888
78967374	rs1452046	6.54246e-08	-1.75027	-0.978216	2.67042e-05	-1.71824	-0.956641	3.25234e-05	-1.72607	-0.958909
78967679	rs147372534	3.18636e-07	-1.26177e-10	-1.14534	0.000123938	-1.26177e-10	-1.13992	0.000150306	-1.26177e-10	-1.15427
78968117	rs2044944	6.28401e-08	-1.45187	-1.31692	2.96297e-05	-1.25428	-1.31664	3.57676e-05	-1.27379	-1.31611
78968246	rs78683663	1.21945e-07	-1.58539	-0.520426	7.78356e-05	-1.09687	-0.508236	9.77908e-05	-1.07833	-0.505777
78968400	rs78096706	2.96983e-07	-1.26177e-10	-1.21571	0.00011581	-1.26177e-10	-1.20775	0.000141887	-1.26177e-10	-1.21191
78968864	rs4853405	1.22851e-07	-1.58539	-0.513024	7.84183e-05	-1.09687	-0.500778	9.8524e-05	-1.07833	-0.498308
78968942	rs4853406	1.23374e-07	-1.59604	-0.498129	7.79287e-05	-1.11814	-0.485769	9.78816e-05	-1.0999	-0.483277
78968987	rs72921851	6.40392e-08	-1.4828	-1.26709	2.80476e-05	-1.36307	-1.26272	3.22092e-05	-1.42786	-1.26683
78969038	rs80194752	3.27003e-07	-1.26177e-10	-1.11942	0.000127804	-1.26177e-10	-1.1092	0.00015461	-1.26177e-10	-1.12604
78969389	rs961331	1.20778e-07	-1.60318	-0.512249	7.57247e-05	-1.1326	-0.499997	9.50916e-05	-1.11457	-0.497526
78969433	rs2016364	1.20355e-07	-1.60669	-0.512249	7.51839e-05	-1.13977	-0.499997	9.44027e-05	-1.12184	-0.497526
78969533	rs145011892	4.89578e-07	-1.26177e-10	-0.715845	0.000196818	-1.26177e-10	-0.677421	0.000238864	-1.26177e-10	-0.691044
78970048	rs76482878	1.22719e-07	-1.60669	-0.4928	7.66717e-05	-1.13977	-0.480401	9.62737e-05	-1.12184	-0.4779
78970405	rs77083062	1.24401e-07	-1.59604	-0.489832	7.85828e-05	-1.11814	-0.47741	9.87045e-05	-1.0999	-0.474905
78970623	rs60859850	1.21007e-07	-1.61696	-0.496581	7.47744e-05	-1.16101	-0.48421	9.38615e-05	-1.1434	-0.481716
78970747	rs74901422	4.87168e-07	-1.26177e-10	-0.720779	0.000195819	-1.26177e-10	-0.682511	0.000237665	-1.26177e-10	-0.696079
78971307	rs75920466	2.96739e-07	-1.21653	-2.36341e-10	8.64273e-05	-1.5004	-2.36341e-10	0.000108506	-1.48013	-2.36341e-10
78971469	rs17015573	7.4896e-08	-1.38044	-1.21285	3.56468e-05	-1.17747	-1.20857	4.03665e-05	-1.2634	-1.20554
78971734	rs17645837	1.17572e-07	-1.61016	-0.532178	7.31661e-05	-1.14689	-0.520077	9.18567e-05	-1.12907	-0.517637
78972639	rs115587238	4.82415e-07	-1.26177e-10	-0.730583	0.000193848	-1.26177e-10	-0.692626	0.000235298	-1.26177e-10	-0.706085
78973421	rs146788621	3.2971e-07	-1.26177e-10	-1.11117	0.000128889	-1.26177e-10	-1.10075	0.000155869	-1.26177e-10	-1.11793
78973672	rs17015575	6.6765e-07	-1.26177e-10	-0.405624	0.000261753	-1.26177e-10	-0.3923	0.000323071	-1.26177e-10	-0.389067
78974509	rs11688052	7.84649e-08	-1.3648	-1.18194	3.75152e-05	-1.15807	-1.17689	4.24365e-05	-1.24548	-1.17345
78974668	rs10195207	6.0077e-08	-1.75116	-1.0626	2.44767e-05	-1.71924	-1.04274	2.98744e-05	-1.7274	-1.04254
78974729	rs11682993	7.92504e-08	-1.3648	-1.17198	3.78976e-05	-1.15807	-1.16675	4.28742e-05	-1.24548	-1.16318
78974823	rs11688223	8.67035e-08	-1.17004	-1.27686	6.60122e-05	-0.491857	-1.278	7.38955e-05	-0.585467	-1.27882
78975012	rs73943184	7.92504e-08	-1.3648	-1.17198	3.78976e-05	-1.15807	-1.16675	4.28742e-05	-1.24548	-1.16318
78975056	rs73943185	7.93958e-08	-1.3648	-1.17015	3.79684e-05	-1.15807	-1.16488	4.29552e-05	-1.24548	-1.1613
78975863	rs11126680	8.05162e-08	-1.35685	-1.16408	3.85809e-05	-1.14824	-1.1587	4.36186e-05	-1.23641	-1.15505
78976179	rs137903550	2.68964e-07	-1.26177e-10	-1.31481	0.000104047	-1.26177e-10	-1.31486	0.000128068	-1.26177e-10	-1.31438
78976237	rs72812612	1.01237e-06	0.0106619	-2.36341e-10	0.000366596	-0.0554386	-2.36341e-10	0.000416078	-0.136067	-2.36341e-10
78976303	rs17015581	7.93271e-08	-1.3648	-1.17101	3.7935e-05	-1.15807	-1.16576	4.2917e-05	-1.24548	-1.16219
78976692	rs117090302	3.08122e-07	-1.26177e-10	-1.17889	0.000120226	-1.26177e-10	-1.17033	0.000145842	-1.26177e-10	-1.18441
78977047	rs13016535	7.20954e-08	-1.74667	-0.884729	2.91883e-05	-1.72486	-0.861075	3.56829e-05	-1.73003	-0.862237
78977169	rs11891128	8.24689e-08	-1.33633	-1.16064	3.88406e-05	-1.14503	-1.1552	4.39616e-05	-1.23212	-1.15151
78977997	rs140157577	3.12265e-07	-1.26177e-10	-1.16554	0.000121891	-1.26177e-10	-1.15658	0.000147764	-1.26177e-10	-1.17132
78978011	rs11687801	6.47476e-08	-1.74774	-0.991152	2.60948e-05	-1.72768	-0.97028	3.19127e-05	-1.7329	-0.971039
78978590	rs17015593	8.07937e-08	-1.35685	-1.16064	3.87161e-05	-1.14824	-1.1552	4.37733e-05	-1.23641	-1.15151
78979079	rs74518830	4.76639e-07	-1.26177e-10	-0.742628	0.000191114	-1.26177e-10	-0.706832	0.000231996	-1.26177e-10	-0.720221
78979658	rs74845950	8.6686e-08	-1.29983	-1.14727	4.20925e-05	-1.07822	-1.14161	4.73527e-05	-1.17155	-1.13776
78979729	rs147007023	7.01005e-07	-1.26177e-10	-0.356874	0.000274844	-1.26177e-10	-0.343495	0.000339048	-1.26177e-10	-0.340798
78981158	rs7579419	9.93094e-08	-1.33479	-0.976358	6.72669e-05	-0.792769	-0.958263	7.54145e-05	-0.869539	-0.974402
78981352	rs144520494	3.36378e-07	-1.26177e-10	-1.09115	0.000128761	-1.26177e-10	-1.10174	0.000158412	-1.26177e-10	-1.10174
78981544	rs78541589	1.18664e-07	-1.60177	-0.531319	7.44971e-05	-1.12973	-0.519212	9.35511e-05	-1.11166	-0.516771
78981670	rs12713968	5.87915e-08	-1.53946	-1.29593	2.79572e-05	-1.33571	-1.29332	3.37533e-05	-1.35777	-1.29009
78982377	rs4853407	1.20006e-07	-1.57648	-0.545366	7.68796e-05	-1.07933	-0.538129	9.68079e-05	-1.06055	-0.533659
78982412	rs191221153	3.26277e-07	-1.26177e-10	-1.12164	0.000127513	-1.26177e-10	-1.11148	0.000154273	-1.26177e-10	-1.12822
78982533	rs4853408	1.18909e-07	-1.58027	-0.550762	7.58981e-05	-1.08676	-0.54355	9.55606e-05	-1.06808	-0.539096
78982559	rs142759723	3.26355e-07	-1.26177e-10	-1.1214	0.000127544	-1.26177e-10	-1.11124	0.000154309	-1.26177e-10	-1.12798
78983157	rs6737219	6.59259e-08	-1.4518	-1.26906	2.85979e-05	-1.3431	-1.26327	3.27161e-05	-1.40862	-1.27045
78983336	rs6737473	8.09469e-08	-1.36766	-1.14794	3.78793e-05	-1.183	-1.14229	4.3003e-05	-1.26722	-1.13845
78983894	rs190720172	3.11952e-07	-1.26177e-10	-1.16654	0.000121296	-1.26177e-10	-1.16146	0.000147238	-1.26177e-10	-1.17489
78984048	rs17646141	1.15639e-07	-1.57648	-0.582441	7.40685e-05	-1.07933	-0.575379	9.3258e-05	-1.06055	-0.571018
78984229	rs114260443	1.74168e-07	-1.74937	-2.36341e-10	6.89748e-05	-1.72596	-2.36341e-10	8.57437e-05	-1.71558	-2.36341e-10
78984359	rs147633069	4.95792e-07	-1.26177e-10	-0.703232	0.000199029	-1.26177e-10	-0.666248	0.000241498	-1.26177e-10	-0.680077
78984477	rs149114989	3.14705e-07	-1.26177e-10	-1.15775	0.000122871	-1.26177e-10	-1.14857	0.000148897	-1.26177e-10	-1.16369
78984570	rs7579066	8.2763e-08	-1.35175	-1.14166	3.88654e-05	-1.16368	-1.13591	4.40606e-05	-1.24937	-1.132
78984824	rs7605836	8.05692e-08	-1.38044	-1.13983	3.84045e-05	-1.17747	-1.13405	4.35286e-05	-1.2634	-1.13013
78985763	rs58039460	8.11718e-08	-1.38814	-1.12468	3.86282e-05	-1.18705	-1.11866	4.3822e-05	-1.27223	-1.11457
78985791	rs13007241	6.32057e-08	-1.48337	-1.27962	2.9801e-05	-1.28839	-1.27677	3.62567e-05	-1.30452	-1.2718
78985959	rs13033849	6.46736e-08	-1.4322	-1.30783	3.09265e-05	-1.22189	-1.3062	3.74832e-05	-1.23914	-1.3039
78986035	rs71424829	4.42472e-07	-0.81701	-2.36341e-10	0.000113358	-1.22915	-2.36341e-10	0.000160904	-1.08613	-2.36341e-10
78986279	rs6723382	8.14994e-08	-1.38814	-1.12066	3.87865e-05	-1.18705	-1.11457	4.40034e-05	-1.27223	-1.11044
78986327	rs116701490	3.93612e-07	-0.934023	-2.36341e-10	0.000350525	-0.100267	-2.36341e-10	0.000361714	-0.276086	-2.36341e-10
78986355	rs114319198	2.2733e-07	-1.48299	-2.36341e-10	0.000156602	-0.905995	-2.36341e-10	0.00019676	-0.884954	-2.36341e-10
78986972	rs148714401	8.63716e-08	-1.48492	-0.965809	5.76007e-05	-0.948467	-0.957698	7.14908e-05	-0.941312	-0.956059
78987145	rs57401126	7.44474e-08	-1.32624	-1.27305	3.93305e-05	-1.01259	-1.27511	4.62419e-05	-1.06171	-1.27134
78987151	rs147476685	5.07723e-07	-1.26177e-10	-0.679453	0.000203961	-1.26177e-10	-0.641769	0.000247419	-1.26177e-10	-0.655857
78987552	rs147616509	2.24295e-07	-1.49643	-2.36341e-10	0.000152896	-0.929943	-2.36341e-10	0.000192047	-0.909199	-2.36341e-10
78987594	rs115242903	2.37458e-07	-1.4394	-2.36341e-10	7.34372e-05	-1.66327	-2.36341e-10	9.22564e-05	-1.64237	-2.36341e-10
78987704	rs139594672	3.1919e-07	-1.26177e-10	-1.1436	0.000124671	-1.26177e-10	-1.13402	0.000150979	-1.26177e-10	-1.1498
78987900	rs145660430	2.25328e-07	-1.49183	-2.36341e-10	0.000154158	-0.921725	-2.36341e-10	0.000193652	-0.900878	-2.36341e-10
78988833	rs140912538	2.69099e-07	-1.26177e-10	-1.31431	0.000104126	-1.26177e-10	-1.3141	0.00012816	-1.26177e-10	-1.31366
78989113	rs138956922	5.12926e-07	-1.26177e-10	-0.669256	0.000206113	-1.26177e-10	-0.631277	0.000250001	-1.26177e-10	-0.645474
78989143	rs6720391	8.28069e-08	-1.38814	-1.10474	3.94182e-05	-1.18705	-1.09842	4.47273e-05	-1.27223	-1.09413
78989251	rs6748640	1.00821e-07	-1.29079	-1.00525	6.80469e-05	-0.751577	-0.987926	7.62966e-05	-0.828936	-1.00338
78989395	rs184926019	3.10275e-07	-1.26177e-10	-1.17193	0.000121091	-1.26177e-10	-1.16316	0.000146841	-1.26177e-10	-1.17759
78989492	rs13420387	6.75042e-08	-1.71909	-0.978107	2.7802e-05	-1.67969	-0.954897	3.38101e-05	-1.68922	-0.956962
78989790	rs115343344	5.37598e-07	-1.26177e-10	-0.622278	0.000216315	-1.26177e-10	-0.582965	0.000262246	-1.26177e-10	-0.597657
78990014	rs116793968	1.11029e-07	-1.54509	-0.654513	7.34888e-05	-1.01918	-0.643391	9.24076e-05	-0.999583	-0.641148
78990065	rs55886936	4.66127e-07	-0.278038	-0.486891	0.000151516	-0.495041	-0.443969	0.000174182	-0.54684	-0.459998
78990099	rs142181924	2.68435e-07	-1.26177e-10	-1.31678	0.00010384	-1.26177e-10	-1.31685	0.000127738	-1.26177e-10	-1.31696
78990716	rs61499729	9.52411e-08	-1.31707	-1.0359	6.58946e-05	-0.752199	-1.01944	7.35689e-05	-0.834591	-1.03413
78990886	rs146424155	2.57474e-07	-1.35847	-2.36341e-10	8.83737e-05	-1.47813	-2.36341e-10	0.000108714	-1.47822	-2.36341e-10
78990954	rs57699589	8.47549e-08	-1.40329	-1.06633	4.02158e-05	-1.20597	-1.05947	4.57173e-05	-1.28965	-1.05481
78991073	rs140846002	1.8373e-07	-1.69592	-2.36341e-10	8.44091e-05	-1.52403	-2.36341e-10	0.000104646	-1.51635	-2.36341e-10
78991098	rs112916167	9.40748e-08	-1.31622	-1.04908	6.41978e-05	-0.764728	-1.033	7.20214e-05	-0.842635	-1.04734
78991181	rs72921867	9.41308e-08	-1.31622	-1.04848	6.41961e-05	-0.764728	-1.03303	7.20204e-05	-0.842635	-1.04736
78991590	rs56358599	1.06089e-07	-1.55731	-0.687795	6.90193e-05	-1.04233	-0.682985	8.69236e-05	-1.02304	-0.678866
78991651	rs183117506	2.7892e-07	-1.26177e-10	-1.27846	0.000108183	-1.26177e-10	-1.27587	0.000132198	-1.26177e-10	-1.28264
78991658	rs187618468	2.8372e-07	-1.26177e-10	-1.2614	0.000108771	-1.26177e-10	-1.27045	0.00013437	-1.26177e-10	-1.26634
78991662	rs113590750	5.21255e-07	-1.26177e-10	-0.653149	0.000210527	-1.26177e-10	-0.610085	0.000251365	-1.26177e-10	-0.640034
78991686	rs112613408	8.65692e-08	-1.39576	-1.05269	4.11616e-05	-1.19655	-1.04564	4.67632e-05	-1.28098	-1.04086
78991902	rs13000182	6.05849e-08	-1.48925	-1.31609	2.84175e-05	-1.29611	-1.31659	3.43934e-05	-1.3121	-1.31697
78991977	rs56297725	9.73328e-08	-1.30658	-1.02467	6.67821e-05	-0.750253	-1.00801	7.48363e-05	-0.82874	-1.0229
78992040	rs35893867	7.22934e-08	-1.31333	-1.31532	3.56414e-05	-1.07158	-1.31461	4.30595e-05	-1.09115	-1.31321
78992260	rs72921872	5.52509e-07	-1.26177e-10	-0.594918	0.000222483	-1.26177e-10	-0.554849	0.000269649	-1.26177e-10	-0.569821
78992882	rs2167556	5.92384e-08	-1.51265	-1.31517	2.76148e-05	-1.32709	-1.31426	3.34921e-05	-1.34253	-1.3131
78992891	rs73943254	8.18774e-08	-1.4558	-1.04837	5.2631e-05	-0.962669	-1.03373	5.98555e-05	-1.0296	-1.04541
78993497	rs76041384	1.02752e-07	-1.57131	-0.705755	6.63779e-05	-1.06926	-0.695071	8.34025e-05	-1.05035	-0.692915
78993517	rs17585586	1.02752e-07	-1.57131	-0.705755	6.63779e-05	-1.06926	-0.695071	8.34025e-05	-1.05035	-0.692915
78993592	rs17015607	8.202e-08	-1.41739	-1.08504	3.88508e-05	-1.22364	-1.07633	4.40739e-05	-1.3059	-1.07517
78993766	rs17015611	9.21217e-08	-1.30547	-1.08081	4.58188e-05	-1.06298	-1.07202	5.12268e-05	-1.15982	-1.07085
78994608	rs10496210	5.71684e-08	-1.75195	-1.11144	2.2815e-05	-1.73923	-1.09305	2.79292e-05	-1.74469	-1.09257
78995219	rs75507158	2.91747e-07	-1.26177e-10	-1.2335	0.000112795	-1.26177e-10	-1.23412	0.000138405	-1.26177e-10	-1.23676
78996739	rs11676099	7.31087e-08	-1.48944	-1.128	3.27724e-05	-1.35175	-1.11837	3.7649e-05	-1.42372	-1.11491
78997183	rs78290781	3.2828e-07	-1.26177e-10	-1.11552	0.000128316	-1.26177e-10	-1.10521	0.000155203	-1.26177e-10	-1.1222
78997477	rs72921874	7.35629e-08	-1.35899	-1.25226	3.29228e-05	-1.21767	-1.24786	3.6846e-05	-1.30604	-1.25416
78997525	rs73943257	9.12815e-08	-1.24522	-1.15022	4.49935e-05	-1.01375	-1.13944	4.9493e-05	-1.12605	-1.13906
78997926	rs74908886	8.59613e-08	-1.72272	-0.73277	4.47789e-05	-1.4314	-0.726567	5.7615e-05	-1.38924	-0.723921
78998166	rs11126682	7.18636e-08	-1.37518	-1.25944	3.20673e-05	-1.23658	-1.25529	3.59605e-05	-1.32329	-1.26123
78998219	rs11690283	5.93895e-08	-1.57003	-1.25524	2.47986e-05	-1.49797	-1.25094	2.87736e-05	-1.55039	-1.25709
78998595	rs6735871	8.97713e-08	-1.5603	-0.851826	6.03985e-05	-1.01245	-0.84629	7.75448e-05	-0.972157	-0.843927
78998607	rs117963296	9.57552e-07	-1.26177e-10	-0.0450079	0.000392336	-1.26177e-10	0.012418	0.000485296	-1.26177e-10	0.0178188
78998692	rs75933543	9.49566e-08	-1.52058	-0.835383	6.65167e-05	-0.936323	-0.825925	8.54344e-05	-0.894039	-0.825152
78998986	rs118182158	3.29872e-07	-1.26177e-10	-1.11068	0.000128595	-1.26177e-10	-1.10304	0.000155793	-1.26177e-10	-1.11841
78999216	rs6739221	5.90316e-08	-1.56454	-1.26678	2.46862e-05	-1.49149	-1.26197	2.86037e-05	-1.54461	-1.2688
78999297	rs6754548	5.74589e-08	-1.58602	-1.2723	2.39297e-05	-1.51692	-1.26766	2.78158e-05	-1.56724	-1.2741
78999333	rs148314163	3.28339e-07	-1.26177e-10	-1.11534	0.000128378	-1.26177e-10	-1.10472	0.000155332	-1.26177e-10	-1.12137
78999343	rs67705354	4.76216e-07	-1.26177e-10	-0.743516	0.000191313	-1.26177e-10	-0.705789	0.000232687	-1.26177e-10	-0.717244
78999413	rs72923738	5.09313e-07	-1.26177e-10	-0.676326	0.000205042	-1.26177e-10	-0.636484	0.000249227	-1.26177e-10	-0.648574
78999442	rs113355061	6.60596e-08	-1.50207	-1.21676	2.01997e-05	-1.73778	-1.21625	2.49613e-05	-1.73554	-1.21407
78999503	rs6739558	7.62813e-08	-1.50227	-1.07269	3.41351e-05	-1.36763	-1.06175	3.92919e-05	-1.43809	-1.05784
78999551	rs7602830	9.15608e-08	-1.52058	-0.8718	6.41147e-05	-0.936323	-0.862704	8.23468e-05	-0.894039	-0.861961
78999609	rs6739900	5.69529e-08	-1.59119	-1.27598	2.36911e-05	-1.52308	-1.27152	2.75651e-05	-1.57269	-1.2777
78999914	rs34388000	8.47065e-07	-0.167611	-2.36341e-10	0.0001981	-0.670928	-2.36341e-10	0.000302414	-0.455144	-2.36341e-10
79000101	rs148415908	2.90249e-07	-1.23865	-2.36341e-10	0.000129934	-1.09267	-2.36341e-10	0.000148227	-1.16819	-2.36341e-10
79000257	rs72923740	4.84789e-07	-1.26177e-10	-0.725675	0.000194743	-1.26177e-10	-0.68802	0.00023675	-1.26177e-10	-0.699935
79000304	rs77642462	1.96272e-07	-1.62988	-2.36341e-10	8.23568e-05	-1.54864	-2.36341e-10	0.000101149	-1.55034	-2.36341e-10
79000457	rs11902387	7.65395e-08	-1.52092	-1.05066	3.40949e-05	-1.39084	-1.03972	3.93577e-05	-1.45903	-1.03522
79000527	rs11902428	5.61964e-08	-1.59119	-1.28935	2.33537e-05	-1.52308	-1.28587	2.7202e-05	-1.57269	-1.29096
79000561	rs11886800	7.71665e-08	-1.50857	-1.05485	3.44921e-05	-1.37544	-1.04353	3.97382e-05	-1.44515	-1.03948
79000751	rs147736762	3.2984e-07	-1.26177e-10	-1.11078	0.000128941	-1.26177e-10	-1.10035	0.000155929	-1.26177e-10	-1.11754
79001197	rs143700086	2.69452e-07	-1.26177e-10	-1.313	0.0001043	-1.26177e-10	-1.31243	0.000128206	-1.26177e-10	-1.3133
79001203	rs62165685	1.84203e-07	-1.69335	-2.36341e-10	9.47788e-05	-1.40815	-2.36341e-10	0.000114661	-1.42496	-2.36341e-10
79001484	rs72923742	5.17358e-07	-1.26177e-10	-0.660653	0.00020891	-1.26177e-10	-0.617797	0.000249892	-1.26177e-10	-0.645912
79001558	rs72923744	5.5188e-07	-1.26177e-10	-0.596058	0.000222121	-1.26177e-10	-0.556476	0.000269683	-1.26177e-10	-0.569694
79001652	rs17015629	6.44474e-07	-1.26177e-10	-0.440953	0.000250465	-1.26177e-10	-0.436381	0.000309177	-1.26177e-10	-0.433026
79001780	rs2167558	1.32587e-07	-1.44889	-0.573258	5.87993e-05	-1.34068	-0.544889	6.78035e-05	-1.40007	-0.55026
79001963	rs17015634	5.79822e-08	-1.54764	-1.30162	2.36643e-05	-1.49254	-1.30319	2.79069e-05	-1.53747	-1.3006
79002455	rs74319413	2.18947e-07	-1.52056	-2.36341e-10	7.05221e-05	-1.70377	-2.36341e-10	8.81377e-05	-1.68804	-2.36341e-10
79002579	rs73943258	1.35668e-07	-1.38549	-0.613684	5.99772e-05	-1.28055	-0.585184	6.95355e-05	-1.33811	-0.586988
79002898	rs190378584	3.03834e-07	-1.26177e-10	-1.19291	0.000118123	-1.26177e-10	-1.18798	0.000143602	-1.26177e-10	-1.1999
79003119	rs73943259	1.23795e-07	-1.42524	-0.665521	5.22079e-05	-1.36639	-0.63808	6.08832e-05	-1.41816	-0.639819
79003179	rs35884266	1.73794e-07	-1.75152	-2.36341e-10	6.725e-05	-1.75128	-2.36341e-10	8.27145e-05	-1.75155	-2.36341e-10
79003384	rs35041113	1.73794e-07	-1.75152	-2.36341e-10	6.725e-05	-1.75128	-2.36341e-10	8.27145e-05	-1.75155	-2.36341e-10
79003597	rs12713969	6.434e-07	-0.442622	-2.36341e-10	0.000183	-0.750213	-2.36341e-10	0.000253449	-0.631777	-2.36341e-10
79003690	rs4853409	7.64223e-08	-1.71212	-0.860999	3.90843e-05	-1.43697	-0.857012	5.02368e-05	-1.39558	-0.854609
79003857	rs73943260	9.62054e-08	-1.3227	-1.02021	4.59914e-05	-1.12259	-1.00866	5.1616e-05	-1.21919	-1.00392
79004509	rs7587963	1.82528e-07	-1.70249	-2.36341e-10	9.45107e-05	-1.41099	-2.36341e-10	0.000121383	-1.36799	-2.36341e-10
79004604	rs74822488	3.51277e-07	-1.04781	-2.36341e-10	0.000126801	-1.11708	-2.36341e-10	0.000148623	-1.16553	-2.36341e-10
79004686	rs73943261	1.01113e-07	-1.18731	-1.10584	4.79184e-05	-1.0038	-1.08641	5.39173e-05	-1.08483	-1.09466
79004846	rs114820313	1.79716e-07	-1.71801	-2.36341e-10	6.75873e-05	-1.74628	-2.36341e-10	8.28379e-05	-1.75005	-2.36341e-10
79004932	rs146566307	1.98442e-07	-1.61889	-2.36341e-10	9.12411e-05	-1.44619	-2.36341e-10	0.000108578	-1.47947	-2.36341e-10
79005119	rs12622478	9.10506e-08	-1.30557	-1.0924	4.36179e-05	-1.10189	-1.08234	4.88426e-05	-1.20014	-1.0782
79005174	rs75466357	7.47995e-08	-1.72415	-0.87043	3.73651e-05	-1.47248	-0.866484	4.79143e-05	-1.43342	-0.864107
79005225	rs72923746	4.38575e-07	-1.26177e-10	-0.825858	0.0001756	-1.26177e-10	-0.791489	0.000213698	-1.26177e-10	-0.802375
79005387	rs6742296	5.43852e-08	-1.61337	-1.29993	2.49172e-05	-1.44594	-1.2982	3.0363e-05	-1.45855	-1.29516
79005449	rs73945085	9.41469e-08	-1.28977	-1.07476	4.49625e-05	-1.08956	-1.06431	5.04998e-05	-1.18495	-1.06002
79005450	rs73945086	9.1634e-08	-1.31593	-1.07566	4.31556e-05	-1.12909	-1.06579	4.86886e-05	-1.21996	-1.06154
79006118	rs6746125	8.88598e-08	-1.33101	-1.09132	4.19933e-05	-1.1391	-1.08309	4.7432e-05	-1.23072	-1.07692
79006128	rs140350852	4.52965e-07	-1.26177e-10	-0.793573	0.00017212	-1.26177e-10	-0.811505	0.000215221	-1.26177e-10	-0.795274
79006390	rs189608258	4.51086e-07	-1.26177e-10	-0.797729	0.000180782	-1.26177e-10	-0.762406	0.000219939	-1.26177e-10	-0.773591
79006655	rs72923747	8.1948e-08	-1.40023	-1.10307	3.95809e-05	-1.1863	-1.09506	4.49625e-05	-1.27206	-1.08905
79006903	rs114125326	2.41078e-07	-1.42427	-2.36341e-10	0.00016966	-0.825903	-2.36341e-10	0.000218084	-0.782058	-2.36341e-10
79006980	rs75270821	3.85338e-07	-1.26177e-10	-0.955268	0.000151678	-1.26177e-10	-0.937943	0.000185476	-1.26177e-10	-0.944012
79007004	rs72923748	8.92061e-08	-1.44586	-0.97258	5.75121e-05	-0.943504	-0.964201	6.74755e-05	-0.998942	-0.956234
79007198	rs72923749	8.60354e-08	-1.4768	-0.977828	5.44711e-05	-0.994274	-0.967756	6.39946e-05	-1.04791	-0.960228
79007390	rs79723544	2.81699e-07	-1.26855	-2.36341e-10	0.000122457	-1.15194	-2.36341e-10	0.000138183	-1.23836	-2.36341e-10
79007404	rs34344424	9.83492e-07	-0.0182786	-2.36341e-10	0.000224241	-0.546981	-2.36341e-10	0.000346272	-0.319714	-2.36341e-10
79007555	rs78912331	2.4243e-07	-1.41867	-2.36341e-10	7.42659e-05	-1.65205	-2.36341e-10	9.34101e-05	-1.62994	-2.36341e-10
79007917	rs112277795	5.68812e-07	-0.565839	-2.36341e-10	0.000217805	-0.576102	-2.36341e-10	0.000311442	-0.425726	-2.36341e-10
79007930	rs4853410	5.33131e-08	-1.74494	-1.18827	2.15312e-05	-1.71255	-1.17764	2.64096e-05	-1.7152	-1.17801
79007948	rs6751026	6.55782e-08	-1.42514	-1.30101	3.95932e-05	-0.983305	-1.29774	4.63627e-05	-1.02828	-1.30216
79007959	rs149536895	1.76005e-07	-1.73887	-2.36341e-10	6.71896e-05	-1.75218	-2.36341e-10	8.29328e-05	-1.74891	-2.36341e-10
79007966	rs6751040	8.70751e-08	-1.37165	-1.07097	5.97902e-05	-0.806476	-1.06238	6.97562e-05	-0.865985	-1.05595
79008155	rs57712713	8.93839e-08	-1.43649	-0.979958	5.79157e-05	-0.938922	-0.96179	6.89564e-05	-0.972419	-0.961047
79008206	rs60907300	5.65582e-08	-1.57802	-1.2961	2.64448e-05	-1.38881	-1.29583	3.20411e-05	-1.4072	-1.29272
79008304	rs147372770	2.70715e-07	-1.26177e-10	-1.30832	0.00010452	-1.26177e-10	-1.31032	0.000129035	-1.26177e-10	-1.30686
79008706	rs117473552	2.85451e-07	-1.26177e-10	-1.25532	0.000110079	-1.26177e-10	-1.2585	0.000136615	-1.26177e-10	-1.24977
79009107	rs187408333	2.72162e-07	-1.26177e-10	-1.30299	0.000105019	-1.26177e-10	-1.30556	0.000129773	-1.26177e-10	-1.30115
79009829	rs111953379	1.7598e-07	-1.73902	-2.36341e-10	7.20218e-05	-1.68273	-2.36341e-10	8.71068e-05	-1.6998	-2.36341e-10
79010363	rs191250292	3.0647e-07	-1.26177e-10	-1.18427	0.000117851	-1.26177e-10	-1.19028	0.00014679	-1.26177e-10	-1.17793
79010826	rs62165687	1.21649e-07	-1.67131	-0.436941	8.2598e-05	-1.13787	-0.40784	0.000106953	-1.11464	-0.379905
79010908	rs11684673	1.25682e-07	-0.847131	-1.2285	0.000105045	-0.0747115	-1.2306	0.000134576	-0.0337527	-1.23106
79011900	rs7561644	1.28992e-07	-1.24159	-0.808047	3.0433e-05	-1.74891	-0.795257	3.75221e-05	-1.74458	-0.797432
79011998	rs10178977	1.3145e-07	-1.31675	-0.714017	3.72225e-05	-1.64967	-0.69312	4.57672e-05	-1.65316	-0.690215
79012163	rs7578411	6.85813e-08	-1.36437	-1.31699	1.80137e-05	-1.75191	-1.31666	2.21465e-05	-1.75251	-1.31675
79012204	rs149483493	1.79844e-07	-1.7173	-2.36341e-10	7.25258e-05	-1.67576	-2.36341e-10	9.00057e-05	-1.66707	-2.36341e-10
79012740	rs17015646	6.3887e-08	-1.72994	-1.02233	2.44391e-05	-1.75199	-1.01153	3.09542e-05	-1.74414	-0.990289
79013457	rs1521952	7.60464e-08	-1.51397	-1.06408	2.49735e-05	-1.69038	-1.0515	3.02012e-05	-1.7076	-1.05146
79014346	rs72812619	4.83872e-08	-1.742	-1.28815	2.54248e-05	-1.43871	-1.28527	2.95404e-05	-1.49676	-1.28442
79014352	rs115392084	1.78834e-07	-1.72293	-2.36341e-10	7.13798e-05	-1.69168	-2.36341e-10	8.76636e-05	-1.69343	-2.36341e-10
79014788	rs190133521	4.78585e-07	-1.26177e-10	-0.738555	0.000185792	-1.26177e-10	-0.735073	0.000233795	-1.26177e-10	-0.712493
79015636	rs117948081	3.1154e-07	-1.26177e-10	-1.16786	0.000120331	-1.26177e-10	-1.16945	0.000148235	-1.26177e-10	-1.16814
79015775	rs11678325	4.99685e-08	-1.6811	-1.3169	2.09949e-05	-1.59902	-1.3164	2.48319e-05	-1.63836	-1.31645
79015838	rs180921180	1.83888e-07	-1.69506	-2.36341e-10	6.78917e-05	-1.74179	-2.36341e-10	8.27156e-05	-1.75153	-2.36341e-10
79015867	rs142244737	1.75419e-07	-1.74221	-2.36341e-10	6.92849e-05	-1.72147	-2.36341e-10	8.51336e-05	-1.72272	-2.36341e-10
79017239	rs145122496	2.92868e-07	-1.26177e-10	-1.22967	0.00011453	-1.26177e-10	-1.21886	0.000140594	-1.26177e-10	-1.22106
79017286	rs17015654	3.22842e-07	-1.26177e-10	-1.13223	0.000124674	-1.26177e-10	-1.134	0.000153608	-1.26177e-10	-1.13254
79018094	rs7593362	1.73892e-07	-1.75095	-2.36341e-10	6.83237e-05	-1.73544	-2.36341e-10	8.37602e-05	-1.73898	-2.36341e-10
79018187	rs1869083	1.73908e-07	-0.967217	-0.783643	5.26953e-05	-1.23344	-0.761734	6.66386e-05	-1.20837	-0.759283
79018898	rs76529961	3.52834e-07	-1.26177e-10	-1.04339	0.000136204	-1.26177e-10	-1.04555	0.000167867	-1.26177e-10	-1.04377
79019618	rs35909082	1.9344e-06	0.484427	0.173737	0.000495928	0.013999	0.232731	0.000831916	0.284827	0.271964
79019736	rs4853412	5.26991e-06	1.60908	0.0513021	0.00624162	2.66802	0.111271	0.00985421	2.88253	0.146185
79021429	rs4853413	4.25357e-06	2.5422	-1.09607	0.000929355	1.9491	-1.07431	0.00154121	2.23852	-1.06514
79021569	rs7592791	1.01915e-07	-1.52665	-0.758601	3.20807e-05	-1.74705	-0.74439	3.93463e-05	-1.752	-0.742542
79021680	rs116586062	8.33086e-07	-1.26177e-10	-0.184252	0.000325391	-1.26177e-10	-0.174672	0.000411411	-1.26177e-10	-0.147347
79022316	rs7596145	5.65431e-07	-1.07959	0.507786	0.00011932	-1.726	0.548113	0.000153302	-1.69959	0.565066
79023213	rs78735990	5.23836e-07	-1.26177e-10	-0.648209	0.000204887	-1.26177e-10	-0.637244	0.000255983	-1.26177e-10	-0.62183
79024382	rs79319904	5.74578e-07	-1.26177e-10	-0.555753	0.000224897	-1.26177e-10	-0.544058	0.000281269	-1.26177e-10	-0.527627
79024424	rs145345248	1.73673e-07	-1.75221	-2.36341e-10	6.73634e-05	-1.7496	-2.36341e-10	8.27614e-05	-1.75098	-2.36341e-10
79024851	rs72812622	6.56988e-08	-1.69401	-1.0303	2.6651e-05	-1.63142	-1.04545	3.19492e-05	-1.66776	-1.03503
79025169	rs2007423	6.09568e-07	-1.26177e-10	-0.496638	0.000238698	-1.26177e-10	-0.484499	0.000298715	-1.26177e-10	-0.467451
79025595	rs13383907	6.1278e-07	-1.26177e-10	-0.491383	0.000239965	-1.26177e-10	-0.479205	0.000300316	-1.26177e-10	-0.462103
79025830	rs182813073	5.52056e-07	-1.26177e-10	-0.595738	0.000216015	-1.26177e-10	-0.584354	0.000270044	-1.26177e-10	-0.568355
79026494	rs138581304	5.47837e-07	-1.26177e-10	-0.603411	0.000214351	-1.26177e-10	-0.592087	0.000267941	-1.26177e-10	-0.576172
79027013	rs10193685	6.1568e-07	-1.26177e-10	-0.486661	0.000241109	-1.26177e-10	-0.474449	0.000301763	-1.26177e-10	-0.457299
79027128	rs76893134	5.93189e-07	-1.26177e-10	-0.523875	0.000232238	-1.26177e-10	-0.511939	0.000290548	-1.26177e-10	-0.495173
79027274	rs79295955	6.19937e-07	-1.26177e-10	-0.479771	0.000242789	-1.26177e-10	-0.467508	0.000303886	-1.26177e-10	-0.450288
79027342	rs1521961	3.03367e-06	2.14181	-1.03366	0.000588973	1.42698	-1.0083	0.000999844	1.73876	-0.998101
79027633	rs184165421	3.56157e-07	-1.26177e-10	-1.03402	0.000137164	-1.26177e-10	-1.03853	0.000172327	-1.26177e-10	-1.01754
79027759	rs76147061	5.97159e-07	-1.26177e-10	-0.517204	0.000233804	-1.26177e-10	-0.505218	0.000292527	-1.26177e-10	-0.488382
79028533	rs117532816	5.63748e-07	-1.26177e-10	-0.574781	0.000220626	-1.26177e-10	-0.563233	0.000275871	-1.26177e-10	-0.547006
79028938	rs78796970	6.22417e-07	-1.26177e-10	-0.475778	0.000243767	-1.26177e-10	-0.463486	0.000305123	-1.26177e-10	-0.446225
79028957	rs141863644	2.80788e-07	-1.27179	-2.36341e-10	0.000107094	-1.28599	-2.36341e-10	0.000127642	-1.31771	-2.36341e-10
79029297	rs55729335	5.38498e-07	-1.13355	0.512941	0.000119043	-1.73577	0.555554	0.000152073	-1.71498	0.5724
79029777	rs77122847	6.68155e-07	-1.26177e-10	-0.404868	0.000261813	-1.26177e-10	-0.392071	0.000327941	-1.26177e-10	-0.374106
79029880	rs112629936	1.87922e-07	-1.67336	-2.36341e-10	7.69041e-05	-1.61714	-2.36341e-10	9.95754e-05	-1.56602	-2.36341e-10
79030054	rs114076047	7.23444e-07	-1.26177e-10	-0.325365	0.000283632	-1.26177e-10	-0.312024	0.00035554	-1.26177e-10	-0.293302
79030074	rs55944359	1.78835e-07	-1.72292	-2.36341e-10	7.13181e-05	-1.69255	-2.36341e-10	8.71312e-05	-1.69952	-2.36341e-10
79030278	rs77619611	2.45378e-07	-1.40659	-2.36341e-10	0.000133014	-1.06925	-2.36341e-10	0.000147717	-1.17164	-2.36341e-10
79030569	rs59142036	5.50213e-07	-1.12303	0.523952	0.000120593	-1.734	0.566727	0.000153805	-1.71235	0.581101
79030858	rs115881469	6.98314e-07	-1.26177e-10	-0.360719	0.000273714	-1.26177e-10	-0.347617	0.000342994	-1.26177e-10	-0.329228
79031810	rs17015666	6.93087e-07	-1.26177e-10	-0.368232	0.000271651	-1.26177e-10	-0.355181	0.000340385	-1.26177e-10	-0.336863
79032441	rs17015678	7.17298e-07	-1.26177e-10	-0.333896	0.000281206	-1.26177e-10	-0.320612	0.000352472	-1.26177e-10	-0.30197
79032597	rs78295062	8.213e-07	-1.26177e-10	-0.198499	0.000322263	-1.26177e-10	-0.184333	0.00040443	-1.26177e-10	-0.164462
79033878	rs61699582	9.36534e-07	-1.26177e-10	-0.0672021	0.000367774	-1.26177e-10	-0.0522301	0.000462064	-1.26177e-10	-0.0312373
79033887	rs12232921	2.47206e-06	-1.12929	2.03271	0.00229457	-0.341833	2.12043	0.00350172	-0.197846	2.19192
79033917	rs1521964	6.95726e-07	-1.26177e-10	-0.364432	0.000272692	-1.26177e-10	-0.351356	0.000341702	-1.26177e-10	-0.333001
79034538	rs10167254	8.97594e-07	-1.26177e-10	-0.10967	0.000352393	-1.26177e-10	-0.0949543	0.00044258	-1.26177e-10	-0.0743176
79035303	rs13426209	8.29299e-07	-1.26177e-10	-0.188807	0.000325421	-1.26177e-10	-0.17458	0.000408428	-1.26177e-10	-0.154624
79035304	rs13426029	9.05233e-07	-1.26177e-10	-0.101196	0.00035541	-1.26177e-10	-0.0864281	0.000446402	-1.26177e-10	-0.0657199
79035444	rs13400595	9.05233e-07	-1.26177e-10	-0.101196	0.00035541	-1.26177e-10	-0.0864281	0.000446402	-1.26177e-10	-0.0657199
79036077	rs12613890	7.99344e-07	-1.26177e-10	-0.225597	0.000313593	-1.26177e-10	-0.211603	0.000393456	-1.26177e-10	-0.191971
79036388	rs191041600	4.15723e-07	-1.26177e-10	-0.87937	0.000162611	-1.26177e-10	-0.86834	0.000201268	-1.26177e-10	-0.862304
79036444	rs78985678	6.16803e-07	-1.0675	0.582665	0.000129972	-1.72077	0.628385	0.00016686	-1.69264	0.642857
79037108	rs7598432	7.03439e-07	-1.05401	0.7006	0.000147838	-1.70895	0.745369	0.000190809	-1.67608	0.760408
79037283	rs7559637	7.14582e-07	-1.04273	0.705039	0.000148573	-1.7061	0.747478	0.00019247	-1.67231	0.765312
79037360	rs7559664	7.14233e-07	-1.03659	0.698412	0.000148541	-1.69962	0.740782	0.000192004	-1.66801	0.758587
79037791	rs11679935	7.1111e-07	-1.02043	0.677868	0.000144876	-1.70385	0.720023	0.000187552	-1.67062	0.737738
79038068	rs7572889	5.03184e-06	2.533	-0.91885	0.00109329	1.92013	-0.882887	0.00183073	2.21665	-0.871122
79038224	rs17586318	1.93731e-07	-0.342406	-1.30051	0.000194971	0.607708	-1.29456	0.000256631	0.672752	-1.29205
79038341	rs74639824	6.91236e-07	-1.04508	0.674171	0.000142958	-1.7158	0.718647	0.000183947	-1.68588	0.733588
79039213	rs7567083	6.98616e-07	-0.997242	0.636955	0.00013986	-1.69773	0.678677	0.000181346	-1.66275	0.696212
79039355	rs896530	7.13745e-06	2.75938	-0.795658	0.001675	2.21831	-0.754442	0.00285132	2.52885	-0.74025
79039828	rs78235024	6.76248e-08	-1.68161	-1.0138	2.69594e-05	-1.66879	-0.996574	3.27117e-05	-1.67337	-1.00584
79040515	rs186789493	1.77258e-07	-1.73178	-2.36341e-10	6.7614e-05	-1.74588	-2.36341e-10	8.35509e-05	-1.74148	-2.36341e-10
79040615	rs11126683	6.89922e-07	-0.997242	0.624432	0.000138102	-1.69773	0.666021	0.000179055	-1.66275	0.6835
79040825	rs2902017	1.91707e-07	-0.395026	-1.2584	0.000197327	0.592338	-1.26718	0.000259173	0.660292	-1.26973
79040921	rs1402908	6.66175e-07	-1.01127	0.603433	0.000133415	-1.71104	0.644797	0.00017216	-1.6807	0.662183
79040946	rs150143404	3.54007e-07	-1.26177e-10	-1.04007	0.000138671	-1.26177e-10	-1.0276	0.000168358	-1.26177e-10	-1.04085
79041096	rs17586444	6.96872e-07	-0.938885	0.576099	0.000133707	-1.68122	0.61717	0.000174071	-1.64191	0.634433
79041173	rs76621574	3.63846e-07	-1.01266	-2.36341e-10	0.000161079	-0.877802	-2.36341e-10	0.000189703	-0.921482	-2.36341e-10
79041300	rs17586465	6.84901e-07	-0.949769	0.569655	0.000132415	-1.68441	0.610656	0.000172247	-1.6459	0.627891
79041329	rs76078176	6.86457e-07	-1.26177e-10	-0.377844	0.000269035	-1.26177e-10	-0.364859	0.000337075	-1.26177e-10	-0.346633
79041678	rs7575200	6.70207e-07	-0.949769	0.547968	0.000129473	-1.68441	0.588185	0.000168359	-1.6459	0.605063
79041808	rs7575323	6.88139e-07	-0.949769	0.574371	0.000132975	-1.68441	0.614871	0.000172933	-1.6459	0.631867
79041929	rs7561306	6.84283e-07	-0.90207	0.521054	0.000127824	-1.67003	0.560982	0.000166767	-1.62808	0.577739
79042208	rs116205576	1.76392e-07	-1.73668	-2.36341e-10	6.98726e-05	-1.71303	-2.36341e-10	8.54809e-05	-1.71865	-2.36341e-10
79042468	rs141922458	1.80056e-06	0.586464	-2.36341e-10	0.000740758	0.647974	-2.36341e-10	0.000845836	0.573386	-2.36341e-10
79042552	rs180688134	4.54631e-06	1.51268	-2.36341e-10	0.00133541	1.23729	-2.36341e-10	0.00157231	1.19336	-2.36341e-10
79042754	rs11126684	5.22071e-07	-0.918784	0.267201	9.48275e-05	-1.72679	0.319151	0.00012104	-1.69757	0.326747
79043011	rs59970632	1.13248e-06	-1.26177e-10	0.12278	0.000451066	-1.26177e-10	0.151914	0.000562921	-1.26177e-10	0.1662
79043987	rs11126685	2.68349e-07	-1.26177e-10	-1.3171	0.000103814	-1.26177e-10	-1.3171	0.000127754	-1.26177e-10	-1.31683
79044205	rs149166055	1.82327e-07	-1.70358	-2.36341e-10	7.3233e-05	-1.66605	-2.36341e-10	8.93416e-05	-1.67447	-2.36341e-10
79044452	rs11126686	6.40412e-06	3.15646	-1.30115	0.00250419	3.16565	-1.29963	0.00342869	3.27564	-1.30264
79044503	rs2902018	1.76597e-06	-1.08187	1.64894	0.00122228	-0.586366	1.73514	0.00184296	-0.445166	1.79735
79044785	rs138219611	1.83341e-07	-1.69804	-2.36341e-10	7.37711e-05	-1.65873	-2.36341e-10	8.99659e-05	-1.66751	-2.36341e-10
79045079	rs7569615	5.19333e-07	-0.676587	0.0197443	8.4078e-05	-1.58998	0.0620219	0.000111539	-1.52722	0.0746536
79045516	rs75902357	5.1047e-07	-0.670824	-0.00323175	8.04792e-05	-1.61039	0.0386838	0.000106381	-1.55112	0.0512084
79045739	rs78699838	5.04679e-07	-0.670824	-0.0146417	7.95517e-05	-1.61039	0.0270929	0.00010515	-1.55112	0.0395639
79045921	rs10496211	5.19267e-07	-0.642328	-0.0146417	8.03873e-05	-1.59994	0.0270929	0.000106462	-1.53872	0.0395639
79046042	rs17647060	5.3067e-07	-0.683524	0.0482761	8.41706e-05	-1.61497	0.0881115	0.000111526	-1.55658	0.103893
79046157	rs75237858	2.72554e-07	-1.30155	-2.36341e-10	0.000133479	-1.06575	-2.36341e-10	0.000183923	-0.952425	-2.36341e-10
79046478	rs78290124	3.045e-07	-1.26177e-10	-1.19072	0.000118122	-1.26177e-10	-1.18798	0.000144506	-1.26177e-10	-1.19362
79046704	rs4852455	1.47513e-07	-0.980336	-0.935138	4.3069e-05	-1.29859	-0.898301	5.86739e-05	-1.20512	-0.889824
79046937	rs17015708	4.6472e-07	-0.703237	-0.0647149	7.6166e-05	-1.60023	-0.0265512	0.000101108	-1.53932	-0.0114258
79047080	rs2167559	4.75435e-07	-0.725308	-0.0198495	7.74008e-05	-1.62969	0.0189866	0.000102216	-1.57423	0.0343758
79047095	rs2167560	4.61943e-07	-0.739048	-0.0348973	7.58687e-05	-1.63441	0.00371462	0.000100086	-1.57993	0.0190159
79047110	rs2167561	4.88318e-07	-0.683524	-0.0348973	7.73584e-05	-1.61497	0.00371462	0.00010245	-1.55658	0.0190159
79047205	rs1020567	1.64515e-07	-0.953445	-0.852943	4.7876e-05	-1.27792	-0.813164	6.55196e-05	-1.18244	-0.802148
79047768	rs6741006	2.98852e-07	-1.12603	-0.0834105	6.63804e-05	-1.71877	-0.0455307	8.58045e-05	-1.68435	-0.0305165
79048646	rs1156016	7.65219e-06	3.09091	-1.05755	0.00173736	2.52863	-1.02821	0.00319751	2.9215	-1.01831
79049299	rs138452094	5.49564e-08	-1.73465	-1.1682	2.13283e-05	-1.74274	-1.15693	2.58827e-05	-1.74861	-1.16475
79049374	rs74906120	6.67283e-07	-1.26177e-10	-0.406173	0.000264206	-1.26177e-10	-0.382971	0.000328773	-1.26177e-10	-0.371572
79049604	rs62165690	1.7372e-07	-1.75194	-2.36341e-10	7.65955e-05	-1.62116	-2.36341e-10	9.26777e-05	-1.63781	-2.36341e-10
79049845	rs78698124	2.73928e-07	-1.26177e-10	-1.29652	0.000106633	-1.26177e-10	-1.29031	0.000131237	-1.26177e-10	-1.28993
79049892	rs75376831	5.94064e-07	-1.26177e-10	-0.522401	0.000234858	-1.26177e-10	-0.50072	0.000292036	-1.26177e-10	-0.490062
79050089	rs17586821	4.15913e-07	-0.868738	-0.0101736	7.52837e-05	-1.67577	0.0373313	9.77613e-05	-1.63085	0.046435
79050213	rs76956846	1.21037e-07	-1.51432	-0.598967	4.40621e-05	-1.60943	-0.564667	5.55898e-05	-1.58166	-0.567283
79050828	rs76620599	2.88608e-07	-1.1883	-0.0560158	6.81338e-05	-1.73198	-0.00624964	8.68698e-05	-1.70381	0.00127681
79051057	rs1402910	2.77048e-07	-1.13347	-0.151731	6.28222e-05	-1.71645	-0.102938	7.98394e-05	-1.69069	-0.0962373
79052433	rs116300876	1.7643e-07	-1.73646	-2.36341e-10	7.87767e-05	-1.59308	-2.36341e-10	9.5301e-05	-1.6099	-2.36341e-10
79052497	rs182605021	4.48764e-07	-0.80289	-2.36341e-10	0.000234612	-0.501767	-2.36341e-10	0.000270237	-0.567642	-2.36341e-10
79053327	rs79146383	5.96714e-07	-1.26177e-10	-0.517951	0.00023592	-1.26177e-10	-0.496209	0.000293365	-1.26177e-10	-0.485521
79053442	rs1376863	5.21621e-08	-1.71547	-1.23956	2.56818e-05	-1.48626	-1.22766	3.17064e-05	-1.4868	-1.22362
79053560	rs35771983	2.38125e-07	-1.28971	-0.146877	6.1734e-05	-1.74058	-0.0962836	7.81166e-05	-1.71695	-0.091784
79054305	rs140483048	9.69216e-06	3.57312	-1.30343	0.00379759	3.58269	-1.30026	0.00522535	3.69722	-1.30288
79054945	rs112373958	3.17753e-07	-1.02248	-0.125635	6.56727e-05	-1.70043	-0.0745885	8.43974e-05	-1.66135	-0.0700491
79055423	rs10189572	4.84553e-08	-1.72523	-1.30352	2.38971e-05	-1.48749	-1.29845	2.93405e-05	-1.49039	-1.29759
79056092	rs17586938	5.08557e-07	-1.56039	0.882576	0.000402343	-0.911207	0.948812	0.000539703	-0.882509	1.00659
79056486	rs72812627	5.23918e-08	-1.68969	-1.26095	2.09214e-05	-1.64562	-1.2733	2.55574e-05	-1.65554	-1.27048
79056746	rs72812628	5.285e-08	-1.67956	-1.26237	2.11706e-05	-1.63253	-1.27456	2.58452e-05	-1.64304	-1.27177
79057623	rs4852456	7.6923e-08	-1.53854	-1.02805	7.5681e-05	-0.643343	-0.98983	9.1672e-05	-0.667178	-0.981545
79058609	rs142676937	2.70176e-07	-1.26177e-10	-1.31032	0.000104839	-1.26177e-10	-1.30728	0.000128825	-1.26177e-10	-1.30849
79058977	rs6735931	4.51099e-07	-1.59308	0.79538	0.000389638	-0.852508	0.858025	0.00051493	-0.83908	0.91617
79059535	rs77904106	3.92353e-07	-1.26177e-10	-0.937227	0.000153153	-1.26177e-10	-0.928263	0.000191588	-1.26177e-10	-0.911594
79060207	rs982668	7.51092e-08	-1.56235	-1.02809	6.56076e-05	-0.786129	-0.98988	8.04485e-05	-0.797727	-0.981596
79060488	rs982669	4.34077e-07	-1.26177e-10	-0.836165	0.000170122	-1.26177e-10	-0.823184	0.000211075	-1.26177e-10	-0.814725
79061185	rs2177098	7.93704e-08	-1.51572	-1.01954	7.4283e-05	-0.67128	-0.980539	9.15976e-05	-0.679032	-0.970503
79061211	rs77213776	4.78598e-07	-1.26177e-10	-0.738526	0.000187805	-1.26177e-10	-0.724296	0.000233202	-1.26177e-10	-0.715033
79061378	rs2123109	1.22066e-06	1.04306	-0.845297	0.00260716	2.70329	-0.796975	0.00342563	2.75626	-0.784163
79061433	rs72812631	5.10359e-08	-1.72373	-1.25313	2.04096e-05	-1.67732	-1.26637	2.49805e-05	-1.68551	-1.26333
79061805	rs7419401	5.60644e-07	-1.529	0.948697	0.000524714	-0.707695	1.01085	0.000698165	-0.69323	1.07475
79061945	rs74489121	4.68387e-07	-1.26177e-10	-0.760092	0.000183749	-1.26177e-10	-0.746128	0.000228127	-1.26177e-10	-0.737037
79062286	rs139091950	2.71249e-07	-1.26177e-10	-1.30635	0.000105241	-1.26177e-10	-1.30345	0.000129377	-1.26177e-10	-1.30421
79062691	rs17587157	1.73624e-07	-1.7525	-2.36341e-10	6.75655e-05	-1.7466	-2.36341e-10	8.29517e-05	-1.74868	-2.36341e-10
79062742	rs117567119	4.26807e-07	-1.26177e-10	-0.853056	0.000167235	-1.26177e-10	-0.840302	0.000207462	-1.26177e-10	-0.831991
79063509	rs62165691	4.73995e-07	-1.529	0.780807	0.000443742	-0.707695	0.843237	0.000586924	-0.69323	0.901186
79063531	rs12995934	1.73987e-07	-1.75041	-2.36341e-10	6.72635e-05	-1.75108	-2.36341e-10	8.26766e-05	-1.752	-2.36341e-10
79063590	rs72812634	5.2157e-08	-1.68302	-1.27211	2.08976e-05	-1.63698	-1.28309	2.55097e-05	-1.64729	-1.28059
79063788	rs2140039	1.24354e-06	1.00212	-0.785791	0.00268638	2.66415	-0.727896	0.0034391	2.69497	-0.718943
79064097	rs114778375	1.73614e-07	-1.75255	-2.36341e-10	6.84308e-05	-1.73388	-2.36341e-10	8.40644e-05	-1.73536	-2.36341e-10
79064150	rs77368741	1.00927e-06	0.00759847	-2.36341e-10	0.000559011	0.366469	-2.36341e-10	0.000608084	0.243373	-2.36341e-10
79064180	rs17015724	1.59976e-06	0.910672	-0.44245	0.00220495	2.10306	-0.364298	0.00312675	2.22322	-0.342406
79064348	rs2010687	8.19066e-07	0.823512	-1.02474	0.00125745	2.16129	-0.984146	0.00172676	2.2607	-0.97364
79064408	rs6709259	9.45229e-07	0.454445	-0.512406	0.00130332	1.65482	-0.441848	0.00182373	1.76106	-0.419361
79064593	rs1521960	1.09775e-06	0.678522	-0.586889	0.00176112	2.02845	-0.514447	0.00241868	2.11246	-0.488424
79064823	rs138723829	3.30996e-07	-1.26177e-10	-1.10728	0.000129673	-1.26177e-10	-1.09468	0.000160895	-1.26177e-10	-1.08619
79064967	rs79130572	3.7025e-07	-1.26177e-10	-0.99521	0.000145482	-1.26177e-10	-0.979646	0.000180863	-1.26177e-10	-0.9692
79065731	rs77416135	1.31466e-07	-0.804804	-1.22584	3.56623e-05	-1.16258	-1.22302	4.49555e-05	-1.14084	-1.22042
79065874	rs72812640	3.4359e-07	-0.112714	-0.957225	0.000341657	0.787946	-0.913838	0.000446719	0.836824	-0.901834
79067668	rs7559896	7.87773e-08	-1.52169	-1.02108	6.05279e-05	-0.872438	-0.984159	7.44527e-05	-0.88229	-0.974486
79067928	rs558925691	2.7832e-07	-1.28062	-2.36341e-10	0.000233641	-0.505916	-2.36341e-10	0.00029179	-0.490905	-2.36341e-10
79068303	rs72812641	5.29163e-08	-1.6925	-1.24817	1.99122e-05	-1.70792	-1.26045	2.43889e-05	-1.7137	-1.25911
79069569	rs4853414	5.69799e-08	-1.74033	-1.12636	2.20508e-05	-1.71483	-1.15152	2.7016e-05	-1.72409	-1.14642
79069692	rs55923139	1.30306e-07	-1.62703	-0.412468	0.000116669	-0.813298	-0.387059	0.000148006	-0.807358	-0.362333
79069764	rs10171802	1.31194e-07	-1.62598	-0.406731	0.000122039	-0.774117	-0.381242	0.000154133	-0.772684	-0.356439
79070729	rs17015731	1.27853e-07	-1.67685	-0.381653	0.000104007	-0.959424	-0.355819	0.000131945	-0.953873	-0.330683
79070759	rs62165693	4.53302e-07	-1.67137	0.878544	0.000370174	-0.987483	0.941757	0.000482284	-0.982273	0.993866
79070989	rs1608054	1.29525e-07	-1.67685	-0.368657	0.000105386	-0.959424	-0.342645	0.000133717	-0.953873	-0.317338
79071118	rs1608055	1.30289e-07	-1.67685	-0.362779	0.000106016	-0.959424	-0.336687	0.000134527	-0.953873	-0.311303
79071518	rs6724443	1.74916e-07	-1.74508	-2.36341e-10	6.71732e-05	-1.75243	-2.36341e-10	8.2802e-05	-1.75049	-2.36341e-10
79071675	rs61269652	3.47592e-07	-1.26177e-10	-1.05836	0.000135992	-1.26177e-10	-1.04711	0.0001682	-1.26177e-10	-1.04178
79071676	rs59364760	1.56863e-07	-1.66345	-0.190568	0.000125703	-0.96354	-0.162234	0.000159811	-0.95825	-0.134699
79072160	rs183824964	2.68546e-07	-1.26177e-10	-1.31637	0.000104002	-1.26177e-10	-1.31529	0.000127902	-1.26177e-10	-1.31567
79072872	rs7564944	1.4149e-07	-1.6692	-0.287962	0.000117187	-0.935053	-0.260873	0.000148858	-0.929416	-0.234533
79072931	rs7579074	1.39894e-07	-1.68054	-0.287962	0.000112996	-0.97147	-0.260873	0.000143516	-0.96596	-0.234533
79073888	rs187142367	2.26506e-07	-1.48662	-2.36341e-10	7.65986e-05	-1.62112	-2.36341e-10	9.38961e-05	-1.62475	-2.36341e-10
79074567	rs2060820	1.33333e-07	-1.68414	-0.332398	0.000106665	-0.983422	-0.306589	0.000135074	-0.977955	-0.28316
79074719	rs7578883	5.8886e-08	-1.66322	-1.17056	2.18224e-05	-1.68803	-1.18873	2.66936e-05	-1.69579	-1.18673
79075047	rs2060821	1.37162e-07	-1.68054	-0.30768	0.000110762	-0.97147	-0.28085	0.000140643	-0.96596	-0.254758
79075101	rs13391901	3.63035e-07	-1.26177e-10	-1.01489	0.000142161	-1.26177e-10	-1.00274	0.000175905	-1.26177e-10	-0.996998
79075260	rs6761151	6.92325e-08	-1.57595	-1.09597	5.32392e-05	-0.918664	-1.06624	6.4879e-05	-0.936704	-1.05771
79075703	rs56373821	4.23952e-07	-1.67893	0.819157	0.000340415	-1.01105	0.881516	0.000443167	-1.00592	0.932929
79075758	rs17015732	1.3667e-07	-1.68414	-0.30768	0.000109446	-0.983422	-0.28085	0.000138966	-0.977955	-0.254758
79075912	rs1521962	1.37386e-07	-1.67891	-0.30768	0.000107743	-0.999103	-0.28085	0.000137329	-0.989801	-0.254758
79076024	rs1521963	1.37162e-07	-1.68054	-0.30768	0.000110762	-0.97147	-0.28085	0.000140643	-0.96596	-0.254758
79076213	rs4564794	1.36239e-07	-1.68054	-0.314433	0.000110006	-0.97147	-0.287692	0.000139671	-0.96596	-0.261687
79076370	rs10496212	4.22132e-07	-1.6752	0.811125	0.000341639	-0.999314	0.873368	0.000444737	-0.994144	0.924686
79076412	rs13395834	1.36432e-07	-1.67307	-0.320491	0.00011201	-0.947285	-0.293831	0.000142216	-0.941691	-0.267902
79076986	rs17647704	2.63642e-07	-1.67421	0.339418	0.000204429	-1.03633	0.396848	0.000261615	-1.04031	0.440243
79078163	rs7593173	1.16286e-07	-1.674	-0.479337	9.02068e-05	-1.00694	-0.450654	0.000112956	-1.01344	-0.426504
79078543	rs7593619	1.15648e-07	-1.674	-0.484835	8.97038e-05	-1.00694	-0.456245	0.000112317	-1.01344	-0.432173
79079160	rs7570455	1.13398e-07	-1.6815	-0.496985	8.65444e-05	-1.03044	-0.468604	0.000108354	-1.03684	-0.444704
79079425	rs1521967	1.11009e-07	-1.674	-0.525773	8.60449e-05	-1.00694	-0.497889	0.000107673	-1.01344	-0.474403
79079858	rs75571536	3.25266e-07	-1.26177e-10	-1.12474	0.000127062	-1.26177e-10	-1.11502	0.000157043	-1.26177e-10	-1.11042
79080250	rs1521966	1.77113e-07	-1.7326	-2.36341e-10	7.55635e-05	-1.63473	-2.36341e-10	9.02726e-05	-1.66411	-2.36341e-10
79081522	rs74392001	1.15181e-07	-0.924669	-1.23821	7.07003e-05	-0.468413	-1.23284	8.84078e-05	-0.45772	-1.22726
79081585	rs2861676	7.62564e-08	-1.43317	-1.14212	2.2869e-05	-1.69169	-1.13823	2.854e-05	-1.68098	-1.13465
79081708	rs6743633	1.38585e-07	-1.68994	-0.287962	0.000107562	-1.02076	-0.260873	0.000135345	-1.02458	-0.234533
79082208	rs7582036	3.74129e-07	-1.67042	0.685636	0.000304077	-0.988447	0.746029	0.000393937	-0.986592	0.795843
79082608	rs114191787	1.22879e-06	0.204398	-2.36341e-10	0.000435958	0.117845	-2.36341e-10	0.000491031	0.029567	-2.36341e-10
79083305	rs1521965	1.3357e-07	-1.66824	-0.346524	0.000110326	-0.936045	-0.320213	0.000139553	-0.933876	-0.294618
79083666	rs6707613	1.33223e-07	-1.67084	-0.346524	0.000111578	-0.92476	-0.320213	0.000139726	-0.932639	-0.294618
79084215	rs17015740	1.3855e-07	-1.63164	-0.346524	0.000120667	-0.846455	-0.320213	0.000155797	-0.823771	-0.294618
79084262	rs112215578	1.77603e-07	-1.72984	-2.36341e-10	7.9152e-05	-1.58833	-2.36341e-10	0.000100452	-1.55726	-2.36341e-10
79084488	rs28612822	1.35414e-07	-1.66117	-0.339883	0.000113967	-0.910307	-0.313482	0.000144684	-0.904587	-0.287802
79085110	rs139697706	3.23791e-07	-1.26177e-10	-1.12929	0.000126471	-1.26177e-10	-1.11969	0.000156305	-1.26177e-10	-1.11513
79085349	rs1915842	5.69073e-07	-0.56538	-2.36341e-10	0.000122452	-1.15199	-2.36341e-10	0.000154689	-1.12552	-2.36341e-10
79085411	rs17015751	9.69359e-08	-1.03822	-1.29712	4.4035e-05	-0.876541	-1.29817	5.71026e-05	-0.820619	-1.30147
79085801	rs74356766	3.95681e-07	0.368168	-1.29695	0.000154521	0.381907	-1.30128	0.000202002	0.440292	-1.29896
79085922	rs1112015	1.31425e-07	-1.6733	-0.357648	0.000113194	-0.901933	-0.328662	0.000143142	-0.899415	-0.303688
79085931	rs1112014	1.49216e-07	-1.68581	-0.218183	0.000112475	-1.04677	-0.190197	0.000142082	-1.04754	-0.162995
79086517	rs2861677	1.33972e-07	-1.66523	-0.346524	0.000111806	-0.922727	-0.320213	0.000141921	-0.917048	-0.294618
79086642	rs1402909	8.83286e-08	-1.69875	-0.729571	3.66732e-05	-1.64937	-0.708285	4.59432e-05	-1.65234	-0.687193
79087201	rs140679360	5.37372e-07	-1.26177e-10	-0.622698	0.000208383	-1.26177e-10	-0.620321	0.000254044	-1.26177e-10	-0.629432
79087508	rs138484652	5.33091e-08	-1.74616	-1.18712	2.06837e-05	-1.74489	-1.18547	2.50139e-05	-1.75111	-1.1964
79087711	rs62165719	1.91434e-07	-1.65485	-2.36341e-10	8.88032e-05	-1.47328	-2.36341e-10	0.000108489	-1.48029	-2.36341e-10
79087784	rs4853415	1.48505e-07	-1.68919	-0.219579	0.0001099	-1.06124	-0.198888	0.000138328	-1.06764	-0.169674
79087828	rs4853416	1.47101e-07	-1.68919	-0.229079	0.000108851	-1.06124	-0.208478	0.000136991	-1.06764	-0.179388
79087938	rs76414890	3.29995e-07	-1.26177e-10	-1.11031	0.000128955	-1.26177e-10	-1.10024	0.000159409	-1.26177e-10	-1.09547
79087952	rs4853417	1.37218e-07	-1.67478	-0.313037	0.000104701	-1.01535	-0.293243	0.000131592	-1.02195	-0.26528
79088516	rs4853418	3.73262e-07	-1.70887	0.721761	0.000273605	-1.11958	0.77156	0.000352774	-1.12609	0.824979
79088667	rs4853419	1.26587e-07	-1.72656	-0.341899	8.75746e-05	-1.16482	-0.32239	0.000110125	-1.1705	-0.294825
79089306	rs147208856	3.32689e-07	-1.26177e-10	-1.10218	0.000130033	-1.26177e-10	-1.09191	0.000160756	-1.26177e-10	-1.08705
79089793	rs17647989	5.21124e-08	-1.73878	-1.2172	1.96099e-05	-1.7513	-1.23236	2.41997e-05	-1.74922	-1.23138
79089854	rs62155658	1.29409e-07	-1.70803	-0.338385	9.12472e-05	-1.12729	-0.31884	0.000114703	-1.13337	-0.291227
79090215	rs1610260	3.04266e-07	-1.72558	0.534097	0.000208965	-1.1991	0.581564	0.000268979	-1.20482	0.632511
79090327	rs4853420	5.26618e-08	-1.73878	-1.20672	1.98079e-05	-1.7513	-1.22232	2.44374e-05	-1.74922	-1.22161
79090348	rs1610261	1.27021e-07	-1.7425	-0.322531	8.16357e-05	-1.2546	-0.30283	0.000102731	-1.25983	-0.274997
79090712	rs55656401	5.33616e-08	-1.73878	-1.19352	2.01092e-05	-1.7513	-1.20722	2.47785e-05	-1.74922	-1.20775
79091554	rs12473145	5.61738e-07	-1.66098	1.08262	0.000407847	-1.10899	1.16019	0.000550903	-1.09448	1.2391
79091674	rs78932817	6.71308e-07	0.61138	-1.01154	0.000123091	-0.138069	-1.00871	0.00015718	-0.102707	-1.00684
79092087	rs1521968	7.19271e-08	-1.47568	-1.15805	2.67441e-05	-1.51738	-1.15601	3.29425e-05	-1.51752	-1.15465
79092510	rs1521969	1.32163e-07	-1.51796	-0.507395	0.000107444	-0.803054	-0.479674	0.000140132	-0.779224	-0.445132
79092576	rs17648129	5.51319e-08	-1.69953	-1.20013	2.20338e-05	-1.65197	-1.21515	2.666e-05	-1.67313	-1.21065
79093458	rs1521970	5.12629e-08	-1.74055	-1.23187	1.9695e-05	-1.74947	-1.22987	2.42305e-05	-1.7503	-1.22903
79093607	rs11883728	8.48373e-08	-1.44883	-1.01982	7.92546e-05	-0.603381	-0.983654	9.42308e-05	-0.650406	-0.970787
79093774	rs13339861	5.5305e-08	-1.69423	-1.2023	2.25001e-05	-1.62901	-1.21717	2.71861e-05	-1.65152	-1.21271
79094225	rs41489944	5.52815e-08	-1.68275	-1.2142	2.22457e-05	-1.6293	-1.22826	2.6844e-05	-1.65285	-1.22405
79094314	rs17038284	5.51687e-08	-1.68275	-1.21624	2.22035e-05	-1.6293	-1.23015	2.67919e-05	-1.65285	-1.22599
79094482	rs76550776	3.17609e-07	-1.26177e-10	-1.14857	0.000123879	-1.26177e-10	-1.1404	0.000153233	-1.26177e-10	-1.13498
79094658	rs72812660	5.46414e-08	-1.68833	-1.22027	2.18777e-05	-1.64034	-1.23389	2.63654e-05	-1.66507	-1.22982
79094676	rs72812661	6.04783e-08	-1.68484	-1.12226	2.40612e-05	-1.63575	-1.14335	2.90579e-05	-1.66101	-1.13664
79094686	rs72812662	6.04783e-08	-1.68484	-1.12226	2.40612e-05	-1.63575	-1.14335	2.90579e-05	-1.66101	-1.13664
79094786	rs72812663	5.48626e-08	-1.68629	-1.21827	2.20575e-05	-1.63402	-1.23203	2.66273e-05	-1.65709	-1.22791
79094934	rs17015759	5.5086e-08	-1.68629	-1.2142	2.21409e-05	-1.63402	-1.22826	2.67304e-05	-1.65709	-1.22405
79095004	rs61287497	5.49736e-08	-1.68629	-1.21624	2.20989e-05	-1.63402	-1.23015	2.66785e-05	-1.65709	-1.22599
79095005	rs113592755	2.50518e-07	-1.38586	-2.36341e-10	0.000100389	-1.35065	-2.36341e-10	0.000132226	-1.28242	-2.36341e-10
79095006	rs61073972	5.48626e-08	-1.68629	-1.21827	2.20575e-05	-1.63402	-1.23203	2.66273e-05	-1.65709	-1.22791
79095107	rs13339831	5.48626e-08	-1.68629	-1.21827	2.20575e-05	-1.63402	-1.23203	2.66273e-05	-1.65709	-1.22791
79095119	rs13339761	5.48626e-08	-1.68629	-1.21827	2.20575e-05	-1.63402	-1.23203	2.66273e-05	-1.65709	-1.22791
79095162	rs13339866	5.50554e-08	-1.6931	-1.20795	2.20668e-05	-1.64318	-1.22244	2.66701e-05	-1.66529	-1.2181
79095582	rs1357205	5.5628e-08	-1.68275	-1.20795	2.23754e-05	-1.6293	-1.22244	2.70041e-05	-1.65285	-1.2181
79095630	rs1357206	5.33936e-08	-1.69873	-1.23296	2.11891e-05	-1.66008	-1.24613	2.56606e-05	-1.6801	-1.24188
79096036	rs1521972	8.05574e-08	-1.40344	-1.11698	8.12451e-05	-0.474189	-1.08804	9.93067e-05	-0.490809	-1.07792
79096243	rs1521973	5.83694e-08	-1.70183	-1.14076	2.30807e-05	-1.66416	-1.15654	2.79807e-05	-1.68371	-1.15172
79096373	rs35790509	7.31886e-08	-1.43914	-1.17721	6.46381e-05	-0.638044	-1.15285	7.73554e-05	-0.674265	-1.14426
79096410	rs72812666	5.73519e-08	-1.70183	-1.15835	2.26375e-05	-1.66416	-1.17593	2.74562e-05	-1.68371	-1.17064
79096589	rs117594812	3.3779e-07	-1.26177e-10	-1.08696	0.000131681	-1.26177e-10	-1.07932	0.000163185	-1.26177e-10	-1.07206
79096666	rs4853421	5.85239e-08	-1.70484	-1.13511	2.30391e-05	-1.66815	-1.15436	2.7975e-05	-1.68722	-1.14841
79097235	rs6744937	8.07931e-08	-1.47734	-1.04015	6.84551e-05	-0.724171	-1.00935	8.15131e-05	-0.770436	-0.99574
79097441	rs6730260	1.19918e-07	-1.53761	-0.584965	9.23042e-05	-0.874635	-0.559975	0.000120083	-0.850825	-0.527933
79097621	rs74515780	3.21371e-07	-1.26177e-10	-1.13679	0.000125171	-1.26177e-10	-1.13002	0.000154991	-1.26177e-10	-1.12357
79098346	rs1402907	1.2317e-07	-1.52143	-0.574386	9.21145e-05	-0.888317	-0.548351	0.00011964	-0.864946	-0.517506
79098360	rs1521957	1.23281e-07	-1.52143	-0.573487	9.21187e-05	-0.888317	-0.548304	0.000119818	-0.864946	-0.516019
79098400	rs79515026	3.36047e-07	-1.26177e-10	-1.09214	0.00013099	-1.26177e-10	-1.08458	0.000162316	-1.26177e-10	-1.07739
79098787	rs13009823	2.80676e-07	-1.52143	0.249245	0.000215174	-0.888317	0.300066	0.000288572	-0.864946	0.362951
79098915	rs77814681	3.40139e-07	-1.26177e-10	-1.08003	0.000132612	-1.26177e-10	-1.07227	0.000164356	-1.26177e-10	-1.06491
79099371	rs149303524	2.28896e-07	-1.47612	-2.36341e-10	6.78558e-05	-1.74232	-2.36341e-10	8.52093e-05	-1.72183	-2.36341e-10
79099594	rs1521956	7.13376e-08	-1.5048	-1.13716	2.78356e-05	-1.4984	-1.13499	3.42933e-05	-1.49844	-1.13355
79100224	rs1402906	7.03271e-08	-1.5239	-1.13233	2.74352e-05	-1.51774	-1.13013	3.38008e-05	-1.51778	-1.12867
79100366	rs6713422	1.96397e-07	-0.712112	-0.917138	0.000324044	0.698253	-0.877073	0.000380437	0.635803	-0.861423
79100458	rs1402905	6.26118e-08	-1.47253	-1.2999	2.67039e-05	-1.37029	-1.3046	3.15316e-05	-1.41192	-1.30403
79100542	rs74652860	7.00594e-07	-0.357459	-2.36341e-10	0.000276304	-0.338198	-2.36341e-10	0.000341254	-0.334314	-2.36341e-10
79101215	rs6761240	1.56545e-07	-0.950065	-0.905978	0.000225519	0.324798	-0.866093	0.000266279	0.267334	-0.84973
79103513	rs1521955	5.32878e-08	-1.71693	-1.21675	2.06942e-05	-1.70369	-1.22616	2.51696e-05	-1.71988	-1.22142
79103548	rs77254512	2.96073e-07	-1.26177e-10	-1.21878	0.000115073	-1.26177e-10	-1.21413	0.000142261	-1.26177e-10	-1.20928
79103969	rs7564227	6.18759e-08	-1.72342	-1.06083	2.45064e-05	-1.68548	-1.07529	2.98084e-05	-1.70728	-1.06487
79104394	rs36051150	3.07144e-07	-1.18207	-2.36341e-10	0.000144059	-0.989479	-2.36341e-10	0.000181039	-0.968229	-2.36341e-10
79104576	rs6708376	4.91672e-07	-1.10661	0.395034	0.000467839	-0.268558	0.456983	0.000639401	-0.216862	0.510454
79104730	rs34013276	2.73195e-07	-1.45426	0.155054	0.000229451	-0.737761	0.213751	0.000309732	-0.696201	0.264967
79104932	rs955168	6.34704e-08	-1.59058	-1.16824	2.44956e-05	-1.59495	-1.16626	3.02473e-05	-1.59258	-1.16495
79105190	rs28379341	6.00289e-08	-1.72401	-1.09055	2.37212e-05	-1.68637	-1.10696	2.88636e-05	-1.70801	-1.09635
79105513	rs62155659	2.81248e-07	-1.64523	0.375079	0.000202231	-1.08826	0.437968	0.000269317	-1.06383	0.492777
79106134	rs72812669	5.97168e-08	-1.71076	-1.10901	2.38976e-05	-1.66119	-1.12473	2.88788e-05	-1.68927	-1.11457
79106184	rs72812670	6.04085e-08	-1.70823	-1.10003	2.4195e-05	-1.65747	-1.11609	2.92266e-05	-1.68616	-1.1057
79106195	rs72812671	6.09537e-08	-1.69924	-1.10003	2.45108e-05	-1.6445	-1.11609	2.9547e-05	-1.67525	-1.1057
79106215	rs72812673	6.02266e-08	-1.70823	-1.10305	2.4125e-05	-1.65747	-1.11899	2.91397e-05	-1.68616	-1.10868
79106673	rs7567670	5.78489e-08	-1.6926	-1.15895	2.49015e-05	-1.57216	-1.17261	3.00391e-05	-1.60065	-1.16379
79106872	rs7567919	5.7364e-08	-1.69573	-1.16424	2.46359e-05	-1.57761	-1.17788	2.97409e-05	-1.60565	-1.16877
79106995	rs17015772	2.13483e-07	-1.54583	-2.36341e-10	7.78615e-05	-1.60477	-2.36341e-10	9.68096e-05	-1.59419	-2.36341e-10
79107115	rs11904346	3.27129e-07	-1.26177e-10	-1.11903	0.000127455	-1.26177e-10	-1.11194	0.000157867	-1.26177e-10	-1.10519
79107280	rs79376574	3.25215e-07	-1.26177e-10	-1.1249	0.000126696	-1.26177e-10	-1.11791	0.000156912	-1.26177e-10	-1.11126
79107849	rs77926175	3.62818e-07	-0.734991	-0.280497	0.000169183	-0.517924	-0.310797	0.000224708	-0.465008	-0.28713
79107961	rs1996765	3.24717e-07	-1.26177e-10	-1.12644	0.000126499	-1.26177e-10	-1.11947	0.000156663	-1.26177e-10	-1.11284
79108092	rs72812675	5.09808e-08	-1.67926	-1.29868	2.23237e-05	-1.5495	-1.30455	2.66996e-05	-1.5798	-1.30249
79108247	rs78197646	1.73857e-07	-1.75116	-2.36341e-10	6.73008e-05	-1.75053	-2.36341e-10	8.29716e-05	-1.74844	-2.36341e-10
79108250	rs72812676	5.04109e-08	-1.70533	-1.28385	2.03786e-05	-1.65324	-1.29198	2.44199e-05	-1.68261	-1.28893
79108362	rs12991976	3.17459e-07	-1.47492	0.325881	0.000258062	-0.793564	0.387062	0.000345023	-0.765946	0.442616
79108448	rs1996764	3.278e-07	-1.26177e-10	-1.11698	0.000127721	-1.26177e-10	-1.10985	0.000158202	-1.26177e-10	-1.10307
79108594	rs1915772	2.91642e-07	-1.64922	0.415359	0.00020269	-1.12619	0.478169	0.000269241	-1.10651	0.535177
79108624	rs116950849	3.1506e-07	-1.26177e-10	-1.15662	0.000123356	-1.26177e-10	-1.14463	0.000150527	-1.26177e-10	-1.1528
79108970	rs72812677	3.58632e-07	-1.74663	0.719537	0.000205728	-1.41253	0.779386	0.000267166	-1.40887	0.829801
79109115	rs72812678	2.88752e-07	-1.65918	0.415359	0.000196672	-1.15633	0.478169	0.000259892	-1.14185	0.535177
79109200	rs77956974	3.59081e-07	-0.652054	-0.373787	0.000167296	-0.427662	-0.412276	0.00023152	-0.336855	-0.38542
79109368	rs72812679	5.16631e-08	-1.67281	-1.29183	2.09551e-05	-1.61848	-1.29884	2.49971e-05	-1.65195	-1.29623
79109695	rs55717923	2.74887e-07	-1.66754	0.374511	0.000184662	-1.17776	0.436583	0.000243798	-1.16353	0.492932
79109771	rs56401470	1.72383e-07	-1.3218	-0.437865	0.000189597	-0.345886	-0.368913	0.000230898	-0.37688	-0.348086
79109933	rs62157263	2.76911e-07	-1.50145	0.215763	0.000209556	-0.889585	0.274878	0.00027919	-0.863633	0.328587
79110274	rs10520215	5.85328e-08	-1.7078	-1.132	3.11147e-05	-1.39759	-1.12443	3.72114e-05	-1.42957	-1.12075
79110509	rs6761445	3.21813e-07	-0.756374	-0.379044	0.000538408	0.636637	-0.307719	0.000621388	0.550365	-0.285349
79110609	rs1521954	3.39739e-07	-0.740262	-0.340948	0.000574234	0.661553	-0.268215	0.000662722	0.574829	-0.245414
79110769	rs1521953	6.12078e-08	-1.5906	-1.20452	2.4117e-05	-1.57399	-1.20279	2.9742e-05	-1.57272	-1.20166
79110971	rs13033623	2.18921e-07	-1.52068	-2.36341e-10	7.9544e-05	-1.58339	-2.36341e-10	9.89734e-05	-1.57209	-2.36341e-10
79111580	rs58601781	3.2384e-07	-1.26177e-10	-1.12914	0.000126151	-1.26177e-10	-1.12222	0.000156225	-1.26177e-10	-1.11564
79111604	rs1608053	5.98574e-08	-1.62061	-1.19682	2.35491e-05	-1.60558	-1.19504	2.90393e-05	-1.60443	-1.19386
79111706	rs57245556	3.2335e-07	-1.26177e-10	-1.13065	0.000125957	-1.26177e-10	-1.12376	0.00015598	-1.26177e-10	-1.11721
79111783	rs77032987	3.20421e-07	-1.26177e-10	-1.13975	0.000124794	-1.26177e-10	-1.13303	0.000154517	-1.26177e-10	-1.12664
79111898	rs1608052	5.57184e-08	-1.60674	-1.28233	2.221e-05	-1.5787	-1.28046	2.7339e-05	-1.58013	-1.2785
79112157	rs75968695	2.26819e-07	-1.48524	-2.36341e-10	7.3942e-05	-1.65642	-2.36341e-10	9.05568e-05	-1.66096	-2.36341e-10
79112163	rs7563322	2.89825e-07	-1.5156	0.275487	0.000216139	-0.91598	0.3322	0.000289152	-0.890424	0.390438
79113186	rs35257198	2.83238e-07	-1.63761	0.374511	0.000201926	-1.08838	0.436583	0.000269815	-1.06214	0.492932
79113240	rs72812684	5.05284e-08	-1.67979	-1.30706	2.21713e-05	-1.54931	-1.31159	2.6577e-05	-1.57762	-1.30927
79113589	rs6744850	4.42264e-07	-1.16882	0.351335	0.00042927	-0.309377	0.411761	0.000589683	-0.253385	0.466029
79113604	rs1996768	2.81547e-07	-1.45435	0.185258	0.000224712	-0.788667	0.243787	0.000302309	-0.752463	0.296974
79113640	rs1996767	6.02761e-08	-1.6086	-1.20185	2.37909e-05	-1.59029	-1.20011	2.93925e-05	-1.58724	-1.19896
79113714	rs1996766	6.53839e-08	-1.48236	-1.24675	2.80415e-05	-1.36946	-1.25655	3.31774e-05	-1.41474	-1.25034
79113977	rs17648521	5.13305e-08	-1.68242	-1.28868	2.09513e-05	-1.62104	-1.29646	2.49863e-05	-1.65523	-1.29338
79114222	rs146562371	1.786e-07	-1.72424	-2.36341e-10	8.09167e-05	-1.56628	-2.36341e-10	0.000100534	-1.55644	-2.36341e-10
79114372	rs62157265	1.76865e-07	-1.734	-2.36341e-10	7.60286e-05	-1.62859	-2.36341e-10	9.31017e-05	-1.63325	-2.36341e-10
79114745	rs79677189	3.1276e-07	-1.26177e-10	-1.16395	0.000121753	-1.26177e-10	-1.1577	0.000150685	-1.26177e-10	-1.15175
79114954	rs1521959	1.93394e-07	-1.64466	-2.36341e-10	7.2669e-05	-1.67378	-2.36341e-10	8.99714e-05	-1.66745	-2.36341e-10
79115895	rs28637977	5.42524e-08	-1.61666	-1.29909	2.23072e-05	-1.54964	-1.30515	2.63342e-05	-1.59329	-1.30278
79116301	rs79096219	3.05679e-07	-1.26177e-10	-1.18685	0.00011894	-1.26177e-10	-1.18108	0.000147137	-1.26177e-10	-1.17558
79116391	rs79345927	3.08482e-07	-1.26177e-10	-1.17773	0.000120054	-1.26177e-10	-1.17176	0.000148542	-1.26177e-10	-1.16607
79116436	rs72812687	2.54243e-07	-1.66553	0.294428	0.00017419	-1.15458	0.355026	0.000232821	-1.12673	0.41006
79116489	rs28753700	5.37001e-08	-1.61049	-1.31548	2.41002e-05	-1.46061	-1.31687	2.85666e-05	-1.49826	-1.31645
79116537	rs79584464	3.05294e-07	-1.26177e-10	-1.18811	0.000118787	-1.26177e-10	-1.18237	0.000146944	-1.26177e-10	-1.17689
79116618	rs4852457	5.89966e-08	-1.6235	-1.20841	2.40744e-05	-1.55802	-1.22053	2.86258e-05	-1.6007	-1.21193
79116634	rs62157266	2.45015e-07	-1.66334	0.255269	0.000168337	-1.14887	0.315133	0.00022488	-1.12088	0.369512
79116722	rs4853422	4.67416e-08	-1.75216	-1.31259	1.81587e-05	-1.74842	-1.31212	2.24036e-05	-1.7458	-1.31192
79116878	rs13395260	5.26516e-08	-1.66651	-1.27919	2.04381e-05	-1.65634	-1.28596	2.4672e-05	-1.67959	-1.28168
79116996	rs1546725	4.69037e-08	-1.75136	-1.30993	1.82368e-05	-1.74691	-1.30934	2.25039e-05	-1.74416	-1.30909
79117637	rs11890529	9.24031e-08	-1.09926	-1.28397	3.30991e-05	-1.17075	-1.28945	3.8246e-05	-1.2372	-1.2857
79117677	rs2902019	9.22908e-08	-1.09926	-1.28518	3.30623e-05	-1.17075	-1.29056	3.82008e-05	-1.2372	-1.28688
79117859	rs1879655	9.92402e-08	-1.01701	-1.29484	3.7785e-05	-1.02835	-1.29944	4.2246e-05	-1.12673	-1.29669
79118095	rs72812692	1.05928e-07	-1.02421	-1.22242	4.02254e-05	-1.03538	-1.22982	4.48096e-05	-1.14244	-1.22208
79118160	rs12469549	2.60281e-07	-1.17337	-0.174254	0.000280662	-0.203797	-0.118754	0.00037916	-0.148486	-0.0804946
79118904	rs13427823	3.68502e-07	-0.20479	-0.795153	0.000731608	1.37617	-0.740628	0.000733313	1.16974	-0.73911
79119315	rs118012134	5.36295e-07	-1.26177e-10	-0.624704	0.000203844	-1.26177e-10	-0.642343	0.000251959	-1.26177e-10	-0.637673
79119486	rs1915775	5.24746e-08	-1.73683	-1.21223	2.04072e-05	-1.73634	-1.20747	2.50003e-05	-1.73903	-1.20902
79119668	rs78835210	3.09867e-07	-1.26177e-10	-1.17325	0.000120839	-1.26177e-10	-1.16524	0.000149222	-1.26177e-10	-1.1615
79119830	rs114996772	1.78811e-07	-1.72306	-2.36341e-10	6.79317e-05	-1.7412	-2.36341e-10	8.31977e-05	-1.74572	-2.36341e-10
79119971	rs6547216	5.18725e-08	-1.7426	-1.218	2.02139e-05	-1.7407	-1.21263	2.47306e-05	-1.74344	-1.21546
79120146	rs72812697	1.93816e-07	-1.64248	-2.36341e-10	6.80479e-05	-1.73949	-2.36341e-10	8.37248e-05	-1.7394	-2.36341e-10
79120218	rs77348340	2.91022e-07	-1.26177e-10	-1.23599	0.000113088	-1.26177e-10	-1.23153	0.000138668	-1.26177e-10	-1.23486
79120558	rs72812698	6.35559e-08	-1.55931	-1.19816	2.1943e-05	-1.66497	-1.20628	2.6284e-05	-1.70126	-1.19672
79120696	rs143046817	4.04048e-07	-0.907855	-2.36341e-10	9.84819e-05	-1.36983	-2.36341e-10	0.000127055	-1.32232	-2.36341e-10
79120873	rs34312950	2.29848e-07	-1.33745	-0.134516	0.000220018	-0.476547	-0.0894452	0.000293461	-0.426518	-0.0586765
79121199	rs79370224	9.97807e-08	-0.998615	-1.3078	3.47164e-05	-1.10652	-1.30597	4.33563e-05	-1.09461	-1.30288
79121367	rs4300858	4.71574e-08	-1.74495	-1.31095	1.81423e-05	-1.7517	-1.30976	2.22922e-05	-1.75255	-1.31015
79121549	rs10169228	4.74627e-08	-1.73721	-1.31224	1.81288e-05	-1.75103	-1.31117	2.22629e-05	-1.75249	-1.31153
79121757	rs10169457	4.74951e-08	-1.73949	-1.30928	1.81889e-05	-1.75095	-1.30794	2.23334e-05	-1.75248	-1.30838
79121835	rs112838254	2.93815e-07	-1.26177e-10	-1.22644	0.000114448	-1.26177e-10	-1.21958	0.000141272	-1.26177e-10	-1.21625
79121864	rs138982464	5.86465e-08	-1.52743	-1.31043	2.1035e-05	-1.59978	-1.31373	2.50143e-05	-1.63556	-1.31194
79122397	rs76364223	3.00918e-07	-1.26177e-10	-1.20255	0.000117313	-1.26177e-10	-1.19486	0.000144865	-1.26177e-10	-1.19114
79122483	rs1915751	6.20957e-08	-1.58095	-1.19976	2.15253e-05	-1.68246	-1.20801	2.5957e-05	-1.71246	-1.19804
79122596	rs117016442	3.09291e-07	-1.26177e-10	-1.17511	0.000119941	-1.26177e-10	-1.1727	0.000146821	-1.26177e-10	-1.17772
79122632	rs112824053	2.99135e-07	-1.26177e-10	-1.20849	0.000116595	-1.26177e-10	-1.201	0.000143965	-1.26177e-10	-1.19737
79122909	rs7608086	5.99765e-08	-1.66477	-1.15066	2.34837e-05	-1.65871	-1.14469	2.83347e-05	-1.67623	-1.14663
79123043	rs7595771	1.03074e-07	-0.963668	-1.31027	3.65096e-05	-1.05343	-1.30869	4.58251e-05	-1.03613	-1.30598
79123269	rs11899405	6.40598e-08	-1.54741	-1.20216	2.19087e-05	-1.66049	-1.21233	2.62938e-05	-1.69548	-1.20213
79123554	rs56120413	6.01864e-08	-1.52153	-1.29041	2.06052e-05	-1.63769	-1.29646	2.44189e-05	-1.67887	-1.29271
79123843	rs115347368	1.01199e-07	-1.0105	-1.2818	3.43427e-05	-1.145	-1.27832	4.27645e-05	-1.13852	-1.27271
79124116	rs72812700	6.55217e-08	-1.52296	-1.20405	2.2282e-05	-1.64388	-1.21204	2.66319e-05	-1.68225	-1.20258
79124814	rs2139974	6.05738e-08	-1.66477	-1.14075	2.37217e-05	-1.65871	-1.1346	2.86202e-05	-1.67623	-1.1366
79124997	rs116504988	2.7426e-07	-1.29531	-2.36341e-10	0.000125881	-1.12436	-2.36341e-10	0.000153232	-1.13499	-2.36341e-10
79125007	rs1915752	1.79723e-07	-1.42427	-0.293704	0.000168803	-0.579542	-0.251426	0.000222782	-0.537792	-0.222955
79125216	rs2177061	3.00918e-07	-1.26177e-10	-1.20255	0.000117313	-1.26177e-10	-1.19486	0.000144865	-1.26177e-10	-1.19114
79125258	rs2177062	3.07834e-07	-1.26177e-10	-1.17983	0.000120095	-1.26177e-10	-1.17142	0.000148351	-1.26177e-10	-1.16736
79125349	rs140468106	3.06226e-07	-1.26177e-10	-1.18507	0.000119449	-1.26177e-10	-1.17681	0.000147541	-1.26177e-10	-1.17283
79125437	rs11900045	3.07005e-07	-1.26177e-10	-1.18252	0.000119762	-1.26177e-10	-1.17419	0.000147934	-1.26177e-10	-1.17018
79125458	rs11894433	3.07438e-07	-1.26177e-10	-1.18111	0.000119936	-1.26177e-10	-1.17274	0.000148152	-1.26177e-10	-1.1687
79125568	rs77915120	3.09889e-07	-1.26177e-10	-1.17317	0.000120921	-1.26177e-10	-1.16457	0.000149385	-1.26177e-10	-1.16041
79125651	rs11900140	3.07834e-07	-1.26177e-10	-1.17983	0.000120095	-1.26177e-10	-1.17142	0.000148351	-1.26177e-10	-1.16736
79125686	rs13014483	2.01793e-07	-1.37878	-0.223369	0.000192471	-0.520079	-0.179677	0.00025635	-0.470128	-0.150269
79125845	rs11894696	3.03126e-07	-1.26177e-10	-1.19524	0.000118202	-1.26177e-10	-1.18731	0.000145979	-1.26177e-10	-1.18348
79126262	rs12618794	2.20949e-07	-0.635654	-0.875801	0.000171385	0.0189838	-0.834773	0.000184654	-0.117882	-0.830575
79126549	rs80120473	3.02758e-07	-1.26177e-10	-1.19645	0.000118054	-1.26177e-10	-1.18856	0.000145794	-1.26177e-10	-1.18475
79126594	rs11901595	2.98452e-07	-1.26177e-10	-1.21078	0.000116319	-1.26177e-10	-1.20336	0.000143619	-1.26177e-10	-1.19977
79126838	rs11675625	4.08833e-07	-0.896082	-2.36341e-10	0.000115803	-1.20781	-2.36341e-10	0.000148695	-1.16504	-2.36341e-10
79126857	rs1915753	4.4963e-07	-0.499159	-0.301805	0.000613872	0.71247	-0.252382	0.000738224	0.655575	-0.218268
79127557	rs58561307	2.98278e-07	-1.26177e-10	-1.21136	0.000116249	-1.26177e-10	-1.20396	0.000143531	-1.26177e-10	-1.20039
79127711	rs61203399	2.97406e-07	-1.26177e-10	-1.21429	0.000115897	-1.26177e-10	-1.20699	0.00014309	-1.26177e-10	-1.20346
79127783	rs145110787	4.78689e-07	-0.738336	-2.36341e-10	9.85295e-05	-1.36934	-2.36341e-10	0.000130763	-1.29355	-2.36341e-10
79127973	rs58943214	2.96748e-07	-1.26177e-10	-1.2165	0.000115632	-1.26177e-10	-1.20929	0.000142758	-1.26177e-10	-1.20579
79128302	rs1915754	2.94331e-07	-1.26177e-10	-1.22468	0.000114656	-1.26177e-10	-1.21776	0.000141533	-1.26177e-10	-1.2144
79128568	rs117752079	2.92477e-07	-1.26177e-10	-1.231	0.000113907	-1.26177e-10	-1.22431	0.000140593	-1.26177e-10	-1.22107
79128583	rs77492170	1.88286e-07	-1.67143	-2.36341e-10	0.000118865	-1.18171	-2.36341e-10	0.000145866	-1.18425	-2.36341e-10
79128584	rs56136828	6.08076e-08	-1.51663	-1.28505	2.06601e-05	-1.63951	-1.29199	2.45489e-05	-1.67873	-1.28754
79128634	rs1915755	8.95235e-08	-1.09857	-1.31632	3.00207e-05	-1.24356	-1.31425	3.36233e-05	-1.33675	-1.31497
79128705	rs12620712	4.03373e-07	-1.26177e-10	-0.909526	0.000154177	-1.26177e-10	-0.921599	0.000191117	-1.26177e-10	-0.914056
79128858	rs1915756	6.05072e-08	-1.51337	-1.29325	2.10215e-05	-1.61497	-1.29918	2.48617e-05	-1.65821	-1.2954
79129915	rs11890003	2.81994e-07	-1.26177e-10	-1.2675	0.000109651	-1.26177e-10	-1.2624	0.000135239	-1.26177e-10	-1.2599
79129937	rs115017125	5.71016e-07	-0.56197	-2.36341e-10	0.00027862	-0.329852	-2.36341e-10	0.000337016	-0.346811	-2.36341e-10
79130066	rs11901801	2.84322e-07	-1.26177e-10	-1.25928	0.0001106	-1.26177e-10	-1.25378	0.000136435	-1.26177e-10	-1.25109
79130310	rs4145992	9.35077e-08	-1.05464	-1.31671	3.01441e-05	-1.2386	-1.31511	3.37392e-05	-1.33268	-1.3156
79131116	rs9798191	1.74163e-07	-1.27511	-0.474284	0.000161712	-0.441228	-0.432653	0.000213084	-0.393732	-0.411524
79131131	rs9309537	5.67271e-08	-1.55723	-1.31391	1.91202e-05	-1.69793	-1.31102	2.29065e-05	-1.72381	-1.31171
79131146	rs7594574	2.77373e-07	-1.26177e-10	-1.28402	0.00010778	-1.26177e-10	-1.27961	0.000132866	-1.26177e-10	-1.2776
79131528	rs111425344	1.83031e-07	-1.69973	-2.36341e-10	6.73077e-05	-1.75043	-2.36341e-10	8.26477e-05	-1.75235	-2.36341e-10
79132173	rs6547217	5.73206e-08	-1.7011	-1.15962	2.21447e-05	-1.71258	-1.14952	2.70285e-05	-1.72519	-1.14486
79132237	rs17015783	9.95088e-08	-1.02771	-1.28143	3.72575e-05	-1.06392	-1.27793	4.6675e-05	-1.05144	-1.27229
79132278	rs7559529	7.09439e-08	-1.33629	-1.31121	2.1908e-05	-1.56396	-1.30889	2.56637e-05	-1.61172	-1.31014
79132821	rs6750861	5.42809e-08	-1.6063	-1.30892	1.86743e-05	-1.72639	-1.30616	2.25896e-05	-1.74183	-1.30763
79132862	rs72814603	1.76984e-07	-1.73333	-2.36341e-10	6.7704e-05	-1.74455	-2.36341e-10	8.31325e-05	-1.7465	-2.36341e-10
79132938	rs77619290	2.72176e-07	-1.26177e-10	-1.30294	0.000105626	-1.26177e-10	-1.2998	0.000130146	-1.26177e-10	-1.29828
79132988	rs6708781	7.22431e-08	-1.32622	-1.30313	2.2255e-05	-1.55716	-1.29997	2.60311e-05	-1.60584	-1.30181
79133151	rs12612243	4.85162e-08	-1.74633	-1.28117	2.30028e-05	-1.54462	-1.27946	2.75737e-05	-1.56906	-1.28101
79133390	rs11126688	7.12097e-08	-1.33771	-1.30605	2.18839e-05	-1.57101	-1.30294	2.57208e-05	-1.61504	-1.3046
79133921	rs79878126	2.72004e-07	-1.26177e-10	-1.30357	0.000105555	-1.26177e-10	-1.30047	0.000130046	-1.26177e-10	-1.29905
79135095	rs13019505	1.96803e-07	-1.11733	-0.509857	0.000286771	0.171839	-0.472854	0.000382309	0.22444	-0.44515
79135176	rs13020258	2.03925e-07	-1.10034	-0.491294	0.000293317	0.174169	-0.452614	0.000391042	0.227119	-0.425245
79135301	rs1915757	1.84358e-07	-1.69251	-2.36341e-10	6.94197e-05	-1.71953	-2.36341e-10	8.44414e-05	-1.73088	-2.36341e-10
79135349	rs17648900	6.29609e-08	-1.54175	-1.22512	1.99967e-05	-1.74945	-1.21468	2.45759e-05	-1.74347	-1.22171
79135524	rs6712350	4.90679e-08	-1.71659	-1.29959	1.83196e-05	-1.75227	-1.29946	2.25488e-05	-1.75238	-1.29888
79135811	rs12329204	4.85783e-08	-1.74851	-1.2777	2.2769e-05	-1.55839	-1.27592	2.73146e-05	-1.58198	-1.27754
79135812	rs79682091	1.89417e-07	-1.66544	-2.36341e-10	9.96665e-05	-1.35787	-2.36341e-10	0.000128187	-1.31345	-2.36341e-10
79135968	rs12328444	4.86556e-08	-1.74784	-1.27678	2.28939e-05	-1.55385	-1.27498	2.74562e-05	-1.57772	-1.27662
79136149	rs7566926	9.18839e-08	-1.1837	-1.20517	2.15645e-05	-1.69727	-1.19138	2.58493e-05	-1.71472	-1.19994
79136552	rs1915758	5.85518e-08	-1.62398	-1.2155	2.02343e-05	-1.74497	-1.20735	2.48633e-05	-1.74997	-1.20357
79136617	rs74843698	3.47321e-07	-1.26177e-10	-1.05914	0.000134213	-1.26177e-10	-1.06027	0.000165164	-1.26177e-10	-1.06
79137119	rs1915760	5.69655e-08	-1.57789	-1.28905	1.94988e-05	-1.70605	-1.2833	2.339e-05	-1.72752	-1.28711
79137383	rs4852458	5.66611e-08	-1.58426	-1.28804	1.9457e-05	-1.70931	-1.28219	2.3359e-05	-1.72989	-1.28607
79137572	rs12624133	3.44096e-07	-0.441696	-0.62677	0.000323339	0.400145	-0.581145	0.00035999	0.291895	-0.57276
79137828	rs76366228	2.74162e-07	-1.26177e-10	-1.29567	0.00010647	-1.26177e-10	-1.29184	0.000131227	-1.26177e-10	-1.29001
79137919	rs4852459	2.25476e-07	-1.11125	-0.379924	0.000314223	0.129149	-0.338747	0.000417623	0.177284	-0.309645
79138129	rs2204072	5.70958e-08	-1.5691	-1.29556	1.94951e-05	-1.7002	-1.28934	2.33666e-05	-1.72251	-1.29312
79138422	rs187403915	2.9703e-07	-1.26177e-10	-1.21555	0.000114687	-1.26177e-10	-1.2175	0.000143409	-1.26177e-10	-1.20124
79138657	rs4852460	2.40822e-07	-1.06235	-0.362981	0.000357363	0.240489	-0.321437	0.000474814	0.288064	-0.292081
79138757	rs75141638	8.33257e-08	-1.17075	-1.31588	2.98653e-05	-1.24745	-1.31555	3.72763e-05	-1.23273	-1.31586
79138914	rs72814609	3.0614e-07	-1.18534	-2.36341e-10	0.000361594	-0.0691794	-2.36341e-10	0.000432795	-0.0966767	-2.36341e-10
79138971	rs73946227	8.06411e-08	-1.20421	-1.31517	2.98916e-05	-1.24736	-1.31476	3.73063e-05	-1.23264	-1.31514
79139052	rs73946228	7.87576e-08	-1.22765	-1.31536	2.92207e-05	-1.26985	-1.31497	3.64576e-05	-1.25546	-1.31533
79139115	rs73946230	7.87576e-08	-1.22765	-1.31536	2.92207e-05	-1.26985	-1.31497	3.64576e-05	-1.25546	-1.31533
79139125	rs1949660	5.39182e-08	-1.6237	-1.29822	1.87984e-05	-1.73211	-1.29381	2.28e-05	-1.74393	-1.29625
79139147	rs73946231	7.87576e-08	-1.22765	-1.31536	2.92207e-05	-1.26985	-1.31497	3.64576e-05	-1.25546	-1.31533
79139266	rs57684395	8.02177e-08	-1.2091	-1.31555	2.88291e-05	-1.28314	-1.31518	3.59628e-05	-1.26894	-1.31552
79139289	rs60283164	8.21355e-08	-1.18565	-1.31536	2.94706e-05	-1.26133	-1.31497	3.67742e-05	-1.24681	-1.31533
79139515	rs7566244	4.75003e-08	-1.74801	-1.30065	1.96389e-05	-1.67734	-1.30485	2.33841e-05	-1.71273	-1.30216
79139597	rs57918501	8.18012e-08	-1.18973	-1.31536	2.93589e-05	-1.26513	-1.31497	3.66329e-05	-1.25066	-1.31533
79139601	rs7605262	5.51119e-08	-1.60939	-1.29063	1.90042e-05	-1.72857	-1.28647	2.30185e-05	-1.74165	-1.28899
79139648	rs59955316	8.4815e-08	-1.15374	-1.31517	3.03665e-05	-1.2316	-1.31476	3.79078e-05	-1.21665	-1.31514
79139752	rs17015802	8.1817e-08	-1.18973	-1.31517	2.93652e-05	-1.26513	-1.31476	3.664e-05	-1.25066	-1.31514
79139775	rs17015804	8.1817e-08	-1.18973	-1.31517	2.93652e-05	-1.26513	-1.31476	3.664e-05	-1.25066	-1.31514
79139939	rs59487094	8.18257e-08	-1.18973	-1.31507	2.93642e-05	-1.26513	-1.3148	3.66417e-05	-1.25066	-1.31509
79139964	rs17015807	8.1817e-08	-1.18973	-1.31517	2.93652e-05	-1.26513	-1.31476	3.664e-05	-1.25066	-1.31514
79140020	rs73946236	8.17697e-08	-1.18973	-1.31575	2.93467e-05	-1.26513	-1.31539	3.66187e-05	-1.25066	-1.31572
79140021	rs73946237	8.18337e-08	-1.18973	-1.31497	2.93718e-05	-1.26513	-1.31454	3.66476e-05	-1.25066	-1.31493
79140196	rs73939929	8.14735e-08	-1.19339	-1.31572	2.92476e-05	-1.26853	-1.31537	3.64934e-05	-1.25412	-1.31569
79140206	rs17015808	8.1535e-08	-1.19339	-1.31497	2.9272e-05	-1.26853	-1.31454	3.65212e-05	-1.25412	-1.31493
79140599	rs7609031	8.11559e-08	-1.19744	-1.31558	2.91427e-05	-1.2723	-1.3152	3.63595e-05	-1.25794	-1.31555
79140637	rs7609242	8.11706e-08	-1.19744	-1.3154	2.91486e-05	-1.2723	-1.31499	3.63662e-05	-1.25794	-1.31536
79140843	rs7609301	8.11706e-08	-1.19744	-1.3154	2.91486e-05	-1.2723	-1.31499	3.63662e-05	-1.25794	-1.31536
79140884	rs7609399	8.11706e-08	-1.19744	-1.3154	2.91486e-05	-1.2723	-1.31499	3.63662e-05	-1.25794	-1.31536
79140891	rs7609403	8.11706e-08	-1.19744	-1.3154	2.91486e-05	-1.2723	-1.31499	3.63662e-05	-1.25794	-1.31536
79140963	rs4853423	5.72499e-08	-1.58833	-1.27363	1.9733e-05	-1.71023	-1.26718	2.36961e-05	-1.72998	-1.27165
79141026	rs7582942	8.08438e-08	-1.20147	-1.3154	2.90394e-05	-1.27605	-1.31499	3.6228e-05	-1.26175	-1.31536
79141039	rs60458749	8.60611e-08	-1.14739	-1.30694	3.08456e-05	-1.22567	-1.30503	3.86476e-05	-1.21064	-1.30182
79141188	rs7585834	6.43797e-08	-1.55965	-1.18494	2.08804e-05	-1.74792	-1.17297	2.56346e-05	-1.74181	-1.18119
79141513	rs2861734	5.15365e-08	-1.70982	-1.25728	1.92645e-05	-1.75254	-1.24889	2.36491e-05	-1.74918	-1.25444
79141579	rs2861735	5.79352e-08	-1.55783	-1.29223	1.94277e-05	-1.70513	-1.28787	2.33772e-05	-1.72455	-1.29063
79141830	rs17015842	8.05519e-08	-1.20509	-1.3154	2.89419e-05	-1.27941	-1.31499	3.61045e-05	-1.26516	-1.31536
79141923	rs17015843	8.06775e-08	-1.20509	-1.31384	2.89913e-05	-1.27941	-1.31329	3.61613e-05	-1.26516	-1.31379
79142195	rs73939933	8.06571e-08	-1.20509	-1.31409	2.89833e-05	-1.27941	-1.31356	3.61521e-05	-1.26516	-1.31405
79142212	rs6727065	6.122e-07	0.148651	-0.640981	0.000759857	1.26575	-0.592317	0.000824188	1.13212	-0.584661
79142387	rs17015845	7.84381e-08	-1.2315	-1.31558	3.14759e-05	-1.19528	-1.3152	3.8825e-05	-1.19233	-1.31555
79142432	rs17015848	8.06775e-08	-1.20509	-1.31384	2.89913e-05	-1.27941	-1.31329	3.61613e-05	-1.26516	-1.31379
79142496	rs59173188	8.06987e-08	-1.20509	-1.31358	2.89995e-05	-1.27941	-1.31301	3.61709e-05	-1.26516	-1.31353
79142712	rs17015849	8.10134e-08	-1.20147	-1.3133	2.91058e-05	-1.27605	-1.31271	3.63046e-05	-1.26175	-1.31325
79142779	rs57927469	8.10602e-08	-1.20147	-1.31272	2.91238e-05	-1.27605	-1.31209	3.63257e-05	-1.26175	-1.31267
79142868	rs57101065	8.10364e-08	-1.20147	-1.31302	2.91146e-05	-1.27605	-1.31241	3.63149e-05	-1.26175	-1.31297
79142869	rs59575840	8.10602e-08	-1.20147	-1.31272	2.91238e-05	-1.27605	-1.31209	3.63257e-05	-1.26175	-1.31267
79142948	rs57823726	8.13878e-08	-1.19744	-1.31272	2.92333e-05	-1.2723	-1.31209	3.64642e-05	-1.25794	-1.31267
79143003	rs56764450	8.13878e-08	-1.19744	-1.31272	2.92333e-05	-1.2723	-1.31209	3.64642e-05	-1.25794	-1.31267
79143013	rs57720298	8.13878e-08	-1.19744	-1.31272	2.92333e-05	-1.2723	-1.31209	3.64642e-05	-1.25794	-1.31267
79143185	rs78640237	2.73835e-07	-1.26177e-10	-1.29686	0.000106335	-1.26177e-10	-1.29311	0.000131044	-1.26177e-10	-1.29141
79143283	rs79093615	1.39478e-07	-1.35158	-0.619902	3.73055e-05	-1.73284	-0.607721	4.58096e-05	-1.73078	-0.611664
79143329	rs17015851	8.17429e-08	-1.19339	-1.31242	2.93531e-05	-1.26853	-1.31177	3.66151e-05	-1.25412	-1.31236
79143362	rs17015854	8.17429e-08	-1.19339	-1.31242	2.93531e-05	-1.26853	-1.31177	3.66151e-05	-1.25412	-1.31236
79143468	rs73939934	7.81103e-08	-1.23982	-1.31145	2.81432e-05	-1.31166	-1.31073	3.5081e-05	-1.2979	-1.31139
79143536	rs11902843	8.17429e-08	-1.19339	-1.31242	2.93531e-05	-1.26853	-1.31177	3.66151e-05	-1.25412	-1.31236
79143612	rs11892327	8.17429e-08	-1.19339	-1.31242	2.93531e-05	-1.26853	-1.31177	3.66151e-05	-1.25412	-1.31236
79143872	rs1915766	5.81451e-08	-1.57946	-1.26699	1.99487e-05	-1.70932	-1.25722	2.39252e-05	-1.72888	-1.26313
79143946	rs11903030	9.59662e-08	-1.09608	-1.24931	2.11988e-05	-1.65656	-1.2492	2.60828e-05	-1.65759	-1.24808
79143951	rs149162542	3.30472e-07	-1.26177e-10	-1.10887	0.000127739	-1.26177e-10	-1.10971	0.000156591	-1.26177e-10	-1.1133
79144176	rs17015866	8.32733e-08	-1.20215	-1.28511	3.29959e-05	-1.17987	-1.28344	4.11845e-05	-1.16391	-1.28496
79144199	rs17015868	9.09428e-08	-1.106	-1.29316	3.25384e-05	-1.187	-1.29028	4.0851e-05	-1.17143	-1.28558
79144523	rs75408132	4.03916e-07	-1.26177e-10	-0.908181	0.000156868	-1.26177e-10	-0.904294	0.00019298	-1.26177e-10	-0.904354
79144604	rs1949661	5.27066e-08	-1.65951	-1.28513	1.87774e-05	-1.74677	-1.28027	2.29201e-05	-1.75172	-1.28321
79144686	rs55780012	8.46133e-08	-1.18156	-1.28974	3.03861e-05	-1.25752	-1.28819	3.7879e-05	-1.24294	-1.2896
79145109	rs140348483	2.9134e-07	-1.26177e-10	-1.2349	0.000113546	-1.26177e-10	-1.22749	0.000140149	-1.26177e-10	-1.22423
79145167	rs74647391	8.47249e-08	-1.18156	-1.28842	3.04273e-05	-1.25752	-1.28684	3.7929e-05	-1.24294	-1.28828
79145439	rs7607773	5.43994e-08	-1.66573	-1.2473	1.95303e-05	-1.74857	-1.23917	2.3804e-05	-1.75235	-1.24473
79145715	rs4600686	5.15823e-08	-1.65015	-1.31606	1.83394e-05	-1.73532	-1.31532	2.22521e-05	-1.74806	-1.31645
79145726	rs2902034	1.88115e-07	-1.67234	-2.36341e-10	6.8897e-05	-1.72709	-2.36341e-10	8.39107e-05	-1.73719	-2.36341e-10
79146096	rs6721625	5.38611e-08	-1.74323	-1.17975	2.58468e-05	-1.53119	-1.17632	3.09272e-05	-1.55586	-1.17945
79146206	rs6706568	5.3953e-08	-1.74323	-1.17805	2.58915e-05	-1.53119	-1.17459	3.098e-05	-1.55586	-1.17774
79146327	rs6721888	5.42187e-08	-1.74003	-1.17633	2.63197e-05	-1.51653	-1.17286	3.14657e-05	-1.54202	-1.17602
79146559	rs1915764	5.43029e-08	-1.74003	-1.17478	2.63611e-05	-1.51653	-1.17128	3.15147e-05	-1.54202	-1.17447
79146677	rs1915763	5.44923e-08	-1.74003	-1.1713	2.64542e-05	-1.51653	-1.16776	3.16247e-05	-1.54202	-1.17098
79146708	rs1915762	1.87168e-07	-1.67738	-2.36341e-10	6.91021e-05	-1.72412	-2.36341e-10	8.41061e-05	-1.73486	-2.36341e-10
79146996	rs4145991	5.48614e-08	-1.73504	-1.16954	2.70442e-05	-1.49625	-1.16598	3.22938e-05	-1.52284	-1.16922
79147139	rs4853424	5.48052e-08	-1.73783	-1.16777	2.67957e-05	-1.50727	-1.16419	3.20154e-05	-1.53327	-1.16745
79147145	rs4853425	5.49028e-08	-1.73783	-1.16599	2.68439e-05	-1.50727	-1.16239	3.20725e-05	-1.53327	-1.16567
79147152	rs4853426	2.12208e-07	-1.54233	-0.00948859	0.000221955	-0.597582	0.0403565	0.00028849	-0.574638	0.0723572
79147292	rs6710720	5.5221e-08	-1.73366	-1.16438	2.73274e-05	-1.49105	-1.16076	3.26211e-05	-1.51792	-1.16406
79147508	rs61458355	2.93117e-07	-1.26177e-10	-1.22882	0.000114269	-1.26177e-10	-1.22115	0.000141056	-1.26177e-10	-1.21778
79147542	rs10192052	5.5271e-08	-1.73637	-1.16078	2.7145e-05	-1.50139	-1.15711	3.242e-05	-1.52771	-1.16045
79147920	rs10203406	7.02653e-08	-1.35705	-1.30006	2.17067e-05	-1.58697	-1.29511	2.56309e-05	-1.62489	-1.29825
79147928	rs72814617	5.72265e-08	-1.58835	-1.27402	2.0631e-05	-1.66822	-1.26468	2.45922e-05	-1.69305	-1.27146
79148265	rs4622760	5.47971e-08	-1.72887	-1.17688	2.84254e-05	-1.43801	-1.1744	3.36955e-05	-1.46728	-1.18229
79148457	rs4567959	1.85813e-07	-1.68465	-2.36341e-10	6.94321e-05	-1.71935	-2.36341e-10	8.44261e-05	-1.73106	-2.36341e-10
79148499	rs4417742	5.55754e-08	-1.73637	-1.15528	2.72962e-05	-1.50139	-1.15156	3.25988e-05	-1.52771	-1.15495
79148712	rs4281927	5.58459e-08	-1.73504	-1.15175	2.75352e-05	-1.49625	-1.14799	3.28739e-05	-1.52284	-1.15142
79148826	rs17015883	5.01494e-08	-1.6938	-1.30058	1.84641e-05	-1.74148	-1.30239	2.25635e-05	-1.74844	-1.30217
79148842	rs4308142	5.61334e-08	-1.73366	-1.148	2.77841e-05	-1.49105	-1.14419	3.31606e-05	-1.51792	-1.14766
79148982	rs1915767	1.85379e-07	-1.68698	-2.36341e-10	6.95481e-05	-1.71768	-2.36341e-10	8.45399e-05	-1.72972	-2.36341e-10
79149024	rs1915768	5.6525e-08	-1.73223	-1.14247	2.80867e-05	-1.4858	-1.13861	3.35108e-05	-1.51294	-1.14213
79149411	rs72814619	9.10761e-08	-1.32796	-1.06973	2.39596e-05	-1.7354	-1.04793	2.88279e-05	-1.74334	-1.06226
79149419	rs2090866	5.70056e-08	-1.72763	-1.13861	2.86532e-05	-1.46973	-1.1347	3.4157e-05	-1.49771	-1.13826
79149541	rs2090867	5.7345e-08	-1.7243	-1.13601	2.905e-05	-1.45877	-1.13192	3.46081e-05	-1.48729	-1.13556
79149565	rs2103005	5.73605e-08	-1.72599	-1.13404	2.89477e-05	-1.46428	-1.12993	3.44952e-05	-1.49253	-1.13359
79149938	rs1915769	5.76351e-08	-1.7243	-1.13096	2.91941e-05	-1.45877	-1.12697	3.47801e-05	-1.48729	-1.1306
79150074	rs145765935	1.9629e-07	-1.6298	-2.36341e-10	7.11322e-05	-1.69516	-2.36341e-10	8.65071e-05	-1.70671	-2.36341e-10
79151082	rs17015885	9.05426e-08	-1.10165	-1.30192	3.23676e-05	-1.18294	-1.2996	4.06036e-05	-1.16731	-1.29578
79151213	rs10205004	7.31068e-08	-1.4559	-1.16157	8.19336e-05	-0.395874	-1.15792	9.37939e-05	-0.464596	-1.16124
79151350	rs72814620	4.6695e-08	-1.74869	-1.31706	1.8096e-05	-1.74692	-1.31709	2.24382e-05	-1.73907	-1.31711
79151462	rs10205218	1.82845e-07	-1.70075	-2.36341e-10	0.000164996	-0.853781	-2.36341e-10	0.000187645	-0.932387	-2.36341e-10
79151604	rs17596298	1.66771e-07	-1.55907	-0.233695	0.000127349	-0.924974	-0.187794	0.00016315	-0.915588	-0.156684
79151671	rs10193046	7.15917e-08	-1.47489	-1.16352	8.18082e-05	-0.393395	-1.16193	9.29158e-05	-0.472179	-1.16307
79151815	rs6756064	6.80452e-08	-1.53097	-1.15824	7.23682e-05	-0.52131	-1.15662	8.251e-05	-0.596239	-1.15778
79151818	rs6727654	6.8405e-08	-1.5257	-1.15824	7.32703e-05	-0.508922	-1.15662	8.35067e-05	-0.584232	-1.15778
79151985	rs2222382	6.75709e-08	-1.53797	-1.15824	7.16197e-05	-0.531707	-1.15662	8.21592e-05	-0.600499	-1.15778
79152163	rs1915770	7.25861e-08	-1.46272	-1.16189	7.87348e-05	-0.433324	-1.16029	8.92613e-05	-0.513936	-1.16144
79152580	rs115350697	2.23616e-07	-1.49946	-2.36341e-10	7.42099e-05	-1.6528	-2.36341e-10	8.98425e-05	-1.66888	-2.36341e-10
79152829	rs10208925	4.84616e-07	-0.0159818	-0.710049	0.000501401	0.918642	-0.660935	0.000551881	0.802854	-0.656462
79152922	rs2861680	8.75379e-08	-1.34037	-1.09694	0.000155073	0.16395	-1.07975	0.000188154	0.135262	-1.06494
79152987	rs78225830	3.04302e-07	-1.26177e-10	-1.19137	0.000118533	-1.26177e-10	-1.18451	0.000146785	-1.26177e-10	-1.17797
79153215	rs10199379	6.91878e-08	-1.52534	-1.14723	7.48939e-05	-0.498078	-1.14555	8.47406e-05	-0.580597	-1.14675
79153341	rs1915771	6.73761e-08	-1.5436	-1.15549	7.09958e-05	-0.545209	-1.15187	8.14834e-05	-0.613615	-1.15293
79153375	rs77085740	3.03776e-07	-1.26177e-10	-1.1931	0.000118322	-1.26177e-10	-1.18629	0.000146518	-1.26177e-10	-1.17979
79153829	rs12713970	6.89302e-08	-1.53097	-1.14532	7.33142e-05	-0.52131	-1.14364	8.35847e-05	-0.596239	-1.14484
79154021	rs148706102	2.30669e-07	-1.07048	-0.39792	8.73756e-05	-1.11926	-0.370225	0.00010196	-1.15296	-0.389395
79154078	rs2077819	9.44526e-08	-1.25572	-1.10557	0.000183627	0.34192	-1.08872	0.000222446	0.311925	-1.07418
79154083	rs71424834	1.29747e-07	-1.51404	-0.529766	8.27653e-05	-1.05368	-0.490008	0.000106487	-1.03871	-0.46021
79154145	rs75420514	8.88925e-08	-1.53724	-0.884719	2.80064e-05	-1.75215	-0.875116	3.43349e-05	-1.75255	-0.878227
79154294	rs2077820	6.8219e-08	-1.54693	-1.13974	7.09764e-05	-0.559328	-1.13802	8.10138e-05	-0.633073	-1.13925
79154457	rs10197660	2.80492e-07	-0.51664	-0.756204	0.000257028	0.293231	-0.703746	0.000283097	0.1809	-0.702049
79154516	rs10185341	2.32404e-07	-0.692174	-0.768735	0.000229843	0.194549	-0.716854	0.000258367	0.102614	-0.715174
79154773	rs10185612	6.90709e-08	-1.53277	-1.14148	7.37408e-05	-0.519368	-1.13978	8.45577e-05	-0.588512	-1.14099
79155025	rs2861682	6.94621e-08	-1.53277	-1.13583	7.41605e-05	-0.519368	-1.1341	8.50373e-05	-0.588512	-1.13534
79155316	rs10188386	6.94621e-08	-1.53277	-1.13583	7.41605e-05	-0.519368	-1.1341	8.50373e-05	-0.588512	-1.13534
79155333	rs73937116	8.35924e-08	-1.17557	-1.30787	3.00155e-05	-1.25194	-1.30605	3.75884e-05	-1.23728	-1.30296
79155348	rs10200751	6.99655e-08	-1.52752	-1.13386	7.52344e-05	-0.506969	-1.13212	8.62378e-05	-0.576465	-1.13337
79155364	rs4467299	1.80006e-07	-1.7164	-2.36341e-10	0.000154573	-0.919036	-2.36341e-10	0.000177236	-0.989456	-2.36341e-10
79155369	rs4455185	6.95161e-08	-1.53277	-1.13506	7.42184e-05	-0.519368	-1.13332	8.51035e-05	-0.588512	-1.13456
79155556	rs10188590	6.91561e-08	-1.53797	-1.13506	7.33083e-05	-0.531707	-1.13332	8.40894e-05	-0.600499	-1.13456
79155560	rs137952090	2.34677e-07	-1.10345	-0.347731	8.90679e-05	-1.15101	-0.319296	0.000103972	-1.18384	-0.338977
79155613	rs10164836	6.89026e-08	-1.5436	-1.13309	7.24681e-05	-0.545209	-1.13134	8.31574e-05	-0.613615	-1.13259
79155780	rs12713971	6.85547e-08	-1.54867	-1.13309	7.15886e-05	-0.55742	-1.13134	8.2177e-05	-0.625474	-1.13259
79155853	rs17650114	1.31095e-07	-1.50467	-0.528796	7.94443e-05	-1.09461	-0.490032	0.000103983	-1.06428	-0.458426
79156018	rs17015903	7.88334e-08	-1.23335	-1.3087	2.84197e-05	-1.30566	-1.30696	3.5557e-05	-1.2918	-1.304
79156035	rs4455186	6.85547e-08	-1.54867	-1.13309	7.15886e-05	-0.55742	-1.13134	8.2177e-05	-0.625474	-1.13259
79156569	rs4346414	1.11055e-07	-1.20286	-0.996507	0.000201129	0.320579	-0.976332	0.000246187	0.300647	-0.961496
79157195	rs7579683	7.94847e-08	-1.22507	-1.30875	2.86372e-05	-1.29798	-1.30702	3.58332e-05	-1.284	-1.30406
79157277	rs12613286	8.85048e-08	-1.32694	-1.09939	0.000159439	0.19425	-1.08229	0.000194446	0.170771	-1.06756
79157404	rs12619683	8.78926e-08	-1.33701	-1.09626	0.000156539	0.172649	-1.07905	0.000190954	0.149301	-1.06421
79157621	rs6730484	8.98703e-08	-1.1031	-1.30792	3.21144e-05	-1.18429	-1.3061	4.02548e-05	-1.16868	-1.30303
79157633	rs13415355	2.6348e-07	-0.61717	-0.718241	0.000253356	0.244397	-0.669301	0.000280418	0.132225	-0.662882
79157637	rs6758711	8.21967e-08	-1.19101	-1.30926	2.95418e-05	-1.26632	-1.30757	3.69797e-05	-1.25187	-1.3047
79157649	rs76811732	5.65745e-07	-0.571244	-2.36341e-10	0.000221124	-0.560975	-2.36341e-10	0.000283189	-0.520825	-2.36341e-10
79157673	rs10171698	8.321e-08	-1.39491	-1.09311	0.000138304	0.0455336	-1.07578	0.00016886	0.0229719	-1.06084
79157836	rs4083088	8.39917e-08	-1.38556	-1.09311	0.000141224	0.0664233	-1.07578	0.000172402	0.0437305	-1.06084
79157867	rs4083087	1.74656e-07	-1.74657	-2.36341e-10	0.000127416	-1.11224	-2.36341e-10	0.000147403	-1.17377	-2.36341e-10
79157965	rs4314020	8.51613e-08	-1.3743	-1.09054	0.000143591	0.0798659	-1.0726	0.000175778	0.0608802	-1.0586
79158022	rs4398300	8.34665e-08	-1.38556	-1.09939	0.000140307	0.0664233	-1.08229	0.000171248	0.0437305	-1.06756
79158149	rs4402794	8.4813e-08	-1.38556	-1.08338	0.000142735	0.0664233	-1.06514	0.00017417	0.0437305	-1.05064
79158196	rs10198289	8.48089e-08	-1.3665	-1.10249	0.000145874	0.108558	-1.08551	0.000177979	0.0856034	-1.07088
79158266	rs10198380	2.74448e-07	-0.56795	-0.726678	0.000269472	0.309503	-0.672738	0.000295887	0.19549	-0.672453
79158275	rs4355147	1.7537e-07	-1.74249	-2.36341e-10	0.000132755	-1.0712	-2.36341e-10	0.000153127	-1.13567	-2.36341e-10
79158423	rs11904464	8.01019e-08	-1.21811	-1.30797	2.88474e-05	-1.29152	-1.30616	3.61039e-05	-1.27744	-1.3031
79158722	rs4075114	8.48508e-08	-1.3665	-1.102	0.000145878	0.108558	-1.08549	0.00017813	0.0856034	-1.07003
79159115	rs114386663	1.04421e-07	-0.977609	-1.28335	3.53239e-05	-1.1152	-1.27994	4.39882e-05	-1.10857	-1.27445
79159222	rs4241273	1.1626e-07	-1.26986	-0.883701	8.85268e-05	-0.618453	-0.857941	0.000112828	-0.602054	-0.839017
79159361	rs80232126	4.25596e-07	-0.855898	-2.36341e-10	0.000216035	-0.584259	-2.36341e-10	0.000338394	-0.342729	-2.36341e-10
79159581	rs147556748	3.42677e-07	-1.0726	-2.36341e-10	7.73693e-05	-1.61111	-2.36341e-10	0.00010012	-1.56057	-2.36341e-10
79159615	rs141983357	3.05235e-07	-1.26177e-10	-1.18831	0.000118906	-1.26177e-10	-1.18137	0.000147258	-1.26177e-10	-1.17475
79159711	rs66831683	1.6206e-07	-0.910955	-0.910464	0.000148666	-0.0721018	-0.885897	0.00019028	-0.0509924	-0.86745
79159739	rs67162799	1.64468e-07	-0.896208	-0.910464	0.000151792	-0.0512903	-0.885897	0.000194307	-0.030051	-0.86745
79160096	rs143336524	3.75855e-07	-1.26177e-10	-0.980184	0.000144795	-1.26177e-10	-0.98438	0.000178703	-1.26177e-10	-0.981213
79160167	rs9309538	1.64276e-07	-0.910955	-0.896884	0.000150759	-0.0721018	-0.871916	0.000193016	-0.0509924	-0.853176
79160353	rs9309539	1.64276e-07	-0.910955	-0.896884	0.000150759	-0.0721018	-0.871916	0.000193016	-0.0509924	-0.853176
79160379	rs9309540	1.65005e-07	-0.910955	-0.892457	0.000151447	-0.0721018	-0.867359	0.000193916	-0.0509924	-0.848525
79160481	rs9309541	1.60665e-07	-0.910955	-0.919109	0.000147348	-0.0721018	-0.894801	0.000188558	-0.0509924	-0.876543
79160592	rs9309542	1.5939e-07	-0.940068	-0.897966	0.00014455	-0.113347	-0.872727	0.000184887	-0.0924972	-0.854699
79160617	rs9309543	1.58686e-07	-0.940068	-0.90239	0.000143941	-0.113347	-0.876947	0.000184028	-0.0924972	-0.859356
79160665	rs10205505	1.61537e-07	-0.940068	-0.884584	0.000146687	-0.113347	-0.858051	0.000187634	-0.0924972	-0.839948
79160743	rs17691986	1.28272e-07	-1.52971	-0.525521	7.58362e-05	-1.14307	-0.488057	9.96551e-05	-1.1095	-0.455721
79160874	rs10170906	1.61892e-07	-0.925575	-0.896884	0.000147672	-0.0927873	-0.871916	0.00018904	-0.0718078	-0.853176
79161344	rs6746031	1.54371e-07	-0.945628	-0.924398	0.000137819	-0.134436	-0.899322	0.000176622	-0.11086	-0.882066
79161609	rs6761498	1.48848e-07	-0.974133	-0.932329	0.000131154	-0.174908	-0.908421	0.00016815	-0.151628	-0.890458
79161663	rs72814629	6.86685e-08	-1.41882	-1.26128	2.28375e-05	-1.57986	-1.25144	2.64895e-05	-1.63179	-1.2584
79161836	rs6761747	1.40665e-07	-0.988196	-0.974811	0.000123146	-0.194955	-0.951374	0.000157575	-0.171823	-0.935217
79162080	rs11904716	8.80445e-08	-1.31978	-1.11177	5.41748e-05	-0.871725	-1.09576	7.00182e-05	-0.837205	-1.08098
79162594	rs6750474	1.47055e-07	-0.866035	-1.05254	0.000134623	-0.023691	-1.03353	0.000174123	0.0108661	-1.01804
79162801	rs10164874	1.46636e-07	-0.85728	-1.06415	0.000128579	-0.058311	-1.04484	0.000164653	-0.0328622	-1.03024
79162847	rs35133517	9.99973e-08	-1.50249	-0.801757	5.92917e-05	-1.10525	-0.771977	7.77444e-05	-1.06829	-0.74522
79163361	rs58630141	3.19844e-07	-1.26177e-10	-1.14156	0.000124556	-1.26177e-10	-1.13494	0.000154604	-1.26177e-10	-1.12608
79163616	rs114914223	2.31781e-07	-1.4636	-2.36341e-10	7.58269e-05	-1.63125	-2.36341e-10	9.37932e-05	-1.62585	-2.36341e-10
79163654	rs17015915	6.55555e-08	-1.47214	-1.25435	2.06322e-05	-1.68853	-1.24432	2.4571e-05	-1.71379	-1.25158
79163690	rs2139975	8.88909e-08	-1.69122	-0.730755	4.3214e-05	-1.49452	-0.699017	5.56263e-05	-1.47774	-0.670547
79163834	rs12713972	4.23907e-07	0.101069	-0.960943	0.000345993	0.809795	-0.923076	0.000392143	0.723603	-0.918918
79164021	rs10168481	1.50109e-07	-0.815065	-1.08296	0.000131832	-0.0136761	-1.06449	0.00017007	0.0205888	-1.05132
79164165	rs10165807	9.64217e-08	-1.09801	-1.24264	4.24757e-05	-0.973091	-1.23768	5.08754e-05	-1.00154	-1.23602
79164167	rs111284462	2.358e-07	-1.44641	-2.36341e-10	8.67191e-05	-1.49703	-2.36341e-10	0.000104676	-1.51607	-2.36341e-10
79164282	rs10200759	1.73347e-07	-0.713349	-1.04074	0.00016559	0.170677	-1.02086	0.000213032	0.200844	-1.00634
79164569	rs1915774	1.62904e-07	-0.779086	-1.03714	0.000151932	0.0808625	-1.01713	0.00019534	0.110319	-1.00252
79164626	rs1915773	1.60722e-07	-0.796665	-1.03305	0.000154352	0.092431	-1.01289	0.000197048	0.114685	-0.99818
79165213	rs6755793	5.76813e-08	-1.54012	-1.31434	2.61014e-05	-1.38376	-1.31395	3.16002e-05	-1.39986	-1.31392
79165251	rs139130263	3.10411e-07	-1.26177e-10	-1.17149	0.000120962	-1.26177e-10	-1.16423	0.000149901	-1.26177e-10	-1.15697
79165267	rs77803997	3.15086e-07	-1.26177e-10	-1.15654	0.000122828	-1.26177e-10	-1.14892	0.000152267	-1.26177e-10	-1.14131
79165375	rs72814634	3.32018e-07	-1.1042	-2.36341e-10	0.000489172	0.233013	-2.36341e-10	0.000572819	0.18363	-2.36341e-10
79165809	rs10520217	9.20818e-08	-1.30328	-1.08343	5.79931e-05	-0.833099	-1.06628	7.57331e-05	-0.788075	-1.05165
79165835	rs73937124	3.16851e-07	-1.15096	-2.36341e-10	0.000128317	-1.1052	-2.36341e-10	0.000152546	-1.13948	-2.36341e-10
79166025	rs10520218	1.08928e-07	-1.4844	-0.734298	6.48874e-05	-1.08603	-0.70102	8.48046e-05	-1.05064	-0.67595
79166352	rs1261225	4.74124e-08	-1.73357	-1.31694	1.92368e-05	-1.68609	-1.31678	2.34971e-05	-1.69325	-1.31681
79166384	rs78959569	1.74648e-07	-1.74662	-2.36341e-10	6.7513e-05	-1.74738	-2.36341e-10	8.27885e-05	-1.75065	-2.36341e-10
79166443	rs1261226	1.03109e-07	-1.21317	-1.06043	7.70768e-05	-0.57507	-1.03983	9.78954e-05	-0.556018	-1.02702
79166710	rs1666774	4.90498e-08	-1.72854	-1.28801	2.00809e-05	-1.67469	-1.28524	2.4514e-05	-1.68157	-1.28613
79166712	rs1666775	3.13359e-07	-0.29525	-0.86679	0.000268007	0.455296	-0.823982	0.000305197	0.373835	-0.819816
79166871	rs1261227	1.07222e-07	-1.21317	-1.02132	8.01348e-05	-0.57507	-1.00092	0.000102026	-0.556018	-0.985693
79167379	rs986385	9.43756e-08	-1.261	-1.1011	5.94081e-05	-0.788659	-1.08661	7.82344e-05	-0.735766	-1.07147
79167542	rs75165763	7.09143e-08	-1.33192	-1.31599	3.17009e-05	-1.18726	-1.3161	4.0801e-05	-1.14248	-1.31575
79167769	rs986386	1.30513e-07	-0.960756	-1.07716	8.14566e-05	-0.497729	-1.0619	0.000108587	-0.433409	-1.04598
79167834	rs1448215	6.63233e-08	-1.49766	-1.21718	2.20224e-05	-1.66292	-1.20472	2.62002e-05	-1.68772	-1.21345
79168110	rs6723893	7.77379e-08	-1.30289	-1.25315	2.81149e-05	-1.37	-1.2534	3.50336e-05	-1.35717	-1.25346
79168230	rs183852364	3.24887e-07	-1.26177e-10	-1.12591	0.000123568	-1.26177e-10	-1.14291	0.000152842	-1.26177e-10	-1.13754
79168286	rs57872194	7.18533e-08	-1.36319	-1.27158	2.61273e-05	-1.42544	-1.27128	3.25128e-05	-1.41357	-1.27173
79168457	rs35989906	1.1933e-07	-1.71806	-0.409436	5.89992e-05	-1.50413	-0.378047	7.69171e-05	-1.48046	-0.343749
79168485	rs57291948	8.21323e-08	-1.24025	-1.2608	2.95847e-05	-1.31206	-1.26038	3.68798e-05	-1.29831	-1.26097
79168643	rs17015932	7.66779e-08	-1.30307	-1.2667	2.77476e-05	-1.37017	-1.26638	3.45612e-05	-1.35734	-1.26687
79168796	rs6724726	9.00493e-08	-1.12994	-1.27909	3.23143e-05	-1.20939	-1.27481	4.05937e-05	-1.19412	-1.26921
79168890	rs6753794	7.83744e-08	-1.28218	-1.26572	2.83162e-05	-1.35087	-1.2654	3.52804e-05	-1.33773	-1.26588
79168905	rs74261196	3.66944e-07	-1.26177e-10	-1.00418	0.000142972	-1.26177e-10	-0.997055	0.000174185	-1.26177e-10	-1.00682
79169045	rs6711658	7.66031e-08	-1.30307	-1.26768	2.77205e-05	-1.37017	-1.26736	3.45276e-05	-1.35734	-1.26784
79169089	rs73937126	8.60979e-08	-1.17246	-1.28145	3.09805e-05	-1.24904	-1.2773	3.889e-05	-1.23434	-1.27186
79169425	rs72814639	5.467e-08	-1.7386	-1.16947	2.10035e-05	-1.74002	-1.17499	2.58077e-05	-1.74197	-1.1743
79169999	rs140422123	1.77074e-07	-1.73282	-2.36341e-10	6.72095e-05	-1.75188	-2.36341e-10	8.30218e-05	-1.74784	-2.36341e-10
79170700	rs1992886	1.67283e-07	-1.73782	-0.051883	6.76273e-05	-1.7321	-0.0135903	8.70524e-05	-1.72749	0.0270649
79171089	rs13012501	1.61092e-07	-1.7227	-0.104713	8.03473e-05	-1.50372	-0.0696194	0.000105139	-1.48381	-0.0278468
79171254	rs77862961	3.26512e-07	-1.26177e-10	-1.12092	0.0001272	-1.26177e-10	-1.11394	0.000157963	-1.26177e-10	-1.10458
79171694	rs138791878	3.2551e-07	-1.26177e-10	-1.12399	0.000126803	-1.26177e-10	-1.11706	0.000157459	-1.26177e-10	-1.10777
79171806	rs17839420	7.54687e-08	-1.32166	-1.26401	2.97549e-05	-1.30192	-1.26478	3.71562e-05	-1.28775	-1.26405
79171982	rs142809970	3.27669e-07	-1.26177e-10	-1.11738	0.000127659	-1.26177e-10	-1.11034	0.000158546	-1.26177e-10	-1.10089
79172223	rs11896351	8.57205e-08	-1.19709	-1.2612	3.09606e-05	-1.27198	-1.25501	3.88524e-05	-1.25761	-1.24956
79172648	rs17839421	8.58877e-08	-1.19319	-1.26316	3.10092e-05	-1.26834	-1.25707	3.8912e-05	-1.25392	-1.25171
79172788	rs73937128	6.9624e-08	-1.39928	-1.267	2.74004e-05	-1.38139	-1.26775	3.41807e-05	-1.36852	-1.26676
79172986	rs76295405	3.27138e-07	-1.26177e-10	-1.119	0.000127449	-1.26177e-10	-1.11199	0.000158279	-1.26177e-10	-1.10258
79173174	rs1261228	1.91148e-07	-1.20338	-0.452961	0.000118428	-0.79002	-0.395376	0.000140307	-0.831311	-0.391794
79173347	rs1261229	4.96608e-08	-1.72713	-1.27704	2.04843e-05	-1.66624	-1.2738	2.4935e-05	-1.67583	-1.27484
79173375	rs1261230	2.16006e-07	-1.07696	-0.457118	0.000138878	-0.624776	-0.401325	0.000164291	-0.669509	-0.395793
79173993	rs149002629	2.82825e-07	-1.26456	-2.36341e-10	8.44668e-05	-1.52334	-2.36341e-10	0.000103617	-1.52624	-2.36341e-10
79174113	rs62157327	2.70636e-07	-1.30861	-2.36341e-10	0.000291162	-0.285821	-2.36341e-10	0.000353517	-0.299007	-2.36341e-10
79174390	rs17015934	7.14633e-08	-1.38062	-1.25958	2.81545e-05	-1.36227	-1.25972	3.51057e-05	-1.34908	-1.2595
79174523	rs72814642	5.44874e-08	-1.7339	-1.17752	2.07594e-05	-1.74382	-1.18288	2.55158e-05	-1.74543	-1.18221
79174545	rs17015936	7.56412e-08	-1.33452	-1.24886	2.98139e-05	-1.31508	-1.24964	3.72348e-05	-1.30112	-1.24858
79174683	rs73937129	9.13541e-08	-1.13697	-1.25768	3.28668e-05	-1.21594	-1.2513	4.12843e-05	-1.20077	-1.24569
79175070	rs78646992	3.30909e-07	-1.26177e-10	-1.10754	0.000128962	-1.26177e-10	-1.10019	0.000160153	-1.26177e-10	-1.09081
79175265	rs1597152	1.70432e-07	-1.74034	-0.0307056	8.07947e-05	-1.57552	0.00773259	0.00010527	-1.55878	0.0483713
79175671	rs17015937	6.58322e-08	-1.46524	-1.25704	2.02775e-05	-1.70355	-1.24664	2.43898e-05	-1.71949	-1.25329
79176001	rs17015940	3.3241e-07	-1.26177e-10	-1.10302	0.000129557	-1.26177e-10	-1.09558	0.000160908	-1.26177e-10	-1.08611
79176212	rs1261231	4.78721e-08	-1.72414	-1.31672	1.97282e-05	-1.66116	-1.3165	2.41427e-05	-1.66642	-1.31653
79176327	rs57295279	7.44575e-08	-1.34157	-1.25759	2.93443e-05	-1.32229	-1.25831	3.66301e-05	-1.30844	-1.25763
79176572	rs1261232	1.69437e-07	-1.19645	-0.580455	0.000114022	-0.694177	-0.52913	0.000135664	-0.733324	-0.523434
79176590	rs56163476	3.18616e-07	-1.1454	-2.36341e-10	0.000196651	-0.67827	-2.36341e-10	0.000247626	-0.655021	-2.36341e-10
79176620	rs79676795	2.69078e-07	-1.26177e-10	-1.31439	0.000104224	-1.26177e-10	-1.31316	0.000128092	-1.26177e-10	-1.31419
79177434	rs17015943	8.47623e-08	-1.15378	-1.31575	3.03591e-05	-1.23164	-1.31497	3.79613e-05	-1.21668	-1.31369
79178060	rs73937130	7.91592e-08	-1.36319	-1.17474	2.87939e-05	-1.42544	-1.17409	3.58813e-05	-1.41357	-1.17315
79178130	rs11126689	5.56534e-08	-1.57486	-1.31538	2.5363e-05	-1.41139	-1.31502	3.07039e-05	-1.42748	-1.31507
79178218	rs75821030	3.34871e-07	-1.26177e-10	-1.09564	0.000130513	-1.26177e-10	-1.08823	0.00016217	-1.26177e-10	-1.0783
79178267	rs17015944	8.24917e-08	-1.33392	-1.16277	2.9935e-05	-1.39857	-1.1621	3.73224e-05	-1.38623	-1.16112
79178561	rs1344379	4.08961e-07	-0.194997	-0.700771	0.0002045	0.0172847	-0.656414	0.000257153	0.0346885	-0.651956
79179333	rs141904886	3.77345e-07	-0.876053	-0.100176	0.000142579	-0.931464	-0.0683411	0.000165119	-0.969902	-0.0903703
79179574	rs6734265	8.15308e-08	-1.27607	-1.23233	2.94439e-05	-1.34523	-1.23199	3.67333e-05	-1.332	-1.23126
79179619	rs1666762	5.66617e-08	-1.55801	-1.31428	2.56712e-05	-1.39963	-1.31471	3.1087e-05	-1.4155	-1.31465
79180123	rs59682254	8.0951e-08	-1.27309	-1.24245	2.9237e-05	-1.34247	-1.2418	3.64697e-05	-1.32919	-1.24126
79180459	rs116722585	5.40872e-07	-0.616205	-2.36341e-10	0.000222368	-0.555366	-2.36341e-10	0.000288506	-0.502223	-2.36341e-10
79180644	rs17015946	6.82506e-08	-1.37596	-1.31025	2.48363e-05	-1.43714	-1.31025	3.09169e-05	-1.42548	-1.31016
79181085	rs12477128	1.69334e-07	-1.59285	-0.184664	5.82511e-05	-1.74531	-0.149627	7.45996e-05	-1.74577	-0.109036
79181129	rs73937131	7.61349e-08	-1.36971	-1.20717	2.77118e-05	-1.43142	-1.20642	3.45459e-05	-1.41966	-1.20499
79181162	rs1261233	5.47865e-08	-1.5898	-1.31615	3.07495e-05	-1.21795	-1.31587	3.73749e-05	-1.23003	-1.31591
79181289	rs145254071	3.71378e-07	-0.992168	-2.36341e-10	0.000565056	0.377224	-2.36341e-10	0.00061365	0.252484	-2.36341e-10
79182065	rs79535678	3.41216e-07	-1.26177e-10	-1.07687	0.000132971	-1.26177e-10	-1.06957	0.000162013	-1.26177e-10	-1.07927
79182298	rs112834521	6.06231e-07	-0.502127	-2.36341e-10	0.000222748	-0.553658	-2.36341e-10	0.000257069	-0.617596	-2.36341e-10
79182474	rs58320108	1.36401e-07	-0.716795	-1.277	2.46126e-05	-1.47927	-1.27717	3.28996e-05	-1.39665	-1.27683
79182544	rs72925779	1.28468e-07	-0.781058	-1.27265	2.27523e-05	-1.56392	-1.27111	2.96747e-05	-1.50379	-1.27286
79182650	rs34425948	2.03996e-07	-1.74304	0.151751	8.3192e-05	-1.73227	0.193719	0.000102314	-1.7402	0.201306
79182821	rs1261234	2.20377e-07	-1.51405	-2.36341e-10	0.000329688	-0.161553	-2.36341e-10	0.000365116	-0.266725	-2.36341e-10
79182858	rs76770534	1.84972e-07	-1.68918	-2.36341e-10	6.77273e-05	-1.74421	-2.36341e-10	8.34564e-05	-1.74262	-2.36341e-10
79182978	rs76595579	7.16075e-08	-1.6717	-0.966488	2.72973e-05	-1.71087	-0.942042	3.4125e-05	-1.70564	-0.931269
79183004	rs1261235	5.55227e-08	-1.65807	-1.23452	1.96362e-05	-1.74677	-1.23555	2.40917e-05	-1.75148	-1.23359
79183377	rs74738526	1.74733e-07	-1.74613	-2.36341e-10	6.82185e-05	-1.73698	-2.36341e-10	8.35177e-05	-1.74188	-2.36341e-10
79183413	rs12986641	1.21002e-06	-0.447022	0.636026	0.00038089	-0.789202	0.772014	0.000579196	-0.618873	0.813574
79183516	rs12986856	1.86447e-06	-0.686596	1.30794	0.000658306	-0.947153	1.47712	0.000982919	-0.805623	1.52921
79183683	rs140950234	1.85893e-07	-1.68422	-2.36341e-10	6.9911e-05	-1.71248	-2.36341e-10	8.50951e-05	-1.72317	-2.36341e-10
79184067	rs77733689	1.7421e-07	-1.74912	-2.36341e-10	7.26316e-05	-1.6743	-2.36341e-10	8.80593e-05	-1.68893	-2.36341e-10
79184465	rs7601897	1.37972e-05	-1.49041	4.11324	0.00654672	-1.53077	4.35779	0.00906858	-1.49066	4.43629
79184629	rs17692905	1.23596e-06	-1.05279	1.26301	0.00041284	-1.36905	1.43241	0.000596899	-1.26232	1.48713
79185078	rs34188064	1.77857e-07	-1.72841	-2.36341e-10	6.78928e-05	-1.74177	-2.36341e-10	8.2932e-05	-1.74892	-2.36341e-10
79185122	rs111706195	2.684e-07	-1.26177e-10	-1.31691	0.000103838	-1.26177e-10	-1.31687	0.000127787	-1.26177e-10	-1.31657
79185219	rs75579520	2.95299e-07	-1.26177e-10	-1.2214	0.000116455	-1.26177e-10	-1.2022	0.000144013	-1.26177e-10	-1.19704
79185257	rs149124346	2.91453e-07	-1.26177e-10	-1.23451	0.000114789	-1.26177e-10	-1.21661	0.000141906	-1.26177e-10	-1.21178
79185415	rs13000084	5.26979e-07	-1.09509	0.452859	0.000185113	-1.33853	0.599796	0.000265519	-1.22842	0.643168
79185600	rs17692933	1.19288e-07	-1.365	-0.762846	5.55179e-05	-1.20283	-0.740166	6.5672e-05	-1.23274	-0.749524
79185685	rs17692957	9.69645e-07	-1.24888	1.21643	0.000341714	-1.51004	1.38432	0.000483799	-1.42383	1.43856
79185904	rs13001435	5.16566e-07	-1.10589	0.443706	0.000181794	-1.34709	0.590271	0.00026045	-1.23806	0.633535
79186008	rs1261236	4.8625e-07	0.282182	-1.00485	0.000276215	0.631612	-0.970134	0.000348065	0.65707	-0.97162
79186224	rs113712267	2.90447e-07	-1.26177e-10	-1.23797	0.000114351	-1.26177e-10	-1.22043	0.000141352	-1.26177e-10	-1.21569
79186313	rs13007327	4.93661e-07	-1.13653	0.428988	0.000174753	-1.37128	0.57495	0.000249543	-1.26535	0.618042
79186563	rs13007459	1.13086e-06	-1.06876	1.19011	0.000378415	-1.38085	1.35714	0.000545868	-1.27568	1.41111
79186758	rs34474458	5.1643e-07	-1.11123	0.448779	0.000181986	-1.35132	0.59555	0.000260601	-1.24282	0.638875
79186785	rs13008392	5.11252e-07	-1.1213	0.448779	0.000180543	-1.35928	0.59555	0.000258272	-1.2518	0.638875
79186828	rs17693030	1.07161e-06	0.0675341	-2.36341e-10	0.00046903	0.190967	-2.36341e-10	0.000541698	0.127768	-2.36341e-10
79187128	rs35919794	5.11362e-07	-1.10589	0.433581	0.000179889	-1.34709	0.579732	0.000257689	-1.23806	0.622878
79187137	rs36072286	1.1033e-06	-1.06325	1.15993	0.000368294	-1.37678	1.32597	0.000531388	-1.27107	1.37962
79187151	rs35743083	5.06456e-07	-1.10589	0.423942	0.000178092	-1.34709	0.569697	0.000255087	-1.23806	0.61273
79187172	rs146334897	6.84355e-07	-1.26177e-10	-0.380912	0.000270331	-1.26177e-10	-0.360054	0.00033458	-1.26177e-10	-0.354065
79187381	rs11674703	5.01228e-07	-1.11123	0.418902	0.000176414	-1.35132	0.564451	0.000252533	-1.24282	0.607424
79187457	rs13014457	4.96332e-07	-1.11601	0.413869	0.00017483	-1.3551	0.559211	0.000250129	-1.24709	0.602125
79187489	rs11679961	4.93844e-07	-1.11601	0.408844	0.000173917	-1.3551	0.553979	0.000248809	-1.24709	0.596832
79187502	rs11691084	5.04254e-07	-1.09515	0.408844	0.000176814	-1.33858	0.553979	0.000253482	-1.22848	0.596832
79187588	rs11691141	4.91237e-07	-1.1213	0.408844	0.000173192	-1.35928	0.553979	0.000247638	-1.2518	0.596832
79187716	rs150994504	2.97542e-07	-1.26177e-10	-1.21383	0.000117423	-1.26177e-10	-1.19392	0.000145237	-1.26177e-10	-1.18858
79188041	rs71424839	4.60515e-06	-1.56848	3.09403	0.00209378	-1.57517	3.26219	0.00303241	-1.53694	3.38711
79188070	rs112073355	2.87267e-07	-1.26177e-10	-1.24897	0.000112964	-1.26177e-10	-1.23263	0.000139594	-1.26177e-10	-1.2282
79188272	rs71424840	4.69839e-07	-1.12678	0.369785	0.000165571	-1.3636	0.513302	0.0002365	-1.25668	0.555689
79188350	rs56679430	2.51765e-06	-1.49586	2.41755	0.00123518	-1.4332	2.59248	0.00162738	-1.42689	2.65468
79188502	rs111663887	3.01782e-07	-1.26177e-10	-1.19968	0.000119247	-1.26177e-10	-1.17851	0.000147539	-1.26177e-10	-1.17285
79189133	rs74812747	4.22862e-07	-1.75216	0.889814	0.000182576	-1.70336	0.950825	0.000239819	-1.71186	1.0248
79189170	rs77978136	6.01882e-07	-1.7525	1.24317	0.000235562	-1.74494	1.24721	0.000311946	-1.74827	1.32416
79189199	rs13027536	1.2427e-06	-1.51955	1.7352	0.000574665	-1.52513	1.91922	0.000792726	-1.47003	1.97857
79189256	rs79406667	5.65301e-07	-1.75246	1.18043	0.000225622	-1.72526	1.18442	0.000297604	-1.7316	1.26043
79189303	rs78588609	4.4508e-07	-1.74693	0.935798	0.000184878	-1.67959	0.939587	0.000241074	-1.69364	1.01181
79190060	rs11683300	8.66021e-07	-1.06322	0.917739	0.000286726	-1.37676	1.07559	0.000412629	-1.27105	1.12665
79190073	rs11695755	8.8548e-07	-1.06322	0.93996	0.000291696	-1.37676	1.09277	0.000419749	-1.27105	1.14376
79190408	rs10520219	3.24349e-06	-1.43312	2.60814	0.00150774	-1.42925	2.78791	0.0021617	-1.38599	2.8977
79190458	rs10520220	9.01701e-08	-1.41402	-0.993666	4.25966e-05	-1.22925	-0.978672	5.0171e-05	-1.26541	-0.986092
79190499	rs10520221	4.34486e-07	-1.40545	0.570228	0.000244716	-1.12235	0.66275	0.000292909	-1.17477	0.687691
79190517	rs11679452	8.94293e-07	-1.05766	0.944302	0.000295929	-1.37265	1.10307	0.000426227	-1.2664	1.15443
79190550	rs79506300	1.21738e-06	-1.26177e-10	0.195071	0.000494535	-1.26177e-10	0.243918	0.000616198	-1.26177e-10	0.256628
79190570	rs114573481	2.18896e-07	-1.52079	-2.36341e-10	7.45094e-05	-1.64877	-2.36341e-10	9.57088e-05	-1.60563	-2.36341e-10
79190900	rs28391555	2.91874e-07	-1.68576	0.452695	0.000136561	-1.56578	0.522855	0.000174487	-1.58838	0.583296
79190955	rs28739430	2.93743e-07	-1.68576	0.459078	0.000137453	-1.56578	0.529363	0.000175645	-1.58838	0.58991
79191047	rs17015957	3.46698e-06	-1.39877	2.64042	0.00153529	-1.44415	2.82092	0.00221993	-1.39286	2.93116
79191129	rs55857353	9.25287e-07	-1.07372	0.994438	0.000308007	-1.3845	1.15493	0.000443169	-1.27982	1.20683
79191987	rs79954454	2.83771e-07	-1.26177e-10	-1.26122	0.000111828	-1.26177e-10	-1.24274	0.000137846	-1.26177e-10	-1.2408
79192583	rs77087565	4.76433e-07	-1.72175	0.978684	0.000191645	-1.68884	0.984786	0.000251852	-1.69814	1.06004
79192643	rs17015960	3.0882e-06	-1.45027	2.57623	0.00133773	-1.51625	2.75528	0.00191928	-1.47187	2.86464
79193163	rs35119416	3.73495e-07	-1.14721	0.160727	0.000132794	-1.37967	0.308769	0.00018711	-1.27485	0.339605
79193189	rs11893407	3.77082e-06	-1.40886	2.73452	0.00189948	-1.33641	2.92605	0.00246788	-1.33861	2.98278
79193372	rs56330221	3.29541e-06	-1.47673	2.66763	0.00143493	-1.53957	2.84874	0.00205687	-1.49734	2.95934
79193476	rs11898645	4.53019e-06	-1.40886	2.91799	0.00228525	-1.33641	3.11094	0.00297504	-1.33861	3.16968
79193633	rs62157331	7.39569e-08	-1.66049	-0.945411	3.18569e-05	-1.56977	-0.928677	3.78565e-05	-1.59384	-0.939299
79193756	rs534510309	2.87889e-07	-1.26177e-10	-1.24681	0.000113581	-1.26177e-10	-1.22718	0.000139925	-1.26177e-10	-1.22584
79194216	rs115711986	1.76017e-07	-1.73881	-2.36341e-10	6.78671e-05	-1.74215	-2.36341e-10	8.30677e-05	-1.74728	-2.36341e-10
79194293	rs11677315	2.83394e-06	-1.29738	2.33742	0.00103628	-1.53195	2.51564	0.00147725	-1.48804	2.61904
79194418	rs1261238	4.71338e-07	0.0917338	-0.845546	0.000234926	0.301308	-0.801737	0.000308408	0.368519	-0.804033
79194668	rs11693972	2.46473e-07	-1.40213	-2.36341e-10	7.78332e-05	-1.60513	-2.36341e-10	9.75435e-05	-1.58664	-2.36341e-10
79195318	rs75587193	3.1017e-07	-1.69747	0.525204	0.000134796	-1.65445	0.598514	0.000176296	-1.65735	0.662576
79195540	rs77592775	3.14459e-07	-1.69609	0.537551	0.000136756	-1.65261	0.611104	0.000178892	-1.65553	0.675374
79195551	rs77438269	3.14459e-07	-1.69609	0.537551	0.000136756	-1.65261	0.611104	0.000178892	-1.65553	0.675374
79195572	rs79621584	2.83492e-07	-1.26177e-10	-1.2622	0.000111591	-1.26177e-10	-1.24486	0.000137702	-1.26177e-10	-1.24185
79196081	rs17693274	8.65087e-08	-1.39941	-1.04974	4.13635e-05	-1.20391	-1.0334	4.84803e-05	-1.24205	-1.04373
79196263	rs150242265	4.12929e-07	-1.67754	0.791426	0.000162505	-1.67313	0.804136	0.000214125	-1.67511	0.874729
79196390	rs184920347	2.98099e-07	-1.26177e-10	-1.21196	0.00011807	-1.26177e-10	-1.18842	0.000145843	-1.26177e-10	-1.18441
79196630	rs13384662	2.9249e-07	-1.66422	0.433263	0.000129499	-1.61138	0.515354	0.000168593	-1.61487	0.575417
79196850	rs78870205	3.45027e-07	-1.71415	0.648383	0.000142456	-1.72475	0.724081	0.000186812	-1.72703	0.790192
79197064	rs140704461	2.90103e-07	-1.26177e-10	-1.23915	0.000114547	-1.26177e-10	-1.21872	0.00014142	-1.26177e-10	-1.2152
79197684	rs13388378	3.08989e-07	-1.68954	0.513455	0.000134597	-1.64395	0.586533	0.000175973	-1.647	0.650395
79198168	rs11683503	4.42359e-06	-1.41674	2.90206	0.001797	-1.55692	3.0911	0.00261424	-1.50636	3.20815
79198620	rs11126690	3.31317e-06	-1.08358	2.27986	0.00169446	-0.982247	2.45766	0.00222291	-0.972351	2.51198
79198720	rs113411635	2.96376e-07	-1.26177e-10	-1.21776	0.000117314	-1.26177e-10	-1.19484	0.000144895	-1.26177e-10	-1.19093
79198890	rs76951781	4.3621e-07	-1.67254	0.841277	0.000171717	-1.66799	0.854137	0.000226436	-1.67003	0.92555
79199054	rs113978203	3.2294e-07	-1.69938	0.567456	0.000140372	-1.657	0.641593	0.000183725	-1.65986	0.706365
79199123	rs77926636	3.50092e-07	-1.7045	0.653304	0.000152154	-1.6639	0.729095	0.00019945	-1.66666	0.795286
79199619	rs77285775	3.8315e-07	-1.68447	0.723505	0.000150724	-1.68026	0.736009	0.000198395	-1.68215	0.805468
79201741	rs28847391	3.67072e-07	-1.69648	0.692646	0.000153889	-1.69265	0.769184	0.000202064	-1.69437	0.836015
79201759	rs28769108	3.68911e-07	-1.69784	0.699006	0.000154671	-1.69406	0.775663	0.000203116	-1.69576	0.842597
79201852	rs2121926	1.76297e-07	-1.73722	-2.36341e-10	7.49154e-05	-1.64334	-2.36341e-10	9.07789e-05	-1.65851	-2.36341e-10
79201918	rs34611177	8.63021e-07	-1.1862	1.03725	0.000303561	-1.44331	1.19919	0.00042535	-1.36558	1.25156
79201973	rs28787325	2.8906e-07	-1.73	0.487249	0.000118125	-1.74777	0.559807	0.000155208	-1.7454	0.623223
79202161	rs58584065	1.90654e-07	-0.78609	-0.87284	9.89039e-05	-0.512801	-0.85275	0.000114104	-0.565921	-0.863908
79202242	rs10186284	2.7847e-07	-1.73246	0.452378	0.000113872	-1.74886	0.524239	0.000149492	-1.74675	0.587056
79202371	rs10186665	2.64857e-07	-1.74803	0.417827	0.000111958	-1.73057	0.488989	0.000145948	-1.7349	0.551208
79202956	rs72814649	9.35963e-08	-1.74864	-0.621755	3.88986e-05	-1.70041	-0.598326	4.73548e-05	-1.6976	-0.611668
79203248	rs78058392	2.59127e-07	-1.72788	0.375808	9.94979e-05	-1.74676	0.387199	0.000130751	-1.74418	0.450535
79203704	rs76851891	2.76852e-07	-1.74352	0.457619	0.000115084	-1.74362	0.529585	0.000150468	-1.74568	0.592493
79204043	rs115854790	2.64457e-07	-1.73186	0.400147	0.000107991	-1.7486	0.47095	0.000141652	-1.74643	0.532859
79204293	rs114950685	2.66903e-07	-1.72852	0.406014	0.000108806	-1.74707	0.476937	0.000142784	-1.74455	0.538949
79204637	rs139653825	2.70318e-07	-1.26177e-10	-1.30979	0.000105319	-1.26177e-10	-1.30271	0.000129748	-1.26177e-10	-1.30134
79204962	rs149214826	2.70603e-07	-1.26177e-10	-1.30874	0.000105473	-1.26177e-10	-1.30124	0.000129947	-1.26177e-10	-1.29981
79205003	rs79012270	2.63218e-07	-1.73655	0.400147	0.000107788	-1.75048	0.47095	0.00014131	-1.74884	0.532859
79205094	rs28676893	6.65747e-06	-0.722486	2.61659	0.00301527	-0.752726	2.80447	0.00404413	-0.732946	2.87103
79205439	rs79928177	1.51494e-07	-1.73584	-0.153001	6.06956e-05	-1.75022	-0.103606	7.8723e-05	-1.7485	-0.0525067
79205580	rs76490445	1.51386e-07	-1.73655	-0.153001	6.06798e-05	-1.75048	-0.103606	7.86957e-05	-1.74884	-0.0525067
79205672	rs12618775	5.26414e-08	-1.67272	-1.27317	1.90618e-05	-1.74038	-1.27163	2.36352e-05	-1.73189	-1.27231
79205889	rs80324131	1.39888e-07	-1.73853	-0.230021	5.60519e-05	-1.75115	-0.182271	7.25547e-05	-1.74976	-0.132838
79206593	rs117012740	5.08203e-07	-1.26177e-10	-0.678507	0.000207986	-1.26177e-10	-0.622231	0.000258267	-1.26177e-10	-0.612945
79207218	rs1261237	3.71616e-07	-0.991527	-2.36341e-10	0.000140313	-1.01583	-2.36341e-10	0.00017653	-0.99345	-2.36341e-10
79208014	rs17749772	1.02165e-07	-1.38031	-0.902491	4.68834e-05	-1.22785	-0.88419	5.53985e-05	-1.25954	-0.892852
79208026	rs12617352	6.65542e-08	-1.59851	-1.11286	2.31199e-05	-1.70683	-1.11217	2.86398e-05	-1.70176	-1.11038
79208422	rs17015977	6.7554e-08	-1.59512	-1.10135	2.34503e-05	-1.70497	-1.09984	2.90136e-05	-1.6998	-1.09937
79208492	rs72622667	6.44157e-08	-1.62707	-1.11697	2.27056e-05	-1.72172	-1.11537	2.80525e-05	-1.71754	-1.11533
79209444	rs12618963	5.99023e-08	-1.54424	-1.27243	2.02154e-05	-1.6754	-1.27785	2.50296e-05	-1.66886	-1.27803
79209730	rs62157334	9.5385e-08	-1.47513	-0.876334	4.13884e-05	-1.37923	-0.85747	4.90499e-05	-1.4077	-0.866398
79209969	rs75291412	6.89744e-08	-1.571	-1.10465	2.37339e-05	-1.69133	-1.10147	2.93726e-05	-1.68548	-1.1014
79210639	rs77217237	7.0096e-07	-0.356937	-2.36341e-10	0.000265049	-0.379785	-2.36341e-10	0.000319143	-0.4013	-2.36341e-10
79211821	rs79426549	1.73274e-07	-1.71898	-0.0355292	6.83359e-05	-1.75251	0.0172479	8.87449e-05	-1.75253	0.0713509
79211953	rs72622668	5.72361e-08	-1.68032	-1.18188	2.06234e-05	-1.75255	-1.18072	2.54311e-05	-1.75169	-1.17928
79212013	rs72622669	5.76959e-08	-1.66994	-1.18426	2.05817e-05	-1.75219	-1.18311	2.54068e-05	-1.75024	-1.18168
79212540	rs72622670	6.63619e-08	-1.56919	-1.14507	2.27934e-05	-1.69028	-1.14295	2.82027e-05	-1.68438	-1.14314
79213468	rs17749826	1.58646e-06	-0.68287	1.14274	0.000549071	-0.950199	1.29873	0.000773095	-0.866017	1.34948
79213961	rs72622671	6.43109e-08	-1.56307	-1.18259	2.20219e-05	-1.68669	-1.18097	2.72854e-05	-1.68063	-1.17996
79214830	rs72622672	6.98676e-08	-1.54114	-1.12165	2.37672e-05	-1.67351	-1.11788	2.94054e-05	-1.66689	-1.11888
79214891	rs10520222	1.76451e-06	-1.03572	1.60195	0.000630228	-1.28528	1.77166	0.000876589	-1.21769	1.82679
79215146	rs76037376	3.07117e-07	-1.26177e-10	-1.18216	0.000119241	-1.26177e-10	-1.17856	0.000146021	-1.26177e-10	-1.18319
79215168	rs111275911	1.73726e-07	-1.75191	-2.36341e-10	6.71828e-05	-1.75228	-2.36341e-10	8.26806e-05	-1.75195	-2.36341e-10
79215478	rs56975070	5.76363e-08	-1.63193	-1.2233	1.9912e-05	-1.74632	-1.22206	2.46585e-05	-1.7409	-1.22092
79215510	rs57384678	6.31707e-08	-1.55895	-1.2046	2.15921e-05	-1.68425	-1.20312	2.67535e-05	-1.67808	-1.20219
79215748	rs11676773	1.07066e-06	-1.26675	1.33339	0.000384866	-1.50202	1.49522	0.00053547	-1.43163	1.54783
79215774	rs80266227	4.79671e-07	-1.26177e-10	-0.736287	0.000195309	-1.26177e-10	-0.685119	0.000242354	-1.26177e-10	-0.67654
79215985	rs79344099	4.44991e-07	-1.26177e-10	-0.811335	0.000181015	-1.26177e-10	-0.761122	0.000224557	-1.26177e-10	-0.752812
79216040	rs144057517	2.14327e-07	-1.54189	-2.36341e-10	8.23782e-05	-1.54838	-2.36341e-10	9.92115e-05	-1.56969	-2.36341e-10
79216796	rs13008188	1.58999e-06	-0.854023	1.31612	0.000566621	-1.09743	1.47742	0.000792862	-1.02116	1.52987
79216996	rs78358263	2.05851e-07	-1.72064	0.138408	8.1566e-05	-1.75243	0.194147	0.000106156	-1.75255	0.250524
79217233	rs114108005	4.66348e-07	-1.26177e-10	-0.764456	0.000190124	-1.26177e-10	-0.712022	0.000235942	-1.26177e-10	-0.703354
79217566	rs62157335	6.26903e-07	-1.14148	0.672886	0.000314193	-0.974437	0.764744	0.000376374	-1.00124	0.764883
79217577	rs115748408	4.53274e-07	-1.26177e-10	-0.792892	0.000184547	-1.26177e-10	-0.741794	0.000228972	-1.26177e-10	-0.733341
79217709	rs116618110	4.54775e-07	-1.26177e-10	-0.789586	0.000185188	-1.26177e-10	-0.73833	0.000229772	-1.26177e-10	-0.729852
79217719	rs115317185	4.49748e-07	-1.26177e-10	-0.800701	0.000183044	-1.26177e-10	-0.749976	0.000227092	-1.26177e-10	-0.741583
79218805	rs76366591	4.57443e-07	-1.26177e-10	-0.783735	0.000186326	-1.26177e-10	-0.732202	0.000231195	-1.26177e-10	-0.723679
79218859	rs6741997	5.17086e-06	-1.24255	2.88395	0.00233698	-1.27145	3.06837	0.00308278	-1.26461	3.13125
79219147	rs147311588	4.49446e-07	-1.26177e-10	-0.801372	0.000182915	-1.26177e-10	-0.750678	0.000226932	-1.26177e-10	-0.742291
79219298	rs116353904	2.49635e-07	-1.38939	-2.36341e-10	0.000154909	-0.916863	-2.36341e-10	0.000174314	-1.00608	-2.36341e-10
79219390	rs11694350	1.63163e-06	-1.11305	1.601	0.000591751	-1.34729	1.77068	0.000819378	-1.28419	1.8258
79219448	rs144667242	4.3995e-07	-1.26177e-10	-0.822728	0.000178865	-1.26177e-10	-0.773071	0.00022187	-1.26177e-10	-0.76485
79219575	rs185952481	4.29497e-07	-1.26177e-10	-0.846772	0.000174407	-1.26177e-10	-0.798308	0.000216299	-1.26177e-10	-0.79028
79219776	rs116576437	4.44748e-07	-1.26177e-10	-0.811879	0.000180911	-1.26177e-10	-0.761693	0.000224428	-1.26177e-10	-0.753387
79219792	rs139895373	3.76507e-07	-1.26177e-10	-0.978451	0.000151798	-1.26177e-10	-0.937147	0.000188043	-1.26177e-10	-0.930271
79219992	rs80188211	1.13942e-07	-1.71436	-0.459339	4.25682e-05	-1.75252	-0.456075	5.46473e-05	-1.75225	-0.413793
79220048	rs80137674	1.02428e-07	-1.73437	-0.545854	4.07094e-05	-1.74956	-0.50368	5.2081e-05	-1.7507	-0.463444
79220171	rs140376089	4.30299e-07	-1.26177e-10	-0.844908	0.000174749	-1.26177e-10	-0.79635	0.000216726	-1.26177e-10	-0.788306
79220270	rs116705621	4.25272e-07	-1.26177e-10	-0.856659	0.000172605	-1.26177e-10	-0.808694	0.000214047	-1.26177e-10	-0.800746
79220535	rs115874417	4.56207e-07	-1.26177e-10	-0.786441	0.000185799	-1.26177e-10	-0.735036	0.000230536	-1.26177e-10	-0.726533
79220714	rs62157336	1.34367e-07	-1.35724	-0.651575	5.79141e-05	-1.27199	-0.628744	7.0085e-05	-1.27976	-0.637476
79220876	rs77909497	4.34862e-07	-1.26177e-10	-0.834359	0.000176695	-1.26177e-10	-0.785275	0.000219158	-1.26177e-10	-0.777146
79220897	rs138719931	4.2106e-07	-1.26177e-10	-0.866614	0.000170808	-1.26177e-10	-0.819157	0.000211801	-1.26177e-10	-0.811291
79221933	rs138121258	4.51924e-07	-1.26177e-10	-0.795874	0.000169013	-1.26177e-10	-0.829724	0.000211467	-1.26177e-10	-0.81287
79222290	rs115240263	4.71625e-07	-1.26177e-10	-0.753204	0.00019147	-1.26177e-10	-0.704968	0.000238554	-1.26177e-10	-0.692345
79222579	rs62157337	2.03151e-07	-1.59544	-2.36341e-10	7.11195e-05	-1.69534	-2.36341e-10	8.84232e-05	-1.68481	-2.36341e-10
79222618	rs72814654	2.14094e-07	-0.831896	-0.711076	0.000162917	-0.154906	-0.711555	0.000189949	-0.242115	-0.67807
79223109	rs1630540	5.93946e-08	-1.73498	-1.09021	2.29911e-05	-1.74959	-1.075	2.87033e-05	-1.73781	-1.07211
79223167	rs17015989	1.55601e-06	-0.297496	0.73799	0.000485971	-0.650847	0.877296	0.000646548	-0.613406	0.918113
79223172	rs146963331	4.27049e-07	-1.26177e-10	-0.852489	0.000167781	-1.26177e-10	-0.83704	0.00020872	-1.26177e-10	-0.825948
79223215	rs1666768	1.91864e-07	-0.336758	-1.31585	5.50061e-05	-0.635853	-1.3164	7.91164e-05	-0.47919	-1.31683
79223593	rs17016000	1.42647e-07	-0.983321	-0.965694	4.41831e-05	-1.19954	-0.97182	5.59883e-05	-1.17483	-0.966966
79223701	rs17016004	3.0201e-07	-1.26177e-10	-1.19893	0.000115993	-1.26177e-10	-1.20617	0.000142781	-1.26177e-10	-1.20563
79223777	rs34552649	7.30628e-08	-1.55883	-1.05924	2.37351e-05	-1.7408	-1.05195	2.96893e-05	-1.73381	-1.04234
79223783	rs80306400	5.32081e-07	-0.632591	-2.36341e-10	0.000178521	-0.774995	-2.36341e-10	0.000221222	-0.767774	-2.36341e-10
79223870	rs74327757	1.78778e-07	-1.72324	-2.36341e-10	6.71885e-05	-1.7522	-2.36341e-10	8.2651e-05	-1.75231	-2.36341e-10
79223902	rs4853428	5.68607e-08	-1.58237	-1.28641	2.04425e-05	-1.65787	-1.28421	2.52143e-05	-1.65792	-1.28161
79224059	rs74771514	3.65014e-07	-1.00945	-2.36341e-10	8.9438e-05	-1.46615	-2.36341e-10	0.000114523	-1.42616	-2.36341e-10
79224138	rs13427506	1.00377e-07	-1.60597	-0.694486	3.50096e-05	-1.75254	-0.651541	4.27963e-05	-1.73787	-0.672617
79224386	rs112850878	1.84999e-06	0.613548	-2.36341e-10	0.00314057	2.09246	-2.36341e-10	0.00508916	2.36793	-2.36341e-10
79224437	rs13427864	7.35227e-08	-1.35228	-1.25951	2.27508e-05	-1.58954	-1.24556	3.11982e-05	-1.47713	-1.24945
79224687	rs1666769	0.00054865	7.56068	-1.25485	0.0107081	4.56972	-1.25066	0.133121	6.85128	-1.2192
79224717	rs1666770	4.66993e-05	4.87604	-1.03395	0.00160901	2.46562	-1.04195	0.0133255	4.29955	-0.969059
79224826	rs6744763	6.97882e-08	-1.4544	-1.20953	2.69458e-05	-1.47752	-1.18835	3.82273e-05	-1.32731	-1.19608
79225545	rs666384	1.38141e-07	-0.839282	-1.14183	4.18371e-05	-1.0972	-1.12871	7.51362e-05	-0.734685	-1.11295
79225690	rs402221	1.45424e-07	-0.801994	-1.12774	4.38173e-05	-1.06556	-1.11411	7.93475e-05	-0.695341	-1.09776
79225716	rs367780	1.39455e-07	-0.843006	-1.12864	4.10884e-05	-1.12759	-1.11638	7.37565e-05	-0.767237	-1.09893
79225952	rs384761	6.85183e-08	-1.59232	-1.08997	2.55902e-05	-1.60843	-1.10906	3.24505e-05	-1.58887	-1.09836
79225972	rs423471	1.42355e-07	-0.776122	-1.17494	4.30207e-05	-1.03375	-1.16427	7.89506e-05	-0.649116	-1.149
79225976	rs384794	1.4284e-07	-0.789397	-1.15826	4.28566e-05	-1.05484	-1.147	7.77873e-05	-0.682058	-1.1309
79226059	rs368963	9.68527e-07	0.871747	-0.905358	0.00010585	-0.392448	-0.905232	0.000254082	0.325227	-0.954511
79226137	rs1915761	6.97914e-08	-1.39293	-1.27095	2.42524e-05	-1.51423	-1.25695	3.39307e-05	-1.3815	-1.26112
79226323	rs6710030	2.84395e-05	4.40025	-1.0541	0.000563556	1.43831	-1.06375	0.00353411	2.99761	-0.994331
79226351	rs6723462	1.05293e-07	-1.06396	-1.18867	2.49039e-05	-1.5657	-1.17897	3.82314e-05	-1.35923	-1.16405
79226518	rs77524765	7.4067e-08	-1.35493	-1.24949	2.03067e-05	-1.69682	-1.25193	2.74496e-05	-1.6171	-1.23749
79226572	rs4432481	7.12481e-07	0.970517	-1.31115	8.27289e-05	-0.230242	-1.31389	0.000197988	0.429985	-1.30872
79226698	rs117927507	3.14012e-07	-1.26177e-10	-1.15996	0.000121604	-1.26177e-10	-1.15893	0.00015101	-1.26177e-10	-1.1496
79226870	rs2594480	2.97896e-05	4.45364	-1.06111	0.000581648	1.4768	-1.07063	0.00367523	3.04454	-1.00211
79226997	rs2685275	2.48245e-05	4.30304	-1.09284	0.000505919	1.36842	-1.10174	0.00310811	2.91225	-1.03742
79227053	rs10179468	7.81373e-08	-1.45957	-1.09135	2.78406e-05	-1.56785	-1.06536	3.84178e-05	-1.44924	-1.06918
79227099	rs811526	2.28689e-05	4.21518	-1.08703	0.000506343	1.3638	-1.09629	0.00307773	2.89609	-1.03108
79227147	rs789304	6.61329e-07	0.506593	-0.92173	7.59384e-05	-0.711127	-0.91865	0.000165816	-0.0855747	-0.970487
79227243	rs283819	1.98782e-06	1.81534	-1.12993	0.00013146	0.0572973	-1.13829	0.000456201	1.03364	-1.07765
79227275	rs7565256	2.61905e-06	0.98967	-0.0284897	0.000336235	-0.089319	-0.0525694	0.000833809	0.510241	0.0488234
79227288	rs7604138	2.10577e-06	0.920786	-0.177737	0.000279145	-0.131577	-0.19639	0.000702771	0.49136	-0.10327
79227289	rs283820	3.61215e-05	4.64669	-1.06143	0.000699842	1.66237	-1.07122	0.00471883	3.29325	-1.00087
79227358	rs7565280	3.38409e-06	1.58065	-0.363201	0.000428443	0.481569	-0.381111	0.00111107	1.1409	-0.294762
79227364	rs7604159	3.46989e-06	1.58065	-0.338164	0.000439202	0.481569	-0.356309	0.00114024	1.1409	-0.268848
79227376	rs1656308	3.87831e-05	4.68842	-1.03207	0.000786614	1.75013	-1.04209	0.00521862	3.36141	-0.96836
79227379	rs1666772	3.91961e-05	4.68842	-1.02148	0.000794842	1.75013	-1.03169	0.00528007	3.36141	-0.956654
79227405	rs283821	4.10698e-07	0.330238	-1.22177	4.78447e-05	-0.87231	-1.21943	0.000103754	-0.280033	-1.24489
79227455	rs4270377	5.21032e-08	-1.67634	-1.27982	2.09509e-05	-1.64249	-1.27503	2.36982e-05	-1.726	-1.27555
79227583	rs283822	5.12581e-08	-1.66349	-1.30903	1.81785e-05	-1.74934	-1.31012	2.39935e-05	-1.68225	-1.30691
79227650	rs11126691	1.25014e-07	-0.790977	-1.28998	3.38822e-05	-1.14661	-1.2902	4.30807e-05	-1.1113	-1.29256
79227759	rs7565752	1.04657e-07	-0.942151	-1.31654	2.95505e-05	-1.25682	-1.31678	3.74624e-05	-1.22686	-1.31674
79228150	rs17016049	1.24413e-07	-0.779054	-1.30673	3.48798e-05	-1.10006	-1.30773	4.49123e-05	-1.05458	-1.30765
79228257	rs10520223	1.29074e-07	-0.745548	-1.30346	3.52313e-05	-1.09255	-1.30521	4.52943e-05	-1.04908	-1.30467
79228611	rs34242972	1.20822e-07	-0.801184	-1.31389	3.51414e-05	-1.08598	-1.31434	4.54472e-05	-1.03604	-1.31435
79228613	rs35748405	1.20822e-07	-0.801184	-1.31389	3.51414e-05	-1.08598	-1.31434	4.54472e-05	-1.03604	-1.31435
79228682	rs17016056	1.18614e-07	-0.817137	-1.31638	3.45965e-05	-1.09932	-1.31663	4.47218e-05	-1.04987	-1.31661
79228733	rs17016057	1.18995e-07	-0.814155	-1.31615	3.5764e-05	-1.06632	-1.31644	4.63701e-05	-1.01386	-1.31643
79228811	rs56107919	1.15093e-07	-0.847071	-1.31658	3.37378e-05	-1.1243	-1.31678	4.35708e-05	-1.07579	-1.31677
79228816	rs56156859	1.15093e-07	-0.847071	-1.31658	3.37378e-05	-1.1243	-1.31678	4.35708e-05	-1.07579	-1.31677
79228890	rs17016058	1.14433e-07	-0.852776	-1.31662	3.31137e-05	-1.14297	-1.31678	4.27625e-05	-1.09449	-1.31679
79229006	rs13005514	1.15327e-07	-0.847071	-1.31454	3.3797e-05	-1.1243	-1.31503	4.36483e-05	-1.07579	-1.31499
79229122	rs12614535	8.4306e-08	-1.15965	-1.31528	1.92501e-05	-1.6865	-1.31569	2.40104e-05	-1.6728	-1.31565
79229179	rs12620914	1.13547e-07	-0.862629	-1.31454	3.33622e-05	-1.13724	-1.31503	4.30656e-05	-1.08923	-1.31499
79229191	rs12614561	1.15329e-07	-0.847071	-1.31453	3.37968e-05	-1.1243	-1.31504	4.36481e-05	-1.07579	-1.315
79229271	rs12614588	1.11809e-07	-0.87805	-1.31454	3.29376e-05	-1.15006	-1.31503	4.24964e-05	-1.10253	-1.31499
79229415	rs118079297	3.40187e-07	-1.26177e-10	-1.07989	0.000130809	-1.26177e-10	-1.08596	0.000160174	-1.26177e-10	-1.09068
79229420	rs12620984	1.13556e-07	-0.862629	-1.31447	3.33617e-05	-1.13724	-1.31505	4.30676e-05	-1.08923	-1.31494
79229557	rs13012129	1.15327e-07	-0.847071	-1.31454	3.3797e-05	-1.1243	-1.31503	4.36483e-05	-1.07579	-1.31499
79229584	rs13011775	1.15327e-07	-0.847071	-1.31454	3.3797e-05	-1.1243	-1.31503	4.36483e-05	-1.07579	-1.31499
79229948	rs5002172	1.11576e-07	-0.879757	-1.31492	3.3176e-05	-1.1425	-1.31537	4.26936e-05	-1.09756	-1.31533
79229955	rs5002173	1.09886e-07	-0.895027	-1.31492	3.27555e-05	-1.15526	-1.31537	4.2133e-05	-1.11078	-1.31533
79229966	rs146599142	2.80525e-07	-1.27273	-2.36341e-10	0.000110703	-1.25285	-2.36341e-10	0.000146041	-1.18305	-2.36341e-10
79229997	rs115092731	3.33423e-07	-1.09998	-2.36341e-10	8.43677e-05	-1.52451	-2.36341e-10	0.000118119	-1.39525	-2.36341e-10
79229999	rs283823	6.01848e-08	-1.72269	-1.08928	2.27719e-05	-1.75207	-1.08211	2.90216e-05	-1.7159	-1.083
79230274	rs11126692	1.13309e-07	-0.864351	-1.31492	3.36064e-05	-1.12961	-1.31537	4.32676e-05	-1.0842	-1.31533
79230500	rs10520226	1.09811e-07	-0.895027	-1.3156	3.2736e-05	-1.15526	-1.31597	4.21075e-05	-1.11078	-1.31594
79230543	rs11686788	1.08162e-07	-0.91016	-1.3156	3.23255e-05	-1.16788	-1.31597	4.15602e-05	-1.12386	-1.31594
79230585	rs10520227	8.02578e-08	-1.30554	-1.2186	2.34196e-05	-1.59458	-1.21154	3.10775e-05	-1.50693	-1.22353
79230697	rs10179963	1.09779e-07	-0.895027	-1.31589	3.27277e-05	-1.15526	-1.31622	4.20967e-05	-1.11078	-1.31619
79230763	rs10192550	1.13199e-07	-0.864351	-1.31589	3.35779e-05	-1.12961	-1.31622	4.32304e-05	-1.0842	-1.31619
79230950	rs1530667	3.46647e-07	-1.26177e-10	-1.06108	0.000134966	-1.26177e-10	-1.05468	0.000162734	-1.26177e-10	-1.07483
79230986	rs1839108	1.09779e-07	-0.895027	-1.31589	3.27277e-05	-1.15526	-1.31622	4.20967e-05	-1.11078	-1.31619
79231977	rs116867651	2.85078e-07	-1.26177e-10	-1.25663	0.000110392	-1.26177e-10	-1.25566	0.00013787	-1.26177e-10	-1.24063
79232182	rs13031947	9.36346e-08	-1.15666	-1.21333	2.58414e-05	-1.50175	-1.20597	3.49877e-05	-1.39381	-1.21814
79232491	rs283825	5.04e-08	-1.68222	-1.30718	2.11569e-05	-1.60437	-1.30336	2.40511e-05	-1.68097	-1.30579
79232577	rs12617493	1.18587e-07	-0.818903	-1.31484	3.49141e-05	-1.09146	-1.31535	4.50136e-05	-1.0447	-1.31527
79233079	rs283826	6.72489e-08	-1.73964	-0.961347	2.57915e-05	-1.74965	-0.960008	3.20867e-05	-1.73995	-0.958553
79234011	rs2117728	1.5992e-07	-0.517832	-1.31688	3.87795e-05	-0.984806	-1.317	4.95414e-05	-0.947127	-1.317
79234077	rs283828	7.58738e-08	-1.73951	-0.840807	2.90823e-05	-1.75031	-0.839258	3.62779e-05	-1.73816	-0.837574
79234240	rs6705751	1.22351e-07	-0.786891	-1.3156	3.58466e-05	-1.06448	-1.31597	4.6256e-05	-1.0168	-1.31595
79234333	rs283829	1.83092e-07	-0.414596	-1.2848	3.60316e-05	-1.09194	-1.28337	6.40365e-05	-0.729985	-1.2775
79234647	rs283830	6.51833e-08	-1.73793	-0.994257	2.49787e-05	-1.75091	-0.99077	3.11686e-05	-1.7365	-0.991032
79234711	rs13009858	9.44131e-08	-1.15012	-1.21159	2.60008e-05	-1.4975	-1.20407	3.52357e-05	-1.38873	-1.21615
79235293	rs283831	1.25623e-06	1.51921	-1.29272	9.49672e-05	-0.116352	-1.28982	0.00024925	0.654408	-1.30289
79235570	rs78687416	1.3272e-06	0.281442	-2.36341e-10	0.000189323	-0.716245	-2.36341e-10	0.000263621	-0.592426	-2.36341e-10
79235838	rs10179130	1.27949e-06	0.880691	-0.635859	0.000167599	-0.191531	-0.646593	0.000392477	0.377945	-0.572406
79236428	rs117533228	3.35848e-07	-1.26177e-10	-1.09273	0.000130789	-1.26177e-10	-1.08612	0.00015783	-1.26177e-10	-1.10542
79236614	rs10520228	7.76252e-08	-1.32426	-1.23323	6.65804e-05	-0.534245	-1.22704	9.57138e-05	-0.367922	-1.23766
79236884	rs79536233	4.59968e-07	-1.26177e-10	-0.778231	0.000176483	-1.26177e-10	-0.786476	0.000217526	-1.26177e-10	-0.784621
79237089	rs283832	6.99026e-08	-1.74804	-0.914242	2.73131e-05	-1.74365	-0.908686	3.34547e-05	-1.74723	-0.909514
79237507	rs76616152	3.88421e-07	-1.26177e-10	-0.947297	0.000151545	-1.26177e-10	-0.938819	0.000181871	-1.26177e-10	-0.963644
79237527	rs13030552	8.97786e-08	-1.21026	-1.20178	2.49849e-05	-1.54739	-1.19403	3.35512e-05	-1.44701	-1.20685
79237575	rs34977007	1.16686e-07	-1.2749	-0.875003	3.39662e-05	-1.57787	-0.856466	4.43274e-05	-1.47953	-0.895807
79237618	rs895757	2.74614e-07	-0.018595	-1.27543	5.45561e-05	-0.686113	-1.27436	7.91203e-05	-0.516755	-1.27922
79237692	rs13030971	6.89134e-08	-1.6652	-1.01133	2.55732e-05	-1.72165	-0.996505	3.19086e-05	-1.6753	-1.02876
79237740	rs374425	6.29707e-08	-1.74168	-1.02504	2.42688e-05	-1.75021	-1.0203	3.0183e-05	-1.73865	-1.02101
79237781	rs78207831	3.55553e-07	-1.26177e-10	-1.03571	0.000138572	-1.26177e-10	-1.02831	0.000166833	-1.26177e-10	-1.04995
79237814	rs77377755	3.5577e-07	-1.26177e-10	-1.0351	0.000138657	-1.26177e-10	-1.02769	0.000166932	-1.26177e-10	-1.04936
79238167	rs434637	1.06272e-06	1.34906	-1.28987	8.95536e-05	-0.17718	-1.28768	0.000233027	0.584868	-1.30066
79238198	rs414509	1.0672e-06	1.34906	-1.28566	8.99737e-05	-0.17718	-1.283	0.000233861	0.584868	-1.29708
79238303	rs2196334	3.65985e-07	-0.0564112	-0.950384	7.6921e-05	-0.677379	-0.939542	0.000107832	-0.514238	-0.972124
79238326	rs2196333	3.73411e-07	-0.0363228	-0.950384	7.96287e-05	-0.642783	-0.939542	0.000110242	-0.492141	-0.972124
79238530	rs13014524	5.99819e-08	-1.61412	-1.20123	2.18395e-05	-1.68238	-1.19361	2.82319e-05	-1.61965	-1.20684
79238601	rs6737587	3.8785e-07	-0.0375281	-0.911241	7.96035e-05	-0.6807	-0.901942	0.000111093	-0.521852	-0.934718
79238982	rs12988957	6.11575e-08	-1.58863	-1.2073	2.20992e-05	-1.66392	-1.20024	2.87866e-05	-1.59466	-1.21237
79239216	rs688806	4.8858e-08	-1.74556	-1.27491	1.89086e-05	-1.74543	-1.27465	2.33894e-05	-1.74564	-1.26901
79239241	rs395243	2.7601e-07	0.0032123	-1.29216	4.47047e-05	-0.868849	-1.29077	8.08966e-05	-0.488024	-1.28574
79239278	rs405595	4.87051e-08	-1.7444	-1.27921	1.88069e-05	-1.74652	-1.27895	2.33126e-05	-1.74448	-1.27347
79239300	rs436569	4.87187e-08	-1.7444	-1.27893	1.88072e-05	-1.74652	-1.27894	2.33064e-05	-1.74448	-1.27373
79239402	rs396909	4.85422e-08	-1.74763	-1.27932	1.88711e-05	-1.74298	-1.27908	2.32314e-05	-1.7477	-1.27374
79239413	rs405254	4.85902e-08	-1.74664	-1.27932	1.88472e-05	-1.74425	-1.27908	2.32542e-05	-1.74672	-1.27374
79239669	rs190122487	1.28259e-06	-1.26177e-10	0.247248	0.000497475	-1.26177e-10	0.249846	0.000600836	-1.26177e-10	0.231382
79239670	rs34864496	9.92784e-08	-1.12164	-1.18982	2.67468e-05	-1.49159	-1.18169	3.63113e-05	-1.37966	-1.19515
79239702	rs3979600	1.23075e-07	-0.781246	-1.31535	3.7489e-05	-1.02003	-1.31562	4.84977e-05	-0.969816	-1.31561
79240059	rs397749	4.87848e-08	-1.74556	-1.27641	1.88802e-05	-1.74543	-1.27616	2.3352e-05	-1.74564	-1.27062
79240076	rs396619	4.8858e-08	-1.74556	-1.27491	1.89086e-05	-1.74543	-1.27465	2.33894e-05	-1.74564	-1.26901
79240261	rs418396	4.87322e-08	-1.74664	-1.27641	1.89024e-05	-1.74425	-1.27616	2.33269e-05	-1.74672	-1.27062
79240349	rs395701	4.87848e-08	-1.74556	-1.27641	1.88802e-05	-1.74543	-1.27616	2.3352e-05	-1.74564	-1.27062
79240454	rs417898	4.8684e-08	-1.74763	-1.27641	1.89264e-05	-1.74298	-1.27616	2.33041e-05	-1.7477	-1.27062
79240548	rs78082018	4.14473e-07	-1.26177e-10	-0.882379	0.000161259	-1.26177e-10	-0.87669	0.000193591	-1.26177e-10	-0.901195
79240695	rs422782	4.86215e-08	-1.74763	-1.27769	1.88999e-05	-1.74298	-1.27756	2.3264e-05	-1.7477	-1.27234
79240834	rs442513	1.78755e-07	-0.43786	-1.28551	3.70539e-05	-1.06359	-1.28374	6.63716e-05	-0.693404	-1.27827
79240856	rs437049	4.86124e-08	-1.74763	-1.27788	1.88985e-05	-1.74298	-1.27763	2.32674e-05	-1.7477	-1.27219
79240964	rs79725505	3.70704e-07	-1.26177e-10	-0.993983	0.000144117	-1.26177e-10	-0.989076	0.000173602	-1.26177e-10	-1.01018
79241140	rs35855457	9.98681e-08	-1.12164	-1.1839	2.69107e-05	-1.49159	-1.17558	3.65225e-05	-1.37966	-1.18936
79241144	rs74865554	2.43059e-06	-1.26177e-10	0.8865	0.000938468	-1.26177e-10	0.884548	0.00120731	-1.26177e-10	0.929206
79241451	rs561259	4.82122e-08	-1.74763	-1.28615	1.87424e-05	-1.74298	-1.28593	2.30617e-05	-1.7477	-1.28107
79241756	rs402329	4.87172e-08	-1.74556	-1.27779	1.8857e-05	-1.74543	-1.27738	2.33127e-05	-1.74564	-1.2723
79241799	rs1448216	7.88173e-08	-1.34013	-1.20212	6.44309e-05	-0.599466	-1.19464	9.4237e-05	-0.413161	-1.20797
79241810	rs375644	1.38026e-07	-0.685717	-1.29623	2.03802e-05	-1.65028	-1.29486	2.88032e-05	-1.51585	-1.29061
79241897	rs12614393	1.12652e-07	-0.871763	-1.31332	2.10285e-05	-1.60016	-1.31367	2.63798e-05	-1.58068	-1.31366
79241958	rs12620799	1.14407e-07	-0.856304	-1.31332	2.1165e-05	-1.59369	-1.31367	2.65615e-05	-1.57381	-1.31366
79241959	rs401748	4.86167e-08	-1.74763	-1.27779	1.89032e-05	-1.74298	-1.27738	2.32649e-05	-1.7477	-1.2723
79242110	rs374604	4.8573e-08	-1.74853	-1.27779	1.89289e-05	-1.74162	-1.27738	2.32442e-05	-1.74859	-1.2723
79242230	rs374242	4.82065e-08	-1.74664	-1.28725	1.87007e-05	-1.74425	-1.28688	2.30558e-05	-1.74672	-1.28231
79242258	rs400861	4.79958e-08	-1.74853	-1.28975	1.8703e-05	-1.74162	-1.28939	2.29507e-05	-1.74859	-1.285
79242479	rs74393386	3.59807e-07	-1.26177e-10	-1.02382	0.000140147	-1.26177e-10	-1.01701	0.000168826	-1.26177e-10	-1.03807
79242480	rs17016142	7.83901e-08	-1.3268	-1.22089	6.63032e-05	-0.551426	-1.21404	9.52288e-05	-0.384427	-1.22623
79242569	rs432420	4.7981e-08	-1.74763	-1.29095	1.86549e-05	-1.74298	-1.29061	2.29411e-05	-1.7477	-1.28631
79242602	rs425048	4.7981e-08	-1.74763	-1.29095	1.86549e-05	-1.74298	-1.29061	2.29411e-05	-1.7477	-1.28631
79242671	rs79511225	3.94857e-07	-1.26177e-10	-0.930865	0.000153953	-1.26177e-10	-0.923052	0.000184878	-1.26177e-10	-0.947245
79242786	rs422871	4.7981e-08	-1.74763	-1.29095	1.86549e-05	-1.74298	-1.29061	2.29411e-05	-1.7477	-1.28631
79242857	rs115738282	1.78246e-06	0.57636	-2.36341e-10	0.000234351	-0.50288	-2.36341e-10	0.000330196	-0.367253	-2.36341e-10
79242887	rs439925	4.79573e-08	-1.74763	-1.29145	1.86487e-05	-1.74298	-1.29094	2.29349e-05	-1.7477	-1.28658
79242904	rs439914	4.79143e-08	-1.74853	-1.29145	1.86741e-05	-1.74162	-1.29094	2.29145e-05	-1.74859	-1.28658
79242949	rs380204	4.79573e-08	-1.74763	-1.29145	1.86487e-05	-1.74298	-1.29094	2.29349e-05	-1.7477	-1.28658
79242954	rs423313	6.34674e-08	-1.72616	-1.0327	2.40873e-05	-1.75242	-1.0256	3.05998e-05	-1.71975	-1.0262
79243190	rs6547218	1.16161e-07	-0.838211	-1.3162	2.17443e-05	-1.56399	-1.31636	2.71605e-05	-1.54883	-1.31634
79243352	rs76319829	4.02411e-07	-1.26177e-10	-0.911914	0.000154871	-1.26177e-10	-0.917105	0.000190913	-1.26177e-10	-0.915123
79243497	rs430601	1.42625e-07	-0.652281	-1.29689	2.04512e-05	-1.64589	-1.29577	2.91603e-05	-1.5025	-1.29163
79243597	rs434922	6.29153e-08	-1.73005	-1.03755	2.39161e-05	-1.75201	-1.03314	3.00253e-05	-1.73232	-1.03258
79243761	rs425303	6.25044e-08	-1.73005	-1.0441	2.37587e-05	-1.75201	-1.03974	2.98275e-05	-1.73232	-1.03919
79243917	rs434372	4.77205e-08	-1.74664	-1.29738	1.85072e-05	-1.74425	-1.29729	2.27977e-05	-1.74672	-1.29356
79244051	rs424662	4.77739e-08	-1.74763	-1.29528	1.85738e-05	-1.74298	-1.29496	2.28333e-05	-1.7477	-1.29102
79244100	rs430406	4.78211e-08	-1.74664	-1.29528	1.85503e-05	-1.74425	-1.29496	2.28557e-05	-1.74672	-1.29102
79244145	rs448043	4.77222e-08	-1.74763	-1.29636	1.85536e-05	-1.74298	-1.29605	2.28063e-05	-1.7477	-1.29221
79244188	rs77355976	3.20168e-07	-1.26177e-10	-1.14054	0.000124518	-1.26177e-10	-1.13525	0.000150713	-1.26177e-10	-1.15156
79244207	rs393149	4.7731e-08	-1.74853	-1.29528	1.85991e-05	-1.74162	-1.29496	2.2813e-05	-1.74859	-1.29102
79244226	rs409899	4.77694e-08	-1.74664	-1.29636	1.85301e-05	-1.74425	-1.29605	2.28287e-05	-1.74672	-1.29221
79244580	rs1349078	1.94872e-07	-1.39945	-0.237592	7.14572e-05	-1.51372	-0.176885	9.79459e-05	-1.37863	-0.203894
79244586	rs429694	4.76962e-08	-1.74926	-1.29528	1.86233e-05	-1.74032	-1.29496	2.27964e-05	-1.74931	-1.29102
79245332	rs428676	4.79837e-08	-1.7444	-1.29413	1.85275e-05	-1.74652	-1.29392	2.29327e-05	-1.74448	-1.2899
79245562	rs412656	6.18843e-08	-1.73005	-1.05407	2.35681e-05	-1.75201	-1.0478	2.95438e-05	-1.73232	-1.04875
79246108	rs1023825	3.14828e-07	0.111066	-1.26843	6.46601e-05	-0.524428	-1.26613	9.36317e-05	-0.355755	-1.27182
79246386	rs435133	4.767e-08	-1.74664	-1.29844	1.84912e-05	-1.74425	-1.29815	2.27765e-05	-1.74672	-1.29449
79246878	rs436049	6.16852e-08	-1.73005	-1.05729	2.34448e-05	-1.75201	-1.05304	2.9433e-05	-1.73232	-1.0525
79247359	rs10201092	3.4306e-07	0.200255	-1.27174	6.92853e-05	-0.451829	-1.26964	0.000100832	-0.2784	-1.27508
79247393	rs364452	4.76144e-08	-1.74999	-1.29627	1.86316e-05	-1.73879	-1.29605	2.27534e-05	-1.75003	-1.29219
79247510	rs436758	4.79562e-08	-1.74853	-1.29057	1.86856e-05	-1.74162	-1.29032	2.29279e-05	-1.74859	-1.286
79247666	rs440752	5.86296e-08	-1.52106	-1.31709	2.72304e-05	-1.33839	-1.31698	4.54027e-05	-1.03444	-1.31693
79247945	rs446160	4.79992e-08	-1.74763	-1.29057	1.86602e-05	-1.74298	-1.29032	2.29483e-05	-1.7477	-1.286
79248249	rs375700	4.80148e-08	-1.74853	-1.28935	1.87086e-05	-1.74162	-1.28909	2.29582e-05	-1.74859	-1.28468
79248747	rs895758	9.24532e-07	1.22231	-1.30241	8.08024e-05	-0.267137	-1.30056	0.000206868	0.475006	-1.30987
79249506	rs143204184	2.03383e-07	-1.5943	-2.36341e-10	9.54602e-05	-1.40099	-2.36341e-10	0.000116768	-1.40675	-2.36341e-10
79249646	rs426233	4.84041e-08	-1.74035	-1.28946	1.85663e-05	-1.74925	-1.2891	2.31454e-05	-1.74045	-1.28469
79249670	rs415107	1.37372e-06	1.61543	-1.29954	0.000107331	0.0142316	-1.29802	0.000291776	0.816828	-1.30778
79249772	rs430298	4.81522e-08	-1.74556	-1.28946	1.86373e-05	-1.74543	-1.2891	2.30256e-05	-1.74564	-1.28469
79250455	rs1375051	3.19855e-07	-1.26177e-10	-1.14152	0.000124129	-1.26177e-10	-1.13838	0.000150512	-1.26177e-10	-1.1529
79250781	rs78308793	3.96834e-07	-1.26177e-10	-0.92587	0.00015424	-1.26177e-10	-0.921188	0.000185674	-1.26177e-10	-0.942945
79251567	rs398136	4.83967e-08	-1.74179	-1.28817	1.86129e-05	-1.74843	-1.28742	2.31416e-05	-1.74188	-1.28342
79251847	rs417144	6.15343e-08	-1.47457	-1.31522	2.9029e-05	-1.27692	-1.31448	4.92198e-05	-0.954177	-1.31647
79252307	rs17016215	3.25108e-07	-1.26177e-10	-1.12523	0.000126468	-1.26177e-10	-1.11971	0.000152966	-1.26177e-10	-1.13672
79252318	rs17701096	2.28362e-07	-1.34375	-0.134702	8.50654e-05	-1.44507	-0.0712067	0.00011834	-1.29393	-0.0994467
79252761	rs368506	4.82731e-08	-1.74121	-1.2913	1.85198e-05	-1.75	-1.29086	2.31287e-05	-1.73885	-1.28701
79252950	rs369221	1.25579e-06	1.52693	-1.3008	0.000100588	-0.0497062	-1.29896	0.000269882	0.739602	-1.30856
79252962	rs10171097	1.50768e-06	1.05714	-0.648205	0.000176994	-0.128365	-0.655219	0.000414224	0.442859	-0.583393
79253028	rs3816371	7.74396e-08	-1.3169	-1.24299	6.37318e-05	-0.567765	-1.23725	9.15872e-05	-0.402302	-1.24735
79253029	rs385742	4.82697e-08	-1.74121	-1.29137	1.8516e-05	-1.75	-1.29106	2.31307e-05	-1.73885	-1.28693
79253146	rs113446394	7.77932e-06	2.04984	-2.36341e-10	0.000658713	0.530587	-2.36341e-10	0.00113675	0.868985	-2.36341e-10
79253150	rs369967	4.84628e-08	-1.74637	-1.28222	1.8808e-05	-1.74368	-1.28174	2.31706e-05	-1.747	-1.27705
79253283	rs148827158	5.62622e-07	-1.26177e-10	-0.576779	0.000219161	-1.26177e-10	-0.569892	0.00026633	-1.26177e-10	-0.582203
79253375	rs425846	4.82627e-08	-1.74143	-1.2913	1.85564e-05	-1.74802	-1.29086	2.30497e-05	-1.74227	-1.28701
79253764	rs1375052	3.69957e-07	-1.26177e-10	-0.996001	0.000144146	-1.26177e-10	-0.988874	0.000173472	-1.26177e-10	-1.01092
79253818	rs412912	6.14778e-08	-1.74764	-1.04307	2.41325e-05	-1.74021	-1.03593	2.93574e-05	-1.74884	-1.03856
79253943	rs117201430	1.76975e-06	-1.26177e-10	0.569205	0.000667401	-1.26177e-10	0.543691	0.000848035	-1.26177e-10	0.575982
79253988	rs369302083	2.97384e-07	-1.26177e-10	-1.21436	0.000115643	-1.26177e-10	-1.20919	0.000140799	-1.26177e-10	-1.21961
79253989	rs552426520	3.23383e-07	-1.26177e-10	-1.13055	0.000126057	-1.26177e-10	-1.12296	0.0001529	-1.26177e-10	-1.13716
79254101	rs396461	5.94746e-08	-1.50863	-1.3152	2.72441e-05	-1.34024	-1.31462	4.5406e-05	-1.03484	-1.31645
79254261	rs452267	1.35174e-06	1.60055	-1.3008	9.9887e-05	-0.0566986	-1.29896	0.000268225	0.733442	-1.30856
79254442	rs17016222	7.80607e-08	-1.29786	-1.25404	6.7957e-05	-0.492613	-1.24821	9.71269e-05	-0.332614	-1.25831
79254556	rs1561009	1.12938e-07	-0.865619	-1.31693	2.12184e-05	-1.58785	-1.31698	2.66168e-05	-1.56842	-1.31697
79254580	rs147084535	1.67214e-06	-1.26177e-10	0.512473	0.000644845	-1.26177e-10	0.50931	0.000821901	-1.26177e-10	0.54468
79254771	rs77260235	2.80662e-07	-1.27224	-2.36341e-10	0.000552603	0.354939	-2.36341e-10	0.000669282	0.339265	-2.36341e-10
79255122	rs2290078	3.34156e-07	-1.26177e-10	-1.09778	0.000130037	-1.26177e-10	-1.09188	0.000157097	-1.26177e-10	-1.11008
79255325	rs2290079	1.14842e-07	-0.850105	-1.31573	2.13849e-05	-1.58113	-1.31589	2.68365e-05	-1.56132	-1.31586
79255426	rs383969	1.2703e-06	1.53306	-1.29544	9.57988e-05	-0.104599	-1.29285	0.00025409	0.675374	-1.30463
79255588	rs374577	5.86378e-08	-1.52437	-1.31363	2.60157e-05	-1.38834	-1.31266	4.27817e-05	-1.09545	-1.31538
79255629	rs445664	1.29541e-06	1.55393	-1.29674	9.70924e-05	-0.0898083	-1.29423	0.000258437	0.69332	-1.30561
79255927	rs4852462	3.74122e-07	-1.26177e-10	-0.984806	0.000145805	-1.26177e-10	-0.977433	0.000175566	-1.26177e-10	-0.998926
79256034	rs393580	1.26923e-06	1.53306	-1.29628	9.55332e-05	-0.104599	-1.29563	0.000253814	0.675374	-1.30571
79256328	rs433157	5.81118e-08	-1.53178	-1.31524	2.57248e-05	-1.3977	-1.31454	4.22005e-05	-1.10806	-1.31645
79256374	rs145989215	2.26959e-07	-1.48462	-2.36341e-10	0.000145082	-0.982404	-2.36341e-10	0.000186783	-0.936992	-2.36341e-10
79256375	rs429210	4.8064e-08	-1.74988	-1.28697	1.89056e-05	-1.73344	-1.2868	2.29558e-05	-1.75093	-1.28244
79256457	rs76706409	3.44216e-07	-1.06812	-2.36341e-10	0.000119261	-1.17839	-2.36341e-10	0.00018403	-0.951844	-2.36341e-10
79256472	rs433379	5.80753e-08	-1.53178	-1.31587	2.57055e-05	-1.3977	-1.31529	4.21859e-05	-1.10806	-1.3168
79256626	rs429777	1.24142e-06	1.50995	-1.29533	9.42553e-05	-0.120954	-1.29274	0.000249114	0.655514	-1.30455
79257122	rs77247317	1.74849e-07	-1.74546	-2.36341e-10	7.7563e-05	-1.60861	-2.36341e-10	8.83167e-05	-1.68601	-2.36341e-10
79257357	rs395023	1.27926e-06	1.54202	-1.29737	9.63529e-05	-0.0967796	-1.2949	0.0002568	0.687442	-1.30608
79257389	rs369854	1.27857e-06	1.54202	-1.29791	9.62983e-05	-0.0967796	-1.29547	0.000256698	0.687442	-1.30648
79257476	rs370195	1.26956e-06	1.53306	-1.29602	9.5657e-05	-0.104599	-1.29433	0.000253866	0.675374	-1.30551
79257496	rs395370	1.3565e-06	1.60055	-1.29728	0.000100303	-0.0566986	-1.2948	0.000268908	0.733442	-1.30601
79257578	rs383857	1.29471e-06	1.55393	-1.29728	9.70367e-05	-0.0898083	-1.2948	0.000258332	0.69332	-1.30601
79257687	rs370957	1.15924e-06	1.44341	-1.29728	8.97462e-05	-0.167913	-1.2948	0.000234937	0.598392	-1.30601
79257739	rs415375	1.16073e-06	1.44341	-1.29599	8.98688e-05	-0.167913	-1.29344	0.000235165	0.598392	-1.30504
79257886	rs4567963	7.01843e-07	-0.355679	-2.36341e-10	0.000191021	-0.707315	-2.36341e-10	0.000291855	-0.490683	-2.36341e-10
79257948	rs565716	1.09356e-06	1.37757	-1.28976	8.63719e-05	-0.214172	-1.28687	0.000223335	0.541972	-1.30024
79258144	rs372679	1.11135e-06	1.40019	-1.29624	8.71111e-05	-0.198299	-1.29422	0.000226539	0.561348	-1.30537
79258234	rs364448	1.10479e-06	1.39499	-1.29696	8.42529e-05	-0.231482	-1.29439	0.000216097	0.514567	-1.30578
79258373	rs404748	4.89114e-08	-1.74667	-1.27271	1.91026e-05	-1.7372	-1.27268	2.33317e-05	-1.74979	-1.26734
79258551	rs405288	1.11237e-06	1.40019	-1.29533	8.72399e-05	-0.198299	-1.29274	0.000226726	0.561348	-1.30455
79258646	rs114777414	6.22746e-06	1.82734	-2.36341e-10	0.00117982	1.11341	-2.36341e-10	0.00157029	1.19208	-2.36341e-10
79258776	rs423758	1.16073e-06	1.44341	-1.29599	8.98688e-05	-0.167913	-1.29344	0.000235165	0.598392	-1.30504
79259077	rs374774	1.11312e-06	1.40019	-1.29466	8.73017e-05	-0.198299	-1.29203	0.000226842	0.561348	-1.30404
79259191	rs384056	1.11464e-06	1.40019	-1.29329	8.74281e-05	-0.198299	-1.29058	0.00022708	0.561348	-1.30298
79259495	rs392757	1.27129e-06	1.53306	-1.29466	9.58774e-05	-0.104599	-1.29203	0.00025424	0.675374	-1.30404
79259563	rs377411	1.24225e-06	1.50995	-1.29466	9.43221e-05	-0.120954	-1.29203	0.000249241	0.655514	-1.30404
79259630	rs364811	1.24225e-06	1.50995	-1.29466	9.43221e-05	-0.120954	-1.29203	0.000249241	0.655514	-1.30404
79259634	rs364822	1.2148e-06	1.48692	-1.29398	9.28664e-05	-0.137226	-1.29131	0.000244487	0.635737	-1.30352
79259776	rs2082828	8.37635e-08	-1.26001	-1.22138	7.48258e-05	-0.43011	-1.21443	0.000107172	-0.266309	-1.2262
79259828	rs430282	1.35637e-06	1.60055	-1.29737	0.000100293	-0.0566986	-1.2949	0.000268889	0.733442	-1.30608
79259978	rs411721	1.21384e-06	1.48692	-1.29477	9.27889e-05	-0.137226	-1.29215	0.000244339	0.635737	-1.30412
79260297	rs1982129	1.12296e-07	-0.87225	-1.316	2.11757e-05	-1.5907	-1.31615	2.65575e-05	-1.57144	-1.31619
79260811	rs379736	1.27115e-06	1.53306	-1.29477	9.58663e-05	-0.104599	-1.29215	0.000254219	0.675374	-1.30412
79260866	rs145831588	9.99967e-07	-1.26177e-10	-0.00166612	0.000385192	-1.26177e-10	-0.00595824	0.000489805	-1.26177e-10	0.0270678
79260892	rs188566288	5.39456e-07	-1.26177e-10	-0.618827	0.000206485	-1.26177e-10	-0.629472	0.000254592	-1.26177e-10	-0.627276
79261020	rs62156791	2.32172e-07	-1.37724	-0.0846653	8.46821e-05	-1.50322	-0.0175731	0.000116017	-1.36406	-0.0491381
79261154	rs115896449	1.14069e-06	0.13	-2.36341e-10	0.000178769	-0.773605	-2.36341e-10	0.000297173	-0.472625	-2.36341e-10
79261248	rs381387	1.24295e-06	1.50995	-1.29409	9.43785e-05	-0.120954	-1.29143	0.000249348	0.655514	-1.3036
79261370	rs571027	1.32148e-07	-0.739504	-1.28597	1.99643e-05	-1.68093	-1.28482	2.80215e-05	-1.55459	-1.27938
79261439	rs7580312	1.16293e-06	1.44341	-1.29409	9.00491e-05	-0.167913	-1.29143	0.000235504	0.598392	-1.3036
79261461	rs628779	1.16293e-06	1.44341	-1.29409	9.00491e-05	-0.167913	-1.29143	0.000235504	0.598392	-1.3036
79261546	rs399060	1.16215e-06	1.44341	-1.29477	8.99848e-05	-0.167913	-1.29215	0.000235383	0.598392	-1.30412
79261587	rs399084	1.16293e-06	1.44341	-1.29409	9.00491e-05	-0.167913	-1.29143	0.000235504	0.598392	-1.3036
79261652	rs399331	1.13911e-06	1.42062	-1.29201	8.88126e-05	-0.183943	-1.28923	0.000231321	0.578857	-1.30199
79261691	rs116526734	1.8484e-07	-1.6899	-2.36341e-10	6.78355e-05	-1.74261	-2.36341e-10	8.39339e-05	-1.73691	-2.36341e-10
79261695	rs13025793	9.25266e-08	-1.17719	-1.2047	8.46322e-05	-0.324212	-1.19717	0.000122216	-0.151233	-1.20992
79262319	rs62156792	3.55496e-07	-1.03587	-2.36341e-10	0.000107038	-1.28651	-2.36341e-10	0.000135027	-1.26147	-2.36341e-10
79262344	rs283833	1.27288e-06	1.53306	-1.29341	9.60043e-05	-0.104599	-1.29071	0.000254484	0.675374	-1.30308
79262859	rs283834	1.42783e-06	1.64516	-1.29063	0.00010427	-0.0249356	-1.28779	0.000280868	0.771868	-1.30092
79263223	rs283835	1.30239e-06	1.55393	-1.29136	9.76454e-05	-0.0898083	-1.28855	0.000259503	0.69332	-1.30149
79263229	rs283836	1.30239e-06	1.55393	-1.29136	9.76454e-05	-0.0898083	-1.28855	0.000259503	0.69332	-1.30149
79263675	rs283837	4.88545e-08	-1.74139	-1.27916	1.89064e-05	-1.74122	-1.27898	2.32121e-05	-1.74789	-1.27437
79263689	rs118167096	4.11737e-07	-1.26177e-10	-0.889003	0.00015738	-1.26177e-10	-0.90104	0.000193338	-1.26177e-10	-0.902503
79263703	rs283838	4.90369e-08	-1.7068	-1.31002	2.09844e-05	-1.60893	-1.30699	2.38476e-05	-1.68654	-1.30872
79263717	rs11685732	2.28714e-07	-1.47692	-2.36341e-10	0.000371891	-0.0410987	-2.36341e-10	0.000408456	-0.154555	-2.36341e-10
79264268	rs115780001	2.80536e-07	-1.27269	-2.36341e-10	7.59145e-05	-1.63009	-2.36341e-10	0.000103976	-1.52278	-2.36341e-10
79264301	rs6720955	8.86311e-08	-1.24175	-1.18315	7.81093e-05	-0.427033	-1.17456	0.00011188	-0.260215	-1.1893
79264304	rs1448210	1.05438e-07	-0.934159	-1.3171	2.03662e-05	-1.62872	-1.31711	2.54214e-05	-1.61424	-1.31711
79264449	rs111847801	2.29025e-07	-1.47556	-2.36341e-10	0.00014732	-0.967096	-2.36341e-10	0.000189748	-0.921242	-2.36341e-10
79264646	rs78488404	3.84179e-07	-1.26177e-10	-0.958281	0.000149754	-1.26177e-10	-0.950708	0.000180194	-1.26177e-10	-0.972908
79264801	rs283839	5.03966e-08	-1.69747	-1.292	2.09622e-05	-1.63072	-1.28625	2.40348e-05	-1.69813	-1.2893
79265144	rs283840	1.24911e-06	1.50995	-1.28915	9.48711e-05	-0.120954	-1.28623	0.000250308	0.655514	-1.29976
79265147	rs13397042	8.18157e-08	-1.36942	-1.1355	2.7957e-05	-1.50359	-1.12544	3.83571e-05	-1.40094	-1.11906
79265567	rs13397545	8.077e-08	-1.20085	-1.31693	5.43013e-05	-0.648344	-1.31681	8.82096e-05	-0.371512	-1.31571
79265588	rs13422940	7.27271e-08	-1.41188	-1.21079	2.56386e-05	-1.51436	-1.20124	3.51267e-05	-1.41097	-1.197
79265891	rs12713973	8.07623e-08	-1.20085	-1.31703	5.42864e-05	-0.648344	-1.31708	8.81062e-05	-0.371512	-1.31689
79265971	rs17016301	2.08487e-07	-1.56951	-2.36341e-10	0.000316319	-0.20295	-2.36341e-10	0.000361543	-0.276558	-2.36341e-10
79266036	rs13411558	3.38484e-07	-1.21812	0.133207	0.000120437	-1.36094	0.192365	0.000163637	-1.23828	0.168997
79266204	rs1357399	7.4373e-08	-1.40269	-1.19761	2.61884e-05	-1.50666	-1.18772	3.59628e-05	-1.40177	-1.18268
79266460	rs283841	1.24555e-06	1.50995	-1.29201	9.45868e-05	-0.120954	-1.28923	0.00024975	0.655514	-1.30199
79267708	rs283842	1.85428e-07	-0.403656	-1.28307	2.25907e-05	-1.56026	-1.2819	3.33261e-05	-1.38391	-1.27668
79267905	rs13007937	6.85483e-08	-1.49059	-1.19126	4.79446e-05	-0.905668	-1.18399	6.79526e-05	-0.750135	-1.19799
79268213	rs283843	9.83318e-08	-1.0115	-1.30954	1.88773e-05	-1.71377	-1.30797	2.47248e-05	-1.65001	-1.30912
79268878	rs283844	1.50027e-06	0.404013	-2.36341e-10	0.00068188	0.565153	-2.36341e-10	0.00113924	0.871177	-2.36341e-10
79268965	rs283845	2.33737e-06	2.10113	-1.25374	4.9186e-05	-0.805495	-1.2586	0.000107236	-0.249662	-1.24224
79269524	rs10204539	1.1968e-06	0.79277	-0.614755	0.000130954	-0.463339	-0.621513	0.000277433	0.00967528	-0.551035
79270051	rs283846	1.8617e-07	-0.383951	-1.29877	2.25966e-05	-1.54313	-1.29877	3.32107e-05	-1.36805	-1.29602
79270399	rs283847	1.89281e-07	-0.367844	-1.29831	2.2769e-05	-1.5368	-1.2975	3.35773e-05	-1.35949	-1.2936
79270569	rs76035479	4.42187e-07	-1.26177e-10	-0.817654	0.000170695	-1.26177e-10	-0.819824	0.000206052	-1.26177e-10	-0.83881
79270780	rs283848	1.94936e-07	-0.331706	-1.30501	2.29415e-05	-1.52239	-1.30436	3.39752e-05	-1.34013	-1.30118
79270796	rs113131091	9.48118e-07	-0.0549089	-2.36341e-10	0.000169328	-0.827864	-2.36341e-10	0.0002774	-0.541479	-2.36341e-10
79271035	rs283849	1.81751e-07	-0.401737	-1.30501	2.23157e-05	-1.55005	-1.30436	3.27305e-05	-1.37745	-1.30118
79271354	rs10210952	7.10522e-08	-1.43995	-1.20603	2.56713e-05	-1.51872	-1.19561	3.48298e-05	-1.42544	-1.19103
79271708	rs283850	1.94266e-07	-0.331706	-1.30846	2.28604e-05	-1.52239	-1.3079	3.38397e-05	-1.34013	-1.30517
79272014	rs34683902	6.0395e-08	-1.5591	-1.24938	3.99446e-05	-1.02862	-1.24359	5.64105e-05	-0.880151	-1.25413
79272290	rs454211	1.90033e-07	-0.349834	-1.31236	2.26034e-05	-1.52965	-1.31195	3.33551e-05	-1.34987	-1.30986
79272737	rs437587	1.89864e-07	-0.349834	-1.31325	2.25824e-05	-1.52965	-1.31288	3.33181e-05	-1.34987	-1.31097
79273390	rs426458	1.93497e-07	-0.331706	-1.31242	2.27671e-05	-1.52239	-1.31199	3.36792e-05	-1.34013	-1.30993
79273548	rs34737809	6.0378e-08	-1.54915	-1.25962	4.0284e-05	-1.00947	-1.25427	5.70428e-05	-0.859148	-1.26399
79273759	rs477462	1.0901e-06	1.35233	-1.2677	8.97755e-05	-0.197891	-1.2645	0.000228466	0.546467	-1.28202
79273952	rs11693264	1.16555e-06	1.41826	-1.2667	9.41692e-05	-0.151139	-1.26347	0.000242017	0.603245	-1.28118
79274702	rs71424845	6.05924e-08	-1.53894	-1.26628	4.07875e-05	-0.990075	-1.26125	5.78968e-05	-0.837891	-1.27039
79274832	rs35947877	6.06005e-08	-1.54408	-1.26101	4.06161e-05	-0.999806	-1.25573	5.75733e-05	-0.848551	-1.26533
79274833	rs143010476	4.01855e-07	-1.26177e-10	-0.913297	0.000154997	-1.26177e-10	-0.916294	0.000189089	-1.26177e-10	-0.924722
79275545	rs407602	1.2062e-06	1.46123	-1.27539	9.62993e-05	-0.120559	-1.27168	0.00024932	0.640304	-1.28851
79275835	rs389326	1.93258e-07	-0.331706	-1.31366	2.27372e-05	-1.52239	-1.31331	3.36267e-05	-1.34013	-1.31149
79275951	rs137960941	5.17693e-07	-1.26177e-10	-0.660006	0.000200006	-1.26177e-10	-0.661355	0.000240206	-1.26177e-10	-0.685443
79276002	rs141520924	4.20437e-07	-1.26177e-10	-0.868094	0.00016247	-1.26177e-10	-0.86921	0.000195951	-1.26177e-10	-0.889078
79276066	rs381881	1.89786e-07	-0.349834	-1.31366	2.25727e-05	-1.52965	-1.31331	3.33007e-05	-1.34987	-1.31149
79276159	rs13032204	5.91719e-08	-1.56399	-1.26495	3.89293e-05	-1.03809	-1.25986	5.49964e-05	-0.890557	-1.26912
79276319	rs35295412	6.0257e-08	-1.54408	-1.26669	4.03903e-05	-0.999806	-1.26131	5.72816e-05	-0.848551	-1.27041
79276377	rs391013	1.05739e-07	-0.985464	-1.26295	1.99226e-05	-1.70942	-1.25843	2.60674e-05	-1.64477	-1.26148
79276440	rs10173980	5.27681e-07	-1.32831	0.687416	0.000197659	-1.4235	0.750342	0.000262892	-1.31803	0.722834
79277317	rs373567	2.61365e-06	2.14189	-1.18277	5.56285e-05	-0.749025	-1.19198	0.000124545	-0.174525	-1.16775
79277543	rs446861	1.93112e-07	-0.331706	-1.31441	2.27192e-05	-1.52239	-1.3141	3.3594e-05	-1.34013	-1.31246
79277667	rs11674708	6.0435e-08	-1.53894	-1.26888	4.06764e-05	-0.990075	-1.26398	5.77527e-05	-0.837891	-1.27288
79277754	rs11691046	5.95223e-08	-1.55416	-1.26888	3.95136e-05	-1.01908	-1.26398	5.59456e-05	-0.869681	-1.27288
79278036	rs1522860	1.39233e-06	0.920805	-0.591459	0.000146666	-0.371765	-0.599777	0.000316479	0.116473	-0.526156
79278408	rs35901872	6.08285e-08	-1.53374	-1.26759	4.11324e-05	-0.980281	-1.26262	5.84476e-05	-0.827167	-1.27164
79278579	rs35991521	6.2269e-08	-1.51831	-1.25962	4.26875e-05	-0.95152	-1.25427	6.07788e-05	-0.795708	-1.26399
79278788	rs144767117	6.22001e-08	-1.51831	-1.26072	4.26658e-05	-0.95152	-1.25478	6.07337e-05	-0.795708	-1.26473
79278797	rs431165	1.22494e-06	1.3726	-1.17135	0.000100893	-0.183537	-1.1621	0.000254557	0.563915	-1.19133
79278919	rs372384	1.20778e-06	1.46123	-1.27408	9.63764e-05	-0.120559	-1.27088	0.000249596	0.640304	-1.2874
79278943	rs13021495	6.23247e-08	-1.51831	-1.25872	4.27274e-05	-0.95152	-1.25334	6.08311e-05	-0.795708	-1.26313
79279078	rs435694	2.28441e-05	3.29042	-0.163356	0.000214183	-0.427084	-0.165783	0.000574059	0.291103	-0.10531
79279112	rs13026733	6.21516e-08	-1.51831	-1.2615	4.26034e-05	-0.95152	-1.25625	6.06688e-05	-0.795708	-1.2658
79279544	rs11903051	1.27505e-06	0.846768	-0.605418	0.000137169	-0.424828	-0.613655	0.000293202	0.0546532	-0.540733
79279589	rs143421161	3.15136e-07	-1.15638	-2.36341e-10	0.000241953	-0.470957	-2.36341e-10	0.000315568	-0.412566	-2.36341e-10
79279631	rs113861492	5.82934e-08	-1.58749	-1.25641	3.76661e-05	-1.08002	-1.25092	5.28587e-05	-0.938411	-1.26091
79279673	rs28809855	5.76025e-07	-1.31277	0.759533	0.000215611	-1.4098	0.823572	0.000287211	-1.3023	0.79558
79279725	rs147985296	6.24838e-08	-1.51576	-1.25872	4.31449e-05	-0.941797	-1.25334	6.13642e-05	-0.786982	-1.26313
79279787	rs112921235	8.49781e-07	1.11812	-1.28253	7.55533e-05	-0.355713	-1.27915	0.000185813	0.352166	-1.29436
79280036	rs117298486	1.90083e-06	-1.26177e-10	0.640659	0.000713717	-1.26177e-10	0.610787	0.000987699	-1.26177e-10	0.728438
79280101	rs11904434	1.25219e-06	0.846768	-0.623506	0.000134725	-0.424828	-0.631638	0.000287713	0.0546532	-0.55963
79280165	rs113423517	6.23241e-08	-1.52063	-1.25641	4.28602e-05	-0.950833	-1.25092	6.08972e-05	-0.796846	-1.26091
79280472	rs635508	1.31807e-06	1.55174	-1.2772	0.000103286	-0.0486292	-1.27357	0.000271125	0.725646	-1.29
79280710	rs441910	1.31631e-06	1.55174	-1.27854	0.000103053	-0.0486292	-1.27583	0.000270658	0.725646	-1.29173
79280882	rs411642	1.31136e-06	1.55174	-1.28231	0.000102735	-0.0486292	-1.27892	0.000269994	0.725646	-1.29418
79281096	rs445741	1.28673e-06	1.52856	-1.27809	0.000101488	-0.0652585	-1.2745	0.000265545	0.705582	-1.29074
79281216	rs112649222	6.25396e-08	-1.51576	-1.25783	4.31851e-05	-0.941797	-1.25241	6.14169e-05	-0.786982	-1.26227
79281226	rs369760	1.28673e-06	1.52856	-1.27809	0.000101488	-0.0652585	-1.2745	0.000265545	0.705582	-1.29074
79281478	rs503541	1.34909e-06	1.575	-1.2772	0.000105026	-0.0319166	-1.27357	0.000276643	0.745792	-1.29
79281602	rs1086150	3.19648e-06	2.3649	-1.20448	6.15461e-05	-0.627162	-1.21275	0.000142133	-0.0193527	-1.19083
79282216	rs149660150	4.51517e-07	-1.26177e-10	-0.796775	0.000174185	-1.26177e-10	-0.799582	0.00020974	-1.26177e-10	-0.821069
79283934	rs430825	3.26895e-07	-0.0101095	-1.10964	4.91553e-05	-0.972941	-1.09177	8.89297e-05	-0.567123	-1.11197
79284117	rs62156809	7.66421e-08	-1.38293	-1.18732	2.75308e-05	-1.46908	-1.17532	3.76763e-05	-1.36717	-1.17074
79284132	rs62156810	7.44049e-08	-1.41686	-1.18301	2.6848e-05	-1.49869	-1.17082	3.65593e-05	-1.40183	-1.16617
79284271	rs402180	3.24933e-07	-0.0101095	-1.11566	4.88479e-05	-0.972941	-1.09805	8.83991e-05	-0.567123	-1.11796
79284281	rs402324	3.27037e-07	-0.00967419	-1.10964	5.08199e-05	-0.939639	-1.09177	9.29185e-05	-0.523247	-1.11197
79284357	rs10190194	7.76717e-08	-1.38293	-1.17397	2.7917e-05	-1.46908	-1.16138	3.82132e-05	-1.36717	-1.15659
79284423	rs10166454	6.60886e-08	-1.45043	-1.26797	2.3842e-05	-1.52777	-1.26048	3.22398e-05	-1.43616	-1.25758
79284497	rs416853	1.51122e-06	1.6878	-1.27651	0.000114012	0.049464	-1.27286	0.00030526	0.843662	-1.28944
79284519	rs10190524	7.76717e-08	-1.38293	-1.17397	2.7917e-05	-1.46908	-1.16138	3.82132e-05	-1.36717	-1.15659
79284545	rs1584380	2.49078e-06	1.60691	-0.695952	0.000203514	0.0596819	-0.703646	0.000461024	0.601938	-0.635429
79284588	rs59769009	7.47475e-08	-1.41686	-1.17842	2.6977e-05	-1.49869	-1.16602	3.67379e-05	-1.40183	-1.1613
79284623	rs150031924	2.61968e-07	-1.34116	-2.36341e-10	6.85119e-05	-1.73269	-2.36341e-10	8.58855e-05	-1.71393	-2.36341e-10
79284637	rs365168	1.47722e-06	1.66414	-1.27561	0.000112184	0.0323513	-1.27191	0.000299275	0.823114	-1.28869
79284644	rs59227333	4.30925e-07	-1.26177e-10	-0.843455	0.000166262	-1.26177e-10	-0.846133	0.000200401	-1.26177e-10	-0.866621
79284675	rs10166723	7.74382e-08	-1.38293	-1.17698	2.78479e-05	-1.46908	-1.16386	3.81171e-05	-1.36717	-1.15911
79284767	rs1584382	1.15388e-06	0.141495	-2.36341e-10	0.000168613	-0.832094	-2.36341e-10	0.000280523	-0.530286	-2.36341e-10
79284833	rs10190665	9.21895e-08	-1.38795	-0.997595	3.34065e-05	-1.47347	-0.977474	4.57975e-05	-1.37229	-0.970418
79284969	rs389821	1.48043e-06	1.66353	-1.27283	0.000111629	0.0244924	-1.26901	0.000297629	0.815293	-1.28638
79285021	rs369108	3.85739e-07	-0.0270045	-0.927223	5.87973e-05	-0.984228	-0.901376	0.000105327	-0.581051	-0.928819
79285063	rs12053014	9.09805e-08	-1.42603	-0.972708	3.31554e-05	-1.50667	-0.951829	4.52053e-05	-1.41121	-0.944513
79285094	rs405699	3.1123e-06	2.4165	-1.28277	5.84453e-05	-0.603974	-1.28763	0.000134069	0.00697721	-1.27556
79285121	rs444321	3.96104e-07	-0.0270045	-0.900706	6.04287e-05	-0.984228	-0.874008	0.000108152	-0.581051	-0.902355
79285160	rs12052377	9.06471e-08	-1.41225	-0.990164	3.29569e-05	-1.49469	-0.969813	4.50215e-05	-1.39712	-0.962678
79285249	rs12997489	1.0162e-07	-1.01119	-1.27696	6.96684e-05	-0.441477	-1.27448	0.00011445	-0.160839	-1.26596
79285274	rs421009	9.14897e-08	-1.15914	-1.23402	2.00651e-05	-1.73293	-1.22779	2.59186e-05	-1.68045	-1.23153
79285340	rs13023989	8.82057e-08	-1.16434	-1.26538	6.35696e-05	-0.545001	-1.26256	0.000105017	-0.259829	-1.25298
79285368	rs62156821	1.12518e-06	-1.18833	1.30464	0.000416497	-1.30908	1.38126	0.000559276	-1.19139	1.35109
79285490	rs12998457	8.17351e-08	-1.19548	-1.31043	5.76262e-05	-0.596128	-1.3096	9.42989e-05	-0.314684	-1.30579
79285491	rs432146	1.01704e-07	-1.01323	-1.2741	1.95848e-05	-1.71488	-1.27006	2.55826e-05	-1.65223	-1.27279
79285564	rs435920	1.48704e-06	1.66414	-1.26899	0.000112961	0.0323513	-1.26501	0.000300933	0.823114	-1.28317
79285666	rs12998849	8.13619e-08	-1.19823	-1.31225	5.83529e-05	-0.581886	-1.3113	9.50131e-05	-0.304813	-1.30811
79285672	rs12998851	7.87723e-08	-1.23008	-1.31275	5.56716e-05	-0.628377	-1.31185	9.01589e-05	-0.356566	-1.3088
79285715	rs436120	1.05973e-07	-0.970655	-1.27555	1.97013e-05	-1.70797	-1.27104	2.58685e-05	-1.63986	-1.27406
79285727	rs12998385	7.82945e-08	-1.23686	-1.31205	5.51605e-05	-0.638331	-1.31112	8.92488e-05	-0.367661	-1.30785
79285918	rs75235420	8.16763e-08	-1.32143	-1.18519	5.82257e-05	-0.718671	-1.1767	8.2968e-05	-0.557392	-1.19109
79285944	rs448276	9.54881e-08	-1.06442	-1.28597	1.91503e-05	-1.72486	-1.28252	2.4899e-05	-1.66725	-1.28486
79286016	rs62156822	7.10394e-08	-1.44727	-1.19889	2.55316e-05	-1.53236	-1.18742	3.42394e-05	-1.45051	-1.18305
79286042	rs62156823	6.30519e-08	-1.72247	-1.04296	2.43536e-05	-1.74272	-1.0243	3.05295e-05	-1.7305	-1.01775
79286251	rs386945	8.56049e-08	-1.22323	-1.23642	1.9947e-05	-1.7357	-1.23092	2.55488e-05	-1.69172	-1.23463
79286338	rs35087692	2.5812e-05	4.34601	-1.09681	0.000211147	0.489772	-1.09692	0.000493258	1.10342	-1.06933
79286346	rs10173129	9.31168e-08	-1.05847	-1.31706	6.19104e-05	-0.516909	-1.3171	9.91744e-05	-0.253264	-1.3168
79286431	rs441087	2.23669e-07	-0.458558	-1.04066	4.42468e-05	-1.14982	-1.0201	7.5796e-05	-0.795541	-1.04335
79286799	rs74807777	4.01101e-07	-1.26177e-10	-0.915175	0.000154788	-1.26177e-10	-0.917642	0.000186876	-1.26177e-10	-0.936492
79287446	rs416188	3.63254e-07	-0.0959	-0.918387	5.71254e-05	-1.0222	-0.892253	0.000102057	-0.621411	-0.920001
79287449	rs17016321	6.73308e-08	-1.68931	-1.01046	2.57338e-05	-1.72116	-0.990739	3.25208e-05	-1.70124	-0.983821
79287807	rs369500	1.46483e-06	1.63996	-1.25985	0.000111239	0.0074989	-1.25552	0.00029482	0.794857	-1.27543
79288628	rs17702090	5.59899e-07	-0.581632	-2.36341e-10	0.000108928	-1.26901	-2.36341e-10	0.000168166	-1.04199	-2.36341e-10
79288864	rs17016331	1.19635e-06	-1.26177e-10	0.177645	0.000450905	-1.26177e-10	0.151557	0.000614867	-1.26177e-10	0.254466
79289501	rs13390549	7.02903e-08	-1.70878	-0.947977	2.72588e-05	-1.72852	-0.925801	3.44431e-05	-1.70902	-0.918606
79290106	rs13405626	7.23164e-08	-1.67825	-0.950087	2.78134e-05	-1.70487	-0.929317	3.54243e-05	-1.67857	-0.920969
79290420	rs414946	3.88345e-07	-0.0350428	-0.912452	6.57601e-05	-0.88633	-0.887358	0.000122069	-0.446446	-0.915911
79291256	rs60823436	9.85026e-08	-1.44078	-0.878521	3.65339e-05	-1.50646	-0.854999	4.96723e-05	-1.41472	-0.846775
79291314	rs116154328	2.4555e-07	-1.40589	-2.36341e-10	0.000246377	-0.452837	-2.36341e-10	0.000236801	-0.699721	-2.36341e-10
79291869	rs4852466	9.42247e-08	-1.45767	-0.906036	3.45509e-05	-1.53401	-0.883254	4.69029e-05	-1.44358	-0.875284
79291934	rs364446	3.81698e-06	2.63112	-1.29329	6.24984e-05	-0.527243	-1.29732	0.000145611	0.10123	-1.28723
79293261	rs34456488	8.86928e-08	-1.33429	-1.08991	6.56042e-05	-0.699664	-1.0764	9.20549e-05	-0.547593	-1.09696
79293342	rs378492	8.79583e-08	-1.23389	-1.19863	2.06523e-05	-1.73896	-1.19291	2.63618e-05	-1.69755	-1.19747
79293494	rs13004360	1.07732e-07	-1.21773	-1.01202	8.38422e-05	-0.53478	-0.995983	0.000118852	-0.369404	-1.01966
79293534	rs379210	8.13995e-07	0.93352	-1.14095	9.38069e-05	-0.285041	-1.13342	0.000226041	0.422992	-1.16922
79293699	rs17702221	1.60098e-06	-1.13992	1.6089	0.00060033	-1.24705	1.68483	0.000805652	-1.12695	1.65166
79293972	rs35571172	4.35061e-07	-0.833903	-2.36341e-10	9.0529e-05	-1.45403	-2.36341e-10	0.000115861	-1.41455	-2.36341e-10
79294288	rs72814698	9.19343e-07	-0.0857283	-2.36341e-10	0.000210926	-0.608194	-2.36341e-10	0.000239896	-0.686735	-2.36341e-10
79295288	rs72814699	2.52556e-06	1.71343	-0.788598	0.000204286	0.152828	-0.793006	0.000477733	0.734789	-0.732678
79295653	rs1448212	2.8863e-07	-0.948305	-0.295938	5.53421e-05	-1.66537	-0.280797	7.40978e-05	-1.60622	-0.255335
79296263	rs62156826	1.20888e-06	-1.14334	1.3314	0.000453932	-1.25015	1.4084	0.000610709	-1.13041	1.37809
79296379	rs10520231	1.24053e-06	-1.25437	1.46828	0.000471755	-1.35047	1.54723	0.000626671	-1.24267	1.51615
79297019	rs283903	9.66981e-07	1.13652	-1.17173	0.000108913	-0.104278	-1.16488	0.000272388	0.637576	-1.19729
79297474	rs4853431	1.48798e-07	-1.28594	-0.620853	5.28574e-05	-1.40147	-0.590636	7.4145e-05	-1.28566	-0.575256
79297639	rs10168905	1.11294e-06	-1.11144	1.21681	0.000417514	-1.2109	1.28552	0.00055237	-1.1046	1.25188
79297847	rs283904	5.3621e-07	0.673406	-1.29827	5.38026e-05	-0.680549	-1.29383	0.00011922	-0.0815317	-1.30444
79297901	rs283905	4.71843e-07	0.534941	-1.28768	4.95999e-05	-0.773518	-1.28219	0.000106184	-0.206218	-1.29555
79298101	rs77784731	2.76506e-07	-1.26177e-10	-1.28715	0.000107222	-1.26177e-10	-1.2848	0.000131153	-1.26177e-10	-1.29058
79298128	rs17753263	2.07176e-07	-0.271604	-1.30422	3.11877e-05	-1.2183	-1.30138	5.35104e-05	-0.878287	-1.30878
79298349	rs67455413	7.05432e-08	-1.60858	-1.04458	5.90246e-05	-0.815928	-1.06582	7.96636e-05	-0.759414	-1.02971
79298364	rs1448213	2.74368e-07	-1.06549	-0.229426	9.40775e-05	-1.21482	-0.200762	0.000106539	-1.25773	-0.240701
79298385	rs72929788	6.86764e-08	-1.63768	-1.04231	5.47836e-05	-0.892674	-1.06364	7.37788e-05	-0.83849	-1.02738
79298461	rs17016355	5.88352e-08	-1.70362	-1.13102	2.46142e-05	-1.63818	-1.1182	3.09271e-05	-1.61296	-1.12235
79298471	rs1522858	6.10143e-08	-1.57435	-1.22393	2.26973e-05	-1.61009	-1.22737	2.74461e-05	-1.63079	-1.22393
79299277	rs17753345	2.00095e-07	-1.6106	-2.36341e-10	6.7183e-05	-1.75228	-2.36341e-10	8.32051e-05	-1.74563	-2.36341e-10
79299431	rs4853432	3.00251e-07	-1.26177e-10	-1.20477	0.000115807	-1.26177e-10	-1.20778	0.000142026	-1.26177e-10	-1.21093
79299547	rs115901411	2.18013e-07	-1.52483	-2.36341e-10	0.000193007	-0.696975	-2.36341e-10	0.000206896	-0.834726	-2.36341e-10
79299612	rs716413	1.87223e-07	-0.424825	-1.25226	0.000109673	-0.0110101	-1.25119	0.000114669	-0.166259	-1.25863
79299989	rs151199709	2.89398e-07	-1.26177e-10	-1.24158	0.000111616	-1.26177e-10	-1.24464	0.000137806	-1.26177e-10	-1.24109
79300301	rs4992282	2.03528e-06	1.96201	-1.25301	0.000112737	0.0227482	-1.25739	0.000162247	0.176893	-1.25471
79300381	rs76086889	4.30326e-07	-1.26177e-10	-0.844845	0.000163879	-1.26177e-10	-0.860572	0.000202771	-1.26177e-10	-0.854864
79300515	rs6710164	1.08029e-07	-0.912501	-1.31449	1.82517e-05	-1.73953	-1.31591	2.22598e-05	-1.75253	-1.31163
79300742	rs17702431	2.28696e-07	-0.393701	-1.08329	2.41554e-05	-1.7034	-1.07179	3.12072e-05	-1.6242	-1.10209
79301265	rs1448214	2.73387e-07	0.00835364	-1.30685	3.58848e-05	-1.07469	-1.3047	4.63843e-05	-1.02155	-1.30843
79302072	rs71424850	1.90693e-07	-1.65872	-2.36341e-10	6.8268e-05	-1.73626	-2.36341e-10	8.2646e-05	-1.75237	-2.36341e-10
79302550	rs76818289	3.27129e-07	-1.11903	-2.36341e-10	7.41482e-05	-1.65363	-2.36341e-10	9.58284e-05	-1.60438	-2.36341e-10
79303418	rs1608234	9.85608e-06	3.2941	-1.00764	0.000113789	-0.201619	-1.02374	0.000193617	0.105856	-1.00692
79303612	rs113520990	3.32031e-07	-1.10416	-2.36341e-10	7.20393e-05	-1.68249	-2.36341e-10	9.30947e-05	-1.63332	-2.36341e-10
79304086	rs184018	1.73685e-07	-1.75214	-2.36341e-10	6.86611e-05	-1.73052	-2.36341e-10	8.44671e-05	-1.73058	-2.36341e-10
79304370	rs78393743	3.43366e-07	-1.26177e-10	-1.07059	0.000131274	-1.26177e-10	-1.08241	0.00016221	-1.26177e-10	-1.07805
79304570	rs12328239	7.4783e-06	3.01507	-1.0047	9.71964e-05	-0.362525	-1.02044	0.000162264	-0.0753628	-1.00235
79304602	rs10174796	2.12701e-07	-0.300619	-1.24888	9.54279e-05	-0.153339	-1.24799	0.00010258	-0.281952	-1.25434
79304622	rs77061914	2.79514e-07	-1.26177e-10	-1.27634	0.000107768	-1.26177e-10	-1.27972	0.00013317	-1.26177e-10	-1.27531
79304731	rs74791398	2.77881e-07	-1.26177e-10	-1.2822	0.000107166	-1.26177e-10	-1.28532	0.000132382	-1.26177e-10	-1.28125
79304926	rs35235129	1.85987e-07	-1.68371	-2.36341e-10	6.90409e-05	-1.725	-2.36341e-10	8.28546e-05	-1.74985	-2.36341e-10
79305267	rs149403546	2.75828e-07	-1.26177e-10	-1.28961	0.000106413	-1.26177e-10	-1.29237	0.00013139	-1.26177e-10	-1.28877
79305627	rs138528892	2.79923e-07	-1.26177e-10	-1.27487	0.000107993	-1.26177e-10	-1.27763	0.000133264	-1.26177e-10	-1.27461
79305882	rs140715469	1.44186e-06	0.207256	0.157046	0.000221318	-0.712936	0.152835	0.000286801	-0.647491	0.139338
79306224	rs141446477	1.84998e-07	-1.68904	-2.36341e-10	6.92863e-05	-1.72145	-2.36341e-10	8.29529e-05	-1.74867	-2.36341e-10
79306304	rs150848318	3.4011e-07	-1.26177e-10	-1.08012	0.00013006	-1.26177e-10	-1.09171	0.000160696	-1.26177e-10	-1.08743
79306436	rs117956447	2.81937e-07	-1.26177e-10	-1.2677	0.000108665	-1.26177e-10	-1.27143	0.000134338	-1.26177e-10	-1.26658
79306734	rs111242459	1.25327e-07	-1.39873	-0.679729	8.00063e-05	-0.879138	-0.698458	0.000108105	-0.82296	-0.660873
79307080	rs2117724	2.01548e-07	-0.304262	-1.2991	0.000118134	0.109947	-1.29782	0.000122919	-0.0531695	-1.30225
79307346	rs146490618	2.78239e-07	-1.26177e-10	-1.28091	0.000107298	-1.26177e-10	-1.28409	0.000132555	-1.26177e-10	-1.27995
79307423	rs112953320	2.54102e-07	-0.294385	-1.07727	2.75386e-05	-1.57839	-1.06572	3.743e-05	-1.44777	-1.0967
79307595	rs188984330	8.48396e-07	-1.26177e-10	-0.166041	0.000323837	-1.26177e-10	-0.17946	0.000396109	-1.26177e-10	-0.18525
79307817	rs2861742	1.99437e-07	-0.302753	-1.31114	0.000118559	0.127845	-1.31213	0.000123701	-0.0404342	-1.30864
79307968	rs111412411	5.49741e-06	2.88943	-1.18678	7.60933e-05	-0.433334	-1.19441	0.000124958	-0.152145	-1.18682
79308051	rs13029558	1.8481e-07	-1.69006	-2.36341e-10	6.90306e-05	-1.72515	-2.36341e-10	8.29009e-05	-1.74929	-2.36341e-10
79308386	rs150951327	3.3935e-07	-1.26177e-10	-1.08236	0.000129776	-1.26177e-10	-1.09389	0.000160342	-1.26177e-10	-1.08963
79308442	rs112281771	2.51582e-07	-0.250313	-1.13131	2.40437e-05	-1.6587	-1.12113	3.1985e-05	-1.55331	-1.14836
79308716	rs111610171	1.74034e-07	-0.433338	-1.3168	0.000102529	-0.0129459	-1.3166	0.000108265	-0.165258	-1.3171
79308976	rs144049428	2.83706e-07	-1.26177e-10	-1.26145	0.000109407	-1.26177e-10	-1.26462	0.00013507	-1.26177e-10	-1.26115
79308978	rs187760072	2.63287e-07	-1.33614	-2.36341e-10	9.48237e-05	-1.40768	-2.36341e-10	0.000120882	-1.37213	-2.36341e-10
79309004	rs114987545	3.52542e-07	-1.26177e-10	-1.04422	0.000134698	-1.26177e-10	-1.05666	0.00016648	-1.26177e-10	-1.05207
79309660	rs146906810	2.80438e-07	-1.26177e-10	-1.27304	0.000108239	-1.26177e-10	-1.27536	0.000133524	-1.26177e-10	-1.27266
79310146	rs13427583	1.13954e-07	-0.86135	-1.31224	1.81285e-05	-1.74794	-1.31427	2.23967e-05	-1.74954	-1.30849
79310681	rs1522857	6.85772e-08	-1.48882	-1.19261	4.62945e-05	-0.928653	-1.19602	5.00389e-05	-1.07079	-1.18335
79310943	rs1522856	6.71819e-08	-1.67855	-1.02343	2.43024e-05	-1.73382	-1.03531	2.95025e-05	-1.75217	-1.03029
79311440	rs75608421	2.06545e-07	-0.386062	-1.19281	2.15988e-05	-1.7026	-1.18446	2.81062e-05	-1.62427	-1.20668
79311485	rs7609379	2.40574e-06	2.14126	-1.26504	0.000130873	0.178331	-1.2638	0.000190315	0.346638	-1.2649
79311669	rs12466693	5.579e-06	2.92462	-1.20724	7.58904e-05	-0.414543	-1.21587	0.00012491	-0.131455	-1.20789
79311721	rs7583234	1.04957e-07	-1.67031	-0.585527	5.41152e-05	-1.35288	-0.615708	7.21447e-05	-1.30591	-0.582352
79311773	rs7583314	2.81561e-06	2.24623	-1.21269	0.000139791	0.192496	-1.21205	0.00020064	0.345722	-1.21115
79312114	rs3820895	4.11656e-07	0.0864709	-0.975672	5.17428e-05	-1.02468	-0.988737	7.25562e-05	-0.928424	-0.954155
79312414	rs3739144	1.79406e-07	-0.403234	-1.3165	7.98786e-05	-0.262499	-1.31669	8.84573e-05	-0.368894	-1.31553
79312910	rs74865826	2.81688e-07	-1.26177e-10	-1.26859	0.000108709	-1.26177e-10	-1.27103	0.000134121	-1.26177e-10	-1.26819
79312929	rs59414646	2.45593e-07	-0.178093	-1.22762	2.03676e-05	-1.72258	-1.22317	2.72578e-05	-1.62388	-1.23772
79312982	rs6547221	1.75101e-07	-0.431181	-1.31285	0.000113725	0.0865605	-1.31248	0.000121385	-0.0537165	-1.31426
79313049	rs77194387	1.82133e-07	-1.70465	-2.36341e-10	6.98131e-05	-1.71388	-2.36341e-10	8.32766e-05	-1.74477	-2.36341e-10
79313056	rs1522855	1.22493e-07	-0.790257	-1.31108	6.71183e-05	-0.442407	-1.31084	7.24528e-05	-0.571076	-1.31293
79313239	rs72816606	2.04963e-05	3.01861	-2.36341e-10	0.00359717	2.2282	-2.36341e-10	0.00347581	1.98664	-2.36341e-10
79313815	rs2073445	1.71168e-07	-0.450049	-1.31669	0.000100583	-0.0321436	-1.31657	0.000106305	-0.183593	-1.31703
79313990	rs62640882	5.47388e-07	-0.60423	-2.36341e-10	0.000164951	-0.854052	-2.36341e-10	0.000204843	-0.844695	-2.36341e-10
79314072	rs34303807	3.40434e-07	-1.26177e-10	-1.07917	0.000130111	-1.26177e-10	-1.09131	0.000160841	-1.26177e-10	-1.08652
79314081	rs6738657	2.26828e-07	-0.203232	-1.28197	1.92918e-05	-1.72255	-1.27746	2.59307e-05	-1.62236	-1.28915
79314094	rs6723688	1.65656e-07	-0.483147	-1.31633	9.68653e-05	-0.0702137	-1.31617	0.000102529	-0.21994	-1.31685
79314231	rs6723627	1.12607e-07	-1.6466	-0.538879	5.95767e-05	-1.30242	-0.570018	7.97324e-05	-1.25266	-0.535604
79314276	rs61448477	1.92868e-07	-0.391112	-1.25627	2.01715e-05	-1.70504	-1.25039	2.63931e-05	-1.62799	-1.26585
79314280	rs141256873	2.88927e-07	-1.26177e-10	-1.24322	0.000111438	-1.26177e-10	-1.24624	0.000137581	-1.26177e-10	-1.24273
79314876	rs2073444	1.74313e-07	-0.433338	-1.3152	0.000102688	-0.0129459	-1.31506	0.000108366	-0.165258	-1.31617
79315285	rs2073443	1.11292e-07	-1.63046	-0.566774	5.98962e-05	-1.26974	-0.597344	8.02482e-05	-1.21826	-0.563558
79315351	rs2073442	1.63256e-07	-0.499533	-1.31453	9.5224e-05	-0.0890861	-1.31438	0.000100812	-0.23795	-1.31573
79315501	rs2073441	5.96864e-06	2.99683	-1.21194	8.60273e-05	-0.283418	-1.22162	0.000143855	0.0125585	-1.21069
79315629	rs34159010	3.40875e-07	-1.26177e-10	-1.07787	0.000130345	-1.26177e-10	-1.08951	0.000161052	-1.26177e-10	-1.08521
79315745	rs1403378	5.86386e-06	2.91643	-1.14925	8.16581e-05	-0.395553	-1.16161	0.000134633	-0.116118	-1.14827
79316097	rs35877060	4.60011e-07	-1.26177e-10	-0.778137	0.000177923	-1.26177e-10	-0.778347	0.000217429	-1.26177e-10	-0.785066
79316422	rs1375050	2.7188e-07	-0.116089	-1.18794	2.13252e-05	-1.71721	-1.1826	2.86826e-05	-1.61051	-1.20014
79316493	rs36050166	3.15985e-07	-1.26177e-10	-1.15369	0.000121693	-1.26177e-10	-1.1582	0.000150501	-1.26177e-10	-1.15297
79316928	rs34388852	1.03006e-07	-1.49282	-0.781773	6.21566e-05	-1.03112	-0.798925	8.33024e-05	-0.979981	-0.764481
79317008	rs11678047	2.70031e-07	-0.151789	-1.15906	2.17083e-05	-1.72984	-1.15216	2.8573e-05	-1.64195	-1.17253
79317033	rs34602658	3.41117e-07	-1.26177e-10	-1.07716	0.000130436	-1.26177e-10	-1.08882	0.000161164	-1.26177e-10	-1.08452
79317043	rs185085995	5.04679e-07	-0.685466	-2.36341e-10	0.00114609	1.08441	-2.36341e-10	0.000924184	0.661971	-2.36341e-10
79317044	rs190564790	4.76236e-07	-0.743474	-2.36341e-10	0.00104213	0.989318	-2.36341e-10	0.000846614	0.574305	-2.36341e-10
79317147	rs7599204	1.70584e-07	-0.474114	-1.29605	9.13368e-05	-0.150179	-1.29497	9.82411e-05	-0.279979	-1.29954
79317456	rs2049269	6.72038e-06	2.98722	-1.08371	7.26589e-05	-0.576046	-1.09788	0.000121244	-0.286737	-1.0824
79317577	rs71424851	1.82552e-07	-1.70235	-2.36341e-10	6.96726e-05	-1.71589	-2.36341e-10	8.32026e-05	-1.74566	-2.36341e-10
79317723	rs147356803	3.44046e-07	-1.26177e-10	-1.06861	0.00013236	-1.26177e-10	-1.07418	0.000163894	-1.26177e-10	-1.06772
79317940	rs34853251	1.82982e-07	-1.7	-2.36341e-10	6.95362e-05	-1.71785	-2.36341e-10	8.31332e-05	-1.7465	-2.36341e-10
79318246	rs10168534	6.5069e-06	2.95992	-1.08869	6.80577e-05	-0.637126	-1.10222	0.000113283	-0.349886	-1.08717
79318517	rs12615591	1.12244e-07	-1.64865	-0.540068	5.95868e-05	-1.30108	-0.571183	7.79387e-05	-1.27422	-0.536796
79319084	rs74768849	1.04037e-06	0.56114	-0.523199	0.000149997	-0.428602	-0.520484	0.000191393	-0.378376	-0.534233
79319089	rs10206626	2.72392e-06	2.31724	-1.3168	0.000107164	0.0312794	-1.31662	0.000157267	0.207831	-1.31683
79319278	rs112617287	3.37248e-07	-1.08857	-2.36341e-10	0.00015987	-0.885342	-2.36341e-10	0.000224142	-0.754661	-2.36341e-10
79319378	rs573502	1.8345e-07	-0.420277	-1.27717	9.42182e-05	-0.137896	-1.27619	0.000102192	-0.257637	-1.28245
79319927	rs10207445	1.78771e-07	-0.453756	-1.26952	9.15064e-05	-0.174774	-1.26852	9.93384e-05	-0.293114	-1.27529
79320229	rs10209825	2.45326e-06	2.20181	-1.30602	9.81263e-05	-0.0682328	-1.30521	0.000142748	0.100036	-1.30589
79320316	rs117206475	3.48129e-07	-1.26177e-10	-1.05681	0.00013309	-1.26177e-10	-1.06868	0.000164574	-1.26177e-10	-1.06358
79320393	rs74659158	4.70367e-07	0.515506	-1.27138	6.20541e-05	-0.56499	-1.2667	7.98598e-05	-0.508816	-1.27785
79321164	rs35520582	1.81626e-07	-1.70744	-2.36341e-10	7.02179e-05	-1.7081	-2.36341e-10	8.34648e-05	-1.74252	-2.36341e-10
79321394	rs35378870	1.8249e-07	-0.687989	-1.0147	2.42735e-05	-1.74061	-1.02971	3.05616e-05	-1.74947	-0.997723
79321456	rs12990484	1.85295e-07	-1.68744	-2.36341e-10	6.8914e-05	-1.72684	-2.36341e-10	8.2854e-05	-1.74986	-2.36341e-10
79321480	rs12990312	6.43444e-08	-1.62126	-1.12387	2.16326e-05	-1.75142	-1.13408	2.68641e-05	-1.74645	-1.1297
79321788	rs116637422	1.1266e-06	0.491401	-0.373828	0.000159952	-0.507633	-0.377196	0.00021055	-0.429234	-0.387982
79321882	rs114270777	2.2028e-07	-0.352266	-1.16222	2.20118e-05	-1.71253	-1.15559	2.84362e-05	-1.64362	-1.17566
79322554	rs34723241	1.86817e-07	-1.67926	-2.36341e-10	6.85878e-05	-1.73159	-2.36341e-10	8.27404e-05	-1.75123	-2.36341e-10
79322941	rs149276526	3.51345e-07	-1.26177e-10	-1.04762	0.000135137	-1.26177e-10	-1.05341	0.000167377	-1.26177e-10	-1.04669
79322951	rs11682223	1.61882e-07	-0.526896	-1.29563	1.88014e-05	-1.73412	-1.29165	2.4173e-05	-1.68059	-1.30112
79322968	rs146107492	3.54075e-07	-1.26177e-10	-1.03988	0.000136175	-1.26177e-10	-1.04576	0.00016868	-1.26177e-10	-1.03894
79322997	rs140133135	1.92077e-06	0.651094	-2.36341e-10	0.000331137	-0.157169	-2.36341e-10	0.000432773	-0.0967275	-2.36341e-10
79323124	rs114706231	1.99663e-07	-1.61276	-2.36341e-10	0.000150419	-0.946272	-2.36341e-10	0.000163729	-1.06873	-2.36341e-10
79323159	rs34997115	5.26774e-06	2.63555	-0.975584	6.59442e-05	-0.778195	-0.992697	0.000107732	-0.513429	-0.973862
79323413	rs11126695	1.76913e-07	-0.567553	-1.16618	2.1483e-05	-1.73881	-1.15363	2.7178e-05	-1.69018	-1.17435
79323501	rs62156847	5.1639e-06	2.56041	-0.920348	6.73606e-05	-0.81083	-0.93881	0.000109646	-0.551187	-0.918492
79323550	rs34649458	4.68711e-07	-0.759403	-2.36341e-10	6.98808e-05	-1.71291	-2.36341e-10	9.09066e-05	-1.65711	-2.36341e-10
79323555	rs72816617	2.95204e-07	-1.22172	-2.36341e-10	0.000159733	-0.886199	-2.36341e-10	0.00016071	-1.08734	-2.36341e-10
79323588	rs62156848	5.18067e-06	2.54908	-0.905774	6.93389e-05	-0.796118	-0.924576	0.000112389	-0.541089	-0.903885
79323791	rs11677942	9.16582e-08	-1.07468	-1.31664	1.86727e-05	-1.71567	-1.31697	2.23319e-05	-1.74523	-1.31569
79323813	rs12052490	5.22911e-06	2.56041	-0.9078	6.8293e-05	-0.81083	-0.925063	0.000110983	-0.551187	-0.90638
79323888	rs11126696	4.29099e-07	0.0945313	-0.942231	9.75163e-05	-0.429865	-0.949816	0.000128117	-0.356114	-0.957882
79324588	rs55677342	5.62918e-06	2.72014	-0.993807	6.35313e-05	-0.797466	-1.0107	0.000102699	-0.540301	-0.994833
79325315	rs72913235	4.14073e-07	-1.26177e-10	-0.883345	0.000158707	-1.26177e-10	-0.892643	0.000196088	-1.26177e-10	-0.888375
79325366	rs283894	8.8485e-08	-1.59042	-0.836138	0.000111755	-0.40579	-0.837603	0.000120387	-0.555446	-0.820779
79325653	rs143013309	1.52108e-06	0.417789	-2.36341e-10	0.000607889	0.450292	-2.36341e-10	0.000912716	0.649485	-2.36341e-10
79325860	rs141180302	8.8862e-07	-1.26177e-10	-0.119718	0.000337715	-1.26177e-10	-0.137498	0.000418101	-1.26177e-10	-0.131218
79326043	rs75787177	1.0959e-06	-1.26177e-10	0.0899389	0.000417409	-1.26177e-10	0.0743655	0.000515243	-1.26177e-10	0.0776989
79326215	rs283895	3.97002e-06	1.45237	-0.07523	0.000243252	-0.387094	-0.0785082	0.000370388	-0.219457	-0.0329303
79326411	rs283896	2.50235e-07	-1.38699	-2.36341e-10	7.32311e-05	-1.66608	-2.36341e-10	9.04669e-05	-1.66196	-2.36341e-10
79327002	rs283897	3.37019e-06	1.17954	0.0337956	0.000247276	-0.484607	0.0354141	0.000369861	-0.334327	0.0805143
79327222	rs205549	5.0446e-07	-1.17581	0.48991	0.000144247	-1.48235	0.494172	0.000187852	-1.45357	0.522284
79328687	rs283898	4.1886e-07	-1.14455	0.2727	0.000159971	-1.16399	0.279279	0.000214251	-1.10632	0.306528
79328815	rs283899	2.89449e-07	-1.24141	-2.36341e-10	8.09645e-05	-1.56569	-2.36341e-10	0.000100972	-1.5521	-2.36341e-10
79329146	rs6705359	1.82389e-07	-1.70325	-2.36341e-10	8.29446e-05	-1.54153	-2.36341e-10	0.000105382	-1.50935	-2.36341e-10
79329550	rs111613971	4.58021e-07	-1.58566	0.803191	0.000709271	-0.222685	0.827222	0.0007854	-0.41869	0.917943
79329551	rs283900	6.87824e-07	0.799573	-1.17543	2.19876e-05	-1.68781	-1.18141	2.86158e-05	-1.63747	-1.17551
79329905	rs61352145	1.82189e-07	-1.70434	-2.36341e-10	8.56193e-05	-1.50979	-2.36341e-10	0.000109655	-1.4696	-2.36341e-10
79329921	rs283901	4.83926e-07	-1.2081	0.480649	0.00013419	-1.54534	0.4849	0.000172231	-1.53104	0.51294
79329961	rs74381984	1.73682e-07	-1.75216	-2.36341e-10	7.82727e-05	-1.5995	-2.36341e-10	9.07858e-05	-1.65844	-2.36341e-10
79330039	rs283902	7.51823e-06	1.50058	0.515122	0.000272199	-0.858708	0.505543	0.000397906	-0.767074	0.586351
79330169	rs76841471	4.08932e-07	0.0192685	-0.915107	3.24362e-05	-1.54943	-0.930989	4.60839e-05	-1.44875	-0.887726
79331108	rs17016376	4.583e-07	-1.57257	0.790706	0.000936614	0.0656978	0.816873	0.00103951	-0.1266	0.906162
79331422	rs113602890	1.20252e-06	0.182785	-2.36341e-10	0.000134201	-1.06036	-2.36341e-10	0.000192812	-0.905225	-2.36341e-10
79331539	rs79656525	1.78086e-07	-1.72712	-2.36341e-10	7.96386e-05	-1.5822	-2.36341e-10	0.000100283	-1.55894	-2.36341e-10
79332083	rs283851	3.55053e-07	-1.17115	0.134025	0.000129383	-1.23477	0.137844	0.000173173	-1.1757	0.163051
79332190	rs80240941	8.37591e-07	-1.26177e-10	-0.178859	0.00032513	-1.26177e-10	-0.175476	0.000409037	-1.26177e-10	-0.153135
79332485	rs283852	6.30156e-07	0.703754	-1.16717	2.21541e-05	-1.68686	-1.17482	2.88192e-05	-1.63736	-1.16854
79332691	rs283853	3.11694e-07	-1.16737	-2.36341e-10	8.45753e-05	-1.52206	-2.36341e-10	0.000106361	-1.5001	-2.36341e-10
79335081	rs369922327	4.21484e-07	-1.26177e-10	-0.865606	0.000163404	-1.26177e-10	-0.863474	0.000203892	-1.26177e-10	-0.849351
79335549	rs544332592	7.79116e-07	-1.26177e-10	-0.251229	0.000302398	-1.26177e-10	-0.247955	0.000380166	-1.26177e-10	-0.226332
79335800	rs546423145	7.92352e-07	-1.26177e-10	-0.234382	0.000307544	-1.26177e-10	-0.231083	0.0003867	-1.26177e-10	-0.20929
79337138	rs283869	3.92072e-07	-1.1574	0.21946	0.000149375	-1.17663	0.22339	0.000199675	-1.11957	0.249324
79337182	rs283870	3.88125e-07	-1.16434	0.216282	0.000147887	-1.18346	0.220208	0.000197616	-1.12673	0.246115
79337464	rs114075565	7.07669e-07	-0.347411	-2.36341e-10	0.00021535	-0.587434	-2.36341e-10	0.000263861	-0.591517	-2.36341e-10
79338481	rs7571744	1.78105e-07	-1.72701	-2.36341e-10	8.01419e-05	-1.5759	-2.36341e-10	0.000101668	-1.54523	-2.36341e-10
79338513	rs139802726	1.09264e-06	-1.26177e-10	0.0869659	0.000424293	-1.26177e-10	0.090723	0.000535103	-1.26177e-10	0.11552
79338539	rs13407396	5.60997e-06	2.45002	-0.727109	5.14317e-05	-1.2823	-0.737143	7.52899e-05	-1.12573	-0.719867
79338559	rs145572415	6.97735e-07	-0.361549	-2.36341e-10	0.000193017	-0.696921	-2.36341e-10	0.000251691	-0.638736	-2.36341e-10
79338570	rs36139194	6.19816e-07	-0.479965	-2.36341e-10	0.000115629	-1.20931	-2.36341e-10	0.000137176	-1.24567	-2.36341e-10
79338581	rs7571670	1.79896e-07	-1.71701	-2.36341e-10	8.21681e-05	-1.55093	-2.36341e-10	0.000104448	-1.51825	-2.36341e-10
79338929	rs13407679	5.28505e-06	2.3828	-0.719554	5.05946e-05	-1.30461	-0.731249	7.3823e-05	-1.15152	-0.713749
79338974	rs79423246	5.15165e-07	-1.26177e-10	-0.664902	0.000199809	-1.26177e-10	-0.66234	0.000250021	-1.26177e-10	-0.645395
79339237	rs60134154	1.803e-07	-1.71476	-2.36341e-10	8.26041e-05	-1.54564	-2.36341e-10	0.000105045	-1.51255	-2.36341e-10
79339314	rs62156859	1.73671e-07	-1.75222	-2.36341e-10	9.91497e-05	-1.36307	-2.36341e-10	0.000113536	-1.43482	-2.36341e-10
79339494	rs283874	2.47149e-07	-1.3994	-2.36341e-10	0.000439631	0.126236	-2.36341e-10	0.000467469	-0.0196066	-2.36341e-10
79339925	rs283876	4.86014e-07	-1.11621	0.393055	0.000187264	-1.12438	0.397201	0.000252734	-1.05915	0.424553
79339951	rs76765470	3.19305e-07	-1.51217	0.368927	0.000795298	0.326678	0.392338	0.000870199	0.129432	0.47235
79340352	rs56329946	1.81614e-07	-1.70751	-2.36341e-10	8.39833e-05	-1.52908	-2.36341e-10	0.000106933	-1.49474	-2.36341e-10
79341004	rs79287322	9.32188e-07	-1.26177e-10	-0.0718537	0.000361906	-1.26177e-10	-0.0683152	0.000455769	-1.26177e-10	-0.0449547
79341070	rs77785866	1.01084e-06	-1.26177e-10	0.00914582	0.000392485	-1.26177e-10	0.0127975	0.000494645	-1.26177e-10	0.0369012
79341244	rs283877	6.40464e-07	0.753681	-1.20088	2.16611e-05	-1.67849	-1.20569	2.81979e-05	-1.62635	-1.20134
79341337	rs283878	3.13235e-07	-1.16243	-2.36341e-10	8.50196e-05	-1.51682	-2.36341e-10	0.000106204	-1.50158	-2.36341e-10
79341423	rs9973764	7.32605e-06	2.68273	-0.692923	5.75913e-05	-1.20237	-0.703955	8.53053e-05	-1.03393	-0.686772
79341731	rs283879	3.13235e-07	-1.16243	-2.36341e-10	8.50196e-05	-1.51682	-2.36341e-10	0.000106204	-1.50158	-2.36341e-10
79342012	rs283880	9.57483e-07	1.15546	-1.20054	2.50792e-05	-1.532	-1.20566	3.43536e-05	-1.42957	-1.20066
79342037	rs145473517	5.93518e-07	-1.26177e-10	-0.523321	0.000227761	-1.26177e-10	-0.531404	0.000286452	-1.26177e-10	-0.509368
79342044	rs283881	3.18243e-07	-1.14657	-2.36341e-10	8.58795e-05	-1.50675	-2.36341e-10	0.000107312	-1.4912	-2.36341e-10
79342547	rs2164323	1.71063e-07	-1.73895	-0.0284095	0.00039612	0.0135127	0.00850535	0.000471703	-0.0525466	0.0419553
79342556	rs283882	2.74282e-07	-1.29523	-2.36341e-10	0.000418045	0.075888	-2.36341e-10	0.000428187	-0.107381	-2.36341e-10
79342562	rs79823357	1.74495e-07	-1.74749	-2.36341e-10	9.19785e-05	-1.43814	-2.36341e-10	0.000108425	-1.48088	-2.36341e-10
79342666	rs72816637	4.61881e-07	-0.774081	-2.36341e-10	0.000397447	0.0253615	-2.36341e-10	0.000374706	-0.240797	-2.36341e-10
79342811	rs1036392	1.73075e-07	-1.74016	-0.0155003	0.000395708	-0.00062181	0.0215977	0.000471414	-0.0664137	0.0552114
79342823	rs283883	6.07325e-07	-1.04409	0.543763	0.000159795	-1.43389	0.548088	0.000206272	-1.41436	0.576614
79343297	rs74392713	1.07878e-06	-1.26177e-10	0.0741978	0.000418902	-1.26177e-10	0.0779379	0.000528246	-1.26177e-10	0.102622
79343393	rs283884	3.52299e-07	-1.04491	-2.36341e-10	9.23195e-05	-1.43445	-2.36341e-10	0.000115817	-1.41493	-2.36341e-10
79343483	rs73940124	1.79849e-07	-1.71727	-2.36341e-10	8.06686e-05	-1.56935	-2.36341e-10	0.000101273	-1.54912	-2.36341e-10
79344012	rs150185477	2.7312e-07	-1.26177e-10	-1.29948	0.000106005	-1.26177e-10	-1.29621	0.000130078	-1.26177e-10	-1.29881
79344366	rs55669900	1.88509e-07	-1.67024	-2.36341e-10	9.16334e-05	-1.4419	-2.36341e-10	0.000117145	-1.40352	-2.36341e-10
79344692	rs12611948	8.77658e-06	2.90966	-0.739202	6.00065e-05	-1.11387	-0.751381	9.00174e-05	-0.932201	-0.734736
79345266	rs113708620	3.23248e-07	-1.57225	0.441281	0.000658353	0.0667193	0.463322	0.000726717	-0.125634	0.547232
79345504	rs2117727	7.37228e-06	2.96204	-0.96595	4.86682e-05	-1.09193	-0.982747	7.15918e-05	-0.912979	-0.982981
79345688	rs1964475	8.85837e-07	0.517964	-0.640818	3.60929e-05	-1.72041	-0.653195	4.79315e-05	-1.65865	-0.638518
79345972	rs74350246	2.6799e-07	-1.31844	-2.36341e-10	6.84514e-05	-1.73358	-2.36341e-10	8.43533e-05	-1.73193	-2.36341e-10
79346237	rs283886	3.58244e-07	-1.02817	-2.36341e-10	9.33642e-05	-1.42319	-2.36341e-10	0.000117168	-1.40334	-2.36341e-10
79346447	rs1823258	1.6504e-07	-1.75196	-0.0512355	0.000296872	-0.245755	-0.0206441	0.00036219	-0.29546	0.0206898
79346526	rs1403379	8.38066e-07	0.469692	-0.647983	3.55548e-05	-1.72939	-0.659232	4.70885e-05	-1.6717	-0.643209
79347014	rs283887	3.58244e-07	-1.02817	-2.36341e-10	9.33642e-05	-1.42319	-2.36341e-10	0.000117168	-1.40334	-2.36341e-10
79347050	rs1349077	8.36717e-07	0.493834	-0.673737	3.4746e-05	-1.72687	-0.684766	4.61013e-05	-1.66705	-0.669055
79347076	rs283888	6.47672e-07	-0.683746	0.247743	0.000134382	-1.31377	0.254757	0.000204695	-1.14852	0.303106
79347175	rs12611577	1.6062e-06	-1.26177e-10	0.472235	0.000610839	-1.26177e-10	0.455133	0.000794982	-1.26177e-10	0.51138
79347487	rs283889	3.66515e-07	-1.00535	-2.36341e-10	9.48177e-05	-1.40774	-2.36341e-10	0.000119046	-1.38743	-2.36341e-10
79347603	rs10165462	1.05415e-06	0.503704	-0.452602	4.35581e-05	-1.72097	-0.464634	5.83974e-05	-1.65628	-0.443392
79347745	rs283890	9.55537e-07	1.21947	-1.26658	2.12918e-05	-1.6319	-1.26948	2.81136e-05	-1.56395	-1.26674
79347816	rs34760599	5.27671e-08	-1.7	-1.2435	2.53514e-05	-1.47777	-1.24909	3.33241e-05	-1.42284	-1.23782
79348196	rs2070707	1.5763e-07	-1.75223	-0.0969068	0.000310542	-0.15451	-0.066869	0.000378106	-0.205493	-0.0262728
79348282	rs2070708	1.57026e-07	-1.74948	-0.103499	0.000280981	-0.247871	-0.0735417	0.000342598	-0.29733	-0.0330531
79348375	rs55727845	1.05787e-06	0.0546231	-2.36341e-10	0.000195398	-0.684659	-2.36341e-10	0.000208172	-0.828575	-2.36341e-10
79348791	rs142877017	7.60456e-07	-0.27547	-2.36341e-10	0.000247887	-0.446728	-2.36341e-10	0.00031129	-0.426214	-2.36341e-10
79349372	rs283891	5.67641e-06	1.65485	0.0798347	0.000386123	-0.0884679	0.0849245	0.000618252	0.126548	0.133408
79349567	rs79837966	1.06183e-06	-1.26177e-10	0.0583588	0.000410903	-1.26177e-10	0.0586573	0.000522179	-1.26177e-10	0.0910696
79349766	rs79265696	1.02853e-06	-1.26177e-10	0.0264959	0.000398016	-1.26177e-10	0.026791	0.000505611	-1.26177e-10	0.0588279
79350186	rs3739142	9.56981e-07	0.614054	-0.659659	3.57067e-05	-1.71261	-0.671748	4.79702e-05	-1.64233	-0.654031
79350256	rs283892	2.16037e-07	-1.53394	-2.36341e-10	0.0003008	-0.253254	-2.36341e-10	0.000320823	-0.396052	-2.36341e-10
79350347	rs12228	2.9961e-07	-1.20691	-2.36341e-10	8.3105e-05	-1.53959	-2.36341e-10	0.000103894	-1.52357	-2.36341e-10
79350505	rs12072	1.02242e-06	0.638981	-0.61844	3.71769e-05	-1.70932	-0.634693	5.0168e-05	-1.6369	-0.614664
79350877	rs78092507	2.98083e-07	-1.21201	-2.36341e-10	8.28406e-05	-1.54278	-2.36341e-10	0.000103551	-1.52688	-2.36341e-10
79351202	rs11674490	2.88347e-07	-1.58971	0.34449	0.000587051	0.0364951	0.378917	0.000662768	-0.126175	0.45566
79351324	rs78101793	6.28986e-08	-1.52359	-1.24427	3.32088e-05	-1.21167	-1.24522	4.26323e-05	-1.17183	-1.24249
79351481	rs75410845	7.86065e-07	-1.26177e-10	-0.242349	0.000304179	-1.26177e-10	-0.242085	0.00038511	-1.26177e-10	-0.213412
79351513	rs78633635	3.05375e-07	-1.18785	-2.36341e-10	8.41056e-05	-1.52763	-2.36341e-10	0.000105191	-1.51117	-2.36341e-10
79351879	rs78800534	3.5724e-07	-1.26177e-10	-1.03098	0.000140222	-1.26177e-10	-1.01647	0.00017088	-1.26177e-10	-1.02598
79352117	rs57299379	5.63908e-07	-0.574497	-2.36341e-10	0.000165866	-0.848521	-2.36341e-10	0.000170967	-1.02547	-2.36341e-10
79352645	rs72816645	4.59926e-07	-0.778323	-2.36341e-10	0.000365934	-0.0572477	-2.36341e-10	0.000347199	-0.317041	-2.36341e-10
79352763	rs4853434	3.83232e-07	-0.528989	-0.431759	7.08929e-05	-1.27355	-0.424983	8.90563e-05	-1.24495	-0.432721
79353595	rs4853435	1.52917e-06	-0.0728175	0.495909	0.00023848	-0.981643	0.49623	0.000383539	-0.765773	0.548275
79353693	rs77318328	2.62876e-07	-1.33771	-2.36341e-10	7.87952e-05	-1.59285	-2.36341e-10	9.76387e-05	-1.58567	-2.36341e-10
79353898	rs7608639	5.74469e-07	0.211908	-0.76785	3.63794e-05	-1.59136	-0.774335	5.17462e-05	-1.45133	-0.769264
79354097	rs12999504	6.33821e-07	-0.457621	-2.36341e-10	0.000111289	-1.24757	-2.36341e-10	0.000130571	-1.29502	-2.36341e-10
79354386	rs80114431	8.26006e-07	-1.26177e-10	-0.192786	0.000319636	-1.26177e-10	-0.192516	0.000404943	-1.26177e-10	-0.163193
79354852	rs11693507	1.7546e-07	-1.74198	-2.36341e-10	0.000124726	-1.13358	-2.36341e-10	0.000151023	-1.14951	-2.36341e-10
79355109	rs11126697	2.90843e-07	-1.6958	0.459196	0.000473925	-0.293437	0.494785	0.000545539	-0.439244	0.574078
79355769	rs113195375	2.24263e-07	-1.63053	0.133958	0.000367264	-0.216683	0.163064	0.000440849	-0.312443	0.234206
79356134	rs80174802	9.46299e-08	-1.20026	-1.15915	6.90494e-05	-0.563981	-1.1609	9.36606e-05	-0.468317	-1.15895
79356162	rs149485154	1.889e-07	-1.66817	-2.36341e-10	7.07231e-05	-1.70093	-2.36341e-10	8.91467e-05	-1.67666	-2.36341e-10
79356230	rs7572448	9.79053e-06	-0.0445862	2.32437	0.00181637	-0.795107	2.34	0.0030746	-0.559949	2.42394
79356423	rs77321439	2.87253e-07	-1.26177e-10	-1.24903	0.000110887	-1.26177e-10	-1.25119	0.000135918	-1.26177e-10	-1.25489
79357459	rs73940127	9.21046e-07	-0.0838777	-2.36341e-10	0.000177347	-0.781591	-2.36341e-10	0.000195584	-0.890951	-2.36341e-10
79358008	rs75523965	4.93503e-07	-0.707858	-2.36341e-10	0.000118639	-1.18362	-2.36341e-10	0.00015198	-1.14319	-2.36341e-10
79359647	rs10187987	5.98962e-08	-1.65874	-1.15803	2.82442e-05	-1.472	-1.14681	3.50675e-05	-1.45594	-1.15372
79359743	rs12614387	1.21277e-06	0.100261	0.0910147	7.87938e-05	-1.71886	0.12599	0.000104718	-1.69707	0.181404
79359874	rs17753959	5.39984e-08	-1.65071	-1.26972	2.57501e-05	-1.44171	-1.26955	3.30162e-05	-1.39556	-1.27438
79359909	rs72913273	5.40303e-07	-0.617258	-2.36341e-10	0.000128042	-1.10734	-2.36341e-10	0.000155888	-1.1178	-2.36341e-10
79360166	rs13015743	1.41719e-06	1.6428	-1.29575	3.2979e-05	-1.16512	-1.29871	5.26487e-05	-0.903521	-1.29978
79360336	rs13422544	2.05978e-06	1.44472	-0.72375	0.000380969	0.687812	-0.704794	0.000524389	0.805809	-0.710515
79360737	rs113707785	2.5271e-07	-1.37715	-2.36341e-10	7.89547e-05	-1.59083	-2.36341e-10	9.66604e-05	-1.59574	-2.36341e-10
79360824	rs78886876	2.53667e-07	-1.37336	-2.36341e-10	7.91512e-05	-1.58834	-2.36341e-10	9.68973e-05	-1.59329	-2.36341e-10
79361251	rs76826005	2.7249e-07	-1.26177e-10	-1.30179	0.000105891	-1.26177e-10	-1.29729	0.000129987	-1.26177e-10	-1.2995
79361275	rs116142821	2.06174e-07	-1.58067	-2.36341e-10	7.82316e-05	-1.60003	-2.36341e-10	9.40513e-05	-1.6231	-2.36341e-10
79361286	rs1865572	1.14834e-06	1.4056	-1.26891	3.03229e-05	-1.27389	-1.27391	4.70687e-05	-1.04082	-1.27451
79361518	rs79612110	5.45559e-07	-0.607577	-2.36341e-10	0.000129367	-1.09705	-2.36341e-10	0.000158762	-1.09953	-2.36341e-10
79362154	rs10496213	5.07063e-07	-1.06296	0.382208	0.000106807	-1.71973	0.431047	0.000138959	-1.73213	0.499372
79362619	rs7595368	6.24186e-07	-0.472939	-2.36341e-10	0.00014337	-0.994268	-2.36341e-10	0.000175915	-0.996936	-2.36341e-10
79363147	rs17016388	1.02192e-06	-0.531075	0.55113	0.00012491	-1.73443	0.602322	0.000166469	-1.72601	0.673884
79363182	rs6750149	1.53716e-06	0.877482	-0.449181	6.18774e-05	-1.39442	-0.440122	8.1389e-05	-1.38105	-0.386648
79363251	rs6721752	1.88584e-06	1.19144	-0.558701	6.26556e-05	-1.27299	-0.549062	8.22539e-05	-1.25753	-0.499598
79363363	rs3769506	7.61353e-07	0.299066	-0.573357	4.59975e-05	-1.56824	-0.562872	5.98532e-05	-1.56071	-0.514338
79363415	rs3769505	1.7152e-06	1.81615	-1.27825	3.63492e-05	-1.08376	-1.28277	5.8731e-05	-0.810748	-1.28322
79364374	rs11678299	4.38622e-07	-1.0878	0.262048	9.21468e-05	-1.74897	0.312656	0.00012029	-1.75137	0.374334
79364397	rs3819317	3.99826e-07	-0.998078	0.0797191	7.62635e-05	-1.75046	0.124954	9.96221e-05	-1.7525	0.186941
79364457	rs3819316	1.40633e-07	-0.935786	-1.02745	4.175e-05	-1.18405	-1.04396	5.55988e-05	-1.09974	-1.04903
79364463	rs879022	1.57868e-06	0.454953	-2.36341e-10	0.000115608	-1.2095	-2.36341e-10	0.000157572	-1.10706	-2.36341e-10
79364570	rs11684223	9.0099e-07	-0.105894	-2.36341e-10	8.00466e-05	-1.57709	-2.36341e-10	0.000105814	-1.50526	-2.36341e-10
79364601	rs3819315	2.36932e-07	-0.609752	-0.831862	8.91113e-05	-0.630297	-0.839517	0.000120973	-0.54109	-0.830282
79364681	rs3819314	2.48623e-06	-1.26177e-10	0.909135	0.000972708	-1.26177e-10	0.920384	0.0012634	-1.26177e-10	0.974625
79364824	rs879021	1.00084e-06	1.31111	-1.31191	3.44768e-05	-1.10505	-1.31436	5.16171e-05	-0.909057	-1.31403
79364979	rs892867	4.72223e-08	-1.73888	-1.31565	1.99853e-05	-1.64984	-1.31486	2.33273e-05	-1.70093	-1.31639
79365128	rs3819311	2.74271e-07	-1.26177e-10	-1.29527	0.000106552	-1.26177e-10	-1.29107	0.000130656	-1.26177e-10	-1.29437
79365129	rs3819310	2.73757e-07	-1.26177e-10	-1.29715	0.000106333	-1.26177e-10	-1.29312	0.000130406	-1.26177e-10	-1.29629
79365228	rs1963424	2.25837e-07	-0.700709	-0.788865	8.50004e-05	-0.720415	-0.796629	0.00011502	-0.634795	-0.787041
79365249	rs72816650	2.80577e-07	-1.27254	-2.36341e-10	7.09182e-05	-1.69817	-2.36341e-10	8.86956e-05	-1.68173	-2.36341e-10
79365998	rs1969409	4.83536e-08	-1.73272	-1.29813	2.05316e-05	-1.63785	-1.29989	2.40043e-05	-1.69438	-1.29433
79366600	rs3806561	3.92399e-07	0.373506	-1.31062	2.53223e-05	-1.42183	-1.30619	3.62879e-05	-1.26796	-1.3075
79366737	rs6741534	4.99155e-08	-1.72824	-1.27082	1.91764e-05	-1.73171	-1.27431	2.33574e-05	-1.74988	-1.26615
79366801	rs6713129	3.61254e-06	2.59945	-1.31667	5.35912e-05	-0.661251	-1.31706	8.63343e-05	-0.391632	-1.31708
79366818	rs74798057	4.50688e-07	-1.26177e-10	-0.798612	0.000172177	-1.26177e-10	-0.811176	0.000218801	-1.26177e-10	-0.778779
79366871	rs77910881	3.37738e-07	0.185832	-1.27295	2.41966e-05	-1.50674	-1.26675	3.04476e-05	-1.48495	-1.26598
79367373	rs80249586	5.82898e-07	-0.541375	-2.36341e-10	0.000111136	-1.24895	-2.36341e-10	0.000134797	-1.26317	-2.36341e-10
79367377	rs72913277	6.64055e-08	-1.6326	-1.081	2.25054e-05	-1.75133	-1.09461	2.75342e-05	-1.75154	-1.09997
79367473	rs78164976	6.04084e-07	-1.26177e-10	-0.505674	0.00023287	-1.26177e-10	-0.509221	0.000303688	-1.26177e-10	-0.450938
79367586	rs10196976	6.13157e-07	-1.26177e-10	-0.490767	0.000236305	-1.26177e-10	-0.494577	0.000308401	-1.26177e-10	-0.435538
79367811	rs113282696	1.31834e-06	-0.520655	0.795394	0.000390786	-0.762808	0.771268	0.000517456	-0.718428	0.800413
79367826	rs142010238	4.36181e-07	-1.39795	0.566622	0.000130482	-1.63231	0.543844	0.000169002	-1.60839	0.571362
79368447	rs147234381	8.29851e-07	-1.26177e-10	-0.188142	0.000317843	-1.26177e-10	-0.198143	0.000412183	-1.26177e-10	-0.145472
79368511	rs11904585	5.21877e-06	1.65063	-2.36341e-10	0.000168941	-0.83015	-2.36341e-10	0.000222088	-0.763866	-2.36341e-10
79368958	rs147477094	7.11722e-07	-1.26177e-10	-0.341701	0.000273651	-1.26177e-10	-0.347846	0.000335061	-1.26177e-10	-0.352626
79370263	rs72913280	3.73914e-07	0.0925868	-1.07795	9.62706e-05	-0.306877	-1.08566	0.000123445	-0.256558	-1.09458
79370426	rs1589614	5.21233e-07	0.367906	-1.0211	7.57613e-05	-0.588053	-1.04406	9.54788e-05	-0.553557	-1.05448
79370685	rs1829816	5.0029e-08	-1.70833	-1.28846	1.92051e-05	-1.70796	-1.29656	2.36434e-05	-1.70661	-1.29725
79370810	rs1829817	3.8819e-07	0.0607389	-1.00863	6.11611e-05	-0.812573	-1.03362	7.6917e-05	-0.781555	-1.04266
79370814	rs13414662	2.98406e-07	-0.145545	-1.06539	7.90187e-05	-0.516717	-1.0733	0.000100919	-0.470161	-1.08246
79371625	rs1589615	6.71862e-06	0.370933	1.53232	0.0015726	-0.0851027	1.48589	0.00220423	0.000465596	1.53073
79372802	rs146266292	2.6869e-07	-1.31583	-2.36341e-10	7.01514e-05	-1.70904	-2.36341e-10	8.8767e-05	-1.68092	-2.36341e-10
79373659	rs72913282	1.3452e-06	-0.971013	1.26592	0.00030769	-1.4452	1.2146	0.000418443	-1.38682	1.25642
79373726	rs118004932	8.12726e-07	-1.26177e-10	-0.208994	0.000311252	-1.26177e-10	-0.219097	0.000402071	-1.26177e-10	-0.170311
79374460	rs72913284	4.81509e-07	0.404904	-1.13737	0.000119897	-0.029026	-1.14404	0.000154635	0.0258764	-1.15175
79375296	rs11885714	5.43131e-06	1.69055	-2.36341e-10	0.000178832	-0.773251	-2.36341e-10	0.000232987	-0.715958	-2.36341e-10
79375498	rs139381940	1.04553e-06	0.0428943	-2.36341e-10	0.000254305	-0.421167	-2.36341e-10	0.000321035	-0.395388	-2.36341e-10
79375534	rs11902153	5.23197e-06	1.65316	-2.36341e-10	0.00017531	-0.793145	-2.36341e-10	0.000228266	-0.736429	-2.36341e-10
79375585	rs72816652	3.69391e-07	-0.997533	-2.36341e-10	6.97402e-05	-1.71492	-2.36341e-10	8.64906e-05	-1.7069	-2.36341e-10
79376145	rs2117725	8.02972e-07	0.862653	-1.08372	0.000103642	-0.214704	-1.10406	0.000131445	-0.1751	-1.11325
79376355	rs76139916	1.36663e-07	-1.4612	-0.530664	4.12818e-05	-1.72884	-0.51044	5.25737e-05	-1.73431	-0.470417
79376687	rs11695016	7.65939e-07	0.821709	-1.08999	9.98418e-05	-0.246063	-1.11005	0.000126592	-0.206863	-1.11911
79376760	rs77235330	1.34186e-07	-1.46458	-0.545586	4.06238e-05	-1.72979	-0.525554	5.17226e-05	-1.73514	-0.485903
79376858	rs11689096	5.37903e-06	0.274861	1.40601	0.00126509	-0.170109	1.35331	0.001766	-0.0867231	1.39625
79377033	rs11689105	5.17506e-06	0.260594	1.38162	0.00121944	-0.182711	1.32916	0.00170138	-0.0996531	1.37191
79377199	rs11126698	6.18415e-08	-1.75228	-1.03253	2.57867e-05	-1.6548	-1.05504	3.12916e-05	-1.65835	-1.06524
79377284	rs61600193	1.35603e-07	-1.44371	-0.555948	4.04757e-05	-1.72366	-0.535333	5.14902e-05	-1.72974	-0.495811
79377371	rs72913288	4.87475e-06	0.234779	1.34766	0.00115419	-0.205497	1.29695	0.00160826	-0.123037	1.33901
79377440	rs13394849	7.2189e-07	0.76899	-1.09651	9.53073e-05	-0.286329	-1.11626	0.000120796	-0.247652	-1.12519
79377464	rs117409643	8.24434e-07	-1.26177e-10	-0.19469	0.000315552	-1.26177e-10	-0.205377	0.000408667	-1.26177e-10	-0.15404
79377931	rs62160280	1.06571e-07	-1.16151	-1.07906	2.33313e-05	-1.71024	-1.09966	2.86029e-05	-1.70428	-1.10915
79377977	rs74425054	1.3416e-07	-1.4544	-0.555948	4.03462e-05	-1.72687	-0.535333	5.13443e-05	-1.73257	-0.495811
79378108	rs115905880	1.36323e-07	-1.43319	-0.561176	4.03941e-05	-1.72038	-0.540631	5.13614e-05	-1.72681	-0.501241
79379225	rs113346252	4.05804e-07	-0.903518	-2.36341e-10	0.000133119	-1.06845	-2.36341e-10	0.000162015	-1.07925	-2.36341e-10
79379232	rs58545581	4.39695e-06	0.195086	1.28419	0.0010466	-0.240496	1.2341	0.00145626	-0.158961	1.27565
79379829	rs78741121	1.39647e-07	-1.42213	-0.548142	4.10412e-05	-1.71681	-0.528312	5.21419e-05	-1.72361	-0.489366
79379954	rs7566775	4.298e-06	0.195086	1.26143	0.00102184	-0.240496	1.21015	0.00142213	-0.158961	1.25193
79380015	rs80144060	1.31508e-07	-1.48796	-0.542364	4.04367e-05	-1.73601	-0.523952	5.1565e-05	-1.74052	-0.483579
79380443	rs75102289	4.33523e-07	-0.837442	-2.36341e-10	0.000571193	0.388026	-2.36341e-10	0.000729938	0.426019	-2.36341e-10
79380498	rs77865417	5.60645e-08	-1.57739	-1.3055	1.81151e-05	-1.75254	-1.31041	2.22785e-05	-1.75252	-1.3108
79380658	rs138014265	1.39316e-06	0.329944	-2.36341e-10	0.000598908	0.435408	-2.36341e-10	0.000721328	0.414154	-2.36341e-10
79381001	rs76713355	1.7823e-07	-1.72631	-2.36341e-10	9.03592e-05	-1.45591	-2.36341e-10	0.000112525	-1.44377	-2.36341e-10
79381366	rs58047297	3.44774e-06	0.0423422	1.19374	0.000524628	-0.840155	1.14314	0.000715511	-0.778315	1.18437
79381573	rs62160281	4.98242e-06	1.60428	-2.36341e-10	0.000187409	-0.726404	-2.36341e-10	0.000241574	-0.679762	-2.36341e-10
79381631	rs80314547	3.8401e-07	0.347443	-1.30616	1.8119e-05	-1.75186	-1.31088	2.22682e-05	-1.75247	-1.3113
79382387	rs74389788	8.86655e-07	0.591772	-0.713704	3.3794e-05	-1.74333	-0.696085	4.32705e-05	-1.73834	-0.66113
79383163	rs76600454	5.7536e-07	-1.26177e-10	-0.554391	0.000220471	-1.26177e-10	-0.563934	0.000282681	-1.26177e-10	-0.52262
79383580	rs7608033	3.32689e-06	0.259084	0.94132	0.000476856	-0.683852	0.891367	0.00065102	-0.617008	0.928609
79383659	rs55931447	5.95689e-07	0.266045	-0.785714	3.11302e-05	-1.75235	-0.769172	3.95734e-05	-1.75247	-0.736309
79383725	rs77854311	5.94922e-07	-1.26177e-10	-0.520958	0.000227583	-1.26177e-10	-0.532184	0.000292458	-1.26177e-10	-0.488617
79384509	rs77721643	4.33015e-07	-1.26177e-10	-0.838617	0.000166668	-1.26177e-10	-0.843694	0.000207439	-1.26177e-10	-0.832104
79385033	rs56271358	4.33164e-06	1.46431	-2.36341e-10	0.000162132	-0.871288	-2.36341e-10	0.000208292	-0.827999	-2.36341e-10
79385086	rs145689287	2.81017e-07	-1.26177e-10	-1.27097	0.000109793	-1.26177e-10	-1.2611	0.000135205	-1.26177e-10	-1.26015
79385913	rs2272110	3.31573e-07	0.208541	-1.31408	1.80655e-05	-1.74945	-1.31625	2.21632e-05	-1.7521	-1.3164
79386058	rs2272109	5.55611e-08	-1.57533	-1.31658	1.80801e-05	-1.74778	-1.31711	2.22413e-05	-1.74789	-1.31709
79386560	rs56413330	5.30033e-07	-0.636448	-2.36341e-10	9.64298e-05	-1.39088	-2.36341e-10	0.000114538	-1.42604	-2.36341e-10
79386874	rs72816655	3.76899e-07	-0.977412	-2.36341e-10	0.000274094	-0.346228	-2.36341e-10	0.000294702	-0.480974	-2.36341e-10
79388192	rs113179245	3.05132e-06	1.11394	-2.36341e-10	0.000893516	0.835465	-2.36341e-10	0.00101092	0.751671	-2.36341e-10
79388385	rs72913296	3.14204e-06	0.240998	0.902243	0.00047585	-0.656017	0.86142	0.000646102	-0.587875	0.891893
79388587	rs7588571	1.19109e-07	-1.16204	-0.967309	2.52826e-05	-1.73856	-0.991027	3.08026e-05	-1.73402	-1.00532
79389455	rs3754811	5.77121e-07	-1.26177e-10	-0.551335	0.000220948	-1.26177e-10	-0.561771	0.000283967	-1.26177e-10	-0.518082
79389474	rs3754810	9.83224e-08	-1.03294	-1.28819	2.82882e-05	-1.32063	-1.29662	3.38637e-05	-1.34736	-1.29724
79389525	rs3754809	5.51076e-07	-1.26177e-10	-0.597515	0.000211045	-1.26177e-10	-0.607631	0.000270879	-1.26177e-10	-0.565269
79389803	rs144223567	3.48392e-07	-1.26177e-10	-1.05606	0.000134297	-1.26177e-10	-1.05964	0.000166993	-1.26177e-10	-1.04899
79389976	rs114874655	1.10422e-06	0.097503	-2.36341e-10	6.8354e-05	-1.735	-2.36341e-10	8.32407e-05	-1.7452	-2.36341e-10
79390204	rs116652994	1.11516e-06	0.107369	-2.36341e-10	6.82893e-05	-1.73595	-2.36341e-10	8.31901e-05	-1.74581	-2.36341e-10
79390720	rs138222484	5.31333e-07	-1.26177e-10	-0.633999	0.000203848	-1.26177e-10	-0.642324	0.000261228	-1.26177e-10	-0.601547
79391033	rs28778097	5.80053e-08	-1.53423	-1.31462	1.80413e-05	-1.75046	-1.31658	2.21875e-05	-1.75074	-1.31667
79391175	rs60008595	1.04008e-07	-1.43319	-0.831737	3.06992e-05	-1.72038	-0.815081	3.87675e-05	-1.72681	-0.782545
79391177	rs7560121	1.12625e-06	0.117261	-2.36341e-10	6.82265e-05	-1.73687	-2.36341e-10	8.31417e-05	-1.74639	-2.36341e-10
79391556	rs149272180	2.76922e-07	-1.26177e-10	-1.28565	0.000108016	-1.26177e-10	-1.27742	0.000132997	-1.26177e-10	-1.27661
79391622	rs60060680	1.04458e-07	-1.43671	-0.823891	3.09106e-05	-1.7215	-0.807103	3.90491e-05	-1.72781	-0.774313
79391866	rs117093849	1.0836e-07	-1.39611	-0.827822	3.12082e-05	-1.70792	-0.811099	3.93677e-05	-1.71556	-0.778437
79391881	rs11884052	1.14502e-07	-1.18489	-0.98391	2.49961e-05	-1.74188	-0.999096	3.03418e-05	-1.73788	-1.01653
79392024	rs143828208	1.04377e-07	-1.42964	-0.831737	3.07339e-05	-1.71925	-0.815081	3.88068e-05	-1.7258	-0.782545
79392090	rs146388919	5.81294e-07	-1.26177e-10	-0.544131	0.00022274	-1.26177e-10	-0.553697	0.000286406	-1.26177e-10	-0.50953
79392091	rs114145833	1.34657e-07	-0.833869	-1.17279	2.05599e-05	-1.75212	-1.18424	2.54042e-05	-1.75253	-1.17949
79392192	rs12053048	1.16233e-07	-1.39236	-0.761431	3.34312e-05	-1.70659	-0.743619	4.22547e-05	-1.71434	-0.70888
79392287	rs112406348	2.33713e-05	3.14988	-2.36341e-10	0.000781151	0.701068	-2.36341e-10	0.00118452	0.910155	-2.36341e-10
79392387	rs115788317	2.38513e-07	-1.43497	-2.36341e-10	7.90814e-05	-1.58922	-2.36341e-10	8.97885e-05	-1.66948	-2.36341e-10
79392525	rs148871333	5.96136e-07	-0.51892	-2.36341e-10	8.90371e-05	-1.47065	-2.36341e-10	0.000112401	-1.44486	-2.36341e-10
79392839	rs112714531	2.20882e-06	0.0747707	0.716056	0.000349439	-0.782881	0.679509	0.000469317	-0.723841	0.708179
79392960	rs11885651	7.70073e-08	-1.31539	-1.2501	4.3424e-05	-0.938425	-1.25026	5.23355e-05	-0.957907	-1.25136
79393026	rs11676009	2.9628e-06	1.0845	-2.36341e-10	0.000106866	-1.28813	-2.36341e-10	0.00013019	-1.29795	-2.36341e-10
79393291	rs4290683	1.09724e-07	-1.36912	-0.842303	3.11558e-05	-1.69805	-0.822647	3.91579e-05	-1.70653	-0.792811
79393333	rs148196284	5.02129e-07	-1.26177e-10	-0.690531	0.000193431	-1.26177e-10	-0.694781	0.000246919	-1.26177e-10	-0.657878
79393401	rs59113942	1.11975e-07	-1.36912	-0.821995	3.1808e-05	-1.69805	-0.801928	4.0002e-05	-1.70653	-0.771482
79393571	rs150317685	8.13778e-07	0.621488	-0.829189	3.02375e-05	-1.74138	-0.809239	3.85634e-05	-1.73594	-0.778697
79393772	rs116748427	1.08444e-07	-1.36134	-0.861816	3.06318e-05	-1.6951	-0.842564	3.84672e-05	-1.70381	-0.813326
79393892	rs114442049	3.58081e-07	-1.02863	-2.36341e-10	0.000112495	-1.23679	-2.36341e-10	0.000139104	-1.23172	-2.36341e-10
79393893	rs114790389	3.59495e-07	-1.02469	-2.36341e-10	0.00011287	-1.23346	-2.36341e-10	0.00013957	-1.22838	-2.36341e-10
79393979	rs6547223	9.61615e-08	-1.27195	-1.07141	2.26082e-05	-1.74828	-1.0931	2.76065e-05	-1.74527	-1.10362
79393998	rs137999748	2.70822e-07	-1.26177e-10	-1.30793	0.000105261	-1.26177e-10	-1.30326	0.000129562	-1.26177e-10	-1.30278
79394044	rs142107610	1.96613e-07	-1.62815	-2.36341e-10	7.8658e-05	-1.59459	-2.36341e-10	9.83449e-05	-1.57846	-2.36341e-10
79394533	rs72913301	4.80069e-07	-0.216101	-0.519357	0.000112534	-0.686211	-0.550238	0.000142149	-0.679326	-0.53074
79394953	rs115971964	9.84914e-08	-1.3779	-0.941515	2.80017e-05	-1.70133	-0.926101	3.51657e-05	-1.70954	-0.89733
79395133	rs116344400	4.00923e-07	-0.915619	-2.36341e-10	0.00011099	-1.25026	-2.36341e-10	0.000127008	-1.32269	-2.36341e-10
79395157	rs62160283	1.37767e-07	-1.66415	-0.319671	4.73676e-05	-1.74764	-0.354117	5.94387e-05	-1.74897	-0.333027
79395360	rs4853436	2.17275e-07	-1.52822	-2.36341e-10	7.03431e-05	-1.70632	-2.36341e-10	8.75726e-05	-1.69447	-2.36341e-10
79395511	rs147616162	9.86925e-07	-0.0147942	-2.36341e-10	6.99668e-05	-1.71168	-2.36341e-10	8.47273e-05	-1.7275	-2.36341e-10
79395934	rs11903496	7.00213e-06	1.94458	-2.36341e-10	0.000210134	-0.611954	-2.36341e-10	0.000271554	-0.562778	-2.36341e-10
79395997	rs12614010	9.85157e-08	-1.41937	-0.899801	2.87754e-05	-1.7159	-0.884278	3.62513e-05	-1.72279	-0.853679
79396009	rs12623582	9.47626e-08	-1.45039	-0.907625	2.83287e-05	-1.72384	-0.891987	3.57446e-05	-1.72811	-0.862426
79396283	rs79521174	3.28924e-07	-1.11356	-2.36341e-10	8.50005e-05	-1.51704	-2.36341e-10	0.000104588	-1.51691	-2.36341e-10
79396322	rs11696045	6.94393e-08	-1.37205	-1.29688	1.83126e-05	-1.74947	-1.30265	2.24545e-05	-1.74978	-1.30567
79396625	rs115469364	5.78862e-08	-1.5339	-1.31701	1.80375e-05	-1.75042	-1.31682	2.21865e-05	-1.75071	-1.31675
79396632	rs12463444	4.51486e-07	-1.26177e-10	-0.796843	0.000173177	-1.26177e-10	-0.805387	0.000220901	-1.26177e-10	-0.769227
79396947	rs12463495	9.33129e-08	-1.45204	-0.921386	2.7816e-05	-1.72718	-0.90691	3.50174e-05	-1.73363	-0.877464
79397366	rs4459759	8.86797e-07	-0.121772	-2.36341e-10	7.12638e-05	-1.69331	-2.36341e-10	8.5986e-05	-1.71275	-2.36341e-10
79397465	rs57616262	7.60093e-06	2.02664	-2.36341e-10	0.000219977	-0.566178	-2.36341e-10	0.000284549	-0.516034	-2.36341e-10
79398616	rs13026790	1.46035e-05	3.91435	-1.23472	2.32764e-05	-1.57465	-1.23761	3.12528e-05	-1.49746	-1.22737
79398715	rs117753114	2.89445e-07	-1.26177e-10	-1.24142	0.000111827	-1.26177e-10	-1.24275	0.000136828	-1.26177e-10	-1.24822
79398854	rs58697779	8.64226e-08	-1.41619	-1.03395	2.53082e-05	-1.71277	-1.0158	3.17331e-05	-1.71796	-0.991621
79399034	rs1000790	6.1001e-08	-1.49842	-1.30007	1.82321e-05	-1.75022	-1.30629	2.2379e-05	-1.74976	-1.30906
79399345	rs4477949	8.30579e-08	-1.46183	-1.02802	2.50697e-05	-1.72737	-1.01067	3.14643e-05	-1.73147	-0.986618
79399488	rs76572765	3.65517e-06	1.29451	-2.36341e-10	0.000186136	-0.733221	-2.36341e-10	0.000291168	-0.493038	-2.36341e-10
79399508	rs114614372	8.25614e-07	-0.193261	-2.36341e-10	7.14837e-05	-1.69023	-2.36341e-10	8.59185e-05	-1.71354	-2.36341e-10
79399537	rs116487921	2.89881e-07	-1.23992	-2.36341e-10	0.000313597	-0.211591	-2.36341e-10	0.000403124	-0.167695	-2.36341e-10
79399538	rs11888133	2.70276e-06	0.992641	-2.36341e-10	0.000112355	-1.23804	-2.36341e-10	0.000146087	-1.18273	-2.36341e-10
79399569	rs11126699	9.70289e-08	-1.68114	-0.653242	3.39394e-05	-1.75254	-0.68258	4.21503e-05	-1.7522	-0.673494
79399687	rs71424861	1.8585e-07	-1.68445	-2.36341e-10	8.64727e-05	-1.49987	-2.36341e-10	0.000103696	-1.52548	-2.36341e-10
79399966	rs79795798	5.91737e-08	-1.51191	-1.317	1.80354e-05	-1.75067	-1.31669	2.21835e-05	-1.75097	-1.31663
79399970	rs72915104	1.64014e-07	-0.859955	-0.94948	4.8049e-05	-1.11649	-0.970994	6.08648e-05	-1.09498	-0.963303
79400111	rs72915106	1.54144e-07	-0.898196	-0.973307	4.54629e-05	-1.1487	-0.994101	5.75426e-05	-1.12774	-0.98667
79400146	rs12467760	3.96536e-07	-1.26177e-10	-0.92662	0.00015281	-1.26177e-10	-0.930506	0.000193773	-1.26177e-10	-0.900252
79400696	rs144669710	6.98074e-07	-1.26177e-10	-0.361063	0.000268018	-1.26177e-10	-0.368647	0.000324608	-1.26177e-10	-0.384321
79400697	rs17754357	9.06723e-07	-0.0995514	-2.36341e-10	7.02722e-05	-1.70732	-2.36341e-10	8.47885e-05	-1.72678	-2.36341e-10
79401014	rs17016420	2.32079e-06	0.840276	-2.36341e-10	0.000101923	-1.33548	-2.36341e-10	0.000133408	-1.27353	-2.36341e-10
79401875	rs148370113	1.73994e-07	-1.75037	-2.36341e-10	7.10286e-05	-1.69662	-2.36341e-10	8.54001e-05	-1.71959	-2.36341e-10
79401892	rs2117305	4.06748e-07	-1.26177e-10	-0.901195	0.000156725	-1.26177e-10	-0.905206	0.000198928	-1.26177e-10	-0.873996
79402584	rs2117726	4.08006e-07	-1.26177e-10	-0.898107	0.000157208	-1.26177e-10	-0.902132	0.000199563	-1.26177e-10	-0.870808
79403364	rs12471322	5.94942e-08	-1.56994	-1.25357	1.96039e-05	-1.72037	-1.2636	2.38951e-05	-1.72165	-1.27162
79403603	rs143885292	2.69944e-07	-1.26177e-10	-1.31117	0.000104691	-1.26177e-10	-1.30869	0.000129015	-1.26177e-10	-1.30701
79403852	rs76572103	2.82605e-07	-1.26177e-10	-1.26534	0.000108825	-1.26177e-10	-1.26996	0.000135664	-1.26177e-10	-1.25676
79403938	rs6547225	0.000293648	6.96959	-1.28884	1.95087e-05	-1.68436	-1.30449	2.56069e-05	-1.61984	-1.30424
79403978	rs77691914	2.82269e-07	-1.26177e-10	-1.26653	0.000108701	-1.26177e-10	-1.2711	0.00013549	-1.26177e-10	-1.25804
79404305	rs2049270	2.81967e-07	-1.26177e-10	-1.2676	0.00010859	-1.26177e-10	-1.27212	0.000135333	-1.26177e-10	-1.2592
79404926	rs17016433	3.02978e-05	4.26867	-0.859227	2.79441e-05	-1.73182	-0.897678	3.62181e-05	-1.69299	-0.884394
79405045	rs79898018	5.87806e-07	0.738761	-1.27175	2.11765e-05	-1.62067	-1.28614	2.7466e-05	-1.56947	-1.28451
79405396	rs17016435	4.43185e-07	0.399185	-1.21459	2.18774e-05	-1.63756	-1.23669	2.58612e-05	-1.67647	-1.23773
79405442	rs72915108	4.08488e-07	0.321613	-1.21854	2.2025e-05	-1.62734	-1.24018	2.59748e-05	-1.66861	-1.2412
79405562	rs986389	1.75397e-07	-0.5226	-1.21974	2.00137e-05	-1.74732	-1.21596	2.42314e-05	-1.75247	-1.22682
79405588	rs12467611	2.82372e-07	-1.26177e-10	-1.26616	0.000108739	-1.26177e-10	-1.27075	0.000135543	-1.26177e-10	-1.25765
79405612	rs75868666	6.4239e-07	-0.444193	-2.36341e-10	6.98879e-05	-1.71281	-2.36341e-10	8.69539e-05	-1.70156	-2.36341e-10
79405822	rs986390	1.73169e-07	-0.535382	-1.21974	2.00311e-05	-1.74645	-1.21596	2.42348e-05	-1.75233	-1.22682
79405950	rs78573121	3.67855e-07	-1.26177e-10	-1.0017	0.000142078	-1.26177e-10	-1.00332	0.000176112	-1.26177e-10	-0.995817
79406529	rs12468648	2.83657e-07	-1.26177e-10	-1.26162	0.000109211	-1.26177e-10	-1.26641	0.000136209	-1.26177e-10	-1.25275
79406602	rs6740353	1.62533e-07	-0.678722	-1.13978	2.19688e-05	-1.72753	-1.14255	2.67463e-05	-1.74496	-1.13559
79406802	rs113271418	6.65424e-07	-0.408964	-2.36341e-10	7.03319e-05	-1.70647	-2.36341e-10	8.75772e-05	-1.69442	-2.36341e-10
79407110	rs72816660	5.96641e-05	4.0871	-2.36341e-10	8.16936e-05	-1.55672	-2.36341e-10	0.000110732	-1.45982	-2.36341e-10
79407142	rs6715347	1.81217e-07	-0.5226	-1.18709	2.06899e-05	-1.74732	-1.18273	2.50073e-05	-1.75247	-1.19531
79407554	rs6715864	1.84401e-07	-0.50975	-1.18252	2.07695e-05	-1.74813	-1.17809	2.51163e-05	-1.75254	-1.19088
79407592	rs17016445	1.72952e-05	4.14539	-1.29659	1.86795e-05	-1.74078	-1.29149	2.36335e-05	-1.71141	-1.29286
79407736	rs11898002	1.82894e-07	-0.5226	-1.17788	2.08637e-05	-1.74732	-1.17436	2.52196e-05	-1.75247	-1.18685
79407849	rs75000385	6.66952e-07	0.882213	-1.28888	2.16361e-05	-1.58612	-1.29922	2.82082e-05	-1.52912	-1.2982
79407944	rs6731589	0.00134979	8.38477	-1.1787	2.02084e-05	-1.7524	-1.20121	2.48484e-05	-1.74162	-1.21252
79407982	rs13027651	1.83407e-07	-0.5226	-1.17508	2.0944e-05	-1.74732	-1.17053	2.53e-05	-1.75247	-1.18367
79408074	rs185427711	2.79858e-07	-1.26177e-10	-1.27511	0.000107766	-1.26177e-10	-1.27974	0.000134201	-1.26177e-10	-1.2676
79408361	rs78426415	2.80404e-07	-1.26177e-10	-1.27316	0.000108017	-1.26177e-10	-1.27741	0.00013452	-1.26177e-10	-1.26523
79408396	rs6734901	1.41171e-06	0.34317	-2.36341e-10	6.79492e-05	-1.74094	-2.36341e-10	8.29093e-05	-1.74919	-2.36341e-10
79408561	rs6735061	1.818e-07	-0.535382	-1.1711	2.10472e-05	-1.74645	-1.16648	2.54015e-05	-1.75233	-1.17981
79408727	rs116582867	2.08473e-06	0.733008	-2.36341e-10	8.31772e-05	-1.53873	-2.36341e-10	0.000103579	-1.5266	-2.36341e-10
79408895	rs6720400	1.82856e-07	-0.535382	-1.16531	2.11713e-05	-1.74645	-1.1606	2.55445e-05	-1.75233	-1.17419
79409346	rs187067163	2.69758e-07	-1.26177e-10	-1.31186	0.000104173	-1.26177e-10	-1.31364	0.000128093	-1.26177e-10	-1.31419
79409673	rs12621856	1.76655e-07	-0.548096	-1.18709	2.07272e-05	-1.74552	-1.18273	2.50161e-05	-1.75212	-1.19531
79409776	rs72816666	3.42607e-05	4.41852	-0.886152	2.74261e-05	-1.72563	-0.922581	3.55489e-05	-1.68576	-0.910269
79409834	rs7600998	3.87811e-07	0.250222	-1.19909	2.30326e-05	-1.59984	-1.22295	2.70358e-05	-1.64528	-1.2245
79410158	rs892865	0.000148214	6.2294	-1.23238	1.95554e-05	-1.72838	-1.25807	2.49202e-05	-1.693	-1.25826
79410207	rs2117306	3.70325e-05	4.50989	-0.89973	2.72447e-05	-1.71928	-0.935567	3.54289e-05	-1.67596	-0.923457
79410347	rs892866	3.96629e-07	0.280968	-1.20735	2.24733e-05	-1.6171	-1.23027	2.64537e-05	-1.66019	-1.23135
79411162	rs17016458	3.54879e-07	0.188073	-1.22569	2.26794e-05	-1.59176	-1.24648	2.65866e-05	-1.63907	-1.24746
79411167	rs34015093	2.80781e-07	-1.26177e-10	-1.27181	0.000108155	-1.26177e-10	-1.27613	0.000134717	-1.26177e-10	-1.26377
79411617	rs11126700	2.77228e-07	-1.26177e-10	-1.28455	0.000106859	-1.26177e-10	-1.28819	0.000132856	-1.26177e-10	-1.27768
79411679	rs6747230	1.76488e-07	-0.572065	-1.16407	2.12595e-05	-1.74356	-1.15934	2.55954e-05	-1.75154	-1.17299
79412913	rs72816667	8.20747e-07	-0.199173	-2.36341e-10	0.00050679	0.268396	-2.36341e-10	0.000563853	0.167854	-2.36341e-10
79413214	rs72816668	5.28196e-07	-0.639921	-2.36341e-10	0.00013828	-1.03042	-2.36341e-10	0.000157469	-1.10771	-2.36341e-10
79414140	rs76599191	5.27218e-08	-1.73663	-1.20773	3.05943e-05	-1.31098	-1.2279	3.58165e-05	-1.3585	-1.23003
79414166	rs79687192	2.71062e-07	-1.26177e-10	-1.30704	0.00010502	-1.26177e-10	-1.30555	0.000128548	-1.26177e-10	-1.31064
79414476	rs10165389	1.90038e-05	3.94555	-1.00254	2.39485e-05	-1.75074	-1.03305	3.02909e-05	-1.73276	-1.02333
79414499	rs11126701	0.000586774	7.65355	-1.28055	1.98022e-05	-1.67549	-1.29842	2.59229e-05	-1.61277	-1.29904
79415006	rs11685616	5.40406e-07	0.699542	-1.31661	2.02816e-05	-1.63303	-1.31695	2.63208e-05	-1.57957	-1.317
79415081	rs11692607	0.0015713	8.51126	-1.15323	2.08831e-05	-1.74423	-1.17653	2.51724e-05	-1.75188	-1.18931
79415450	rs11686890	6.52982e-07	-0.427838	-2.36341e-10	6.71687e-05	-1.75249	-2.36341e-10	8.26459e-05	-1.75237	-2.36341e-10
79415793	rs9309546	0.00159251	8.47272	-1.10128	2.18643e-05	-1.73418	-1.14066	2.6475e-05	-1.75242	-1.13831
79416350	rs6730917	0.000496815	7.50866	-1.30207	1.9128e-05	-1.69619	-1.31235	2.49016e-05	-1.63921	-1.3128
79416437	rs117201711	2.70169e-07	-1.26177e-10	-1.31034	0.000104628	-1.26177e-10	-1.30929	0.000128211	-1.26177e-10	-1.31326
79417210	rs12475130	2.70864e-07	-1.26177e-10	-1.30777	0.000104915	-1.26177e-10	-1.30655	0.000128466	-1.26177e-10	-1.31128
79417233	rs6749567	1.5597e-07	-0.673515	-1.18621	2.11171e-05	-1.72858	-1.18104	2.52738e-05	-1.7436	-1.19358
79417632	rs17016473	9.71423e-07	1.26217	-1.29279	1.88131e-05	-1.72282	-1.30233	2.27386e-05	-1.73974	-1.30313
79417943	rs10496214	5.27949e-07	0.67626	-1.31665	2.01787e-05	-1.63813	-1.31695	2.616e-05	-1.58572	-1.31699
79418346	rs11889977	1.57596e-07	-0.684364	-1.16499	2.16142e-05	-1.72693	-1.15942	2.5827e-05	-1.74258	-1.17294
79418408	rs17754855	1.18707e-05	3.73486	-1.26241	1.87818e-05	-1.75253	-1.27429	2.341e-05	-1.74258	-1.27119
79418487	rs11126702	0.00171118	8.65486	-1.21156	1.97107e-05	-1.7462	-1.23234	2.39307e-05	-1.75114	-1.24064
79418502	rs17016486	5.4053e-07	0.699542	-1.31638	2.02796e-05	-1.63303	-1.31706	2.63188e-05	-1.57957	-1.31708
79418758	rs12621826	2.68521e-07	-1.26177e-10	-1.31646	0.000103914	-1.26177e-10	-1.31614	0.000127723	-1.26177e-10	-1.31708
79419154	rs76365881	2.72465e-07	-1.26177e-10	-1.30188	0.000105624	-1.26177e-10	-1.29981	0.000129102	-1.26177e-10	-1.30634
79419183	rs79409030	2.72631e-07	-1.26177e-10	-1.30127	0.000105693	-1.26177e-10	-1.29917	0.000129168	-1.26177e-10	-1.30583
79419368	rs72915125	1.10722e-06	1.38094	-1.28072	1.87894e-05	-1.73335	-1.29305	2.28223e-05	-1.74626	-1.29294
79419873	rs79622607	2.73543e-07	-1.26177e-10	-1.29793	0.000106008	-1.26177e-10	-1.29619	0.000129517	-1.26177e-10	-1.30313
79419891	rs1991992	1.15763e-05	3.65661	-1.20928	1.97189e-05	-1.75129	-1.22683	2.44629e-05	-1.74858	-1.22121
79420044	rs7592506	0.000568641	7.65341	-1.31179	1.93376e-05	-1.6808	-1.31685	2.52998e-05	-1.61928	-1.31686
79420155	rs12617017	1.72264e-07	-0.659776	-1.10059	2.31312e-05	-1.72583	-1.09268	2.75146e-05	-1.74252	-1.10971
79420216	rs144856417	3.19661e-07	-1.26177e-10	-1.14213	0.000124507	-1.26177e-10	-1.13534	0.000153827	-1.26177e-10	-1.13111
79420393	rs11126703	1.76276e-07	-0.671905	-1.06543	2.402e-05	-1.7239	-1.05692	2.85127e-05	-1.74132	-1.07527
79420430	rs7595533	1.05654e-06	1.35404	-1.30067	1.84278e-05	-1.73696	-1.30888	2.24301e-05	-1.74777	-1.30877
79420525	rs7556837	1.1577e-06	1.44862	-1.30382	1.83638e-05	-1.73826	-1.31106	2.23551e-05	-1.74892	-1.31097
79420601	rs11126704	2.77e-07	-1.26177e-10	-1.28537	0.00010744	-1.26177e-10	-1.28277	0.000130994	-1.26177e-10	-1.29179
79420624	rs11888122	1.7182e-07	-0.69476	-1.06818	2.40456e-05	-1.72003	-1.05971	2.85062e-05	-1.73885	-1.07797
79420830	rs1522863	1.79784e-07	-0.659776	-1.05786	2.41588e-05	-1.72583	-1.04922	2.86908e-05	-1.74252	-1.06785
79420883	rs10496215	1.08142e-06	1.38094	-1.3043	1.84482e-05	-1.73335	-1.31138	2.24072e-05	-1.74626	-1.31129
79421328	rs17016520	6.18599e-07	0.816408	-1.29834	2.10497e-05	-1.60617	-1.30665	2.74733e-05	-1.54754	-1.30619
79421546	rs12614995	2.79212e-07	-1.26177e-10	-1.27742	0.000108285	-1.26177e-10	-1.27493	0.000131876	-1.26177e-10	-1.28508
79421944	rs10496216	7.08325e-07	0.948663	-1.29515	2.18049e-05	-1.57333	-1.30423	2.86237e-05	-1.50898	-1.30372
79421965	rs873153	5.17918e-08	-1.73396	-1.2282	2.59319e-05	-1.49689	-1.20733	3.08879e-05	-1.52065	-1.21593
79422583	rs10520233	2.77641e-07	-1.26177e-10	-1.28306	0.000107656	-1.26177e-10	-1.28076	0.000131212	-1.26177e-10	-1.29013
79422682	rs56112263	2.74566e-07	-1.2942	-2.36341e-10	0.000264702	-0.381096	-2.36341e-10	0.0002976	-0.471188	-2.36341e-10
79422793	rs77264719	2.81788e-07	-1.26177e-10	-1.26823	0.000108209	-1.26177e-10	-1.27563	0.000133729	-1.26177e-10	-1.27112
79422965	rs1434199	0.000678864	7.82246	-1.30367	1.95385e-05	-1.69997	-1.28734	2.51817e-05	-1.65456	-1.28626
79424209	rs59584421	9.75621e-06	3.5811	-1.30483	1.81198e-05	-1.75246	-1.31024	2.24643e-05	-1.74639	-1.30862
79424437	rs76442837	1.34254e-06	0.292931	-2.36341e-10	7.20583e-05	-1.68222	-2.36341e-10	8.98603e-05	-1.66868	-2.36341e-10
79424861	rs12477301	2.79016e-07	-1.26177e-10	-1.27812	0.000108207	-1.26177e-10	-1.27565	0.000131793	-1.26177e-10	-1.28571
79425002	rs1836213	3.26542e-07	0.154	-1.27483	2.08881e-05	-1.62984	-1.29069	2.41686e-05	-1.69083	-1.29106
79425458	rs17016534	6.09665e-07	0.818646	-1.31512	1.93947e-05	-1.67766	-1.31703	2.52487e-05	-1.62113	-1.31704
79426176	rs4133535	1.23741e-05	3.8185	-1.30452	1.81708e-05	-1.74988	-1.31	2.27634e-05	-1.73342	-1.30837
79426449	rs117127743	2.71671e-07	-1.26177e-10	-1.3048	0.000104798	-1.26177e-10	-1.30766	0.00012871	-1.26177e-10	-1.30938
79426495	rs77004284	2.78064e-07	-1.26177e-10	-1.28154	0.000107869	-1.26177e-10	-1.27878	0.000131445	-1.26177e-10	-1.28835
79426786	rs11894237	1.55852e-07	-0.748568	-1.11191	2.34857e-05	-1.69813	-1.10517	2.76484e-05	-1.72673	-1.12064
79426855	rs6721531	0.25761	13.7665	-1.30897	1.83005e-05	-1.73643	-1.31634	2.3835e-05	-1.67965	-1.31614
79427028	rs17704290	5.11728e-05	3.93357	-2.36341e-10	0.00164358	1.44493	-2.36341e-10	0.00241298	1.62168	-2.36341e-10
79427047	rs11673888	1.34884e-05	3.90554	-1.30534	1.82003e-05	-1.74764	-1.31062	2.28714e-05	-1.728	-1.30905
79427272	rs74888338	2.0516e-07	-1.5856	-2.36341e-10	7.10829e-05	-1.69585	-2.36341e-10	8.66772e-05	-1.70475	-2.36341e-10
79427273	rs77974536	1.90188e-07	-1.66138	-2.36341e-10	6.83356e-05	-1.73527	-2.36341e-10	8.3674e-05	-1.74001	-2.36341e-10
79427635	rs35986447	1.59514e-07	-0.736885	-1.10037	2.36993e-05	-1.70081	-1.09344	2.79113e-05	-1.72857	-1.10934
79428421	rs72915137	6.48792e-07	0.880697	-1.31497	1.96206e-05	-1.66614	-1.31698	2.56131e-05	-1.60682	-1.31701
79428585	rs4366931	1.48173e-05	3.99608	-1.30191	1.83029e-05	-1.74463	-1.30801	2.30823e-05	-1.7217	-1.30617
79428608	rs147849953	1.87671e-07	-1.6747	-2.36341e-10	6.71842e-05	-1.75226	-2.36341e-10	8.26375e-05	-1.75248	-2.36341e-10
79428965	rs72915138	5.86886e-07	0.781804	-1.31636	1.9275e-05	-1.68384	-1.31705	2.50422e-05	-1.62936	-1.31702
79429029	rs1368961	0.000826585	8.02123	-1.30556	1.97915e-05	-1.68429	-1.29015	2.56394e-05	-1.63354	-1.28927
79429368	rs75210924	7.67397e-07	1.04995	-1.31633	1.98657e-05	-1.65366	-1.31705	2.37744e-05	-1.68128	-1.31705
79429714	rs10496217	7.19829e-07	0.985133	-1.31551	2.02323e-05	-1.64104	-1.31138	2.41672e-05	-1.6705	-1.31144
79430204	rs78153487	2.7878e-07	-1.26177e-10	-1.27896	0.000108157	-1.26177e-10	-1.27611	0.00013175	-1.26177e-10	-1.28603
79430286	rs111274531	5.8368e-07	-0.540035	-2.36341e-10	0.00012073	-1.16614	-2.36341e-10	0.000153581	-1.13271	-2.36341e-10
79430445	rs59340330	1.72025e-05	4.14467	-1.30124	1.84306e-05	-1.73819	-1.30749	2.33687e-05	-1.70994	-1.3056
79430587	rs58684320	1.87491e-05	4.22427	-1.29476	1.84847e-05	-1.74043	-1.30232	2.34067e-05	-1.71392	-1.3
79430841	rs11680157	4.69831e-07	0.559521	-1.31654	1.86628e-05	-1.71618	-1.31698	2.39412e-05	-1.67439	-1.31695
79431379	rs75711626	4.80655e-07	0.582633	-1.31687	1.87228e-05	-1.71323	-1.31672	2.40512e-05	-1.67009	-1.31666
79431917	rs2049271	0.190123	13.4644	-1.31066	1.81411e-05	-1.74473	-1.31679	2.33667e-05	-1.69897	-1.31666
79432652	rs17016548	4.11029e-07	0.426288	-1.31701	1.83948e-05	-1.73116	-1.31647	2.34126e-05	-1.69727	-1.31639
79432784	rs17016549	4.06647e-07	0.415569	-1.31701	1.83755e-05	-1.73221	-1.31647	2.33729e-05	-1.69897	-1.31639
79433553	rs12617733	2.76725e-07	-1.26177e-10	-1.28637	0.000107329	-1.26177e-10	-1.2838	0.000130878	-1.26177e-10	-1.29268
79433627	rs13407231	0.232769	13.6692	-1.31306	1.82252e-05	-1.73979	-1.31711	2.36276e-05	-1.68744	-1.31709
79433710	rs17016551	2.76489e-07	-1.26177e-10	-1.28722	0.000107234	-1.26177e-10	-1.28469	0.000130779	-1.26177e-10	-1.29343
79433742	rs17016552	0.267291	13.7886	-1.29412	1.85535e-05	-1.73112	-1.30792	2.41378e-05	-1.67283	-1.31034
79434272	rs7608247	0.000501681	7.52509	-1.30875	1.91628e-05	-1.7116	-1.29513	2.45434e-05	-1.67226	-1.29423
79434511	rs6760758	2.02082e-07	-0.596711	-1.004	2.54449e-05	-1.71992	-1.00327	2.99157e-05	-1.7418	-1.02676
79434523	rs79657016	4.54061e-07	0.525606	-1.31676	1.86367e-05	-1.72033	-1.31424	2.38632e-05	-1.68052	-1.31408
79434548	rs77673608	3.88187e-06	1.35469	-2.36341e-10	0.000629554	0.485312	-2.36341e-10	0.000884595	0.618191	-2.36341e-10
79434619	rs10173485	1.77449e-07	-1.7307	-2.36341e-10	9.45722e-05	-1.41034	-2.36341e-10	0.00011833	-1.39346	-2.36341e-10
79435282	rs13408575	4.81196e-07	0.583267	-1.31638	2.21961e-05	-1.54657	-1.31321	2.61526e-05	-1.58966	-1.31333
79435590	rs11679576	1.17664e-06	0.161028	-2.36341e-10	7.04433e-05	-1.70489	-2.36341e-10	8.76455e-05	-1.69364	-2.36341e-10
79436156	rs9678623	2.8173e-05	4.60144	-1.2647	1.94676e-05	-1.71425	-1.2767	2.50035e-05	-1.67501	-1.27291
79436172	rs7576668	1.89218e-07	-0.646213	-1.02028	2.52588e-05	-1.71097	-1.01956	2.96094e-05	-1.73643	-1.04242
79436180	rs59566255	4.50019e-07	0.513629	-1.31373	1.87188e-05	-1.72174	-1.30844	2.39542e-05	-1.68264	-1.30816
79436207	rs7562580	0.000607212	7.67252	-1.26527	2.04518e-05	-1.7032	-1.23843	2.62175e-05	-1.66155	-1.23897
79436273	rs138961551	1.88977e-07	-1.66777	-2.36341e-10	6.75776e-05	-1.74642	-2.36341e-10	8.3786e-05	-1.73867	-2.36341e-10
79436605	rs59028173	5.66246e-07	0.746723	-1.31708	2.1269e-05	-1.58639	-1.31606	2.52288e-05	-1.62286	-1.31609
79436876	rs79905500	2.85851e-07	-1.26177e-10	-1.25392	0.00011099	-1.26177e-10	-1.25026	0.000134804	-1.26177e-10	-1.26312
79436944	rs72816677	1.84414e-07	-1.6922	-2.36341e-10	0.000121448	-1.16021	-2.36341e-10	0.00014129	-1.21613	-2.36341e-10
79437297	rs17704518	4.27255e-07	0.464338	-1.31635	2.30482e-05	-1.50924	-1.31287	2.70505e-05	-1.55629	-1.31295
79437340	rs138334805	2.76518e-06	1.01547	-2.36341e-10	0.00041762	0.0748709	-2.36341e-10	0.000479708	0.00623868	-2.36341e-10
79437592	rs11682628	8.44983e-05	4.28097	0.154127	8.31078e-05	-1.73527	0.195711	0.000104153	-1.70523	0.184157
79437616	rs7566994	5.12435e-08	-1.69145	-1.28135	2.52339e-05	-1.43967	-1.29184	3.06162e-05	-1.45174	-1.29367
79437617	rs7580909	5.16045e-08	-1.68493	-1.28085	2.5595e-05	-1.42513	-1.29217	3.10434e-05	-1.43749	-1.29407
79437641	rs76574822	3.81108e-07	-1.26177e-10	-0.966306	0.0001465	-1.26177e-10	-0.972677	0.000176244	-1.26177e-10	-0.995069
79438168	rs6719606	0.000114108	6.04832	-1.3128	1.84608e-05	-1.74193	-1.30212	2.33824e-05	-1.71366	-1.3013
79438263	rs6734557	5.72394e-08	-1.59567	-1.26647	1.87488e-05	-1.7491	-1.27947	2.29835e-05	-1.75195	-1.28022
79438672	rs13406464	0.000374486	7.22157	-1.29764	2.12475e-05	-1.62471	-1.27875	2.71734e-05	-1.58708	-1.27762
79438882	rs13406500	0.000168396	6.42058	-1.2959	1.89499e-05	-1.74158	-1.27631	2.38748e-05	-1.71896	-1.27515
79439021	rs147632456	3.94469e-07	-1.26177e-10	-0.931848	0.00015156	-1.26177e-10	-0.938715	0.000182352	-1.26177e-10	-0.961
79439199	rs4852467	4.57879e-05	3.27147	0.550918	0.000122078	-1.75016	0.595121	0.000148726	-1.75078	0.585946
79439321	rs183152636	1.18306e-06	-1.26177e-10	0.16647	0.000458929	-1.26177e-10	0.169195	0.000580383	-1.26177e-10	0.196748
79439529	rs4852468	4.20539e-05	3.29731	0.440007	0.00010906	-1.75069	0.482886	0.000133041	-1.75026	0.473984
79439712	rs12990881	4.11509e-05	3.27147	0.444144	0.000109576	-1.75016	0.487073	0.000133529	-1.75078	0.478161
79439763	rs140644581	4.10709e-07	-1.26177e-10	-0.891503	0.000157745	-1.26177e-10	-0.898723	0.000189572	-1.26177e-10	-0.922173
79440130	rs57316581	4.44965e-07	0.498243	-1.30964	1.87969e-05	-1.72327	-1.30274	2.39611e-05	-1.68837	-1.30214
79440664	rs13426899	4.88215e-07	0.597675	-1.31631	2.13861e-05	-1.58397	-1.31299	2.54033e-05	-1.61906	-1.313
79440693	rs112787300	3.71073e-07	0.311614	-1.3046	1.87733e-05	-1.73125	-1.29601	2.38425e-05	-1.70019	-1.29528
79440822	rs12713980	0.034967	11.77	-1.30945	1.80299e-05	-1.75171	-1.31596	2.23947e-05	-1.74139	-1.31672
79440921	rs147480182	4.8922e-08	-1.70497	-1.31419	2.9041e-05	-1.2742	-1.31679	3.52268e-05	-1.28836	-1.31677
79440922	rs10170099	3.84999e-05	3.44186	0.207164	8.59968e-05	-1.75251	0.247119	0.000105848	-1.74376	0.238821
79441155	rs193076822	1.75627e-06	0.56156	-2.36341e-10	0.000219342	-0.569069	-2.36341e-10	0.000282565	-0.523033	-2.36341e-10
79441328	rs56289181	1.07193e-07	-0.990769	-1.24399	2.37109e-05	-1.55576	-1.238	2.71295e-05	-1.61884	-1.24748
79441473	rs61688069	5.15935e-08	-1.73948	-1.22651	2.70553e-05	-1.4579	-1.20392	3.231e-05	-1.48095	-1.21061
79441699	rs61119600	3.80036e-07	0.338978	-1.3081	1.89204e-05	-1.71882	-1.30064	2.41092e-05	-1.68435	-1.29999
79441857	rs58374930	8.8242e-05	5.77197	-1.29352	1.94657e-05	-1.7181	-1.27294	2.47857e-05	-1.68601	-1.27067
79441927	rs12474527	4.10298e-07	-1.26177e-10	-0.892505	0.000156362	-1.26177e-10	-0.907528	0.000188062	-1.26177e-10	-0.930171
79441943	rs34746973	4.53875e-07	-1.26177e-10	-0.791565	0.000172458	-1.26177e-10	-0.809546	0.000207681	-1.26177e-10	-0.830938
79441950	rs79159313	4.17619e-07	-1.26177e-10	-0.874819	0.000158744	-1.26177e-10	-0.892404	0.000191724	-1.26177e-10	-0.910883
79441957	rs146445351	4.10454e-07	-1.26177e-10	-0.892124	0.000156245	-1.26177e-10	-0.908277	0.000188573	-1.26177e-10	-0.927452
79442027	rs191101820	2.77444e-07	-1.26177e-10	-1.28377	0.000108809	-1.26177e-10	-1.27011	0.000133989	-1.26177e-10	-1.26918
79442159	rs12475432	6.89645e-05	5.35159	-1.11963	2.27445e-05	-1.75068	-1.0847	2.81261e-05	-1.74571	-1.08453
79442162	rs12467244	5.91002e-05	5.20729	-1.12969	2.25672e-05	-1.74758	-1.09562	2.77161e-05	-1.74947	-1.09546
79442196	rs188370706	5.79136e-07	-0.547851	-2.36341e-10	0.000115021	-1.21459	-2.36341e-10	0.000146094	-1.18269	-2.36341e-10
79442324	rs147042657	6.65908e-07	0.90887	-1.31711	1.95789e-05	-1.66907	-1.31617	2.36296e-05	-1.68819	-1.31625
79442583	rs143920037	4.33662e-07	-1.26177e-10	-0.837123	0.000165601	-1.26177e-10	-0.850119	0.000198723	-1.26177e-10	-0.875027
79442891	rs149306102	3.67363e-07	0.303348	-1.30639	1.91161e-05	-1.71115	-1.29801	2.42993e-05	-1.67881	-1.29768
79442965	rs13013198	8.83442e-06	2.17702	-2.36341e-10	6.82249e-05	-1.73689	-2.36341e-10	8.28001e-05	-1.75051	-2.36341e-10
79443097	rs143955449	4.62973e-07	-1.26177e-10	-0.771719	0.000176642	-1.26177e-10	-0.785578	0.000211614	-1.26177e-10	-0.812174
79443106	rs146425642	2.15725e-06	0.767201	-2.36341e-10	0.000455937	0.162654	-2.36341e-10	0.000501703	0.0510692	-2.36341e-10
79443529	rs57236290	4.77638e-08	-1.73462	-1.3085	2.38445e-05	-1.47392	-1.31422	2.84597e-05	-1.50358	-1.31487
79443567	rs141035995	5.95344e-07	0.796858	-1.31711	2.0022e-05	-1.64672	-1.31615	2.40284e-05	-1.67142	-1.31628
79443628	rs150249341	3.61213e-07	0.230013	-1.24993	2.01894e-05	-1.72219	-1.23235	2.56615e-05	-1.69251	-1.22944
79443796	rs59170103	1.11217e-07	-1.00311	-1.1948	2.41179e-05	-1.56972	-1.20703	2.78045e-05	-1.63266	-1.20908
79443842	rs188526939	2.77285e-07	-1.26177e-10	-1.28434	0.00010764	-1.26177e-10	-1.28091	0.000132164	-1.26177e-10	-1.2829
79443865	rs11681042	9.79492e-06	2.28023	-2.36341e-10	6.78611e-05	-1.74224	-2.36341e-10	8.26939e-05	-1.75179	-2.36341e-10
79443887	rs117338423	4.84859e-07	-1.26177e-10	-0.725531	0.000185123	-1.26177e-10	-0.738678	0.00022166	-1.26177e-10	-0.765794
79443910	rs75932120	2.1195e-06	1.87782	-1.12827	4.37626e-05	-1.07459	-1.10632	5.2462e-05	-1.10072	-1.10613
79444015	rs28822731	6.14824e-05	5.42347	-1.30636	1.92951e-05	-1.70891	-1.29094	2.44085e-05	-1.6823	-1.28971
79444263	rs62156567	5.71418e-05	5.35014	-1.30623	1.92496e-05	-1.71146	-1.29075	2.43524e-05	-1.6848	-1.28951
79444377	rs71424862	1.80866e-06	1.73251	-1.14156	4.05597e-05	-1.13654	-1.12038	4.86821e-05	-1.16144	-1.12019
79444388	rs13014743	1.40963e-07	-0.771066	-1.18982	2.24832e-05	-1.66857	-1.17836	2.63211e-05	-1.70578	-1.19079
79444407	rs12988169	1.39503e-07	-0.781479	-1.18982	2.25526e-05	-1.66549	-1.17836	2.63819e-05	-1.70347	-1.19079
79444456	rs60570631	9.8488e-07	1.289	-1.30587	2.17425e-05	-1.58532	-1.29511	2.75421e-05	-1.55763	-1.29359
79444510	rs12988208	4.80944e-08	-1.73363	-1.30259	2.33507e-05	-1.49858	-1.31049	2.78986e-05	-1.52688	-1.31148
79444614	rs149675699	2.82919e-07	-1.26177e-10	-1.26423	0.000109926	-1.26177e-10	-1.25989	0.000134901	-1.26177e-10	-1.2624
79445292	rs79662757	5.78033e-07	-1.26177e-10	-0.549756	0.000219969	-1.26177e-10	-0.566212	0.000262185	-1.26177e-10	-0.597888
79445309	rs12994866	5.38304e-05	5.29544	-1.31123	1.89609e-05	-1.71836	-1.29896	2.39164e-05	-1.69445	-1.29793
79445642	rs79862177	4.74161e-07	-1.26177e-10	-0.74784	0.000180856	-1.26177e-10	-0.762001	0.000216535	-1.26177e-10	-0.789188
79445952	rs1529791	4.62404e-07	0.454941	-1.22789	2.10213e-05	-1.70638	-1.20778	2.68755e-05	-1.67124	-1.20448
79446009	rs1529790	4.21722e-07	0.366164	-1.2312	2.06931e-05	-1.71844	-1.21146	2.63426e-05	-1.68754	-1.20821
79446146	rs1529789	4.77876e-08	-1.7354	-1.30722	2.31291e-05	-1.50521	-1.3134	2.76519e-05	-1.53312	-1.31412
79446148	rs28480055	4.75442e-05	5.16859	-1.30856	1.88891e-05	-1.72666	-1.29446	2.37645e-05	-1.70544	-1.29331
79446511	rs147753751	2.84265e-07	-1.26177e-10	-1.25948	0.000109639	-1.26177e-10	-1.26251	0.000134643	-1.26177e-10	-1.26432
79446814	rs4853440	5.57579e-07	-1.26177e-10	-0.585784	0.000212269	-1.26177e-10	-0.601846	0.000253202	-1.26177e-10	-0.632754
79446901	rs1533896	4.44799e-07	0.391179	-1.20294	2.17681e-05	-1.69948	-1.17977	2.79042e-05	-1.66186	-1.1763
79447017	rs77548326	1.79695e-07	-1.71813	-2.36341e-10	6.71813e-05	-1.7523	-2.36341e-10	8.2737e-05	-1.75127	-2.36341e-10
79447111	rs4853441	5.42997e-07	-1.26177e-10	-0.612285	0.000206779	-1.26177e-10	-0.628052	0.000246795	-1.26177e-10	-0.658381
79447204	rs1368959	1.36811e-05	2.61438	-2.36341e-10	6.71918e-05	-1.75215	-2.36341e-10	8.28287e-05	-1.75017	-2.36341e-10
79447278	rs1434200	1.43646e-05	2.66313	-2.36341e-10	6.71695e-05	-1.75248	-2.36341e-10	8.29341e-05	-1.74889	-2.36341e-10
79447302	rs4853442	5.06818e-07	-1.26177e-10	-0.681235	0.000193363	-1.26177e-10	-0.69513	0.000231224	-1.26177e-10	-0.723551
79447326	rs1368958	1.37298e-07	-0.838302	-1.14893	2.39639e-05	-1.64736	-1.13579	2.78616e-05	-1.68965	-1.15004
79447463	rs77390566	3.9673e-07	-1.26177e-10	-0.926133	0.000159449	-1.26177e-10	-0.887973	0.00019553	-1.26177e-10	-0.891228
79447701	rs12467106	1.47016e-05	2.68632	-2.36341e-10	6.71652e-05	-1.75254	-2.36341e-10	8.29919e-05	-1.7482	-2.36341e-10
79447879	rs1529788	1.20804e-05	2.48996	-2.36341e-10	6.73334e-05	-1.75004	-2.36341e-10	8.26606e-05	-1.7522	-2.36341e-10
79448139	rs17755611	5.2765e-07	0.672308	-1.31326	2.05749e-05	-1.61947	-1.31616	2.46199e-05	-1.64737	-1.31602
79448470	rs4432482	0.000274132	6.79197	-1.18	2.14873e-05	-1.74061	-1.15163	2.6043e-05	-1.7521	-1.15509
79448536	rs77295261	5.42251e-07	-1.26177e-10	-0.613659	0.000206498	-1.26177e-10	-0.62941	0.000246467	-1.26177e-10	-0.65971
79448921	rs12713982	6.74019e-07	0.907798	-1.30393	2.12872e-05	-1.609	-1.29259	2.69356e-05	-1.58238	-1.29111
79449031	rs117075255	2.86893e-07	-1.26177e-10	-1.25028	0.000111708	-1.26177e-10	-1.24382	0.000136858	-1.26177e-10	-1.24799
79449332	rs7591785	2.03185e-07	-0.307768	-1.28751	1.90489e-05	-1.73195	-1.28074	2.29121e-05	-1.74743	-1.28785
79449620	rs7591951	2.03754e-07	-0.307768	-1.28471	1.9108e-05	-1.73195	-1.27765	2.2976e-05	-1.74743	-1.28506
79449707	rs4853443	1.67487e-05	2.81669	-2.36341e-10	6.71721e-05	-1.75244	-2.36341e-10	8.3e-05	-1.7481	-2.36341e-10
79449830	rs7606198	1.9988e-07	-0.33515	-1.27652	1.93464e-05	-1.72853	-1.26866	2.32048e-05	-1.74566	-1.27692
79449996	rs10182507	5.666e-07	-1.26177e-10	-0.569735	0.000215665	-1.26177e-10	-0.585974	0.000257164	-1.26177e-10	-0.617226
79450131	rs13430005	2.9119e-05	4.6821	-1.31234	1.8629e-05	-1.73388	-1.3011	2.33782e-05	-1.71491	-1.30022
79450164	rs77495183	5.49953e-07	-1.26177e-10	-0.599555	0.000209398	-1.26177e-10	-0.615465	0.000249852	-1.26177e-10	-0.646073
79450227	rs13404338	2.9119e-05	4.6821	-1.31234	1.8629e-05	-1.73388	-1.3011	2.33782e-05	-1.71491	-1.30022
79450316	rs4853444	2.02435e-07	-0.33515	-1.26382	1.96152e-05	-1.72853	-1.25487	2.35e-05	-1.74566	-1.26428
79450503	rs4853445	7.07636e-06	1.95513	-2.36341e-10	6.76035e-05	-1.74604	-2.36341e-10	8.26792e-05	-1.75197	-2.36341e-10
79450694	rs77282605	8.18679e-07	0.79148	-0.993176	2.90717e-05	-1.62993	-0.960006	3.81026e-05	-1.57705	-0.94961
79451065	rs1434197	0.000285432	6.92985	-1.27748	1.90998e-05	-1.74841	-1.26162	2.33766e-05	-1.75159	-1.26361
79451106	rs79438744	3.67784e-07	0.292184	-1.29408	2.32587e-05	-1.51042	-1.3026	2.75573e-05	-1.54863	-1.30204
79451392	rs4853446	1.90102e-07	-0.418474	-1.24335	2.03007e-05	-1.71625	-1.23279	2.41669e-05	-1.7385	-1.24346
79451395	rs17016618	6.65476e-07	-1.26177e-10	-0.408885	0.000252877	-1.26177e-10	-0.426795	0.000300553	-1.26177e-10	-0.461317
79451571	rs1434196	1.85606e-05	2.91941	-2.36341e-10	6.71766e-05	-1.75238	-2.36341e-10	8.33127e-05	-1.74434	-2.36341e-10
79451601	rs10165209	5.85622e-05	5.38539	-1.31693	1.99711e-05	-1.65335	-1.31206	2.56182e-05	-1.61202	-1.31162
79451641	rs4853447	1.99084e-07	-0.37784	-1.23782	2.02898e-05	-1.7226	-1.22698	2.41969e-05	-1.74233	-1.23838
79451659	rs10177878	5.71037e-05	5.36015	-1.31692	1.97767e-05	-1.66317	-1.31203	2.53232e-05	-1.62369	-1.31153
79451961	rs1434195	1.39901e-05	2.63672	-2.36341e-10	6.73541e-05	-1.74974	-2.36341e-10	8.26796e-05	-1.75197	-2.36341e-10
79452391	rs13399913	6.3999e-07	-1.26177e-10	-0.447935	0.000242926	-1.26177e-10	-0.466942	0.000289246	-1.26177e-10	-0.499661
79452593	rs17016634	2.24333e-07	-0.278657	-1.2176	2.04742e-05	-1.73526	-1.20527	2.4522e-05	-1.74901	-1.21836
79452672	rs114039565	1.89017e-07	-1.66755	-2.36341e-10	0.000184373	-0.742739	-2.36341e-10	0.000212011	-0.810304	-2.36341e-10
79452981	rs74776649	1.08333e-06	0.0784072	-2.36341e-10	7.34566e-05	-1.66301	-2.36341e-10	8.82125e-05	-1.68719	-2.36341e-10
79453453	rs76093289	5.37932e-07	-1.26177e-10	-0.621656	0.000209163	-1.26177e-10	-0.616586	0.000247424	-1.26177e-10	-0.655836
79454079	rs74716024	1.54309e-06	-1.26177e-10	0.432157	0.000572416	-1.26177e-10	0.390166	0.000709865	-1.26177e-10	0.398135
79454183	rs72816688	3.71618e-07	-0.991521	-2.36341e-10	0.000106568	-1.29092	-2.36341e-10	0.000124298	-1.34426	-2.36341e-10
79454562	rs1368957	9.08629e-07	-0.0974513	-2.36341e-10	7.01069e-05	-1.70968	-2.36341e-10	8.48304e-05	-1.72629	-2.36341e-10
79454830	rs13388504	1.07123e-06	-1.26177e-10	0.0671759	0.000398012	-1.26177e-10	0.0267822	0.000494989	-1.26177e-10	0.0375963
79455390	rs13403490	8.04874e-07	1.0064	-1.22511	3.26829e-05	-1.26044	-1.21241	3.6588e-05	-1.36851	-1.19871
79456597	rs115480198	3.58098e-07	-1.02858	-2.36341e-10	0.000103546	-1.31968	-2.36341e-10	0.000120984	-1.37128	-2.36341e-10
79456948	rs1946644	4.31292e-07	0.474421	-1.31702	2.60652e-05	-1.38324	-1.31586	3.56758e-05	-1.27675	-1.31572
79458036	rs6725680	1.09784e-06	0.634641	-0.542931	6.25705e-05	-1.31634	-0.507068	8.72715e-05	-1.2012	-0.496721
79458207	rs7578823	4.88512e-07	0.598937	-1.31696	2.74544e-05	-1.33152	-1.31565	3.78323e-05	-1.21828	-1.31549
79458383	rs150895953	1.84287e-07	-1.69289	-2.36341e-10	7.23075e-05	-1.67877	-2.36341e-10	8.90483e-05	-1.67776	-2.36341e-10
79458385	rs7605742	4.73445e-07	0.56753	-1.31688	2.71e-05	-1.34475	-1.31541	3.72814e-05	-1.2332	-1.31525
79458752	rs1583369	5.25434e-08	-1.70933	-1.23842	6.01919e-05	-0.624693	-1.23747	7.20485e-05	-0.663873	-1.22573
79458801	rs1583368	5.18386e-08	-1.71866	-1.24259	6.30828e-05	-0.573581	-1.24167	7.54192e-05	-0.613647	-1.23023
79459029	rs143693458	5.43337e-07	-0.611659	-2.36341e-10	7.84032e-05	-1.59784	-2.36341e-10	0.00010536	-1.50955	-2.36341e-10
79459436	rs75306088	8.99504e-07	-0.107544	-2.36341e-10	7.02222e-05	-1.70804	-2.36341e-10	8.49398e-05	-1.725	-2.36341e-10
79459577	rs13406244	4.78814e-07	0.578303	-1.31638	2.72535e-05	-1.34023	-1.31429	3.75162e-05	-1.2281	-1.31407
79459636	rs79941512	4.41514e-07	0.496637	-1.31582	2.63716e-05	-1.37416	-1.31326	3.6143e-05	-1.26645	-1.313
79459758	rs79053059	2.71209e-07	-1.26177e-10	-1.3065	0.00010489	-1.26177e-10	-1.30679	0.000129246	-1.26177e-10	-1.30522
79459986	rs1434194	5.25683e-07	0.583901	-1.22859	4.35332e-05	-0.969872	-1.21631	4.77089e-05	-1.09915	-1.20267
79460095	rs1434193	5.4812e-07	0.625696	-1.22859	4.26349e-05	-0.990721	-1.21631	4.6545e-05	-1.12385	-1.20267
79460653	rs1579563	5.09737e-08	-1.73024	-1.24784	6.42407e-05	-0.550114	-1.24695	7.67419e-05	-0.590589	-1.2359
79460688	rs116285536	0.000136333	4.91347	-2.36341e-10	0.00596508	2.73398	-2.36341e-10	0.00818374	2.84296	-2.36341e-10
79460830	rs13014809	5.21423e-06	2.93609	-1.28633	0.000410127	1.33775	-1.28098	0.000575825	1.47892	-1.29005
79460851	rs1594838	3.47623e-07	0.251788	-1.31006	2.415e-05	-1.47042	-1.30499	3.26514e-05	-1.37651	-1.30455
79461423	rs75889342	4.34969e-07	0.476438	-1.31055	2.63547e-05	-1.38241	-1.30564	3.60863e-05	-1.27582	-1.30521
79462603	rs10779960	2.04335e-06	1.93082	-1.21786	2.29712e-05	-1.62153	-1.20393	2.74379e-05	-1.66527	-1.18974
79462728	rs75438816	8.53469e-07	-1.26177e-10	-0.160079	0.000319784	-1.26177e-10	-0.192055	0.000397153	-1.26177e-10	-0.182619
79462832	rs78782552	5.73195e-06	1.74442	-2.36341e-10	0.0002118	-0.604058	-2.36341e-10	0.000303388	-0.451926	-2.36341e-10
79463009	rs113144578	1.75092e-07	-1.74407	-2.36341e-10	6.71837e-05	-1.75227	-2.36341e-10	8.28623e-05	-1.74976	-2.36341e-10
79463405	rs34408224	1.77785e-07	-1.72881	-2.36341e-10	6.76491e-05	-1.74537	-2.36341e-10	8.32756e-05	-1.74478	-2.36341e-10
79463655	rs115479198	4.22153e-07	-0.86402	-2.36341e-10	6.86538e-05	-1.73062	-2.36341e-10	8.66964e-05	-1.70453	-2.36341e-10
79464143	rs79181659	1.34905e-06	0.623853	-0.326082	7.77265e-05	-1.32094	-0.28556	0.000108492	-1.20637	-0.273887
79464147	rs76471160	0.000115145	4.74456	-2.36341e-10	0.00519425	2.59561	-2.36341e-10	0.00711421	2.70291	-2.36341e-10
79464430	rs60111084	1.37775e-06	0.634641	-0.315823	7.89068e-05	-1.31634	-0.275094	0.000110209	-1.2012	-0.263363
79464801	rs1821419	6.28269e-07	0.743701	-1.21012	3.81478e-05	-1.12184	-1.19639	4.20725e-05	-1.24599	-1.18155
79464878	rs12474480	5.07899e-08	-1.72686	-1.25484	6.56203e-05	-0.521352	-1.25446	7.83169e-05	-0.562303	-1.24387
79465085	rs115796601	8.26011e-05	4.41239	-2.36341e-10	0.00367784	2.25038	-2.36341e-10	0.00503159	2.35655	-2.36341e-10
79465561	rs1347311	2.41658e-07	-1.42187	-2.36341e-10	6.7214e-05	-1.75182	-2.36341e-10	8.26457e-05	-1.75238	-2.36341e-10
79467253	rs116772202	3.69869e-07	0.307613	-1.30385	2.487e-05	-1.44924	-1.2968	3.37358e-05	-1.35211	-1.29627
79467696	rs79603909	1.30701e-06	0.482713	-0.216604	9.88246e-05	-1.19243	-0.173924	0.000135609	-1.09553	-0.161638
79468052	rs58595444	3.73894e-07	0.317741	-1.30316	2.49885e-05	-1.44535	-1.29594	3.39165e-05	-1.34764	-1.2954
79468305	rs1996867	5.03373e-08	-1.73255	-1.2581	6.46804e-05	-0.532665	-1.25758	7.71597e-05	-0.573435	-1.24763
79468352	rs1434192	4.72856e-07	0.455526	-1.20612	4.77019e-05	-0.902574	-1.19215	5.19841e-05	-1.03864	-1.17736
79468363	rs1996868	2.92087e-07	-1.26177e-10	-1.23234	0.000114118	-1.26177e-10	-1.22246	0.000139547	-1.26177e-10	-1.22854
79468764	rs2861790	3.42978e-07	0.224885	-1.29661	3.51693e-05	-1.11153	-1.288	4.81264e-05	-1.00556	-1.28755
79468766	rs12623958	8.67533e-07	-1.26177e-10	-0.143735	0.000323371	-1.26177e-10	-0.180901	0.000401812	-1.26177e-10	-0.170955
79468871	rs77611448	3.65727e-07	0.30186	-1.30936	2.922e-05	-1.28106	-1.30379	3.93205e-05	-1.19183	-1.30336
79469060	rs148518028	1.41948e-07	-1.21358	-0.74035	4.29507e-05	-1.4664	-0.733247	5.1354e-05	-1.47805	-0.750151
79469181	rs373824026	1.04646e-06	-1.26177e-10	0.0437847	0.000388944	-1.26177e-10	0.00373625	0.000483667	-1.26177e-10	0.0144575
79470522	rs10193463	1.84579e-07	-0.447583	-1.24373	2.20626e-05	-1.63546	-1.23035	2.64725e-05	-1.67002	-1.22082
79470719	rs1368962	1.71419e-05	4.10703	-1.26714	3.5757e-05	-1.12517	-1.25779	4.83911e-05	-1.02768	-1.25994
79471112	rs76777530	1.00468e-06	-1.26177e-10	0.00304111	0.000376945	-1.26177e-10	-0.0275996	0.000466055	-1.26177e-10	-0.0226359
79471138	rs76913857	1.09491e-06	-1.26177e-10	0.0890422	0.000410392	-1.26177e-10	0.0574133	0.00050749	-1.26177e-10	0.0625379
79472009	rs6732482	1.29951e-06	1.57667	-1.31631	2.01123e-05	-1.64353	-1.31484	2.55923e-05	-1.60937	-1.31528
79472381	rs2082626	1.29886e-06	1.57667	-1.31682	2.00936e-05	-1.64353	-1.31577	2.55712e-05	-1.60937	-1.3161
79472697	rs735358	9.22684e-07	1.23501	-1.31711	1.88681e-05	-1.70551	-1.31671	2.36733e-05	-1.68571	-1.31688
79473346	rs76450058	1.01062e-06	-1.26177e-10	0.00893055	0.000378841	-1.26177e-10	-0.0225832	0.000468082	-1.26177e-10	-0.0182974
79473402	rs77190783	6.25667e-07	-0.47057	-2.36341e-10	9.42068e-05	-1.41421	-2.36341e-10	0.000120228	-1.37755	-2.36341e-10
79473643	rs6755160	1.19149e-06	1.49031	-1.31674	1.97027e-05	-1.66184	-1.31711	2.49928e-05	-1.63127	-1.31709
79473904	rs1583371	4.58545e-07	-0.496746	-0.284583	0.000235106	-0.230725	-0.268937	0.00027831	-0.304749	-0.233454
79474096	rs1583370	4.12501e-07	-0.63529	-0.251859	0.000198985	-0.431213	-0.235256	0.000234641	-0.509143	-0.199739
79474104	rs78090300	6.1107e-07	-0.494176	-2.36341e-10	9.30761e-05	-1.42628	-2.36341e-10	0.000118708	-1.39027	-2.36341e-10
79474525	rs112231534	5.28076e-07	-0.640148	-2.36341e-10	0.000118123	-1.18798	-2.36341e-10	0.000147413	-1.1737	-2.36341e-10
79475426	rs148170772	2.9204e-07	-1.26177e-10	-1.2325	0.000112563	-1.26177e-10	-1.23618	0.000138438	-1.26177e-10	-1.23652
79475492	rs141824873	1.10353e-06	-1.26177e-10	0.096883	0.0004188	-1.26177e-10	0.0776923	0.000513572	-1.26177e-10	0.0744507
79475676	rs4852469	1.53955e-06	1.73884	-1.30898	2.08033e-05	-1.61248	-1.31211	2.66234e-05	-1.57407	-1.31108
79476012	rs80000983	9.75282e-07	-1.26177e-10	-0.0266611	0.000363855	-1.26177e-10	-0.0629443	0.000449771	-1.26177e-10	-0.0582003
79476013	rs146367725	2.92739e-07	-1.23011	-2.36341e-10	7.4e-05	-1.65563	-2.36341e-10	9.53335e-05	-1.60956	-2.36341e-10
79476025	rs35494799	4.63854e-07	-0.464319	-0.3055	0.000241605	-0.184664	-0.28773	0.000286413	-0.256561	-0.252944
79476208	rs13001365	4.75734e-07	-0.449242	-0.295287	0.000247632	-0.168035	-0.279721	0.000293595	-0.240317	-0.244421
79476299	rs6730443	4.32296e-07	-0.536906	-0.303371	0.000222958	-0.264852	-0.287867	0.000264905	-0.334864	-0.252704
79476375	rs17016642	5.33817e-08	-1.61487	-1.31705	1.85535e-05	-1.72242	-1.31662	2.31577e-05	-1.70787	-1.31674
79476816	rs7607242	4.01132e-07	-0.434076	-0.481022	0.000208901	-0.151318	-0.46652	0.000246553	-0.223984	-0.435378
79476831	rs7594788	4.33349e-07	-0.342777	-0.495067	0.000227728	-0.0508606	-0.480687	0.000268095	-0.125798	-0.449802
79476846	rs7607254	4.32513e-07	-0.342777	-0.496999	0.000227753	-0.0508606	-0.480576	0.000267962	-0.125798	-0.450295
79476904	rs7580964	4.24164e-07	-0.378247	-0.481022	0.000222144	-0.0898518	-0.46652	0.000261817	-0.163916	-0.435378
79477002	rs76663226	3.07478e-07	-1.26177e-10	-1.18099	0.00011906	-1.26177e-10	-1.18007	0.000144686	-1.26177e-10	-1.19238
79478195	rs116163333	2.93693e-07	-1.22685	-2.36341e-10	6.8867e-05	-1.72752	-2.36341e-10	8.43291e-05	-1.73221	-2.36341e-10
79478859	rs6710298	1.76635e-07	-1.1712	-0.564109	5.79954e-05	-1.3705	-0.528835	6.68734e-05	-1.45606	-0.508076
79478988	rs6739387	1.69896e-07	-1.22959	-0.544609	6.32849e-05	-1.29778	-0.514272	7.30579e-05	-1.38531	-0.49038
79479048	rs6739224	1.35759e-07	-1.48365	-0.514858	4.89371e-05	-1.56397	-0.505197	5.94645e-05	-1.60612	-0.475438
79479280	rs934514	3.36741e-07	-0.608803	-0.48127	5.09198e-05	-1.56562	-0.463829	6.01796e-05	-1.63292	-0.436683
79480135	rs74515019	7.3098e-07	-1.26177e-10	-0.315002	0.000276556	-1.26177e-10	-0.337286	0.000339456	-1.26177e-10	-0.339596
79480163	rs75241894	6.36789e-08	-1.43843	-1.3171	2.11065e-05	-1.59311	-1.31701	2.64548e-05	-1.57449	-1.31701
79480368	rs1541951	4.08123e-05	3.70735	-2.36341e-10	8.19312e-05	-1.55382	-2.36341e-10	0.000111642	-1.45164	-2.36341e-10
79480439	rs7426364	3.78092e-07	-0.479418	-0.494833	4.67229e-05	-1.63793	-0.477534	5.60521e-05	-1.69005	-0.450604
79480507	rs74879512	2.94381e-07	-1.26177e-10	-1.22451	0.000113869	-1.26177e-10	-1.22465	0.000138896	-1.26177e-10	-1.23322
79480744	rs141846144	2.68484e-07	-1.3166	-2.36341e-10	6.93424e-05	-1.72064	-2.36341e-10	8.47526e-05	-1.7272	-2.36341e-10
79481038	rs1434207	3.58032e-07	-0.479418	-0.549348	4.42035e-05	-1.63793	-0.532964	5.29668e-05	-1.69005	-0.50722
79481109	rs1434206	3.80844e-07	-0.410803	-0.556195	4.28962e-05	-1.66103	-0.539885	5.16246e-05	-1.70869	-0.514253
79481297	rs2861789	1.07812e-07	-1.08738	-1.14162	2.87923e-05	-1.47753	-1.12206	3.3385e-05	-1.54893	-1.1099
79481476	rs61704509	8.44265e-08	-1.47229	-1.00122	2.79695e-05	-1.60739	-1.0212	3.51957e-05	-1.58453	-1.02148
79481712	rs10165219	1.04514e-07	-1.11844	-1.14162	2.99069e-05	-1.43955	-1.12206	3.45313e-05	-1.51517	-1.1099
79482643	rs934515	8.54588e-08	-1.45507	-1.00628	2.82227e-05	-1.59492	-1.02465	3.55419e-05	-1.57114	-1.02508
79482688	rs934516	3.81338e-07	-0.470843	-0.494857	4.70394e-05	-1.63081	-0.477906	5.62004e-05	-1.68674	-0.45128
79482706	rs934517	3.72916e-07	-0.46994	-0.518095	4.61366e-05	-1.62671	-0.501384	5.51746e-05	-1.68131	-0.47513
79483005	rs80289461	6.91704e-07	-1.26177e-10	-0.37023	0.000260679	-1.26177e-10	-0.396412	0.000320149	-1.26177e-10	-0.398154
79483392	rs147042717	2.92263e-06	-1.26177e-10	1.07085	0.00118404	-1.26177e-10	1.11699	0.00145916	-1.26177e-10	1.11868
79483931	rs7426092	4.53061e-07	-0.417823	-0.375539	5.18278e-05	-1.65206	-0.359709	6.26164e-05	-1.70133	-0.328583
79484133	rs1541952	4.30283e-07	-0.483835	-0.36111	5.40604e-05	-1.62676	-0.342838	6.46522e-05	-1.68375	-0.314166
79486239	rs4144315	1.01512e-07	-1.41111	-0.8781	4.24234e-05	-1.35706	-0.854935	4.95315e-05	-1.43148	-0.832845
79486250	rs6757830	4.88577e-08	-1.75246	-1.26802	2.62054e-05	-1.42174	-1.272	3.33292e-05	-1.39309	-1.26742
79487582	rs114289713	1.77733e-07	-1.72911	-2.36341e-10	7.45965e-05	-1.64761	-2.36341e-10	8.64245e-05	-1.70767	-2.36341e-10
79487750	rs2861788	1.02372e-07	-1.43909	-0.84168	4.54418e-05	-1.32571	-0.817561	5.29939e-05	-1.40317	-0.793591
79487751	rs13393176	4.94421e-08	-1.75004	-1.25854	2.84294e-05	-1.34917	-1.2631	3.62932e-05	-1.3176	-1.25771
79487869	rs34168317	5.95256e-07	-0.520396	-2.36341e-10	0.00014077	-1.01257	-2.36341e-10	0.000180617	-0.970564	-2.36341e-10
79488052	rs2117304	3.68362e-07	-1.26177e-10	-1.00032	0.00013966	-1.26177e-10	-1.02049	0.000173661	-1.26177e-10	-1.00983
79488285	rs934510	1.00786e-07	-1.25703	-1.03935	3.6193e-05	-1.34002	-1.03082	4.08834e-05	-1.44084	-1.01538
79488700	rs1434183	1.08323e-07	-1.23298	-0.99129	3.65138e-05	-1.37996	-0.982055	4.16593e-05	-1.47205	-0.965367
79488835	rs1897783	4.66831e-08	-1.75135	-1.31466	2.22704e-05	-1.54392	-1.31253	2.72241e-05	-1.5498	-1.31304
79488901	rs12713983	1.1254e-07	-1.22303	-0.963043	3.65264e-05	-1.40782	-0.953847	4.17956e-05	-1.49831	-0.935836
79489923	rs17705745	1.2715e-07	-1.21647	-0.847548	3.15187e-05	-1.69117	-0.817951	3.81709e-05	-1.72352	-0.801342
79489989	rs17016659	4.9854e-08	-1.74095	-1.25934	2.98124e-05	-1.30317	-1.26161	3.84963e-05	-1.2596	-1.25678
79490504	rs10208181	1.27306e-07	-1.18272	-0.880071	3.83765e-05	-1.44305	-0.869199	4.42136e-05	-1.52709	-0.850817
79490693	rs118023279	7.94247e-07	-1.26177e-10	-0.231993	0.00030103	-1.26177e-10	-0.252491	0.00036985	-1.26177e-10	-0.253843
79490777	rs1583367	3.30961e-07	-1.15101	0.0436237	9.50702e-05	-1.45784	0.0527584	0.000110612	-1.54533	0.0844172
79490938	rs140845626	1.73692e-07	-1.7521	-2.36341e-10	7.05604e-05	-1.70323	-2.36341e-10	8.61613e-05	-1.71072	-2.36341e-10
79491190	rs1434184	3.74731e-07	-1.14571	0.162532	0.000107071	-1.45826	0.172057	0.000125155	-1.54244	0.205058
79491250	rs1434185	3.55917e-07	-1.16195	0.12726	0.000102518	-1.46633	0.13667	0.000119901	-1.54956	0.169279
79491322	rs1434186	5.76032e-06	1.74936	-2.36341e-10	8.65711e-05	-1.49873	-2.36341e-10	0.000118485	-1.39215	-2.36341e-10
79491433	rs934511	3.66395e-07	-1.1496	0.143925	0.000103365	-1.47482	0.15339	0.000121077	-1.55669	0.186184
79491674	rs143519416	3.31554e-07	-1.26177e-10	-1.1056	0.0001299	-1.26177e-10	-1.09293	0.000159102	-1.26177e-10	-1.0974
79491992	rs1434187	1.4772e-07	-1.13343	-0.780637	4.09969e-05	-1.4776	-0.7686	4.75715e-05	-1.55643	-0.748277
79492026	rs17756840	1.44159e-07	-0.971878	-0.966595	2.66565e-05	-1.72314	-0.953528	3.23455e-05	-1.74636	-0.944107
79492233	rs150685336	1.38823e-06	0.326394	-2.36341e-10	0.000158483	-0.894052	-2.36341e-10	0.000218512	-0.780101	-2.36341e-10
79493147	rs78499034	4.89883e-08	-1.75029	-1.26752	2.81545e-05	-1.35237	-1.26962	3.59049e-05	-1.32092	-1.26515
79493438	rs76655211	6.22874e-07	-1.26177e-10	-0.475044	0.000236833	-1.26177e-10	-0.492347	0.000290299	-1.26177e-10	-0.49603
79493489	rs139564670	3.98518e-05	3.68354	-2.36341e-10	0.0044496	2.44087	-2.36341e-10	0.00632005	2.58454	-2.36341e-10
79493934	rs17016663	4.86425e-08	-1.72067	-1.30422	1.82928e-05	-1.75243	-1.30076	2.2564e-05	-1.75092	-1.29967
79495572	rs1434189	3.63384e-07	-1.02931	0.0153832	8.72415e-05	-1.51722	0.0261965	0.000102803	-1.59115	0.0570258
79495823	rs1434190	1.51284e-07	-1.00629	-0.88394	2.90638e-05	-1.73599	-0.854214	3.57988e-05	-1.74942	-0.839602
79496192	rs12623960	5.55132e-07	-1.26177e-10	-0.590181	0.00021119	-1.26177e-10	-0.606941	0.000259536	-1.26177e-10	-0.608044
79496451	rs12624013	5.89803e-08	-1.72296	-1.10922	2.18084e-05	-1.7521	-1.12531	2.68058e-05	-1.74952	-1.1288
79496544	rs77679976	5.74768e-07	-1.26177e-10	-0.555422	0.000223235	-1.26177e-10	-0.551474	0.000273877	-1.26177e-10	-0.55426
79496558	rs1897784	3.48434e-07	-1.12563	0.0696865	9.62915e-05	-1.47159	0.0792653	0.000112806	-1.55451	0.113243
79496645	rs12624029	5.51296e-07	-1.26177e-10	-0.597115	0.000209748	-1.26177e-10	-0.613794	0.000257765	-1.26177e-10	-0.614892
79496951	rs73938158	5.89375e-07	-1.26177e-10	-0.530326	0.000224065	-1.26177e-10	-0.547766	0.000275345	-1.26177e-10	-0.548914
79497075	rs17016665	5.91926e-08	-1.71937	-1.10922	2.18201e-05	-1.75156	-1.12531	2.68385e-05	-1.7483	-1.1288
79497295	rs11674663	7.95171e-08	-1.38158	-1.15183	3.58089e-05	-1.21647	-1.16504	4.65455e-05	-1.18021	-1.1463
79497558	rs10190281	6.33567e-08	-1.75221	-1.0084	3.00494e-05	-1.52842	-1.02844	3.65673e-05	-1.54233	-1.02546
79497779	rs17016673	5.83939e-08	-1.72796	-1.11421	2.16812e-05	-1.75252	-1.13074	2.66228e-05	-1.75096	-1.13421
79497829	rs17016675	4.76273e-08	-1.73438	-1.3116	1.81576e-05	-1.75149	-1.30912	2.23329e-05	-1.75254	-1.30834
79498483	rs149709224	6.06248e-07	-1.26177e-10	-0.502099	0.000223283	-1.26177e-10	-0.551262	0.000277906	-1.26177e-10	-0.539657
79498507	rs1368952	1.14754e-06	1.45276	-1.31678	0.000231876	0.803609	-1.3171	0.000294485	0.834698	-1.31641
79498679	rs74891664	5.13868e-07	-1.26177e-10	-0.667422	0.000195672	-1.26177e-10	-0.683261	0.00024048	-1.26177e-10	-0.684304
79498920	rs12998775	4.7539e-07	-0.745254	-2.36341e-10	9.76391e-05	-1.37842	-2.36341e-10	0.000122482	-1.35897	-2.36341e-10
79499259	rs1368953	1.33149e-07	-1.05527	-0.962643	2.71449e-05	-1.70881	-0.949705	3.28386e-05	-1.73659	-0.938746
79499334	rs78327825	5.14501e-07	-1.26177e-10	-0.666191	0.000196231	-1.26177e-10	-0.680406	0.000240581	-1.26177e-10	-0.683882
79499451	rs114095327	5.04059e-07	-1.26177e-10	-0.686695	0.000191983	-1.26177e-10	-0.702296	0.000235949	-1.26177e-10	-0.703323
79500237	rs75266638	5.23414e-07	-1.26177e-10	-0.649015	0.000199262	-1.26177e-10	-0.665078	0.000244889	-1.26177e-10	-0.666136
79500983	rs12614826	5.1031e-07	-1.26177e-10	-0.67437	0.000194334	-1.26177e-10	-0.690123	0.000238837	-1.26177e-10	-0.691161
79501362	rs12622013	5.64823e-08	-1.73104	-1.14442	2.10696e-05	-1.75254	-1.15933	2.58522e-05	-1.75167	-1.16288
79502057	rs1124076	1.22118e-06	1.46314	-1.26496	2.25627e-05	-1.56883	-1.27457	2.95482e-05	-1.50496	-1.27596
79502231	rs116181483	6.52137e-07	-0.429133	-2.36341e-10	7.2179e-05	-1.68055	-2.36341e-10	8.98123e-05	-1.66922	-2.36341e-10
79502890	rs1434191	3.39777e-07	-1.17817	0.0970732	9.68965e-05	-1.49299	0.106933	0.00011507	-1.56267	0.141272
79503026	rs12623167	6.69224e-07	-1.26177e-10	-0.403269	0.000254075	-1.26177e-10	-0.422072	0.000312195	-1.26177e-10	-0.423311
79503894	rs118122053	2.70436e-07	-1.26177e-10	-1.30935	0.000104509	-1.26177e-10	-1.31043	0.000128724	-1.26177e-10	-1.30927
79504261	rs4467300	1.38588e-07	-1.16059	-0.817296	3.18652e-05	-1.70599	-0.7922	3.93482e-05	-1.72843	-0.766062
79504317	rs72818615	5.13512e-07	-0.668114	-2.36341e-10	6.77892e-05	-1.7433	-2.36341e-10	8.43792e-05	-1.73162	-2.36341e-10
79504663	rs1368954	1.3332e-07	-1.08529	-0.931345	2.86844e-05	-1.6824	-0.920948	3.4758e-05	-1.71596	-0.902568
79504755	rs143490295	5.0863e-07	-1.26177e-10	-0.677667	0.000200479	-1.26177e-10	-0.658991	0.000245629	-1.26177e-10	-0.663117
79505006	rs72915200	4.79102e-08	-1.72746	-1.3126	1.81137e-05	-1.75247	-1.31056	2.23092e-05	-1.75214	-1.3098
79505248	rs13009491	1.14151e-07	-1.21737	-0.954497	2.79885e-05	-1.69924	-0.928671	3.41008e-05	-1.72559	-0.912032
79505274	rs9973463	2.91435e-07	-1.03174	-0.20283	5.76339e-05	-1.71363	-0.191957	7.13028e-05	-1.73909	-0.160917
79505526	rs11888732	1.17732e-07	-1.20548	-0.935495	2.84186e-05	-1.7029	-0.909753	3.46785e-05	-1.72817	-0.892646
79505706	rs74482545	4.48185e-07	-1.26177e-10	-0.804181	0.000171448	-1.26177e-10	-0.815419	0.000210609	-1.26177e-10	-0.816937
79505760	rs2861787	2.85742e-07	-1.19629	-0.0580069	8.55416e-05	-1.46425	-0.0464506	0.00010062	-1.54212	-0.0134776
79505783	rs59953917	4.8036e-08	-1.73201	-1.30542	1.8274e-05	-1.75197	-1.30225	2.24951e-05	-1.75253	-1.30112
79506434	rs143584147	2.55533e-07	-1.36604	-2.36341e-10	0.000231862	-0.513556	-2.36341e-10	0.000300318	-0.462099	-2.36341e-10
79506514	rs10191605	2.6956e-07	-1.26177e-10	-1.3126	0.000104218	-1.26177e-10	-1.31322	0.000128391	-1.26177e-10	-1.31186
79506643	rs4566392	4.79707e-08	-1.72653	-1.31226	1.80729e-05	-1.75103	-1.31426	2.21964e-05	-1.75241	-1.3146
79507303	rs7591792	5.12047e-08	-1.75184	-1.22171	2.69585e-05	-1.44077	-1.22464	3.43147e-05	-1.41293	-1.21843
79507827	rs4853450	2.05431e-07	-0.413246	-1.17103	3.82338e-05	-1.15252	-1.16346	4.01122e-05	-1.31592	-1.15934
79508063	rs12619738	3.14522e-07	-1.26177e-10	-1.15833	0.000120477	-1.26177e-10	-1.16824	0.000147922	-1.26177e-10	-1.17026
79508156	rs56135231	6.22784e-08	-1.55857	-1.2192	2.12564e-05	-1.68867	-1.21437	2.6615e-05	-1.66956	-1.21591
79508165	rs4853451	1.41921e-07	-0.896483	-1.05764	3.68264e-05	-1.30012	-1.05337	4.63671e-05	-1.27794	-1.05241
79508503	rs6547228	8.26556e-08	-1.53257	-0.962135	7.73695e-05	-0.66146	-0.949647	8.8132e-05	-0.735063	-0.953041
79508931	rs7596189	6.9636e-08	-1.71434	-0.951763	0.000110516	-0.32222	-0.932324	0.000117141	-0.468248	-0.935317
79509020	rs184398403	2.01657e-07	-1.60282	-2.36341e-10	6.72774e-05	-1.75088	-2.36341e-10	8.40193e-05	-1.73589	-2.36341e-10
79509022	rs12470852	1.5129e-07	-1.09117	-0.799018	5.18357e-05	-1.23476	-0.776862	5.60591e-05	-1.35952	-0.781011
79509119	rs10188738	2.43199e-07	-0.81866	-0.59685	4.91928e-05	-1.47307	-0.590884	5.75032e-05	-1.52456	-0.590543
79509292	rs11126705	2.37815e-07	-0.843555	-0.594342	4.34344e-05	-1.60932	-0.57913	5.03918e-05	-1.66041	-0.586706
79513761	rs140489538	4.60691e-07	-1.26177e-10	-0.77666	0.000178437	-1.26177e-10	-0.775465	0.000219545	-1.26177e-10	-0.775383
79515036	rs7572562	1.90854e-07	-0.670117	-0.987764	2.51153e-05	-1.75194	-0.984279	3.09092e-05	-1.7513	-0.984584
79515060	rs111240857	2.42298e-07	-1.41922	-2.36341e-10	7.05985e-05	-1.70269	-2.36341e-10	8.66597e-05	-1.70495	-2.36341e-10
79515075	rs57443532	2.39638e-07	-1.43026	-2.36341e-10	7.35384e-05	-1.66189	-2.36341e-10	8.84174e-05	-1.68487	-2.36341e-10
79515079	rs113531912	1.66491e-06	0.508136	-2.36341e-10	0.000284242	-0.309873	-2.36341e-10	0.000345438	-0.322127	-2.36341e-10
79515233	rs146698660	1.96472e-07	-0.643119	-0.985748	2.51636e-05	-1.75114	-0.983158	3.09689e-05	-1.75023	-0.983731
79515246	rs141333715	3.039e-07	-1.26177e-10	-1.19269	0.000116397	-1.26177e-10	-1.20269	0.000142947	-1.26177e-10	-1.20447
79515256	rs12472521	1.75521e-07	-0.798064	-0.943564	3.09143e-05	-1.60521	-0.923275	3.60388e-05	-1.65538	-0.926964
79515346	rs113075417	2.01861e-07	-0.627574	-0.974234	2.54716e-05	-1.75054	-0.971599	3.13526e-05	-1.74946	-0.972182
79515556	rs72917219	2.45522e-07	-1.406	-2.36341e-10	7.20426e-05	-1.68244	-2.36341e-10	8.69605e-05	-1.70149	-2.36341e-10
79515954	rs12622280	1.91294e-07	-0.772533	-0.883046	2.93992e-05	-1.69822	-0.880516	3.72247e-05	-1.67644	-0.873524
79515978	rs80114760	3.63984e-07	-0.861707	-0.150571	5.71557e-05	-1.75178	-0.162137	7.15969e-05	-1.74635	-0.149543
79516107	rs116772009	2.53144e-07	-1.37543	-2.36341e-10	8.72816e-05	-1.49056	-2.36341e-10	0.000114284	-1.42825	-2.36341e-10
79516139	rs12623011	7.17149e-08	-1.69462	-0.942065	3.51004e-05	-1.46964	-0.931851	3.9898e-05	-1.54288	-0.93773
79516466	rs79890326	2.1595e-07	-0.564915	-0.969426	2.57147e-05	-1.7482	-0.964434	3.16586e-05	-1.74667	-0.965261
79516586	rs12623159	5.02843e-07	-0.223174	-0.465935	4.37215e-05	-1.73415	-0.447713	5.25448e-05	-1.74905	-0.456224
79516671	rs115027739	3.94262e-07	-0.932373	-2.36341e-10	7.24486e-05	-1.67682	-2.36341e-10	8.91765e-05	-1.67632	-2.36341e-10
79516725	rs6730065	2.42257e-07	-1.41939	-2.36341e-10	7.31258e-05	-1.66752	-2.36341e-10	8.79897e-05	-1.68972	-2.36341e-10
79516831	rs151294983	6.81715e-07	-0.384776	-2.36341e-10	0.000215812	-0.585295	-2.36341e-10	0.00025823	-0.613087	-2.36341e-10
79517133	rs11126706	5.10614e-07	-0.223174	-0.4506	4.43024e-05	-1.73415	-0.434515	5.3252e-05	-1.74905	-0.442855
79517222	rs12614016	2.83953e-07	-1.26177e-10	-1.26058	0.00010912	-1.26177e-10	-1.26725	0.000134091	-1.26177e-10	-1.26842
79517346	rs6733601	7.63019e-08	-1.75017	-0.82452	3.22229e-05	-1.6742	-0.812824	3.80945e-05	-1.70732	-0.819554
79517489	rs6733622	5.11942e-07	-0.301627	-0.369549	4.87547e-05	-1.72439	-0.348505	5.82087e-05	-1.74421	-0.358692
79517637	rs11126707	3.73594e-07	-0.256843	-0.729374	3.41772e-05	-1.72467	-0.70347	4.10439e-05	-1.74431	-0.70799
79517694	rs13418768	6.18628e-07	-0.481884	-2.36341e-10	0.000100347	-1.35106	-2.36341e-10	0.000137053	-1.24657	-2.36341e-10
79517879	rs11126708	1.57316e-06	0.451453	-2.36341e-10	6.75826e-05	-1.74635	-2.36341e-10	8.37526e-05	-1.73907	-2.36341e-10
79517902	rs10865441	7.8099e-08	-1.74883	-0.802584	3.5461e-05	-1.60063	-0.790632	4.1302e-05	-1.64852	-0.797508
79517933	rs113586326	2.42257e-07	-1.41939	-2.36341e-10	7.31258e-05	-1.66752	-2.36341e-10	8.79897e-05	-1.68972	-2.36341e-10
79518035	rs11126709	4.00001e-07	-0.169211	-0.748709	3.94605e-05	-1.54207	-0.742331	4.58067e-05	-1.59912	-0.743387
79518422	rs12614946	3.77056e-07	-1.26177e-10	-0.976995	0.00014227	-1.26177e-10	-1.00197	0.000175094	-1.26177e-10	-1.00162
79518553	rs732258	2.34807e-07	-0.743362	-0.707261	4.61724e-05	-1.4465	-0.680823	5.13152e-05	-1.54264	-0.686313
79518604	rs12621530	2.86237e-07	-1.26177e-10	-1.25257	0.000109946	-1.26177e-10	-1.25971	0.000135094	-1.26177e-10	-1.26097
79518752	rs732259	3.86131e-07	-0.17251	-0.780702	4.05251e-05	-1.48327	-0.774506	4.66066e-05	-1.54967	-0.775532
79518889	rs732260	3.94871e-07	-0.314	-0.616829	5.08955e-05	-1.42017	-0.609752	5.80648e-05	-1.49446	-0.610924
79518903	rs17757203	2.33685e-07	-1.45542	-2.36341e-10	7.45845e-05	-1.64777	-2.36341e-10	8.95093e-05	-1.6726	-2.36341e-10
79519367	rs4349372	3.54666e-07	-0.330662	-0.707549	4.67076e-05	-1.41209	-0.703702	5.32429e-05	-1.48733	-0.704745
79520327	rs1434170	2.42257e-07	-1.41939	-2.36341e-10	7.31258e-05	-1.66752	-2.36341e-10	8.79897e-05	-1.68972	-2.36341e-10
79520350	rs72818623	2.45135e-07	-1.40758	-2.36341e-10	6.98126e-05	-1.71389	-2.36341e-10	8.43565e-05	-1.73189	-2.36341e-10
79520532	rs112270032	3.67812e-06	1.30077	-2.36341e-10	0.00096977	0.917359	-2.36341e-10	0.00113295	0.865641	-2.36341e-10
79521270	rs11889051	2.95702e-07	-0.215149	-1.00489	2.61392e-05	-1.69414	-1.00213	3.2072e-05	-1.69543	-1.00353
79521413	rs4241238	6.71126e-08	-1.74531	-0.957703	2.858e-05	-1.65876	-0.948233	3.39038e-05	-1.68954	-0.953875
79521800	rs13382380	4.66109e-07	0.263624	-1.02859	2.40758e-05	-1.75255	-1.02594	2.96054e-05	-1.7517	-1.02728
79521952	rs12471468	2.35555e-07	-0.676738	-0.770704	4.05031e-05	-1.50992	-0.748401	4.56881e-05	-1.59193	-0.753169
79522042	rs17016708	3.06155e-07	-1.26177e-10	-1.1853	0.000118464	-1.26177e-10	-1.18509	0.000146306	-1.26177e-10	-1.18124
79522170	rs13398632	7.80753e-08	-1.71323	-0.838487	2.92407e-05	-1.74906	-0.835073	3.57875e-05	-1.75254	-0.836801
79522589	rs10167813	6.39152e-08	-1.74417	-1.00766	2.84392e-05	-1.61306	-0.998871	3.34555e-05	-1.65261	-1.00411
79522905	rs141829281	2.74543e-07	-1.26177e-10	-1.29428	0.00010622	-1.26177e-10	-1.29419	0.000130891	-1.26177e-10	-1.29257
79522929	rs72917245	2.69039e-07	-1.31453	-2.36341e-10	7.01045e-05	-1.70971	-2.36341e-10	8.49409e-05	-1.72498	-2.36341e-10
79523292	rs13402353	3.62202e-07	-0.237019	-0.780168	3.30046e-05	-1.68738	-0.775674	3.96889e-05	-1.70848	-0.777389
79523492	rs2902048	2.67182e-07	-1.32146	-2.36341e-10	7.0259e-05	-1.70751	-2.36341e-10	8.50915e-05	-1.72321	-2.36341e-10
79523493	rs147979236	3.78198e-07	-1.26177e-10	-0.973971	0.000146721	-1.26177e-10	-0.971165	0.000180401	-1.26177e-10	-0.971758
79523674	rs733491	2.67182e-07	-1.32146	-2.36341e-10	7.0259e-05	-1.70751	-2.36341e-10	8.50915e-05	-1.72321	-2.36341e-10
79524147	rs934513	1.79219e-07	-1.72078	-2.36341e-10	7.14278e-05	-1.69101	-2.36341e-10	8.60855e-05	-1.7116	-2.36341e-10
79524148	rs934512	6.74847e-08	-1.71838	-0.979112	3.06408e-05	-1.56744	-0.969926	3.57653e-05	-1.61456	-0.975399
79524571	rs75231118	4.12925e-07	-1.26177e-10	-0.886121	0.000158495	-1.26177e-10	-0.893975	0.000192167	-1.26177e-10	-0.908575
79524994	rs72917249	9.93491e-07	-0.00816321	-2.36341e-10	7.41701e-05	-1.65334	-2.36341e-10	9.33193e-05	-1.63091	-2.36341e-10
79525033	rs12465102	5.60816e-07	0.344	-0.923995	2.78508e-05	-1.72796	-0.904879	3.34617e-05	-1.74767	-0.908865
79525176	rs6744025	3.04144e-06	2.1393	-1.0286	2.44788e-05	-1.73659	-1.02531	3.0658e-05	-1.71748	-1.02657
79525428	rs1434205	2.96196e-06	2.11661	-1.03239	2.43298e-05	-1.73801	-1.02999	3.04722e-05	-1.7196	-1.03052
79525490	rs1434204	3.06041e-06	2.16206	-1.04514	2.40902e-05	-1.7351	-1.0428	3.02149e-05	-1.71529	-1.04332
79525622	rs10207369	3.16517e-07	-0.231216	-0.920795	2.81457e-05	-1.70537	-0.916933	3.40096e-05	-1.72189	-0.918407
79525943	rs1529792	6.40326e-08	-1.7333	-1.01669	2.93323e-05	-1.57298	-1.00803	3.4343e-05	-1.61735	-1.01319
79526043	rs11892349	1.14719e-06	0.13568	-2.36341e-10	7.53861e-05	-1.63708	-2.36341e-10	9.5417e-05	-1.60868	-2.36341e-10
79526232	rs10496218	1.23117e-06	0.206332	-2.36341e-10	7.84334e-05	-1.59745	-2.36341e-10	9.92104e-05	-1.5697	-2.36341e-10
79527803	rs4144317	2.03165e-07	-0.359306	-1.23606	2.15605e-05	-1.65727	-1.23157	2.5858e-05	-1.68486	-1.22946
79528072	rs4144316	2.7978e-07	-1.26177e-10	-1.27539	0.000107857	-1.26177e-10	-1.2789	0.000132396	-1.26177e-10	-1.28115
79528223	rs10496219	1.86232e-07	-0.398558	-1.28384	2.07711e-05	-1.64665	-1.27949	2.48326e-05	-1.67586	-1.27892
79528641	rs61454343	3.18966e-07	-0.217267	-0.927035	3.06371e-05	-1.62472	-0.912768	3.67042e-05	-1.65526	-0.908787
79528694	rs10520235	1.11504e-07	-0.922175	-1.27315	4.582e-05	-0.865917	-1.26906	5.36044e-05	-0.91837	-1.26694
79529164	rs140049329	1.84689e-07	-1.69071	-2.36341e-10	6.73901e-05	-1.7492	-2.36341e-10	8.26663e-05	-1.75213	-2.36341e-10
79529472	rs6760650	4.94112e-05	4.82748	-0.928933	4.12922e-05	-1.3291	-0.909926	5.75745e-05	-1.18954	-0.924317
79529552	rs6760878	2.55605e-06	1.62839	-0.691561	3.55434e-05	-1.72749	-0.661459	4.52817e-05	-1.68692	-0.667121
79529646	rs17706686	2.33391e-06	0.84591	-2.36341e-10	6.98223e-05	-1.71375	-2.36341e-10	8.7401e-05	-1.69643	-2.36341e-10
79529711	rs58367618	1.31087e-07	-0.819143	-1.21438	2.47475e-05	-1.55208	-1.1989	3.28651e-05	-1.46209	-1.21244
79529751	rs55941875	1.40861e-07	-1.10957	-0.852038	5.29882e-05	-1.14676	-0.842876	6.30632e-05	-1.17959	-0.843213
79529759	rs55779969	1.41374e-07	-1.10957	-0.848407	5.31828e-05	-1.14676	-0.839209	6.32947e-05	-1.17959	-0.839547
79529774	rs17040645	2.28662e-06	0.825441	-2.36341e-10	9.23687e-05	-1.43391	-2.36341e-10	0.000117763	-1.39827	-2.36341e-10
79530208	rs78247623	2.05695e-07	-1.58299	-2.36341e-10	0.000183834	-0.745668	-2.36341e-10	0.000217336	-0.785494	-2.36341e-10
79530794	rs111465488	2.79033e-07	-1.26177e-10	-1.27806	0.00010757	-1.26177e-10	-1.28156	0.00013203	-1.26177e-10	-1.28391
79530813	rs10200371	4.40032e-06	1.61899	-0.138946	6.20441e-05	-1.72829	-0.103564	7.80019e-05	-1.68822	-0.121986
79531064	rs73938170	1.34504e-07	-0.797305	-1.21049	2.51111e-05	-1.54189	-1.1945	3.34416e-05	-1.44985	-1.20729
79531143	rs78924597	1.57977e-07	-1.07208	-0.774852	5.94055e-05	-1.11035	-0.764962	7.06292e-05	-1.14417	-0.765325
79531201	rs58921527	4.32292e-07	-1.26177e-10	-0.840287	0.00016759	-1.26177e-10	-0.838182	0.000206407	-1.26177e-10	-0.83709
79531235	rs77338907	2.73902e-07	-1.26177e-10	-1.29662	0.000105696	-1.26177e-10	-1.29913	0.00012982	-1.26177e-10	-1.30079
79531294	rs77975779	4.36138e-07	0.195796	-1.02722	2.41831e-05	-1.74846	-1.02558	2.96669e-05	-1.75218	-1.02473
79531357	rs77142364	3.68971e-07	0.0306808	-1.02935	2.44079e-05	-1.73708	-1.02772	2.97815e-05	-1.74619	-1.02687
79531375	rs117532340	8.3015e-07	-1.26177e-10	-0.187781	0.00031847	-1.26177e-10	-0.196172	0.000401152	-1.26177e-10	-0.172599
79531392	rs74484167	3.68415e-07	0.0182481	-1.01843	2.47016e-05	-1.73607	-1.01676	3.01435e-05	-1.74508	-1.01589
79531447	rs17016729	3.76369e-07	0.0306808	-1.0095	2.48986e-05	-1.73708	-1.00781	3.03812e-05	-1.74619	-1.00693
79531506	rs78920503	2.83845e-07	-1.26177e-10	-1.26096	0.000109381	-1.26177e-10	-1.26487	0.000134141	-1.26177e-10	-1.26805
79531597	rs73938171	1.33822e-07	-0.790208	-1.22267	2.48513e-05	-1.53855	-1.20824	3.31451e-05	-1.44585	-1.2202
79531684	rs186549409	1.73616e-07	-1.75254	-2.36341e-10	7.91726e-05	-1.58807	-2.36341e-10	9.11199e-05	-1.65476	-2.36341e-10
79531819	rs1434203	1.1201e-05	3.45097	-1.03661	2.83095e-05	-1.58151	-1.03499	3.66331e-05	-1.53183	-1.03415
79531826	rs62156616	2.45389e-06	0.896042	-2.36341e-10	0.000181599	-0.757897	-2.36341e-10	0.000257224	-0.616992	-2.36341e-10
79532351	rs13415685	1.32897e-07	-0.792203	-1.22761	2.52669e-05	-1.51665	-1.21355	3.39742e-05	-1.41613	-1.2252
79532861	rs55950204	1.52153e-07	-1.08752	-0.796987	5.72438e-05	-1.12534	-0.787041	6.79955e-05	-1.15876	-0.78874
79533358	rs77954843	1.82281e-07	-0.941419	-0.762417	6.83257e-05	-0.98325	-0.752164	8.09655e-05	-1.02031	-0.752608
79533477	rs12478909	1.73637e-07	-1.75242	-2.36341e-10	7.36908e-05	-1.65982	-2.36341e-10	8.64862e-05	-1.70695	-2.36341e-10
79533671	rs116445081	2.30506e-07	-1.46911	-2.36341e-10	6.78256e-05	-1.74276	-2.36341e-10	8.32641e-05	-1.74492	-2.36341e-10
79534010	rs12620903	2.79146e-07	-1.26177e-10	-1.27765	0.000107639	-1.26177e-10	-1.28092	0.000132077	-1.26177e-10	-1.28356
79534050	rs72818627	2.5742e-07	-1.35868	-2.36341e-10	7.21088e-05	-1.68152	-2.36341e-10	8.62648e-05	-1.70952	-2.36341e-10
79534192	rs10195512	1.58447e-06	1.40057	-0.941958	2.96664e-05	-1.64537	-0.924309	3.86469e-05	-1.57665	-0.935827
79534709	rs10184992	1.7002e-06	1.4403	-0.911182	3.0868e-05	-1.63795	-0.89203	4.02342e-05	-1.56717	-0.905053
79534977	rs11677679	2.49521e-07	-1.38985	-2.36341e-10	6.71657e-05	-1.75254	-2.36341e-10	8.268e-05	-1.75196	-2.36341e-10
79535011	rs114816684	2.36455e-06	0.858956	-2.36341e-10	6.99347e-05	-1.71214	-2.36341e-10	8.75699e-05	-1.6945	-2.36341e-10
79535193	rs56268562	7.76934e-08	-1.44459	-1.11203	2.35316e-05	-1.69906	-1.10229	2.86051e-05	-1.71537	-1.09799
79535220	rs55968246	7.63999e-08	-1.45825	-1.11516	2.35955e-05	-1.69315	-1.10549	2.86544e-05	-1.71041	-1.10122
79535635	rs55679053	1.80519e-07	-0.886465	-0.827086	6.75113e-05	-0.929708	-0.817696	8.00028e-05	-0.968052	-0.816827
79535638	rs1368967	1.81709e-06	1.48026	-0.88466	3.19417e-05	-1.63028	-0.865509	4.17007e-05	-1.55745	-0.878978
79535711	rs13419741	1.36932e-07	-0.745635	-1.24427	2.48014e-05	-1.51726	-1.23154	3.32607e-05	-1.42047	-1.2421
79536322	rs10520236	1.7852e-06	1.4593	-0.8814	3.19188e-05	-1.63433	-0.862178	4.16239e-05	-1.56257	-0.875696
79536354	rs13397704	1.7852e-06	1.4593	-0.8814	3.19188e-05	-1.63433	-0.862178	4.16239e-05	-1.56257	-0.875696
79536397	rs13422993	1.77959e-06	1.4593	-0.884545	3.18164e-05	-1.63433	-0.865392	4.14923e-05	-1.56257	-0.878862
79536454	rs72818629	3.60096e-07	-1.02302	-2.36341e-10	0.000630676	0.487092	-2.36341e-10	0.000602702	0.234483	-2.36341e-10
79536560	rs13397923	1.33365e-07	-0.768044	-1.24826	2.44298e-05	-1.52803	-1.23587	3.27045e-05	-1.43328	-1.24615
79536775	rs10202759	1.67209e-06	1.40057	-0.888132	3.13517e-05	-1.64537	-0.869057	4.07648e-05	-1.57665	-0.882472
79536930	rs149719300	2.70601e-07	-1.26177e-10	-1.30874	0.000104603	-1.26177e-10	-1.30953	0.000128625	-1.26177e-10	-1.31004
79536950	rs73938176	2.21826e-06	0.79509	-2.36341e-10	9.13937e-05	-1.44452	-2.36341e-10	0.000116452	-1.40946	-2.36341e-10
79536962	rs73938177	2.21826e-06	0.79509	-2.36341e-10	9.13937e-05	-1.44452	-2.36341e-10	0.000116452	-1.40946	-2.36341e-10
79536990	rs73938178	2.18656e-06	0.780698	-2.36341e-10	9.09387e-05	-1.44951	-2.36341e-10	0.00011584	-1.41473	-2.36341e-10
79536997	rs28607023	1.33141e-07	-0.768044	-1.24993	2.43854e-05	-1.52803	-1.23769	3.26489e-05	-1.43328	-1.24785
79537047	rs28420185	2.39441e-06	2.12953	-1.25803	3.63868e-05	-1.11898	-1.24651	5.09591e-05	-0.979848	-1.25607
79537176	rs72917261	2.1554e-06	0.766345	-2.36341e-10	9.04896e-05	-1.45447	-2.36341e-10	0.000115236	-1.41996	-2.36341e-10
79537278	rs17016741	2.1554e-06	0.766345	-2.36341e-10	9.04896e-05	-1.45447	-2.36341e-10	0.000115236	-1.41996	-2.36341e-10
79537370	rs57116810	2.12174e-06	0.750603	-2.36341e-10	9.00023e-05	-1.45986	-2.36341e-10	0.00011458	-1.42566	-2.36341e-10
79537411	rs75130187	2.78926e-07	-1.26177e-10	-1.27844	0.000107558	-1.26177e-10	-1.28167	0.00013198	-1.26177e-10	-1.28429
79537429	rs17016742	2.12174e-06	0.750603	-2.36341e-10	9.00023e-05	-1.45986	-2.36341e-10	0.00011458	-1.42566	-2.36341e-10
79537747	rs13401607	1.36453e-07	-0.753615	-1.23979	2.48261e-05	-1.52111	-1.2267	3.32595e-05	-1.42504	-1.23756
79537984	rs13427217	7.53298e-05	5.21047	-0.890224	4.84528e-05	-1.2071	-0.872012	6.85978e-05	-1.05436	-0.884323
79538139	rs72818630	3.26633e-07	-1.12055	-2.36341e-10	7.72928e-05	-1.6121	-2.36341e-10	9.97949e-05	-1.56382	-2.36341e-10
79538168	rs13418113	5.92094e-05	4.9959	-0.916452	4.44762e-05	-1.26594	-0.898802	6.24929e-05	-1.12115	-0.910734
79538211	rs72917268	2.1554e-06	0.766345	-2.36341e-10	9.04896e-05	-1.45447	-2.36341e-10	0.000115236	-1.41996	-2.36341e-10
79538307	rs13404906	7.58779e-08	-1.74961	-0.830657	3.2024e-05	-1.68746	-0.805758	3.75231e-05	-1.72211	-0.819875
79538337	rs145117887	2.87507e-07	-1.26177e-10	-1.24814	0.000110744	-1.26177e-10	-1.25248	0.000135764	-1.26177e-10	-1.25602
79538340	rs13418226	4.75718e-07	0.195796	-0.940359	2.63563e-05	-1.74846	-0.939528	3.23822e-05	-1.75218	-0.937151
79538411	rs6746670	2.1554e-06	0.766345	-2.36341e-10	9.04896e-05	-1.45447	-2.36341e-10	0.000115236	-1.41996	-2.36341e-10
79538615	rs116181967	1.73752e-07	-1.75176	-2.36341e-10	7.65304e-05	-1.62201	-2.36341e-10	9.45349e-05	-1.61797	-2.36341e-10
79538680	rs6747028	2.18656e-06	0.780698	-2.36341e-10	9.09387e-05	-1.44951	-2.36341e-10	0.00011584	-1.41473	-2.36341e-10
79538768	rs17707004	2.25376e-06	0.810966	-2.36341e-10	9.19011e-05	-1.43899	-2.36341e-10	0.000117134	-1.40362	-2.36341e-10
79538897	rs10209455	4.10922e-07	0.0306808	-0.921665	2.71666e-05	-1.73708	-0.920633	3.31917e-05	-1.74619	-0.918454
79538898	rs7583745	2.18656e-06	0.780698	-2.36341e-10	9.09387e-05	-1.44951	-2.36341e-10	0.00011584	-1.41473	-2.36341e-10
79538971	rs10186312	2.10599e-06	1.61911	-0.875956	3.31275e-05	-1.6021	-0.857239	4.35837e-05	-1.52223	-0.870022
79539140	rs112022493	3.60796e-06	1.28151	-2.36341e-10	0.00121717	1.14458	-2.36341e-10	0.00131253	1.01278	-2.36341e-10
79539722	rs75575064	3.00924e-07	-1.26177e-10	-1.20253	0.000115765	-1.26177e-10	-1.20814	0.000141766	-1.26177e-10	-1.21276
79539758	rs17016767	1.469e-07	-1.01018	-0.90946	5.5068e-05	-1.05017	-0.90096	6.54881e-05	-1.08556	-0.89951
79539869	rs17016770	4.4163e-07	0.102749	-0.921665	2.68854e-05	-1.74748	-0.920633	3.30021e-05	-1.75191	-0.918454
79539988	rs13409348	6.07954e-05	5.28271	-1.17683	3.69454e-05	-1.18674	-1.16351	5.29201e-05	-1.03135	-1.1668
79540186	rs13425304	2.92964e-06	2.33802	-1.26478	3.93565e-05	-1.03313	-1.25391	5.5628e-05	-0.88532	-1.26293
79540198	rs55785428	1.46749e-07	-1.01018	-0.91049	5.49697e-05	-1.05017	-0.902747	6.53571e-05	-1.08556	-0.901513
79540272	rs17707159	1.03091e-07	-1.34575	-0.928025	2.73502e-05	-1.73053	-0.92045	3.3356e-05	-1.74046	-0.919242
79540564	rs75907868	6.20089e-07	-1.26177e-10	-0.479525	0.000246405	-1.26177e-10	-0.452725	0.000300313	-1.26177e-10	-0.462113
79541025	rs13412922	5.69937e-08	-1.75255	-1.1139	2.51489e-05	-1.63963	-1.09525	2.94274e-05	-1.68623	-1.09878
79541100	rs76003631	2.95848e-07	-1.26177e-10	-1.21954	0.000113862	-1.26177e-10	-1.22471	0.000139487	-1.26177e-10	-1.22897
79541531	rs13390216	1.96416e-07	-0.911242	-0.717913	3.6314e-05	-1.67962	-0.687881	4.27105e-05	-1.71982	-0.692677
79541768	rs13429561	7.39327e-08	-1.75185	-0.854385	3.21697e-05	-1.65801	-0.830664	3.75181e-05	-1.70013	-0.841991
79542095	rs17016787	4.13809e-07	0.0429586	-0.926942	2.69932e-05	-1.7382	-0.925917	3.29928e-05	-1.7469	-0.923752
79542116	rs2060787	7.54995e-08	-1.75212	-0.833143	3.29946e-05	-1.65447	-0.80889	3.84359e-05	-1.69748	-0.82047
79542366	rs72917271	2.24002e-06	0.804854	-2.36341e-10	9.17051e-05	-1.44112	-2.36341e-10	0.000116871	-1.40587	-2.36341e-10
79542545	rs78773947	2.96916e-07	-1.26177e-10	-1.21594	0.000114305	-1.26177e-10	-1.22083	0.000140068	-1.26177e-10	-1.22481
79543168	rs13397028	4.03802e-07	0.0306808	-0.939144	2.66666e-05	-1.73708	-0.939211	3.2558e-05	-1.74619	-0.93773
79543280	rs117147622	3.03887e-07	-1.26177e-10	-1.19273	0.000116925	-1.26177e-10	-1.19817	0.000143215	-1.26177e-10	-1.20259
79543430	rs13385415	2.03305e-06	1.50463	-0.796728	3.28996e-05	-1.69586	-0.770374	4.19301e-05	-1.65613	-0.774801
79543540	rs13422936	1.91002e-07	-0.89895	-0.758153	3.4663e-05	-1.68318	-0.730851	4.08258e-05	-1.72219	-0.735436
79543573	rs6753953	1.88669e-07	-0.911242	-0.758153	3.47866e-05	-1.67962	-0.730851	4.09228e-05	-1.71982	-0.735436
79543904	rs75478079	1.53793e-07	-0.985633	-0.888149	5.766e-05	-1.02629	-0.878844	6.84916e-05	-1.06229	-0.877941
79543957	rs80260415	3.13173e-07	-1.26177e-10	-1.16263	0.000120422	-1.26177e-10	-1.16869	0.000147421	-1.26177e-10	-1.17365
79544256	rs10200167	1.38986e-07	-0.696538	-1.27847	2.44691e-05	-1.49323	-1.26906	3.30503e-05	-1.39202	-1.27689
79544336	rs7598028	1.54617e-06	0.25175	0.182398	0.000104067	-1.50134	0.186676	0.000135979	-1.43122	0.176781
79544413	rs74938046	1.9256e-07	-0.820072	-0.828908	7.19343e-05	-0.864963	-0.818984	8.51245e-05	-0.904804	-0.818021
79544517	rs76243550	3.02655e-07	-1.26177e-10	-1.1968	0.000116455	-1.26177e-10	-1.20219	0.000142712	-1.26177e-10	-1.20611
79544537	rs13407472	1.64609e-07	-1.06414	-0.741681	3.73762e-05	-1.62468	-0.713985	4.32855e-05	-1.68049	-0.718635
79544571	rs13407561	7.80124e-08	-1.74566	-0.80686	3.65879e-05	-1.57861	-0.781372	4.18947e-05	-1.63793	-0.793847
79544718	rs17016796	7.79403e-08	-1.74658	-0.80686	3.64135e-05	-1.58339	-0.781372	4.17328e-05	-1.64181	-0.793847
79544975	rs13382486	7.87804e-08	-1.73586	-0.80686	3.81053e-05	-1.53797	-0.781372	4.33171e-05	-1.60454	-0.793847
79545115	rs17016803	4.03913e-07	0.0653862	-0.973574	2.56857e-05	-1.74013	-0.973638	3.13944e-05	-1.74808	-0.972227
79545205	rs12622069	1.59254e-07	-1.10888	-0.730011	3.86033e-05	-1.60432	-0.702039	4.44866e-05	-1.66502	-0.706736
79545275	rs12622095	3.08973e-07	-1.26177e-10	-1.17613	0.00011884	-1.26177e-10	-1.18192	0.000145517	-1.26177e-10	-1.18664
79545634	rs76011279	5.03524e-07	0.243766	-0.931523	2.65161e-05	-1.75036	-0.931591	3.25995e-05	-1.75255	-0.930095
79546041	rs10191895	7.94714e-08	-1.73732	-0.796668	3.82665e-05	-1.54329	-0.771836	4.35806e-05	-1.60895	-0.783375
79546165	rs10194339	4.83723e-07	0.207444	-0.935319	2.6475e-05	-1.74898	-0.934519	3.24732e-05	-1.75232	-0.934202
79546297	rs6757696	1.50797e-07	-1.13016	-0.763291	3.77031e-05	-1.59384	-0.736114	4.33515e-05	-1.65692	-0.740678
79546376	rs10207032	1.52544e-07	-1.13016	-0.751773	3.81505e-05	-1.59384	-0.724318	4.38638e-05	-1.65692	-0.728928
79546893	rs75624104	3.85653e-07	-1.26177e-10	-0.95445	0.000149311	-1.26177e-10	-0.95367	0.000183751	-1.26177e-10	-0.95336
79547097	rs7609047	1.50752e-07	-1.13016	-0.763591	3.76915e-05	-1.59384	-0.736421	4.33382e-05	-1.65692	-0.740984
79547342	rs17016820	3.93559e-07	0.0429586	-0.977117	2.57121e-05	-1.7382	-0.974537	3.13136e-05	-1.7469	-0.975991
79547550	rs1473358	2.76756e-07	-0.00494345	-1.28131	1.90504e-05	-1.73356	-1.27905	2.32398e-05	-1.74387	-1.2772
79547730	rs1473357	2.86884e-07	0.0296469	-1.27996	1.90077e-05	-1.73698	-1.27787	2.32222e-05	-1.74612	-1.27571
79547942	rs1473356	3.62905e-07	0.267833	-1.28308	1.86802e-05	-1.75108	-1.28115	2.29903e-05	-1.75251	-1.27936
79547947	rs75911136	2.95667e-07	-1.26177e-10	-1.22016	0.000113836	-1.26177e-10	-1.22495	0.000139505	-1.26177e-10	-1.22884
79548170	rs10177375	1.62815e-07	-1.03046	-0.786316	3.52116e-05	-1.63862	-0.759703	4.09321e-05	-1.69085	-0.764173
79548231	rs182389174	1.96024e-06	0.671436	-2.36341e-10	0.000299628	-0.257159	-2.36341e-10	0.000376957	-0.234808	-2.36341e-10
79548440	rs72818632	3.41462e-07	-1.07615	-2.36341e-10	7.53874e-05	-1.63706	-2.36341e-10	9.72126e-05	-1.59004	-2.36341e-10
79548508	rs56092810	2.01253e-07	-0.882266	-0.722557	7.54501e-05	-0.925615	-0.710613	8.92967e-05	-0.964055	-0.71092
79548664	rs10201398	1.52924e-07	-1.11956	-0.75988	3.76612e-05	-1.59913	-0.731941	4.33111e-05	-1.66101	-0.737518
79548730	rs10201503	1.15774e-07	-0.847649	-1.3101	2.19493e-05	-1.56517	-1.30579	2.93601e-05	-1.47789	-1.30941
79548731	rs10496220	2.28109e-06	0.823019	-2.36341e-10	8.9801e-05	-1.4621	-2.36341e-10	0.000114827	-1.42351	-2.36341e-10
79548805	rs10201771	1.56952e-07	-1.0981	-0.755349	3.74488e-05	-1.60943	-0.727298	4.31686e-05	-1.66893	-0.732897
79548864	rs78850536	3.0606e-07	-1.18561	-2.36341e-10	6.77155e-05	-1.74438	-2.36341e-10	8.49232e-05	-1.72519	-2.36341e-10
79548871	rs10201858	7.95338e-08	-1.74249	-0.790719	3.77876e-05	-1.56388	-0.763844	4.30858e-05	-1.62592	-0.777832
79549119	rs10180567	5.60882e-07	-0.579877	-2.36341e-10	9.06485e-05	-1.45271	-2.36341e-10	0.000122202	-1.36126	-2.36341e-10
79549252	rs1347307	3.83515e-07	-1.26177e-10	-0.96001	0.000148475	-1.26177e-10	-0.959282	0.000182925	-1.26177e-10	-0.957864
79549304	rs1347308	1.5435e-07	-1.10888	-0.761288	3.74529e-05	-1.60432	-0.732293	4.31239e-05	-1.66502	-0.737847
79549374	rs10520237	7.78436e-08	-1.74582	-0.808863	3.65381e-05	-1.57944	-0.781908	4.17931e-05	-1.6386	-0.795605
79549415	rs13388009	7.77731e-08	-1.74673	-0.808863	3.63657e-05	-1.58417	-0.781908	4.16333e-05	-1.64243	-0.795605
79549555	rs76112891	3.00881e-07	-1.26177e-10	-1.20267	0.000115794	-1.26177e-10	-1.20788	0.000141856	-1.26177e-10	-1.21212
79549662	rs72917277	2.18261e-06	0.778888	-2.36341e-10	9.3021e-05	-1.42688	-2.36341e-10	0.000118974	-1.38803	-2.36341e-10
79549685	rs2861786	1.55184e-07	-1.10888	-0.755899	3.76605e-05	-1.60432	-0.726765	4.33618e-05	-1.66502	-0.732346
79549796	rs57197386	1.86117e-06	1.35959	-0.740021	3.32373e-05	-1.74554	-0.710484	4.173e-05	-1.71958	-0.716141
79549813	rs1434171	8.64755e-07	-0.146941	-2.36341e-10	0.000306037	-0.235993	-2.36341e-10	0.000405424	-0.162007	-2.36341e-10
79550005	rs4852471	7.71575e-08	-1.74582	-0.817715	3.62076e-05	-1.57944	-0.790993	4.14199e-05	-1.6386	-0.804573
79550054	rs4852144	7.69096e-08	-1.74485	-0.821904	3.62255e-05	-1.57464	-0.795293	4.14055e-05	-1.63471	-0.808817
79550510	rs2060786	3.47777e-07	-0.0366636	-1.02116	2.47569e-05	-1.7301	-1.0205	3.01521e-05	-1.74148	-1.01921
79550526	rs144501613	3.02843e-07	-1.19617	-2.36341e-10	6.75533e-05	-1.74678	-2.36341e-10	8.28843e-05	-1.74949	-2.36341e-10
79550536	rs148758660	1.80724e-07	-1.71242	-2.36341e-10	6.79268e-05	-1.74127	-2.36341e-10	8.26946e-05	-1.75179	-2.36341e-10
79550721	rs76521285	2.9624e-07	-1.26177e-10	-1.21822	0.000114051	-1.26177e-10	-1.22306	0.000139764	-1.26177e-10	-1.22699
79550724	rs13391885	7.51424e-08	-1.74271	-0.84729	3.56404e-05	-1.56486	-0.82136	4.06776e-05	-1.62672	-0.83454
79550787	rs13429593	1.13151e-07	-0.86514	-1.31553	2.16181e-05	-1.57308	-1.31309	2.89142e-05	-1.48749	-1.31512
79551587	rs1347309	3.02561e-07	0.0777789	-1.27489	1.90364e-05	-1.74113	-1.27221	2.32906e-05	-1.74868	-1.27022
79551735	rs17016867	7.32651e-08	-1.74031	-0.874992	3.49599e-05	-1.55481	-0.850689	3.98845e-05	-1.61847	-0.862484
79552620	rs114426460	1.73649e-07	-1.75235	-2.36341e-10	6.73361e-05	-1.75	-2.36341e-10	8.26537e-05	-1.75228	-2.36341e-10
79552802	rs1368951	1.35017e-07	-1.18813	-0.815852	3.64667e-05	-1.575	-0.788298	4.17728e-05	-1.64112	-0.79358
79553119	rs1434172	1.74577e-06	1.35059	-0.795031	3.1402e-05	-1.74591	-0.766918	3.94319e-05	-1.72006	-0.772305
79553266	rs78031892	2.77824e-07	-1.26177e-10	-1.2824	0.000107175	-1.26177e-10	-1.28524	0.000131555	-1.26177e-10	-1.28751
79553533	rs10183269	7.07591e-08	-1.72864	-0.921471	3.40963e-05	-1.53205	-0.898464	3.88381e-05	-1.5979	-0.909633
79553592	rs1349516	3.46841e-07	-0.0352435	-1.02528	2.467e-05	-1.73026	-1.02385	3.00166e-05	-1.74159	-1.0236
79553950	rs10194732	7.39024e-08	-1.689	-0.917647	3.78694e-05	-1.43103	-0.894531	4.24968e-05	-1.51176	-0.905754
79553951	rs12373675	2.66283e-06	0.977757	-2.36341e-10	7.10581e-05	-1.6962	-2.36341e-10	8.92351e-05	-1.67567	-2.36341e-10
79554080	rs1368966	4.10137e-07	0.125908	-1.0188	2.45007e-05	-1.7446	-1.0164	2.99886e-05	-1.75056	-1.01556
79554358	rs79709849	1.77657e-07	-1.72953	-2.36341e-10	7.81315e-05	-1.60131	-2.36341e-10	9.38477e-05	-1.62527	-2.36341e-10
79554555	rs1434220	6.97481e-07	0.86129	-1.2232	2.66456e-05	-1.44916	-1.22792	3.39692e-05	-1.40974	-1.23174
79554556	rs1434219	7.03406e-07	0.847143	-1.2006	2.1937e-05	-1.686	-1.18553	2.7835e-05	-1.65272	-1.18793
79554690	rs17016879	1.10883e-07	-1.69212	-0.5088	7.22945e-05	-1.18444	-0.49451	8.44467e-05	-1.23705	-0.493767
79554852	rs78197554	2.62002e-06	0.961549	-2.36341e-10	7.28301e-05	-1.67157	-2.36341e-10	9.18145e-05	-1.64717	-2.36341e-10
79555347	rs1434218	4.72813e-08	-1.7518	-1.30147	1.84249e-05	-1.74793	-1.29807	2.25793e-05	-1.75197	-1.29794
79555529	rs114531450	2.00369e-06	0.693359	-2.36341e-10	7.21623e-05	-1.68078	-2.36341e-10	9.33531e-05	-1.63055	-2.36341e-10
79555950	rs72917286	3.58526e-07	-1.02739	-2.36341e-10	6.75203e-05	-1.74727	-2.36341e-10	8.39535e-05	-1.73668	-2.36341e-10
79556068	rs79687544	3.65909e-07	-1.26177e-10	-1.007	0.000139838	-1.26177e-10	-1.01922	0.000171361	-1.26177e-10	-1.02316
79556408	rs117116016	4.43914e-07	-1.26177e-10	-0.813757	0.000172405	-1.26177e-10	-0.809856	0.000212383	-1.26177e-10	-0.808548
79556426	rs12373626	7.43974e-07	-0.297383	-2.36341e-10	6.77649e-05	-1.74366	-2.36341e-10	8.26371e-05	-1.75248	-2.36341e-10
79556632	rs17016881	3.2523e-07	-1.26177e-10	-1.12486	0.000123972	-1.26177e-10	-1.13964	0.000153326	-1.26177e-10	-1.13437
79556751	rs76145632	1.15707e-06	0.0180721	0.12619	0.000425276	-0.0668127	0.15985	0.000563541	0.0322728	0.135028
79556909	rs6706637	7.4798e-06	2.11089	-0.10032	0.000498583	0.348234	-0.0961643	0.000685618	0.469493	-0.106112
79556993	rs6706744	2.05802e-06	0.720112	-2.36341e-10	6.78583e-05	-1.74228	-2.36341e-10	8.60914e-05	-1.71153	-2.36341e-10
79557184	rs75632623	3.18382e-07	-1.26177e-10	-1.14614	0.000121466	-1.26177e-10	-1.16006	0.00015018	-1.26177e-10	-1.1551
79557372	rs79581561	2.76603e-07	-1.26177e-10	-1.2868	0.000106451	-1.26177e-10	-1.29201	0.000131162	-1.26177e-10	-1.29051
79557577	rs71424874	7.93129e-07	-0.233402	-2.36341e-10	0.000143325	-0.994585	-2.36341e-10	0.000190059	-0.919603	-2.36341e-10
79557944	rs9309547	3.38701e-07	-0.824872	-0.259398	0.000325235	0.101216	-0.276367	0.000349308	-0.0366086	-0.274379
79558053	rs10179514	2.39438e-07	-0.970938	-0.460156	0.000599241	0.906525	-0.470562	0.000591252	0.689045	-0.473743
79558294	rs76148747	2.92983e-07	-0.171001	-1.05827	0.000110437	-0.216636	-1.03862	0.00013647	-0.202251	-1.04859
79558337	rs77408407	2.75377e-07	-0.202979	-1.08827	7.79285e-05	-0.528864	-1.07504	0.000100372	-0.4779	-1.08015
79558346	rs79418960	2.91073e-07	-0.150679	-1.08513	8.19034e-05	-0.482339	-1.07182	0.000105589	-0.430424	-1.07696
79558444	rs58556673	6.47623e-07	0.167575	-0.603655	0.000176052	-0.216287	-0.572632	0.000231958	-0.141062	-0.579322
79558446	rs1434216	4.70727e-08	-1.7425	-1.3152	2.87328e-05	-1.28594	-1.31572	3.24691e-05	-1.37061	-1.31604
79558650	rs1434215	5.97973e-07	0.123727	-0.63957	0.000170063	-0.213393	-0.610141	0.000221927	-0.148192	-0.616398
79558800	rs6547229	2.70735e-07	-1.27956	-0.0286908	0.000433307	0.144162	-0.0324172	0.000463782	0.004425	-0.0319505
79558977	rs74476436	4.33273e-07	-1.26177e-10	-0.83802	0.000163813	-1.26177e-10	-0.860974	0.000202654	-1.26177e-10	-0.855439
79559022	rs1434214	5.87753e-07	0.0649896	-0.598071	0.00016824	-0.266548	-0.567763	0.000219261	-0.202472	-0.574205
79559206	rs9309548	1.73683e-07	-1.75215	-2.36341e-10	7.70726e-05	-1.61495	-2.36341e-10	9.26769e-05	-1.63782	-2.36341e-10
79559445	rs73938202	5.24322e-07	-0.0205941	-0.626687	0.000151242	-0.343835	-0.596982	0.000196805	-0.281429	-0.603297
79559518	rs1868925	6.75984e-08	-1.40155	-1.29425	1.86016e-05	-1.73961	-1.29685	2.29953e-05	-1.73544	-1.29621
79559524	rs73940503	5.88985e-07	-0.119658	-0.411329	0.0001713	-0.433034	-0.383249	0.000221485	-0.372615	-0.393972
79560035	rs1434213	4.71631e-07	-1.01239	0.259196	0.000763427	0.423323	0.254795	0.000762321	0.214172	0.255256
79560147	rs74887651	3.30867e-07	-1.26177e-10	-1.10767	0.000127244	-1.26177e-10	-1.11359	0.000155917	-1.26177e-10	-1.11762
79560378	rs10176597	2.71815e-07	-1.26177e-10	-1.30427	0.000105419	-1.26177e-10	-1.30175	0.000129605	-1.26177e-10	-1.30245
79560486	rs6707138	2.59677e-07	-1.28958	-0.0603657	0.000411449	0.12403	-0.0640459	0.000440718	-0.0149498	-0.063585
79560500	rs72818636	4.15556e-07	-0.879771	-2.36341e-10	0.000784669	0.705562	-2.36341e-10	0.000683577	0.360399	-2.36341e-10
79560639	rs1347312	2.69148e-07	-1.27956	-0.0345689	0.000430771	0.144162	-0.0382867	0.000461067	0.004425	-0.0378212
79560656	rs13420654	2.74773e-07	-1.26177e-10	-1.29344	0.000106658	-1.26177e-10	-1.29007	0.000131097	-1.26177e-10	-1.291
79560670	rs79854578	5.28686e-07	-0.0366292	-0.602365	0.00015282	-0.358293	-0.572147	0.000198773	-0.296205	-0.57857
79561286	rs115996250	2.13694e-07	-1.54484	-2.36341e-10	7.31029e-05	-1.66783	-2.36341e-10	8.61138e-05	-1.71127	-2.36341e-10
79561648	rs1469763	4.93728e-08	-1.70337	-1.30662	1.86267e-05	-1.72703	-1.30807	2.27506e-05	-1.73499	-1.30736
79562010	rs10192881	4.92725e-07	-0.917946	0.208509	0.000898632	0.636545	0.204628	0.00094413	0.478684	0.20464
79562459	rs1562886	1.84524e-07	-1.69161	-2.36341e-10	0.00011199	-1.24129	-2.36341e-10	0.000128447	-1.31142	-2.36341e-10
79562768	rs59763261	6.36984e-07	0.0911559	-0.543799	0.000173965	-0.285684	-0.515162	0.000228457	-0.217316	-0.518275
79562774	rs1003256	6.2027e-08	-1.50921	-1.27261	1.87446e-05	-1.75247	-1.27632	2.3121e-05	-1.75167	-1.27453
79563054	rs117019670	3.61536e-07	-1.26177e-10	-1.01903	0.000140478	-1.26177e-10	-1.01465	0.000172789	-1.26177e-10	-1.01487
79563202	rs10186222	1.03929e-07	-1.05228	-1.2134	2.13993e-05	-1.68694	-1.2094	2.53088e-05	-1.72467	-1.21111
79563209	rs78228207	2.82239e-07	-1.26177e-10	-1.26663	0.000108873	-1.26177e-10	-1.26952	0.000133685	-1.26177e-10	-1.27146
79563519	rs10496221	6.12616e-07	-0.00967895	-0.481972	0.000162213	-0.41564	-0.455151	0.000212892	-0.340991	-0.465163
79563718	rs17016899	5.72686e-07	0.0775366	-0.636587	0.000156749	-0.29783	-0.607224	0.000205197	-0.229742	-0.61323
79563802	rs13431569	1.03531e-07	-1.05228	-1.21724	2.12232e-05	-1.68694	-1.21767	2.52866e-05	-1.72467	-1.21199
79563894	rs117775019	4.4432e-07	-1.26177e-10	-0.812844	0.000167888	-1.26177e-10	-0.836401	0.000207726	-1.26177e-10	-0.830719
79563964	rs34035054	6.4657e-08	-1.45675	-1.28354	1.87552e-05	-1.74145	-1.28678	2.32956e-05	-1.73334	-1.28534
79564224	rs10171893	1.00323e-07	-1.08093	-1.22006	2.13583e-05	-1.67778	-1.22048	2.53673e-05	-1.7186	-1.21488
79564302	rs1349515	5.65389e-08	-1.74818	-1.12628	3.00777e-05	-1.41687	-1.13904	3.39757e-05	-1.50703	-1.13427
79564817	rs80325847	5.33601e-07	-0.0521297	-0.577609	0.000141819	-0.452787	-0.552359	0.000186044	-0.379168	-0.561787
79565014	rs34105211	2.59084e-07	-1.35223	-2.36341e-10	0.000107623	-1.28106	-2.36341e-10	0.000119507	-1.38356	-2.36341e-10
79565096	rs34374139	3.87515e-07	-1.03321	0.0835768	0.000580986	0.324877	0.0801493	0.000589971	0.131458	0.081676
79565169	rs61314887	4.04832e-07	-0.903929	-0.00198659	0.000799996	0.730215	-0.00530768	0.000797145	0.517925	-0.00382843
79565183	rs11126710	2.14948e-07	-1.53899	-2.36341e-10	0.00014396	-0.990162	-2.36341e-10	0.000165655	-1.05703	-2.36341e-10
79565464	rs116712433	1.84891e-07	-1.68962	-2.36341e-10	0.000141876	-1.00475	-2.36341e-10	0.000169101	-1.03644	-2.36341e-10
79565477	rs17016907	4.40902e-07	-0.052906	-0.767659	0.000122069	-0.413866	-0.741243	0.000159456	-0.348519	-0.746652
79565674	rs6706202	3.73923e-07	-0.918798	-0.0665401	0.000660402	0.602927	-0.0697786	0.00070145	0.454545	-0.0683361
79566125	rs6709654	1.79982e-07	-1.71653	-2.36341e-10	0.000103549	-1.31966	-2.36341e-10	0.000119457	-1.38398	-2.36341e-10
79566215	rs921466	3.95057e-07	-0.863817	-0.0665401	0.000723907	0.694742	-0.0697786	0.000766668	0.54345	-0.0683361
79566366	rs74967923	3.25772e-07	-1.26177e-10	-1.12319	0.000125525	-1.26177e-10	-1.12719	0.000154772	-1.26177e-10	-1.12499
79566482	rs6547230	5.88402e-08	-1.75227	-1.08229	3.58882e-05	-1.28045	-1.09884	4.07357e-05	-1.36474	-1.0951
79566551	rs78377757	1.78758e-07	-1.72335	-2.36341e-10	7.03683e-05	-1.70596	-2.36341e-10	8.44718e-05	-1.73052	-2.36341e-10
79566623	rs1991920	9.61342e-08	-1.17033	-1.17331	2.30229e-05	-1.64172	-1.1815	2.73426e-05	-1.69113	-1.16736
79567211	rs62156620	1.73774e-07	-1.75163	-2.36341e-10	8.16503e-05	-1.55725	-2.36341e-10	0.00010215	-1.5405	-2.36341e-10
79567321	rs1434212	1.44961e-07	-1.02742	-0.905501	0.000246646	0.438576	-0.890324	0.000253398	0.261194	-0.893174
79567440	rs1368965	2.53155e-07	-1.02884	-0.346544	0.000248719	-0.123067	-0.320308	0.00028905	-0.178186	-0.322155
79567523	rs113877821	5.6561e-07	-1.26177e-10	-0.571483	0.000211363	-1.26177e-10	-0.606125	0.000263441	-1.26177e-10	-0.593111
79567685	rs58946546	2.7122e-07	-1.26177e-10	-1.30646	0.000104803	-1.26177e-10	-1.30761	0.000129077	-1.26177e-10	-1.30653
79567698	rs11682199	1.9895e-07	-1.61634	-2.36341e-10	7.65218e-05	-1.62212	-2.36341e-10	9.00197e-05	-1.66691	-2.36341e-10
79567762	rs113567005	3.99898e-07	-1.26177e-10	-0.918178	0.000157146	-1.26177e-10	-0.902526	0.000194165	-1.26177e-10	-0.89823
79567775	rs141166462	2.69356e-07	-1.26177e-10	-1.31335	0.00010428	-1.26177e-10	-1.31262	0.000128252	-1.26177e-10	-1.31294
79567786	rs75948291	1.27866e-07	-1.71346	-0.344949	4.97253e-05	-1.72446	-0.32873	5.95121e-05	-1.74365	-0.337112
79567915	rs377019291	4.79338e-07	-1.26177e-10	-0.736983	0.000180959	-1.26177e-10	-0.76143	0.000226042	-1.26177e-10	-0.74622
79568318	rs35067842	1.60311e-06	-1.20173	1.67204	0.000380654	-1.74664	1.72883	0.00047134	-1.73349	1.72213
79568621	rs10865442	3.88403e-07	-0.947346	-2.36341e-10	7.52201e-05	-1.63928	-2.36341e-10	9.50089e-05	-1.61297	-2.36341e-10
79568641	rs11126711	9.1055e-08	-1.664	-0.733926	3.50306e-05	-1.67344	-0.73004	4.23795e-05	-1.69055	-0.729726
79568673	rs11683642	4.95337e-08	-1.69316	-1.31357	1.82355e-05	-1.74414	-1.31219	2.25567e-05	-1.73845	-1.31246
79568733	rs7569369	2.56174e-07	-1.66466	0.301127	0.000114605	-1.55637	0.338161	0.000134399	-1.59804	0.331921
79569237	rs1368964	6.86724e-07	-1.19357	0.816118	0.000159091	-1.75042	0.860197	0.000196324	-1.74282	0.855651
79569354	rs55774537	5.58049e-07	-1.47932	0.894379	0.000262593	-1.35653	0.967433	0.000323476	-1.34281	0.954993
79569611	rs67941513	5.33165e-08	-1.72634	-1.2068	2.19361e-05	-1.6678	-1.20377	2.67117e-05	-1.67611	-1.20573
79569865	rs148117374	2.9635e-07	-1.26177e-10	-1.21785	0.000114533	-1.26177e-10	-1.21884	0.000140299	-1.26177e-10	-1.22316
79569934	rs77336538	5.16822e-06	-1.26177e-10	1.64089	0.00203965	-1.26177e-10	1.66083	0.00252207	-1.26177e-10	1.6659
79570000	rs4143798	2.48614e-07	-1.63624	0.24275	0.000104113	-1.59387	0.279652	0.000122906	-1.6311	0.275585
79570117	rs6754443	2.37456e-07	-1.64615	0.206749	0.000101607	-1.58181	0.243225	0.000119776	-1.62052	0.239205
79570198	rs150556485	1.76159e-07	-1.738	-2.36341e-10	6.82539e-05	-1.73647	-2.36341e-10	8.31594e-05	-1.74618	-2.36341e-10
79570218	rs76063800	6.27236e-07	-1.45464	0.986575	0.000279129	-1.38915	1.06112	0.000343759	-1.37543	1.04843
79570648	rs74886220	1.29386e-06	0.256	-2.36341e-10	0.0007054	0.599065	-2.36341e-10	0.000896705	0.631786	-2.36341e-10
79570719	rs11126712	5.20422e-08	-1.65301	-1.30433	1.87655e-05	-1.72582	-1.30186	2.32928e-05	-1.71623	-1.30256
79570893	rs7603383	4.82863e-07	-1.39094	0.661285	0.000236985	-1.22337	0.731669	0.00029279	-1.21392	0.726437
79571075	rs1434211	1.0476e-07	-0.968372	-1.28934	2.07766e-05	-1.63601	-1.28987	2.612e-05	-1.61212	-1.29212
79571601	rs11886884	6.6251e-08	-1.71589	-1.00005	2.52313e-05	-1.71454	-1.01708	3.05059e-05	-1.73435	-1.01467
79571761	rs4852472	5.32356e-08	-1.63211	-1.30255	1.90156e-05	-1.71451	-1.29993	2.36426e-05	-1.70322	-1.30067
79571803	rs75514595	5.82071e-07	-1.28948	0.746681	0.00029187	-1.10195	0.818556	0.000360929	-1.09147	0.813214
79571917	rs57687273	5.26598e-07	-1.34819	0.705239	0.000260913	-1.17191	0.776395	0.000322478	-1.16201	0.771106
79572147	rs1434210	2.24115e-07	-1.75231	0.255084	9.58058e-05	-1.6908	0.293423	0.000116856	-1.70128	0.29528
79572302	rs1434209	1.11284e-07	-0.896658	-1.30065	2.10866e-05	-1.61001	-1.30105	2.65356e-05	-1.58568	-1.30277
79572441	rs4852473	5.79261e-07	-1.14696	0.599325	0.000128272	-1.74666	0.641116	0.000158837	-1.73586	0.636805
79572660	rs62156621	1.26578e-06	0.234058	-2.36341e-10	0.000688846	0.575318	-2.36341e-10	0.000875517	0.607874	-2.36341e-10
79572836	rs62156622	1.32173e-06	0.277306	-2.36341e-10	0.000721848	0.622115	-2.36341e-10	0.00091776	0.654996	-2.36341e-10
79573346	rs56048430	5.49489e-07	-1.27836	0.677964	0.000254275	-1.16705	0.745764	0.000315121	-1.15645	0.742465
79573423	rs1368963	2.32082e-07	-1.7483	0.286003	0.000140662	-1.35704	0.3437	0.000167337	-1.38173	0.334801
79573515	rs1434208	5.34274e-08	-1.62658	-1.30449	1.90348e-05	-1.71137	-1.30206	2.36852e-05	-1.69965	-1.30244
79573614	rs56164216	5.72966e-07	-1.24833	0.689767	0.000288337	-1.05334	0.757766	0.000357423	-1.04248	0.754457
79573642	rs55948680	5.73619e-07	-1.25812	0.7007	0.000266135	-1.14458	0.768882	0.000329878	-1.13378	0.765565
79574094	rs117516012	6.23069e-07	-1.26177e-10	-0.474731	0.000235624	-1.26177e-10	-0.497465	0.000294025	-1.26177e-10	-0.483276
79574386	rs11894048	1.17051e-07	-0.832001	-1.31477	2.1428e-05	-1.58008	-1.31492	2.71169e-05	-1.55125	-1.31553
79575041	rs61078967	6.0382e-07	-1.19795	0.691841	0.00030654	-0.994225	0.759874	0.000380157	-0.982921	0.756564
79575108	rs726237	1.55194e-07	-0.550636	-1.31408	2.35884e-05	-1.48614	-1.31281	3.07678e-05	-1.42778	-1.31269
79575187	rs726236	1.93115e-07	-1.6346	-0.0115003	8.01094e-05	-1.59578	0.0194686	9.46173e-05	-1.63276	0.0156643
79575193	rs726235	1.92779e-07	-1.63744	-0.0103978	8.20083e-05	-1.57389	0.0210062	9.64506e-05	-1.61399	0.0160849
79575420	rs6725108	6.08367e-07	-1.19045	0.691841	0.00030924	-0.985456	0.759874	0.00038353	-0.974087	0.756564
79575630	rs6725564	6.1298e-07	-1.1829	0.691841	0.00031198	-0.976636	0.759874	0.000386953	-0.965201	0.756564
79575910	rs6754231	1.90413e-07	-1.65898	-0.00121168	8.35438e-05	-1.56463	0.0303019	9.81936e-05	-1.60536	0.0253635
79575937	rs6754241	4.95211e-07	-1.22736	0.522959	0.000117777	-1.75201	0.561103	0.000144836	-1.74682	0.555488
79576415	rs1434181	5.013e-07	-1.19442	0.502239	0.000115515	-1.75047	0.540169	0.000142393	-1.74294	0.534585
79576586	rs1434180	1.10331e-07	-0.888914	-1.31699	2.08749e-05	-1.6042	-1.31695	2.63857e-05	-1.57739	-1.31673
79576588	rs80317828	6.25939e-07	-1.1829	0.712761	0.000318687	-0.976636	0.781144	0.000395265	-0.965201	0.777817
79577068	rs6729999	7.4628e-08	-1.57433	-1.02254	2.37507e-05	-1.75176	-1.04033	2.92566e-05	-1.75123	-1.0396
79577071	rs186132449	2.75093e-07	-1.26177e-10	-1.29228	0.00010637	-1.26177e-10	-1.29277	0.000130587	-1.26177e-10	-1.2949
79577831	rs11678470	6.23248e-07	-1.20824	0.733793	0.000290858	-1.08939	0.802527	0.000360686	-1.07812	0.799183
79577890	rs6734043	5.01099e-08	-1.71272	-1.28245	1.98435e-05	-1.69064	-1.28118	2.3757e-05	-1.71686	-1.2822
79578248	rs79795137	1.93158e-06	0.656705	-2.36341e-10	0.000403236	0.0398207	-2.36341e-10	0.00040068	-0.173778	-2.36341e-10
79578622	rs139162394	4.87824e-07	-1.26177e-10	-0.719434	0.000185145	-1.26177e-10	-0.738559	0.000230514	-1.26177e-10	-0.726629
79578728	rs11126713	9.88028e-08	-1.02913	-1.28713	2.89518e-05	-1.31127	-1.2828	3.58436e-05	-1.30363	-1.28415
79578796	rs6752864	5.46745e-08	-1.67542	-1.23257	2.02348e-05	-1.72015	-1.23215	2.43762e-05	-1.73694	-1.23639
79578802	rs62156624	5.12372e-07	-1.19442	0.524085	0.000117895	-1.75047	0.560569	0.000145826	-1.74294	0.558411
79579102	rs12996920	5.38762e-07	-1.21612	0.596004	0.000126633	-1.75159	0.63319	0.000156387	-1.7456	0.63099
79579439	rs62156643	1.38082e-06	0.321047	-2.36341e-10	0.000756805	0.669406	-2.36341e-10	0.000962517	0.702612	-2.36341e-10
79579586	rs11676248	1.03216e-07	-0.978435	-1.29413	2.99012e-05	-1.27149	-1.29031	3.70374e-05	-1.26351	-1.2915
79580156	rs10183790	5.4381e-08	-1.67182	-1.24155	2.00079e-05	-1.72241	-1.24116	2.41255e-05	-1.73851	-1.24517
79580658	rs1434179	5.368e-08	-1.67542	-1.25092	1.98658e-05	-1.72015	-1.25055	2.39435e-05	-1.73694	-1.2543
79580935	rs6745823	1.12145e-07	-0.897865	-1.29173	3.19498e-05	-1.20756	-1.28798	3.96118e-05	-1.19906	-1.28875
79581175	rs966878	5.22702e-08	-1.69395	-1.25901	1.99851e-05	-1.70604	-1.25867	2.39986e-05	-1.72677	-1.26218
79581193	rs149130460	5.02284e-07	-1.26177e-10	-0.690221	0.000190545	-1.26177e-10	-0.709811	0.000237306	-1.26177e-10	-0.69759
79581874	rs6749910	6.51014e-07	-1.19795	0.767097	0.00033059	-0.994225	0.835404	0.000410148	-0.982921	0.832498
79582025	rs4852474	5.09246e-08	-1.71706	-1.26198	2.05092e-05	-1.67718	-1.26165	2.44741e-05	-1.70426	-1.26506
79582127	rs79511741	1.44215e-06	0.364501	-2.36341e-10	0.00079318	0.71635	-2.36341e-10	0.0010091	0.749875	-2.36341e-10
79582138	rs1434178	5.13778e-08	-1.71829	-1.25189	2.06962e-05	-1.67822	-1.25153	2.46918e-05	-1.70522	-1.25525
79582230	rs1434177	5.66471e-07	-1.19836	0.628393	0.000131074	-1.74983	0.665891	0.000162239	-1.74154	0.663673
79582395	rs1434176	5.33365e-07	-1.21612	0.585936	0.000125352	-1.75159	0.623024	0.000154806	-1.7456	0.62083
79582825	rs6754130	1.13713e-07	-0.884281	-1.29143	3.23091e-05	-1.1967	-1.28765	4.00604e-05	-1.18812	-1.28843
79582857	rs6753944	1.13844e-07	-0.884281	-1.29028	3.23489e-05	-1.1967	-1.28642	4.01091e-05	-1.18812	-1.28722
79582961	rs62156644	1.46373e-06	0.379353	-2.36341e-10	0.000806002	0.732386	-2.36341e-10	0.00102552	0.76602	-2.36341e-10
79583360	rs56057799	5.41229e-08	-1.72489	-1.19325	2.46664e-05	-1.56079	-1.19347	3.12069e-05	-1.53134	-1.19496
79583643	rs79217373	6.31107e-07	-1.16365	0.701736	0.000295706	-1.04027	0.769935	0.000366857	-1.02858	0.766617
79583819	rs115366410	3.65424e-06	1.29426	-2.36341e-10	0.00113207	1.0721	-2.36341e-10	0.00111875	0.853023	-2.36341e-10
79583924	rs76959339	6.24893e-07	-1.16365	0.691841	0.000292746	-1.04027	0.759874	0.000363188	-1.02858	0.756564
79584016	rs77988739	2.68578e-07	-1.26177e-10	-1.31625	0.000103899	-1.26177e-10	-1.31628	0.000127789	-1.26177e-10	-1.31656
79584172	rs35965251	2.02689e-07	-1.65898	0.0612655	8.895e-05	-1.56463	0.0930049	0.00010465	-1.60536	0.0890404
79584284	rs55781633	6.36602e-08	-1.72854	-1.02729	2.49324e-05	-1.69897	-1.04456	2.99454e-05	-1.72317	-1.0444
79584289	rs12620843	1.06256e-07	-0.939303	-1.30424	3.05026e-05	-1.24054	-1.30134	3.78025e-05	-1.23231	-1.30226
79584927	rs79598389	2.79943e-07	-1.26177e-10	-1.2748	0.000108229	-1.26177e-10	-1.27545	0.00013278	-1.26177e-10	-1.27825
79584984	rs11894046	5.72569e-08	-1.54623	-1.31561	1.84039e-05	-1.73208	-1.31505	2.22572e-05	-1.74872	-1.31555
79585003	rs12713984	1.11233e-07	-0.897865	-1.29989	3.16765e-05	-1.20756	-1.29657	3.92623e-05	-1.19906	-1.29761
79585056	rs6749320	5.24522e-08	-1.69735	-1.25214	2.01704e-05	-1.70292	-1.25256	2.41938e-05	-1.72443	-1.25641
79585230	rs68155632	2.69888e-07	-1.69402	0.382638	0.00012306	-1.57701	0.42998	0.000140762	-1.6352	0.415331
79585541	rs1836212	1.91789e-07	-1.65299	-2.36341e-10	6.71814e-05	-1.7523	-2.36341e-10	8.26541e-05	-1.75228	-2.36341e-10
79585799	rs62156647	1.41107e-06	0.342715	-2.36341e-10	0.000774733	0.692818	-2.36341e-10	0.000985475	0.726184	-2.36341e-10
79586226	rs1865333	2.5154e-07	-1.38179	-2.36341e-10	9.81617e-05	-1.37308	-2.36341e-10	0.000125966	-1.33093	-2.36341e-10
79586600	rs17016923	1.00434e-07	-0.991267	-1.30862	2.91326e-05	-1.2816	-1.30624	3.60981e-05	-1.2737	-1.307
79586998	rs11897194	9.79856e-08	-1.01661	-1.30795	2.85804e-05	-1.30149	-1.30549	3.5407e-05	-1.29376	-1.30627
79587089	rs76956071	6.38042e-07	-1.26177e-10	-0.450984	0.000249413	-1.26177e-10	-0.44059	0.000308212	-1.26177e-10	-0.436151
79587121	rs56349222	5.38923e-07	-1.10643	0.486615	0.000276905	-0.891102	0.555075	0.000337615	-0.896525	0.551491
79588189	rs13011795	2.49006e-07	-1.60171	0.209798	8.67701e-05	-1.73425	0.237816	0.000107443	-1.73391	0.243928
79588316	rs13012018	9.80535e-08	-1.01661	-1.30726	2.86027e-05	-1.30149	-1.30471	3.54337e-05	-1.29376	-1.30552
79588324	rs62156648	1.46373e-06	0.379353	-2.36341e-10	0.000806002	0.732386	-2.36341e-10	0.00102552	0.76602	-2.36341e-10
79588552	rs116908966	4.45134e-07	-1.26177e-10	-0.811013	0.000168189	-1.26177e-10	-0.83461	0.000209927	-1.26177e-10	-0.820178
79588860	rs113296357	5.97183e-07	-1.12784	0.610671	0.000306395	-0.912589	0.677764	0.000379491	-0.900694	0.672584
79588912	rs145601362	5.97357e-07	-1.14813	0.631257	0.000280113	-1.02321	0.698704	0.000346904	-1.01139	0.693497
79588928	rs62156649	1.45232e-06	0.371529	-2.36341e-10	0.000799223	0.723939	-2.36341e-10	0.00101684	0.757516	-2.36341e-10
79589224	rs4852475	5.2781e-08	-1.63122	-1.31202	1.83164e-05	-1.74058	-1.31132	2.22953e-05	-1.7496	-1.31296
79589391	rs4852476	5.12525e-08	-1.6592	-1.31342	1.84949e-05	-1.72938	-1.31282	2.24122e-05	-1.74312	-1.31422
79589546	rs7589831	9.52677e-08	-1.04277	-1.30993	2.7936e-05	-1.32191	-1.30787	3.46146e-05	-1.31436	-1.3083
79589553	rs4852477	5.23941e-08	-1.63614	-1.31446	1.82979e-05	-1.73897	-1.31395	2.22655e-05	-1.74878	-1.31513
79589598	rs4852478	5.32549e-08	-1.62107	-1.31323	1.82394e-05	-1.7435	-1.31262	2.22411e-05	-1.75095	-1.31405
79589877	rs6712199	4.81388e-07	-1.22736	0.494648	0.000114243	-1.75201	0.530644	0.000140602	-1.74682	0.52582
79589920	rs6741128	1.89519e-07	-1.65898	-0.00591679	8.31326e-05	-1.56463	0.0253675	9.74848e-05	-1.60536	0.0181189
79589954	rs140962630	2.81589e-07	-1.26177e-10	-1.26894	0.000108179	-1.26177e-10	-1.27591	0.000133875	-1.26177e-10	-1.27003
79590133	rs6715342	5.27275e-08	-1.63122	-1.31303	1.82965e-05	-1.74058	-1.31241	2.2275e-05	-1.7496	-1.31388
79590972	rs1347310	2.0196e-07	-1.64957	0.0482521	8.66994e-05	-1.57743	0.0801723	0.000101805	-1.61666	0.072777
79591277	rs10210175	9.86013e-08	-1.00399	-1.31431	2.86492e-05	-1.2916	-1.31298	3.55128e-05	-1.28378	-1.31327
79591307	rs6706018	2.08915e-07	-1.65898	0.0915225	9.17448e-05	-1.56463	0.123942	0.000107556	-1.60536	0.116431
79591566	rs10210640	9.62308e-08	-1.02913	-1.31351	2.8118e-05	-1.31127	-1.31202	3.48473e-05	-1.30363	-1.31234
79591665	rs78521107	8.14161e-07	-0.20723	-2.36341e-10	0.000153057	-0.92889	-2.36341e-10	0.000179396	-0.977345	-2.36341e-10
79592183	rs1821418	6.74677e-07	-1.12784	0.732682	0.000345041	-0.912589	0.796551	0.000428559	-0.900694	0.794181
79592243	rs1821417	6.76079e-07	-1.14813	0.755052	0.000316004	-1.02321	0.819267	0.000392461	-1.01139	0.816884
79592390	rs62156650	2.24484e-07	-1.49558	-2.36341e-10	0.00011023	-1.25713	-2.36341e-10	0.000144359	-1.19464	-2.36341e-10
79592473	rs1434175	9.13795e-08	-1.07933	-1.31504	2.6992e-05	-1.35028	-1.31388	3.34425e-05	-1.34298	-1.31413
79592570	rs1434174	9.8635e-08	-1.00399	-1.31397	2.86611e-05	-1.2916	-1.31256	3.55269e-05	-1.28378	-1.31287
79592791	rs6753118	2.35629e-07	-1.66901	0.221877	0.000106072	-1.54974	0.254161	0.000124188	-1.59215	0.247005
79592835	rs74943354	1.31395e-06	0.271402	-2.36341e-10	0.000717253	0.615728	-2.36341e-10	0.000911877	0.648565	-2.36341e-10
79593116	rs17759703	6.08306e-08	-1.73746	-1.06383	2.47323e-05	-1.67527	-1.07632	3.03248e-05	-1.6793	-1.07567
79593298	rs1434173	7.35135e-07	-1.08923	0.779894	0.000387467	-0.850318	0.850249	0.000476894	-0.843383	0.843737
79593790	rs4852479	5.36137e-08	-1.61051	-1.31707	1.81127e-05	-1.74602	-1.31707	2.21572e-05	-1.75189	-1.31689
79594291	rs1897782	5.05637e-08	-1.66908	-1.31707	1.85597e-05	-1.72163	-1.31707	2.2444e-05	-1.73903	-1.31689
79595394	rs2167391	5.14545e-08	-1.65178	-1.31691	1.83924e-05	-1.73085	-1.31691	2.23095e-05	-1.74485	-1.31708
79595684	rs146816757	4.24181e-07	-0.859229	-2.36341e-10	0.000113675	-1.22635	-2.36341e-10	0.000142427	-1.20811	-2.36341e-10
79595830	rs67489944	1.74544e-07	-1.59712	-0.150087	6.68276e-05	-1.61992	-0.137668	7.84722e-05	-1.66829	-0.135903
79596522	rs146496060	1.94593e-07	-1.63848	-2.36341e-10	7.32879e-05	-1.6653	-2.36341e-10	8.79666e-05	-1.68998	-2.36341e-10
79596675	rs4143799	2.28109e-07	-1.75212	0.272554	0.000119813	-1.51138	0.337617	0.000139631	-1.54663	0.318694
79596729	rs4143797	5.53583e-08	-1.67857	-1.21699	2.02929e-05	-1.7443	-1.20512	2.5024e-05	-1.73814	-1.20897
79597559	rs4296451	1.22349e-07	-1.60018	-0.502327	4.34039e-05	-1.74974	-0.439408	5.25618e-05	-1.74884	-0.456114
79597624	rs17016952	3.37889e-07	-1.26177e-10	-1.08667	0.000131228	-1.26177e-10	-1.08276	0.000161467	-1.26177e-10	-1.08264
79597645	rs149356386	5.4167e-07	-1.26177e-10	-0.614731	0.000201149	-1.26177e-10	-0.655656	0.000253991	-1.26177e-10	-0.629639
79597773	rs193266817	2.91799e-07	-1.26177e-10	-1.23332	0.000112773	-1.26177e-10	-1.23432	0.00013802	-1.26177e-10	-1.23954
79598040	rs146483777	5.08413e-07	-1.26177e-10	-0.678095	0.000189161	-1.26177e-10	-0.717101	0.000238562	-1.26177e-10	-0.692311
79598913	rs1159180	2.52425e-07	-1.64223	0.263962	9.84221e-05	-1.70837	0.33794	0.000120272	-1.71146	0.334273
79599061	rs6547231	6.60106e-08	-1.5014	-1.21818	3.04641e-05	-1.32729	-1.21586	3.45736e-05	-1.40089	-1.22296
79599134	rs6547232	2.58431e-07	-1.65107	0.296306	0.000102495	-1.6886	0.358717	0.000125858	-1.69581	0.364024
79599199	rs6759155	4.17402e-07	-1.3778	0.502465	0.000576425	-0.165715	0.562861	0.000619143	-0.297244	0.558641
79599839	rs146927577	3.49227e-07	-1.26177e-10	-1.05366	0.000136237	-1.26177e-10	-1.0453	0.000167601	-1.26177e-10	-1.04536
79600015	rs4852145	2.27684e-07	-1.75209	0.27066	0.000136996	-1.36775	0.328004	0.000167739	-1.37747	0.332937
79600102	rs9309549	2.23623e-07	-1.75079	0.251363	0.000137844	-1.34194	0.308361	0.000168718	-1.35198	0.313265
79600450	rs2861785	2.15231e-07	-1.75079	0.213113	0.000132579	-1.34194	0.269418	0.000162264	-1.35198	0.274262
79600495	rs7584429	7.83058e-08	-1.50453	-1.04424	3.53069e-05	-1.35362	-1.042	4.00729e-05	-1.42499	-1.05125
79600914	rs1901339	2.01154e-07	-1.75209	0.146774	0.00012076	-1.36775	0.201856	0.000147831	-1.37747	0.206596
79600948	rs1901338	1.97562e-07	-1.75234	0.129002	0.000117599	-1.37617	0.183752	0.000143973	-1.38578	0.188464
79601000	rs1901337	2.32527e-07	-1.74937	0.28899	0.000145922	-1.32329	0.346662	0.000178574	-1.33356	0.351623
79601273	rs4852480	2.32111e-07	-1.70169	0.23952	9.85819e-05	-1.66512	0.296305	0.000120948	-1.67277	0.30119
79601323	rs4852481	2.41151e-07	-1.69224	0.268273	0.000100353	-1.67658	0.325575	0.000123192	-1.6837	0.330504
79601338	rs4852482	2.4492e-07	-1.71609	0.307634	0.000107971	-1.64347	0.365637	0.000132361	-1.65204	0.370626
79601392	rs6710215	2.02204e-07	-1.73379	0.133676	0.000131486	-1.24132	0.16052	0.000144712	-1.35456	0.162363
79601393	rs143379187	2.82243e-07	-1.26177e-10	-1.26662	0.000108632	-1.26177e-10	-1.27173	0.000134033	-1.26177e-10	-1.26886
79601421	rs4852483	2.28298e-07	-1.73771	0.25897	0.000108067	-1.59305	0.316105	0.000132227	-1.60344	0.32102
79601499	rs4852484	2.42732e-07	-1.72506	0.307634	0.000109554	-1.62892	0.365637	0.000134126	-1.63878	0.370626
79601629	rs5027450	1.78544e-07	-1.75091	0.0263567	0.000142753	-1.05078	0.0521934	0.000153623	-1.18641	0.0539672
79601741	rs2167390	2.25206e-07	-1.63025	0.137875	8.85647e-05	-1.66876	0.192791	0.00010788	-1.68343	0.197517
79601885	rs62159365	3.88477e-07	0.363208	-1.31036	0.000213996	0.714954	-1.3087	0.000272127	0.748469	-1.30914
79602052	rs2122862	5.76751e-08	-1.62183	-1.23273	2.17935e-05	-1.65618	-1.2219	2.61818e-05	-1.67787	-1.22401
79602054	rs2122861	5.74674e-08	-1.62183	-1.23633	2.17102e-05	-1.65618	-1.22574	2.60828e-05	-1.67787	-1.2278
79602310	rs960601	5.35227e-08	-1.62987	-1.29942	2.08711e-05	-1.61887	-1.30247	2.50955e-05	-1.64343	-1.30082
79602924	rs74894803	2.70321e-07	-1.26177e-10	-1.30978	0.000104626	-1.26177e-10	-1.30931	0.00012857	-1.26177e-10	-1.31047
79602928	rs987318	5.55872e-08	-1.60087	-1.29056	2.02077e-05	-1.65938	-1.29426	2.44071e-05	-1.67985	-1.29221
79603051	rs12622864	5.39054e-08	-1.63948	-1.28268	2.14206e-05	-1.60844	-1.28691	2.57487e-05	-1.63399	-1.28457
79603240	rs7595284	5.39259e-08	-1.64413	-1.27764	2.16379e-05	-1.60308	-1.28218	2.60015e-05	-1.62912	-1.27967
79603321	rs11683598	4.72997e-08	-1.75136	-1.30152	1.83178e-05	-1.75195	-1.29988	2.25192e-05	-1.75233	-1.30024
79603529	rs4491745	1.15703e-07	-0.877573	-1.28079	2.00882e-05	-1.67295	-1.28662	2.54103e-05	-1.64799	-1.2838
79603971	rs12053528	1.69917e-06	-1.26177e-10	0.528508	0.000670835	-1.26177e-10	0.548823	0.000850461	-1.26177e-10	0.578839
79603983	rs11126715	5.51951e-08	-1.63948	-1.25904	2.19045e-05	-1.60844	-1.26457	2.63496e-05	-1.63399	-1.2615
79604181	rs563609882	2.8279e-07	-1.26177e-10	-1.26468	0.000109187	-1.26177e-10	-1.26664	0.000134145	-1.26177e-10	-1.26802
79604471	rs72818689	7.39096e-07	-0.303961	-2.36341e-10	0.00264118	1.91928	-2.36341e-10	0.0020933	1.47956	-2.36341e-10
79604543	rs78124716	5.72157e-07	0.6897	-1.24967	0.000325176	1.06661	-1.24194	0.000413871	1.10242	-1.24381
79604870	rs74930708	2.20319e-06	-1.26177e-10	0.788273	0.000866838	-1.26177e-10	0.805151	0.0010894	-1.26177e-10	0.826445
79605022	rs79943312	2.04001e-06	-1.26177e-10	0.711324	0.000802388	-1.26177e-10	0.727892	0.00100801	-1.26177e-10	0.748795
79605059	rs6547233	5.59365e-08	-1.66188	-1.22329	2.15116e-05	-1.66626	-1.22485	2.61042e-05	-1.68323	-1.22161
79605324	rs6733510	9.44286e-08	-1.662	-0.699548	3.64593e-05	-1.66603	-0.697477	4.43481e-05	-1.68433	-0.690538
79605329	rs6704904	5.73396e-08	-1.65123	-1.20916	2.33376e-05	-1.59448	-1.21516	2.80391e-05	-1.62129	-1.21205
79605476	rs6720349	5.72932e-08	-1.64204	-1.21917	2.28235e-05	-1.60551	-1.22639	2.74738e-05	-1.63133	-1.22237
79605608	rs77046887	2.68446e-07	-1.26177e-10	-1.31674	0.000103863	-1.26177e-10	-1.31662	0.000127748	-1.26177e-10	-1.31688
79605758	rs11126720	5.30411e-08	-1.63865	-1.29968	2.12833e-05	-1.59968	-1.3021	2.54857e-05	-1.62806	-1.30076
79605829	rs58443300	2.70903e-07	-1.26177e-10	-1.30763	0.000104747	-1.26177e-10	-1.30815	0.000129041	-1.26177e-10	-1.30681
79605830	rs72818694	8.33607e-07	-0.183626	-2.36341e-10	0.00319437	2.10945	-2.36341e-10	0.00250253	1.65812	-2.36341e-10
79605911	rs17760461	1.44972e-07	-1.64472	-0.288129	5.42465e-05	-1.69624	-0.269921	6.60669e-05	-1.70835	-0.267918
79606120	rs11679898	4.65664e-08	-1.75183	-1.31668	1.79978e-05	-1.75255	-1.3169	2.21437e-05	-1.75252	-1.31686
79606195	rs11691007	1.10143e-07	-0.906604	-1.30101	1.9428e-05	-1.68835	-1.30464	2.45297e-05	-1.664	-1.30305
79606401	rs11126721	5.31387e-08	-1.63865	-1.29784	2.13065e-05	-1.59968	-1.30101	2.55177e-05	-1.62806	-1.2995
79606934	rs148844426	3.61811e-07	-1.26177e-10	-1.01827	0.000141029	-1.26177e-10	-1.01074	0.00017331	-1.26177e-10	-1.01186
79606988	rs6709902	6.27982e-08	-1.67134	-1.09812	2.51369e-05	-1.64662	-1.08875	3.01197e-05	-1.67161	-1.09015
79607156	rs151290059	3.2079e-07	-1.26177e-10	-1.1386	0.000123925	-1.26177e-10	-1.14002	0.000151747	-1.26177e-10	-1.14472
79607267	rs6741335	5.26561e-08	-1.65491	-1.29069	2.18661e-05	-1.58033	-1.29443	2.61911e-05	-1.60887	-1.29265
79607366	rs6713159	5.32659e-08	-1.64799	-1.28611	2.17824e-05	-1.58843	-1.29017	2.60709e-05	-1.61789	-1.28823
79607829	rs6728857	5.44072e-08	-1.63865	-1.27425	2.17923e-05	-1.59968	-1.27846	2.61256e-05	-1.62806	-1.27596
79607968	rs17017020	1.4199e-06	-1.26177e-10	0.348957	0.000560014	-1.26177e-10	0.368261	0.000708914	-1.26177e-10	0.396794
79608274	rs7567918	1.14504e-07	-0.864238	-1.30454	1.9599e-05	-1.6763	-1.30792	2.47951e-05	-1.64994	-1.30635
79608302	rs17017022	2.71521e-07	-1.26177e-10	-1.30535	0.000104917	-1.26177e-10	-1.30653	0.0001293	-1.26177e-10	-1.3048
79608708	rs142921392	2.68959e-07	-1.26177e-10	-1.31483	0.000104096	-1.26177e-10	-1.31439	0.000128068	-1.26177e-10	-1.31438
79608891	rs6547234	5.70021e-08	-1.65618	-1.21012	2.42024e-05	-1.57426	-1.19899	2.88047e-05	-1.60497	-1.20143
79609002	rs6547235	5.82568e-08	-1.6472	-1.19732	2.42435e-05	-1.58599	-1.18556	2.88808e-05	-1.61562	-1.18814
79609030	rs7568908	5.68135e-07	0.647402	-1.21443	0.000662305	1.74096	-1.20493	0.000825922	1.75678	-1.20722
79609031	rs6746282	3.85127e-07	-1.26177e-10	-0.955816	0.00014989	-1.26177e-10	-0.949797	0.000183825	-1.26177e-10	-0.952958
79609208	rs139060939	3.55159e-07	-1.03682	-2.36341e-10	0.000169161	-0.828849	-2.36341e-10	0.000236581	-0.700647	-2.36341e-10
79609396	rs6547236	5.78953e-08	-1.65578	-1.19497	2.4172e-05	-1.59141	-1.18309	2.87806e-05	-1.62154	-1.1857
79609976	rs117187698	5.59476e-07	-1.26177e-10	-0.582387	0.000215261	-1.26177e-10	-0.58785	0.000270517	-1.26177e-10	-0.566605
79610562	rs117599992	6.20034e-07	-1.26177e-10	-0.479614	0.000236716	-1.26177e-10	-0.49284	0.000297181	-1.26177e-10	-0.4726
79611142	rs148395720	2.52343e-07	-1.3786	-2.36341e-10	7.35917e-05	-1.66117	-2.36341e-10	9.20645e-05	-1.64445	-2.36341e-10
79611375	rs116881814	3.17447e-07	-1.26177e-10	-1.14908	0.000121303	-1.26177e-10	-1.16141	0.000150095	-1.26177e-10	-1.15567
79611572	rs17709828	5.11835e-08	-1.73471	-1.23926	3.06553e-05	-1.30954	-1.22736	3.53165e-05	-1.37136	-1.23123
79611665	rs13000944	5.13552e-08	-1.73471	-1.23591	3.07657e-05	-1.30954	-1.22376	3.54409e-05	-1.37136	-1.22771
79612064	rs10171522	3.05221e-07	-1.7506	0.562246	0.000159181	-1.47494	0.585284	0.000188603	-1.50734	0.580042
79612435	rs11126722	3.50133e-07	-1.72062	0.669551	0.000130465	-1.74195	0.653354	0.000162038	-1.74541	0.666302
79612673	rs185908484	5.74853e-07	-1.26177e-10	-0.555273	0.000227273	-1.26177e-10	-0.533548	0.000279305	-1.26177e-10	-0.534637
79612714	rs6748756	3.35567e-07	-1.72062	0.627058	0.000125059	-1.74195	0.611036	0.000155302	-1.74541	0.623844
79612798	rs35382112	4.4501e-07	-1.55987	0.74858	0.000792937	-0.0385848	0.754628	0.000768325	-0.28297	0.760243
79612802	rs35185935	5.48265e-08	-1.71522	-1.19	2.07075e-05	-1.74102	-1.18819	2.538e-05	-1.74184	-1.19114
79614140	rs76211225	1.85706e-07	-1.68523	-2.36341e-10	6.75306e-05	-1.74712	-2.36341e-10	8.32281e-05	-1.74536	-2.36341e-10
79614800	rs6720734	2.86504e-07	-1.26177e-10	-1.25164	0.000111055	-1.26177e-10	-1.24968	0.00013652	-1.26177e-10	-1.25047
79615297	rs1562887	5.78576e-08	-1.69753	-1.15388	2.15761e-05	-1.73584	-1.15228	2.64305e-05	-1.73731	-1.15511
79615579	rs78031276	7.00975e-07	-1.26177e-10	-0.356916	0.000261131	-1.26177e-10	-0.394676	0.000330153	-1.26177e-10	-0.367384
79616867	rs17017029	1.8436e-07	-1.6925	-2.36341e-10	0.000235052	-0.499893	-2.36341e-10	0.000251064	-0.641234	-2.36341e-10
79617083	rs6760253	3.53954e-07	-1.26177e-10	-1.04022	0.000136419	-1.26177e-10	-1.04397	0.000168543	-1.26177e-10	-1.03975
79618040	rs995772	5.03716e-08	-1.69669	-1.29327	3.23331e-05	-1.1847	-1.29891	3.73494e-05	-1.24942	-1.2972
79618226	rs11690487	6.11057e-08	-1.51065	-1.28613	3.40163e-05	-1.14972	-1.28314	3.83437e-05	-1.23563	-1.28472
79618231	rs6751052	2.45853e-07	-1.70281	0.298157	9.11435e-05	-1.73085	0.283585	0.000113165	-1.73595	0.297854
79618395	rs115458458	2.80617e-07	-1.2724	-2.36341e-10	8.17095e-05	-1.55653	-2.36341e-10	0.000102095	-1.54104	-2.36341e-10
79618497	rs11883991	2.77566e-07	-1.26177e-10	-1.28333	0.000107554	-1.26177e-10	-1.28171	0.000131992	-1.26177e-10	-1.2842
79618681	rs78992262	1.89223e-06	-1.26177e-10	0.636125	0.000705722	-1.26177e-10	0.599521	0.00090758	-1.26177e-10	0.643841
79618872	rs140678911	1.76516e-07	-1.73598	-2.36341e-10	0.000100676	-1.3478	-2.36341e-10	0.000109161	-1.47412	-2.36341e-10
79619234	rs78260103	1.78905e-07	-1.72253	-2.36341e-10	6.74259e-05	-1.74867	-2.36341e-10	8.39325e-05	-1.73693	-2.36341e-10
79622414	rs2902073	2.83917e-07	-1.75255	0.491847	0.000151877	-1.39804	0.461412	0.000189118	-1.41071	0.486137
79622592	rs2861844	7.07157e-08	-1.58611	-1.06461	5.81107e-05	-0.833581	-1.06377	6.72213e-05	-0.895949	-1.063
79622914	rs1376618	6.96709e-08	-1.58608	-1.07953	5.56632e-05	-0.861666	-1.07871	6.49155e-05	-0.915886	-1.07797
79623052	rs17710053	6.22831e-08	-1.57436	-1.20334	2.73303e-05	-1.45704	-1.19466	3.42077e-05	-1.43516	-1.19933
79623204	rs6547237	7.05183e-08	-1.56926	-1.08426	5.9247e-05	-0.794536	-1.08345	6.84423e-05	-0.858237	-1.08271
79623565	rs1901336	7.73437e-08	-1.47525	-1.08587	7.23443e-05	-0.593193	-1.08507	8.27888e-05	-0.666312	-1.08434
79623646	rs1901335	7.77514e-08	-1.43051	-1.12536	7.61098e-05	-0.503445	-1.12408	8.68522e-05	-0.579387	-1.12335
79623932	rs143728413	1.7363e-07	-1.75246	-2.36341e-10	7.4741e-05	-1.64567	-2.36341e-10	9.06394e-05	-1.66005	-2.36341e-10
79624026	rs115092335	4.89628e-07	-0.715741	-2.36341e-10	9.24549e-05	-1.43298	-2.36341e-10	0.000118516	-1.39189	-2.36341e-10
79624658	rs79024342	3.10614e-07	-1.17084	-2.36341e-10	9.06857e-05	-1.4523	-2.36341e-10	0.000116794	-1.40653	-2.36341e-10
79624698	rs1451540	5.49714e-08	-1.74946	-1.15311	3.86868e-05	-1.16	-1.1442	4.40161e-05	-1.23563	-1.14676
79624988	rs4852146	8.71206e-08	-1.25665	-1.18544	2.06e-05	-1.74478	-1.18963	2.55131e-05	-1.74073	-1.18702
79625199	rs76730488	7.45453e-07	-1.26177e-10	-0.295396	0.000301456	-1.26177e-10	-0.251076	0.000364941	-1.26177e-10	-0.267205
79625671	rs7606450	7.02933e-08	-1.41073	-1.24598	1.98059e-05	-1.73493	-1.23878	2.41789e-05	-1.73905	-1.24241
79625807	rs1540544	6.98997e-08	-1.51868	-1.14365	2.1897e-05	-1.71485	-1.1585	2.69029e-05	-1.72775	-1.14696
79625890	rs184200301	2.32603e-07	-1.46005	-2.36341e-10	6.76486e-05	-1.74537	-2.36341e-10	8.31638e-05	-1.74613	-2.36341e-10
79626339	rs34589143	8.72493e-08	-1.49761	-0.943011	2.6858e-05	-1.72309	-0.946046	3.43125e-05	-1.68853	-0.9429
79626430	rs1376616	3.44466e-07	-1.26177e-10	-1.06739	0.000130315	-1.26177e-10	-1.08975	0.000162932	-1.26177e-10	-1.07361
79626585	rs1584667	6.56936e-08	-1.44613	-1.27826	1.95722e-05	-1.71269	-1.2729	2.38333e-05	-1.72025	-1.27561
79626629	rs1584666	6.95177e-08	-1.41082	-1.25699	1.96595e-05	-1.73078	-1.25036	2.39726e-05	-1.73632	-1.2537
79626696	rs2167388	3.01727e-07	-1.26177e-10	-1.19986	0.000114971	-1.26177e-10	-1.21502	0.000142998	-1.26177e-10	-1.20411
79626708	rs75639042	4.80337e-07	-0.734899	-2.36341e-10	0.000165475	-0.850879	-2.36341e-10	0.000180165	-0.973067	-2.36341e-10
79626748	rs7424651	2.76489e-07	-1.26177e-10	-1.28722	0.000106429	-1.26177e-10	-1.29222	0.000131383	-1.26177e-10	-1.28883
79627328	rs7599457	2.06149e-07	-1.69621	0.115419	8.29359e-05	-1.6788	0.137165	0.000102323	-1.67113	0.132333
79627782	rs7573401	6.81405e-08	-1.40187	-1.28595	1.90223e-05	-1.73297	-1.28112	2.32237e-05	-1.7382	-1.28357
79627834	rs4852147	6.17667e-08	-1.51509	-1.27093	2.01296e-05	-1.69241	-1.2651	2.44449e-05	-1.70247	-1.26804
79627885	rs2198159	6.85504e-08	-1.4177	-1.26412	1.95469e-05	-1.729	-1.25788	2.38344e-05	-1.73478	-1.26103
79627938	rs1584665	6.86171e-08	-1.4177	-1.26315	1.9567e-05	-1.729	-1.25686	2.38582e-05	-1.73478	-1.26003
79628171	rs1451539	6.86171e-08	-1.4177	-1.26315	1.9567e-05	-1.729	-1.25686	2.38582e-05	-1.73478	-1.26003
79628480	rs10192424	6.07963e-08	-1.49049	-1.31137	1.83223e-05	-1.73845	-1.31313	2.23774e-05	-1.74667	-1.31222
79628957	rs10181774	7.0225e-08	-1.43867	-1.21902	2.06271e-05	-1.72464	-1.20846	2.49334e-05	-1.73692	-1.21381
79629170	rs12613434	2.88844e-07	-1.26177e-10	-1.2435	0.00011316	-1.26177e-10	-1.2309	0.000138198	-1.26177e-10	-1.23825
79629626	rs12613607	8.37371e-08	-1.58704	-0.89467	2.79382e-05	-1.73129	-0.89842	3.54614e-05	-1.70488	-0.893611
79629855	rs7568571	2.5764e-07	-1.35782	-2.36341e-10	9.16539e-05	-1.44168	-2.36341e-10	0.000102022	-1.54175	-2.36341e-10
79629878	rs55755442	6.35758e-08	-1.60201	-1.15515	2.52067e-05	-1.5796	-1.15299	3.12971e-05	-1.56969	-1.15372
79629918	rs1947309	6.18693e-08	-1.51509	-1.26927	2.0165e-05	-1.69241	-1.26334	2.44867e-05	-1.70247	-1.26633
79630252	rs10198819	1.73689e-07	-1.75212	-2.36341e-10	7.94207e-05	-1.58494	-2.36341e-10	9.92398e-05	-1.5694	-2.36341e-10
79630952	rs77019712	3.2966e-07	-1.26177e-10	-1.11132	0.000125865	-1.26177e-10	-1.12449	0.00015644	-1.26177e-10	-1.11427
79631404	rs4852148	6.12858e-08	-1.5268	-1.26704	2.02988e-05	-1.68816	-1.26097	2.46298e-05	-1.69895	-1.26404
79631635	rs10496222	3.20599e-07	-1.26177e-10	-1.1392	0.00012252	-1.26177e-10	-1.15142	0.000152172	-1.26177e-10	-1.14193
79631708	rs9679249	6.03885e-08	-1.52806	-1.28052	2.00545e-05	-1.68561	-1.27564	2.43615e-05	-1.69625	-1.27768
79632016	rs2861843	7.59263e-08	-1.53245	-1.04718	2.50569e-05	-1.69396	-1.04459	3.04988e-05	-1.7063	-1.04296
79632061	rs11691832	8.27769e-08	-1.52455	-0.968689	2.6048e-05	-1.73092	-0.968839	3.30537e-05	-1.70354	-0.965269
79632347	rs2100290	6.27094e-08	-1.4538	-1.31708	1.83554e-05	-1.73294	-1.31684	2.23705e-05	-1.74219	-1.31701
79632826	rs36089022	3.8951e-07	-0.875676	-0.0688222	7.58005e-05	-1.53564	-0.0959527	9.68101e-05	-1.51758	-0.0766082
79632831	rs2084746	4.72134e-07	0.306106	-1.05823	8.12226e-05	-0.507198	-1.05531	8.24936e-05	-0.6982	-1.05602
79632867	rs2084747	5.5145e-08	-1.61209	-1.28734	1.85101e-05	-1.7503	-1.29108	2.29679e-05	-1.74516	-1.28768
79632888	rs2084748	5.53357e-08	-1.58723	-1.30874	1.81122e-05	-1.75231	-1.31081	2.23708e-05	-1.74962	-1.30957
79632930	rs116910011	6.49101e-07	-1.26177e-10	-0.4338	0.000252866	-1.26177e-10	-0.426842	0.000313289	-1.26177e-10	-0.419813
79633274	rs896372	3.0436e-07	-1.45268	0.261499	0.000275583	-0.621437	0.280624	0.000316488	-0.700001	0.290348
79633418	rs1574417	1.33758e-07	-1.06282	-0.950534	3.13638e-05	-1.56438	-0.949664	3.8535e-05	-1.54992	-0.965458
79633659	rs114630479	7.56678e-08	-1.69609	-0.886942	2.97612e-05	-1.68679	-0.879704	3.654e-05	-1.69466	-0.87387
79633879	rs17017045	5.72399e-08	-1.733	-1.12913	2.15542e-05	-1.74995	-1.13918	2.66665e-05	-1.75239	-1.13114
79634004	rs1376619	1.44453e-07	-1.64132	-0.295116	5.1942e-05	-1.72446	-0.28511	6.74227e-05	-1.69849	-0.257468
79634213	rs62159386	4.06972e-07	-0.900644	-2.36341e-10	9.96982e-05	-1.35755	-2.36341e-10	0.000120341	-1.37661	-2.36341e-10
79634788	rs191566269	3.2498e-07	-1.26177e-10	-1.12562	0.000125108	-1.26177e-10	-1.13052	0.000153981	-1.26177e-10	-1.13011
79634971	rs6547239	5.31496e-07	0.64355	-1.27724	4.74226e-05	-0.824596	-1.27601	6.64615e-05	-0.69466	-1.27566
79635024	rs6730209	7.93303e-07	-1.26177e-10	-0.233182	0.000305276	-1.26177e-10	-0.238484	0.000387376	-1.26177e-10	-0.207543
79635212	rs74611748	1.74533e-07	-1.74727	-2.36341e-10	8.6298e-05	-1.50189	-2.36341e-10	0.000110095	-1.4656	-2.36341e-10
79635232	rs115904765	1.82972e-07	-1.70006	-2.36341e-10	7.20967e-05	-1.68169	-2.36341e-10	8.56135e-05	-1.7171	-2.36341e-10
79635552	rs186653593	2.69575e-07	-1.26177e-10	-1.31254	0.000104329	-1.26177e-10	-1.31215	0.000128303	-1.26177e-10	-1.31255
79638859	rs113301158	5.14138e-08	-1.70461	-1.26487	1.88808e-05	-1.75176	-1.26979	2.34826e-05	-1.74408	-1.26659
79638884	rs150560210	3.23278e-07	-1.26177e-10	-1.13088	0.000125758	-1.26177e-10	-1.12534	0.0001553	-1.26177e-10	-1.12158
79638918	rs139575049	3.09158e-07	-1.26177e-10	-1.17554	0.000120181	-1.26177e-10	-1.1707	0.000148343	-1.26177e-10	-1.16742
79638935	rs149733577	1.19098e-05	-1.26177e-10	2.47573	0.00522812	-1.26177e-10	2.60211	0.00621378	-1.26177e-10	2.56758
79640240	rs12992126	6.18681e-08	-1.7077	-1.07668	2.29725e-05	-1.75211	-1.07329	2.86544e-05	-1.74535	-1.06628
79640283	rs13018931	6.14357e-08	-1.71357	-1.07783	2.29488e-05	-1.75251	-1.07392	2.85674e-05	-1.74758	-1.06709
79640385	rs116271395	3.99891e-07	-0.918197	-2.36341e-10	8.35097e-05	-1.53474	-2.36341e-10	0.00010258	-1.5363	-2.36341e-10
79640490	rs35680439	6.18212e-08	-1.71357	-1.07157	2.29932e-05	-1.75251	-1.07199	2.86197e-05	-1.74758	-1.06526
79640636	rs55673720	1.82212e-07	-0.558	-1.14622	2.93571e-05	-1.43991	-1.14025	3.62078e-05	-1.42097	-1.15669
79641165	rs114921167	2.73033e-07	-1.29979	-2.36341e-10	9.26235e-05	-1.43116	-2.36341e-10	0.000117709	-1.39873	-2.36341e-10
79641390	rs6729214	5.78281e-08	-1.70224	-1.14968	2.13932e-05	-1.74976	-1.14686	2.67545e-05	-1.73908	-1.14116
79641955	rs187525682	1.18484e-06	0.167975	-2.36341e-10	0.000278008	-0.332049	-2.36341e-10	0.000324314	-0.385227	-2.36341e-10
79641996	rs6729991	5.97986e-08	-1.72152	-1.09689	2.251e-05	-1.7521	-1.09364	2.79223e-05	-1.75059	-1.08693
79642134	rs11126723	6.00655e-08	-1.71344	-1.10051	2.24223e-05	-1.75236	-1.09729	2.79256e-05	-1.74676	-1.09063
79642147	rs56919886	7.50702e-07	-1.26177e-10	-0.28838	0.000288389	-1.26177e-10	-0.29539	0.000364791	-1.26177e-10	-0.267616
79642179	rs12623875	5.931e-08	-1.72972	-1.09689	2.25312e-05	-1.75116	-1.09364	2.78875e-05	-1.75183	-1.08693
79642229	rs77674350	4.00742e-07	-1.26177e-10	-0.916071	0.000159581	-1.26177e-10	-0.887146	0.000196395	-1.26177e-10	-0.88681
79643153	rs62159396	1.94115e-07	-1.64094	-2.36341e-10	8.55624e-05	-1.51045	-2.36341e-10	0.000107426	-1.49014	-2.36341e-10
79643276	rs13384184	3.40473e-07	0.237294	-1.31635	3.38926e-05	-1.1199	-1.3166	4.68845e-05	-1.00268	-1.31657
79643639	rs28382400	3.03559e-07	-1.26177e-10	-1.19381	0.000117966	-1.26177e-10	-1.1893	0.000145578	-1.26177e-10	-1.18623
79643664	rs12467815	5.26152e-08	-1.71481	-1.23157	1.96525e-05	-1.75093	-1.23057	2.45031e-05	-1.7406	-1.22754
79643760	rs12475984	5.84621e-08	-1.69553	-1.14548	2.15308e-05	-1.74803	-1.14219	2.69741e-05	-1.73551	-1.13655
79644140	rs10520239	5.78862e-08	-1.70224	-1.14867	2.14242e-05	-1.74976	-1.14541	2.67901e-05	-1.73908	-1.13983
79644242	rs10496223	5.78862e-08	-1.70224	-1.14867	2.14242e-05	-1.74976	-1.14541	2.67901e-05	-1.73908	-1.13983
79644265	rs12617491	5.78862e-08	-1.70224	-1.14867	2.14242e-05	-1.74976	-1.14541	2.67901e-05	-1.73908	-1.13983
79644352	rs12052890	2.98503e-07	-1.26177e-10	-1.21061	0.000115965	-1.26177e-10	-1.20641	0.000143078	-1.26177e-10	-1.20355
79644431	rs76425390	2.03229e-06	-1.26177e-10	0.707529	0.000806736	-1.26177e-10	0.733296	0.00102745	-1.26177e-10	0.767896
79645079	rs13016672	5.80727e-08	-1.70543	-1.14226	2.1548e-05	-1.75048	-1.13894	2.6923e-05	-1.74071	-1.13325
79645092	rs78958087	3.97832e-07	-1.26177e-10	-0.923358	0.000153959	-1.26177e-10	-0.923014	0.000189136	-1.26177e-10	-0.924475
79645151	rs12990120	5.82429e-08	-1.70543	-1.13933	2.16118e-05	-1.75048	-1.13598	2.70039e-05	-1.74071	-1.13025
79645329	rs148760928	3.56653e-07	-1.26177e-10	-1.03263	0.000136815	-1.26177e-10	-1.04107	0.00017024	-1.26177e-10	-1.02973
79645366	rs6724016	5.93154e-08	-1.66178	-1.16474	2.14286e-05	-1.73333	-1.16164	2.70065e-05	-1.71454	-1.15632
79645368	rs6724017	3.90797e-07	0.316491	-1.25769	3.83019e-05	-1.05429	-1.25991	5.30364e-05	-0.937824	-1.25814
79645471	rs6724207	5.68136e-08	-1.70543	-1.16418	2.10763e-05	-1.75048	-1.16107	2.63241e-05	-1.74071	-1.15574
79645515	rs6724222	5.68136e-08	-1.70543	-1.16418	2.10763e-05	-1.75048	-1.16107	2.63241e-05	-1.74071	-1.15574
79645740	rs6739405	5.69854e-08	-1.70853	-1.15807	2.1194e-05	-1.75108	-1.1549	2.64495e-05	-1.74223	-1.14947
79646026	rs78871476	1.18781e-06	-1.26177e-10	0.170483	0.000460328	-1.26177e-10	0.17224	0.000577098	-1.26177e-10	0.191072
79646066	rs140712507	5.5211e-07	-0.59564	-2.36341e-10	0.000191043	-0.7072	-2.36341e-10	0.000217636	-0.784117	-2.36341e-10
79646242	rs10193493	4.36691e-07	0.302199	-1.13236	4.2219e-05	-1.08308	-1.13375	5.8597e-05	-0.962636	-1.13362
79646298	rs79840024	1.63901e-06	-1.26177e-10	0.49246	0.000635301	-1.26177e-10	0.494399	0.000797995	-1.26177e-10	0.515162
79646618	rs11126724	5.61601e-08	-1.70543	-1.17575	2.08314e-05	-1.75048	-1.17276	2.6013e-05	-1.74071	-1.16763
79646761	rs11126725	5.67206e-08	-1.7144	-1.15685	2.12008e-05	-1.75199	-1.15367	2.64102e-05	-1.74497	-1.14822
79647160	rs17017060	5.60561e-08	-1.70853	-1.17451	2.08448e-05	-1.75108	-1.17151	2.60065e-05	-1.74223	-1.16636
79647450	rs17761670	2.04171e-07	-0.557762	-1.03267	3.20816e-05	-1.46557	-1.02585	3.93579e-05	-1.44847	-1.04577
79648342	rs17017062	2.82796e-07	-1.26177e-10	-1.26466	0.000109418	-1.26177e-10	-1.26452	0.000134536	-1.26177e-10	-1.26511
79648463	rs75112076	4.86101e-07	-1.26177e-10	-0.722972	0.000191378	-1.26177e-10	-0.705452	0.000231181	-1.26177e-10	-0.723739
79648532	rs1020543	7.98778e-07	0.971665	-1.19797	4.4528e-05	-0.971864	-1.19172	6.5027e-05	-0.796122	-1.19601
79648911	rs1015569	1.90928e-07	-1.65749	-2.36341e-10	7.8876e-05	-1.59182	-2.36341e-10	9.91978e-05	-1.56982	-2.36341e-10
79649068	rs1986232	1.13711e-07	-1.75244	-0.423289	4.68007e-05	-1.70407	-0.409732	5.70942e-05	-1.73001	-0.392232
79649473	rs79806565	2.82681e-07	-1.26177e-10	-1.26507	0.000109776	-1.26177e-10	-1.26125	0.000135239	-1.26177e-10	-1.2599
79650205	rs146835077	1.73857e-07	-1.75116	-2.36341e-10	6.87584e-05	-1.7291	-2.36341e-10	8.50007e-05	-1.72428	-2.36341e-10
79650239	rs1376621	7.26225e-07	-0.0581422	-0.263387	6.48326e-05	-1.53813	-0.249765	8.76774e-05	-1.44492	-0.24836
79650433	rs1376620	3.39205e-07	-1.04893	-0.0338554	7.02233e-05	-1.69579	-0.0122276	9.03372e-05	-1.65498	-0.00840765
79650718	rs12469828	2.3157e-07	-1.02174	-0.442762	4.68869e-05	-1.68789	-0.424074	6.02901e-05	-1.6447	-0.423074
79651023	rs144478624	3.89754e-07	-1.26177e-10	-0.943873	0.000153863	-1.26177e-10	-0.92364	0.000187465	-1.26177e-10	-0.933345
79651155	rs186736714	1.48617e-06	-1.26177e-10	0.394572	0.000597478	-1.26177e-10	0.433018	0.000707692	-1.26177e-10	0.39507
79651259	rs12478921	7.78496e-08	-1.74482	-0.809786	3.10658e-05	-1.72306	-0.800534	3.79504e-05	-1.74237	-0.78829
79651290	rs59293711	9.56886e-08	-1.10374	-1.24455	2.24575e-05	-1.60802	-1.24006	2.83378e-05	-1.58427	-1.23847
79651334	rs12478947	2.1537e-07	-1.06233	-0.4747	4.48284e-05	-1.69955	-0.457306	5.74544e-05	-1.65993	-0.456016
79651633	rs10865443	1.1649e-07	-1.10177	-1.04982	2.46741e-05	-1.71006	-1.04389	3.15425e-05	-1.67401	-1.04159
79652072	rs80263873	3.94282e-07	-0.932322	-2.36341e-10	7.97891e-05	-1.58031	-2.36341e-10	9.82738e-05	-1.57918	-2.36341e-10
79652319	rs76269935	9.31465e-08	-1.13916	-1.23605	2.29611e-05	-1.59459	-1.23131	2.90153e-05	-1.56948	-1.22963
79652352	rs13409453	3.24801e-07	-1.26177e-10	-1.12618	0.000127058	-1.26177e-10	-1.11506	0.000154384	-1.26177e-10	-1.1275
79652400	rs114785680	5.42304e-07	-0.613562	-2.36341e-10	0.000241841	-0.471419	-2.36341e-10	0.000318756	-0.402513	-2.36341e-10
79652557	rs34824031	5.14087e-08	-1.75238	-1.2172	2.11832e-05	-1.69171	-1.21478	2.54492e-05	-1.72164	-1.20862
79652893	rs6547240	5.89823e-07	0.757102	-1.28667	3.74355e-05	-1.05064	-1.28644	5.2745e-05	-0.914164	-1.28731
79652928	rs12472215	5.20818e-08	-1.75001	-1.20657	2.10367e-05	-1.70879	-1.20464	2.54146e-05	-1.73341	-1.19821
79653291	rs79073350	2.6919e-07	-1.26177e-10	-1.31397	0.000104115	-1.26177e-10	-1.31421	0.000128068	-1.26177e-10	-1.31438
79653604	rs17017080	5.15294e-08	-1.75252	-1.21471	2.13164e-05	-1.68795	-1.21227	2.55839e-05	-1.71894	-1.20603
79653647	rs62156960	1.28098e-07	-1.36706	-0.689533	7.44617e-05	-0.966955	-0.68246	8.85664e-05	-1.00604	-0.67715
79653822	rs11126726	2.70586e-07	-1.26177e-10	-1.3088	0.000104632	-1.26177e-10	-1.30925	0.000128687	-1.26177e-10	-1.30956
79654195	rs72820626	3.86947e-07	-0.951099	-2.36341e-10	0.000160987	-0.878377	-2.36341e-10	0.000180576	-0.970786	-2.36341e-10
79654435	rs11126727	5.1216e-08	-1.75001	-1.22333	2.06955e-05	-1.70879	-1.22099	2.4991e-05	-1.73341	-1.21502
79654593	rs11126728	2.69259e-07	-1.26177e-10	-1.31371	0.000104127	-1.26177e-10	-1.31409	0.000128093	-1.26177e-10	-1.31418
79654713	rs67176834	2.12402e-07	-0.893305	-0.657604	4.39995e-05	-1.52906	-0.646462	5.30321e-05	-1.51684	-0.679199
79654975	rs145976412	1.75747e-07	-1.74034	-2.36341e-10	6.71665e-05	-1.75253	-2.36341e-10	8.26651e-05	-1.75214	-2.36341e-10
79655377	rs75112645	2.70207e-07	-1.26177e-10	-1.3102	0.000104482	-1.26177e-10	-1.31069	0.000128527	-1.26177e-10	-1.3108
79655481	rs6742990	8.17805e-08	-1.75071	-0.754643	3.3478e-05	-1.7056	-0.743211	4.06309e-05	-1.73128	-0.731131
79655517	rs6714400	8.17805e-08	-1.75071	-0.754643	3.3478e-05	-1.7056	-0.743211	4.06309e-05	-1.73128	-0.731131
79655531	rs116514291	3.87728e-07	-0.949083	-2.36341e-10	7.91823e-05	-1.58795	-2.36341e-10	9.7524e-05	-1.58684	-2.36341e-10
79655535	rs6714410	8.12907e-08	-1.75071	-0.76065	3.32755e-05	-1.7056	-0.749279	4.03825e-05	-1.73128	-0.737263
79655597	rs17017088	8.14491e-08	-1.74876	-0.76065	3.29799e-05	-1.71452	-0.749279	4.01332e-05	-1.73747	-0.737263
79655781	rs72820631	1.54645e-07	-1.40272	-0.465538	8.87412e-05	-1.01823	-0.455744	0.00010561	-1.056	-0.451181
79655784	rs62156962	8.03278e-08	-1.75071	-0.772566	3.28773e-05	-1.7056	-0.761317	3.98942e-05	-1.73128	-0.749429
79656424	rs11678463	3.87728e-07	-0.949083	-2.36341e-10	7.91823e-05	-1.58795	-2.36341e-10	9.7524e-05	-1.58684	-2.36341e-10
79656487	rs79338727	2.82054e-07	-1.26177e-10	-1.26729	0.000109524	-1.26177e-10	-1.26356	0.000134924	-1.26177e-10	-1.26223
79657297	rs115627440	1.73842e-07	-1.75124	-2.36341e-10	6.87335e-05	-1.72946	-2.36341e-10	8.49669e-05	-1.72468	-2.36341e-10
79657338	rs6722266	1.04242e-07	-1.12108	-1.14159	2.56691e-05	-1.57269	-1.14172	3.34568e-05	-1.51071	-1.14598
79657386	rs6751188	4.91888e-08	-1.75001	-1.26372	1.9865e-05	-1.70879	-1.26195	2.39539e-05	-1.73341	-1.2574
79657448	rs17017091	3.1345e-07	-1.26177e-10	-1.16175	0.000122486	-1.26177e-10	-1.1517	0.000149008	-1.26177e-10	-1.16294
79657641	rs11126730	4.89533e-08	-1.75001	-1.26852	1.97637e-05	-1.70879	-1.26706	2.38326e-05	-1.73341	-1.26248
79657905	rs77892635	2.70935e-07	-1.26177e-10	-1.30751	0.000104747	-1.26177e-10	-1.30815	0.000128847	-1.26177e-10	-1.30831
79657911	rs6751596	4.88963e-08	-1.75071	-1.26898	1.98221e-05	-1.7056	-1.2673	2.38715e-05	-1.73128	-1.26297
79657984	rs6709617	7.16003e-08	-1.75071	-0.887583	2.92686e-05	-1.7056	-0.877586	3.54688e-05	-1.73128	-0.867006
79658059	rs6751959	4.91611e-08	-1.75238	-1.2619	2.02446e-05	-1.69171	-1.2601	2.42841e-05	-1.72164	-1.25548
79658119	rs6754949	4.89844e-08	-1.75238	-1.2655	2.01707e-05	-1.69171	-1.26376	2.41918e-05	-1.72164	-1.25929
79658438	rs76345422	2.71671e-07	-1.26177e-10	-1.30479	0.000105023	-1.26177e-10	-1.30552	0.000129184	-1.26177e-10	-1.3057
79658502	rs62156991	4.88135e-08	-1.75071	-1.27067	1.9788e-05	-1.7056	-1.26902	2.38286e-05	-1.73128	-1.26477
79658701	rs6755695	6.95584e-07	0.866868	-1.2315	4.0253e-05	-1.03339	-1.23113	5.74808e-05	-0.882909	-1.23258
79658749	rs55784904	4.88963e-08	-1.75071	-1.26898	1.98221e-05	-1.7056	-1.2673	2.38715e-05	-1.73128	-1.26297
79659440	rs10496224	4.89776e-08	-1.75252	-1.2655	2.02465e-05	-1.68795	-1.26376	2.42571e-05	-1.71894	-1.25929
79659644	rs10496225	4.86243e-08	-1.75129	-1.27397	1.9787e-05	-1.7023	-1.27238	2.37986e-05	-1.72904	-1.26827
79659773	rs75586395	2.82341e-07	-1.26177e-10	-1.26627	0.00010964	-1.26177e-10	-1.2625	0.000135068	-1.26177e-10	-1.26116
79660031	rs10496226	4.84472e-08	-1.75177	-1.27714	1.97907e-05	-1.69888	-1.27561	2.37742e-05	-1.72668	-1.27165
79660530	rs1451542	7.39822e-07	0.917342	-1.22032	4.18024e-05	-1.00683	-1.21992	5.98447e-05	-0.853724	-1.22146
79660978	rs1159598	1.06137e-07	-1.13348	-1.11117	2.62333e-05	-1.57927	-1.11339	3.4193e-05	-1.51835	-1.11656
79661023	rs79307385	2.85208e-07	-1.26177e-10	-1.25617	0.000110792	-1.26177e-10	-1.25205	0.000136504	-1.26177e-10	-1.25058
79661381	rs1159597	7.60344e-07	0.813711	-1.08933	4.61801e-05	-1.03915	-1.088	6.53492e-05	-0.89462	-1.09257
79661850	rs13017219	4.83726e-08	-1.75177	-1.27868	1.97596e-05	-1.69888	-1.27718	2.37352e-05	-1.72668	-1.2733
79662090	rs11126731	4.8355e-08	-1.75213	-1.27868	1.98295e-05	-1.69535	-1.27718	2.37938e-05	-1.72422	-1.2733
79662694	rs1993101	5.01092e-07	-1.26177e-10	-0.692598	0.000194856	-1.26177e-10	-0.687438	0.000242397	-1.26177e-10	-0.676363
79662869	rs115020484	4.11272e-07	-0.890133	-2.36341e-10	8.137e-05	-1.56069	-2.36341e-10	0.000100227	-1.5595	-2.36341e-10
79663230	rs62156993	1.94519e-07	-1.63886	-2.36341e-10	7.80953e-05	-1.60177	-2.36341e-10	9.77334e-05	-1.5847	-2.36341e-10
79663305	rs74676696	1.18619e-06	-1.26177e-10	0.169115	0.00046854	-1.26177e-10	0.189922	0.000570255	-1.26177e-10	0.179144
79663355	rs17040656	6.90109e-08	-1.75228	-0.922845	2.9041e-05	-1.67772	-0.913265	3.48479e-05	-1.71283	-0.903121
79663490	rs62156994	6.86678e-08	-1.75228	-0.927828	2.88949e-05	-1.67772	-0.918309	3.46704e-05	-1.71283	-0.908228
79663807	rs62156995	6.97483e-08	-1.75171	-0.912782	2.92431e-05	-1.68098	-0.903081	3.50593e-05	-1.71709	-0.892811
79664036	rs62156996	2.23145e-07	-1.50156	-2.36341e-10	0.000129729	-1.09425	-2.36341e-10	0.000157674	-1.10641	-2.36341e-10
79664422	rs35490405	4.76302e-08	-1.75247	-1.29345	1.98139e-05	-1.68177	-1.29154	2.35935e-05	-1.71576	-1.29021
79664447	rs76190704	8.94418e-08	-1.18583	-1.22997	2.25747e-05	-1.61782	-1.22505	2.84761e-05	-1.59456	-1.22331
79664533	rs68020952	2.2671e-07	-0.681643	-0.804073	4.08223e-05	-1.45317	-0.797299	5.01453e-05	-1.4286	-0.823414
79665026	rs12470078	5.70364e-08	-1.54869	-1.31701	1.80129e-05	-1.75167	-1.31694	2.22177e-05	-1.7492	-1.31685
79665536	rs80321908	2.71097e-07	-1.26177e-10	-1.30691	0.000104834	-1.26177e-10	-1.30732	0.000128941	-1.26177e-10	-1.30759
79665831	rs115598684	5.22272e-07	-0.6512	-2.36341e-10	0.000160368	-0.88223	-2.36341e-10	0.000199937	-0.868937	-2.36341e-10
79666221	rs7574158	2.69858e-07	-1.26177e-10	-1.31149	0.000104646	-1.26177e-10	-1.30911	0.000128441	-1.26177e-10	-1.31147
79666665	rs74449365	2.72796e-07	-1.26177e-10	-1.30066	0.000105949	-1.26177e-10	-1.29674	0.000129841	-1.26177e-10	-1.30063
79666675	rs62156998	6.59277e-08	-1.55672	-1.16411	3.27565e-05	-1.30516	-1.16544	3.99137e-05	-1.32161	-1.15861
79667083	rs117985937	3.02438e-07	-1.26177e-10	-1.19751	0.00011712	-1.26177e-10	-1.1965	0.000144402	-1.26177e-10	-1.19434
79667252	rs7564015	7.49302e-08	-1.33048	-1.26235	2.01338e-05	-1.69319	-1.26411	2.58238e-05	-1.64997	-1.26567
79667587	rs1376622	2.27595e-07	-1.48182	-2.36341e-10	6.86015e-05	-1.73139	-2.36341e-10	8.4787e-05	-1.7268	-2.36341e-10
79667787	rs117280382	2.85729e-07	-1.26177e-10	-1.25435	0.000111558	-1.26177e-10	-1.24516	0.000136454	-1.26177e-10	-1.25095
79668599	rs10496227	1.94657e-07	-0.828966	-0.809184	3.8006e-05	-1.51951	-0.802443	4.66683e-05	-1.49545	-0.828427
79668820	rs76941081	2.69605e-07	-1.26177e-10	-1.31243	0.000104265	-1.26177e-10	-1.31276	0.000128245	-1.26177e-10	-1.31299
79669126	rs17017126	3.51192e-07	-1.26177e-10	-1.04805	0.000138687	-1.26177e-10	-1.02748	0.000170672	-1.26177e-10	-1.0272
79669202	rs77860227	9.15396e-08	-1.15589	-1.23672	2.27525e-05	-1.60302	-1.232	2.87328e-05	-1.57857	-1.23033
79669247	rs17017128	6.65544e-08	-1.55895	-1.15242	3.30054e-05	-1.30853	-1.1545	4.02588e-05	-1.32492	-1.14669
79669531	rs1451543	4.81928e-08	-1.74529	-1.28889	2.14497e-05	-1.6049	-1.28909	2.50589e-05	-1.66054	-1.28517
79669662	rs62156999	6.84263e-08	-1.5572	-1.12643	3.39587e-05	-1.30589	-1.12867	4.14441e-05	-1.32232	-1.12027
79669928	rs10445954	2.19005e-07	-0.711059	-0.809236	4.03939e-05	-1.45852	-0.802496	4.97443e-05	-1.43157	-0.828478
79670009	rs76071216	2.69704e-07	-1.26177e-10	-1.31206	0.000104302	-1.26177e-10	-1.31241	0.000128289	-1.26177e-10	-1.31265
79670157	rs72820639	6.79126e-08	-1.5713	-1.11986	3.34554e-05	-1.32735	-1.12214	4.08521e-05	-1.34339	-1.1136
79670191	rs76563811	2.81401e-07	-1.26177e-10	-1.26961	0.000109261	-1.26177e-10	-1.26596	0.000134596	-1.26177e-10	-1.26466
79670894	rs75334005	3.1401e-07	-1.26177e-10	-1.15996	0.000122975	-1.26177e-10	-1.14772	0.000149599	-1.26177e-10	-1.15898
79671224	rs993607	5.0303e-08	-1.74545	-1.24587	2.22106e-05	-1.61502	-1.24411	2.60495e-05	-1.66814	-1.2388
79671280	rs62157000	6.85019e-08	-1.5713	-1.11122	3.3744e-05	-1.32735	-1.11354	4.12122e-05	-1.34339	-1.10482
79671800	rs115607089	3.7536e-07	-0.981503	-2.36341e-10	7.80432e-05	-1.60244	-2.36341e-10	9.61162e-05	-1.60138	-2.36341e-10
79671852	rs10520241	9.83588e-08	-1.46457	-0.856192	5.66385e-05	-1.06569	-0.857317	6.77845e-05	-1.10145	-0.849152
79671906	rs114227900	1.82663e-07	-1.70175	-2.36341e-10	7.59044e-05	-1.63023	-2.36341e-10	9.14803e-05	-1.65082	-2.36341e-10
79672431	rs12623907	7.65962e-08	-1.70923	-0.861608	3.67554e-05	-1.5041	-0.851316	4.24964e-05	-1.57709	-0.840426
79672455	rs11898656	2.19338e-07	-0.777998	-0.740777	4.17847e-05	-1.49357	-0.733599	5.12861e-05	-1.46823	-0.761288
79672665	rs146837142	2.74648e-07	-1.26177e-10	-1.2939	0.000106524	-1.26177e-10	-1.29133	0.000131175	-1.26177e-10	-1.29041
79672867	rs117449580	1.54388e-06	-1.26177e-10	0.432668	0.000605608	-1.26177e-10	0.446534	0.000770923	-1.26177e-10	0.480649
79673057	rs1562889	5.19999e-07	0.385924	-1.04148	3.72416e-05	-1.30541	-1.03686	5.25303e-05	-1.16931	-1.03624
79673346	rs116412075	1.83129e-07	-1.6992	-2.36341e-10	6.82766e-05	-1.73613	-2.36341e-10	8.41227e-05	-1.73466	-2.36341e-10
79674327	rs1562890	2.81282e-07	-1.26177e-10	-1.27003	0.000109213	-1.26177e-10	-1.2664	0.000134536	-1.26177e-10	-1.26511
79674440	rs788676	6.30071e-07	0.681623	-1.14518	3.84044e-05	-1.17359	-1.13794	5.49946e-05	-1.01829	-1.14142
79674460	rs1122268	7.68801e-08	-1.74251	-0.824636	3.49231e-05	-1.59313	-0.81342	4.09674e-05	-1.65121	-0.802959
79674461	rs193149775	1.80194e-07	-1.71536	-2.36341e-10	6.77776e-05	-1.74347	-2.36341e-10	8.26688e-05	-1.7521	-2.36341e-10
79674572	rs1562891	1.75296e-06	0.559671	-2.36341e-10	0.00034766	-0.108475	-2.36341e-10	0.000510984	0.0693992	-2.36341e-10
79676305	rs442291	6.15478e-08	-1.473	-1.31657	1.84286e-05	-1.72956	-1.31624	2.32917e-05	-1.70293	-1.31592
79676407	rs141963486	1.87196e-07	-1.67723	-2.36341e-10	6.91719e-05	-1.72311	-2.36341e-10	8.52674e-05	-1.72115	-2.36341e-10
79677224	rs17017148	2.80116e-07	-1.26177e-10	-1.27418	0.000108743	-1.26177e-10	-1.27071	0.000133949	-1.26177e-10	-1.26948
79677487	rs79913425	2.68539e-07	-1.26177e-10	-1.31639	0.000103829	-1.26177e-10	-1.31696	0.000127809	-1.26177e-10	-1.3164
79678151	rs588259	5.13097e-08	-1.74951	-1.222	2.24849e-05	-1.62707	-1.21979	2.64598e-05	-1.67785	-1.21346
79678471	rs80084719	2.74287e-07	-1.26177e-10	-1.29521	0.000106376	-1.26177e-10	-1.29272	0.00013099	-1.26177e-10	-1.29182
79678489	rs77918110	1.77451e-07	-1.73069	-2.36341e-10	6.85004e-05	-1.73286	-2.36341e-10	8.26774e-05	-1.75199	-2.36341e-10
79678697	rs80013148	2.69176e-07	-1.26177e-10	-1.31402	0.000104102	-1.26177e-10	-1.31433	0.00012806	-1.26177e-10	-1.31444
79679702	rs17017150	8.10228e-08	-1.52744	-0.987222	4.08506e-05	-1.26142	-0.988358	4.9887e-05	-1.27867	-0.978514
79679809	rs678206	4.42883e-07	0.363241	-1.17932	3.20861e-05	-1.31575	-1.17553	4.50811e-05	-1.18113	-1.17735
79679931	rs376763	5.20472e-08	-1.71368	-1.24356	2.47729e-05	-1.50634	-1.24361	2.8486e-05	-1.5801	-1.23743
79680137	rs416985	7.85137e-08	-1.70275	-0.843369	3.78102e-05	-1.48888	-0.838242	4.37205e-05	-1.56427	-0.824855
79682058	rs621074	7.37926e-08	-1.63673	-0.971396	2.62598e-05	-1.72027	-0.971395	3.1846e-05	-1.74515	-0.960879
79683118	rs79053479	2.97798e-07	-1.26177e-10	-1.21297	0.000116366	-1.26177e-10	-1.20296	0.00014185	-1.26177e-10	-1.21217
79683239	rs422478	5.17146e-08	-1.73748	-1.22617	2.3515e-05	-1.57463	-1.22743	2.7392e-05	-1.63635	-1.22034
79683243	rs406471	5.42544e-08	-1.63137	-1.28434	1.91204e-05	-1.72301	-1.28594	2.30667e-05	-1.74643	-1.28212
79683384	rs383974	5.44943e-08	-1.63137	-1.27993	1.92029e-05	-1.72301	-1.28163	2.3172e-05	-1.74643	-1.27757
79683719	rs60485287	1.12532e-07	-1.32564	-0.860511	6.17428e-05	-0.97863	-0.858093	7.48657e-05	-1.00032	-0.850928
79683843	rs72820641	4.73536e-07	-0.74916	-2.36341e-10	0.000198685	-0.667977	-2.36341e-10	0.000220465	-0.771201	-2.36341e-10
79684145	rs406135	5.44649e-08	-1.63137	-1.28046	1.92205e-05	-1.72301	-1.28071	2.3179e-05	-1.74643	-1.27727
79684189	rs58260694	1.91875e-07	-0.803761	-0.848783	3.72443e-05	-1.49989	-0.84231	4.57395e-05	-1.47672	-0.867254
79684947	rs388990	5.2931e-08	-1.73357	-1.20683	2.42891e-05	-1.56173	-1.20794	2.82459e-05	-1.62589	-1.20011
79685268	rs6751099	1.26363e-07	-1.4462	-0.624026	7.05092e-05	-1.08188	-0.622077	8.43441e-05	-1.11795	-0.614082
79685661	rs6738316	1.21296e-07	-1.43206	-0.679098	6.79761e-05	-1.06103	-0.679517	8.12382e-05	-1.09766	-0.67189
79685691	rs6723256	1.10674e-07	-1.43206	-0.770739	6.21369e-05	-1.06103	-0.769333	7.41692e-05	-1.09766	-0.762927
79686626	rs62157003	9.12797e-08	-1.59584	-0.799619	4.69244e-05	-1.3152	-0.79596	5.63556e-05	-1.34424	-0.791021
79686810	rs115586647	3.89589e-07	-1.26177e-10	-0.944295	0.000149971	-1.26177e-10	-0.949257	0.000186849	-1.26177e-10	-0.93664
79686922	rs1430635	9.18482e-08	-1.58601	-0.803237	4.75234e-05	-1.29889	-0.79959	5.70429e-05	-1.32847	-0.794669
79687085	rs60000556	3.92022e-07	-0.095281	-0.842789	9.208e-05	-0.593407	-0.843636	0.00010685	-0.654514	-0.840997
79687252	rs399885	5.1234e-08	-1.7441	-1.22889	2.15041e-05	-1.66306	-1.2284	2.55935e-05	-1.70079	-1.22381
79687505	rs11688586	3.77922e-07	-0.974699	-2.36341e-10	7.82784e-05	-1.59943	-2.36341e-10	9.6407e-05	-1.59836	-2.36341e-10
79687778	rs66867206	1.99902e-07	-0.745834	-0.865729	3.73021e-05	-1.48128	-0.859374	4.58704e-05	-1.45726	-0.88386
79687877	rs401644	1.56265e-07	-0.753384	-1.10445	2.76352e-05	-1.53628	-1.10434	3.73506e-05	-1.44661	-1.09998
79688125	rs62157004	2.18427e-07	-1.52294	-2.36341e-10	0.00012329	-1.14516	-2.36341e-10	0.000144085	-1.19654	-2.36341e-10
79688210	rs80074145	9.51516e-08	-1.51414	-0.839782	4.55009e-05	-1.3057	-0.836267	5.46263e-05	-1.3349	-0.831523
79688214	rs112420798	1.9073e-07	-0.773196	-0.885336	3.60603e-05	-1.49539	-0.879119	4.43398e-05	-1.47199	-0.903064
79688779	rs410120	4.91292e-08	-1.69961	-1.31532	1.80352e-05	-1.75197	-1.3154	2.23685e-05	-1.74503	-1.31425
79689066	rs17763230	1.91353e-07	-0.773196	-0.882071	3.6179e-05	-1.49539	-0.875832	4.44818e-05	-1.47199	-0.899867
79689205	rs1868924	4.89085e-08	-1.70307	-1.31637	1.80109e-05	-1.75228	-1.31644	2.23086e-05	-1.7463	-1.31567
79689307	rs6754110	1.00626e-07	-1.30847	-0.989509	5.78123e-05	-0.912131	-0.990367	6.53799e-05	-0.9985	-0.988225
79689310	rs417597	8.57178e-08	-1.70923	-0.749095	4.08428e-05	-1.5041	-0.74587	4.74328e-05	-1.57709	-0.730531
79689493	rs67125437	3.09629e-07	0.108056	-1.28207	3.07489e-05	-1.25088	-1.28297	3.97509e-05	-1.19591	-1.28839
79689572	rs1864548	7.26599e-07	0.744812	-1.06583	6.81394e-05	-0.672971	-1.06517	8.7935e-05	-0.634906	-1.05544
79689580	rs72820648	1.96445e-07	-0.798909	-0.830094	3.76271e-05	-1.50848	-0.823494	4.617e-05	-1.48568	-0.848933
79689777	rs74385225	2.74207e-07	-1.26177e-10	-1.2955	0.000106344	-1.26177e-10	-1.29302	0.000130949	-1.26177e-10	-1.29213
79689975	rs138199673	1.00778e-06	-1.26177e-10	0.0061176	0.000386365	-1.26177e-10	-0.00291824	0.000464441	-1.26177e-10	-0.0261046
79690150	rs75114335	2.74203e-07	-1.26177e-10	-1.29552	0.000105976	-1.26177e-10	-1.29648	0.000130348	-1.26177e-10	-1.29673
79690319	rs141622559	1.95536e-06	-1.26177e-10	0.668939	0.000753329	-1.26177e-10	0.664802	0.000941278	-1.26177e-10	0.680298
79690408	rs62157005	2.30566e-07	-1.46885	-2.36341e-10	0.000134385	-1.05899	-2.36341e-10	0.000156488	-1.11396	-2.36341e-10
79690566	rs77026801	2.73992e-07	-1.26177e-10	-1.29629	0.000105897	-1.26177e-10	-1.29724	0.000130251	-1.26177e-10	-1.29748
79690662	rs188134493	2.92257e-07	-1.26177e-10	-1.23176	0.000113062	-1.26177e-10	-1.23176	0.000139812	-1.26177e-10	-1.22664
79690867	rs116966994	8.90125e-07	-1.26177e-10	-0.118026	0.000350854	-1.26177e-10	-0.0993295	0.000427487	-1.26177e-10	-0.109016
79690917	rs62157006	6.69243e-08	-1.45176	-1.25406	3.24636e-05	-1.22165	-1.25793	3.87962e-05	-1.25352	-1.2551
79691021	rs1652685	3.4548e-07	0.128284	-1.19274	2.89664e-05	-1.4052	-1.18836	3.99412e-05	-1.29043	-1.1891
79691052	rs66827506	2.95805e-07	-0.0478097	-1.17188	3.19904e-05	-1.33017	-1.16409	4.17473e-05	-1.27962	-1.15568
79691077	rs118037720	3.42305e-07	-1.26177e-10	-1.07369	0.000132667	-1.26177e-10	-1.07186	0.000164647	-1.26177e-10	-1.06313
79691098	rs146883109	2.68768e-07	-1.26177e-10	-1.31554	0.000103972	-1.26177e-10	-1.31558	0.000127956	-1.26177e-10	-1.31526
79691276	rs117848709	2.73992e-07	-1.26177e-10	-1.29629	0.000105897	-1.26177e-10	-1.29724	0.000130251	-1.26177e-10	-1.29748
79691304	rs1669059	3.74325e-07	0.216825	-1.20109	2.98277e-05	-1.36657	-1.19769	4.13834e-05	-1.24603	-1.19803
79691414	rs140968084	2.73583e-07	-1.26177e-10	-1.29778	0.000105742	-1.26177e-10	-1.29869	0.000130062	-1.26177e-10	-1.29893
79691423	rs1669060	8.61066e-08	-1.71231	-0.741496	4.10594e-05	-1.51154	-0.733143	4.77285e-05	-1.58334	-0.718073
79691597	rs138795375	2.74203e-07	-1.26177e-10	-1.29552	0.000105976	-1.26177e-10	-1.29648	0.000130348	-1.26177e-10	-1.29673
79691844	rs182110367	3.01541e-07	-1.26177e-10	-1.20048	0.00011538	-1.26177e-10	-1.21147	0.000143257	-1.26177e-10	-1.2023
79692060	rs187261084	2.72075e-07	-1.26177e-10	-1.30331	0.000105175	-1.26177e-10	-1.30408	0.000129369	-1.26177e-10	-1.30427
79692479	rs7560663	6.68317e-08	-1.45401	-1.2532	3.23586e-05	-1.22463	-1.25819	3.87021e-05	-1.25642	-1.25463
79692577	rs193298165	1.93312e-07	-1.64508	-2.36341e-10	0.000109489	-1.26388	-2.36341e-10	0.000118456	-1.3924	-2.36341e-10
79692675	rs184658744	1.75596e-07	-1.7412	-2.36341e-10	7.27923e-05	-1.67209	-2.36341e-10	8.99833e-05	-1.66732	-2.36341e-10
79693004	rs426508	8.91107e-08	-1.70605	-0.713462	4.26341e-05	-1.49655	-0.7105	4.95375e-05	-1.57074	-0.693472
79693089	rs117957469	2.72016e-07	-1.26177e-10	-1.30353	0.000105172	-1.26177e-10	-1.3041	0.000129339	-1.26177e-10	-1.3045
79693321	rs387337	9.28499e-08	-1.75186	-0.626544	3.87054e-05	-1.68075	-0.622972	4.73007e-05	-1.71174	-0.598678
79693402	rs146378490	3.75562e-07	-1.26177e-10	-0.980966	0.000144659	-1.26177e-10	-0.985319	0.000179978	-1.26177e-10	-0.974105
79693428	rs139404991	2.72185e-07	-1.26177e-10	-1.30291	0.000105236	-1.26177e-10	-1.3035	0.000129416	-1.26177e-10	-1.3039
79693458	rs2099206	6.64942e-08	-1.4587	-1.25357	3.21293e-05	-1.23088	-1.25905	3.84568e-05	-1.26247	-1.25493
79693740	rs145145238	2.69827e-07	-1.26177e-10	-1.31161	0.000104348	-1.26177e-10	-1.31197	0.000128345	-1.26177e-10	-1.31222
79693810	rs111569286	2.72876e-07	-1.26177e-10	-1.30037	0.000105577	-1.26177e-10	-1.30026	0.00013011	-1.26177e-10	-1.29856
79693855	rs147898582	2.7138e-07	-1.26177e-10	-1.30587	0.000104932	-1.26177e-10	-1.30639	0.000129048	-1.26177e-10	-1.30675
79693893	rs141678089	2.84984e-07	-1.26177e-10	-1.25695	0.00011038	-1.26177e-10	-1.25578	0.000136261	-1.26177e-10	-1.25236
79693968	rs146983662	3.60835e-07	-1.26177e-10	-1.02097	0.000138978	-1.26177e-10	-1.02539	0.000172915	-1.26177e-10	-1.01414
79694033	rs364433	8.85276e-08	-1.71811	-0.707961	4.16232e-05	-1.52607	-0.704968	4.85596e-05	-1.59548	-0.688668
79694048	rs112021029	3.2664e-07	-1.26177e-10	-1.12053	0.00012591	-1.26177e-10	-1.12413	0.000156331	-1.26177e-10	-1.11496
79694265	rs150168089	3.43228e-07	-1.07099	-2.36341e-10	6.77681e-05	-1.74361	-2.36341e-10	8.57191e-05	-1.71586	-2.36341e-10
79694338	rs150406812	8.67498e-08	-1.75094	-0.695422	3.77063e-05	-1.63747	-0.692398	4.49332e-05	-1.68583	-0.675932
79694600	rs112687579	6.67565e-08	-1.4587	-1.24963	3.22675e-05	-1.23088	-1.25476	3.86044e-05	-1.26247	-1.2511
79694845	rs137934441	9.83945e-07	-1.26177e-10	-0.0178177	0.00041019	-1.26177e-10	0.0569198	0.000490918	-1.26177e-10	0.0293371
79695536	rs113240815	3.80418e-07	-1.26177e-10	-0.968118	0.000146464	-1.26177e-10	-0.972918	0.000182405	-1.26177e-10	-0.96071
79695778	rs9789509	2.72357e-07	-1.26177e-10	-1.30227	0.000105301	-1.26177e-10	-1.30287	0.000129496	-1.26177e-10	-1.30329
79695850	rs77524480	3.36462e-07	-1.26177e-10	-1.0909	0.000129392	-1.26177e-10	-1.09685	0.000160792	-1.26177e-10	-1.08683
79696037	rs9789729	2.72372e-07	-1.26177e-10	-1.30222	0.000105298	-1.26177e-10	-1.30291	0.000129512	-1.26177e-10	-1.30317
79696089	rs9789752	2.72372e-07	-1.26177e-10	-1.30222	0.000105298	-1.26177e-10	-1.30291	0.000129512	-1.26177e-10	-1.30317
79696672	rs151218062	2.4268e-06	-1.26177e-10	0.884942	0.00103547	-1.26177e-10	0.982907	0.00123038	-1.26177e-10	0.948137
79696740	rs192614983	3.63843e-07	-1.01267	-2.36341e-10	7.69912e-05	-1.61601	-2.36341e-10	9.4816e-05	-1.615	-2.36341e-10
79697163	rs142408066	1.04228e-05	2.34237	-2.36341e-10	0.00281292	1.98228	-2.36341e-10	0.00365019	2.0356	-2.36341e-10
79697382	rs451090	9.44222e-08	-1.74529	-0.616322	4.23216e-05	-1.6049	-0.609507	5.00404e-05	-1.66054	-0.593568
79697456	rs7598481	1.28214e-07	-1.0735	-0.982187	7.95136e-05	-0.598222	-0.98555	8.85623e-05	-0.699847	-0.983387
79697841	rs78122150	3.39281e-07	-1.26177e-10	-1.08256	0.00013074	-1.26177e-10	-1.08649	0.000162465	-1.26177e-10	-1.07648
79697982	rs445551	1.17156e-07	-1.75245	-0.393428	5.0018e-05	-1.65693	-0.390385	6.03123e-05	-1.70043	-0.366973
79698219	rs445812	9.13159e-08	-1.73011	-0.664951	4.2327e-05	-1.55417	-0.660103	4.94623e-05	-1.61977	-0.645963
79698368	rs446017	1.17191e-07	-1.74437	-0.401215	5.23529e-05	-1.60351	-0.398185	6.23386e-05	-1.65949	-0.374871
79698609	rs80202921	1.75131e-07	-1.74386	-2.36341e-10	7.00223e-05	-1.71089	-2.36341e-10	8.78237e-05	-1.69161	-2.36341e-10
79698690	rs654107	1.63405e-07	-0.796856	-1.0163	2.97317e-05	-1.55312	-1.01436	4.00737e-05	-1.46686	-1.00936
79698703	rs184650077	1.34177e-06	-1.26177e-10	0.29236	0.000542552	-1.26177e-10	0.336584	0.000662596	-1.26177e-10	0.329225
79698730	rs616959	5.25578e-07	0.435001	-1.07989	3.80605e-05	-1.24219	-1.07833	5.41496e-05	-1.10114	-1.07405
79698853	rs60370846	2.72357e-07	-1.26177e-10	-1.30227	0.000105301	-1.26177e-10	-1.30287	0.000129496	-1.26177e-10	-1.30329
79698981	rs2250247	9.59309e-08	-1.73487	-0.610894	4.22445e-05	-1.60326	-0.612968	4.95614e-05	-1.66933	-0.594394
79698996	rs2250249	9.51443e-08	-1.75189	-0.602099	3.88323e-05	-1.70376	-0.596687	4.76261e-05	-1.72895	-0.574606
79699078	rs78573165	1.73614e-07	-1.75255	-2.36341e-10	6.7989e-05	-1.74035	-2.36341e-10	8.45933e-05	-1.72909	-2.36341e-10
79699261	rs78723457	2.72185e-07	-1.26177e-10	-1.30291	0.000105236	-1.26177e-10	-1.3035	0.000129416	-1.26177e-10	-1.3039
79699295	rs364515	4.6392e-07	0.435001	-1.20468	3.36208e-05	-1.24219	-1.20237	4.76288e-05	-1.10114	-1.20236
79699411	rs1864549	9.34183e-08	-1.47616	-0.896138	4.51427e-05	-1.25423	-0.895638	5.40972e-05	-1.2851	-0.891061
79699582	rs1864550	7.66565e-07	0.769165	-1.03663	7.49821e-05	-0.605509	-1.03694	9.50205e-05	-0.58555	-1.0273
79699674	rs76618099	2.72016e-07	-1.26177e-10	-1.30353	0.000105172	-1.26177e-10	-1.3041	0.000129339	-1.26177e-10	-1.3045
79699805	rs400482	9.73237e-08	-1.73163	-0.599716	4.50781e-05	-1.55667	-0.594631	5.2376e-05	-1.62868	-0.579807
79699898	rs115966895	3.48624e-07	-1.26177e-10	-1.05539	0.00013431	-1.26177e-10	-1.05955	0.000166995	-1.26177e-10	-1.04897
79700151	rs452625	1.00236e-07	-1.74295	-0.558909	4.50766e-05	-1.59765	-0.553682	5.31779e-05	-1.65485	-0.538446
79700220	rs11887972	9.22478e-08	-1.47511	-0.909803	5.37559e-05	-1.06773	-0.907516	6.34013e-05	-1.11323	-0.904231
79700340	rs77282570	2.33752e-06	0.847456	-2.36341e-10	0.000393207	0.014637	-2.36341e-10	0.000531729	0.109194	-2.36341e-10
79700532	rs372516	3.56673e-07	0.163281	-1.19585	2.98824e-05	-1.36878	-1.19365	4.15876e-05	-1.24532	-1.19382
79701530	rs425175	3.74683e-07	0.230648	-1.21395	3.02759e-05	-1.3383	-1.21104	4.23117e-05	-1.21038	-1.2115
79701901	rs370373	3.85809e-07	0.252623	-1.20667	3.08092e-05	-1.32823	-1.20366	4.31185e-05	-1.19886	-1.20413
79701943	rs449529	9.68833e-08	-1.73616	-0.599716	4.43434e-05	-1.57311	-0.594631	5.20374e-05	-1.63517	-0.579807
79702028	rs449552	9.68833e-08	-1.73616	-0.599716	4.43434e-05	-1.57311	-0.594631	5.20374e-05	-1.63517	-0.579807
79702156	rs386271	9.55763e-08	-1.73011	-0.619351	4.43092e-05	-1.55417	-0.614336	5.18036e-05	-1.61977	-0.599715
79702185	rs111833368	5.10273e-06	1.62814	-2.36341e-10	0.00128133	1.19595	-2.36341e-10	0.00146972	1.12589	-2.36341e-10
79702313	rs1430636	9.60106e-08	-1.73196	-0.612969	4.45774e-05	-1.55454	-0.607931	5.22364e-05	-1.61792	-0.593244
79702377	rs6713144	7.7565e-08	-1.6789	-0.879375	3.65057e-05	-1.48769	-0.874544	4.51198e-05	-1.48937	-0.868252
79702648	rs4852149	9.61261e-08	-1.71724	-0.626483	4.57365e-05	-1.51531	-0.621494	5.31602e-05	-1.58668	-0.606947
79702655	rs4852490	9.62876e-08	-1.72263	-0.61942	4.54073e-05	-1.52962	-0.614406	5.29073e-05	-1.59861	-0.599785
79702775	rs4852491	9.64014e-08	-1.71438	-0.626483	4.60726e-05	-1.50799	-0.621494	5.34872e-05	-1.58055	-0.606947
79702781	rs78281666	2.75107e-07	-1.26177e-10	-1.29223	0.000106318	-1.26177e-10	-1.29326	0.000130766	-1.26177e-10	-1.29353
79702840	rs4852492	4.90082e-08	-1.74458	-1.27282	1.89056e-05	-1.74856	-1.27168	2.32261e-05	-1.75254	-1.26912
79702841	rs62141408	7.77885e-08	-1.67602	-0.879375	3.67045e-05	-1.48226	-0.874544	4.53647e-05	-1.48395	-0.868252
79703056	rs4852493	2.45934e-07	-0.178958	-1.22537	2.56713e-05	-1.49171	-1.22262	3.50901e-05	-1.38597	-1.22305
79703081	rs78246625	2.76054e-07	-1.26177e-10	-1.28879	0.000106677	-1.26177e-10	-1.2899	0.000131205	-1.26177e-10	-1.29018
79703206	rs76760741	2.73735e-07	-1.26177e-10	-1.29723	0.00010615	-1.26177e-10	-1.29484	0.000130707	-1.26177e-10	-1.29398
79703219	rs149558912	2.6874e-07	-1.26177e-10	-1.31564	0.000103985	-1.26177e-10	-1.31545	0.000128007	-1.26177e-10	-1.31486
79703364	rs80266224	3.03057e-07	-1.19547	-2.36341e-10	7.17607e-05	-1.68636	-2.36341e-10	8.92928e-05	-1.67502	-2.36341e-10
79703384	rs6717316	4.91571e-08	-1.73985	-1.27452	1.88273e-05	-1.75099	-1.27341	2.32007e-05	-1.75195	-1.27081
79703501	rs12620205	5.12585e-08	-1.75211	-1.2204	2.08e-05	-1.70456	-1.22019	2.49703e-05	-1.73246	-1.21679
79704003	rs74725409	2.76551e-07	-1.26177e-10	-1.28699	0.000106865	-1.26177e-10	-1.28813	0.000131435	-1.26177e-10	-1.28843
79704454	rs10193691	5.0915e-08	-1.7516	-1.22763	2.11447e-05	-1.68088	-1.22743	2.5128e-05	-1.7188	-1.22416
79704617	rs62141409	1.95349e-07	-1.6346	-2.36341e-10	8.79328e-05	-1.48313	-2.36341e-10	0.000109216	-1.47361	-2.36341e-10
79704695	rs114556701	2.97288e-07	-1.21469	-2.36341e-10	7.12413e-05	-1.69363	-2.36341e-10	8.77046e-05	-1.69297	-2.36341e-10
79705040	rs12616530	5.12358e-08	-1.75255	-1.2204	2.06028e-05	-1.71408	-1.22019	2.48215e-05	-1.73844	-1.21679
79705116	rs10496228	5.12374e-08	-1.75252	-1.2204	2.06659e-05	-1.71102	-1.22019	2.48681e-05	-1.73656	-1.21679
79705678	rs13405677	5.12374e-08	-1.75252	-1.2204	2.06659e-05	-1.71102	-1.22019	2.48681e-05	-1.73656	-1.21679
79705960	rs78513887	2.77793e-07	-1.26177e-10	-1.28251	0.000107336	-1.26177e-10	-1.28374	0.000132012	-1.26177e-10	-1.28405
79706582	rs55921336	1.79833e-07	-1.71736	-2.36341e-10	7.01376e-05	-1.70924	-2.36341e-10	8.82155e-05	-1.68716	-2.36341e-10
79706623	rs62141410	3.84351e-07	-0.957832	-2.36341e-10	0.000262101	-0.39097	-2.36341e-10	0.000312879	-0.421122	-2.36341e-10
79706878	rs1963398	5.09916e-08	-1.75211	-1.22562	2.06987e-05	-1.70456	-1.22507	2.48368e-05	-1.73246	-1.22215
79707315	rs2902061	5.08571e-08	-1.75237	-1.228	2.05816e-05	-1.70785	-1.22745	2.47246e-05	-1.73457	-1.22457
79708355	rs72820657	3.06656e-07	-1.18366	-2.36341e-10	0.0010649	1.01094	-2.36341e-10	0.000897186	0.632323	-2.36341e-10
79708518	rs17040658	7.00534e-08	-1.75146	-0.908675	2.91525e-05	-1.6839	-0.90326	3.60148e-05	-1.68602	-0.896993
79709327	rs6547242	8.78644e-08	-1.72747	-0.706122	4.03067e-05	-1.56257	-0.700612	4.71822e-05	-1.62611	-0.686812
79709354	rs7570469	5.03506e-08	-1.75248	-1.2379	2.02156e-05	-1.71524	-1.23801	2.43102e-05	-1.74126	-1.23479
79709558	rs17712817	1.34152e-07	-0.767309	-1.2431	2.6425e-05	-1.44487	-1.24052	3.3161e-05	-1.41523	-1.25034
79710430	rs76191937	3.49676e-07	-1.26177e-10	-1.05238	0.000133952	-1.26177e-10	-1.06222	0.00016571	-1.26177e-10	-1.0567
79710518	rs62141411	2.77382e-07	-1.28399	-2.36341e-10	0.000168777	-0.831119	-2.36341e-10	0.000202562	-0.855894	-2.36341e-10
79710525	rs4458235	4.86413e-08	-1.73985	-1.28507	1.86288e-05	-1.75099	-1.28401	2.29452e-05	-1.75195	-1.28188
79710620	rs60539849	1.28579e-07	-0.843671	-1.20917	2.62268e-05	-1.48686	-1.20605	3.27769e-05	-1.45927	-1.21794
79710672	rs60619539	1.30199e-07	-0.831155	-1.20917	2.64054e-05	-1.48008	-1.20605	3.30114e-05	-1.45214	-1.21794
79711967	rs76996499	2.78816e-07	-1.26177e-10	-1.27884	0.00010774	-1.26177e-10	-1.27997	0.000132523	-1.26177e-10	-1.28018
79712165	rs6731800	8.01719e-08	-1.66882	-0.856394	3.37665e-05	-1.58879	-0.851438	4.07508e-05	-1.61448	-0.844984
79712396	rs723932	3.45425e-07	0.100078	-1.16469	3.08011e-05	-1.37035	-1.1618	4.29486e-05	-1.2476	-1.15934
79712533	rs723933	8.76232e-08	-1.73623	-0.700112	3.952e-05	-1.58832	-0.694574	4.64924e-05	-1.64694	-0.680707
79712624	rs67653609	1.18968e-07	-0.993161	-1.13737	2.75626e-05	-1.50989	-1.13335	3.4559e-05	-1.47553	-1.14875
79712754	rs723934	2.85545e-07	0.0135335	-1.26852	2.66878e-05	-1.4091	-1.2664	3.68864e-05	-1.29229	-1.26681
79713568	rs4586650	8.73177e-08	-1.73764	-0.702196	3.90821e-05	-1.59955	-0.69449	4.60816e-05	-1.65409	-0.682435
79713727	rs145632599	2.76391e-07	-1.26177e-10	-1.28757	0.000106818	-1.26177e-10	-1.28857	0.000131392	-1.26177e-10	-1.28875
79713771	rs138221923	2.75817e-07	-1.26177e-10	-1.28965	0.000106629	-1.26177e-10	-1.29034	0.000131122	-1.26177e-10	-1.29081
79713834	rs6736575	3.27825e-07	0.0642147	-1.18112	2.9586e-05	-1.39431	-1.17809	4.1172e-05	-1.27307	-1.17612
79713908	rs142821319	2.84203e-07	-1.26177e-10	-1.2597	0.000110774	-1.26177e-10	-1.25221	0.000135346	-1.26177e-10	-1.2591
79713989	rs17712948	1.16993e-07	-0.979317	-1.16796	2.70837e-05	-1.49647	-1.1643	3.40185e-05	-1.46173	-1.1783
79714131	rs62141412	3.54798e-07	-1.03784	-2.36341e-10	0.000235887	-0.496348	-2.36341e-10	0.000281924	-0.525304	-2.36341e-10
79714486	rs74861359	2.75697e-07	-1.26177e-10	-1.29008	0.000106542	-1.26177e-10	-1.29116	0.000131039	-1.26177e-10	-1.29144
79714565	rs62141413	4.14876e-07	0.103358	-0.984767	4.72726e-05	-1.12197	-0.981803	6.21253e-05	-1.06969	-0.968102
79714858	rs78434040	2.74531e-07	-1.26177e-10	-1.29432	0.000106113	-1.26177e-10	-1.2952	0.000130527	-1.26177e-10	-1.29536
79714971	rs117425288	2.72987e-07	-1.26177e-10	-1.29996	0.000105551	-1.26177e-10	-1.30051	0.000129809	-1.26177e-10	-1.30088
79715027	rs75127523	2.73368e-07	-1.26177e-10	-1.29857	0.000105695	-1.26177e-10	-1.29914	0.000129985	-1.26177e-10	-1.29952
79715302	rs7371189	8.43708e-08	-1.74121	-0.732954	3.78347e-05	-1.60103	-0.725443	4.45164e-05	-1.65739	-0.71369
79715384	rs117495898	2.75936e-07	-1.26177e-10	-1.28922	0.000106632	-1.26177e-10	-1.29032	0.00013115	-1.26177e-10	-1.2906
79715651	rs78846762	2.73368e-07	-1.26177e-10	-1.29857	0.000105695	-1.26177e-10	-1.29914	0.000129985	-1.26177e-10	-1.29952
79715701	rs17763859	2.64039e-07	-0.0478956	-1.2854	2.55539e-05	-1.43588	-1.28303	3.51574e-05	-1.32338	-1.28372
79715879	rs11900604	8.45321e-08	-1.65195	-0.820306	3.5798e-05	-1.56551	-0.816301	4.31849e-05	-1.59304	-0.808412
79715983	rs74496294	2.73997e-07	-1.26177e-10	-1.29627	0.000105923	-1.26177e-10	-1.29699	0.00013025	-1.26177e-10	-1.29748
79716447	rs75170341	2.71819e-07	-1.26177e-10	-1.30425	0.000105104	-1.26177e-10	-1.30475	0.000129261	-1.26177e-10	-1.30511
79716460	rs150202747	3.04162e-07	-1.26177e-10	-1.19183	0.000117616	-1.26177e-10	-1.19228	0.000145021	-1.26177e-10	-1.19006
79716649	rs60486368	8.54503e-08	-1.60873	-0.852724	3.669e-05	-1.50797	-0.849223	4.40777e-05	-1.53961	-0.841375
79717015	rs77356288	2.7361e-07	-1.26177e-10	-1.29768	0.000105784	-1.26177e-10	-1.2983	0.000130087	-1.26177e-10	-1.29874
79717065	rs77062041	2.7381e-07	-1.26177e-10	-1.29695	0.00010586	-1.26177e-10	-1.29758	0.000130179	-1.26177e-10	-1.29803
79717067	rs75855324	2.73143e-07	-1.26177e-10	-1.29939	0.000105595	-1.26177e-10	-1.30009	0.000129848	-1.26177e-10	-1.30057
79717165	rs62141415	2.7612e-07	-1.28855	-2.36341e-10	0.000167701	-0.837519	-2.36341e-10	0.000201287	-0.862207	-2.36341e-10
79717356	rs11688509	2.46623e-07	-1.40153	-2.36341e-10	6.8319e-05	-1.73551	-2.36341e-10	8.39583e-05	-1.73662	-2.36341e-10
79718096	rs59422016	2.72982e-07	-1.26177e-10	-1.29998	0.000105524	-1.26177e-10	-1.30076	0.000129751	-1.26177e-10	-1.30132
79718547	rs75128418	2.71273e-07	-1.26177e-10	-1.30626	0.000104888	-1.26177e-10	-1.3068	0.000128993	-1.26177e-10	-1.30718
79718805	rs76846841	2.71421e-07	-1.26177e-10	-1.30572	0.000104944	-1.26177e-10	-1.30627	0.00012906	-1.26177e-10	-1.30666
79719349	rs1030543	5.79797e-07	0.359699	-0.906409	6.56374e-05	-0.868724	-0.90683	8.51444e-05	-0.826455	-0.896136
79719936	rs77792510	2.71728e-07	-1.26177e-10	-1.30458	0.00010506	-1.26177e-10	-1.30517	0.0001292	-1.26177e-10	-1.30558
79720096	rs76361171	2.71273e-07	-1.26177e-10	-1.30626	0.000104888	-1.26177e-10	-1.3068	0.000128993	-1.26177e-10	-1.30718
79720299	rs1430637	1.71789e-07	-0.495923	-1.2672	2.28342e-05	-1.56727	-1.26417	2.99194e-05	-1.50368	-1.26475
79720449	rs116596034	1.88173e-07	-1.67203	-2.36341e-10	7.41511e-05	-1.6536	-2.36341e-10	9.39034e-05	-1.62467	-2.36341e-10
79720504	rs142271728	2.72766e-07	-1.26177e-10	-1.30077	0.000105442	-1.26177e-10	-1.30154	0.000129652	-1.26177e-10	-1.30208
79720667	rs151259040	3.29361e-07	-1.26177e-10	-1.11223	0.000128532	-1.26177e-10	-1.10352	0.000156652	-1.26177e-10	-1.11291
79720673	rs11902298	1.90441e-07	-0.359113	-1.30093	2.5461e-05	-1.4219	-1.30065	3.23821e-05	-1.38526	-1.30408
79720838	rs75301154	2.71315e-07	-1.26177e-10	-1.30611	0.000104896	-1.26177e-10	-1.30673	0.000128994	-1.26177e-10	-1.30718
79721101	rs2017715	2.06697e-07	-0.302329	-1.27581	2.41728e-05	-1.50176	-1.27272	3.20665e-05	-1.42535	-1.27378
79721146	rs80293614	2.72218e-07	-1.26177e-10	-1.30279	0.000105245	-1.26177e-10	-1.30341	0.000129424	-1.26177e-10	-1.30385
79721591	rs79815769	2.73648e-07	-1.26177e-10	-1.29755	0.000105787	-1.26177e-10	-1.29828	0.00013008	-1.26177e-10	-1.29879
79721984	rs150540796	1.80167e-07	-1.7155	-2.36341e-10	6.73794e-05	-1.74936	-2.36341e-10	8.26313e-05	-1.75255	-2.36341e-10
79722053	rs10209895	2.57467e-07	-1.35849	-2.36341e-10	7.37715e-05	-1.65873	-2.36341e-10	9.1461e-05	-1.65103	-2.36341e-10
79722122	rs142936760	3.25524e-07	-1.26177e-10	-1.12395	0.000125788	-1.26177e-10	-1.1251	0.000154755	-1.26177e-10	-1.1251
79722292	rs146137214	2.3636e-07	-1.44403	-2.36341e-10	9.05474e-05	-1.45383	-2.36341e-10	0.000115984	-1.41349	-2.36341e-10
79722297	rs1116974	1.51575e-07	-1.09202	-0.796288	3.25531e-05	-1.6776	-0.799227	4.2053e-05	-1.63549	-0.792523
79722825	rs145680830	2.90337e-07	-1.26177e-10	-1.23834	0.000112046	-1.26177e-10	-1.24079	0.000137989	-1.26177e-10	-1.23977
79722869	rs75417940	2.77238e-07	-1.26177e-10	-1.28451	0.000107162	-1.26177e-10	-1.28536	0.000131922	-1.26177e-10	-1.28473
79723234	rs80013688	2.79982e-07	-1.26177e-10	-1.27466	0.000108244	-1.26177e-10	-1.27532	0.00013322	-1.26177e-10	-1.27494
79723295	rs188024230	7.59962e-07	-0.276119	-2.36341e-10	0.000434487	0.114466	-2.36341e-10	0.000390002	-0.200788	-2.36341e-10
79723380	rs78625339	2.74633e-07	-1.26177e-10	-1.29395	0.000106185	-1.26177e-10	-1.29452	0.000130704	-1.26177e-10	-1.29401
79723410	rs189881320	3.13286e-07	-1.26177e-10	-1.16227	0.000121916	-1.26177e-10	-1.15637	0.000150519	-1.26177e-10	-1.15285
79723839	rs147687669	3.37348e-07	-1.26177e-10	-1.08827	0.000129836	-1.26177e-10	-1.09343	0.000161487	-1.26177e-10	-1.08251
79724080	rs4852494	2.76776e-07	-1.26177e-10	-1.28618	0.000106975	-1.26177e-10	-1.2871	0.000131682	-1.26177e-10	-1.28655
79724084	rs142482843	3.90687e-07	-1.26177e-10	-0.941482	0.000153653	-1.26177e-10	-0.925002	0.000187823	-1.26177e-10	-0.931437
79724239	rs189154095	3.30647e-07	-1.26177e-10	-1.10834	0.00013004	-1.26177e-10	-1.09186	0.000158436	-1.26177e-10	-1.10159
79725441	rs1430640	2.96662e-07	-1.26177e-10	-1.21679	0.000114724	-1.26177e-10	-1.21717	0.000141229	-1.26177e-10	-1.21655
79725584	rs1430638	2.32585e-07	-0.896474	-0.563659	4.68552e-05	-1.56345	-0.549185	6.14535e-05	-1.49995	-0.548706
79725618	rs13388538	1.98285e-07	-1.61968	-2.36341e-10	6.72813e-05	-1.75082	-2.36341e-10	8.30147e-05	-1.74792	-2.36341e-10
79725643	rs60296843	3.08892e-07	-1.26177e-10	-1.1764	0.000119017	-1.26177e-10	-1.18043	0.000147683	-1.26177e-10	-1.17187
79725731	rs182420081	4.99613e-07	-0.695555	-2.36341e-10	0.00021838	-0.573465	-2.36341e-10	0.000260051	-0.606063	-2.36341e-10
79726327	rs62141416	2.69476e-07	-1.31291	-2.36341e-10	8.0109e-05	-1.57631	-2.36341e-10	9.68866e-05	-1.5934	-2.36341e-10
79726421	rs13429335	9.82207e-07	1.23991	-1.25949	8.75421e-05	-0.235689	-1.25189	0.000121835	-0.105436	-1.25883
79726568	rs149982603	1.77227e-07	-1.73196	-2.36341e-10	0.000103887	-1.3164	-2.36341e-10	0.000125427	-1.33521	-2.36341e-10
79726700	rs79569182	2.70159e-07	-1.26177e-10	-1.31038	0.000104663	-1.26177e-10	-1.30895	0.000128582	-1.26177e-10	-1.31037
79726716	rs74704434	2.93448e-07	-1.22769	-2.36341e-10	8.33108e-05	-1.53712	-2.36341e-10	0.00010671	-1.49682	-2.36341e-10
79726894	rs79977066	4.67952e-07	-1.26177e-10	-0.761023	0.000180084	-1.26177e-10	-0.766277	0.000223406	-1.26177e-10	-0.757949
79727432	rs74452203	3.07563e-07	-1.26177e-10	-1.18071	0.000119828	-1.26177e-10	-1.17365	0.000147006	-1.26177e-10	-1.17646
79727495	rs79095387	2.69094e-07	-1.26177e-10	-1.31433	0.000104148	-1.26177e-10	-1.31388	0.000128046	-1.26177e-10	-1.31455
79727497	rs79675249	3.23867e-07	-1.26177e-10	-1.12906	0.000126201	-1.26177e-10	-1.12182	0.000153106	-1.26177e-10	-1.13581
79727686	rs7559674	1.25377e-07	-1.48762	-0.590436	4.97512e-05	-1.4854	-0.567266	6.19591e-05	-1.46075	-0.579717
79728077	rs78840139	2.68754e-07	-1.26177e-10	-1.31559	0.000104005	-1.26177e-10	-1.31526	0.000127892	-1.26177e-10	-1.31576
79728080	rs75065619	2.68758e-07	-1.26177e-10	-1.31558	0.000104007	-1.26177e-10	-1.31524	0.000127894	-1.26177e-10	-1.31574
79728190	rs75641345	2.68818e-07	-1.26177e-10	-1.31535	0.000104033	-1.26177e-10	-1.315	0.000127921	-1.26177e-10	-1.31553
79728219	rs76798611	2.68702e-07	-1.26177e-10	-1.31578	0.000103983	-1.26177e-10	-1.31547	0.000127868	-1.26177e-10	-1.31594
79728232	rs112735014	2.49329e-07	-1.39061	-2.36341e-10	0.000159771	-0.885959	-2.36341e-10	0.000194974	-0.894076	-2.36341e-10
79728348	rs76748575	3.8764e-07	-1.26177e-10	-0.949312	0.000151923	-1.26177e-10	-0.936329	0.000187599	-1.26177e-10	-0.932632
79728392	rs74854899	2.6852e-07	-1.26177e-10	-1.31646	0.000103903	-1.26177e-10	-1.31624	0.000127788	-1.26177e-10	-1.31657
79728467	rs77093782	2.68485e-07	-1.26177e-10	-1.31659	0.000103887	-1.26177e-10	-1.31639	0.000127773	-1.26177e-10	-1.31669
79728921	rs112220308	1.81694e-07	-1.70707	-2.36341e-10	6.96191e-05	-1.71666	-2.36341e-10	8.49237e-05	-1.72519	-2.36341e-10
79729040	rs75973030	4.0615e-07	-1.26177e-10	-0.902666	0.000159303	-1.26177e-10	-0.888891	0.000196757	-1.26177e-10	-0.884972
79729244	rs1030542	1.00939e-07	-1.55073	-0.744149	3.89705e-05	-1.57437	-0.722527	4.8572e-05	-1.54971	-0.734178
79729486	rs10183594	3.31853e-07	-1.26177e-10	-1.1047	0.000129519	-1.26177e-10	-1.09587	0.000158834	-1.26177e-10	-1.09908
79729525	rs10183606	2.68577e-07	-1.26177e-10	-1.31625	0.000103923	-1.26177e-10	-1.31605	0.000127813	-1.26177e-10	-1.31637
79730083	rs77529090	4.11746e-07	-1.26177e-10	-0.888981	0.000161534	-1.26177e-10	-0.874983	0.000199525	-1.26177e-10	-0.871
79730279	rs10174418	3.02055e-07	-1.26177e-10	-1.19878	0.000117625	-1.26177e-10	-1.19219	0.000144332	-1.26177e-10	-1.19482
79730624	rs79824338	4.07715e-07	-1.26177e-10	-0.898819	0.000159927	-1.26177e-10	-0.884981	0.000197531	-1.26177e-10	-0.881044
79730907	rs145028830	3.43969e-07	-1.26177e-10	-1.06884	0.000134105	-1.26177e-10	-1.06108	0.000163801	-1.26177e-10	-1.06829
79730947	rs13418721	3.05022e-07	-1.26177e-10	-1.18901	0.000118874	-1.26177e-10	-1.18163	0.000145758	-1.26177e-10	-1.18499
79730955	rs13393545	3.05022e-07	-1.26177e-10	-1.18901	0.000118874	-1.26177e-10	-1.18163	0.000145758	-1.26177e-10	-1.18499
79730957	rs13393361	3.04295e-07	-1.26177e-10	-1.19139	0.000118583	-1.26177e-10	-1.18409	0.000145405	-1.26177e-10	-1.18742
79731162	rs62141438	6.62077e-07	-0.414006	-2.36341e-10	0.000161834	-0.873128	-2.36341e-10	0.000172256	-1.01796	-2.36341e-10
79731343	rs10177667	3.0304e-07	-1.26177e-10	-1.19552	0.000118019	-1.26177e-10	-1.18885	0.00014481	-1.26177e-10	-1.19152
79731403	rs2033336	9.70464e-08	-1.58102	-0.753178	3.75088e-05	-1.60169	-0.733439	4.66108e-05	-1.58177	-0.743335
79731552	rs143489746	2.68364e-07	-1.26177e-10	-1.31704	0.000103815	-1.26177e-10	-1.31709	0.000127732	-1.26177e-10	-1.31701
79731564	rs4337495	2.16356e-07	-0.317559	-1.2149	3.8881e-05	-1.08479	-1.21441	5.04781e-05	-1.03223	-1.21317
79731857	rs10178330	2.97178e-07	-1.26177e-10	-1.21506	0.000115673	-1.26177e-10	-1.20894	0.000141962	-1.26177e-10	-1.21138
79732746	rs10181354	2.96391e-07	-1.26177e-10	-1.21771	0.000115292	-1.26177e-10	-1.21223	0.000141565	-1.26177e-10	-1.21418
79733001	rs17017222	2.97474e-07	-1.26177e-10	-1.21406	0.000115791	-1.26177e-10	-1.20791	0.000142106	-1.26177e-10	-1.21037
79733302	rs10196856	2.97474e-07	-1.26177e-10	-1.21406	0.000115791	-1.26177e-10	-1.20791	0.000142106	-1.26177e-10	-1.21037
79734006	rs62141439	5.37391e-07	-0.622662	-2.36341e-10	0.000132865	-1.07037	-2.36341e-10	0.000143673	-1.1994	-2.36341e-10
79734016	rs13404235	1.86349e-07	-0.429763	-1.252	5.19678e-05	-0.761979	-1.2471	5.32382e-05	-0.943103	-1.24906
79734334	rs34077378	2.13894e-07	-0.340054	-1.20385	3.67841e-05	-1.15131	-1.20333	4.76421e-05	-1.1012	-1.20202
79734559	rs13413680	1.21831e-07	-0.862929	-1.24382	3.70861e-05	-1.10783	-1.23862	3.91311e-05	-1.25932	-1.2407
79734837	rs7605358	1.15272e-07	-1.47806	-0.684033	4.39316e-05	-1.51419	-0.662876	5.50502e-05	-1.48414	-0.674553
79735547	rs10186009	2.98354e-07	-1.26177e-10	-1.21111	0.000116144	-1.26177e-10	-1.20487	0.000142534	-1.26177e-10	-1.20736
79735700	rs62141440	5.18169e-07	-0.659086	-2.36341e-10	0.000132989	-1.06943	-2.36341e-10	0.000144118	-1.19631	-2.36341e-10
79735973	rs115565487	1.73664e-07	-1.75226	-2.36341e-10	9.34437e-05	-1.42234	-2.36341e-10	0.000105913	-1.50432	-2.36341e-10
79736063	rs10186573	2.966e-07	-1.26177e-10	-1.217	0.000115441	-1.26177e-10	-1.21094	0.000141681	-1.26177e-10	-1.21336
79736397	rs35452167	2.20666e-07	-0.298449	-1.21429	3.9435e-05	-1.07173	-1.21331	5.12335e-05	-1.01868	-1.21187
79736744	rs13409244	2.68364e-07	-1.26177e-10	-1.31704	0.000103815	-1.26177e-10	-1.31709	0.000127732	-1.26177e-10	-1.31701
79737507	rs7563118	7.19773e-08	-1.60181	-1.03123	2.45594e-05	-1.73789	-1.02072	3.11676e-05	-1.70584	-1.02173
79737825	rs75918212	1.24138e-06	-1.26177e-10	0.214593	0.000468612	-1.26177e-10	0.190076	0.000591357	-1.26177e-10	0.21548
79737892	rs7589955	1.99148e-07	-0.403706	-1.21164	3.58265e-05	-1.1702	-1.21081	4.63172e-05	-1.12185	-1.20958
79738122	rs4852150	1.94021e-07	-0.420266	-1.22116	3.51022e-05	-1.18107	-1.22037	4.53581e-05	-1.13316	-1.21919
79738622	rs77885964	2.87655e-07	-1.26177e-10	-1.24763	0.000112043	-1.26177e-10	-1.24081	0.000137897	-1.26177e-10	-1.24043
79738729	rs79285146	2.68358e-07	-1.26177e-10	-1.31707	0.000103824	-1.26177e-10	-1.317	0.000127721	-1.26177e-10	-1.31709
79738798	rs73938715	3.03431e-07	-1.26177e-10	-1.19423	0.000118179	-1.26177e-10	-1.1875	0.000145013	-1.26177e-10	-1.19012
79739696	rs188610277	3.08356e-07	-1.26177e-10	-1.17813	0.00012029	-1.26177e-10	-1.1698	0.000147468	-1.26177e-10	-1.17333
79740720	rs117372093	2.80032e-07	-1.26177e-10	-1.27448	0.00010848	-1.26177e-10	-1.27313	0.000132832	-1.26177e-10	-1.27785
79740894	rs79540517	3.60013e-07	-1.26177e-10	-1.02325	0.000140903	-1.26177e-10	-1.01163	0.000173924	-1.26177e-10	-1.00832
79741529	rs13413674	7.3607e-08	-1.52262	-1.08802	2.3457e-05	-1.72413	-1.0804	2.98995e-05	-1.68918	-1.07992
79741664	rs72921154	1.07962e-07	-1.56172	-0.665888	3.52035e-05	-1.74871	-0.649844	4.48376e-05	-1.726	-0.63789
79741961	rs72921155	1.06805e-07	-1.5725	-0.665888	3.51544e-05	-1.75011	-0.649844	4.46621e-05	-1.72993	-0.63789
79742233	rs72921156	1.21973e-07	-1.42221	-0.683374	3.56983e-05	-1.71705	-0.667545	4.66431e-05	-1.66866	-0.65575
79742850	rs76872414	3.29633e-07	-1.26177e-10	-1.11141	0.000128613	-1.26177e-10	-1.10289	0.000155917	-1.26177e-10	-1.11762
79742952	rs1430639	1.26269e-07	-1.57674	-0.494229	4.97466e-05	-1.5832	-0.469559	6.15941e-05	-1.56376	-0.482617
79743358	rs111517433	2.7019e-07	-1.31026	-2.36341e-10	0.000181306	-0.759513	-2.36341e-10	0.000222922	-0.760117	-2.36341e-10
79743618	rs78839255	2.69311e-07	-1.26177e-10	-1.31352	0.000104201	-1.26177e-10	-1.31338	0.000128139	-1.26177e-10	-1.31382
79743952	rs4852497	9.00035e-08	-1.74786	-0.661683	3.51924e-05	-1.74786	-0.651016	4.33648e-05	-1.75128	-0.646011
79744003	rs7586407	7.10092e-08	-1.36081	-1.28577	2.02467e-05	-1.66624	-1.28547	2.65516e-05	-1.60596	-1.28189
79744392	rs59852135	1.30931e-07	-1.41191	-0.622806	3.89992e-05	-1.68992	-0.606243	5.11182e-05	-1.63889	-0.593906
79744525	rs147932814	3.05801e-07	-1.26177e-10	-1.18645	0.000117362	-1.26177e-10	-1.19444	0.000144291	-1.26177e-10	-1.19511
79744996	rs78918815	4.43583e-07	-1.26177e-10	-0.814504	0.000174565	-1.26177e-10	-0.797401	0.000215403	-1.26177e-10	-0.794428
79745200	rs75625569	5.40121e-07	-0.617594	-2.36341e-10	0.000462822	0.177642	-2.36341e-10	0.000509182	0.0658653	-2.36341e-10
79745246	rs112841949	1.76152e-07	-1.73804	-2.36341e-10	6.76295e-05	-1.74566	-2.36341e-10	8.31483e-05	-1.74631	-2.36341e-10
79745572	rs4146914	4.40141e-07	-1.26177e-10	-0.822293	0.000172854	-1.26177e-10	-0.807252	0.00021357	-1.26177e-10	-0.802976
79746111	rs112975933	7.08563e-08	-1.37649	-1.27224	2.03837e-05	-1.67351	-1.27146	2.6477e-05	-1.61549	-1.27517
79746126	rs13386438	9.60983e-08	-1.46848	-0.875533	2.94617e-05	-1.71271	-0.863899	3.81562e-05	-1.67049	-0.854764
79746675	rs12713988	2.71052e-07	-0.184764	-1.12231	4.46979e-05	-1.03994	-1.11984	5.85851e-05	-0.976271	-1.12019
79747481	rs1367396	3.77194e-07	-1.26177e-10	-0.976628	0.000147757	-1.26177e-10	-0.964132	0.00018243	-1.26177e-10	-0.960573
79747506	rs1367397	4.03734e-07	-1.26177e-10	-0.908631	0.00015834	-1.26177e-10	-0.894955	0.000195562	-1.26177e-10	-0.891063
79747625	rs1583148	1.81061e-07	-1.46032	-0.250231	6.8449e-05	-1.50866	-0.224949	8.57018e-05	-1.47737	-0.238697
79747844	rs77338383	4.51614e-07	-1.26177e-10	-0.796561	0.000177428	-1.26177e-10	-0.781137	0.000219244	-1.26177e-10	-0.776753
79748435	rs116354522	2.8078e-07	-1.26177e-10	-1.27182	0.000108707	-1.26177e-10	-1.27105	0.000133602	-1.26177e-10	-1.27207
79748444	rs11690044	5.55996e-07	-0.588628	-2.36341e-10	0.000137867	-1.03341	-2.36341e-10	0.000149211	-1.16158	-2.36341e-10
79748933	rs116039004	2.05602e-07	-1.58345	-2.36341e-10	0.000100693	-1.34763	-2.36341e-10	0.00011895	-1.38824	-2.36341e-10
79748993	rs140560033	3.60391e-07	-1.26177e-10	-1.0222	0.000142118	-1.26177e-10	-1.00304	0.000174324	-1.26177e-10	-1.00602
79749669	rs77040107	4.45906e-07	-1.26177e-10	-0.809279	0.000175152	-1.26177e-10	-0.794043	0.000216421	-1.26177e-10	-0.789712
79750282	rs72921161	9.83634e-08	-1.73631	-0.584407	3.95537e-05	-1.72107	-0.560969	4.69943e-05	-1.74478	-0.572131
79750524	rs11682013	2.81399e-07	-1.26961	-2.36341e-10	7.93105e-05	-1.58633	-2.36341e-10	0.000102693	-1.53519	-2.36341e-10
79750543	rs10205858	1.36099e-07	-1.57498	-0.421021	5.41211e-05	-1.57302	-0.395455	6.66747e-05	-1.55719	-0.40992
79750591	rs10206130	1.33277e-07	-1.58127	-0.43569	5.31316e-05	-1.57934	-0.407585	6.53899e-05	-1.56379	-0.42278
79751058	rs72921164	2.32786e-07	-1.45927	-2.36341e-10	6.93068e-05	-1.72116	-2.36341e-10	8.93024e-05	-1.67491	-2.36341e-10
79751585	rs72921165	1.18928e-07	-1.48264	-0.648227	3.64904e-05	-1.72873	-0.633926	4.72668e-05	-1.68841	-0.622721
79752430	rs2052950	5.95604e-08	-1.73574	-1.08665	2.35338e-05	-1.72314	-1.07813	2.80171e-05	-1.74607	-1.08806
79752683	rs78072288	4.22917e-07	-1.26177e-10	-0.862212	0.000165988	-1.26177e-10	-0.847786	0.000205051	-1.26177e-10	-0.843683
79752958	rs2052951	6.10494e-07	-0.49512	-2.36341e-10	0.000161176	-0.877203	-2.36341e-10	0.000232006	-0.720177	-2.36341e-10
79752985	rs116887124	3.95149e-07	-1.26177e-10	-0.930126	0.000154917	-1.26177e-10	-0.916812	0.000191314	-1.26177e-10	-0.913022
79753809	rs12616034	1.00572e-07	-1.74897	-0.549545	4.67802e-05	-1.58751	-0.52673	5.28968e-05	-1.66127	-0.537323
79753823	rs79839199	3.9221e-07	-1.26177e-10	-0.937589	0.000153745	-1.26177e-10	-0.924403	0.000189861	-1.26177e-10	-0.920649
79754486	rs13014954	2.49392e-07	-0.216764	-1.1736	4.23755e-05	-1.04125	-1.17188	5.5684e-05	-0.975606	-1.17164
79754487	rs116686276	3.84462e-07	-1.26177e-10	-0.957543	0.000150655	-1.26177e-10	-0.944705	0.000186027	-1.26177e-10	-0.941049
79754793	rs117666469	2.75813e-07	-1.26177e-10	-1.28967	0.000106776	-1.26177e-10	-1.28897	0.000131217	-1.26177e-10	-1.29009
79755097	rs117924602	3.71618e-07	-1.26177e-10	-0.991521	0.000145533	-1.26177e-10	-0.979299	0.00017967	-1.26177e-10	-0.975817
79755379	rs1583149	8.56738e-08	-1.75217	-0.706667	3.36261e-05	-1.75141	-0.692988	4.14875e-05	-1.74927	-0.692274
79755577	rs58992583	2.31285e-07	-1.46574	-2.36341e-10	6.9162e-05	-1.72325	-2.36341e-10	8.90073e-05	-1.67822	-2.36341e-10
79756037	rs62141443	5.07971e-07	-0.678964	-2.36341e-10	0.000129118	-1.09897	-2.36341e-10	0.000141584	-1.21405	-2.36341e-10
79756050	rs35349883	9.64848e-08	-1.47636	-0.863637	2.94006e-05	-1.72684	-0.851849	3.80542e-05	-1.68533	-0.842594
79756265	rs6745583	1.17408e-07	-1.33517	-0.808555	3.36799e-05	-1.64672	-0.796075	4.45083e-05	-1.58498	-0.786284
79756305	rs6716948	1.18374e-07	-1.32688	-0.808656	3.38179e-05	-1.64253	-0.796178	4.47387e-05	-1.57971	-0.786388
79756478	rs72921172	1.18151e-07	-1.31852	-0.818906	3.36123e-05	-1.63826	-0.806554	4.451e-05	-1.57436	-0.796861
79757282	rs79256099	9.11063e-07	-1.26177e-10	-0.0947757	0.000345095	-1.26177e-10	-0.115879	0.000433348	-1.26177e-10	-0.0953988
79757332	rs72921174	7.32191e-08	-1.31913	-1.2968	2.03712e-05	-1.6493	-1.29627	2.67174e-05	-1.58287	-1.29876
79757575	rs6707703	1.00618e-07	-1.26363	-1.03443	2.90717e-05	-1.56352	-1.02642	3.81515e-05	-1.49936	-1.02601
79757859	rs75354420	2.70371e-07	-1.26177e-10	-1.30959	0.000104643	-1.26177e-10	-1.30914	0.000128642	-1.26177e-10	-1.30991
79758263	rs13385482	9.31575e-08	-1.75248	-0.622621	3.66783e-05	-1.75248	-0.605035	4.50401e-05	-1.75222	-0.607163
79758507	rs62141444	5.40592e-07	-0.616723	-2.36341e-10	0.000148155	-0.961438	-2.36341e-10	0.000159716	-1.09354	-2.36341e-10
79758997	rs140494314	2.78104e-07	-1.26177e-10	-1.28139	0.000107501	-1.26177e-10	-1.2822	0.00013199	-1.26177e-10	-1.28421
79759192	rs72921176	6.83558e-08	-1.37955	-1.30512	1.95087e-05	-1.68413	-1.30471	2.50452e-05	-1.63965	-1.30661
79759450	rs55790837	6.93576e-08	-1.37083	-1.29928	1.96985e-05	-1.68037	-1.29879	2.53048e-05	-1.63483	-1.30111
79759526	rs11897248	2.48805e-07	-0.250339	-1.14238	4.14443e-05	-1.09638	-1.13897	5.39286e-05	-1.03667	-1.14261
79759725	rs149176123	2.22332e-07	-1.50521	-2.36341e-10	7.94628e-05	-1.58441	-2.36341e-10	9.54701e-05	-1.60813	-2.36341e-10
79760008	rs76097880	2.03673e-07	-1.59287	-2.36341e-10	7.85309e-05	-1.59621	-2.36341e-10	9.48662e-05	-1.61447	-2.36341e-10
79760017	rs13389812	2.76614e-07	-1.26177e-10	-1.28677	0.000107161	-1.26177e-10	-1.28537	0.000131716	-1.26177e-10	-1.28629
79760238	rs6719738	1.52953e-07	-1.55537	-0.323887	5.83966e-05	-1.58915	-0.303289	7.37068e-05	-1.55059	-0.316252
79760294	rs6761786	1.1603e-07	-1.37335	-0.782184	3.51529e-05	-1.62992	-0.770075	4.63825e-05	-1.55601	-0.774006
79760465	rs78355411	4.08512e-07	-1.26177e-10	-0.896867	0.000160245	-1.26177e-10	-0.882997	0.000197925	-1.26177e-10	-0.879051
79760772	rs10520244	3.32938e-07	-1.10143	-2.36341e-10	9.95189e-05	-1.35935	-2.36341e-10	0.000111002	-1.45739	-2.36341e-10
79760862	rs10520245	3.35932e-07	-1.09248	-2.36341e-10	0.000100214	-1.35239	-2.36341e-10	0.000111674	-1.45135	-2.36341e-10
79761016	rs6547243	8.71919e-08	-1.50323	-0.938046	2.74399e-05	-1.71536	-0.932343	3.55718e-05	-1.66401	-0.931377
79761222	rs79635436	4.19294e-07	-1.26177e-10	-0.870815	0.000164543	-1.26177e-10	-0.856525	0.000203259	-1.26177e-10	-0.852461
79761313	rs79490614	2.75529e-07	-1.26177e-10	-1.29069	0.000106731	-1.26177e-10	-1.28939	0.000131196	-1.26177e-10	-1.29025
79761669	rs78520964	5.92757e-08	-1.51073	-1.31646	1.81761e-05	-1.74323	-1.31636	2.29167e-05	-1.71831	-1.31677
79762233	rs11681330	1.48806e-07	-0.790965	-1.11578	3.8977e-05	-1.19058	-1.10614	4.29107e-05	-1.30443	-1.10339
79762598	rs13425485	1.34646e-07	-1.59902	-0.407719	5.27046e-05	-1.60756	-0.387433	6.56842e-05	-1.58263	-0.39945
79762625	rs149692790	2.75529e-07	-1.26177e-10	-1.29069	0.000106731	-1.26177e-10	-1.28939	0.000131196	-1.26177e-10	-1.29025
79762653	rs28661737	7.4057e-08	-1.75242	-0.852132	2.88023e-05	-1.75254	-0.846709	3.5621e-05	-1.75117	-0.842829
79762980	rs72820679	6.55809e-07	-0.423519	-2.36341e-10	0.00017818	-0.776906	-2.36341e-10	0.000205258	-0.842674	-2.36341e-10
79763005	rs67690279	1.56539e-07	-0.760929	-1.09515	3.90093e-05	-1.21076	-1.08514	4.32937e-05	-1.31646	-1.08247
79763188	rs11126735	6.90926e-08	-1.75117	-0.922776	3.02223e-05	-1.63771	-0.913415	3.47642e-05	-1.69251	-0.925841
79763212	rs79670359	4.15906e-07	-1.26177e-10	-0.87893	0.000163193	-1.26177e-10	-0.864769	0.000201583	-1.26177e-10	-0.860741
79763937	rs13404025	1.54256e-07	-1.63985	-0.23092	6.24891e-05	-1.61913	-0.205575	7.70895e-05	-1.60127	-0.2207
79764064	rs13429553	1.5678e-07	-1.63985	-0.214695	6.35232e-05	-1.61913	-0.189163	7.83564e-05	-1.60127	-0.204399
79764084	rs62141445	4.94662e-07	-0.705514	-2.36341e-10	0.000125471	-1.12763	-2.36341e-10	0.000138525	-1.23589	-2.36341e-10
79764902	rs4852498	1.51041e-07	-1.63985	-0.251985	6.09922e-05	-1.61913	-0.229821	7.53905e-05	-1.60127	-0.242986
79764969	rs78693243	2.72957e-07	-1.26177e-10	-1.30007	0.000105712	-1.26177e-10	-1.29898	0.000129952	-1.26177e-10	-1.29978
79765098	rs55946106	9.10808e-08	-1.74693	-0.65071	3.54608e-05	-1.75146	-0.639811	4.36271e-05	-1.75254	-0.638723
79765482	rs10185884	9.26507e-08	-1.55365	-0.826903	3.07817e-05	-1.7172	-0.815576	3.935e-05	-1.67642	-0.81803
79765483	rs200882234	2.70372e-07	-1.26177e-10	-1.30959	0.000104558	-1.26177e-10	-1.30996	0.00012852	-1.26177e-10	-1.31085
79766427	rs6707507	8.89355e-08	-1.59136	-0.830117	3.02787e-05	-1.72791	-0.821346	3.8518e-05	-1.69352	-0.82229
79766537	rs1864551	6.8946e-08	-1.75065	-0.925412	3.00471e-05	-1.64196	-0.914979	3.45766e-05	-1.69557	-0.92819
79766703	rs6707658	1.10389e-07	-1.74669	-0.458685	4.31764e-05	-1.75243	-0.441972	5.27439e-05	-1.7501	-0.451389
79767153	rs78159219	6.25547e-08	-1.45857	-1.31478	1.85005e-05	-1.72713	-1.31478	2.36058e-05	-1.68998	-1.31547
79767352	rs10180019	1.21712e-07	-1.6643	-0.443426	4.85707e-05	-1.64832	-0.428356	6.01133e-05	-1.63436	-0.436349
79767685	rs17764331	3.6541e-07	-1.26177e-10	-1.00837	0.000142703	-1.26177e-10	-0.998936	0.000172611	-1.26177e-10	-1.0159
79768652	rs180757928	1.74373e-07	-1.74819	-2.36341e-10	7.3084e-05	-1.66809	-2.36341e-10	8.56682e-05	-1.71646	-2.36341e-10
79768731	rs6716273	1.2197e-07	-1.40288	-0.702733	4.11404e-05	-1.553	-0.689714	5.35024e-05	-1.495	-0.692213
79768987	rs112553083	7.52499e-08	-1.27505	-1.31353	1.95153e-05	-1.67456	-1.31394	2.54484e-05	-1.61592	-1.31437
79769040	rs138002581	3.74648e-07	-0.983401	-2.36341e-10	9.13527e-05	-1.44497	-2.36341e-10	0.000122614	-1.3579	-2.36341e-10
79770951	rs1367398	1.43105e-07	-0.631482	-1.31433	3.25879e-05	-1.16169	-1.31407	4.27785e-05	-1.0971	-1.31381
79771212	rs1835430	1.43068e-07	-0.631482	-1.31458	3.25847e-05	-1.16169	-1.31416	4.27706e-05	-1.0971	-1.31399
79771213	rs79300258	3.15102e-07	-1.26177e-10	-1.15649	0.00012172	-1.26177e-10	-1.15797	0.000150156	-1.26177e-10	-1.15526
79772054	rs17017233	1.42802e-07	-0.631482	-1.31645	3.25199e-05	-1.16169	-1.31616	4.26807e-05	-1.0971	-1.3161
79772114	rs28447361	1.42904e-07	-0.631482	-1.31574	3.25484e-05	-1.16169	-1.31528	4.27173e-05	-1.0971	-1.31524
79772904	rs17764420	2.98814e-07	-1.20957	-2.36341e-10	0.000113194	-1.2306	-2.36341e-10	0.000132712	-1.27876	-2.36341e-10
79773417	rs10176340	3.18946e-07	-1.26177e-10	-1.14437	0.000123199	-1.26177e-10	-1.1459	0.000151995	-1.26177e-10	-1.14309
79773708	rs6707264	6.55228e-08	-1.46021	-1.26678	2.02184e-05	-1.69061	-1.26249	2.56784e-05	-1.65927	-1.26202
79774058	rs1367399	6.25732e-08	-1.4574	-1.31566	2.27536e-05	-1.51859	-1.31639	2.76818e-05	-1.52982	-1.31635
79774162	rs200652345	2.73472e-07	-1.26177e-10	-1.29819	0.00010609	-1.26177e-10	-1.29541	0.000130292	-1.26177e-10	-1.29716
79774167	rs62141453	2.98814e-07	-1.20957	-2.36341e-10	0.000113194	-1.2306	-2.36341e-10	0.000132712	-1.27876	-2.36341e-10
79775281	rs10165117	2.71948e-07	-1.26177e-10	-1.30378	0.000105164	-1.26177e-10	-1.30418	0.000129454	-1.26177e-10	-1.30361
79775444	rs10201474	2.70627e-07	-1.26177e-10	-1.30865	0.000104797	-1.26177e-10	-1.30768	0.000128933	-1.26177e-10	-1.30764
79776137	rs7576467	2.70063e-07	-1.26177e-10	-1.31073	0.000104316	-1.26177e-10	-1.31227	0.000128331	-1.26177e-10	-1.31232
79776291	rs880813	5.07887e-08	-1.67877	-1.30294	1.98007e-05	-1.67382	-1.30016	2.45715e-05	-1.66485	-1.30051
79776344	rs891513	8.04913e-08	-1.20607	-1.31517	2.16445e-05	-1.56985	-1.3151	2.87307e-05	-1.49322	-1.31575
79776487	rs7576912	1.23783e-07	-0.77604	-1.31482	2.93784e-05	-1.26527	-1.31417	3.8335e-05	-1.20646	-1.31412
79777752	rs114263147	9.3907e-07	-0.0644979	-2.36341e-10	0.000360228	-0.072962	-2.36341e-10	0.000422374	-0.121049	-2.36341e-10
79777981	rs62141454	2.97429e-07	-1.21421	-2.36341e-10	0.000114695	-1.21743	-2.36341e-10	0.000133871	-1.27006	-2.36341e-10
79778112	rs7597912	4.86805e-08	-1.70972	-1.31439	1.80752e-05	-1.74981	-1.31536	2.22441e-05	-1.74955	-1.31532
79778268	rs148891041	2.13492e-07	-1.54579	-2.36341e-10	8.53336e-05	-1.51313	-2.36341e-10	0.000100489	-1.55689	-2.36341e-10
79778535	rs79072724	2.82932e-07	-1.26177e-10	-1.26418	0.000109959	-1.26177e-10	-1.2596	0.000134891	-1.26177e-10	-1.26247
79778612	rs73938721	3.18163e-07	-1.26177e-10	-1.14682	0.000122897	-1.26177e-10	-1.14835	0.00015162	-1.26177e-10	-1.14556
79778729	rs1583150	4.82271e-08	-1.72251	-1.31096	1.85891e-05	-1.72778	-1.30934	2.30064e-05	-1.72161	-1.30956
79779574	rs6710198	1.30001e-07	-0.810962	-1.23089	4.32647e-05	-0.960295	-1.23207	5.04977e-05	-1.01247	-1.23254
79779640	rs13397628	5.93669e-08	-1.52258	-1.30307	2.16396e-05	-1.57981	-1.30537	2.63607e-05	-1.59006	-1.30501
79779796	rs7588649	7.19789e-08	-1.3491	-1.28391	2.01679e-05	-1.67201	-1.2836	2.62801e-05	-1.61168	-1.28645
79780399	rs118023388	3.96206e-07	-1.26177e-10	-0.927454	0.000154396	-1.26177e-10	-0.92018	0.000189746	-1.26177e-10	-0.921253
79780843	rs56110026	5.71621e-08	-1.75218	-1.11132	2.37818e-05	-1.67855	-1.11223	2.82243e-05	-1.71743	-1.10933
79781036	rs62141455	3.12235e-07	-1.16563	-2.36341e-10	0.000118178	-1.18751	-2.36341e-10	0.00013828	-1.23766	-2.36341e-10
79781117	rs55736343	5.71783e-08	-1.75189	-1.11132	2.3252e-05	-1.70108	-1.11223	2.78072e-05	-1.73231	-1.10933
79781249	rs17713651	3.18607e-07	-1.14543	-2.36341e-10	0.000122837	-1.14884	-2.36341e-10	0.000142894	-1.20483	-2.36341e-10
79781324	rs7568795	3.43782e-07	-1.06938	-2.36341e-10	0.000123742	-1.1415	-2.36341e-10	0.000143892	-1.19788	-2.36341e-10
79781344	rs191910664	2.80168e-07	-1.274	-2.36341e-10	9.55217e-05	-1.40035	-2.36341e-10	0.000135036	-1.2614	-2.36341e-10
79781587	rs17017249	7.53626e-07	1.01208	-1.29657	0.000103682	-0.0200974	-1.29827	0.000132387	0.0166684	-1.29788
79781589	rs76023661	2.68349e-07	-1.26177e-10	-1.3171	0.000103829	-1.26177e-10	-1.31696	0.000127732	-1.26177e-10	-1.317
79781669	rs10520246	3.17635e-07	-1.14848	-2.36341e-10	0.000123692	-1.1419	-2.36341e-10	0.000144107	-1.19638	-2.36341e-10
79781745	rs2566539	6.0078e-08	-1.52229	-1.29145	2.18725e-05	-1.57948	-1.29498	2.67739e-05	-1.58535	-1.29417
79781797	rs10520247	3.18607e-07	-1.14543	-2.36341e-10	0.000122837	-1.14884	-2.36341e-10	0.000142894	-1.20483	-2.36341e-10
79782036	rs2685159	1.30615e-07	-0.720328	-1.31681	3.09422e-05	-1.21071	-1.31686	4.03093e-05	-1.15343	-1.31692
79782293	rs2685161	5.05952e-07	-0.682946	-2.36341e-10	0.000116792	-1.19931	-2.36341e-10	0.00014622	-1.18183	-2.36341e-10
79782734	rs150764569	2.8717e-07	-1.26177e-10	-1.24931	0.00011139	-1.26177e-10	-1.24666	0.000136923	-1.26177e-10	-1.24752
79783248	rs78801623	2.72989e-07	-1.26177e-10	-1.29996	0.000105481	-1.26177e-10	-1.30117	0.000129787	-1.26177e-10	-1.30104
79783547	rs2685162	5.44506e-08	-1.74818	-1.16392	2.11678e-05	-1.74761	-1.1596	2.59271e-05	-1.74835	-1.1633
79783613	rs146668758	4.52722e-07	-0.794111	-2.36341e-10	8.71699e-05	-1.49184	-2.36341e-10	0.000108289	-1.48213	-2.36341e-10
79784187	rs1972755	7.55819e-08	-1.73131	-0.852858	2.91473e-05	-1.7355	-0.851834	3.56137e-05	-1.73796	-0.856248
79784202	rs114849857	1.80084e-07	-1.71597	-2.36341e-10	6.7993e-05	-1.74029	-2.36341e-10	8.3317e-05	-1.74429	-2.36341e-10
79784788	rs77629288	2.69022e-07	-1.26177e-10	-1.3146	0.000103954	-1.26177e-10	-1.31576	0.000128004	-1.26177e-10	-1.31488
79785578	rs1430641	7.3571e-08	-1.61526	-0.995878	3.24023e-05	-1.49457	-0.986901	3.78014e-05	-1.53986	-0.994735
79785776	rs17713970	4.72191e-07	-0.752005	-2.36341e-10	0.000268185	-0.368023	-2.36341e-10	0.000300484	-0.461544	-2.36341e-10
79785810	rs17017258	4.19877e-07	-1.26177e-10	-0.869427	0.000162205	-1.26177e-10	-0.87084	0.000196955	-1.26177e-10	-0.883966
79785973	rs79177644	2.05953e-07	-1.58174	-2.36341e-10	0.000133808	-1.06329	-2.36341e-10	0.000153402	-1.13388	-2.36341e-10
79786090	rs2052952	6.62647e-08	-1.74436	-0.971366	2.55549e-05	-1.74813	-0.970747	3.129e-05	-1.74974	-0.973902
79786393	rs2566540	6.8002e-08	-1.74436	-0.945487	2.62254e-05	-1.74813	-0.944845	3.21073e-05	-1.74974	-0.948117
79786928	rs115208884	2.03021e-07	-1.59608	-2.36341e-10	0.000129968	-1.09241	-2.36341e-10	0.000149231	-1.16144	-2.36341e-10
79786938	rs114142184	2.03441e-07	-1.59401	-2.36341e-10	0.00013052	-1.08817	-2.36341e-10	0.00014983	-1.15744	-2.36341e-10
79787072	rs144724847	5.18348e-07	-1.26177e-10	-0.65874	0.000205249	-1.26177e-10	-0.635476	0.000248422	-1.26177e-10	-0.651811
79787720	rs10195202	2.67611e-07	-1.31985	-2.36341e-10	0.000213188	-0.597525	-2.36341e-10	0.000239244	-0.689457	-2.36341e-10
79787760	rs17714054	3.69858e-07	-0.996269	-2.36341e-10	0.00014058	-1.01392	-2.36341e-10	0.000166441	-1.0523	-2.36341e-10
79787897	rs2685156	3.76764e-07	-0.97777	-2.36341e-10	9.47674e-05	-1.40827	-2.36341e-10	0.000116782	-1.40663	-2.36341e-10
79788610	rs10174780	2.70454e-07	-1.30929	-2.36341e-10	0.000216892	-0.5803	-2.36341e-10	0.000243231	-0.672929	-2.36341e-10
79788980	rs10175197	2.08835e-07	-1.56784	-2.36341e-10	0.000137559	-1.03564	-2.36341e-10	0.000157476	-1.10767	-2.36341e-10
79789445	rs79934818	2.69551e-07	-1.26177e-10	-1.31263	0.000104411	-1.26177e-10	-1.31136	0.00012832	-1.26177e-10	-1.31241
79789961	rs144944374	2.46062e-07	-1.4038	-2.36341e-10	8.32228e-05	-1.53818	-2.36341e-10	9.98496e-05	-1.56328	-2.36341e-10
79790313	rs556545255	2.73445e-07	-1.26177e-10	-1.29829	0.000105503	-1.26177e-10	-1.30096	0.000130042	-1.26177e-10	-1.29908
79790977	rs1971766	1.29833e-07	-1.17915	-0.863992	6.2123e-05	-0.977487	-0.853097	7.08941e-05	-1.0434	-0.862355
79791420	rs146908720	2.6847e-07	-1.26177e-10	-1.31665	0.00010382	-1.26177e-10	-1.31704	0.000127763	-1.26177e-10	-1.31676
79791625	rs115572630	2.08267e-07	-1.57057	-2.36341e-10	0.000136822	-1.04102	-2.36341e-10	0.000156675	-1.11277	-2.36341e-10
79792393	rs114777587	2.78037e-07	-1.28163	-2.36341e-10	0.000203694	-0.643079	-2.36341e-10	0.000230049	-0.728647	-2.36341e-10
79792604	rs73938727	2.67536e-07	-1.32013	-2.36341e-10	0.000213091	-0.597982	-2.36341e-10	0.000239139	-0.689896	-2.36341e-10
79793049	rs145986067	6.99689e-07	-1.26177e-10	-0.358751	0.000271609	-1.26177e-10	-0.355337	0.000338237	-1.26177e-10	-0.343194
79793138	rs117945593	2.8254e-07	-1.26177e-10	-1.26557	0.00011011	-1.26177e-10	-1.25822	0.000134526	-1.26177e-10	-1.26518
79793629	rs2566541	1.20531e-07	-1.24999	-0.867492	5.23856e-05	-1.14459	-0.856479	6.04918e-05	-1.19803	-0.866405
79794859	rs1367400	1.92294e-07	-1.32914	-0.321219	0.000122859	-0.836097	-0.312566	0.000130076	-0.977848	-0.32097
79794875	rs17765034	2.07985e-07	-1.57192	-2.36341e-10	9.23361e-05	-1.43426	-2.36341e-10	0.000121481	-1.36718	-2.36341e-10
79795361	rs2566542	8.63044e-08	-1.63317	-0.818338	2.99958e-05	-1.74091	-0.817726	3.76873e-05	-1.7183	-0.819316
79795396	rs17765076	3.44099e-07	-1.06846	-2.36341e-10	0.000128305	-1.10529	-2.36341e-10	0.00015294	-1.1369	-2.36341e-10
79795751	rs13425217	2.10274e-07	-1.56097	-2.36341e-10	0.000139425	-1.02218	-2.36341e-10	0.000159501	-1.09489	-2.36341e-10
79795752	rs75021344	2.75456e-07	-1.26177e-10	-1.29096	0.000107008	-1.26177e-10	-1.2868	0.000131253	-1.26177e-10	-1.28982
79796131	rs374154898	2.76855e-07	-1.26177e-10	-1.28589	0.000106725	-1.26177e-10	-1.28945	0.000131325	-1.26177e-10	-1.28927
79796155	rs2033337	1.00085e-07	-0.987035	-1.31633	2.48164e-05	-1.43116	-1.31704	3.08939e-05	-1.41962	-1.31677
79796612	rs2861852	7.65297e-08	-1.70689	-0.864818	2.83996e-05	-1.75105	-0.862274	3.48536e-05	-1.75143	-0.864351
79797336	rs116043607	2.0582e-07	-1.58239	-2.36341e-10	0.000104292	-1.3125	-2.36341e-10	0.00012444	-1.34312	-2.36341e-10
79797530	rs10187064	5.36902e-07	-0.623572	-2.36341e-10	0.000263641	-0.385112	-2.36341e-10	0.000303123	-0.452802	-2.36341e-10
79797731	rs78487723	2.79139e-07	-1.26177e-10	-1.27768	0.000108378	-1.26177e-10	-1.27407	0.00013294	-1.26177e-10	-1.27704
79798190	rs2566543	8.49553e-08	-1.67997	-0.787294	3.06985e-05	-1.75252	-0.782969	3.77565e-05	-1.74888	-0.7869
79799031	rs79208326	7.2908e-08	-1.32706	-1.29313	4.01759e-05	-0.977223	-1.28921	4.76692e-05	-1.01133	-1.29132
79799833	rs2566544	1.72225e-07	-1.34148	-0.419113	9.76566e-05	-0.977094	-0.401149	0.000106742	-1.08394	-0.412579
79800310	rs55826810	2.66925e-07	-1.32242	-2.36341e-10	0.000157746	-0.898714	-2.36341e-10	0.000188007	-0.930459	-2.36341e-10
79800612	rs76390988	2.73848e-07	-1.26177e-10	-1.29682	0.000106333	-1.26177e-10	-1.29313	0.000130469	-1.26177e-10	-1.29581
79801604	rs140579895	4.1041e-07	-1.26177e-10	-0.892231	0.000159134	-1.26177e-10	-0.889956	0.000197372	-1.26177e-10	-0.881851
79801634	rs79956769	2.12174e-07	-1.55198	-2.36341e-10	6.93025e-05	-1.72122	-2.36341e-10	8.37571e-05	-1.73902	-2.36341e-10
79801654	rs79265639	2.8734e-07	-1.24872	-2.36341e-10	0.000161915	-0.872628	-2.36341e-10	0.000192087	-0.908991	-2.36341e-10
79801668	rs1594400	1.95705e-07	-1.32759	-0.305183	0.000110152	-0.974182	-0.283661	0.000119859	-1.0817	-0.298924
79801922	rs2685151	1.59944e-07	-1.3734	-0.461169	8.59012e-05	-1.06447	-0.442037	9.40704e-05	-1.16915	-0.453749
79803287	rs17017286	5.80297e-07	-0.545848	-2.36341e-10	0.000289999	-0.289824	-2.36341e-10	0.000332116	-0.361457	-2.36341e-10
79803425	rs2685150	9.35958e-08	-1.62467	-0.745736	3.26585e-05	-1.7323	-0.741289	4.08706e-05	-1.71103	-0.745503
79804709	rs62140063	8.4717e-07	-0.167486	-2.36341e-10	0.000422955	0.0875652	-2.36341e-10	0.000482756	0.012572	-2.36341e-10
79804907	rs62140064	8.37225e-07	-0.179295	-2.36341e-10	0.000417607	0.0748397	-2.36341e-10	0.000476777	0.000108877	-2.36341e-10
79805025	rs75122358	2.75009e-07	-1.26177e-10	-1.29258	0.000106821	-1.26177e-10	-1.28855	0.000131035	-1.26177e-10	-1.29148
79805534	rs62140065	7.69959e-07	-0.263051	-2.36341e-10	0.000381528	-0.0155163	-2.36341e-10	0.00043641	-0.0883567	-2.36341e-10
79806353	rs115717884	1.96372e-07	-1.62938	-2.36341e-10	6.80464e-05	-1.73951	-2.36341e-10	8.44027e-05	-1.73134	-2.36341e-10
79806712	rs114114265	1.76597e-07	-1.73552	-2.36341e-10	8.92324e-05	-1.46846	-2.36341e-10	0.000108375	-1.48135	-2.36341e-10
79806986	rs2566547	1.07562e-07	-1.65079	-0.580526	3.77113e-05	-1.75079	-0.578952	4.65768e-05	-1.74406	-0.581781
79807010	rs2566548	1.76038e-07	-1.47132	-0.267371	9.99571e-05	-1.10557	-0.249384	0.000109601	-1.20671	-0.263375
79807034	rs114941684	3.08661e-07	-1.17714	-2.36341e-10	0.000139515	-1.02153	-2.36341e-10	0.000161238	-1.08406	-2.36341e-10
79807922	rs77949496	2.74858e-07	-1.26177e-10	-1.29313	0.000106809	-1.26177e-10	-1.28866	0.000130966	-1.26177e-10	-1.292
79808008	rs78733312	2.70088e-07	-1.31064	-2.36341e-10	0.000149096	-0.955111	-2.36341e-10	0.000177192	-0.989709	-2.36341e-10
79808240	rs116268232	2.08387e-07	-1.56999	-2.36341e-10	0.000106378	-1.2927	-2.36341e-10	0.000126841	-1.32401	-2.36341e-10
79808378	rs77586551	1.97096e-07	-1.6257	-2.36341e-10	9.70886e-05	-1.38408	-2.36341e-10	0.000116152	-1.41204	-2.36341e-10
79809086	rs79182598	2.69083e-07	-1.26177e-10	-1.31437	0.000104157	-1.26177e-10	-1.3138	0.000128042	-1.26177e-10	-1.31458
79809208	rs75531327	2.07924e-07	-1.57221	-2.36341e-10	0.000106003	-1.29623	-2.36341e-10	0.000126409	-1.32742	-2.36341e-10
79809282	rs12470592	1.20842e-07	-1.56175	-0.553156	3.95233e-05	-1.73006	-0.552749	4.87441e-05	-1.71057	-0.569787
79809434	rs1549762	2.89008e-07	-1.0008	-0.242132	0.000159622	-0.660857	-0.226037	0.000160399	-0.852374	-0.236902
79809612	rs112755392	1.8817e-06	0.630542	-2.36341e-10	0.00120659	1.13586	-2.36341e-10	0.00116439	0.893009	-2.36341e-10
79811027	rs116484069	2.64543e-07	-1.33138	-2.36341e-10	0.000144986	-0.98306	-2.36341e-10	0.000172414	-1.01704	-2.36341e-10
79811084	rs1549761	7.34335e-08	-1.7519	-0.861108	2.87819e-05	-1.73642	-0.863535	3.48231e-05	-1.75163	-0.865029
79811317	rs11126736	7.41038e-07	-0.912785	0.611449	0.000442824	-0.495555	0.629027	0.000440655	-0.695326	0.616649
79811402	rs11126737	9.4842e-08	-1.75098	-0.606197	3.71239e-05	-1.73908	-0.606359	4.50894e-05	-1.7522	-0.606096
79811806	rs149080089	3.68119e-07	-1.26177e-10	-1.00098	0.000144451	-1.26177e-10	-0.986757	0.000176074	-1.26177e-10	-0.996036
79812144	rs76033298	2.5929e-07	-1.35144	-2.36341e-10	0.000141096	-1.01026	-2.36341e-10	0.000167891	-1.04363	-2.36341e-10
79813196	rs1430645	8.06036e-08	-1.74964	-0.770205	3.23407e-05	-1.71354	-0.769837	3.86913e-05	-1.74194	-0.76939
79813207	rs117844571	3.72315e-07	-0.989647	-2.36341e-10	0.000192405	-0.700096	-2.36341e-10	0.000213551	-0.803064	-2.36341e-10
79813211	rs79691592	4.19271e-07	-1.26177e-10	-0.87087	0.000163142	-1.26177e-10	-0.865082	0.000199049	-1.26177e-10	-0.873388
79813622	rs7598670	1.77794e-07	-1.75251	0.0237467	7.1498e-05	-1.73151	0.041483	8.51346e-05	-1.74969	0.0269858
79814054	rs117133065	3.22017e-07	-1.26177e-10	-1.13479	0.00012597	-1.26177e-10	-1.12366	0.000153854	-1.26177e-10	-1.13093
79814143	rs6717351	5.24031e-07	-0.647837	-2.36341e-10	0.000160915	-0.878822	-2.36341e-10	0.000188515	-0.927762	-2.36341e-10
79814254	rs117611404	3.26729e-07	-1.26177e-10	-1.12026	0.000127868	-1.26177e-10	-1.1087	0.000156129	-1.26177e-10	-1.11626
79814263	rs11892644	6.1055e-07	-0.495029	-2.36341e-10	0.000564889	0.376929	-2.36341e-10	0.000619789	0.262438	-2.36341e-10
79814456	rs76872763	3.24649e-07	-1.26177e-10	-1.12664	0.00012703	-1.26177e-10	-1.11527	0.000155125	-1.26177e-10	-1.12271
79814890	rs17765343	2.66708e-07	-1.32323	-2.36341e-10	9.08474e-05	-1.45052	-2.36341e-10	0.00011535	-1.41897	-2.36341e-10
79814975	rs7568959	1.88495e-07	-1.51299	-0.157325	7.19157e-05	-1.52798	-0.15623	8.08942e-05	-1.6138	-0.159996
79815643	rs17017311	3.15853e-07	-1.26667	0.112554	0.000105842	-1.41259	0.11483	0.000127425	-1.43003	0.110614
79815964	rs2685154	1.00737e-07	-1.67633	-0.620545	3.69396e-05	-1.7324	-0.618014	4.61805e-05	-1.71285	-0.621534
79816334	rs75428984	1.1874e-06	0.170132	-2.36341e-10	0.00138202	1.2716	-2.36341e-10	0.00143346	1.10091	-2.36341e-10
79817048	rs62140067	3.53479e-07	-1.04156	-2.36341e-10	0.000116679	-1.20027	-2.36341e-10	0.000136063	-1.25382	-2.36341e-10
79817061	rs141411582	4.18871e-07	-0.871825	-2.36341e-10	0.000219457	-0.568544	-2.36341e-10	0.000277356	-0.541638	-2.36341e-10
79817143	rs1549765	9.27196e-08	-1.64171	-0.7381	3.34078e-05	-1.71466	-0.736251	4.20989e-05	-1.68996	-0.736959
79817239	rs1549764	2.1111e-07	-1.61149	0.0544808	8.7066e-05	-1.56859	0.0755556	0.00010032	-1.62234	0.0637584
79817575	rs2685153	9.12637e-08	-1.62933	-0.766301	3.27748e-05	-1.70729	-0.762753	4.13385e-05	-1.68058	-0.764566
79817728	rs2685152	8.85028e-08	-1.66088	-0.765471	3.21609e-05	-1.72549	-0.763455	4.03637e-05	-1.70414	-0.764865
79818002	rs2566549	9.12474e-08	-1.64569	-0.750126	3.299e-05	-1.71697	-0.746526	4.14975e-05	-1.69294	-0.748365
79818350	rs2566550	7.89635e-08	-1.65754	-0.882863	2.85111e-05	-1.72941	-0.879991	3.58692e-05	-1.70611	-0.880951
79818630	rs77124846	3.24617e-07	-1.26177e-10	-1.12674	0.000127049	-1.26177e-10	-1.11513	0.000155105	-1.26177e-10	-1.12284
79819530	rs1962857	7.09774e-08	-1.75164	-0.895387	2.76962e-05	-1.74311	-0.895295	3.38161e-05	-1.75253	-0.893476
79819821	rs7560858	2.07536e-07	-1.47903	-0.0950517	8.17498e-05	-1.47806	-0.0779732	9.11e-05	-1.56937	-0.0856163
79819862	rs7587521	2.17734e-07	-1.42159	-0.104522	8.48459e-05	-1.43095	-0.0879095	9.44893e-05	-1.52366	-0.0947936
79820708	rs62140068	2.98417e-07	-1.2109	-2.36341e-10	0.000104041	-1.31492	-2.36341e-10	0.000124214	-1.34493	-2.36341e-10
79821293	rs6760757	1.32237e-07	-1.524	-0.500796	5.12611e-05	-1.52117	-0.501598	5.81848e-05	-1.60457	-0.49875
79821304	rs6745699	1.50078e-07	-1.43915	-0.459082	5.78575e-05	-1.4397	-0.46202	6.46903e-05	-1.54086	-0.456466
79821643	rs116737272	7.1305e-07	-0.339837	-2.36341e-10	0.000257184	-0.409909	-2.36341e-10	0.000259851	-0.60683	-2.36341e-10
79822157	rs17714736	3.10147e-07	-1.17234	-2.36341e-10	0.000123664	-1.14214	-2.36341e-10	0.000146806	-1.17783	-2.36341e-10
79822252	rs72820695	1.90086e-07	-1.66191	-2.36341e-10	0.000222605	-0.554299	-2.36341e-10	0.000220167	-0.772552	-2.36341e-10
79822618	rs6750164	2.19232e-07	-1.45557	-0.0636892	8.80398e-05	-1.43443	-0.0474806	9.64577e-05	-1.54267	-0.055164
79822817	rs74668809	1.73652e-07	-1.75233	-2.36341e-10	0.000104393	-1.31154	-2.36341e-10	0.000113331	-1.43663	-2.36341e-10
79823465	rs79445712	3.05761e-07	-1.26177e-10	-1.18658	0.000119434	-1.26177e-10	-1.17694	0.000145998	-1.26177e-10	-1.18335
79823470	rs13385634	3.05381e-07	-1.26177e-10	-1.18783	0.000119348	-1.26177e-10	-1.17766	0.000145801	-1.26177e-10	-1.18469
79823977	rs78447581	3.82923e-07	-1.26177e-10	-0.961554	0.000148783	-1.26177e-10	-0.95721	0.000182784	-1.26177e-10	-0.958636
79824639	rs142140490	1.01008e-06	0.00839743	-2.36341e-10	0.00117832	1.11215	-2.36341e-10	0.00124539	0.96026	-2.36341e-10
79824804	rs111302910	6.79347e-07	-0.388255	-2.36341e-10	0.000251502	-0.432247	-2.36341e-10	0.000318904	-0.40205	-2.36341e-10
79824809	rs62140069	3.21243e-07	-1.13719	-2.36341e-10	0.000124588	-1.13469	-2.36341e-10	0.000148292	-1.16776	-2.36341e-10
79825556	rs62140070	3.12838e-07	-1.1637	-2.36341e-10	0.000119144	-1.17937	-2.36341e-10	0.000142532	-1.20738	-2.36341e-10
79825817	rs62140072	1.3845e-07	-0.718795	-1.26008	4.22971e-05	-0.959822	-1.25516	5.0372e-05	-0.988909	-1.2586
79826005	rs10204587	1.3801e-07	-0.722959	-1.2591	4.24798e-05	-0.956921	-1.25375	5.06913e-05	-0.983234	-1.25795
79826480	rs2566551	7.6562e-08	-1.74095	-0.830334	2.97693e-05	-1.74531	-0.820917	3.61047e-05	-1.75231	-0.828213
79826788	rs62140073	3.00715e-07	-0.591993	-0.611233	9.0231e-05	-0.841319	-0.616008	0.000108471	-0.869494	-0.610965
79826836	rs62140074	3.20634e-07	-0.583458	-0.555631	9.60968e-05	-0.833754	-0.56059	0.000115531	-0.862047	-0.555352
79826847	rs142227921	1.98022e-06	0.681577	-2.36341e-10	0.00038586	-0.00422549	-2.36341e-10	0.000409718	-0.15147	-2.36341e-10
79827078	rs182768473	1.77009e-07	-1.73319	-2.36341e-10	7.4912e-05	-1.64339	-2.36341e-10	8.82273e-05	-1.68702	-2.36341e-10
79827221	rs76886120	2.6941e-07	-1.26177e-10	-1.31315	0.000104479	-1.26177e-10	-1.31072	0.000128235	-1.26177e-10	-1.31307
79827274	rs7597183	1.55635e-07	-0.609947	-1.25193	4.83181e-05	-0.835634	-1.24626	5.72521e-05	-0.86877	-1.25071
79827671	rs10176128	4.2028e-07	-1.26177e-10	-0.868467	0.000162383	-1.26177e-10	-0.869741	0.000200249	-1.26177e-10	-0.867379
79827906	rs7571081	1.32693e-07	-0.780378	-1.24097	4.1194e-05	-1.0073	-1.23411	4.91549e-05	-1.03276	-1.23921
79827989	rs79347337	2.68369e-07	-1.26177e-10	-1.31703	0.00010387	-1.26177e-10	-1.31656	0.000127738	-1.26177e-10	-1.31695
79828322	rs72820697	2.92896e-07	-0.626671	-0.6029	8.82329e-05	-0.872017	-0.607702	0.000106123	-0.89971	-0.60263
79828726	rs62140075	4.03489e-07	-0.909238	-2.36341e-10	0.000150486	-0.945832	-2.36341e-10	0.000177748	-0.986574	-2.36341e-10
79828929	rs919537	8.84201e-08	-1.48694	-0.94035	2.85139e-05	-1.66827	-0.941035	3.71915e-05	-1.61114	-0.93972
79829343	rs1016580	3.01312e-07	-0.660837	-0.540406	9.11115e-05	-0.902202	-0.545415	0.000109662	-0.929412	-0.540124
79829491	rs1430644	3.1658e-07	-0.618261	-0.533551	9.52534e-05	-0.864577	-0.538582	0.000114581	-0.892388	-0.533268
79829891	rs1549763	3.01326e-07	-0.678138	-0.523057	9.12968e-05	-0.917462	-0.528122	0.000109919	-0.944425	-0.522773
79830043	rs150552814	1.74332e-07	-1.74843	-2.36341e-10	6.85875e-05	-1.73159	-2.36341e-10	8.49002e-05	-1.72546	-2.36341e-10
79830678	rs183282943	2.73512e-07	-1.29804	-2.36341e-10	0.000175436	-0.792424	-2.36341e-10	0.000210806	-0.816002	-2.36341e-10
79830895	rs62140076	3.91912e-07	-0.938351	-2.36341e-10	0.000146262	-0.9743	-2.36341e-10	0.000172886	-1.01431	-2.36341e-10
79831081	rs2566552	6.94817e-08	-1.71489	-0.953433	2.58794e-05	-1.75209	-0.954165	3.21985e-05	-1.74209	-0.95293
79831148	rs10199836	3.19671e-07	-0.626671	-0.515424	9.62712e-05	-0.872017	-0.520513	0.000115826	-0.89971	-0.515138
79831446	rs919536	9.67714e-08	-1.62627	-0.710768	4.03149e-05	-1.56217	-0.700805	4.61126e-05	-1.62622	-0.709632
79831497	rs62140077	3.91912e-07	-0.938351	-2.36341e-10	0.000146262	-0.9743	-2.36341e-10	0.000172886	-1.01431	-2.36341e-10
79832129	rs6739700	3.16748e-07	-0.632941	-0.51834	9.54611e-05	-0.877561	-0.52342	0.000114861	-0.905166	-0.518055
79832405	rs75527966	2.68388e-07	-1.26177e-10	-1.31695	0.000103813	-1.26177e-10	-1.31711	0.00012773	-1.26177e-10	-1.31702
79832880	rs143316861	5.72655e-07	-1.26177e-10	-0.559105	0.000228451	-1.26177e-10	-0.52838	0.000281251	-1.26177e-10	-0.527692
79833035	rs1594402	2.75122e-07	-0.632941	-0.659233	8.29549e-05	-0.877561	-0.663842	9.97633e-05	-0.905166	-0.658973
79833036	rs1594401	2.74714e-07	-0.632941	-0.660716	8.28324e-05	-0.877561	-0.66532	9.96154e-05	-0.905166	-0.660457
79833303	rs77097144	2.6877e-07	-1.26177e-10	-1.31553	0.000103887	-1.26177e-10	-1.31639	0.000127896	-1.26177e-10	-1.31572
79833962	rs2099208	2.94762e-07	-0.641249	-0.581972	8.89391e-05	-0.884903	-0.586845	0.000107002	-0.912391	-0.581698
79834167	rs115858336	1.88193e-06	0.630663	-2.36341e-10	0.000830272	0.762054	-2.36341e-10	0.000914799	0.651765	-2.36341e-10
79834274	rs2099207	3.20335e-07	-0.650352	-0.489668	9.67293e-05	-0.892945	-0.494838	0.000116426	-0.920304	-0.489377
79834691	rs56378206	3.15513e-07	-0.632941	-0.522247	9.50901e-05	-0.877561	-0.527314	0.000114413	-0.905166	-0.521962
79835114	rs72822505	2.36155e-07	-0.860106	-0.584792	7.3197e-05	-1.07689	-0.589656	8.83494e-05	-1.10112	-0.584519
79835161	rs74635040	2.68352e-07	-1.26177e-10	-1.31709	0.000103845	-1.26177e-10	-1.3168	0.000127728	-1.26177e-10	-1.31704
79835528	rs117679895	6.02257e-07	-1.26177e-10	-0.508704	0.000240286	-1.26177e-10	-0.477869	0.000291382	-1.26177e-10	-0.492305
79835998	rs62140083	3.11309e-07	-0.641249	-0.527352	9.39153e-05	-0.884903	-0.532403	0.00011301	-0.912391	-0.527068
79836008	rs62140084	3.35056e-07	-0.606996	-0.488094	0.000100668	-0.854607	-0.493269	0.000121093	-0.882575	-0.487803
79836082	rs62140085	4.12307e-07	-0.88762	-2.36341e-10	0.000153702	-0.924685	-2.36341e-10	0.000181449	-0.965965	-2.36341e-10
79836157	rs62140086	2.80254e-07	-0.615397	-0.658295	8.4331e-05	-0.862044	-0.662908	0.000101394	-0.889894	-0.658036
79836229	rs72822508	2.80254e-07	-0.615397	-0.658295	8.4331e-05	-0.862044	-0.662908	0.000101394	-0.889894	-0.658036
79836355	rs62140087	2.76856e-07	-0.615397	-0.670495	8.3312e-05	-0.862044	-0.675064	0.000100164	-0.889894	-0.670238
79836577	rs111423678	2.68451e-07	-1.26177e-10	-1.31672	0.000103818	-1.26177e-10	-1.31706	0.000127757	-1.26177e-10	-1.31681
79836655	rs72822509	4.12307e-07	-0.88762	-2.36341e-10	0.000153702	-0.924685	-2.36341e-10	0.000181449	-0.965965	-2.36341e-10
79836744	rs148861802	1.85512e-07	-1.68627	-2.36341e-10	7.18292e-05	-1.68541	-2.36341e-10	8.55745e-05	-1.71755	-2.36341e-10
79837250	rs62140088	2.72908e-07	-0.615397	-0.684857	8.21282e-05	-0.862044	-0.689375	9.87353e-05	-0.889894	-0.684603
79837375	rs11890136	2.75604e-07	-0.606996	-0.683425	8.28593e-05	-0.854607	-0.687949	9.96032e-05	-0.882575	-0.683171
79837477	rs11890258	2.72129e-07	-0.615397	-0.687716	8.18946e-05	-0.862044	-0.692224	9.84534e-05	-0.889894	-0.687462
79837774	rs2566553	9.47435e-08	-1.59237	-0.765846	4.15358e-05	-1.47767	-0.755476	4.6086e-05	-1.57338	-0.763053
79837952	rs62140089	3.82177e-07	-0.963505	-2.36341e-10	0.00014271	-0.998888	-2.36341e-10	0.000168796	-1.03825	-2.36341e-10
79837999	rs62140090	3.82177e-07	-0.963505	-2.36341e-10	0.00014271	-0.998888	-2.36341e-10	0.000168796	-1.03825	-2.36341e-10
79838308	rs10205737	2.68625e-07	-1.26177e-10	-1.31607	0.000103852	-1.26177e-10	-1.31674	0.000127832	-1.26177e-10	-1.31623
79838489	rs10182393	2.68585e-07	-1.26177e-10	-1.31622	0.000103843	-1.26177e-10	-1.31682	0.000127814	-1.26177e-10	-1.31636
79838490	rs10194940	2.68627e-07	-1.26177e-10	-1.31606	0.000103852	-1.26177e-10	-1.31673	0.000127832	-1.26177e-10	-1.31622
79838579	rs10206027	2.68585e-07	-1.26177e-10	-1.31622	0.000103843	-1.26177e-10	-1.31682	0.000127814	-1.26177e-10	-1.31636
79838699	rs10195143	2.68426e-07	-1.26177e-10	-1.31681	0.000103815	-1.26177e-10	-1.31709	0.000127746	-1.26177e-10	-1.31689
79838702	rs10206145	2.68426e-07	-1.26177e-10	-1.31681	0.000103815	-1.26177e-10	-1.31709	0.000127746	-1.26177e-10	-1.31689
79838758	rs118019414	2.68502e-07	-1.26177e-10	-1.31653	0.000103989	-1.26177e-10	-1.31542	0.000127797	-1.26177e-10	-1.3165
79839050	rs2195678	1.76426e-07	-1.05686	-0.679622	5.65484e-05	-1.2465	-0.678102	6.7937e-05	-1.26744	-0.680918
79839236	rs79361421	4.4971e-07	-1.26177e-10	-0.800786	0.000177917	-1.26177e-10	-0.778385	0.000219574	-1.26177e-10	-0.775249
79839362	rs13430300	2.68361e-07	-1.26177e-10	-1.31706	0.000103817	-1.26177e-10	-1.31707	0.000127722	-1.26177e-10	-1.31709
79839380	rs76016021	2.68405e-07	-1.26177e-10	-1.31689	0.000103813	-1.26177e-10	-1.3171	0.000127738	-1.26177e-10	-1.31696
79839545	rs13430497	2.68361e-07	-1.26177e-10	-1.31706	0.000103817	-1.26177e-10	-1.31707	0.000127722	-1.26177e-10	-1.31709
79839662	rs62140091	3.96e-07	-0.927974	-2.36341e-10	0.000147754	-0.964154	-2.36341e-10	0.000174603	-1.00443	-2.36341e-10
79839879	rs62140092	3.90485e-07	-0.941999	-2.36341e-10	0.000145741	-0.977867	-2.36341e-10	0.000172286	-1.01778	-2.36341e-10
79840448	rs6722803	1.45394e-07	-0.704994	-1.22495	5.43753e-05	-0.745825	-1.21796	6.35833e-05	-0.791401	-1.22319
79840455	rs188836533	2.7055e-07	-1.26177e-10	-1.30893	0.00010463	-1.26177e-10	-1.30927	0.000128616	-1.26177e-10	-1.31011
79840974	rs80213695	1.7741e-07	-1.73093	-2.36341e-10	0.000131096	-1.08377	-2.36341e-10	0.000136762	-1.2487	-2.36341e-10
79841852	rs11675845	3.94137e-07	-0.932689	-2.36341e-10	9.56933e-05	-1.39855	-2.36341e-10	0.000112501	-1.44398	-2.36341e-10
79842594	rs6547248	5.95861e-07	-0.519381	-2.36341e-10	0.000220519	-0.563717	-2.36341e-10	0.000258178	-0.613289	-2.36341e-10
79842960	rs6547249	1.29378e-07	-0.785358	-1.26129	4.01095e-05	-1.01166	-1.25643	4.79336e-05	-1.03704	-1.26008
79843013	rs79500892	2.96303e-07	-1.26177e-10	-1.21801	0.000114031	-1.26177e-10	-1.22323	0.000140787	-1.26177e-10	-1.21969
79843285	rs79823491	2.70488e-07	-1.26177e-10	-1.30916	0.00010441	-1.26177e-10	-1.31137	0.000128672	-1.26177e-10	-1.30968
79843993	rs74878690	2.8272e-07	-1.26493	-2.36341e-10	0.000252038	-0.43012	-2.36341e-10	0.000291485	-0.491952	-2.36341e-10
79845344	rs17017348	1.21806e-07	-0.87893	-1.22803	3.82648e-05	-1.09326	-1.22191	4.57843e-05	-1.11719	-1.22581
79845652	rs17017349	1.34441e-07	-1.07956	-0.928706	4.32221e-05	-1.26583	-0.92752	5.19802e-05	-1.28636	-0.929717
79846425	rs62140093	3.81061e-07	-0.966429	-2.36341e-10	0.000144399	-0.987121	-2.36341e-10	0.000169439	-1.03445	-2.36341e-10
79846895	rs17017350	1.3793e-07	-1.06602	-0.916625	4.42552e-05	-1.25431	-0.91542	5.32078e-05	-1.27508	-0.917652
79846974	rs2566554	2.46544e-07	-1.40185	-2.36341e-10	7.43441e-05	-1.651	-2.36341e-10	9.35738e-05	-1.62819	-2.36341e-10
79847509	rs148253122	1.9612e-07	-1.63066	-2.36341e-10	8.64908e-05	-1.49966	-2.36341e-10	0.000102707	-1.53506	-2.36341e-10
79848216	rs62140094	3.79557e-07	-0.970382	-2.36341e-10	0.000141754	-1.00561	-2.36341e-10	0.000167695	-1.04479	-2.36341e-10
79848855	rs55869794	2.57582e-07	-0.655564	-0.702485	7.78834e-05	-0.897547	-0.70694	9.36789e-05	-0.924832	-0.702235
79849617	rs17017351	1.21886e-07	-0.800752	-1.30555	3.93696e-05	-0.98167	-1.30504	4.69847e-05	-1.01167	-1.30544
79849690	rs77256170	2.70949e-07	-1.26177e-10	-1.30746	0.000104531	-1.26177e-10	-1.31022	0.000128885	-1.26177e-10	-1.30802
79849911	rs62140096	1.68177e-07	-0.606207	-1.17816	5.38918e-05	-0.795703	-1.17702	6.48003e-05	-0.816247	-1.17938
79849932	rs62140097	1.22334e-07	-0.797984	-1.30465	3.78833e-05	-1.0227	-1.30249	4.53946e-05	-1.04789	-1.30365
79850241	rs112678818	8.30224e-07	-0.187692	-2.36341e-10	0.000207953	-0.622386	-2.36341e-10	0.000262016	-0.598533	-2.36341e-10
79850653	rs4267535	4.68369e-08	-1.74785	-1.31487	2.1706e-05	-1.56784	-1.31427	2.44452e-05	-1.65741	-1.31309
79851341	rs6760669	1.50938e-07	-0.615397	-1.27712	4.59566e-05	-0.862044	-1.26996	5.4758e-05	-0.889894	-1.27412
79851489	rs6745816	2.94923e-07	-0.496695	-0.725978	8.75922e-05	-0.756661	-0.730347	0.000105118	-0.786126	-0.725732
79851585	rs77029336	2.6885e-07	-1.26177e-10	-1.31523	0.000103868	-1.26177e-10	-1.31658	0.000127873	-1.26177e-10	-1.3159
79851610	rs80145824	2.68667e-07	-1.26177e-10	-1.31591	0.000103834	-1.26177e-10	-1.3169	0.000127805	-1.26177e-10	-1.31643
79851691	rs79397341	2.68359e-07	-1.26177e-10	-1.31706	0.000103832	-1.26177e-10	-1.31692	0.00012772	-1.26177e-10	-1.3171
79851728	rs112426493	2.68484e-07	-1.26177e-10	-1.3166	0.000103813	-1.26177e-10	-1.31711	0.000127742	-1.26177e-10	-1.31693
79852500	rs17765869	4.58404e-07	-0.781638	-2.36341e-10	0.000170506	-0.820932	-2.36341e-10	0.000200775	-0.864755	-2.36341e-10
79852611	rs79921589	3.94249e-07	-1.26177e-10	-0.932405	0.00015234	-1.26177e-10	-0.933584	0.000187831	-1.26177e-10	-0.931398
79853472	rs17714969	1.05708e-06	0.0538782	-2.36341e-10	0.000463194	0.178445	-2.36341e-10	0.000507223	0.0620109	-2.36341e-10
79853927	rs11890836	4.19394e-07	-0.870578	-2.36341e-10	0.000149897	-0.949749	-2.36341e-10	0.000178909	-0.980064	-2.36341e-10
79853957	rs11890847	3.90953e-07	-0.940802	-2.36341e-10	0.000134959	-1.05473	-2.36341e-10	0.000164164	-1.06607	-2.36341e-10
79854092	rs17017356	4.10039e-07	-0.893135	-2.36341e-10	0.000146707	-0.971262	-2.36341e-10	0.000175173	-1.00117	-2.36341e-10
79854219	rs62140099	4.19394e-07	-0.870578	-2.36341e-10	0.000149897	-0.949749	-2.36341e-10	0.000178909	-0.980064	-2.36341e-10
79854454	rs78022180	2.74793e-07	-1.26177e-10	-1.29337	0.000107107	-1.26177e-10	-1.28587	0.000131244	-1.26177e-10	-1.28988
79854651	rs2685160	8.74235e-08	-1.73148	-0.707142	3.29426e-05	-1.75247	-0.712467	4.08471e-05	-1.74289	-0.714216
79855316	rs148048358	2.68559e-07	-1.26177e-10	-1.31632	0.000104038	-1.26177e-10	-1.31495	0.000127856	-1.26177e-10	-1.31603
79855446	rs138680891	2.69981e-07	-1.26177e-10	-1.31104	0.000104754	-1.26177e-10	-1.30809	0.000128564	-1.26177e-10	-1.31052
79855590	rs112387223	7.14274e-07	-0.338122	-2.36341e-10	0.000178568	-0.77473	-2.36341e-10	0.000227614	-0.739288	-2.36341e-10
79855622	rs6740609	1.06264e-07	-1.72265	-0.52082	3.97396e-05	-1.75255	-0.524802	4.9406e-05	-1.74402	-0.522849
79856061	rs139114281	6.29046e-07	-0.465184	-2.36341e-10	0.000261965	-0.391487	-2.36341e-10	0.000308674	-0.434654	-2.36341e-10
79856158	rs2163344	1.55995e-06	1.71887	-1.27585	0.000166574	0.437923	-1.28218	0.00026854	0.701214	-1.27515
79856217	rs72822513	7.8668e-07	1.07352	-1.31508	7.6204e-05	-0.311686	-1.3146	0.000110391	-0.146644	-1.31627
79856515	rs13003154	6.81372e-08	-1.37566	-1.3122	2.34846e-05	-1.49193	-1.31143	2.76274e-05	-1.5373	-1.31083
79856831	rs17715064	7.27984e-08	-1.38931	-1.23238	2.57025e-05	-1.48901	-1.2241	3.09045e-05	-1.50322	-1.23282
79856965	rs62140101	2.40413e-07	-1.42703	-2.36341e-10	8.7978e-05	-1.48261	-2.36341e-10	0.000102514	-1.53694	-2.36341e-10
79857214	rs919535	6.18003e-08	-1.61575	-1.16972	2.36653e-05	-1.63933	-1.15636	3.05748e-05	-1.57277	-1.17399
79857271	rs56170896	7.03717e-08	-1.34118	-1.31442	3.23897e-05	-1.16809	-1.31377	3.8444e-05	-1.20147	-1.31627
79857448	rs75095969	3.63256e-07	-1.26177e-10	-1.01428	0.000143125	-1.26177e-10	-0.99598	0.000175393	-1.26177e-10	-0.999911
79857915	rs56886052	7.81689e-08	-1.23356	-1.31695	3.66638e-05	-1.04102	-1.31689	4.34697e-05	-1.0779	-1.31698
79858507	rs17017363	6.75437e-08	-1.46445	-1.23216	2.209e-05	-1.63112	-1.23346	2.92377e-05	-1.57006	-1.22142
79858857	rs72822515	1.74329e-07	-1.74845	-2.36341e-10	0.000108625	-1.2718	-2.36341e-10	0.000118595	-1.39122	-2.36341e-10
79858862	rs12464312	2.87962e-07	-0.0417434	-1.20482	8.42724e-05	-0.330091	-1.19555	0.000120084	-0.170342	-1.20841
79859101	rs4852501	6.09614e-08	-1.5423	-1.25684	2.05073e-05	-1.68099	-1.25793	2.67174e-05	-1.63388	-1.24774
79859377	rs4852502	6.46505e-08	-1.46873	-1.27166	2.16716e-05	-1.61104	-1.27265	2.85953e-05	-1.54995	-1.26375
79859539	rs4852153	1.20714e-07	-0.813778	-1.30218	4.10433e-05	-0.945547	-1.29952	5.96855e-05	-0.774563	-1.30329
79859834	rs62140102	2.32749e-07	-1.45943	-2.36341e-10	8.54268e-05	-1.51204	-2.36341e-10	9.98625e-05	-1.56315	-2.36341e-10
79860698	rs1346851	4.18666e-07	0.420182	-1.2925	0.00010973	0.0306523	-1.29233	0.000160614	0.206811	-1.29475
79861967	rs17017374	2.73472e-07	-1.26177e-10	-1.29819	0.000106334	-1.26177e-10	-1.29311	0.000130432	-1.26177e-10	-1.29609
79862061	rs73938745	3.37734e-07	0.228909	-1.31604	0.000140346	0.300604	-1.31619	0.000170821	0.287582	-1.31391
79862475	rs112967972	1.73653e-07	-1.75233	-2.36341e-10	8.00047e-05	-1.57761	-2.36341e-10	8.9838e-05	-1.66893	-2.36341e-10
79862483	rs112384679	2.72397e-07	-1.26177e-10	-1.30213	0.00010586	-1.26177e-10	-1.29758	0.000129889	-1.26177e-10	-1.30026
79862513	rs7563106	3.94757e-07	0.383021	-1.31414	0.00016447	0.457428	-1.3144	0.000200315	0.443918	-1.31096
79862555	rs149041116	2.75562e-07	-1.26177e-10	-1.29058	0.000107241	-1.26177e-10	-1.28462	0.000131478	-1.26177e-10	-1.2881
79862698	rs66919833	6.1029e-08	-1.58266	-1.21538	2.10595e-05	-1.69699	-1.21536	2.74341e-05	-1.65006	-1.2051
79862706	rs138622648	2.74107e-07	-1.26177e-10	-1.29587	0.000106611	-1.26177e-10	-1.29051	0.00013075	-1.26177e-10	-1.29365
79862963	rs62140103	7.32072e-08	-1.30389	-1.3122	3.06244e-05	-1.22533	-1.31257	3.99854e-05	-1.17015	-1.30827
79863051	rs75497478	3.42271e-07	0.243194	-1.31698	0.000142282	0.315145	-1.31703	0.000172976	0.302077	-1.31586
79863294	rs13402439	7.02854e-08	-1.36013	-1.2967	2.20586e-05	-1.56867	-1.29733	2.94596e-05	-1.49265	-1.29127
79863318	rs180728170	2.74562e-07	-1.26177e-10	-1.29421	0.000106809	-1.26177e-10	-1.28866	0.000130978	-1.26177e-10	-1.29191
79863669	rs17017376	6.3896e-08	-1.45191	-1.30022	2.1131e-05	-1.60803	-1.30093	2.80273e-05	-1.53823	-1.29553
79863923	rs73938746	3.62435e-07	0.29796	-1.3145	0.000150777	0.370882	-1.31478	0.000183657	0.35764	-1.31151
79864080	rs17017377	3.06978e-07	0.133168	-1.31578	0.000127339	0.203125	-1.31597	0.00015507	0.190417	-1.31348
79864370	rs17017378	3.15581e-07	0.161074	-1.31605	0.000130978	0.231542	-1.31621	0.000159453	0.218742	-1.31393
79864437	rs74574213	2.73545e-07	-1.26177e-10	-1.29792	0.000106366	-1.26177e-10	-1.29281	0.000130468	-1.26177e-10	-1.29581
79864575	rs112915216	6.24809e-07	-0.471941	-2.36341e-10	0.000249691	-0.439475	-2.36341e-10	0.000310476	-0.428834	-2.36341e-10
79864902	rs17017379	3.11589e-07	0.147094	-1.3148	0.000129269	0.217307	-1.31511	0.000157512	0.204553	-1.31199
79864923	rs13400937	2.18698e-07	-0.239927	-1.28177	6.31719e-05	-0.536106	-1.27773	9.17955e-05	-0.363742	-1.28363
79865249	rs2116024	3.27729e-07	0.188287	-1.30549	9.24627e-05	-0.130141	-1.30275	0.00013408	0.0375858	-1.30609
79865352	rs10496229	1.7463e-07	-1.74672	-2.36341e-10	7.50391e-05	-1.64169	-2.36341e-10	9.02732e-05	-1.6641	-2.36341e-10
79865438	rs2566555	1.77811e-07	-1.72867	-2.36341e-10	8.18336e-05	-1.55501	-2.36341e-10	9.19944e-05	-1.64521	-2.36341e-10
79865508	rs1367401	3.58759e-07	0.289321	-1.31606	9.41267e-05	-0.0991601	-1.3159	0.000136502	0.0658561	-1.31646
79866608	rs2033335	6.0823e-08	-1.48938	-1.31204	2.30925e-05	-1.50836	-1.31183	2.78315e-05	-1.52954	-1.31123
79866700	rs117081368	2.74649e-07	-1.26177e-10	-1.29389	0.000106847	-1.26177e-10	-1.2883	0.000131022	-1.26177e-10	-1.29158
79866862	rs7349194	6.71634e-08	-1.39357	-1.30869	2.20861e-05	-1.55571	-1.30904	2.94681e-05	-1.47854	-1.30509
79867033	rs114994583	2.07482e-07	-1.57434	-2.36341e-10	7.75443e-05	-1.60885	-2.36341e-10	9.48965e-05	-1.61415	-2.36341e-10
79867114	rs76424597	2.74303e-07	-1.26177e-10	-1.29515	0.000106697	-1.26177e-10	-1.28971	0.000130849	-1.26177e-10	-1.2929
79867203	rs78652209	7.42666e-06	2.00344	-2.36341e-10	0.00157985	1.40539	-2.36341e-10	0.00215607	1.5091	-2.36341e-10
79867668	rs1430642	5.36686e-08	-1.6114	-1.31516	2.09276e-05	-1.60384	-1.31479	2.59997e-05	-1.59232	-1.31654
79868798	rs4852503	5.52868e-08	-1.58001	-1.31685	2.21557e-05	-1.54464	-1.31696	2.7605e-05	-1.53317	-1.31578
79868973	rs549165710	6.10927e-07	-1.26177e-10	-0.494411	0.000245914	-1.26177e-10	-0.454717	0.000298742	-1.26177e-10	-0.467358
79868974	rs568998641	6.12784e-07	-1.26177e-10	-0.491376	0.00024668	-1.26177e-10	-0.45161	0.000299665	-1.26177e-10	-0.464274
79869035	rs143810178	4.29018e-07	-1.26177e-10	-0.847889	0.000168815	-1.26177e-10	-0.830894	0.000205529	-1.26177e-10	-0.841353
79869571	rs73938749	4.06863e-07	0.412766	-1.31368	0.000169593	0.487684	-1.31399	0.000206588	0.474082	-1.3103
79869978	rs10209612	6.93119e-08	-1.38257	-1.2882	2.19221e-05	-1.58393	-1.28827	2.92042e-05	-1.51086	-1.28177
79870755	rs10189345	5.69038e-08	-1.55107	-1.31696	2.22365e-05	-1.54097	-1.317	2.79404e-05	-1.52083	-1.31603
79871089	rs17017398	4.21166e-07	0.449401	-1.31576	0.00016568	0.465449	-1.31509	0.000195109	0.423463	-1.31684
79871196	rs62140105	2.83222e-07	-1.26316	-2.36341e-10	0.000102289	-1.3319	-2.36341e-10	0.000117504	-1.40047	-2.36341e-10
79871842	rs35711319	2.83222e-07	-1.26316	-2.36341e-10	0.000102289	-1.3319	-2.36341e-10	0.000117504	-1.40047	-2.36341e-10
79871958	rs77078623	1.81563e-07	-1.70779	-2.36341e-10	6.71869e-05	-1.75222	-2.36341e-10	8.27447e-05	-1.75118	-2.36341e-10
79872263	rs6730429	5.52095e-08	-1.58333	-1.31492	2.17768e-05	-1.56423	-1.31462	2.73221e-05	-1.54286	-1.31639
79872296	rs10195680	5.47668e-08	-1.59634	-1.30996	2.13696e-05	-1.58964	-1.30809	2.57365e-05	-1.60838	-1.31065
79873004	rs3795994	7.31282e-08	-1.37127	-1.24591	2.17316e-05	-1.63451	-1.24642	2.81512e-05	-1.59867	-1.23068
79873159	rs17715700	3.02774e-07	-1.1964	-2.36341e-10	0.000108837	-1.26985	-2.36341e-10	0.00012439	-1.34352	-2.36341e-10
79873447	rs138074301	5.97443e-06	1.78586	-2.36341e-10	0.00129445	1.20614	-2.36341e-10	0.00176076	1.30656	-2.36341e-10
79873523	rs144729221	6.61791e-07	-1.26177e-10	-0.414438	0.000260035	-1.26177e-10	-0.398884	0.000317624	-1.26177e-10	-0.40607
79873600	rs7584601	5.29108e-07	0.658625	-1.29682	0.00022583	0.756632	-1.29655	0.000277503	0.747513	-1.28862
79874408	rs6745586	5.22554e-07	0.666255	-1.31691	0.000223079	0.764415	-1.31659	0.000271824	0.755282	-1.31707
79874598	rs6745820	1.80494e-07	-1.71369	-2.36341e-10	7.01249e-05	-1.70942	-2.36341e-10	8.30816e-05	-1.74712	-2.36341e-10
79874911	rs143507576	1.74441e-07	-1.7478	-2.36341e-10	6.75599e-05	-1.74669	-2.36341e-10	8.27011e-05	-1.75171	-2.36341e-10
79875300	rs72822518	1.84392e-07	-1.69232	-2.36341e-10	6.72138e-05	-1.75182	-2.36341e-10	8.29628e-05	-1.74855	-2.36341e-10
79875302	rs7571658	1.08111e-07	-1.0408	-1.18543	3.57853e-05	-1.20562	-1.17654	4.87158e-05	-1.08808	-1.19285
79876997	rs114220502	7.05794e-07	-0.350065	-2.36341e-10	0.000149293	-0.953789	-2.36341e-10	0.000186063	-0.940852	-2.36341e-10
79877195	rs4146025	7.30091e-08	-1.52331	-1.0955	4.33421e-05	-1.09797	-1.09261	5.8883e-05	-1.02027	-1.07112
79878012	rs139395178	2.47876e-07	-1.39646	-2.36341e-10	8.49835e-05	-1.51724	-2.36341e-10	0.000108668	-1.47864	-2.36341e-10
79878664	rs3739139	8.45316e-08	-1.37812	-1.09415	2.69642e-05	-1.57216	-1.09303	3.63381e-05	-1.49419	-1.07988
79878922	rs78677982	3.57846e-07	0.273072	-1.30236	0.000153001	0.37311	-1.30236	0.000188447	0.367293	-1.29542
79879844	rs1157660	5.38091e-08	-1.61911	-1.30483	2.124e-05	-1.60007	-1.30374	2.63454e-05	-1.58705	-1.3086
79879980	rs59484380	4.13524e-07	0.424386	-1.30906	0.000177705	0.528049	-1.30762	0.000216257	0.522024	-1.3125
79880529	rs1877189	1.81827e-07	-1.70633	-2.36341e-10	7.72575e-05	-1.61256	-2.36341e-10	8.82218e-05	-1.68709	-2.36341e-10
79880532	rs75753262	2.87726e-07	-1.26177e-10	-1.24738	0.00011247	-1.26177e-10	-1.23701	0.000137538	-1.26177e-10	-1.24304
79880543	rs6741563	5.27903e-08	-1.63462	-1.30844	2.09449e-05	-1.61029	-1.30752	2.60317e-05	-1.59608	-1.31155
79881014	rs13022841	3.22738e-07	-1.13255	-2.36341e-10	0.000115521	-1.21025	-2.36341e-10	0.000131423	-1.28852	-2.36341e-10
79881172	rs12713990	5.29321e-08	-1.62328	-1.3171	2.09715e-05	-1.59944	-1.31709	2.64079e-05	-1.57663	-1.31665
79881450	rs77574255	2.70821e-07	-1.26177e-10	-1.30793	0.000104285	-1.26177e-10	-1.31258	0.000128658	-1.26177e-10	-1.30978
79881648	rs76194709	6.86348e-06	1.92458	-2.36341e-10	0.00772997	2.99316	-2.36341e-10	0.00773828	2.787	-2.36341e-10
79881900	rs17783140	3.5471e-07	-1.03809	-2.36341e-10	0.00011224	-1.23906	-2.36341e-10	0.000128941	-1.30759	-2.36341e-10
79881903	rs17017410	3.15155e-07	-1.58433	0.428009	0.000105653	-1.73292	0.433373	0.000135805	-1.74967	0.493953
79882189	rs141869725	2.7397e-07	-1.26177e-10	-1.29637	0.00010531	-1.26177e-10	-1.30279	0.000129927	-1.26177e-10	-1.29997
79882260	rs13395022	3.17313e-06	1.55966	-0.40657	0.000389492	0.403422	-0.398278	0.000534936	0.465469	-0.350263
79882338	rs78394914	2.71235e-07	-1.26177e-10	-1.3064	0.000104495	-1.26177e-10	-1.31056	0.000128815	-1.26177e-10	-1.30856
79882530	rs76938670	2.73826e-07	-1.26177e-10	-1.29689	0.00010526	-1.26177e-10	-1.30327	0.000129892	-1.26177e-10	-1.30024
79882548	rs117872343	2.73702e-07	-1.26177e-10	-1.29735	0.000105178	-1.26177e-10	-1.30405	0.000129772	-1.26177e-10	-1.30116
79882686	rs12463400	2.07236e-07	-1.53161	-0.0439162	0.000137374	-0.999937	-0.0370589	0.000202454	-0.879519	0.0230898
79882739	rs78903741	1.1925e-07	-1.54662	-0.581543	3.88771e-05	-1.73899	-0.560305	4.73231e-05	-1.74721	-0.562734
79882878	rs10188176	2.15906e-06	1.15009	-0.382047	0.0002823	0.0755928	-0.392321	0.00039026	0.132763	-0.33289
79882888	rs138905913	3.17344e-07	-1.26177e-10	-1.1494	0.000122513	-1.26177e-10	-1.15148	0.000152531	-1.26177e-10	-1.13957
79882996	rs10164580	2.15944e-06	1.17274	-0.404527	0.000281071	0.0935827	-0.414677	0.000388391	0.151031	-0.355958
79883086	rs78417371	3.10871e-07	-1.26177e-10	-1.17001	0.00012035	-1.26177e-10	-1.16929	0.000148274	-1.26177e-10	-1.16788
79883202	rs78797854	2.70169e-07	-1.26177e-10	-1.31034	0.000104137	-1.26177e-10	-1.31399	0.000128316	-1.26177e-10	-1.31244
79883263	rs145455427	2.72284e-07	-1.26177e-10	-1.30254	0.000104742	-1.26177e-10	-1.3082	0.000129173	-1.26177e-10	-1.30578
79883542	rs17715948	1.12205e-07	-1.55944	-0.62962	3.71654e-05	-1.73544	-0.608881	4.51818e-05	-1.7449	-0.611342
79883571	rs4396749	2.58995e-07	-1.48204	0.129462	0.000178676	-0.910559	0.136435	0.000266377	-0.783449	0.201422
79883983	rs13411356	2.2301e-06	1.17274	-0.372327	0.00028959	0.0935827	-0.384817	0.000400737	0.151031	-0.324665
79884067	rs13003014	2.06852e-07	-1.68233	0.104942	7.51303e-05	-1.75225	0.111771	9.97483e-05	-1.74099	0.176705
79884445	rs1511198	1.82232e-06	1.04359	-0.445111	0.00026161	0.0658809	-0.458727	0.000363191	0.127901	-0.399912
79884878	rs139563645	2.68882e-07	-1.26177e-10	-1.31512	0.000103864	-1.26177e-10	-1.31662	0.000127863	-1.26177e-10	-1.31598
79885036	rs17716058	1.13443e-07	-1.5427	-0.635385	3.69146e-05	-1.73997	-0.611119	4.4781e-05	-1.74782	-0.617339
79885066	rs144786632	2.70368e-07	-1.26177e-10	-1.30961	0.000105058	-1.26177e-10	-1.30519	0.000128943	-1.26177e-10	-1.30757
79885114	rs1159418	2.31171e-06	1.19651	-0.36016	0.000323258	0.1896	-0.370849	0.00045004	0.253677	-0.31128
79885173	rs62140116	2.95545e-07	-1.5425	0.321933	0.000194187	-1.02014	0.329263	0.00028846	-0.901293	0.398911
79885219	rs76363067	2.68349e-07	-1.26177e-10	-1.3171	0.00010388	-1.26177e-10	-1.31647	0.000127743	-1.26177e-10	-1.31692
79885231	rs34623425	3.18393e-07	-1.1461	-2.36341e-10	0.00011929	-1.17814	-2.36341e-10	0.000135203	-1.26016	-2.36341e-10
79885343	rs117505512	2.70356e-07	-1.26177e-10	-1.30965	0.000105052	-1.26177e-10	-1.30524	0.000128936	-1.26177e-10	-1.30762
79885602	rs17716115	3.12227e-07	-1.16566	-2.36341e-10	0.000117041	-1.19717	-2.36341e-10	0.000132843	-1.27777	-2.36341e-10
79885844	rs62140117	1.78959e-07	-1.72223	-2.36341e-10	6.72264e-05	-1.75163	-2.36341e-10	8.2654e-05	-1.75228	-2.36341e-10
79885936	rs11126738	1.66329e-05	2.70916	0.100585	0.00327628	2.02043	0.114333	0.00355143	1.82898	0.179187
79885963	rs114449980	1.78611e-07	-1.72418	-2.36341e-10	8.05132e-05	-1.57128	-2.36341e-10	0.000103995	-1.5226	-2.36341e-10
79885978	rs17017430	2.47939e-07	-1.53764	0.141438	0.000155198	-1.06112	0.146128	0.000230936	-0.934609	0.209808
79886427	rs17783476	3.06277e-07	-1.1849	-2.36341e-10	0.000114871	-1.21589	-2.36341e-10	0.000130566	-1.29506	-2.36341e-10
79886429	rs5023270	1.36519e-05	2.76837	-0.156117	0.00273919	2.07489	-0.11917	0.00289694	1.88204	-0.0775696
79886510	rs5023269	6.56445e-06	1.94349	-0.0634545	0.00109671	1.10623	-0.0658601	0.00136324	1.03429	0.0163944
79886999	rs77533116	5.7791e-06	1.7509	0.00171843	0.00106292	1.01185	-0.00277598	0.00133373	0.946109	0.0826841
79887068	rs78937811	7.40678e-08	-1.28938	-1.31503	3.23538e-05	-1.16848	-1.31448	3.66424e-05	-1.25147	-1.31426
79887187	rs12998449	3.02549e-07	-1.19715	-2.36341e-10	0.000113512	-1.22779	-2.36341e-10	0.000129139	-1.30605	-2.36341e-10
79887329	rs12998157	3.61189e-07	-1.01999	-2.36341e-10	0.000134461	-1.05843	-2.36341e-10	0.000147757	-1.17137	-2.36341e-10
79887643	rs13388505	5.2174e-06	1.64088	0.00948644	0.000995216	0.938281	0.00497881	0.00125254	0.875305	0.0906867
79887653	rs13388512	5.32178e-06	1.66846	0.00171843	0.00101208	0.962843	-0.00277598	0.00127309	0.899578	0.0826841
79887720	rs11676466	1.90697e-07	-1.61925	-0.0394542	6.51764e-05	-1.73834	-0.0442588	8.77598e-05	-1.72223	0.0298925
79887830	rs11687661	9.30046e-08	-1.06011	-1.31663	4.23485e-05	-0.897223	-1.31654	4.8118e-05	-0.977337	-1.31595
79888356	rs145415308	2.68991e-07	-1.26177e-10	-1.31471	0.000104376	-1.26177e-10	-1.3117	0.000128199	-1.26177e-10	-1.31335
79888378	rs17017444	1.11838e-07	-0.885581	-1.30675	6.61635e-05	-0.460951	-1.30662	6.45561e-05	-0.692268	-1.30714
79888572	rs12620274	2.91056e-06	1.37603	-0.309312	0.000370338	0.255775	-0.301058	0.000509703	0.315675	-0.248787
79888869	rs13006976	3.12774e-07	-1.16391	-2.36341e-10	0.000117241	-1.19547	-2.36341e-10	0.000133053	-1.2762	-2.36341e-10
79888987	rs1511197	2.68694e-07	-1.26177e-10	-1.31581	0.000104194	-1.26177e-10	-1.31345	0.000128017	-1.26177e-10	-1.31478
79889379	rs78192323	8.13967e-08	-1.38117	-1.12888	4.06256e-05	-1.13961	-1.11569	4.25734e-05	-1.28012	-1.13559
79889468	rs150162392	2.688e-07	-1.26177e-10	-1.31542	0.000104261	-1.26177e-10	-1.3128	0.000128083	-1.26177e-10	-1.31426
79889604	rs138669185	2.68905e-07	-1.26177e-10	-1.31503	0.000104325	-1.26177e-10	-1.31219	0.000128148	-1.26177e-10	-1.31376
79889611	rs149233233	2.70176e-07	-1.26177e-10	-1.31031	0.000105007	-1.26177e-10	-1.30567	0.00012887	-1.26177e-10	-1.30814
79889616	rs12621251	2.05798e-07	-1.58159	-0.000903486	6.87893e-05	-1.72324	-0.00541391	9.35537e-05	-1.70018	0.0717747
79889644	rs12614786	4.95396e-06	1.72298	-0.124426	0.000939276	0.987059	-0.10165	0.00115454	0.921616	-0.0370982
79889663	rs147355280	2.69376e-07	-1.26177e-10	-1.31328	0.000104591	-1.26177e-10	-1.30964	0.000128423	-1.26177e-10	-1.31161
79889726	rs143549843	2.69039e-07	-1.26177e-10	-1.31453	0.000104403	-1.26177e-10	-1.31144	0.000128228	-1.26177e-10	-1.31313
79889823	rs77541506	2.68473e-07	-1.26177e-10	-1.31664	0.000104035	-1.26177e-10	-1.31497	0.000127866	-1.26177e-10	-1.31595
79890064	rs117130774	2.68649e-07	-1.26177e-10	-1.31598	0.000104144	-1.26177e-10	-1.31392	0.000127975	-1.26177e-10	-1.31511
79890100	rs2861854	3.6177e-07	-1.02755	0.00916876	9.97378e-05	-1.39048	0.0333265	0.000134536	-1.35729	0.0921824
79890172	rs12464912	4.79812e-08	-1.73015	-1.30843	1.82578e-05	-1.74786	-1.30725	2.24821e-05	-1.74745	-1.30677
79890226	rs953519	3.77017e-07	-1.04454	0.0674395	0.000100441	-1.41378	0.0636426	0.000137648	-1.38372	0.141479
79890344	rs2861855	1.98977e-07	-1.61337	-0.00282878	6.7708e-05	-1.73638	-0.00811198	9.15007e-05	-1.71939	0.0688004
79890396	rs11675873	9.20634e-08	-1.07228	-1.31463	4.13644e-05	-0.92261	-1.31467	4.66066e-05	-1.01193	-1.31327
79890405	rs2861856	3.26682e-07	-1.1204	-2.36341e-10	0.000122312	-1.15313	-2.36341e-10	0.000138374	-1.23698	-2.36341e-10
79890454	rs10203871	5.52886e-06	1.72298	-0.0146319	0.00104565	0.987059	0.00563503	0.00129216	0.921616	0.0755167
79890644	rs10180354	3.81001e-07	-0.988385	0.0217976	0.000102821	-1.36982	0.0431117	0.000139067	-1.33438	0.102391
79890768	rs11676065	8.70429e-08	-1.12988	-1.3131	3.98684e-05	-0.960964	-1.31315	4.47299e-05	-1.05489	-1.31141
79890803	rs10204390	9.00946e-08	-1.09587	-1.31266	4.03787e-05	-0.948688	-1.31271	4.55817e-05	-1.03655	-1.31088
79890866	rs7590351	2.48069e-07	-1.62951	0.23383	8.91496e-05	-1.7427	0.273312	0.000113403	-1.7524	0.316403
79890867	rs151115913	2.68779e-07	-1.26177e-10	-1.3155	0.00010383	-1.26177e-10	-1.31695	0.00012781	-1.26177e-10	-1.31639
79890899	rs75305720	2.68888e-07	-1.26177e-10	-1.31509	0.000103845	-1.26177e-10	-1.3168	0.000127846	-1.26177e-10	-1.31611
79890918	rs6712395	3.29163e-07	-0.944163	-0.168672	8.81095e-05	-1.33777	-0.143349	0.000118084	-1.30369	-0.0918559
79891085	rs6759387	6.28834e-07	-0.732341	0.266819	0.000170338	-1.10602	0.284109	0.0002236	-1.0935	0.336415
79891649	rs117311780	2.68383e-07	-1.26177e-10	-1.31697	0.000103839	-1.26177e-10	-1.31686	0.000127719	-1.26177e-10	-1.3171
79891768	rs1567530	9.21305e-08	-1.07228	-1.3139	4.13944e-05	-0.92261	-1.31395	4.66484e-05	-1.01193	-1.31237
79891779	rs77257882	2.68356e-07	-1.26177e-10	-1.31708	0.000103927	-1.26177e-10	-1.31601	0.000127765	-1.26177e-10	-1.31674
79891793	rs118056376	2.68351e-07	-1.26177e-10	-1.31709	0.000103916	-1.26177e-10	-1.31611	0.000127758	-1.26177e-10	-1.3168
79892039	rs376690263	2.68348e-07	-1.26177e-10	-1.3171	0.000103879	-1.26177e-10	-1.31647	0.000127735	-1.26177e-10	-1.31698
79892128	rs1976628	2.23222e-07	-1.59289	0.0916686	7.50834e-05	-1.72894	0.0878386	0.000101926	-1.70904	0.166345
79892132	rs1976627	7.81624e-08	-1.23434	-1.31626	3.52108e-05	-1.08207	-1.31628	4.06668e-05	-1.14613	-1.3154
79892257	rs1567529	4.88833e-06	1.3864	0.198824	0.000920866	0.671062	0.194552	0.00115881	0.600579	0.287627
79892448	rs143542807	2.68371e-07	-1.26177e-10	-1.31702	0.00010394	-1.26177e-10	-1.31589	0.000127778	-1.26177e-10	-1.31664
79892848	rs4852156	8.3069e-08	-1.17615	-1.31357	3.74221e-05	-1.02383	-1.31361	4.29196e-05	-1.09565	-1.31196
79892915	rs144267983	2.68465e-07	-1.26177e-10	-1.31667	0.000103817	-1.26177e-10	-1.31707	0.000127727	-1.26177e-10	-1.31705
79893068	rs34657898	3.41764e-07	-1.07527	-2.36341e-10	0.00012781	-1.10915	-2.36341e-10	0.000144141	-1.19615	-2.36341e-10
79893397	rs149082693	2.68526e-07	-1.26177e-10	-1.31644	0.000103813	-1.26177e-10	-1.31711	0.000127739	-1.26177e-10	-1.31695
79893650	rs12991659	3.66704e-07	-1.00483	-2.36341e-10	0.000136898	-1.04046	-2.36341e-10	0.000153669	-1.13214	-2.36341e-10
79893693	rs72822528	1.87084e-07	-1.67783	-2.36341e-10	0.000139577	-1.02108	-2.36341e-10	0.000152641	-1.13885	-2.36341e-10
79893775	rs10190617	2.78594e-06	1.33025	-0.307303	0.000388024	0.298413	-0.297047	0.000535186	0.364247	-0.248573
79893964	rs118151106	8.63893e-07	-1.26177e-10	-0.147939	0.000330587	-1.26177e-10	-0.15883	0.000418997	-1.26177e-10	-0.129077
79893993	rs80335611	3.26267e-07	-1.26177e-10	-1.12167	0.000125226	-1.26177e-10	-1.12958	0.000154625	-1.26177e-10	-1.12594
79894144	rs10175610	1.00925e-07	-0.977916	-1.3171	4.35732e-05	-0.868161	-1.3171	4.8033e-05	-0.978027	-1.31702
79894172	rs4852507	1.01209e-07	-0.975132	-1.31707	4.45864e-05	-0.845212	-1.31706	4.92979e-05	-0.951983	-1.31708
79894218	rs73938776	3.40992e-06	1.48986	-0.264809	0.000425194	0.347186	-0.25434	0.000584345	0.408424	-0.204873
79894228	rs143454616	2.68398e-07	-1.26177e-10	-1.31692	0.000103974	-1.26177e-10	-1.31556	0.000127805	-1.26177e-10	-1.31644
79894229	rs147164385	2.6835e-07	-1.26177e-10	-1.3171	0.000103864	-1.26177e-10	-1.31662	0.000127729	-1.26177e-10	-1.31703
79894319	rs10175800	1.02443e-07	-0.962982	-1.3171	4.51737e-05	-0.832089	-1.3171	4.9912e-05	-0.939653	-1.31702
79894360	rs73938777	3.46828e-06	1.53792	-0.295889	0.000428381	0.385888	-0.285575	0.000588627	0.447684	-0.236832
79894430	rs138556793	5.54197e-07	-0.591867	-2.36341e-10	0.000179995	-0.766771	-2.36341e-10	0.000224301	-0.75395	-2.36341e-10
79894884	rs13394943	1.84649e-06	1.06581	-0.454161	0.000264056	0.0838142	-0.467353	0.000365892	0.146137	-0.410739
79895608	rs17017469	1.62667e-07	-0.501085	-1.3166	9.78244e-05	-0.0609304	-1.3156	9.36564e-05	-0.311006	-1.3163
79895664	rs148787948	2.68408e-07	-1.26177e-10	-1.31688	0.000104001	-1.26177e-10	-1.3153	0.000127822	-1.26177e-10	-1.3163
79895901	rs17017471	7.82227e-08	-1.23272	-1.31711	3.43836e-05	-1.10506	-1.31706	3.87572e-05	-1.19261	-1.31702
79896004	rs76090630	2.68628e-07	-1.26177e-10	-1.31606	0.000104185	-1.26177e-10	-1.31353	0.000127986	-1.26177e-10	-1.31502
79896013	rs17017474	5.91206e-06	1.77633	-0.000969928	0.00108485	1.03445	-0.00495	0.00136272	0.968438	0.0818614
79896096	rs139496170	2.68883e-07	-1.26177e-10	-1.31511	0.000104354	-1.26177e-10	-1.31191	0.00012815	-1.26177e-10	-1.31374
79896161	rs117265035	2.68438e-07	-1.26177e-10	-1.31677	0.000104032	-1.26177e-10	-1.31501	0.000127848	-1.26177e-10	-1.3161
79896345	rs72923381	6.52493e-08	-1.41547	-1.3157	2.92719e-05	-1.26693	-1.31614	3.34958e-05	-1.33923	-1.31629
79896431	rs78650041	2.68739e-07	-1.26177e-10	-1.31565	0.000104261	-1.26177e-10	-1.3128	0.000128059	-1.26177e-10	-1.31445
79896509	rs117049668	7.18739e-07	-1.26177e-10	-0.331889	0.000280686	-1.26177e-10	-0.322463	0.00034624	-1.26177e-10	-0.319809
79896566	rs58121158	5.73395e-06	2.02531	-0.28054	0.00105763	1.26132	-0.257229	0.00128007	1.18577	-0.198041
79896696	rs114652118	1.88302e-07	-1.67134	-2.36341e-10	9.72914e-05	-1.38199	-2.36341e-10	0.00010928	-1.47303	-2.36341e-10
79896787	rs13390169	3.76868e-07	-1.01549	0.0379986	0.0001028	-1.36116	0.0342423	0.000141621	-1.32504	0.111257
79896921	rs6743921	5.5394e-06	1.93944	-0.229183	0.00102659	1.1796	-0.205305	0.00125403	1.11189	-0.144704
79896947	rs58007297	7.55678e-06	2.24999	-0.229183	0.00125003	1.37653	-0.205305	0.00151546	1.30124	-0.144704
79896959	rs35625107	4.27616e-07	-0.851163	-2.36341e-10	0.000159075	-0.890324	-2.36341e-10	0.00017687	-0.991525	-2.36341e-10
79897281	rs113204090	1.85074e-07	-1.68863	-2.36341e-10	6.81389e-05	-1.73815	-2.36341e-10	8.2791e-05	-1.75062	-2.36341e-10
79897312	rs1606115	1.65888e-07	-1.63687	-0.161206	5.78006e-05	-1.73803	-0.164675	7.76851e-05	-1.7208	-0.093472
79897366	rs4852158	9.47716e-08	-1.04434	-1.31358	4.04532e-05	-0.946021	-1.31353	4.52553e-05	-1.03974	-1.31488
79897383	rs80332964	6.97984e-08	-1.35102	-1.31275	3.02095e-05	-1.23798	-1.31356	3.43778e-05	-1.31568	-1.31385
79897625	rs58775151	3.36859e-06	1.56083	-0.347968	0.000535157	0.684688	-0.361828	0.000735875	0.736325	-0.302205
79897781	rs17017476	7.01279e-06	2.21621	-0.270108	0.0009475	1.15384	-0.259714	0.00128803	1.20382	-0.209887
79898089	rs116177874	2.80845e-07	-1.27158	-2.36341e-10	0.000114919	-1.21547	-2.36341e-10	0.000142945	-1.20448	-2.36341e-10
79898156	rs75091560	2.7117e-07	-1.26177e-10	-1.30664	0.000105574	-1.26177e-10	-1.30028	0.000129438	-1.26177e-10	-1.30374
79898157	rs79827881	2.71052e-07	-1.26177e-10	-1.30708	0.000105516	-1.26177e-10	-1.30084	0.000129375	-1.26177e-10	-1.30423
79898350	rs7421452	6.22443e-06	2.13883	-0.311982	0.00084991	1.08768	-0.302247	0.00115295	1.13709	-0.253949
79898354	rs7421453	4.91879e-06	1.91812	-0.326693	0.000761352	0.992425	-0.317029	0.00103802	1.04721	-0.26908
79898937	rs1533123	4.58238e-06	1.99048	-0.469895	0.000625154	0.961147	-0.48285	0.000853474	1.00945	-0.427073
79899055	rs13384134	8.48445e-08	-1.17509	-1.29348	3.6138e-05	-1.07899	-1.29336	4.08556e-05	-1.15981	-1.29708
79899193	rs1533122	4.81079e-06	2.08991	-0.520676	0.000647013	1.0459	-0.533236	0.000882489	1.09495	-0.479141
79899301	rs17017494	5.61143e-06	2.16096	-0.43779	0.00123728	1.57569	-0.414716	0.00146688	1.48359	-0.359637
79899407	rs17017497	6.72207e-06	2.45497	-0.551202	0.00130165	1.76592	-0.554238	0.00153701	1.65837	-0.487715
79899436	rs17017500	7.02697e-06	2.39358	-0.445461	0.000924465	1.30591	-0.436394	0.00125232	1.35717	-0.391363
79899475	rs13412541	8.69772e-08	-1.1623	-1.28144	3.51093e-05	-1.11945	-1.28178	3.97027e-05	-1.19932	-1.2862
79899816	rs79186956	1.91599e-07	-1.65398	-2.36341e-10	6.93488e-05	-1.72055	-2.36341e-10	8.57993e-05	-1.71493	-2.36341e-10
79899926	rs12612775	7.57346e-07	-1.26177e-10	-0.279568	0.000291661	-1.26177e-10	-0.284109	0.000370196	-1.26177e-10	-0.252908
79899943	rs1987928	5.51517e-06	2.11827	-0.412404	0.00121709	1.53514	-0.390618	0.00149175	1.47599	-0.335227
79900059	rs1828477	4.95223e-06	1.96493	-0.366727	0.000980889	1.27333	-0.344573	0.0012387	1.24246	-0.287584
79900128	rs1828476	5.4841e-06	2.10857	-0.408351	0.00102209	1.35415	-0.384243	0.00128896	1.32687	-0.332224
79900256	rs10172378	5.18788e-08	-1.74306	-1.21742	2.056e-05	-1.71917	-1.21718	2.50168e-05	-1.72242	-1.22498
79900415	rs6731004	7.86064e-08	-1.23114	-1.3138	3.74623e-05	-1.02177	-1.31459	4.46029e-05	-1.05451	-1.31463
79901095	rs11126740	1.01647e-06	0.637364	-0.622664	0.0002385	0.124821	-0.610153	0.000243193	-0.0459275	-0.627157
79901132	rs34355553	2.04173e-07	-1.59042	-2.36341e-10	6.76767e-05	-1.74496	-2.36341e-10	8.41651e-05	-1.73416	-2.36341e-10
79901636	rs17017510	4.8298e-08	-1.74723	-1.28477	1.94011e-05	-1.71947	-1.2749	2.51716e-05	-1.66154	-1.27968
79901709	rs17017511	4.79974e-08	-1.74594	-1.2923	1.9985e-05	-1.6796	-1.28512	2.6497e-05	-1.60244	-1.28747
79901899	rs117948621	4.98029e-07	-1.26177e-10	-0.698729	0.000204446	-1.26177e-10	-0.639397	0.000242809	-1.26177e-10	-0.674666
79902900	rs17727983	2.3609e-06	0.371941	0.485469	0.00102215	0.446102	0.523865	0.0011163	0.282896	0.567939
79903266	rs1355414	6.51463e-07	-1.34756	0.917392	0.00044529	-0.759455	0.898481	0.000456443	-0.994073	0.950597
79903804	rs17017514	5.02423e-08	-1.70752	-1.28501	2.04767e-05	-1.66295	-1.27746	2.75681e-05	-1.57007	-1.28021
79903925	rs17017517	4.75713e-07	-1.26177e-10	-0.744573	0.000195222	-1.26177e-10	-0.685563	0.000230854	-1.26177e-10	-0.725154
79904049	rs17017518	4.98691e-08	-1.71616	-1.28383	1.9929e-05	-1.69194	-1.27558	2.64452e-05	-1.61359	-1.27828
79904302	rs10496230	5.33051e-07	-1.26177e-10	-0.630771	0.000220652	-1.26177e-10	-0.563114	0.000259128	-1.26177e-10	-0.609618
79904340	rs72822536	2.12918e-07	-1.54848	-2.36341e-10	8.70191e-05	-1.49357	-2.36341e-10	0.000100951	-1.55231	-2.36341e-10
79904629	rs142138424	3.24805e-07	-1.26177e-10	-1.12616	0.000127175	-1.26177e-10	-1.11414	0.000154247	-1.26177e-10	-1.12838
79904633	rs67462786	5.63406e-08	-1.62313	-1.25484	1.88999e-05	-1.75128	-1.26926	2.36301e-05	-1.74008	-1.26434
79904878	rs12994923	2.25844e-07	-1.74956	0.260018	0.00010543	-1.62173	0.320082	0.000127084	-1.66157	0.339482
79904914	rs77627894	2.83636e-07	-1.26177e-10	-1.2617	0.000109439	-1.26177e-10	-1.26433	0.000135665	-1.26177e-10	-1.25675
79905289	rs1511185	2.72933e-07	-1.26177e-10	-1.30016	0.000107184	-1.26177e-10	-1.28516	0.000130523	-1.26177e-10	-1.29539
79905554	rs6758758	2.07872e-07	-1.68077	0.108298	8.11952e-05	-1.63447	0.0716269	0.00012091	-1.52023	0.148335
79905733	rs12105098	2.69616e-07	-1.26177e-10	-1.31239	0.000105251	-1.26177e-10	-1.30335	0.000128664	-1.26177e-10	-1.30973
79905781	rs75043607	5.05572e-08	-1.70868	-1.27761	2.15076e-05	-1.62203	-1.26927	2.8907e-05	-1.53056	-1.2723
79905813	rs4422182	6.41401e-08	-1.47512	-1.2732	1.88285e-05	-1.73917	-1.28516	2.39517e-05	-1.70978	-1.28112
79905975	rs2089815	5.98867e-08	-1.52219	-1.29475	1.84304e-05	-1.74269	-1.303	2.33442e-05	-1.71628	-1.30031
79905988	rs75187338	4.02405e-07	-0.911929	-2.36341e-10	0.000198272	-0.670061	-2.36341e-10	0.00022497	-0.750972	-2.36341e-10
79906066	rs12466764	1.11874e-07	-1.726	-0.466015	4.8595e-05	-1.57144	-0.504743	6.14272e-05	-1.61043	-0.438659
79906106	rs2861857	7.87682e-08	-1.5568	-0.986074	4.53284e-05	-1.20331	-0.942458	4.04014e-05	-1.48265	-0.985428
79906662	rs140580325	1.31906e-06	-1.26177e-10	0.275289	0.000534876	-1.26177e-10	0.322335	0.000636736	-1.26177e-10	0.289415
79906663	rs117098124	2.71832e-07	-1.26177e-10	-1.3042	0.000106603	-1.26177e-10	-1.29059	0.000130021	-1.26177e-10	-1.29924
79906718	rs75646538	3.11679e-07	-1.26177e-10	-1.16742	0.000119115	-1.26177e-10	-1.17961	0.000148672	-1.26177e-10	-1.1652
79906739	rs4852508	1.60036e-07	-1.68964	-0.14435	6.28098e-05	-1.75251	-0.0670801	7.75579e-05	-1.73538	-0.080539
79906935	rs17017525	5.18544e-08	-1.74076	-1.22019	2.13231e-05	-1.69256	-1.20735	2.83058e-05	-1.6119	-1.21197
79906990	rs28535065	6.43993e-08	-1.73287	-1.01141	2.42524e-05	-1.73766	-1.03352	3.20274e-05	-1.70751	-0.99284
79907023	rs17017528	6.58633e-08	-1.58138	-1.14042	2.26928e-05	-1.7277	-1.10995	2.61056e-05	-1.75131	-1.15348
79907280	rs6547256	5.34452e-08	-1.66628	-1.26445	2.18985e-05	-1.61467	-1.25862	2.46968e-05	-1.6984	-1.26187
79907284	rs71424890	8.68891e-08	-1.7269	-0.717856	3.35e-05	-1.75145	-0.696709	4.24268e-05	-1.74207	-0.677095
79907315	rs4258819	5.56943e-08	-1.68158	-1.20793	2.61108e-05	-1.5362	-1.16115	2.68312e-05	-1.67616	-1.20121
79907588	rs6709350	5.80687e-08	-1.71026	-1.1375	2.77759e-05	-1.56004	-1.07549	2.73599e-05	-1.72819	-1.12968
79907828	rs17017535	3.57269e-07	-1.26177e-10	-1.0309	0.000131348	-1.26177e-10	-1.08185	0.0001684	-1.26177e-10	-1.0406
79908507	rs17017537	7.29707e-07	-0.316745	-2.36341e-10	0.000463435	0.178966	-2.36341e-10	0.000342891	-0.329528	-2.36341e-10
79909091	rs13028059	9.46157e-07	-0.284623	0.227643	0.0124527	3.10947	0.36053	0.00185318	1.1097	0.248016
79909261	rs7568201	6.42313e-07	-1.6997	1.25539	0.00124212	-0.389183	1.55406	0.000634412	-1.07274	1.3585
79909341	rs186688210	2.71947e-07	-1.26177e-10	-1.30378	0.000104498	-1.26177e-10	-1.31053	0.000129251	-1.26177e-10	-1.30518
79909675	rs7582593	1.42641e-06	-1.62845	1.98197	0.000846976	-1.54055	2.32252	0.000737786	-1.66429	2.101
79909750	rs7594916	6.59309e-07	-1.66764	1.24944	0.00143378	-0.234712	1.54308	0.000702437	-0.964815	1.35243
79909989	rs13030183	2.69262e-07	-1.49671	0.183003	0.000777156	0.323455	0.372487	0.000297995	-0.682919	0.213058
79910116	rs1511179	4.9986e-07	0.499765	-1.19482	0.0120514	4.55626	-1.11903	0.000745974	1.64424	-1.19649
79910320	rs12479356	1.00756e-06	0.00589794	-2.36341e-10	0.000666089	0.541723	-2.36341e-10	0.000467203	-0.0201769	-2.36341e-10
79910349	rs12471455	1.20738e-06	0.186818	-2.36341e-10	0.000749003	0.659044	-2.36341e-10	0.000523022	0.0926828	-2.36341e-10
79910748	rs12471533	7.29987e-07	-0.25324	-0.0631221	0.0103161	3.17171	0.110052	0.00146795	1.16041	-0.0357222
79911273	rs1397689	6.17031e-07	-0.424705	-0.0597637	0.00729945	2.83388	0.10197	0.00113931	0.899164	-0.0279222
79911290	rs10191302	5.13254e-07	-1.68633	1.01772	0.000274542	-1.71156	1.36697	0.000235729	-1.74798	1.04372
79911780	rs7576176	5.029e-07	0.446294	-1.13529	0.0128828	4.54617	-1.04222	0.000795484	1.64972	-1.13771
79911824	rs80018384	2.68348e-07	-1.26177e-10	-1.3171	0.000103923	-1.26177e-10	-1.31605	0.000127721	-1.26177e-10	-1.31709
79911834	rs12472740	5.62191e-07	-0.454881	-0.122665	0.00692957	2.85729	0.0265605	0.00108681	0.919769	-0.0957116
79911890	rs4852511	6.63436e-07	-0.38173	-0.0302268	0.00876271	2.99428	0.124281	0.00132941	1.02431	0.00124459
79912221	rs4852512	6.79238e-08	-1.74272	-0.948285	2.78371e-05	-1.69872	-0.93461	3.33396e-05	-1.74775	-0.91245
79912298	rs17017562	7.9645e-07	-0.229224	-2.36341e-10	0.000530646	0.314396	-2.36341e-10	0.000383917	-0.216513	-2.36341e-10
79912410	rs72822539	8.87692e-06	2.42696	-0.245135	0.0047727	2.65397	-0.143	0.00254728	1.93768	-0.261835
79912487	rs189539041	2.21372e-07	-1.50954	-2.36341e-10	0.00010453	-1.31023	-2.36341e-10	0.000127825	-1.31628	-2.36341e-10
79912571	rs78536962	2.73456e-07	-1.26177e-10	-1.29825	0.000106927	-1.26177e-10	-1.28756	0.000130396	-1.26177e-10	-1.29636
79912641	rs17785020	7.53562e-08	-1.73621	-0.850948	3.09357e-05	-1.69257	-0.835218	3.70028e-05	-1.74507	-0.810874
79912716	rs78880676	1.17965e-06	0.163589	-2.36341e-10	0.000797166	0.721362	-2.36341e-10	0.000546375	0.136366	-2.36341e-10
79913251	rs78838915	2.73456e-07	-1.26177e-10	-1.29825	0.000106927	-1.26177e-10	-1.28756	0.000130396	-1.26177e-10	-1.29636
79913971	rs138923475	1.75713e-07	-1.74054	-2.36341e-10	6.96472e-05	-1.71626	-2.36341e-10	8.534e-05	-1.7203	-2.36341e-10
79914226	rs10183482	2.72189e-07	-1.74202	0.439129	0.000143635	-1.75147	0.759041	0.000132296	-1.74112	0.459218
79914424	rs76528740	3.10369e-07	-1.26177e-10	-1.17163	0.000119088	-1.26177e-10	-1.17984	0.000148388	-1.26177e-10	-1.16711
79914435	rs117250817	2.73456e-07	-1.26177e-10	-1.29825	0.000106927	-1.26177e-10	-1.28756	0.000130396	-1.26177e-10	-1.29636
79914539	rs17017573	7.28329e-07	-0.318635	-2.36341e-10	0.000478054	0.210023	-2.36341e-10	0.000350948	-0.306302	-2.36341e-10
79914590	rs118133156	2.72666e-07	-1.26177e-10	-1.30114	0.000106537	-1.26177e-10	-1.29121	0.000130001	-1.26177e-10	-1.2994
79914689	rs75100314	2.74291e-07	-1.26177e-10	-1.2952	0.000107261	-1.26177e-10	-1.28443	0.000130816	-1.26177e-10	-1.29315
79914803	rs78803334	2.70016e-07	-1.26177e-10	-1.31091	0.000105155	-1.26177e-10	-1.30426	0.000128655	-1.26177e-10	-1.30981
79914884	rs10184380	2.58497e-07	-1.70924	0.354733	0.000129767	-1.73065	0.636688	0.000119948	-1.7525	0.372624
79914920	rs75366866	2.71424e-07	-1.26177e-10	-1.30571	0.000105908	-1.26177e-10	-1.29713	0.000129374	-1.26177e-10	-1.30423
79914928	rs77820778	2.70336e-07	-1.26177e-10	-1.30972	0.000105286	-1.26177e-10	-1.30302	0.000128821	-1.26177e-10	-1.30851
79915110	rs143459031	1.97726e-07	-1.62251	-2.36341e-10	6.80258e-05	-1.73981	-2.36341e-10	8.53089e-05	-1.72066	-2.36341e-10
79915123	rs80181079	2.72802e-07	-1.26177e-10	-1.30064	0.000106603	-1.26177e-10	-1.29059	0.000130074	-1.26177e-10	-1.29884
79915152	rs6719934	1.20631e-06	-0.575031	0.760964	0.000909648	-0.291695	1.14505	0.000470269	-0.80727	0.793635
79915275	rs11684245	2.96679e-07	-1.43449	0.217754	0.000790777	0.295078	0.418238	0.000299364	-0.719254	0.253974
79915279	rs79581637	5.98943e-08	-1.74126	-1.07555	6.04357e-05	-0.80482	-1.0533	4.65467e-05	-1.26037	-1.06611
79915523	rs6748711	3.06385e-07	-1.72824	0.543695	0.000171547	-1.72454	0.909693	0.000146804	-1.7515	0.573654
79916275	rs7574496	4.40162e-07	-1.72099	0.898746	0.000233015	-1.73874	1.23014	0.00020745	-1.752	0.919954
79916453	rs1849048	6.81446e-07	0.504321	-0.889491	0.0179673	4.58561	-0.748998	0.00103311	1.66833	-0.894943
79916769	rs77380030	2.71868e-07	-1.26177e-10	-1.30407	0.000106135	-1.26177e-10	-1.29499	0.000129604	-1.26177e-10	-1.30246
79916826	rs77575138	2.7262e-07	-1.26177e-10	-1.30131	0.000106504	-1.26177e-10	-1.29151	0.000129967	-1.26177e-10	-1.29966
79917044	rs77071665	3.04875e-07	-1.26177e-10	-1.18949	0.000117452	-1.26177e-10	-1.19367	0.000146387	-1.26177e-10	-1.18069
79917201	rs1511181	7.59045e-07	-0.255562	-0.0217657	0.0115713	3.23625	0.160337	0.00163466	1.22016	0.0120927
79917755	rs10194054	4.40438e-07	-1.72358	0.901957	0.000232586	-1.74043	1.22999	0.00020803	-1.7516	0.922344
79917975	rs116419863	2.27476e-07	-1.48234	-2.36341e-10	6.74826e-05	-1.74783	-2.36341e-10	8.40698e-05	-1.73529	-2.36341e-10
79917981	rs6729255	6.98089e-07	0.598455	-0.959497	0.0224571	4.88916	-0.829496	0.00119062	1.88003	-0.964738
79918248	rs79415585	6.9132e-08	-1.72578	-0.947592	2.85936e-05	-1.67375	-0.932768	3.37143e-05	-1.73759	-0.911423
79918339	rs6732323	7.48661e-07	-1.71977	1.42867	0.000419024	-1.74383	1.82206	0.00035361	-1.75014	1.45139
79918397	rs78064189	6.60601e-08	-1.6955	-1.02333	2.78758e-05	-1.62354	-1.0084	3.1958e-05	-1.71317	-0.989349
79918454	rs6547257	7.16947e-07	0.607401	-0.941786	0.0244943	4.95535	-0.808851	0.00126992	1.92693	-0.947156
79918455	rs6547258	7.16947e-07	0.607401	-0.941786	0.0244943	4.95535	-0.808851	0.00126992	1.92693	-0.947156
79918572	rs6732862	1.99285e-06	-0.646987	1.33492	0.00141834	-0.497557	1.7951	0.000700416	-0.985051	1.36979
79918721	rs148030546	2.7083e-07	-1.26177e-10	-1.3079	0.000105518	-1.26177e-10	-1.30082	0.000129014	-1.26177e-10	-1.30702
79918915	rs111582879	4.15089e-07	-0.880896	-2.36341e-10	0.000630605	0.486979	-2.36341e-10	0.000611516	0.249001	-2.36341e-10
79918978	rs142607003	2.69157e-07	-1.26177e-10	-1.31409	0.000103857	-1.26177e-10	-1.31668	0.00012802	-1.26177e-10	-1.31476
79919130	rs184883109	9.5479e-07	-0.0478968	-2.36341e-10	0.000547578	0.345804	-2.36341e-10	0.000640088	0.294667	-2.36341e-10
79919240	rs10179123	3.06476e-06	-0.409781	1.52812	0.0020766	-0.250964	1.92975	0.00103088	-0.780498	1.55173
79919336	rs146187685	2.69157e-07	-1.26177e-10	-1.31409	0.000103857	-1.26177e-10	-1.31668	0.00012802	-1.26177e-10	-1.31476
79919441	rs139078595	2.69157e-07	-1.26177e-10	-1.31409	0.000103857	-1.26177e-10	-1.31668	0.00012802	-1.26177e-10	-1.31476
79919510	rs58553851	2.83249e-06	-0.476615	1.51614	0.00181806	-0.371125	1.91695	0.000922452	-0.879601	1.5397
79919539	rs59673873	2.76146e-06	-0.476808	1.49094	0.0017694	-0.371326	1.89002	0.000899256	-0.879761	1.51439
79919849	rs148557380	5.71957e-08	-1.66681	-1.1961	3.71259e-05	-1.15593	-1.18945	3.06464e-05	-1.55059	-1.19383
79920087	rs145605131	3.07213e-07	-1.26177e-10	-1.18185	0.000118123	-1.26177e-10	-1.18797	0.00014581	-1.26177e-10	-1.18463
79920175	rs10203710	2.25739e-06	-0.521136	1.33371	0.00160877	-0.3704	1.79392	0.000773876	-0.883944	1.36842
79920547	rs1511182	2.14507e-06	-0.282996	1.04454	0.00159536	-0.0682332	1.48339	0.000737452	-0.642502	1.07876
79921161	rs11677290	7.07228e-07	-1.60041	1.25238	0.00184989	0.0177636	1.54542	0.000847748	-0.78446	1.3601
79921169	rs76823213	4.74286e-07	-1.26177e-10	-0.747577	0.000196962	-1.26177e-10	-0.676689	0.00022791	-1.26177e-10	-0.737988
79921711	rs13027289	8.58053e-07	-1.58147	1.42675	0.000477837	-1.52624	1.73581	0.000422097	-1.65872	1.53701
79921852	rs79180559	2.69533e-07	-1.26177e-10	-1.3127	0.00010392	-1.26177e-10	-1.31608	0.00012818	-1.26177e-10	-1.31351
79921879	rs117393359	4.00009e-07	-1.26177e-10	-0.917901	0.000153857	-1.26177e-10	-0.923674	0.000190127	-1.26177e-10	-0.919246
79921905	rs35484356	9.78887e-07	-1.67552	1.65255	0.000545379	-1.63197	1.97375	0.000507811	-1.70405	1.76722
79922162	rs186132327	2.68771e-07	-1.26177e-10	-1.31553	0.000103818	-1.26177e-10	-1.31706	0.000127869	-1.26177e-10	-1.31593
79922175	rs117178979	2.69885e-07	-1.26177e-10	-1.31139	0.00010399	-1.26177e-10	-1.3154	0.000128332	-1.26177e-10	-1.31232
79922181	rs117476183	2.68387e-07	-1.26177e-10	-1.31696	0.00010386	-1.26177e-10	-1.31666	0.000127725	-1.26177e-10	-1.31706
79922443	rs75112743	4.30064e-07	-0.845453	-2.36341e-10	0.000254641	-0.419845	-2.36341e-10	0.00020319	-0.852801	-2.36341e-10
79922802	rs11695685	1.02676e-06	-1.41621	1.44099	0.00324606	0.378778	1.74672	0.00133128	-0.522165	1.54912
79923071	rs78484172	2.71217e-07	-1.26177e-10	-1.30647	0.000104306	-1.26177e-10	-1.31237	0.00012892	-1.26177e-10	-1.30775
79923107	rs80051683	2.688e-07	-1.26177e-10	-1.31542	0.000103818	-1.26177e-10	-1.31706	0.000127873	-1.26177e-10	-1.3159
79923133	rs111983729	6.99912e-08	-1.74747	-0.913551	0.000102504	-0.445106	-0.884688	7.16631e-05	-0.992471	-0.902493
79923277	rs144637666	2.02399e-07	-1.59915	-2.36341e-10	7.0288e-05	-1.7071	-2.36341e-10	9.05215e-05	-1.66135	-2.36341e-10
79924251	rs72822545	1.03165e-06	0.0295256	-2.36341e-10	0.000596637	0.431609	-2.36341e-10	0.00069671	0.37943	-2.36341e-10
79925192	rs72822546	5.35739e-07	-1.70358	1.07784	0.000278526	-1.74823	1.41804	0.000248941	-1.74766	1.09793
79925727	rs6547259	2.08623e-06	-0.367406	1.10113	0.00136719	-0.18308	1.44389	0.000699338	-0.737134	1.12033
79925969	rs6547260	5.78525e-07	-1.55937	1.01046	0.000294373	-1.62194	1.34709	0.0002435	-1.70417	1.03234
79926027	rs76761002	2.71347e-07	-1.26177e-10	-1.30599	0.00010434	-1.26177e-10	-1.31205	0.000128978	-1.26177e-10	-1.3073
79926441	rs76254157	7.4301e-07	-0.298679	-2.36341e-10	0.000526523	0.306595	-2.36341e-10	0.000376199	-0.236823	-2.36341e-10
79926590	rs7565867	7.4255e-08	-1.75019	-0.85169	2.9486e-05	-1.74065	-0.835137	3.68067e-05	-1.75026	-0.811003
79926665	rs7565902	2.92783e-07	-1.58958	0.359623	0.000597975	-0.0679673	0.501817	0.000268153	-0.957948	0.382567
79927703	rs76192105	8.67463e-07	-0.143816	-2.36341e-10	0.000632608	0.490152	-2.36341e-10	0.000440609	-0.0787818	-2.36341e-10
79928312	rs955749	6.77577e-08	-1.74532	-0.948128	2.64468e-05	-1.75227	-0.932299	3.38798e-05	-1.73271	-0.911414
79928540	rs76576982	2.76178e-07	-1.26177e-10	-1.28834	0.000105731	-1.26177e-10	-1.2988	0.000131166	-1.26177e-10	-1.29047
79929080	rs13411966	2.2932e-06	-0.294688	1.123	0.00144566	-0.145289	1.46191	0.00073976	-0.702019	1.14141
79930186	rs13002542	1.11479e-06	-1.54229	1.64933	0.00273536	0.0924339	1.86189	0.00130526	-0.73256	1.73978
79930269	rs13028762	9.77089e-07	-1.60941	1.5846	0.00225393	-0.130448	1.89118	0.00105517	-0.899363	1.69388
79930942	rs17785176	7.40424e-08	-1.75063	-0.854125	2.92118e-05	-1.7474	-0.837726	3.68929e-05	-1.74427	-0.814653
79931102	rs149369488	2.20416e-07	-1.51387	-2.36341e-10	7.11742e-05	-1.69457	-2.36341e-10	9.07707e-05	-1.6586	-2.36341e-10
79931139	rs17017611	7.06582e-08	-1.7522	-0.899339	9.57993e-05	-0.527115	-0.87033	6.83373e-05	-1.05493	-0.887555
79931197	rs1511191	6.2757e-07	0.820243	-1.28777	0.0193665	5.15862	-1.24702	0.00103735	2.06664	-1.28915
79931928	rs6547264	4.82949e-07	0.538923	-1.2684	0.0129616	4.72354	-1.21349	0.000760801	1.73737	-1.26993
79931974	rs78642823	2.40206e-07	-0.651579	-0.776311	0.000143497	-0.234376	-0.759013	0.000100804	-0.819589	-0.734172
79932176	rs7587882	5.66544e-07	0.706745	-1.27658	0.0172363	5.02087	-1.2258	0.000945837	1.96323	-1.27809
79932237	rs7575601	7.5938e-07	0.993751	-1.27064	0.0233788	5.31849	-1.21861	0.00118315	2.18138	-1.27239
79932294	rs6738702	5.37682e-07	0.656195	-1.27832	0.0163509	4.97055	-1.22821	0.000906313	1.92213	-1.27968
79932429	rs6738834	7.08228e-07	0.923201	-1.26982	0.0209345	5.20503	-1.21557	0.00108387	2.09269	-1.27133
79932867	rs77958202	2.95898e-07	-1.26177e-10	-1.21937	0.000112148	-1.26177e-10	-1.23988	0.000140279	-1.26177e-10	-1.2233
79933354	rs7422326	1.87726e-06	0.33266	0.295522	0.0269614	3.56649	0.675971	0.00293201	1.47505	0.341451
79933436	rs190766831	2.88194e-07	-1.26177e-10	-1.24575	0.000110311	-1.26177e-10	-1.25639	0.000137322	-1.26177e-10	-1.24461
79933552	rs11897380	9.22888e-07	-0.384952	0.303072	0.00754609	2.31857	0.65051	0.00117047	0.552251	0.345973
79933595	rs11902209	9.0907e-07	-0.159816	0.0628504	0.00700164	2.51061	0.383589	0.0010629	0.702517	0.0993038
79933630	rs6714659	1.71945e-06	0.212255	0.328115	0.0114672	2.71534	0.672204	0.00171587	0.914296	0.366438
79933683	rs11682196	2.86975e-07	-1.63276	0.382771	0.000123773	-1.74662	0.60537	0.000139148	-1.67545	0.44405
```
