## Supplementary material for "Characterization of shared and ancestry-specific signals driving complex traits using multi-ancestry fine-mapping": susiex_nc3.cs80.summary

```
# chr2:78933742-79933742
CS_ID	CS_LENGTH	CS_PURITY	MAX_PIP_SNP	BP	REF_ALLELE	ALT_ALLELE	REF_FRQ	BETA	SE	-LOG10P	MAX_PIP	POST-HOC_PROB_POP1	POST-HOC_PROB_POP2
1	4	0.98727	rs17016552	79433742	G,G	C,C	0.65507,0.616071	-0.0236309,0.00242056	0.0041594,0.00878946	7.87406,0.10623	0.267291	0.99849	0.2139
2	1027	0	rs7422326	79933354	A,A	T,T	0.488072,0.201389	-0.0116387,0.0224695	0.00395543,0.010659	2.48731,1.45557	0.0269614	0.497328	0.389694
3	1351	0	rs1666769	79224687	T,T	C,C	0.343936,0.299603	0.021609,-0.00433477	0.00416224,0.00933164	6.68106,0.192281	0.133121	0.454163	0.386948
```
