## Supplementary material for "Characterization of shared and ancestry-specific signals driving complex traits using multi-ancestry fine-mapping": s1.afreq

```
#CHROM	ID	REF	ALT	ALT_FREQS	OBS_CT
2	rs142875786	T	C	0.0139165	1006
2	rs74731813	G	A	0.0159046	1006
2	rs62153905	C	T	0.297217	1006
2	rs78489261	A	G	0.0188867	1006
2	rs62153906	G	A	0.300199	1006
2	rs116173502	G	C	0.0159046	1006
2	rs7562544	T	C	0.300199	1006
2	rs11900808	C	T	0.0188867	1006
2	rs4907311	C	T	0.326044	1006
2	rs57406815	C	T	0.327038	1006
2	rs2872313	G	A	0.0397614	1006
2	rs59979953	G	A	0.32505	1006
2	rs810057	T	C	0.314115	1006
2	rs150522122	C	T	0.0129225	1006
2	rs772152	G	A	0.616302	1006
2	rs17633463	G	A	0.27833	1006
2	rs62153910	C	T	0.0139165	1006
2	rs3731935	T	C	0.276342	1006
2	rs61754144	G	A	0.00894632	1006
2	rs3731936	A	C	0.276342	1006
2	rs772154	G	T	0.317097	1006
2	rs58328293	C	T	0.319085	1006
2	rs112566500	C	G	0.0586481	1006
2	rs183529337	G	A	0.0188867	1006
2	rs116670668	G	A	0.00695825	1006
2	rs62153915	C	T	0.322068	1006
2	rs115893051	G	A	0.00695825	1006
2	rs6737429	T	C	0.319085	1006
2	rs62153917	G	A	0.259443	1006
2	rs772156	G	A	0.636183	1006
2	rs2305935	T	C	0.322068	1006
2	rs186682955	T	A	0.00994036	1006
2	rs74495263	A	G	0.026839	1006
2	rs114443303	T	A	0.0139165	1006
2	rs4907312	G	A	0.300199	1006
2	rs112072122	C	T	0.0188867	1006
2	rs772157	A	G	0.986083	1006
2	rs146518178	T	C	0.0109344	1006
2	rs79163674	G	A	0.180915	1006
2	rs772159	G	A	0.635189	1006
2	rs772160	C	A	0.65507	1006
2	rs772161	C	A	0.636183	1006
2	rs56284608	G	A	0.0656064	1006
2	rs140949421	G	A	0.0198807	1006
2	rs62153918	C	A	0.300199	1006
2	rs55908912	C	A	0.0188867	1006
2	rs534472175	C	T	0.00497018	1006
2	rs140705063	A	T	0.0188867	1006
2	rs62153920	A	T	0.0139165	1006
2	rs182251407	G	A	0.0228628	1006
2	rs11886450	C	T	0.0188867	1006
2	rs139290800	G	C	0.0188867	1006
2	rs4426565	C	T	0.201789	1006
2	rs2085842	G	C	0.319085	1006
2	rs72939635	C	T	0.0188867	1006
2	rs4907233	C	T	0.318091	1006
2	rs151173988	T	C	0.0119284	1006
2	rs75961741	C	T	0.0248509	1006
2	rs77103707	C	T	0.0188867	1006
2	rs56221936	T	C	0.32008	1006
2	rs56027554	T	C	0.300199	1006
2	rs11679457	C	T	0.0168986	1006
2	rs79050950	T	C	0.0228628	1006
2	rs75528125	G	A	0.0188867	1006
2	rs72939637	A	C	0.0188867	1006
2	rs114680975	C	T	0.0258449	1006
2	rs75247620	A	G	0.0188867	1006
2	rs62153922	G	A	0.274354	1006
2	rs72939642	A	C	0.0188867	1006
2	rs62153923	T	C	0.297217	1006
2	rs116168553	G	T	0.0298211	1006
2	rs617887	A	T	0.0367793	1006
2	rs631746	A	G	0.640159	1006
2	rs150729474	A	T	0.0347913	1006
2	rs74583310	G	C	0.130219	1006
2	rs648225	A	C	0.323062	1006
2	rs611943	T	C	0.621272	1006
2	rs6755877	T	C	0.297217	1006
2	rs78099340	C	A	0.0367793	1006
2	rs583705	C	T	0.624254	1006
2	rs687950	G	C	0.624254	1006
2	rs4066766	C	A	0.00497018	1006
2	rs584811	G	A	0.327038	1006
2	rs674920	C	G	0.643141	1006
2	rs34367982	G	C	0.0337972	1006
2	rs597420	T	C	0.624254	1006
2	rs192435541	C	T	0.0188867	1006
2	rs181361004	C	T	0.00994036	1006
2	rs138270841	G	T	0.0427435	1006
2	rs676007	G	A	0.624254	1006
2	rs582014	A	G	0.624254	1006
2	rs675239	A	G	0.624254	1006
2	rs596069	A	G	0.643141	1006
2	rs75034373	A	G	0.0188867	1006
2	rs4907315	T	A	0.568588	1006
2	rs772167	A	G	0.62326	1006
2	rs637532	T	C	0.622266	1006
2	rs62154784	G	T	0.0139165	1006
2	rs192737890	A	G	0.00497018	1006
2	rs618454	C	G	0.625249	1006
2	rs654224	A	C	0.624254	1006
2	rs655101	C	T	0.624254	1006
2	rs72827908	G	A	0.0139165	1006
2	rs605175	T	A	0.625249	1006
2	rs12614188	C	T	0.297217	1006
2	rs1081711	A	C	0.626243	1006
2	rs607302	G	A	0.625249	1006
2	rs116824613	C	T	0.0129225	1006
2	rs679414	A	C	0.626243	1006
2	rs62154786	A	G	0.297217	1006
2	rs4619650	G	A	0.0238569	1006
2	rs585781	C	A	0.625249	1006
2	rs62154787	A	G	0.298211	1006
2	rs76769583	G	A	0.0188867	1006
2	rs670498	A	G	0.625249	1006
2	rs631033	C	T	0.625249	1006
2	rs138919676	G	A	0.0427435	1006
2	rs1081713	G	A	0.626243	1006
2	rs612017	A	T	0.619284	1006
2	rs609765	C	G	0.621272	1006
2	rs6707965	T	A	0.0298211	1006
2	rs146663992	G	A	0.0198807	1006
2	rs140309186	C	T	0.0119284	1006
2	rs76142129	C	T	0.120278	1006
2	rs59210467	C	T	0.275348	1006
2	rs6705204	G	A	0.027833	1006
2	rs60700118	T	C	0.275348	1006
2	rs6753263	A	G	0.027833	1006
2	rs148281694	G	A	0.0119284	1006
2	rs115549761	C	T	0.026839	1006
2	rs77301095	T	C	0.00894632	1006
2	rs57674617	A	C	0.0695825	1006
2	rs184898039	A	T	0.0109344	1006
2	rs72947377	C	T	0.0695825	1006
2	rs10170018	T	G	0.619284	1006
2	rs145208813	C	T	0.0109344	1006
2	rs1458585	A	C	0.028827	1006
2	rs2083276	C	G	0.619284	1006
2	rs2099675	T	A	0.275348	1006
2	rs2099674	A	G	0.027833	1006
2	rs112847284	A	G	0.0258449	1006
2	rs12052336	T	C	0.027833	1006
2	rs146974660	C	T	0.269384	1006
2	rs59082777	C	G	0.027833	1006
2	rs11687211	G	C	0.274354	1006
2	rs4907234	C	G	0.316103	1006
2	rs146795629	A	G	0.026839	1006
2	rs77765498	A	G	0.027833	1006
2	rs7585303	A	G	0.027833	1006
2	rs58913898	G	A	0.027833	1006
2	rs10181138	C	T	0.027833	1006
2	rs945747	G	C	0.027833	1006
2	rs77647729	G	A	0.0208748	1006
2	rs1870340	A	G	0.027833	1006
2	rs7580097	A	G	0.027833	1006
2	rs12614696	C	T	0.027833	1006
2	rs79632388	C	G	0.0695825	1006
2	rs59413697	G	A	0.275348	1006
2	rs10203024	G	T	0.027833	1006
2	rs75493060	G	C	0.0149105	1006
2	rs58353777	G	C	0.027833	1006
2	rs28795241	G	C	0.027833	1006
2	rs60181789	C	G	0.027833	1006
2	rs34202968	T	C	0.0337972	1006
2	rs146503861	C	T	0.0129225	1006
2	rs111889353	G	A	0.275348	1006
2	rs10191828	G	A	0.027833	1006
2	rs114862860	G	A	0.026839	1006
2	rs12105775	G	A	0.275348	1006
2	rs61008119	G	A	0.275348	1006
2	rs111814169	A	G	0.0228628	1006
2	rs2312991	G	A	0.027833	1006
2	rs2312990	T	C	0.027833	1006
2	rs10207513	A	G	0.027833	1006
2	rs7591754	C	G	0.027833	1006
2	rs7564763	G	A	0.027833	1006
2	rs11695705	T	C	0.2833	1006
2	rs145815500	C	T	0.0387674	1006
2	rs72827922	A	G	0.0178926	1006
2	rs114173229	C	T	0.0139165	1006
2	rs28371782	T	C	0.631213	1006
2	rs75655358	A	G	0.0248509	1006
2	rs4907319	G	A	0.299205	1006
2	rs2118837	G	A	0.0258449	1006
2	rs6711452	G	A	0.284294	1006
2	rs115399453	A	T	0.0417495	1006
2	rs10209780	T	G	0.610338	1006
2	rs147116541	C	T	0.0238569	1006
2	rs11900310	C	G	0.300199	1006
2	rs140086987	A	G	0.0238569	1006
2	rs115706318	T	C	0.0228628	1006
2	rs76433928	T	A	0.0248509	1006
2	rs35738525	C	T	0.156064	1006
2	rs111162559	A	T	0.2833	1006
2	rs150361573	C	T	0.0188867	1006
2	rs113717668	T	G	0.0407555	1006
2	rs6576972	G	A	0.609344	1006
2	rs116581863	A	T	0.0238569	1006
2	rs11164095	C	T	0.286282	1006
2	rs72939351	T	A	0.026839	1006
2	rs6753667	G	A	0.611332	1006
2	rs1585272	T	C	0.323062	1006
2	rs55982351	G	A	0.0477137	1006
2	rs2118836	T	C	0.28827	1006
2	rs3731939	C	T	0.026839	1006
2	rs3731938	A	G	0.612326	1006
2	rs3731937	A	G	0.026839	1006
2	rs28603323	T	C	0.026839	1006
2	rs116097873	C	T	0.0337972	1006
2	rs2579505	T	C	0.614314	1006
2	rs74856235	C	T	0.026839	1006
2	rs1866444	G	A	0.296223	1006
2	rs62154798	G	T	0.0168986	1006
2	rs2579503	C	T	0.296223	1006
2	rs35086887	G	A	0.0208748	1006
2	rs146587505	C	A	0.0407555	1006
2	rs2464914	A	G	0.612326	1006
2	rs188979471	G	A	0.0109344	1006
2	rs116477098	C	A	0.0258449	1006
2	rs77527374	A	G	0.0248509	1006
2	rs72939365	T	C	0.0248509	1006
2	rs79920734	A	G	0.0248509	1006
2	rs2708975	G	A	0.296223	1006
2	rs2708976	C	G	0.612326	1006
2	rs1122238	C	T	0.291252	1006
2	rs4907236	C	T	0.290258	1006
2	rs10175415	C	T	0.0248509	1006
2	rs142655285	C	T	0.0417495	1006
2	rs4907237	C	T	0.259443	1006
2	rs115573143	T	C	0.0735586	1006
2	rs11693625	T	C	0.193837	1006
2	rs145496851	A	C	0.00994036	1006
2	rs116168221	G	A	0.00596421	1006
2	rs72939377	T	A	0.0318091	1006
2	rs4907238	A	G	0.299205	1006
2	rs115793054	C	T	0.0208748	1006
2	rs72939379	G	C	0.0248509	1006
2	rs2579502	T	C	0.61332	1006
2	rs148284705	C	A	0.0129225	1006
2	rs2579501	G	A	0.294235	1006
2	rs2438709	A	G	0.738569	1006
2	rs56025514	T	G	0.0387674	1006
2	rs55687728	A	T	0.0238569	1006
2	rs55716397	G	A	0.0248509	1006
2	rs2579500	G	A	0.352883	1006
2	rs2708978	A	C	0.61332	1006
2	rs749027	A	C	0.61332	1006
2	rs1866445	T	C	0.966203	1006
2	rs116661617	C	G	0.0218688	1006
2	rs116333847	C	T	0.0208748	1006
2	rs6718340	G	A	0.026839	1006
2	rs111328597	G	A	0.0308151	1006
2	rs2579506	G	A	0.348907	1006
2	rs116169733	C	T	0.00994036	1006
2	rs113899902	G	A	0.026839	1006
2	rs6723188	G	A	0.0298211	1006
2	rs60326991	C	T	0.026839	1006
2	rs13026942	C	T	0.184891	1006
2	rs2464915	T	C	0.347913	1006
2	rs2278563	C	T	0.264414	1006
2	rs1011040	T	C	0.614314	1006
2	rs113045278	T	G	0.0308151	1006
2	rs112354135	G	A	0.0248509	1006
2	rs2438711	G	C	0.965209	1006
2	rs114267084	T	G	0.0298211	1006
2	rs143379982	C	G	0.0298211	1006
2	rs6576973	A	G	0.0308151	1006
2	rs2579507	G	C	0.360835	1006
2	rs78152671	G	A	0.0248509	1006
2	rs17119507	G	A	0.0308151	1006
2	rs55698638	G	A	0.0168986	1006
2	rs2438712	C	T	0.284294	1006
2	rs6753713	G	T	0.0248509	1006
2	rs149907687	T	C	0.0745527	1006
2	rs140909835	G	A	0.0109344	1006
2	rs115622355	C	T	0.0129225	1006
2	rs59118112	A	C	0.0308151	1006
2	rs13398740	A	G	0.027833	1006
2	rs4907240	G	A	0.270378	1006
2	rs13006000	G	A	0.0168986	1006
2	rs116516854	T	C	0.0298211	1006
2	rs2708977	G	A	0.612326	1006
2	rs10203766	G	A	0.0248509	1006
2	rs2579498	G	A	0.285288	1006
2	rs2579499	C	G	0.340954	1006
2	rs6715933	G	A	0.0298211	1006
2	rs7607990	A	G	0.027833	1006
2	rs184919665	T	C	0.00894632	1006
2	rs116633060	C	A	0.0477137	1006
2	rs11688674	A	G	0.0864811	1006
2	rs11682934	C	T	0.270378	1006
2	rs10199227	A	C	0.0258449	1006
2	rs11691670	A	G	0.270378	1006
2	rs139539872	T	A	0.00596421	1006
2	rs144185004	T	C	0.0109344	1006
2	rs59398186	T	G	0.027833	1006
2	rs4907241	A	G	0.270378	1006
2	rs13019986	C	T	0.38668	1006
2	rs12469420	G	A	0.270378	1006
2	rs2314109	C	T	0.38668	1006
2	rs7604736	C	T	0.0258449	1006
2	rs6576974	A	G	0.715706	1006
2	rs6576975	G	T	0.0308151	1006
2	rs116177021	A	G	0.0298211	1006
2	rs6576976	T	C	0.715706	1006
2	rs6747149	C	A	0.270378	1006
2	rs11676886	A	G	0.715706	1006
2	rs11678174	T	C	0.271372	1006
2	rs12717781	G	A	0.385686	1006
2	rs10185002	G	T	0.026839	1006
2	rs34029026	T	C	0.370775	1006
2	rs10460601	G	A	0.270378	1006
2	rs12717782	G	A	0.374751	1006
2	rs151319331	G	A	0.0129225	1006
2	rs10183164	A	G	0.027833	1006
2	rs12473378	G	A	0.0178926	1006
2	rs115838944	C	A	0.0248509	1006
2	rs13405842	A	T	0.0258449	1006
2	rs11690659	G	C	0.00695825	1006
2	rs17119523	A	G	0.0298211	1006
2	rs12477963	G	A	0.33499	1006
2	rs146662971	C	A	0.0159046	1006
2	rs139044077	T	C	0.0417495	1006
2	rs115568896	A	G	0.0258449	1006
2	rs6759099	G	C	0.270378	1006
2	rs6749159	T	C	0.270378	1006
2	rs62154845	G	A	0.270378	1006
2	rs35715176	G	A	0.0248509	1006
2	rs13395011	G	A	0.027833	1006
2	rs4907242	C	A	0.271372	1006
2	rs7575254	T	C	0.271372	1006
2	rs12992413	A	G	0.38668	1006
2	rs145268833	T	C	0.00795229	1006
2	rs10177168	A	G	0.714712	1006
2	rs141292160	G	A	0.0129225	1006
2	rs183743021	T	C	0.0178926	1006
2	rs12329128	G	A	0.37674	1006
2	rs72941209	C	T	0.0238569	1006
2	rs115348870	G	A	0.0715706	1006
2	rs6576978	C	T	0.714712	1006
2	rs72941214	G	A	0.026839	1006
2	rs116098247	C	A	0.0208748	1006
2	rs113451578	C	T	0.115308	1006
2	rs146806856	G	A	0.0397614	1006
2	rs150260689	G	C	0.0188867	1006
2	rs72809811	G	A	0.0367793	1006
2	rs6733589	C	T	0.0238569	1006
2	rs78018759	G	T	0.0228628	1006
2	rs6741277	C	T	0.714712	1006
2	rs150046412	T	G	0.0168986	1006
2	rs7584930	C	T	0.714712	1006
2	rs6753926	T	C	0.715706	1006
2	rs13384114	G	A	0.0238569	1006
2	rs72941219	C	T	0.0238569	1006
2	rs11164109	T	A	0.271372	1006
2	rs115842708	A	G	0.0208748	1006
2	rs7580048	G	C	0.269384	1006
2	rs7608325	C	T	0.0308151	1006
2	rs9752465	C	T	0.0308151	1006
2	rs61063398	T	C	0.026839	1006
2	rs189626898	A	G	0.00994036	1006
2	rs13007343	G	A	0.38668	1006
2	rs13393729	G	A	0.026839	1006
2	rs77639823	G	C	0.0238569	1006
2	rs112036964	C	T	0.0308151	1006
2	rs113370809	C	T	0.0477137	1006
2	rs749949	C	G	0.269384	1006
2	rs60378028	C	T	0.0308151	1006
2	rs72809813	A	G	0.0208748	1006
2	rs747757	G	A	0.0238569	1006
2	rs17685664	C	T	0.355865	1006
2	rs114069771	C	A	0.0129225	1006
2	rs59021132	T	C	0.0308151	1006
2	rs60501446	G	A	0.0308151	1006
2	rs17685766	G	C	0.355865	1006
2	rs4907200	T	G	0.715706	1006
2	rs12471390	C	T	0.270378	1006
2	rs76653475	C	T	0.0228628	1006
2	rs113914866	G	A	0.0308151	1006
2	rs4907246	T	C	0.270378	1006
2	rs59426746	C	T	0.0238569	1006
2	rs7605469	A	G	0.0308151	1006
2	rs17634791	C	T	0.681909	1006
2	rs13029764	A	G	0.39165	1006
2	rs115576680	A	G	0.027833	1006
2	rs78099783	C	G	0.0238569	1006
2	rs113646501	T	C	0.0248509	1006
2	rs13389475	A	G	0.0248509	1006
2	rs139513720	C	T	0.0109344	1006
2	rs113304159	T	G	0.0337972	1006
2	rs13014679	A	C	0.0347913	1006
2	rs6732115	T	C	0.0238569	1006
2	rs189715445	T	G	0.00695825	1006
2	rs2292942	G	C	0.0238569	1006
2	rs143021851	G	A	0.0109344	1006
2	rs2314397	C	G	0.661034	1006
2	rs10184209	G	T	0.388668	1006
2	rs10427212	T	C	0.0298211	1006
2	rs116241992	C	T	0.027833	1006
2	rs11891926	T	C	0.7167	1006
2	rs10194468	G	A	0.389662	1006
2	rs62156200	C	T	0.26839	1006
2	rs112032102	T	A	0.0337972	1006
2	rs141369399	C	T	0.0198807	1006
2	rs7572249	C	T	0.333002	1006
2	rs72941235	G	A	0.0228628	1006
2	rs7600903	G	T	0.26839	1006
2	rs12477059	G	A	0.26839	1006
2	rs62156202	G	C	0.0149105	1006
2	rs187218462	C	T	0.0178926	1006
2	rs113091621	A	G	0.0248509	1006
2	rs138056790	G	A	0.0228628	1006
2	rs114025995	A	G	0.0218688	1006
2	rs114891533	A	G	0.0735586	1006
2	rs7583154	T	C	0.264414	1006
2	rs10196554	G	A	0.027833	1006
2	rs116052219	T	A	0.0149105	1006
2	rs184401625	G	A	0.0159046	1006
2	rs114200183	C	T	0.0357853	1006
2	rs59648446	A	G	0.0805169	1006
2	rs7599598	A	G	0.432406	1006
2	rs11694498	T	A	0.411531	1006
2	rs59073958	C	T	0.0775348	1006
2	rs868168	G	A	0.333002	1006
2	rs62156206	G	A	0.0725646	1006
2	rs62156207	C	A	0.0725646	1006
2	rs61750875	A	G	0.0775348	1006
2	rs12466906	G	C	0.0377734	1006
2	rs72809820	C	T	0.310139	1006
2	rs72809822	A	G	0.0178926	1006
2	rs2292939	C	T	0.0298211	1006
2	rs61742095	T	C	0.0715706	1006
2	rs2280355	A	G	0.787276	1006
2	rs2280356	A	G	0.0705765	1006
2	rs2872633	A	G	0.0715706	1006
2	rs2139406	A	G	0.0745527	1006
2	rs116221421	A	C	0.0258449	1006
2	rs34409923	G	A	0.0159046	1006
2	rs150700214	C	T	0.00894632	1006
2	rs56351161	G	A	0.311133	1006
2	rs114738552	C	T	0.0228628	1006
2	rs111796043	G	A	0.0715706	1006
2	rs76653480	C	T	0.0725646	1006
2	rs3731940	C	T	0.0725646	1006
2	rs56361249	T	G	0.311133	1006
2	rs72809824	C	T	0.0705765	1006
2	rs17119562	G	C	0.0715706	1006
2	rs67570263	T	C	0.311133	1006
2	rs62156208	A	G	0.0715706	1006
2	rs17119564	G	A	0.0735586	1006
2	rs140647689	C	T	0.0109344	1006
2	rs72809825	T	C	0.0715706	1006
2	rs10189727	C	A	0.66501	1006
2	rs34930820	C	A	0.0357853	1006
2	rs12994989	G	A	0.248509	1006
2	rs145196704	G	C	0.0129225	1006
2	rs6758151	A	G	0.0725646	1006
2	rs191977914	C	T	0.0129225	1006
2	rs72809827	C	T	0.307157	1006
2	rs62156209	G	A	0.0725646	1006
2	rs75763821	G	A	0.0715706	1006
2	rs72941253	C	G	0.385686	1006
2	rs72809828	G	A	0.311133	1006
2	rs7568206	A	C	0.0725646	1006
2	rs62156210	A	T	0.0715706	1006
2	rs6576981	G	C	0.0725646	1006
2	rs11681534	A	G	0.0427435	1006
2	rs68026712	T	C	0.385686	1006
2	rs62156211	C	T	0.0715706	1006
2	rs62156212	C	T	0.0715706	1006
2	rs62156213	T	C	0.0715706	1006
2	rs6727384	A	G	0.385686	1006
2	rs111303715	A	G	0.0715706	1006
2	rs35071802	T	C	0.365805	1006
2	rs62156215	G	C	0.0447316	1006
2	rs58361269	G	A	0.307157	1006
2	rs62156216	C	T	0.0715706	1006
2	rs2271893	G	A	0.306163	1006
2	rs6751132	T	C	0.0725646	1006
2	rs56913233	A	G	0.0715706	1006
2	rs57582887	A	C	0.0715706	1006
2	rs62156219	C	T	0.0725646	1006
2	rs62156220	C	T	0.0715706	1006
2	rs140332007	G	A	0.0715706	1006
2	rs78424221	A	G	0.0715706	1006
2	rs62156221	A	G	0.0715706	1006
2	rs6746896	A	G	0.311133	1006
2	rs62156222	C	A	0.0715706	1006
2	rs62156223	T	C	0.0725646	1006
2	rs2314398	C	G	0.296223	1006
2	rs56797569	G	T	0.0874751	1006
2	rs62156225	T	C	0.0874751	1006
2	rs147070070	G	A	0.0218688	1006
2	rs4619651	G	A	0.297217	1006
2	rs62156226	G	A	0.0874751	1006
2	rs62156227	C	A	0.0874751	1006
2	rs72809835	T	G	0.0228628	1006
2	rs113083565	T	C	0.0894632	1006
2	rs62156228	A	G	0.0715706	1006
2	rs12613055	T	C	0.918489	1006
2	rs62156229	T	C	0.0884692	1006
2	rs142479528	C	T	0.0159046	1006
2	rs968470	T	C	0.385686	1006
2	rs62156230	A	G	0.0884692	1006
2	rs11682994	A	G	0.240557	1006
2	rs62156231	G	A	0.0874751	1006
2	rs72809838	G	A	0.295229	1006
2	rs6706734	T	G	0.627237	1006
2	rs62156232	C	A	0.0715706	1006
2	rs72809839	G	A	0.0258449	1006
2	rs62156233	C	G	0.0884692	1006
2	rs17119591	G	A	0.0715706	1006
2	rs62156234	C	G	0.0874751	1006
2	rs878919	T	C	0.38668	1006
2	rs878064	G	C	0.0974155	1006
2	rs994430	A	T	0.38668	1006
2	rs72809845	G	A	0.0337972	1006
2	rs62152765	G	A	0.0874751	1006
2	rs62152766	G	A	0.0715706	1006
2	rs2678381	G	A	0.627237	1006
2	rs6730773	A	G	0.38668	1006
2	rs116121826	A	G	0.0874751	1006
2	rs2314399	G	A	0.0715706	1006
2	rs62152767	C	T	0.0715706	1006
2	rs62152768	C	T	0.0874751	1006
2	rs62152770	C	T	0.0884692	1006
2	rs62152771	C	G	0.0715706	1006
2	rs112762625	C	A	0.0347913	1006
2	rs7586317	T	A	0.38668	1006
2	rs62152772	G	A	0.0874751	1006
2	rs62152773	T	C	0.0874751	1006
2	rs62152774	A	G	0.0874751	1006
2	rs62152775	G	T	0.0874751	1006
2	rs72809850	A	C	0.0874751	1006
2	rs62152777	A	G	0.0874751	1006
2	rs113558205	G	A	0.0318091	1006
2	rs150671310	G	A	0.00994036	1006
2	rs6576983	T	G	0.385686	1006
2	rs6576984	C	T	0.385686	1006
2	rs116656846	G	A	0.0228628	1006
2	rs192379875	C	T	0.0238569	1006
2	rs62152780	C	T	0.0715706	1006
2	rs147952825	T	A	0.028827	1006
2	rs140338516	A	G	0.0308151	1006
2	rs111237064	T	C	0.0874751	1006
2	rs62152781	G	T	0.0447316	1006
2	rs62152783	T	A	0.0874751	1006
2	rs62152784	G	A	0.0874751	1006
2	rs6741561	C	T	0.38668	1006
2	rs6756482	A	G	0.0894632	1006
2	rs62152785	A	T	0.0874751	1006
2	rs62152786	G	A	0.0884692	1006
2	rs62152787	A	G	0.0715706	1006
2	rs7608661	A	G	0.38668	1006
2	rs144274930	G	A	0.0139165	1006
2	rs74995253	C	T	0.0298211	1006
2	rs1318597	T	C	0.393638	1006
2	rs7582249	G	A	0.389662	1006
2	rs111368952	C	T	0.0298211	1006
2	rs140423486	A	G	0.00994036	1006
2	rs41286594	C	T	0.0218688	1006
2	rs111163458	C	A	0.0427435	1006
2	rs7580942	G	C	0.0894632	1006
2	rs62152788	C	T	0.0864811	1006
2	rs2678385	C	T	0.218688	1006
2	rs55674661	A	G	0.0964215	1006
2	rs3731941	A	G	0.0864811	1006
2	rs12846	C	T	0.0954274	1006
2	rs62152790	G	A	0.0864811	1006
2	rs148342832	C	A	0.0129225	1006
2	rs55986449	T	C	0.0129225	1006
2	rs111677374	A	G	0.028827	1006
2	rs186606513	G	A	0.0178926	1006
2	rs146227689	G	C	0.00894632	1006
2	rs7608621	T	C	0.0954274	1006
2	rs4907251	C	T	0.196819	1006
2	rs62152793	C	T	0.0854871	1006
2	rs62152794	T	C	0.0864811	1006
2	rs17119598	C	T	0.0854871	1006
2	rs17635425	T	C	0.0308151	1006
2	rs62152795	A	C	0.0954274	1006
2	rs1317911	T	G	0.0954274	1006
2	rs112826173	A	G	0.0188867	1006
2	rs7594727	C	A	0.0954274	1006
2	rs4077343	G	C	0.084493	1006
2	rs2276654	G	A	0.0854871	1006
2	rs1320149	T	C	0.0954274	1006
2	rs114702568	T	C	0.10835	1006
2	rs11682764	A	G	0.987078	1006
2	rs72811623	C	T	0.0854871	1006
2	rs116814093	G	C	0.0168986	1006
2	rs9973492	T	A	0.0874751	1006
2	rs78381888	A	G	0.192843	1006
2	rs12172	C	G	0.0864811	1006
2	rs111315064	C	T	0.0864811	1006
2	rs59244622	C	T	0.0854871	1006
2	rs9789421	C	T	0.206759	1006
2	rs10439526	A	C	0.0874751	1006
2	rs148587694	A	G	0.0129225	1006
2	rs111495538	C	T	0.0188867	1006
2	rs62152834	C	G	0.0864811	1006
2	rs11897786	G	A	0.0954274	1006
2	rs13419073	G	C	0.0864811	1006
2	rs1320146	T	C	0.0874751	1006
2	rs58147284	G	C	0.0864811	1006
2	rs6576986	G	C	0.0874751	1006
2	rs6576987	G	A	0.0864811	1006
2	rs4473423	T	A	0.918489	1006
2	rs62152860	C	A	0.0864811	1006
2	rs142350543	G	A	0.0198807	1006
2	rs62152861	G	A	0.026839	1006
2	rs10203346	A	G	0.0864811	1006
2	rs72811627	C	A	0.0934394	1006
2	rs111443314	G	C	0.0188867	1006
2	rs72811629	T	G	0.0894632	1006
2	rs62152862	G	A	0.026839	1006
2	rs62152863	G	A	0.0874751	1006
2	rs62152864	C	T	0.0874751	1006
2	rs6753987	C	T	0.0884692	1006
2	rs6576989	T	C	0.0994036	1006
2	rs71427097	C	T	0.0188867	1006
2	rs144449119	A	C	0.0218688	1006
2	rs114089901	A	G	0.0168986	1006
2	rs6758174	T	C	0.279324	1006
2	rs59271006	T	A	0.263419	1006
2	rs62152866	G	A	0.0964215	1006
2	rs62152868	T	C	0.168986	1006
2	rs56127042	T	A	0.0298211	1006
2	rs78954638	G	A	0.00795229	1006
2	rs183595843	A	C	0.00497018	1006
2	rs58446419	G	A	0.264414	1006
2	rs11885652	C	A	0.264414	1006
2	rs72811637	G	A	0.0298211	1006
2	rs149187032	G	A	0.0139165	1006
2	rs7581764	T	C	0.272366	1006
2	rs12473528	T	C	0.27336	1006
2	rs62152871	G	A	0.10835	1006
2	rs62152872	C	T	0.028827	1006
2	rs114810987	T	C	0.028827	1006
2	rs6735969	A	T	0.110338	1006
2	rs188071193	G	A	0.00497018	1006
2	rs4907254	A	G	0.287276	1006
2	rs116376867	G	A	0.0258449	1006
2	rs146857095	G	A	0.0149105	1006
2	rs116347249	C	A	0.0357853	1006
2	rs2314653	A	G	0.306163	1006
2	rs2314652	G	C	0.305169	1006
2	rs2314651	A	G	0.146123	1006
2	rs17119643	C	T	0.0357853	1006
2	rs12613171	G	A	0.158052	1006
2	rs17119645	T	C	0.0357853	1006
2	rs4907256	G	A	0.158052	1006
2	rs4907257	G	A	0.158052	1006
2	rs4907258	G	A	0.16004	1006
2	rs182788754	C	T	0.0149105	1006
2	rs111722521	A	G	0.159046	1006
2	rs112729952	T	C	0.159046	1006
2	rs10169387	T	C	0.159046	1006
2	rs4907259	G	A	0.159046	1006
2	rs4907260	A	C	0.159046	1006
2	rs4907203	C	T	0.158052	1006
2	rs13423092	T	C	0.159046	1006
2	rs13383845	G	A	0.159046	1006
2	rs13410790	C	T	0.159046	1006
2	rs113858701	G	T	0.0198807	1006
2	rs115762321	C	T	0.026839	1006
2	rs4907204	A	C	0.159046	1006
2	rs4907205	T	C	0.16004	1006
2	rs28687044	G	C	0.16004	1006
2	rs13430237	T	C	0.304175	1006
2	rs79724734	C	A	0.0308151	1006
2	rs57729589	A	T	0.0357853	1006
2	rs11677797	G	A	0.149105	1006
2	rs80341479	G	A	0.0357853	1006
2	rs4907206	C	T	0.15507	1006
2	rs12464868	A	G	0.299205	1006
2	rs62152899	C	T	0.0149105	1006
2	rs61382911	T	C	0.129225	1006
2	rs62152900	C	T	0.105368	1006
2	rs13425281	C	T	0.128231	1006
2	rs10182668	G	A	0.128231	1006
2	rs10182965	G	A	0.128231	1006
2	rs11694296	C	T	0.127237	1006
2	rs4243786	T	C	0.270378	1006
2	rs2314650	G	A	0.131213	1006
2	rs72811647	T	C	0.0198807	1006
2	rs62152901	A	G	0.141153	1006
2	rs116657049	C	T	0.0178926	1006
2	rs114707893	C	T	0.0168986	1006
2	rs7589232	G	A	0.141153	1006
2	rs6721921	G	A	0.141153	1006
2	rs114737753	G	A	0.027833	1006
2	rs59131346	C	T	0.141153	1006
2	rs6751815	C	T	0.140159	1006
2	rs7603256	C	T	0.144135	1006
2	rs28612110	T	C	0.144135	1006
2	rs181346457	G	A	0.0347913	1006
2	rs11888101	A	G	0.144135	1006
2	rs187088133	C	T	0.0347913	1006
2	rs147445712	C	T	0.026839	1006
2	rs62152902	C	T	0.105368	1006
2	rs77923832	T	C	0.0347913	1006
2	rs6734326	G	A	0.101392	1006
2	rs4260285	A	G	0.141153	1006
2	rs62152903	T	C	0.140159	1006
2	rs58984980	T	A	0.140159	1006
2	rs62152904	A	G	0.141153	1006
2	rs62152905	C	T	0.140159	1006
2	rs72811651	G	C	0.140159	1006
2	rs62152906	T	C	0.141153	1006
2	rs6718420	C	T	0.141153	1006
2	rs6746020	G	C	0.101392	1006
2	rs62152907	G	A	0.141153	1006
2	rs6576990	T	C	0.143141	1006
2	rs7572852	C	T	0.149105	1006
2	rs72811653	G	A	0.104374	1006
2	rs10191663	A	C	0.142147	1006
2	rs10179546	C	A	0.106362	1006
2	rs62152908	C	T	0.140159	1006
2	rs76109429	A	G	0.0298211	1006
2	rs59660613	A	C	0.140159	1006
2	rs4907262	A	G	0.900596	1006
2	rs62152910	C	G	0.140159	1006
2	rs149244120	T	A	0.0119284	1006
2	rs6734673	T	C	0.140159	1006
2	rs6717064	C	A	0.141153	1006
2	rs17119655	T	C	0.140159	1006
2	rs6732237	A	C	0.903579	1006
2	rs13407036	A	G	0.147117	1006
2	rs17119656	C	A	0.141153	1006
2	rs115597125	C	T	0.0347913	1006
2	rs7591775	T	C	0.141153	1006
2	rs7592101	T	C	0.148111	1006
2	rs115893811	T	C	0.0347913	1006
2	rs185635084	A	G	0.0168986	1006
2	rs13018621	A	T	0.0238569	1006
2	rs58232717	C	T	0.0397614	1006
2	rs60063645	A	G	0.0407555	1006
2	rs114564306	G	A	0.0198807	1006
2	rs144527730	G	A	0.00994036	1006
2	rs72811663	G	A	0.0407555	1006
2	rs11900466	C	T	0.0407555	1006
2	rs34895357	T	C	0.782306	1006
2	rs114236840	C	T	0.0347913	1006
2	rs113142306	G	A	0.0377734	1006
2	rs11889101	G	A	0.0407555	1006
2	rs3903548	T	C	0.0407555	1006
2	rs58447335	T	C	0.0407555	1006
2	rs57397886	C	A	0.0407555	1006
2	rs72811667	C	T	0.0397614	1006
2	rs60330255	C	T	0.0904573	1006
2	rs62152915	C	T	0.028827	1006
2	rs11889996	A	T	0.175944	1006
2	rs6725927	T	C	0.816103	1006
2	rs12717785	A	G	0.808151	1006
2	rs72811670	C	G	0.0616302	1006
2	rs115648382	C	T	0.0785288	1006
2	rs11164113	C	A	0.633201	1006
2	rs10874468	G	A	0.647117	1006
2	rs149916666	C	T	0.0159046	1006
2	rs11680224	G	T	0.634195	1006
2	rs11676858	A	G	0.634195	1006
2	rs60621865	T	C	0.173956	1006
2	rs13393393	A	G	0.175944	1006
2	rs13383143	C	T	0.0616302	1006
2	rs7574488	T	C	0.173956	1006
2	rs72811676	T	G	0.0497018	1006
2	rs115594163	C	T	0.00894632	1006
2	rs75297860	G	A	0.104374	1006
2	rs1320147	G	T	0.173956	1006
2	rs13403225	T	C	0.173956	1006
2	rs13387563	C	A	0.173956	1006
2	rs2872686	A	G	0.173956	1006
2	rs12997297	C	T	0.635189	1006
2	rs11885811	C	T	0.0626243	1006
2	rs72811680	A	G	0.0586481	1006
2	rs35836525	C	G	0.0238569	1006
2	rs13009659	C	A	0.635189	1006
2	rs12717786	A	G	0.810139	1006
2	rs111589950	C	T	0.111332	1006
2	rs59178801	C	T	0.111332	1006
2	rs73959416	A	T	0.111332	1006
2	rs60019075	A	G	0.111332	1006
2	rs7580504	C	G	0.109344	1006
2	rs78131290	T	C	0.0109344	1006
2	rs6728642	A	G	0.110338	1006
2	rs13006507	G	A	0.228628	1006
2	rs7593754	G	A	0.111332	1006
2	rs7584641	T	A	0.111332	1006
2	rs6732095	A	G	0.0129225	1006
2	rs60608738	G	A	0.111332	1006
2	rs57035274	C	A	0.111332	1006
2	rs7597743	G	T	0.811133	1006
2	rs183345273	C	A	0.026839	1006
2	rs7593493	A	C	0.813121	1006
2	rs10202644	T	C	0.813121	1006
2	rs6707255	G	C	0.813121	1006
2	rs1624844	T	C	0.813121	1006
2	rs1623881	C	A	0.813121	1006
2	rs11688134	C	T	0.687873	1006
2	rs59284047	T	C	0.0129225	1006
2	rs1257022	C	T	0.687873	1006
2	rs1257021	C	A	0.687873	1006
2	rs11900461	C	T	0.105368	1006
2	rs1257020	T	C	0.813121	1006
2	rs116495876	A	T	0.0159046	1006
2	rs1257019	T	C	0.813121	1006
2	rs1257018	A	G	0.813121	1006
2	rs6736365	C	T	0.0129225	1006
2	rs1730131	A	G	0.813121	1006
2	rs1796027	T	C	0.813121	1006
2	rs1730130	C	T	0.813121	1006
2	rs1796028	G	A	0.813121	1006
2	rs113060722	C	T	0.0347913	1006
2	rs1730129	G	C	0.813121	1006
2	rs1730128	T	C	0.813121	1006
2	rs114034364	T	A	0.0178926	1006
2	rs6576992	T	C	0.815109	1006
2	rs6576993	T	C	0.815109	1006
2	rs6576994	C	T	0.815109	1006
2	rs9324210	G	A	0.687873	1006
2	rs6576995	G	A	0.813121	1006
2	rs11890407	G	C	0.112326	1006
2	rs1796047	C	G	0.813121	1006
2	rs1796046	T	G	0.813121	1006
2	rs1730127	G	C	0.800199	1006
2	rs1730126	C	T	0.813121	1006
2	rs1796045	G	A	0.813121	1006
2	rs1796044	A	C	0.813121	1006
2	rs6576996	T	C	0.124254	1006
2	rs1796043	G	A	0.687873	1006
2	rs7569434	A	G	0.814115	1006
2	rs7584335	G	A	0.814115	1006
2	rs13021723	T	C	0.814115	1006
2	rs13016654	A	G	0.814115	1006
2	rs115422148	C	T	0.0407555	1006
2	rs1796041	C	G	0.899602	1006
2	rs4366944	G	A	0.898608	1006
2	rs4586672	C	T	0.898608	1006
2	rs1796032	T	A	0.900596	1006
2	rs79556424	T	C	0.0109344	1006
2	rs1796029	T	C	0.899602	1006
2	rs1730124	C	G	0.898608	1006
2	rs1730123	G	C	0.898608	1006
2	rs56223017	C	T	0.028827	1006
2	rs1730122	T	C	0.899602	1006
2	rs1257015	A	T	0.899602	1006
2	rs1257014	C	T	0.77336	1006
2	rs1257013	T	C	0.77336	1006
2	rs11891457	G	T	0.125249	1006
2	rs11891458	G	T	0.125249	1006
2	rs1257012	A	G	0.899602	1006
2	rs113319086	G	C	0.106362	1006
2	rs1257011	A	G	0.899602	1006
2	rs1257010	C	A	0.77336	1006
2	rs1257009	T	C	0.899602	1006
2	rs1257008	A	G	0.899602	1006
2	rs72813606	C	T	0.0208748	1006
2	rs1257007	G	A	0.772366	1006
2	rs61009229	C	T	0.0119284	1006
2	rs4263148	A	G	0.897614	1006
2	rs6576997	A	C	0.900596	1006
2	rs6714860	T	C	0.899602	1006
2	rs6715329	T	C	0.899602	1006
2	rs1730120	A	G	0.898608	1006
2	rs146972264	G	A	0.027833	1006
2	rs77169098	G	A	0.0208748	1006
2	rs1730119	G	A	0.898608	1006
2	rs1257017	T	C	0.899602	1006
2	rs1257016	T	C	0.898608	1006
2	rs190807904	C	A	0.0139165	1006
2	rs1268682	A	G	0.899602	1006
2	rs6730782	T	G	0.77336	1006
2	rs34434950	A	G	0.898608	1006
2	rs1796048	T	C	0.77336	1006
2	rs6576998	G	A	0.0119284	1006
2	rs10178701	C	G	0.0119284	1006
2	rs1796050	G	C	0.77336	1006
2	rs1796049	C	T	0.899602	1006
2	rs6757916	G	A	0.898608	1006
2	rs6576999	C	A	0.898608	1006
2	rs112904912	G	A	0.106362	1006
2	rs78757165	T	C	0.027833	1006
2	rs4063952	C	T	0.77336	1006
2	rs6731522	A	G	0.120278	1006
2	rs7584318	A	G	0.899602	1006
2	rs12717787	A	G	0.893638	1006
2	rs113171301	G	A	0.0149105	1006
2	rs79644073	G	A	0.0208748	1006
2	rs1257029	C	T	0.898608	1006
2	rs115231541	T	C	0.0149105	1006
2	rs1257028	T	C	0.899602	1006
2	rs114404415	C	T	0.027833	1006
2	rs1257027	A	G	0.899602	1006
2	rs1257026	C	A	0.774354	1006
2	rs6749086	C	T	0.119284	1006
2	rs1257025	A	C	0.899602	1006
2	rs1268683	T	C	0.899602	1006
2	rs113863815	A	G	0.105368	1006
2	rs1257024	G	A	0.898608	1006
2	rs143287966	G	A	0.0149105	1006
2	rs10175319	G	C	0.898608	1006
2	rs10175320	G	C	0.892644	1006
2	rs17636359	T	C	0.167992	1006
2	rs72813616	C	T	0.0308151	1006
2	rs75221880	C	T	0.00894632	1006
2	rs1257023	T	C	0.902584	1006
2	rs12988306	G	A	0.902584	1006
2	rs113369057	G	A	0.11829	1006
2	rs1256994	C	T	0.777336	1006
2	rs149987796	C	T	0.0596421	1006
2	rs1256993	A	G	0.90159	1006
2	rs35608744	G	A	0.223658	1006
2	rs78783493	C	T	0.0785288	1006
2	rs1256992	C	T	0.777336	1006
2	rs1256991	A	G	0.90159	1006
2	rs7583191	G	A	0.11829	1006
2	rs112080055	G	A	0.105368	1006
2	rs1796038	C	G	0.90159	1006
2	rs1730106	T	C	0.90159	1006
2	rs13404200	C	A	0.0109344	1006
2	rs1796037	A	C	0.777336	1006
2	rs1624170	C	T	0.90159	1006
2	rs1796036	C	T	0.90159	1006
2	rs1257000	C	T	0.90159	1006
2	rs9973669	T	C	0.116302	1006
2	rs1256999	G	C	0.780318	1006
2	rs149547324	G	A	0.0735586	1006
2	rs13025231	G	C	0.90159	1006
2	rs1256998	C	T	0.90159	1006
2	rs1256997	T	C	0.90159	1006
2	rs35460642	G	A	0.0258449	1006
2	rs1256996	C	A	0.986083	1006
2	rs143192853	C	T	0.0228628	1006
2	rs10496325	T	C	0.120278	1006
2	rs4254543	C	T	0.774354	1006
2	rs1256995	T	A	0.90159	1006
2	rs2463904	A	G	0.777336	1006
2	rs6745657	A	G	0.905567	1006
2	rs55693512	G	A	0.11829	1006
2	rs2707304	A	G	0.905567	1006
2	rs183612488	T	C	0.0159046	1006
2	rs12479095	T	C	0.027833	1006
2	rs1256986	G	A	0.920477	1006
2	rs1256987	G	C	0.797217	1006
2	rs116171118	C	A	0.106362	1006
2	rs186933208	T	C	0.0248509	1006
2	rs13005320	A	C	0.15507	1006
2	rs183862208	C	T	0.0119284	1006
2	rs1148600	C	T	0.803181	1006
2	rs1148599	G	A	0.920477	1006
2	rs1148598	G	T	0.797217	1006
2	rs115337286	C	T	0.027833	1006
2	rs1148597	T	C	0.798211	1006
2	rs1257006	A	G	0.798211	1006
2	rs1257005	A	C	0.798211	1006
2	rs1148595	C	G	0.798211	1006
2	rs1148594	C	T	0.798211	1006
2	rs11695197	G	A	0.111332	1006
2	rs116069341	G	C	0.027833	1006
2	rs1148593	A	G	0.796223	1006
2	rs1257117	C	A	0.796223	1006
2	rs1669758	C	T	0.796223	1006
2	rs1148592	G	A	0.798211	1006
2	rs1148591	C	A	0.803181	1006
2	rs1148588	C	T	0.797217	1006
2	rs1148587	A	G	0.797217	1006
2	rs1148586	T	C	0.798211	1006
2	rs6757675	G	T	0.0109344	1006
2	rs1267178	T	C	0.986083	1006
2	rs77295427	C	T	0.43837	1006
2	rs1148577	C	T	0.802187	1006
2	rs116272554	G	C	0.0168986	1006
2	rs1271063	T	C	0.798211	1006
2	rs145520891	T	C	0.0109344	1006
2	rs1257050	C	T	0.797217	1006
2	rs139741888	G	A	0.00994036	1006
2	rs143674418	G	A	0.0188867	1006
2	rs7575796	A	G	0.0745527	1006
2	rs113222096	G	T	0.0208748	1006
2	rs1257093	A	G	0.920477	1006
2	rs1964494	C	A	0.0526839	1006
2	rs3855809	C	A	0.00994036	1006
2	rs115507803	T	C	0.105368	1006
2	rs111305534	C	T	0.0139165	1006
2	rs62155552	C	T	0.180915	1006
2	rs1257089	G	A	0.796223	1006
2	rs1271064	G	A	0.796223	1006
2	rs1257084	C	T	0.792247	1006
2	rs1257101	G	A	0.793241	1006
2	rs10177295	G	C	0.116302	1006
2	rs1257105	A	G	0.793241	1006
2	rs10177368	G	C	0.116302	1006
2	rs1257106	C	T	0.792247	1006
2	rs1257107	C	T	0.793241	1006
2	rs1268684	G	A	0.791252	1006
2	rs56065109	A	G	0.0318091	1006
2	rs1257097	G	A	0.793241	1006
2	rs1257099	G	A	0.793241	1006
2	rs1267180	G	A	0.793241	1006
2	rs1262300	C	T	0.798211	1006
2	rs1257100	G	A	0.792247	1006
2	rs9636496	T	A	0.915507	1006
2	rs1257111	C	A	0.790258	1006
2	rs140526116	A	G	0.0347913	1006
2	rs145056855	C	A	0.105368	1006
2	rs4063406	G	T	0.798211	1006
2	rs62152980	T	C	0.792247	1006
2	rs7569432	T	A	0.792247	1006
2	rs7566937	A	C	0.790258	1006
2	rs7606426	C	T	0.792247	1006
2	rs140092863	T	C	0.0188867	1006
2	rs12105727	C	T	0.116302	1006
2	rs34207712	G	A	0.232604	1006
2	rs13390019	T	C	0.130219	1006
2	rs185092175	C	A	0.0208748	1006
2	rs6718164	A	G	0.116302	1006
2	rs2443892	G	A	0.916501	1006
2	rs115086514	C	T	0.0427435	1006
2	rs59371153	T	C	0.116302	1006
2	rs35701303	G	A	0.794235	1006
2	rs181433859	A	G	0.0447316	1006
2	rs4101913	G	T	0.792247	1006
2	rs142694109	A	G	0.0228628	1006
2	rs56051127	G	T	0.793241	1006
2	rs10179966	C	T	0.116302	1006
2	rs11682519	C	T	0.792247	1006
2	rs11164114	T	C	0.916501	1006
2	rs62153956	C	T	0.183897	1006
2	rs62153957	T	C	0.77336	1006
2	rs12996352	T	C	0.793241	1006
2	rs56181309	A	G	0.225646	1006
2	rs7588752	T	G	0.916501	1006
2	rs13015315	G	A	0.792247	1006
2	rs11681875	C	T	0.793241	1006
2	rs62154801	A	G	0.793241	1006
2	rs563077223	C	T	0.0109344	1006
2	rs117966514	G	A	0.916501	1006
2	rs537940361	T	C	0.00198807	1006
2	rs200512873	A	C	0.632207	1006
2	rs72815607	A	C	0.0328032	1006
2	rs13032546	G	C	0.790258	1006
2	rs191205685	T	C	0.0119284	1006
2	rs4092199	A	G	0.798211	1006
2	rs143747853	C	A	0.0328032	1006
2	rs4530406	C	T	0.915507	1006
2	rs1901501	T	A	0.916501	1006
2	rs113397604	G	C	0.114314	1006
2	rs13402271	G	T	0.803181	1006
2	rs13428530	C	T	0.00894632	1006
2	rs113485946	T	C	0.105368	1006
2	rs12327919	A	G	0.38171	1006
2	rs9324211	G	C	0.802187	1006
2	rs3926004	A	G	0.798211	1006
2	rs11894782	G	A	0.115308	1006
2	rs12994584	G	A	0.793241	1006
2	rs62154856	A	G	0.00994036	1006
2	rs13400545	A	G	0.115308	1006
2	rs114192053	G	A	0.105368	1006
2	rs13028622	T	G	0.793241	1006
2	rs62154858	T	G	0.0228628	1006
2	rs6718582	C	T	0.792247	1006
2	rs12993420	A	G	0.404573	1006
2	rs1971209	G	C	0.919483	1006
2	rs35899007	A	G	0.173956	1006
2	rs10186233	T	C	0.918489	1006
2	rs35711845	T	C	0.512922	1006
2	rs10183746	A	T	0.00795229	1006
2	rs10171740	C	A	0.00795229	1006
2	rs6756986	G	A	0.116302	1006
2	rs151198768	C	A	0.0487078	1006
```
