## Supplementary material for "Characterization of shared and ancestry-specific signals driving complex traits using multi-ancestry fine-mapping": s1_ref.bim

```
2	rs142875786	0	97003866	T	C
2	rs74731813	0	97004358	G	A
2	rs62153905	0	97004840	C	T
2	rs78489261	0	97005183	A	G
2	rs62153906	0	97005275	G	A
2	rs116173502	0	97005568	G	C
2	rs7562544	0	97006685	T	C
2	rs11900808	0	97007007	C	T
2	rs4907311	0	97011362	C	T
2	rs57406815	0	97012155	C	T
2	rs2872313	0	97012308	G	A
2	rs59979953	0	97014447	G	A
2	rs810057	0	97015073	T	C
2	rs150522122	0	97015503	C	T
2	rs772152	0	97016235	G	A
2	rs17633463	0	97016334	G	A
2	rs62153910	0	97018392	C	T
2	rs3731935	0	97020049	T	C
2	rs61754144	0	97020068	G	A
2	rs3731936	0	97020170	A	C
2	rs772154	0	97021664	G	T
2	rs58328293	0	97022495	C	T
2	rs112566500	0	97024399	C	G
2	rs183529337	0	97024420	G	A
2	rs116670668	0	97026164	G	A
2	rs62153915	0	97026576	C	T
2	rs115893051	0	97028162	G	A
2	rs6737429	0	97028762	T	C
2	rs62153917	0	97029168	G	A
2	rs772156	0	97029830	G	A
2	rs2305935	0	97030247	T	C
2	rs186682955	0	97031241	T	A
2	rs74495263	0	97032097	A	G
2	rs114443303	0	97032981	T	A
2	rs4907312	0	97033940	G	A
2	rs112072122	0	97034263	C	T
2	rs772157	0	97034268	A	G
2	rs146518178	0	97034436	T	C
2	rs79163674	0	97035737	G	A
2	rs772159	0	97036439	G	A
2	rs772160	0	97039666	C	A
2	rs772161	0	97043803	C	A
2	rs56284608	0	97044781	G	A
2	rs140949421	0	97044912	G	A
2	rs62153918	0	97044973	C	A
2	rs55908912	0	97045629	C	A
2	rs534472175	0	97049998	C	T
2	rs140705063	0	97051282	A	T
2	rs62153920	0	97051502	A	T
2	rs182251407	0	97051583	G	A
2	rs11886450	0	97051699	C	T
2	rs139290800	0	97051795	G	C
2	rs4426565	0	97051981	C	T
2	rs2085842	0	97052508	G	C
2	rs72939635	0	97052559	C	T
2	rs4907233	0	97053119	C	T
2	rs151173988	0	97053510	T	C
2	rs75961741	0	97057040	C	T
2	rs77103707	0	97057420	C	T
2	rs56221936	0	97058485	T	C
2	rs56027554	0	97058660	T	C
2	rs11679457	0	97058689	C	T
2	rs79050950	0	97059003	T	C
2	rs75528125	0	97059511	G	A
2	rs72939637	0	97059581	A	C
2	rs114680975	0	97060284	C	T
2	rs75247620	0	97060364	A	G
2	rs62153922	0	97060366	G	A
2	rs72939642	0	97061654	A	C
2	rs62153923	0	97063603	T	C
2	rs116168553	0	97063870	G	T
2	rs617887	0	97064676	A	T
2	rs631746	0	97065499	A	G
2	rs150729474	0	97065906	A	T
2	rs74583310	0	97066497	G	C
2	rs648225	0	97066882	A	C
2	rs611943	0	97067074	T	C
2	rs6755877	0	97068300	T	C
2	rs78099340	0	97068533	C	A
2	rs583705	0	97068754	C	T
2	rs687950	0	97069612	G	C
2	rs4066766	0	97069730	C	A
2	rs584811	0	97069879	G	A
2	rs674920	0	97070156	C	G
2	rs34367982	0	97070174	G	C
2	rs597420	0	97070353	T	C
2	rs192435541	0	97072336	C	T
2	rs181361004	0	97073606	C	T
2	rs138270841	0	97073802	G	T
2	rs676007	0	97075052	G	A
2	rs582014	0	97075826	A	G
2	rs675239	0	97076556	A	G
2	rs596069	0	97076642	A	G
2	rs75034373	0	97076705	A	G
2	rs4907315	0	97077164	T	A
2	rs772167	0	97077871	A	G
2	rs637532	0	97078743	T	C
2	rs62154784	0	97079413	G	T
2	rs192737890	0	97079770	A	G
2	rs618454	0	97080093	C	G
2	rs654224	0	97080123	A	C
2	rs655101	0	97080340	C	T
2	rs72827908	0	97082325	G	A
2	rs605175	0	97082700	T	A
2	rs12614188	0	97083089	C	T
2	rs1081711	0	97085961	A	C
2	rs607302	0	97086823	G	A
2	rs116824613	0	97087087	C	T
2	rs679414	0	97087788	A	C
2	rs62154786	0	97087963	A	G
2	rs4619650	0	97088240	G	A
2	rs585781	0	97088623	C	A
2	rs62154787	0	97089912	A	G
2	rs76769583	0	97090009	G	A
2	rs670498	0	97090227	A	G
2	rs631033	0	97090430	C	T
2	rs138919676	0	97090452	G	A
2	rs1081713	0	97091840	G	A
2	rs612017	0	97094011	A	T
2	rs609765	0	97094536	C	G
2	rs6707965	0	97095583	T	A
2	rs146663992	0	97095772	G	A
2	rs140309186	0	97096241	C	T
2	rs76142129	0	97096513	C	T
2	rs59210467	0	97097291	C	T
2	rs6705204	0	97098095	G	A
2	rs60700118	0	97098756	T	C
2	rs6753263	0	97098802	A	G
2	rs148281694	0	97099109	G	A
2	rs115549761	0	97100249	C	T
2	rs77301095	0	97100557	T	C
2	rs57674617	0	97101316	A	C
2	rs184898039	0	97101320	A	T
2	rs72947377	0	97101590	C	T
2	rs10170018	0	97101893	T	G
2	rs145208813	0	97102667	C	T
2	rs1458585	0	97102854	A	C
2	rs2083276	0	97103762	C	G
2	rs2099675	0	97104123	T	A
2	rs2099674	0	97104134	A	G
2	rs112847284	0	97104962	A	G
2	rs12052336	0	97106451	T	C
2	rs146974660	0	97107974	C	T
2	rs59082777	0	97110787	C	G
2	rs11687211	0	97111246	G	C
2	rs4907234	0	97112939	C	G
2	rs146795629	0	97113386	A	G
2	rs77765498	0	97113401	A	G
2	rs7585303	0	97114152	A	G
2	rs58913898	0	97114731	G	A
2	rs10181138	0	97115019	C	T
2	rs945747	0	97116084	G	C
2	rs77647729	0	97116316	G	A
2	rs1870340	0	97116953	A	G
2	rs7580097	0	97117808	A	G
2	rs12614696	0	97118957	C	T
2	rs79632388	0	97119553	C	G
2	rs59413697	0	97119750	G	A
2	rs10203024	0	97119982	G	T
2	rs75493060	0	97120831	G	C
2	rs58353777	0	97121784	G	C
2	rs28795241	0	97122120	G	C
2	rs60181789	0	97122987	C	G
2	rs34202968	0	97123560	T	C
2	rs146503861	0	97124421	C	T
2	rs111889353	0	97126326	G	A
2	rs10191828	0	97126511	G	A
2	rs114862860	0	97129788	G	A
2	rs12105775	0	97130761	G	A
2	rs61008119	0	97132514	G	A
2	rs111814169	0	97132933	A	G
2	rs2312991	0	97133947	G	A
2	rs2312990	0	97134027	T	C
2	rs10207513	0	97134360	A	G
2	rs7591754	0	97134859	C	G
2	rs7564763	0	97135126	G	A
2	rs11695705	0	97135162	T	C
2	rs145815500	0	97136780	C	T
2	rs72827922	0	97136884	A	G
2	rs114173229	0	97137311	C	T
2	rs28371782	0	97137357	T	C
2	rs75655358	0	97138197	A	G
2	rs4907319	0	97138525	G	A
2	rs2118837	0	97139171	G	A
2	rs6711452	0	97139307	G	A
2	rs115399453	0	97139959	A	T
2	rs10209780	0	97140142	T	G
2	rs147116541	0	97140573	C	T
2	rs11900310	0	97141830	C	G
2	rs140086987	0	97143626	A	G
2	rs115706318	0	97143761	T	C
2	rs76433928	0	97145852	T	A
2	rs35738525	0	97147587	C	T
2	rs111162559	0	97147980	A	T
2	rs150361573	0	97150161	C	T
2	rs113717668	0	97150288	T	G
2	rs6576972	0	97152446	G	A
2	rs116581863	0	97154141	A	T
2	rs11164095	0	97155208	C	T
2	rs72939351	0	97155372	T	A
2	rs6753667	0	97160382	G	A
2	rs1585272	0	97161749	T	C
2	rs55982351	0	97162780	G	A
2	rs2118836	0	97162972	T	C
2	rs3731939	0	97164943	C	T
2	rs3731938	0	97166204	A	G
2	rs3731937	0	97166296	A	G
2	rs28603323	0	97166743	T	C
2	rs116097873	0	97167343	C	T
2	rs2579505	0	97167962	T	C
2	rs74856235	0	97169386	C	T
2	rs1866444	0	97172125	G	A
2	rs62154798	0	97176334	G	T
2	rs2579503	0	97176634	C	T
2	rs35086887	0	97177084	G	A
2	rs146587505	0	97177727	C	A
2	rs2464914	0	97179828	A	G
2	rs188979471	0	97181231	G	A
2	rs116477098	0	97181723	C	A
2	rs77527374	0	97182497	A	G
2	rs72939365	0	97182550	T	C
2	rs79920734	0	97182679	A	G
2	rs2708975	0	97184160	G	A
2	rs2708976	0	97184532	C	G
2	rs1122238	0	97186917	C	T
2	rs4907236	0	97187605	C	T
2	rs10175415	0	97188552	C	T
2	rs142655285	0	97189188	C	T
2	rs4907237	0	97190497	C	T
2	rs115573143	0	97192003	T	C
2	rs11693625	0	97193347	T	C
2	rs145496851	0	97194637	A	C
2	rs116168221	0	97195336	G	A
2	rs72939377	0	97196727	T	A
2	rs4907238	0	97197195	A	G
2	rs115793054	0	97197995	C	T
2	rs72939379	0	97198788	G	C
2	rs2579502	0	97198800	T	C
2	rs148284705	0	97199000	C	A
2	rs2579501	0	97199251	G	A
2	rs2438709	0	97199694	A	G
2	rs56025514	0	97200810	T	G
2	rs55687728	0	97201026	A	T
2	rs55716397	0	97201265	G	A
2	rs2579500	0	97201682	G	A
2	rs2708978	0	97202243	A	C
2	rs749027	0	97203137	A	C
2	rs1866445	0	97203224	T	C
2	rs116661617	0	97204048	C	G
2	rs116333847	0	97205403	C	T
2	rs6718340	0	97206409	G	A
2	rs111328597	0	97206473	G	A
2	rs2579506	0	97207321	G	A
2	rs116169733	0	97207517	C	T
2	rs113899902	0	97207887	G	A
2	rs6723188	0	97208158	G	A
2	rs60326991	0	97208305	C	T
2	rs13026942	0	97209159	C	T
2	rs2464915	0	97211467	T	C
2	rs2278563	0	97212693	C	T
2	rs1011040	0	97212755	T	C
2	rs113045278	0	97213289	T	G
2	rs112354135	0	97213643	G	A
2	rs2438711	0	97214601	G	C
2	rs114267084	0	97214861	T	G
2	rs143379982	0	97216166	C	G
2	rs6576973	0	97218367	A	G
2	rs2579507	0	97218757	G	C
2	rs78152671	0	97218789	G	A
2	rs17119507	0	97219047	G	A
2	rs55698638	0	97219692	G	A
2	rs2438712	0	97219710	C	T
2	rs6753713	0	97220657	G	T
2	rs149907687	0	97221719	T	C
2	rs140909835	0	97223896	G	A
2	rs115622355	0	97225280	C	T
2	rs59118112	0	97226310	A	C
2	rs13398740	0	97226402	A	G
2	rs4907240	0	97228039	G	A
2	rs13006000	0	97228473	G	A
2	rs116516854	0	97229995	T	C
2	rs2708977	0	97230074	G	A
2	rs10203766	0	97230259	G	A
2	rs2579498	0	97231885	G	A
2	rs2579499	0	97232656	C	G
2	rs6715933	0	97235703	G	A
2	rs7607990	0	97235814	A	G
2	rs184919665	0	97235894	T	C
2	rs116633060	0	97236439	C	A
2	rs11688674	0	97237093	A	G
2	rs11682934	0	97237153	C	T
2	rs10199227	0	97237714	A	C
2	rs11691670	0	97238770	A	G
2	rs139539872	0	97239571	T	A
2	rs144185004	0	97239932	T	C
2	rs59398186	0	97240002	T	G
2	rs4907241	0	97241928	A	G
2	rs13019986	0	97243058	C	T
2	rs12469420	0	97243305	G	A
2	rs2314109	0	97243532	C	T
2	rs7604736	0	97244163	C	T
2	rs6576974	0	97244385	A	G
2	rs6576975	0	97245037	G	T
2	rs116177021	0	97245736	A	G
2	rs6576976	0	97246667	T	C
2	rs6747149	0	97246956	C	A
2	rs11676886	0	97249011	A	G
2	rs11678174	0	97249103	T	C
2	rs12717781	0	97249142	G	A
2	rs10185002	0	97249593	G	T
2	rs34029026	0	97250042	T	C
2	rs10460601	0	97252444	G	A
2	rs12717782	0	97254116	G	A
2	rs151319331	0	97256656	G	A
2	rs10183164	0	97257528	A	G
2	rs12473378	0	97257546	G	A
2	rs115838944	0	97258178	C	A
2	rs13405842	0	97258451	A	T
2	rs11690659	0	97259362	G	C
2	rs17119523	0	97260006	A	G
2	rs12477963	0	97261593	G	A
2	rs146662971	0	97261890	C	A
2	rs139044077	0	97261952	T	C
2	rs115568896	0	97265351	A	G
2	rs6759099	0	97267260	G	C
2	rs6749159	0	97267293	T	C
2	rs62154845	0	97267644	G	A
2	rs35715176	0	97271090	G	A
2	rs13395011	0	97272135	G	A
2	rs4907242	0	97273113	C	A
2	rs7575254	0	97275760	T	C
2	rs12992413	0	97277489	A	G
2	rs145268833	0	97279510	T	C
2	rs10177168	0	97280240	A	G
2	rs141292160	0	97282476	G	A
2	rs183743021	0	97283676	T	C
2	rs12329128	0	97284917	G	A
2	rs72941209	0	97285062	C	T
2	rs115348870	0	97285604	G	A
2	rs6576978	0	97285852	C	T
2	rs72941214	0	97287838	G	A
2	rs116098247	0	97288512	C	A
2	rs113451578	0	97289422	C	T
2	rs146806856	0	97290448	G	A
2	rs150260689	0	97292002	G	C
2	rs72809811	0	97292386	G	A
2	rs6733589	0	97293140	C	T
2	rs78018759	0	97293759	G	T
2	rs6741277	0	97294903	C	T
2	rs150046412	0	97296630	T	G
2	rs7584930	0	97298290	C	T
2	rs6753926	0	97298949	T	C
2	rs13384114	0	97299078	G	A
2	rs72941219	0	97300739	C	T
2	rs11164109	0	97300833	T	A
2	rs115842708	0	97302098	A	G
2	rs7580048	0	97304180	G	C
2	rs7608325	0	97305080	C	T
2	rs9752465	0	97306204	C	T
2	rs61063398	0	97306215	T	C
2	rs189626898	0	97306221	A	G
2	rs13007343	0	97306236	G	A
2	rs13393729	0	97306987	G	A
2	rs77639823	0	97309696	G	C
2	rs112036964	0	97311394	C	T
2	rs113370809	0	97313241	C	T
2	rs749949	0	97313450	C	G
2	rs60378028	0	97313451	C	T
2	rs72809813	0	97313975	A	G
2	rs747757	0	97314175	G	A
2	rs17685664	0	97315570	C	T
2	rs114069771	0	97317868	C	A
2	rs59021132	0	97318066	T	C
2	rs60501446	0	97318219	G	A
2	rs17685766	0	97319534	G	C
2	rs4907200	0	97320737	T	G
2	rs12471390	0	97322958	C	T
2	rs76653475	0	97324202	C	T
2	rs113914866	0	97325466	G	A
2	rs4907246	0	97326286	T	C
2	rs59426746	0	97327721	C	T
2	rs7605469	0	97328326	A	G
2	rs17634791	0	97328852	C	T
2	rs13029764	0	97328874	A	G
2	rs115576680	0	97328890	A	G
2	rs78099783	0	97329411	C	G
2	rs113646501	0	97330432	T	C
2	rs13389475	0	97331585	A	G
2	rs139513720	0	97332851	C	T
2	rs113304159	0	97333316	T	G
2	rs13014679	0	97333492	A	C
2	rs6732115	0	97335510	T	C
2	rs189715445	0	97336045	T	G
2	rs2292942	0	97336089	G	C
2	rs143021851	0	97336498	G	A
2	rs2314397	0	97336979	C	G
2	rs10184209	0	97337491	G	T
2	rs10427212	0	97338126	T	C
2	rs116241992	0	97339553	C	T
2	rs11891926	0	97339781	T	C
2	rs10194468	0	97340763	G	A
2	rs62156200	0	97341324	C	T
2	rs112032102	0	97342607	T	A
2	rs141369399	0	97342867	C	T
2	rs7572249	0	97343012	C	T
2	rs72941235	0	97343303	G	A
2	rs7600903	0	97343331	G	T
2	rs12477059	0	97343893	G	A
2	rs62156202	0	97344354	G	C
2	rs187218462	0	97344414	C	T
2	rs113091621	0	97344954	A	G
2	rs138056790	0	97345239	G	A
2	rs114025995	0	97345251	A	G
2	rs114891533	0	97346019	A	G
2	rs7583154	0	97346335	T	C
2	rs10196554	0	97346403	G	A
2	rs116052219	0	97347283	T	A
2	rs184401625	0	97349259	G	A
2	rs114200183	0	97350229	C	T
2	rs59648446	0	97351561	A	G
2	rs7599598	0	97351840	A	G
2	rs11694498	0	97352409	T	A
2	rs59073958	0	97352693	C	T
2	rs868168	0	97353725	G	A
2	rs62156206	0	97357108	G	A
2	rs62156207	0	97359236	C	A
2	rs61750875	0	97359364	A	G
2	rs12466906	0	97359442	G	C
2	rs72809820	0	97360079	C	T
2	rs72809822	0	97362025	A	G
2	rs2292939	0	97365213	C	T
2	rs61742095	0	97366088	T	C
2	rs2280355	0	97366303	A	G
2	rs2280356	0	97366324	A	G
2	rs2872633	0	97366599	A	G
2	rs2139406	0	97366779	A	G
2	rs116221421	0	97367352	A	C
2	rs34409923	0	97368670	G	A
2	rs150700214	0	97371581	C	T
2	rs56351161	0	97373817	G	A
2	rs114738552	0	97374019	C	T
2	rs111796043	0	97374813	G	A
2	rs76653480	0	97375549	C	T
2	rs3731940	0	97377883	C	T
2	rs56361249	0	97380229	T	G
2	rs72809824	0	97381556	C	T
2	rs17119562	0	97381844	G	C
2	rs67570263	0	97383007	T	C
2	rs62156208	0	97383686	A	G
2	rs17119564	0	97384728	G	A
2	rs140647689	0	97384803	C	T
2	rs72809825	0	97385585	T	C
2	rs10189727	0	97386826	C	A
2	rs34930820	0	97387361	C	A
2	rs12994989	0	97387731	G	A
2	rs145196704	0	97388776	G	C
2	rs6758151	0	97388884	A	G
2	rs191977914	0	97390789	C	T
2	rs72809827	0	97390953	C	T
2	rs62156209	0	97392423	G	A
2	rs75763821	0	97392694	G	A
2	rs72941253	0	97392707	C	G
2	rs72809828	0	97392778	G	A
2	rs7568206	0	97393108	A	C
2	rs62156210	0	97393736	A	T
2	rs6576981	0	97394406	G	C
2	rs11681534	0	97394755	A	G
2	rs68026712	0	97396403	T	C
2	rs62156211	0	97398757	C	T
2	rs62156212	0	97399096	C	T
2	rs62156213	0	97399100	T	C
2	rs6727384	0	97400324	A	G
2	rs111303715	0	97401674	A	G
2	rs35071802	0	97402064	T	C
2	rs62156215	0	97402210	G	C
2	rs58361269	0	97403110	G	A
2	rs62156216	0	97405127	C	T
2	rs2271893	0	97405440	G	A
2	rs6751132	0	97405866	T	C
2	rs56913233	0	97405896	A	G
2	rs57582887	0	97406354	A	C
2	rs62156219	0	97409086	C	T
2	rs62156220	0	97409138	C	T
2	rs140332007	0	97410188	G	A
2	rs78424221	0	97410399	A	G
2	rs62156221	0	97410850	A	G
2	rs6746896	0	97410949	A	G
2	rs62156222	0	97410988	C	A
2	rs62156223	0	97412167	T	C
2	rs2314398	0	97413488	C	G
2	rs56797569	0	97413555	G	T
2	rs62156225	0	97414118	T	C
2	rs147070070	0	97415741	G	A
2	rs4619651	0	97416153	G	A
2	rs62156226	0	97417108	G	A
2	rs62156227	0	97417942	C	A
2	rs72809835	0	97418083	T	G
2	rs113083565	0	97418686	T	C
2	rs62156228	0	97420335	A	G
2	rs12613055	0	97420876	T	C
2	rs62156229	0	97421271	T	C
2	rs142479528	0	97422448	C	T
2	rs968470	0	97423626	T	C
2	rs62156230	0	97424915	A	G
2	rs11682994	0	97425561	A	G
2	rs62156231	0	97425603	G	A
2	rs72809838	0	97428320	G	A
2	rs6706734	0	97429951	T	G
2	rs62156232	0	97431161	C	A
2	rs72809839	0	97432317	G	A
2	rs62156233	0	97434061	C	G
2	rs17119591	0	97435557	G	A
2	rs62156234	0	97436292	C	G
2	rs878919	0	97437990	T	C
2	rs878064	0	97438552	G	C
2	rs994430	0	97439001	A	T
2	rs72809845	0	97439075	G	A
2	rs62152765	0	97440420	G	A
2	rs62152766	0	97440567	G	A
2	rs2678381	0	97441266	G	A
2	rs6730773	0	97441643	A	G
2	rs116121826	0	97441914	A	G
2	rs2314399	0	97442390	G	A
2	rs62152767	0	97442818	C	T
2	rs62152768	0	97442906	C	T
2	rs62152770	0	97446243	C	T
2	rs62152771	0	97447121	C	G
2	rs112762625	0	97447303	C	A
2	rs7586317	0	97447831	T	A
2	rs62152772	0	97448055	G	A
2	rs62152773	0	97448073	T	C
2	rs62152774	0	97448377	A	G
2	rs62152775	0	97448474	G	T
2	rs72809850	0	97449762	A	C
2	rs62152777	0	97452100	A	G
2	rs113558205	0	97452244	G	A
2	rs150671310	0	97454449	G	A
2	rs6576983	0	97454650	T	G
2	rs6576984	0	97454705	C	T
2	rs116656846	0	97455276	G	A
2	rs192379875	0	97455618	C	T
2	rs62152780	0	97456022	C	T
2	rs147952825	0	97456181	T	A
2	rs140338516	0	97456237	A	G
2	rs111237064	0	97456578	T	C
2	rs62152781	0	97457014	G	T
2	rs62152783	0	97457389	T	A
2	rs62152784	0	97457849	G	A
2	rs6741561	0	97458436	C	T
2	rs6756482	0	97458561	A	G
2	rs62152785	0	97459403	A	T
2	rs62152786	0	97459530	G	A
2	rs62152787	0	97459642	A	G
2	rs7608661	0	97459920	A	G
2	rs144274930	0	97460282	G	A
2	rs74995253	0	97463070	C	T
2	rs1318597	0	97463095	T	C
2	rs7582249	0	97463529	G	A
2	rs111368952	0	97464277	C	T
2	rs140423486	0	97464539	A	G
2	rs41286594	0	97465384	C	T
2	rs111163458	0	97467489	C	A
2	rs7580942	0	97468276	G	C
2	rs62152788	0	97470223	C	T
2	rs2678385	0	97472163	C	T
2	rs55674661	0	97473929	A	G
2	rs3731941	0	97476219	A	G
2	rs12846	0	97477374	C	T
2	rs62152790	0	97478579	G	A
2	rs148342832	0	97479941	C	A
2	rs55986449	0	97479986	T	C
2	rs111677374	0	97480039	A	G
2	rs186606513	0	97482001	G	A
2	rs146227689	0	97482098	G	C
2	rs7608621	0	97483783	T	C
2	rs4907251	0	97484814	C	T
2	rs62152793	0	97484948	C	T
2	rs62152794	0	97485110	T	C
2	rs17119598	0	97486315	C	T
2	rs17635425	0	97486461	T	C
2	rs62152795	0	97487699	A	C
2	rs1317911	0	97488698	T	G
2	rs112826173	0	97489654	A	G
2	rs7594727	0	97489870	C	A
2	rs4077343	0	97490752	G	C
2	rs2276654	0	97492479	G	A
2	rs1320149	0	97493877	T	C
2	rs114702568	0	97495705	T	C
2	rs11682764	0	97496022	A	G
2	rs72811623	0	97496473	C	T
2	rs116814093	0	97497050	G	C
2	rs9973492	0	97498481	T	A
2	rs78381888	0	97500775	A	G
2	rs12172	0	97500852	C	G
2	rs111315064	0	97501352	C	T
2	rs59244622	0	97501632	C	T
2	rs9789421	0	97501969	C	T
2	rs10439526	0	97502088	A	C
2	rs148587694	0	97502634	A	G
2	rs111495538	0	97503747	C	T
2	rs62152834	0	97504863	C	G
2	rs11897786	0	97506872	G	A
2	rs13419073	0	97507554	G	C
2	rs1320146	0	97507727	T	C
2	rs58147284	0	97508082	G	C
2	rs6576986	0	97508320	G	C
2	rs6576987	0	97512059	G	A
2	rs4473423	0	97515830	T	A
2	rs62152860	0	97516818	C	A
2	rs142350543	0	97517082	G	A
2	rs62152861	0	97517129	G	A
2	rs10203346	0	97517237	A	G
2	rs72811627	0	97517749	C	A
2	rs111443314	0	97517825	G	C
2	rs72811629	0	97519901	T	G
2	rs62152862	0	97520838	G	A
2	rs62152863	0	97521439	G	A
2	rs62152864	0	97521454	C	T
2	rs6753987	0	97521820	C	T
2	rs6576989	0	97525099	T	C
2	rs71427097	0	97526963	C	T
2	rs144449119	0	97527739	A	C
2	rs114089901	0	97528099	A	G
2	rs6758174	0	97528365	T	C
2	rs59271006	0	97529360	T	A
2	rs62152866	0	97532849	G	A
2	rs62152868	0	97537070	T	C
2	rs56127042	0	97537402	T	A
2	rs78954638	0	97538524	G	A
2	rs183595843	0	97538620	A	C
2	rs58446419	0	97539830	G	A
2	rs11885652	0	97540580	C	A
2	rs72811637	0	97540653	G	A
2	rs149187032	0	97540665	G	A
2	rs7581764	0	97541238	T	C
2	rs12473528	0	97543936	T	C
2	rs62152871	0	97544016	G	A
2	rs62152872	0	97545306	C	T
2	rs114810987	0	97547869	T	C
2	rs6735969	0	97548391	A	T
2	rs188071193	0	97549313	G	A
2	rs4907254	0	97549668	A	G
2	rs116376867	0	97549729	G	A
2	rs146857095	0	97550743	G	A
2	rs116347249	0	97551672	C	A
2	rs2314653	0	97552614	A	G
2	rs2314652	0	97552627	G	C
2	rs2314651	0	97552912	A	G
2	rs17119643	0	97553300	C	T
2	rs12613171	0	97553747	G	A
2	rs17119645	0	97553909	T	C
2	rs4907256	0	97554581	G	A
2	rs4907257	0	97554615	G	A
2	rs4907258	0	97554706	G	A
2	rs182788754	0	97555138	C	T
2	rs111722521	0	97555321	A	G
2	rs112729952	0	97555371	T	C
2	rs10169387	0	97555804	T	C
2	rs4907259	0	97555920	G	A
2	rs4907260	0	97556272	A	C
2	rs4907203	0	97556543	C	T
2	rs13423092	0	97557019	T	C
2	rs13383845	0	97557261	G	A
2	rs13410790	0	97557872	C	T
2	rs113858701	0	97557873	G	T
2	rs115762321	0	97558043	C	T
2	rs4907204	0	97558105	A	C
2	rs4907205	0	97558150	T	C
2	rs28687044	0	97558360	G	C
2	rs13430237	0	97558926	T	C
2	rs79724734	0	97559322	C	A
2	rs57729589	0	97559333	A	T
2	rs11677797	0	97559759	G	A
2	rs80341479	0	97560801	G	A
2	rs4907206	0	97560913	C	T
2	rs12464868	0	97561440	A	G
2	rs62152899	0	97561554	C	T
2	rs61382911	0	97561851	T	C
2	rs62152900	0	97561927	C	T
2	rs13425281	0	97562035	C	T
2	rs10182668	0	97562258	G	A
2	rs10182965	0	97562551	G	A
2	rs11694296	0	97563128	C	T
2	rs4243786	0	97563745	T	C
2	rs2314650	0	97564284	G	A
2	rs72811647	0	97564695	T	C
2	rs62152901	0	97564898	A	G
2	rs116657049	0	97565099	C	T
2	rs114707893	0	97566051	C	T
2	rs7589232	0	97566148	G	A
2	rs6721921	0	97566501	G	A
2	rs114737753	0	97566563	G	A
2	rs59131346	0	97566768	C	T
2	rs6751815	0	97566948	C	T
2	rs7603256	0	97567389	C	T
2	rs28612110	0	97567628	T	C
2	rs181346457	0	97568071	G	A
2	rs11888101	0	97568453	A	G
2	rs187088133	0	97568815	C	T
2	rs147445712	0	97569067	C	T
2	rs62152902	0	97569119	C	T
2	rs77923832	0	97569200	T	C
2	rs6734326	0	97569735	G	A
2	rs4260285	0	97570081	A	G
2	rs62152903	0	97570377	T	C
2	rs58984980	0	97570759	T	A
2	rs62152904	0	97571873	A	G
2	rs62152905	0	97572222	C	T
2	rs72811651	0	97572229	G	C
2	rs62152906	0	97572270	T	C
2	rs6718420	0	97572470	C	T
2	rs6746020	0	97572503	G	C
2	rs62152907	0	97572772	G	A
2	rs6576990	0	97572798	T	C
2	rs7572852	0	97573426	C	T
2	rs72811653	0	97573742	G	A
2	rs10191663	0	97573844	A	C
2	rs10179546	0	97573950	C	A
2	rs62152908	0	97574592	C	T
2	rs76109429	0	97574984	A	G
2	rs59660613	0	97576659	A	C
2	rs4907262	0	97576854	A	G
2	rs62152910	0	97577082	C	G
2	rs149244120	0	97577156	T	A
2	rs6734673	0	97577241	T	C
2	rs6717064	0	97577343	C	A
2	rs17119655	0	97577495	T	C
2	rs6732237	0	97577661	A	C
2	rs13407036	0	97578150	A	G
2	rs17119656	0	97578329	C	A
2	rs115597125	0	97578393	C	T
2	rs7591775	0	97579270	T	C
2	rs7592101	0	97579507	T	C
2	rs115893811	0	97580765	T	C
2	rs185635084	0	97580948	A	G
2	rs13018621	0	97582235	A	T
2	rs58232717	0	97583683	C	T
2	rs60063645	0	97584258	A	G
2	rs114564306	0	97584530	G	A
2	rs144527730	0	97585742	G	A
2	rs72811663	0	97585910	G	A
2	rs11900466	0	97585936	C	T
2	rs34895357	0	97587049	T	C
2	rs114236840	0	97587503	C	T
2	rs113142306	0	97587959	G	A
2	rs11889101	0	97590888	G	A
2	rs3903548	0	97591670	T	C
2	rs58447335	0	97591997	T	C
2	rs57397886	0	97592123	C	A
2	rs72811667	0	97593213	C	T
2	rs60330255	0	97593614	C	T
2	rs62152915	0	97594303	C	T
2	rs11889996	0	97594366	A	T
2	rs6725927	0	97595109	T	C
2	rs12717785	0	97595309	A	G
2	rs72811670	0	97595330	C	G
2	rs115648382	0	97595403	C	T
2	rs11164113	0	97595628	C	A
2	rs10874468	0	97595991	G	A
2	rs149916666	0	97596033	C	T
2	rs11680224	0	97596234	G	T
2	rs11676858	0	97597577	A	G
2	rs60621865	0	97598001	T	C
2	rs13393393	0	97598899	A	G
2	rs13383143	0	97599266	C	T
2	rs7574488	0	97599618	T	C
2	rs72811676	0	97599886	T	G
2	rs115594163	0	97600045	C	T
2	rs75297860	0	97600078	G	A
2	rs1320147	0	97600626	G	T
2	rs13403225	0	97600827	T	C
2	rs13387563	0	97600916	C	A
2	rs2872686	0	97601024	A	G
2	rs12997297	0	97601106	C	T
2	rs11885811	0	97601119	C	T
2	rs72811680	0	97601342	A	G
2	rs35836525	0	97601693	C	G
2	rs13009659	0	97602285	C	A
2	rs12717786	0	97602308	A	G
2	rs111589950	0	97602756	C	T
2	rs59178801	0	97604455	C	T
2	rs73959416	0	97604518	A	T
2	rs60019075	0	97604895	A	G
2	rs7580504	0	97605597	C	G
2	rs78131290	0	97606810	T	C
2	rs6728642	0	97607071	A	G
2	rs13006507	0	97607484	G	A
2	rs7593754	0	97607544	G	A
2	rs7584641	0	97607655	T	A
2	rs6732095	0	97607668	A	G
2	rs60608738	0	97608085	G	A
2	rs57035274	0	97608124	C	A
2	rs7597743	0	97608837	G	T
2	rs183345273	0	97611011	C	A
2	rs7593493	0	97611040	A	C
2	rs10202644	0	97611396	T	C
2	rs6707255	0	97612214	G	C
2	rs1624844	0	97613616	T	C
2	rs1623881	0	97613748	C	A
2	rs11688134	0	97613956	C	T
2	rs59284047	0	97614559	T	C
2	rs1257022	0	97614936	C	T
2	rs1257021	0	97615423	C	A
2	rs11900461	0	97615993	C	T
2	rs1257020	0	97616703	T	C
2	rs116495876	0	97616845	A	T
2	rs1257019	0	97617140	T	C
2	rs1257018	0	97617227	A	G
2	rs6736365	0	97617682	C	T
2	rs1730131	0	97617924	A	G
2	rs1796027	0	97618166	T	C
2	rs1730130	0	97618572	C	T
2	rs1796028	0	97618953	G	A
2	rs113060722	0	97619542	C	T
2	rs1730129	0	97619682	G	C
2	rs1730128	0	97619913	T	C
2	rs114034364	0	97620373	T	A
2	rs6576992	0	97620946	T	C
2	rs6576993	0	97620961	T	C
2	rs6576994	0	97620975	C	T
2	rs9324210	0	97621121	G	A
2	rs6576995	0	97621274	G	A
2	rs11890407	0	97621647	G	C
2	rs1796047	0	97621763	C	G
2	rs1796046	0	97621998	T	G
2	rs1730127	0	97622408	G	C
2	rs1730126	0	97622920	C	T
2	rs1796045	0	97623010	G	A
2	rs1796044	0	97623109	A	C
2	rs6576996	0	97623312	T	C
2	rs1796043	0	97623413	G	A
2	rs7569434	0	97624097	A	G
2	rs7584335	0	97624304	G	A
2	rs13021723	0	97624492	T	C
2	rs13016654	0	97624524	A	G
2	rs115422148	0	97626485	C	T
2	rs1796041	0	97627260	C	G
2	rs4366944	0	97628047	G	A
2	rs4586672	0	97628231	C	T
2	rs1796032	0	97628540	T	A
2	rs79556424	0	97629132	T	C
2	rs1796029	0	97629250	T	C
2	rs1730124	0	97629673	C	G
2	rs1730123	0	97629704	G	C
2	rs56223017	0	97629848	C	T
2	rs1730122	0	97630540	T	C
2	rs1257015	0	97631585	A	T
2	rs1257014	0	97631882	C	T
2	rs1257013	0	97631982	T	C
2	rs11891457	0	97632449	G	T
2	rs11891458	0	97632450	G	T
2	rs1257012	0	97633013	A	G
2	rs113319086	0	97633267	G	C
2	rs1257011	0	97633772	A	G
2	rs1257010	0	97633814	C	A
2	rs1257009	0	97634206	T	C
2	rs1257008	0	97634672	A	G
2	rs72813606	0	97634828	C	T
2	rs1257007	0	97635314	G	A
2	rs61009229	0	97635520	C	T
2	rs4263148	0	97635521	A	G
2	rs6576997	0	97637031	A	C
2	rs6714860	0	97637516	T	C
2	rs6715329	0	97637905	T	C
2	rs1730120	0	97638038	A	G
2	rs146972264	0	97638311	G	A
2	rs77169098	0	97638495	G	A
2	rs1730119	0	97638713	G	A
2	rs1257017	0	97639135	T	C
2	rs1257016	0	97640502	T	C
2	rs190807904	0	97640634	C	A
2	rs1268682	0	97640997	A	G
2	rs6730782	0	97641267	T	G
2	rs34434950	0	97642214	A	G
2	rs1796048	0	97643576	T	C
2	rs6576998	0	97643684	G	A
2	rs10178701	0	97644015	C	G
2	rs1796050	0	97645080	G	C
2	rs1796049	0	97645785	C	T
2	rs6757916	0	97646109	G	A
2	rs6576999	0	97646445	C	A
2	rs112904912	0	97646772	G	A
2	rs78757165	0	97647242	T	C
2	rs4063952	0	97647616	C	T
2	rs6731522	0	97647997	A	G
2	rs7584318	0	97648424	A	G
2	rs12717787	0	97648832	A	G
2	rs113171301	0	97649527	G	A
2	rs79644073	0	97649556	G	A
2	rs1257029	0	97654678	C	T
2	rs115231541	0	97655079	T	C
2	rs1257028	0	97655299	T	C
2	rs114404415	0	97655457	C	T
2	rs1257027	0	97655882	A	G
2	rs1257026	0	97655963	C	A
2	rs6749086	0	97656166	C	T
2	rs1257025	0	97657418	A	C
2	rs1268683	0	97657540	T	C
2	rs113863815	0	97657813	A	G
2	rs1257024	0	97658798	G	A
2	rs143287966	0	97659875	G	A
2	rs10175319	0	97660528	G	C
2	rs10175320	0	97660530	G	C
2	rs17636359	0	97660619	T	C
2	rs72813616	0	97661594	C	T
2	rs75221880	0	97662968	C	T
2	rs1257023	0	97663840	T	C
2	rs12988306	0	97664892	G	A
2	rs113369057	0	97665533	G	A
2	rs1256994	0	97667450	C	T
2	rs149987796	0	97667474	C	T
2	rs1256993	0	97667475	A	G
2	rs35608744	0	97668022	G	A
2	rs78783493	0	97668945	C	T
2	rs1256992	0	97669032	C	T
2	rs1256991	0	97669386	A	G
2	rs7583191	0	97670090	G	A
2	rs112080055	0	97670132	G	A
2	rs1796038	0	97674168	C	G
2	rs1730106	0	97674463	T	C
2	rs13404200	0	97675768	C	A
2	rs1796037	0	97675870	A	C
2	rs1624170	0	97676497	C	T
2	rs1796036	0	97677631	C	T
2	rs1257000	0	97678319	C	T
2	rs9973669	0	97679094	T	C
2	rs1256999	0	97679933	G	C
2	rs149547324	0	97680369	G	A
2	rs13025231	0	97680395	G	C
2	rs1256998	0	97680507	C	T
2	rs1256997	0	97682163	T	C
2	rs35460642	0	97682465	G	A
2	rs1256996	0	97682954	C	A
2	rs143192853	0	97683199	C	T
2	rs10496325	0	97683329	T	C
2	rs4254543	0	97683361	C	T
2	rs1256995	0	97683439	T	A
2	rs2463904	0	97685741	A	G
2	rs6745657	0	97686580	A	G
2	rs55693512	0	97687102	G	A
2	rs2707304	0	97687366	A	G
2	rs183612488	0	97689175	T	C
2	rs12479095	0	97689382	T	C
2	rs1256986	0	97690757	G	A
2	rs1256987	0	97694551	G	C
2	rs116171118	0	97695036	C	A
2	rs186933208	0	97695134	T	C
2	rs13005320	0	97698480	A	C
2	rs183862208	0	97702411	C	T
2	rs1148600	0	97703284	C	T
2	rs1148599	0	97705554	G	A
2	rs1148598	0	97707562	G	T
2	rs115337286	0	97707657	C	T
2	rs1148597	0	97708011	T	C
2	rs1257006	0	97708611	A	G
2	rs1257005	0	97708740	A	C
2	rs1148595	0	97710299	C	G
2	rs1148594	0	97710803	C	T
2	rs11695197	0	97711421	G	A
2	rs116069341	0	97711739	G	C
2	rs1148593	0	97711764	A	G
2	rs1257117	0	97712339	C	A
2	rs1669758	0	97712731	C	T
2	rs1148592	0	97714031	G	A
2	rs1148591	0	97714323	C	A
2	rs1148588	0	97716168	C	T
2	rs1148587	0	97716214	A	G
2	rs1148586	0	97726087	T	C
2	rs6757675	0	97726520	G	T
2	rs1267178	0	97729845	T	C
2	rs77295427	0	97733608	C	T
2	rs1148577	0	97736260	C	T
2	rs116272554	0	97738917	G	C
2	rs1271063	0	97739057	T	C
2	rs145520891	0	97740484	T	C
2	rs1257050	0	97742963	C	T
2	rs139741888	0	97743103	G	A
2	rs143674418	0	97745496	G	A
2	rs7575796	0	97746526	A	G
2	rs113222096	0	97749730	G	T
2	rs1257093	0	97750561	A	G
2	rs1964494	0	97751832	C	A
2	rs3855809	0	97751849	C	A
2	rs115507803	0	97752054	T	C
2	rs111305534	0	97753306	C	T
2	rs62155552	0	97753394	C	T
2	rs1257089	0	97753585	G	A
2	rs1271064	0	97754165	G	A
2	rs1257084	0	97757509	C	T
2	rs1257101	0	97758953	G	A
2	rs10177295	0	97761259	G	C
2	rs1257105	0	97761276	A	G
2	rs10177368	0	97761286	G	C
2	rs1257106	0	97761641	C	T
2	rs1257107	0	97761872	C	T
2	rs1268684	0	97762107	G	A
2	rs56065109	0	97762978	A	G
2	rs1257097	0	97764450	G	A
2	rs1257099	0	97766551	G	A
2	rs1267180	0	97766574	G	A
2	rs1262300	0	97768178	C	T
2	rs1257100	0	97770180	G	A
2	rs9636496	0	97771060	T	A
2	rs1257111	0	97774801	C	A
2	rs140526116	0	97777162	A	G
2	rs145056855	0	97778065	C	A
2	rs4063406	0	97782007	G	T
2	rs62152980	0	97783657	T	C
2	rs7569432	0	97793615	T	A
2	rs7566937	0	97793899	A	C
2	rs7606426	0	97794022	C	T
2	rs140092863	0	97795979	T	C
2	rs12105727	0	97797225	C	T
2	rs34207712	0	97797667	G	A
2	rs13390019	0	97797680	T	C
2	rs185092175	0	97797711	C	A
2	rs6718164	0	97799285	A	G
2	rs2443892	0	97802319	G	A
2	rs115086514	0	97808825	C	T
2	rs59371153	0	97810798	T	C
2	rs35701303	0	97812713	G	A
2	rs181433859	0	97825029	A	G
2	rs4101913	0	97825361	G	T
2	rs142694109	0	97830854	A	G
2	rs56051127	0	97839613	G	T
2	rs10179966	0	97845100	C	T
2	rs11682519	0	97846021	C	T
2	rs11164114	0	97846850	T	C
2	rs62153956	0	97847929	C	T
2	rs62153957	0	97848064	T	C
2	rs12996352	0	97849219	T	C
2	rs56181309	0	97849617	A	G
2	rs7588752	0	97849669	T	G
2	rs13015315	0	97849955	G	A
2	rs11681875	0	97850677	C	T
2	rs62154801	0	97851069	A	G
2	rs563077223	0	97851331	C	T
2	rs117966514	0	97851981	G	A
2	rs537940361	0	97854778	T	C
2	rs200512873	0	97856085	A	C
2	rs72815607	0	97857145	A	C
2	rs13032546	0	97857179	G	C
2	rs191205685	0	97859492	T	C
2	rs4092199	0	97860043	A	G
2	rs143747853	0	97860150	C	A
2	rs4530406	0	97860223	C	T
2	rs1901501	0	97862260	T	A
2	rs113397604	0	97862928	G	C
2	rs13402271	0	97863525	G	T
2	rs13428530	0	97863565	C	T
2	rs113485946	0	97866442	T	C
2	rs12327919	0	97866928	A	G
2	rs9324211	0	97867870	G	C
2	rs3926004	0	97870317	A	G
2	rs11894782	0	97870961	G	A
2	rs12994584	0	97871314	G	A
2	rs62154856	0	97871574	A	G
2	rs13400545	0	97871626	A	G
2	rs114192053	0	97871906	G	A
2	rs13028622	0	97872148	T	G
2	rs62154858	0	97873288	T	G
2	rs6718582	0	97873393	C	T
2	rs12993420	0	97874515	A	G
2	rs1971209	0	97876010	G	C
2	rs35899007	0	97876254	A	G
2	rs10186233	0	97877399	T	C
2	rs35711845	0	97877440	T	C
2	rs10183746	0	97877528	A	T
2	rs10171740	0	97877591	C	A
2	rs6756986	0	97881267	G	A
2	rs151198768	0	97909828	C	A
```
