## Supplementary material for "Characterization of shared and ancestry-specific signals driving complex traits using multi-ancestry fine-mapping": s1_remaining_snps.log

```
PLINK v2.00a5.10LM 64-bit Intel (5 Jan 2024)
Options in effect:
  --extract s1_snps.txt
  --make-pgen
  --out s1_remaining_snps
  --pfile s1_data_1kg

Hostname: exp-15-10
Working directory: /expanse/projects/gymreklab/tmirmira/expansescratch/mscav_APOB/schizophrenia/schizophrenia_susiex/2_97000775_98000775
Start time: Fri Mar 21 12:47:17 2025

Random number seed: 1742586437
257485 MiB RAM detected, ~250249 available; reserving 128742 MiB for main
workspace.
Using up to 64 threads (change this with --threads).
503 samples (0 females, 0 males, 503 ambiguous; 503 founders) loaded from
s1_data_1kg.psam.
1071 variants loaded from s1_data_1kg.pvar.
Note: No phenotype data present.
--extract: 1071 variants remaining.
1071 variants remaining after main filters.
Writing s1_remaining_snps.psam ... done.
Writing s1_remaining_snps.pvar ... done.
Writing s1_remaining_snps.pgen ... done.

End time: Fri Mar 21 12:47:17 2025
```
