## Supplementary material for "Characterization of shared and ancestry-specific signals driving complex traits using multi-ancestry fine-mapping": s1_snps.txt

```
rs142875786
rs74731813
rs62153905
rs78489261
rs62153906
rs116173502
rs7562544
rs11900808
rs4907311
rs57406815
rs2872313
rs59979953
rs810057
rs150522122
rs772152
rs17633463
rs62153910
rs3731935
rs61754144
rs3731936
rs772154
rs58328293
rs112566500
rs183529337
rs116670668
rs62153915
rs115893051
rs6737429
rs62153917
rs772156
rs2305935
rs186682955
rs74495263
rs114443303
rs4907312
rs112072122
rs772157
rs146518178
rs79163674
rs772159
rs772160
rs772161
rs56284608
rs140949421
rs62153918
rs55908912
rs534472175
rs140705063
rs62153920
rs182251407
rs11886450
rs139290800
rs4426565
rs2085842
rs72939635
rs4907233
rs151173988
rs75961741
rs77103707
rs56221936
rs56027554
rs11679457
rs79050950
rs75528125
rs72939637
rs114680975
rs75247620
rs62153922
rs72939642
rs62153923
rs116168553
rs617887
rs631746
rs150729474
rs74583310
rs648225
rs611943
rs6755877
rs78099340
rs583705
rs687950
rs4066766
rs584811
rs674920
rs34367982
rs597420
rs192435541
rs181361004
rs138270841
rs676007
rs582014
rs675239
rs596069
rs75034373
rs4907315
rs772167
rs637532
rs62154784
rs192737890
rs618454
rs654224
rs655101
rs72827908
rs605175
rs12614188
rs1081711
rs607302
rs116824613
rs679414
rs62154786
rs4619650
rs585781
rs62154787
rs76769583
rs670498
rs631033
rs138919676
rs1081713
rs612017
rs609765
rs6707965
rs146663992
rs140309186
rs76142129
rs59210467
rs6705204
rs60700118
rs6753263
rs148281694
rs115549761
rs77301095
rs57674617
rs184898039
rs72947377
rs10170018
rs145208813
rs1458585
rs2083276
rs2099675
rs2099674
rs112847284
rs12052336
rs146974660
rs59082777
rs11687211
rs4907234
rs146795629
rs77765498
rs7585303
rs58913898
rs10181138
rs945747
rs77647729
rs1870340
rs7580097
rs12614696
rs79632388
rs59413697
rs10203024
rs75493060
rs58353777
rs28795241
rs60181789
rs34202968
rs146503861
rs111889353
rs10191828
rs114862860
rs12105775
rs61008119
rs111814169
rs2312991
rs2312990
rs10207513
rs7591754
rs7564763
rs11695705
rs145815500
rs72827922
rs114173229
rs28371782
rs75655358
rs4907319
rs2118837
rs6711452
rs115399453
rs10209780
rs147116541
rs11900310
rs140086987
rs115706318
rs76433928
rs35738525
rs111162559
rs150361573
rs113717668
rs6576972
rs116581863
rs11164095
rs72939351
rs6753667
rs1585272
rs55982351
rs2118836
rs3731939
rs3731938
rs3731937
rs28603323
rs116097873
rs2579505
rs74856235
rs1866444
rs62154798
rs2579503
rs35086887
rs146587505
rs2464914
rs188979471
rs116477098
rs77527374
rs72939365
rs79920734
rs2708975
rs2708976
rs1122238
rs4907236
rs10175415
rs142655285
rs4907237
rs115573143
rs11693625
rs145496851
rs116168221
rs72939377
rs4907238
rs115793054
rs72939379
rs2579502
rs148284705
rs2579501
rs2438709
rs56025514
rs55687728
rs55716397
rs2579500
rs2708978
rs749027
rs1866445
rs116661617
rs116333847
rs6718340
rs111328597
rs2579506
rs116169733
rs113899902
rs6723188
rs60326991
rs13026942
rs2464915
rs2278563
rs1011040
rs113045278
rs112354135
rs2438711
rs114267084
rs143379982
rs6576973
rs2579507
rs78152671
rs17119507
rs55698638
rs2438712
rs6753713
rs149907687
rs140909835
rs115622355
rs59118112
rs13398740
rs4907240
rs13006000
rs116516854
rs2708977
rs10203766
rs2579498
rs2579499
rs6715933
rs7607990
rs184919665
rs116633060
rs11688674
rs11682934
rs10199227
rs11691670
rs139539872
rs144185004
rs59398186
rs4907241
rs13019986
rs12469420
rs2314109
rs7604736
rs6576974
rs6576975
rs116177021
rs6576976
rs6747149
rs11676886
rs11678174
rs12717781
rs10185002
rs34029026
rs10460601
rs12717782
rs151319331
rs10183164
rs12473378
rs115838944
rs13405842
rs11690659
rs17119523
rs12477963
rs146662971
rs139044077
rs115568896
rs6759099
rs6749159
rs62154845
rs35715176
rs13395011
rs4907242
rs7575254
rs12992413
rs145268833
rs10177168
rs141292160
rs183743021
rs12329128
rs72941209
rs115348870
rs6576978
rs72941214
rs116098247
rs113451578
rs146806856
rs150260689
rs72809811
rs6733589
rs78018759
rs6741277
rs150046412
rs7584930
rs6753926
rs13384114
rs72941219
rs11164109
rs115842708
rs7580048
rs7608325
rs9752465
rs61063398
rs189626898
rs13007343
rs13393729
rs77639823
rs112036964
rs113370809
rs749949
rs60378028
rs72809813
rs747757
rs17685664
rs114069771
rs59021132
rs60501446
rs17685766
rs4907200
rs12471390
rs76653475
rs113914866
rs4907246
rs59426746
rs7605469
rs17634791
rs13029764
rs115576680
rs78099783
rs113646501
rs13389475
rs139513720
rs113304159
rs13014679
rs6732115
rs189715445
rs2292942
rs143021851
rs2314397
rs10184209
rs10427212
rs116241992
rs11891926
rs10194468
rs62156200
rs112032102
rs141369399
rs7572249
rs72941235
rs7600903
rs12477059
rs62156202
rs187218462
rs113091621
rs138056790
rs114025995
rs114891533
rs7583154
rs10196554
rs116052219
rs184401625
rs114200183
rs59648446
rs7599598
rs11694498
rs59073958
rs868168
rs62156206
rs62156207
rs61750875
rs12466906
rs72809820
rs72809822
rs2292939
rs61742095
rs2280355
rs2280356
rs2872633
rs2139406
rs116221421
rs34409923
rs150700214
rs56351161
rs114738552
rs111796043
rs76653480
rs3731940
rs56361249
rs72809824
rs17119562
rs67570263
rs62156208
rs17119564
rs140647689
rs72809825
rs10189727
rs34930820
rs12994989
rs145196704
rs6758151
rs191977914
rs72809827
rs62156209
rs75763821
rs72941253
rs72809828
rs7568206
rs62156210
rs6576981
rs11681534
rs68026712
rs62156211
rs62156212
rs62156213
rs6727384
rs111303715
rs35071802
rs62156215
rs58361269
rs62156216
rs2271893
rs6751132
rs56913233
rs57582887
rs62156219
rs62156220
rs140332007
rs78424221
rs62156221
rs6746896
rs62156222
rs62156223
rs2314398
rs56797569
rs62156225
rs147070070
rs4619651
rs62156226
rs62156227
rs72809835
rs113083565
rs62156228
rs12613055
rs62156229
rs142479528
rs968470
rs62156230
rs11682994
rs62156231
rs72809838
rs6706734
rs62156232
rs72809839
rs62156233
rs17119591
rs62156234
rs878919
rs878064
rs994430
rs72809845
rs62152765
rs62152766
rs2678381
rs6730773
rs116121826
rs2314399
rs62152767
rs62152768
rs62152770
rs62152771
rs112762625
rs7586317
rs62152772
rs62152773
rs62152774
rs62152775
rs72809850
rs62152777
rs113558205
rs150671310
rs6576983
rs6576984
rs116656846
rs192379875
rs62152780
rs147952825
rs140338516
rs111237064
rs62152781
rs62152783
rs62152784
rs6741561
rs6756482
rs62152785
rs62152786
rs62152787
rs7608661
rs144274930
rs74995253
rs1318597
rs7582249
rs111368952
rs140423486
rs41286594
rs111163458
rs7580942
rs62152788
rs2678385
rs55674661
rs3731941
rs12846
rs62152790
rs148342832
rs55986449
rs111677374
rs186606513
rs146227689
rs7608621
rs4907251
rs62152793
rs62152794
rs17119598
rs17635425
rs62152795
rs1317911
rs112826173
rs7594727
rs4077343
rs2276654
rs1320149
rs114702568
rs11682764
rs72811623
rs116814093
rs9973492
rs78381888
rs12172
rs111315064
rs59244622
rs9789421
rs10439526
rs148587694
rs111495538
rs62152834
rs11897786
rs13419073
rs1320146
rs58147284
rs6576986
rs6576987
rs4473423
rs62152860
rs142350543
rs62152861
rs10203346
rs72811627
rs111443314
rs72811629
rs62152862
rs62152863
rs62152864
rs6753987
rs6576989
rs71427097
rs144449119
rs114089901
rs6758174
rs59271006
rs62152866
rs62152868
rs56127042
rs78954638
rs183595843
rs58446419
rs11885652
rs72811637
rs149187032
rs7581764
rs12473528
rs62152871
rs62152872
rs114810987
rs6735969
rs188071193
rs4907254
rs116376867
rs146857095
rs116347249
rs2314653
rs2314652
rs2314651
rs17119643
rs12613171
rs17119645
rs4907256
rs4907257
rs4907258
rs182788754
rs111722521
rs112729952
rs10169387
rs4907259
rs4907260
rs4907203
rs13423092
rs13383845
rs13410790
rs113858701
rs115762321
rs4907204
rs4907205
rs28687044
rs13430237
rs79724734
rs57729589
rs11677797
rs80341479
rs4907206
rs12464868
rs62152899
rs61382911
rs62152900
rs13425281
rs10182668
rs10182965
rs11694296
rs4243786
rs2314650
rs72811647
rs62152901
rs116657049
rs114707893
rs7589232
rs6721921
rs114737753
rs59131346
rs6751815
rs7603256
rs28612110
rs181346457
rs11888101
rs187088133
rs147445712
rs62152902
rs77923832
rs6734326
rs4260285
rs62152903
rs58984980
rs62152904
rs62152905
rs72811651
rs62152906
rs6718420
rs6746020
rs62152907
rs6576990
rs7572852
rs72811653
rs10191663
rs10179546
rs62152908
rs76109429
rs59660613
rs4907262
rs62152910
rs149244120
rs6734673
rs6717064
rs17119655
rs6732237
rs13407036
rs17119656
rs115597125
rs7591775
rs7592101
rs115893811
rs185635084
rs13018621
rs58232717
rs60063645
rs114564306
rs144527730
rs72811663
rs11900466
rs34895357
rs114236840
rs113142306
rs11889101
rs3903548
rs58447335
rs57397886
rs72811667
rs60330255
rs62152915
rs11889996
rs6725927
rs12717785
rs72811670
rs115648382
rs11164113
rs10874468
rs149916666
rs11680224
rs11676858
rs60621865
rs13393393
rs13383143
rs7574488
rs72811676
rs115594163
rs75297860
rs1320147
rs13403225
rs13387563
rs2872686
rs12997297
rs11885811
rs72811680
rs35836525
rs13009659
rs12717786
rs111589950
rs59178801
rs73959416
rs60019075
rs7580504
rs78131290
rs6728642
rs13006507
rs7593754
rs7584641
rs6732095
rs60608738
rs57035274
rs7597743
rs183345273
rs7593493
rs10202644
rs6707255
rs1624844
rs1623881
rs11688134
rs59284047
rs1257022
rs1257021
rs11900461
rs1257020
rs116495876
rs1257019
rs1257018
rs6736365
rs1730131
rs1796027
rs1730130
rs1796028
rs113060722
rs1730129
rs1730128
rs114034364
rs6576992
rs6576993
rs6576994
rs9324210
rs6576995
rs11890407
rs1796047
rs1796046
rs1730127
rs1730126
rs1796045
rs1796044
rs6576996
rs1796043
rs7569434
rs7584335
rs13021723
rs13016654
rs115422148
rs1796041
rs4366944
rs4586672
rs1796032
rs79556424
rs1796029
rs1730124
rs1730123
rs56223017
rs1730122
rs1257015
rs1257014
rs1257013
rs11891457
rs11891458
rs1257012
rs113319086
rs1257011
rs1257010
rs1257009
rs1257008
rs72813606
rs1257007
rs61009229
rs4263148
rs6576997
rs6714860
rs6715329
rs1730120
rs146972264
rs77169098
rs1730119
rs1257017
rs1257016
rs190807904
rs1268682
rs6730782
rs34434950
rs1796048
rs6576998
rs10178701
rs1796050
rs1796049
rs6757916
rs6576999
rs112904912
rs78757165
rs4063952
rs6731522
rs7584318
rs12717787
rs113171301
rs79644073
rs1257029
rs115231541
rs1257028
rs114404415
rs1257027
rs1257026
rs6749086
rs1257025
rs1268683
rs113863815
rs1257024
rs143287966
rs10175319
rs10175320
rs17636359
rs72813616
rs75221880
rs1257023
rs12988306
rs113369057
rs1256994
rs149987796
rs1256993
rs35608744
rs78783493
rs1256992
rs1256991
rs7583191
rs112080055
rs1796038
rs1730106
rs13404200
rs1796037
rs1624170
rs1796036
rs1257000
rs9973669
rs1256999
rs149547324
rs13025231
rs1256998
rs1256997
rs35460642
rs1256996
rs143192853
rs10496325
rs4254543
rs1256995
rs2463904
rs6745657
rs55693512
rs2707304
rs183612488
rs12479095
rs1256986
rs1256987
rs116171118
rs186933208
rs13005320
rs183862208
rs1148600
rs1148599
rs1148598
rs115337286
rs1148597
rs1257006
rs1257005
rs1148595
rs1148594
rs11695197
rs116069341
rs1148593
rs1257117
rs1669758
rs1148592
rs1148591
rs1148588
rs1148587
rs1148586
rs6757675
rs1267178
rs77295427
rs1148577
rs116272554
rs1271063
rs145520891
rs1257050
rs139741888
rs143674418
rs7575796
rs113222096
rs1257093
rs1964494
rs3855809
rs115507803
rs111305534
rs62155552
rs1257089
rs1271064
rs1257084
rs1257101
rs10177295
rs1257105
rs10177368
rs1257106
rs1257107
rs1268684
rs56065109
rs1257097
rs1257099
rs1267180
rs1262300
rs1257100
rs9636496
rs1257111
rs140526116
rs145056855
rs4063406
rs62152980
rs7569432
rs7566937
rs7606426
rs140092863
rs12105727
rs34207712
rs13390019
rs185092175
rs6718164
rs2443892
rs115086514
rs59371153
rs35701303
rs181433859
rs4101913
rs142694109
rs56051127
rs10179966
rs11682519
rs11164114
rs62153956
rs62153957
rs12996352
rs56181309
rs7588752
rs13015315
rs11681875
rs62154801
rs563077223
rs117966514
rs537940361
rs200512873
rs72815607
rs13032546
rs191205685
rs4092199
rs143747853
rs4530406
rs1901501
rs113397604
rs13402271
rs13428530
rs113485946
rs12327919
rs9324211
rs3926004
rs11894782
rs12994584
rs62154856
rs13400545
rs114192053
rs13028622
rs62154858
rs6718582
rs12993420
rs1971209
rs35899007
rs10186233
rs35711845
rs10183746
rs10171740
rs6756986
rs151198768
```
