## Supplementary material for "Characterization of shared and ancestry-specific signals driving complex traits using multi-ancestry fine-mapping": s2.afreq

```
#CHROM	ID	REF	ALT	ALT_FREQS	OBS_CT
2	rs140700918	C	T	0.0456349	1008
2	rs369670146	G	A	0.0198413	1008
2	rs77510056	C	A	0.16369	1008
2	rs182069487	G	A	0.0456349	1008
2	rs78659514	T	C	0.0347222	1008
2	rs62153905	C	T	0.215278	1008
2	rs78489261	A	G	0.0168651	1008
2	rs62153906	G	A	0.215278	1008
2	rs7562544	T	C	0.220238	1008
2	rs11900808	C	T	0.0168651	1008
2	rs117164497	C	T	0.0575397	1008
2	rs117616494	A	G	0.0357143	1008
2	rs60596893	A	G	0.0456349	1008
2	rs4907311	C	T	0.277778	1008
2	rs76772809	A	G	0.0138889	1008
2	rs57406815	C	T	0.277778	1008
2	rs146970864	A	G	0.0119048	1008
2	rs141767796	G	A	0.0119048	1008
2	rs138721526	G	A	0.0188492	1008
2	rs57367779	A	T	0.0456349	1008
2	rs59979953	G	A	0.277778	1008
2	rs810057	T	C	0.434524	1008
2	rs772152	G	A	0.669643	1008
2	rs17633463	G	A	0.219246	1008
2	rs140516362	G	T	0.0406746	1008
2	rs74350019	C	T	0.0168651	1008
2	rs185688832	A	G	0.00694444	1008
2	rs3731935	T	C	0.223214	1008
2	rs3731936	A	C	0.223214	1008
2	rs76548225	G	C	0.0952381	1008
2	rs149707411	T	A	0.0456349	1008
2	rs57248244	C	T	0.0456349	1008
2	rs772154	G	T	0.414683	1008
2	rs58328293	C	T	0.286706	1008
2	rs187266947	C	T	0.0198413	1008
2	rs112566500	C	G	0.306548	1008
2	rs183529337	G	A	0.0277778	1008
2	rs187497463	T	C	0.0406746	1008
2	rs12614623	G	A	0.0406746	1008
2	rs62153915	C	T	0.233135	1008
2	rs76859819	A	G	0.0297619	1008
2	rs6737429	T	C	0.27381	1008
2	rs76687534	G	C	0.0406746	1008
2	rs62153917	G	A	0.214286	1008
2	rs79892037	A	G	0.0406746	1008
2	rs772156	G	A	0.693452	1008
2	rs2305935	T	C	0.275794	1008
2	rs76832333	A	G	0.24504	1008
2	rs79715848	G	A	0.243056	1008
2	rs4907312	G	A	0.21131	1008
2	rs112072122	C	T	0.0168651	1008
2	rs150427787	C	G	0.0119048	1008
2	rs772159	G	A	0.694444	1008
2	rs2290908	C	T	0.0416667	1008
2	rs76417759	G	C	0.0406746	1008
2	rs12464811	G	A	0.109127	1008
2	rs138304356	T	C	0.0347222	1008
2	rs60893927	G	T	0.0406746	1008
2	rs74625264	A	C	0.0406746	1008
2	rs118172310	C	T	0.0406746	1008
2	rs78300305	G	C	0.0406746	1008
2	rs772161	C	A	0.693452	1008
2	rs60020980	G	A	0.0406746	1008
2	rs62153918	C	A	0.217262	1008
2	rs183758867	A	G	0.0347222	1008
2	rs200069423	G	C	0.0406746	1008
2	rs199938608	G	A	0.0406746	1008
2	rs574320806	C	T	0.0406746	1008
2	rs140705063	A	T	0.0168651	1008
2	rs11886450	C	T	0.0545635	1008
2	rs139290800	G	C	0.0168651	1008
2	rs150039818	C	T	0.0297619	1008
2	rs77954266	G	A	0.0605159	1008
2	rs2085842	G	C	0.267857	1008
2	rs72939635	C	T	0.0168651	1008
2	rs4907233	C	T	0.267857	1008
2	rs75961741	C	T	0.0406746	1008
2	rs77103707	C	T	0.0168651	1008
2	rs56221936	T	C	0.267857	1008
2	rs56027554	T	C	0.210317	1008
2	rs72939637	A	C	0.0496032	1008
2	rs75247620	A	G	0.0168651	1008
2	rs62153922	G	A	0.207341	1008
2	rs57319731	C	T	0.0327381	1008
2	rs185816817	T	C	0.0337302	1008
2	rs72939642	A	C	0.0496032	1008
2	rs141421965	C	T	0.0238095	1008
2	rs62153923	T	C	0.209325	1008
2	rs617887	A	T	0.0515873	1008
2	rs631746	A	G	0.695437	1008
2	rs12621163	C	T	0.031746	1008
2	rs648225	A	C	0.4375	1008
2	rs611943	T	C	0.719246	1008
2	rs6755877	T	C	0.210317	1008
2	rs61341985	G	A	0.031746	1008
2	rs117163475	A	T	0.031746	1008
2	rs118100355	G	A	0.0178571	1008
2	rs77287677	C	G	0.030754	1008
2	rs583705	C	T	0.789683	1008
2	rs551187903	G	T	0.030754	1008
2	rs200987035	C	A	0.031746	1008
2	rs687950	G	C	0.789683	1008
2	rs584811	G	A	0.547619	1008
2	rs674920	C	G	0.806548	1008
2	rs597420	T	C	0.78869	1008
2	rs57414913	C	G	0.094246	1008
2	rs676007	G	A	0.755952	1008
2	rs79447198	T	C	0.0138889	1008
2	rs582014	A	G	0.78869	1008
2	rs80245067	A	G	0.00694444	1008
2	rs675239	A	G	0.789683	1008
2	rs596069	A	G	0.804563	1008
2	rs75034373	A	G	0.015873	1008
2	rs4907315	T	A	0.756944	1008
2	rs772167	A	G	0.78869	1008
2	rs637532	T	C	0.78869	1008
2	rs58132887	C	G	0.031746	1008
2	rs618454	C	G	0.78869	1008
2	rs654224	A	C	0.78869	1008
2	rs655101	C	T	0.756944	1008
2	rs605175	T	A	0.789683	1008
2	rs12614188	C	T	0.241071	1008
2	rs117294895	T	C	0.031746	1008
2	rs12620768	T	A	0.031746	1008
2	rs1081711	A	C	0.890873	1008
2	rs607302	G	A	0.757937	1008
2	rs77861359	T	G	0.0654762	1008
2	rs144254257	G	A	0.031746	1008
2	rs679414	A	C	0.790675	1008
2	rs62154786	A	G	0.21131	1008
2	rs117059620	G	A	0.0525794	1008
2	rs585781	C	A	0.789683	1008
2	rs62154787	A	G	0.209325	1008
2	rs78401256	C	A	0.0634921	1008
2	rs76769583	G	A	0.015873	1008
2	rs670498	A	G	0.790675	1008
2	rs631033	C	T	0.789683	1008
2	rs1081713	G	A	0.789683	1008
2	rs139607580	C	T	0.0327381	1008
2	rs612017	A	T	0.8125	1008
2	rs609765	C	G	0.760913	1008
2	rs74720066	G	T	0.0327381	1008
2	rs6707965	T	A	0.298611	1008
2	rs59210467	C	T	0.206349	1008
2	rs78304631	G	A	0.0327381	1008
2	rs6705204	G	A	0.264881	1008
2	rs76224231	C	G	0.0585317	1008
2	rs58684262	A	G	0.0396825	1008
2	rs60700118	T	C	0.219246	1008
2	rs6753263	A	G	0.296627	1008
2	rs12619919	C	G	0.031746	1008
2	rs139743432	T	C	0.0188492	1008
2	rs190411621	C	T	0.031746	1008
2	rs57674617	A	C	0.296627	1008
2	rs72947377	C	T	0.297619	1008
2	rs10170018	T	G	0.765873	1008
2	rs1458585	A	C	0.296627	1008
2	rs2083276	C	G	0.765873	1008
2	rs2099675	T	A	0.224206	1008
2	rs2099674	A	G	0.296627	1008
2	rs112847284	A	G	0.264881	1008
2	rs75655958	C	T	0.0753968	1008
2	rs140164209	C	T	0.031746	1008
2	rs12052336	T	C	0.296627	1008
2	rs183095602	C	T	0.031746	1008
2	rs200261444	G	A	0.031746	1008
2	rs146974660	C	T	0.230159	1008
2	rs191770235	G	A	0.047619	1008
2	rs370796184	A	G	0.00793651	1008
2	rs202042765	G	T	0.015873	1008
2	rs59082777	C	G	0.263889	1008
2	rs56829098	G	A	0.031746	1008
2	rs373890548	A	C	0.0565476	1008
2	rs11687211	G	C	0.223214	1008
2	rs4907234	C	G	0.246032	1008
2	rs77765498	A	G	0.296627	1008
2	rs116853297	T	C	0.031746	1008
2	rs78877218	T	C	0.031746	1008
2	rs7585303	A	G	0.296627	1008
2	rs58913898	G	A	0.296627	1008
2	rs10181138	C	T	0.263889	1008
2	rs945747	G	C	0.296627	1008
2	rs1870340	A	G	0.264881	1008
2	rs79446570	C	G	0.0496032	1008
2	rs117914245	G	A	0.0416667	1008
2	rs7580097	A	G	0.296627	1008
2	rs12614696	C	T	0.296627	1008
2	rs75179425	C	T	0.031746	1008
2	rs59413697	G	A	0.223214	1008
2	rs10203024	G	T	0.265873	1008
2	rs58353777	G	C	0.296627	1008
2	rs28795241	G	C	0.296627	1008
2	rs60181789	C	G	0.297619	1008
2	rs114354514	G	A	0.0496032	1008
2	rs181816721	G	A	0.0138889	1008
2	rs12621125	C	T	0.031746	1008
2	rs111889353	G	A	0.224206	1008
2	rs10191828	G	A	0.296627	1008
2	rs12616601	T	C	0.031746	1008
2	rs79544036	G	A	0.0595238	1008
2	rs12105775	G	A	0.224206	1008
2	rs80190477	C	T	0.031746	1008
2	rs117700953	C	T	0.0634921	1008
2	rs61008119	G	A	0.224206	1008
2	rs2312991	G	A	0.264881	1008
2	rs2312990	T	C	0.296627	1008
2	rs10207513	A	G	0.296627	1008
2	rs117411871	G	A	0.0416667	1008
2	rs7591754	C	G	0.296627	1008
2	rs7564763	G	A	0.264881	1008
2	rs11695705	T	C	0.225198	1008
2	rs79946364	A	G	0.0416667	1008
2	rs28371782	T	C	0.808532	1008
2	rs75655358	A	G	0.258929	1008
2	rs4907319	G	A	0.287698	1008
2	rs148509320	G	T	0.0267857	1008
2	rs2118837	G	A	0.25496	1008
2	rs6711452	G	A	0.247024	1008
2	rs115399453	A	T	0.015873	1008
2	rs10209780	T	G	0.821429	1008
2	rs372470904	A	G	0.0287698	1008
2	rs11900310	C	G	0.287698	1008
2	rs115706318	T	C	0.0327381	1008
2	rs79444555	T	C	0.031746	1008
2	rs79895480	G	T	0.0496032	1008
2	rs111162559	A	T	0.244048	1008
2	rs60193293	G	A	0.0327381	1008
2	rs138029228	C	T	0.0486111	1008
2	rs57213829	A	G	0.0327381	1008
2	rs6576972	G	A	0.826389	1008
2	rs185585607	G	A	0.0327381	1008
2	rs188484263	T	A	0.0456349	1008
2	rs11164095	C	T	0.328373	1008
2	rs72939351	T	A	0.232143	1008
2	rs117033501	A	G	0.128968	1008
2	rs74263766	T	C	0.0396825	1008
2	rs6753667	G	A	0.833333	1008
2	rs1585272	T	C	0.50496	1008
2	rs142191817	A	C	0.0248016	1008
2	rs2118836	T	C	0.330357	1008
2	rs2279049	G	A	0.0972222	1008
2	rs3731939	C	T	0.215278	1008
2	rs3731938	A	G	0.833333	1008
2	rs3731937	A	G	0.225198	1008
2	rs28603323	T	C	0.233135	1008
2	rs2579505	T	C	0.847222	1008
2	rs74856235	C	T	0.232143	1008
2	rs1866444	G	A	0.28373	1008
2	rs74936363	A	G	0.0367063	1008
2	rs183748994	A	G	0.0218254	1008
2	rs193009759	G	A	0.00992063	1008
2	rs2579503	C	T	0.281746	1008
2	rs117665626	A	G	0.0218254	1008
2	rs76298020	G	A	0.0843254	1008
2	rs2464914	A	G	0.847222	1008
2	rs77527374	A	G	0.152778	1008
2	rs72939365	T	C	0.152778	1008
2	rs79920734	A	G	0.152778	1008
2	rs2708975	G	A	0.281746	1008
2	rs2708976	C	G	0.849206	1008
2	rs1122238	C	T	0.412698	1008
2	rs4907236	C	T	0.411706	1008
2	rs10175415	C	T	0.151786	1008
2	rs4907237	C	T	0.407738	1008
2	rs117653631	A	G	0.0228175	1008
2	rs72939377	T	A	0.0119048	1008
2	rs4907238	A	G	0.415675	1008
2	rs72939379	G	C	0.144841	1008
2	rs2579502	T	C	0.848214	1008
2	rs2579501	G	A	0.279762	1008
2	rs116843560	G	A	0.0684524	1008
2	rs147277331	G	A	0.0138889	1008
2	rs12620370	C	T	0.0208333	1008
2	rs55687728	A	T	0.143849	1008
2	rs79945397	T	C	0.0327381	1008
2	rs55716397	G	A	0.143849	1008
2	rs2579500	G	A	0.4375	1008
2	rs2708978	A	C	0.848214	1008
2	rs749027	A	C	0.848214	1008
2	rs117415124	C	G	0.0208333	1008
2	rs6718340	G	A	0.144841	1008
2	rs111328597	G	A	0.0119048	1008
2	rs371135730	C	T	0.0238095	1008
2	rs2579506	G	A	0.390873	1008
2	rs6723188	G	A	0.0119048	1008
2	rs60326991	C	T	0.144841	1008
2	rs2464915	T	C	0.390873	1008
2	rs2278563	C	T	0.456349	1008
2	rs1011040	T	C	0.847222	1008
2	rs141960943	G	T	0.0327381	1008
2	rs113045278	T	G	0.0119048	1008
2	rs146379445	T	G	0.0406746	1008
2	rs114267084	T	G	0.0119048	1008
2	rs143379982	C	G	0.0119048	1008
2	rs6576973	A	G	0.0505952	1008
2	rs2579507	G	C	0.313492	1008
2	rs78152671	G	A	0.0724206	1008
2	rs17119507	G	A	0.0119048	1008
2	rs2438712	C	T	0.232143	1008
2	rs78926875	G	T	0.0367063	1008
2	rs6753713	G	T	0.144841	1008
2	rs59118112	A	C	0.0119048	1008
2	rs13398740	A	G	0.144841	1008
2	rs4907240	G	A	0.457341	1008
2	rs116516854	T	C	0.0119048	1008
2	rs2708977	G	A	0.845238	1008
2	rs10203766	G	A	0.144841	1008
2	rs2579498	G	A	0.234127	1008
2	rs2579499	C	G	0.390873	1008
2	rs139612040	C	G	0.0119048	1008
2	rs146784870	C	T	0.0109127	1008
2	rs6715933	G	A	0.0119048	1008
2	rs7607990	A	G	0.144841	1008
2	rs11688674	A	G	0.100198	1008
2	rs11682934	C	T	0.456349	1008
2	rs10199227	A	C	0.145833	1008
2	rs11691670	A	G	0.457341	1008
2	rs59398186	T	G	0.144841	1008
2	rs4907241	A	G	0.456349	1008
2	rs6719267	G	A	0.0119048	1008
2	rs13019986	C	T	0.15377	1008
2	rs12469420	G	A	0.457341	1008
2	rs2314109	C	T	0.15377	1008
2	rs76580740	C	T	0.143849	1008
2	rs7604736	C	T	0.143849	1008
2	rs6576974	A	G	0.766865	1008
2	rs6576975	G	T	0.0128968	1008
2	rs116177021	A	G	0.0119048	1008
2	rs76357402	G	A	0.0694444	1008
2	rs6576976	T	C	0.766865	1008
2	rs6747149	C	A	0.457341	1008
2	rs11676886	A	G	0.766865	1008
2	rs11678174	T	C	0.457341	1008
2	rs12717781	G	A	0.15377	1008
2	rs10185002	G	T	0.143849	1008
2	rs150576538	C	T	0.0357143	1008
2	rs10460601	G	A	0.457341	1008
2	rs12717782	G	A	0.0684524	1008
2	rs10183164	A	G	0.143849	1008
2	rs13405842	A	T	0.143849	1008
2	rs17119523	A	G	0.0119048	1008
2	rs28362544	G	A	0.0297619	1008
2	rs77427837	G	A	0.0853175	1008
2	rs6759099	G	C	0.453373	1008
2	rs6749159	T	C	0.453373	1008
2	rs62154845	G	A	0.453373	1008
2	rs35715176	G	A	0.143849	1008
2	rs13395011	G	A	0.143849	1008
2	rs4907242	C	A	0.457341	1008
2	rs79268317	C	A	0.0327381	1008
2	rs7575254	T	C	0.458333	1008
2	rs181435476	G	C	0.0119048	1008
2	rs12992413	A	G	0.15377	1008
2	rs149746491	T	C	0.0119048	1008
2	rs10177168	A	G	0.767857	1008
2	rs148937662	G	A	0.0486111	1008
2	rs4907199	G	A	0.0287698	1008
2	rs78375587	T	C	0.0615079	1008
2	rs12329128	G	A	0.0684524	1008
2	rs72941209	C	T	0.143849	1008
2	rs6576978	C	T	0.766865	1008
2	rs72941214	G	A	0.144841	1008
2	rs117993305	A	T	0.0208333	1008
2	rs6733589	C	T	0.143849	1008
2	rs78018759	G	T	0.143849	1008
2	rs117919172	G	A	0.0605159	1008
2	rs6741277	C	T	0.766865	1008
2	rs7584930	C	T	0.766865	1008
2	rs6753926	T	C	0.766865	1008
2	rs117083733	T	C	0.0833333	1008
2	rs13384114	G	A	0.143849	1008
2	rs72941219	C	T	0.143849	1008
2	rs11164109	T	A	0.458333	1008
2	rs7569178	G	A	0.00694444	1008
2	rs7580048	G	C	0.454365	1008
2	rs7608325	C	T	0.0109127	1008
2	rs9752465	C	T	0.0119048	1008
2	rs61063398	T	C	0.144841	1008
2	rs13007343	G	A	0.15377	1008
2	rs13393729	G	A	0.139881	1008
2	rs181435171	C	T	0.0178571	1008
2	rs77639823	G	C	0.139881	1008
2	rs112036964	C	T	0.0119048	1008
2	rs749949	C	G	0.462302	1008
2	rs60378028	C	T	0.0119048	1008
2	rs747757	G	A	0.139881	1008
2	rs17685664	C	T	0.154762	1008
2	rs59021132	T	C	0.0119048	1008
2	rs60501446	G	A	0.0119048	1008
2	rs17685766	G	C	0.154762	1008
2	rs4907200	T	G	0.767857	1008
2	rs118187601	G	A	0.00793651	1008
2	rs12471390	C	T	0.468254	1008
2	rs76653475	C	T	0.139881	1008
2	rs530846280	T	G	0.0347222	1008
2	rs113914866	G	A	0.0119048	1008
2	rs4907246	T	C	0.458333	1008
2	rs59426746	C	T	0.122024	1008
2	rs143926080	A	G	0.015873	1008
2	rs7605469	A	G	0.0119048	1008
2	rs17634791	C	T	0.750992	1008
2	rs13029764	A	G	0.154762	1008
2	rs78099783	C	G	0.122024	1008
2	rs13389475	A	G	0.139881	1008
2	rs11164110	C	T	0.0446429	1008
2	rs113304159	T	G	0.0119048	1008
2	rs6732115	T	C	0.123016	1008
2	rs2292942	G	C	0.123016	1008
2	rs138932081	C	T	0.0992063	1008
2	rs147371328	C	T	0.0218254	1008
2	rs2314397	C	G	0.605159	1008
2	rs10184209	G	T	0.156746	1008
2	rs10427212	T	C	0.0119048	1008
2	rs11891926	T	C	0.758929	1008
2	rs117051003	T	C	0.0327381	1008
2	rs10194468	G	A	0.151786	1008
2	rs62156200	C	T	0.463294	1008
2	rs138395680	C	A	0.014881	1008
2	rs112032102	T	A	0.0119048	1008
2	rs7572249	C	T	0.686508	1008
2	rs72941235	G	A	0.122024	1008
2	rs7600903	G	T	0.458333	1008
2	rs12477059	G	A	0.458333	1008
2	rs77561064	A	T	0.047619	1008
2	rs7583154	T	C	0.475198	1008
2	rs10196554	G	A	0.134921	1008
2	rs142362789	T	C	0.014881	1008
2	rs11894603	T	C	0.0793651	1008
2	rs59648446	A	G	0.194444	1008
2	rs118112723	G	A	0.0525794	1008
2	rs7599598	A	G	0.452381	1008
2	rs11694498	T	A	0.434524	1008
2	rs59073958	C	T	0.188492	1008
2	rs868168	G	A	0.233135	1008
2	rs117049219	C	T	0.0426587	1008
2	rs61732269	T	C	0.102183	1008
2	rs62156206	G	A	0.117063	1008
2	rs186944522	G	A	0.0763889	1008
2	rs150400913	G	T	0.0436508	1008
2	rs62156207	C	A	0.116071	1008
2	rs61750875	A	G	0.198413	1008
2	rs72809820	C	T	0.326389	1008
2	rs78966274	C	T	0.0109127	1008
2	rs150880343	A	C	0.0426587	1008
2	rs76463364	T	C	0.0426587	1008
2	rs2292939	C	T	0.0545635	1008
2	rs61742095	T	C	0.121032	1008
2	rs2280355	A	G	0.509921	1008
2	rs2280356	A	G	0.12004	1008
2	rs2872633	A	G	0.122024	1008
2	rs2139406	A	G	0.121032	1008
2	rs56351161	G	A	0.327381	1008
2	rs111796043	G	A	0.0585317	1008
2	rs142281127	G	A	0.0297619	1008
2	rs76653480	C	T	0.0585317	1008
2	rs3731940	C	T	0.0585317	1008
2	rs56361249	T	G	0.330357	1008
2	rs17119562	G	C	0.0694444	1008
2	rs140996150	C	T	0.0188492	1008
2	rs67570263	T	C	0.328373	1008
2	rs62156208	A	G	0.0684524	1008
2	rs17119564	G	A	0.0704365	1008
2	rs182620853	G	A	0.0396825	1008
2	rs10189727	C	A	0.383929	1008
2	rs140542036	C	T	0.0119048	1008
2	rs6758151	A	G	0.0694444	1008
2	rs72809827	C	T	0.202381	1008
2	rs62156209	G	A	0.0684524	1008
2	rs75763821	G	A	0.0684524	1008
2	rs72941253	C	G	0.396825	1008
2	rs72809828	G	A	0.328373	1008
2	rs7568206	A	C	0.0684524	1008
2	rs77718600	G	A	0.0347222	1008
2	rs62156210	A	T	0.0684524	1008
2	rs141800171	C	T	0.0248016	1008
2	rs6576981	G	C	0.0684524	1008
2	rs68026712	T	C	0.396825	1008
2	rs62156211	C	T	0.0684524	1008
2	rs62156212	C	T	0.0684524	1008
2	rs62156213	T	C	0.0684524	1008
2	rs6727384	A	G	0.396825	1008
2	rs117247401	T	G	0.0228175	1008
2	rs111303715	A	G	0.0684524	1008
2	rs58361269	G	A	0.202381	1008
2	rs62156216	C	T	0.0684524	1008
2	rs2271893	G	A	0.202381	1008
2	rs6751132	T	C	0.0684524	1008
2	rs56913233	A	G	0.0684524	1008
2	rs57582887	A	C	0.0684524	1008
2	rs61682971	G	A	0.0386905	1008
2	rs180848598	G	A	0.0168651	1008
2	rs75904913	T	G	0.0228175	1008
2	rs62156219	C	T	0.0684524	1008
2	rs62156220	C	T	0.0684524	1008
2	rs140332007	G	A	0.0684524	1008
2	rs78424221	A	G	0.0684524	1008
2	rs74460316	C	T	0.0555556	1008
2	rs62156221	A	G	0.0684524	1008
2	rs6746896	A	G	0.329365	1008
2	rs62156222	C	A	0.0684524	1008
2	rs62156223	T	C	0.0684524	1008
2	rs140122299	G	A	0.014881	1008
2	rs2314398	C	G	0.327381	1008
2	rs56797569	G	T	0.0684524	1008
2	rs149701419	A	T	0.00396825	1008
2	rs62156225	T	C	0.0684524	1008
2	rs4619651	G	A	0.328373	1008
2	rs149434495	C	T	0.0228175	1008
2	rs148618666	C	T	0.00396825	1008
2	rs62156226	G	A	0.0684524	1008
2	rs62156227	C	A	0.0684524	1008
2	rs140811494	T	C	0.0436508	1008
2	rs113083565	T	C	0.0684524	1008
2	rs62156228	A	G	0.0684524	1008
2	rs62156229	T	C	0.0684524	1008
2	rs968470	T	C	0.396825	1008
2	rs117231287	G	A	0.0386905	1008
2	rs62156230	A	G	0.0684524	1008
2	rs11682994	A	G	0.604167	1008
2	rs62156231	G	A	0.0684524	1008
2	rs72809838	G	A	0.327381	1008
2	rs147637853	G	T	0.0386905	1008
2	rs62156232	C	A	0.0684524	1008
2	rs139009799	C	T	0.0228175	1008
2	rs62156233	C	G	0.0684524	1008
2	rs17119591	G	A	0.0704365	1008
2	rs62156234	C	G	0.0684524	1008
2	rs188325282	A	C	0.0347222	1008
2	rs878919	T	C	0.39881	1008
2	rs878064	G	C	0.0714286	1008
2	rs994430	A	T	0.396825	1008
2	rs62152765	G	A	0.0684524	1008
2	rs62152766	G	A	0.0684524	1008
2	rs76391399	T	C	0.0198413	1008
2	rs6730773	A	G	0.396825	1008
2	rs116121826	A	G	0.0684524	1008
2	rs2314399	G	A	0.0684524	1008
2	rs62152767	C	T	0.0684524	1008
2	rs185420124	G	A	0.0248016	1008
2	rs62152768	C	T	0.0694444	1008
2	rs62152770	C	T	0.0684524	1008
2	rs189676203	A	G	0.0248016	1008
2	rs62152771	C	G	0.0684524	1008
2	rs7586317	T	A	0.396825	1008
2	rs62152772	G	A	0.0684524	1008
2	rs62152773	T	C	0.0684524	1008
2	rs62152774	A	G	0.0684524	1008
2	rs62152775	G	T	0.0684524	1008
2	rs72809850	A	C	0.0684524	1008
2	rs62152777	A	G	0.0694444	1008
2	rs114552737	C	T	0.0813492	1008
2	rs78272157	C	T	0.0436508	1008
2	rs6576983	T	G	0.396825	1008
2	rs6576984	C	T	0.396825	1008
2	rs117876205	G	A	0.0119048	1008
2	rs187758203	G	C	0.0406746	1008
2	rs192379875	C	T	0.0684524	1008
2	rs62152780	C	T	0.0684524	1008
2	rs185515780	G	A	0.0386905	1008
2	rs188774807	C	A	0.0357143	1008
2	rs111237064	T	C	0.0684524	1008
2	rs62152783	T	A	0.0684524	1008
2	rs62152784	G	A	0.0684524	1008
2	rs6741561	C	T	0.396825	1008
2	rs6756482	A	G	0.0684524	1008
2	rs77445597	C	T	0.0248016	1008
2	rs62152785	A	T	0.0684524	1008
2	rs62152786	G	A	0.0714286	1008
2	rs62152787	A	G	0.0684524	1008
2	rs7608661	A	G	0.397817	1008
2	rs77036625	G	A	0.0724206	1008
2	rs1318597	T	C	0.396825	1008
2	rs117114287	C	T	0.0128968	1008
2	rs7582249	G	A	0.394841	1008
2	rs7580942	G	C	0.0654762	1008
2	rs62152788	C	T	0.0654762	1008
2	rs2678385	C	T	0.600198	1008
2	rs117676952	G	T	0.0188492	1008
2	rs55674661	A	G	0.175595	1008
2	rs74411759	T	C	0.0248016	1008
2	rs3731941	A	G	0.0684524	1008
2	rs12846	C	T	0.185516	1008
2	rs62152790	G	A	0.0664683	1008
2	rs74879842	T	A	0.0287698	1008
2	rs200312596	T	C	0.0287698	1008
2	rs148342832	C	A	0.094246	1008
2	rs567664147	C	T	0.0287698	1008
2	rs560855336	C	G	0.0287698	1008
2	rs7608621	T	C	0.189484	1008
2	rs4907251	C	T	0.541667	1008
2	rs62152793	C	T	0.0654762	1008
2	rs62152794	T	C	0.0654762	1008
2	rs17119598	C	T	0.0654762	1008
2	rs17635425	T	C	0.00297619	1008
2	rs3731942	G	T	0.0416667	1008
2	rs62152795	A	C	0.188492	1008
2	rs58514927	T	A	0.094246	1008
2	rs138479362	T	C	0.00992063	1008
2	rs1317911	T	G	0.188492	1008
2	rs7594727	C	A	0.188492	1008
2	rs12621558	C	T	0.122024	1008
2	rs4077343	G	C	0.0654762	1008
2	rs2276654	G	A	0.0654762	1008
2	rs193283771	G	A	0.0109127	1008
2	rs1320149	T	C	0.188492	1008
2	rs149028425	A	T	0.0238095	1008
2	rs74931057	G	A	0.0436508	1008
2	rs72811623	C	T	0.0654762	1008
2	rs9973492	T	A	0.0654762	1008
2	rs377754031	G	A	0.00496032	1008
2	rs114131225	C	T	0.0188492	1008
2	rs12172	C	G	0.0654762	1008
2	rs111315064	C	T	0.0654762	1008
2	rs59244622	C	T	0.0654762	1008
2	rs9789421	C	T	0.597222	1008
2	rs59494139	C	A	0.0714286	1008
2	rs10439526	A	C	0.0654762	1008
2	rs62152834	C	G	0.0714286	1008
2	rs74826568	T	G	0.117063	1008
2	rs2271780	G	A	0.110119	1008
2	rs11897786	G	A	0.189484	1008
2	rs13419073	G	C	0.0654762	1008
2	rs1320146	T	C	0.0654762	1008
2	rs58147284	G	C	0.0654762	1008
2	rs6576986	G	C	0.0654762	1008
2	rs6576987	G	A	0.0654762	1008
2	rs141063382	C	T	0.015873	1008
2	rs57666657	G	A	0.124008	1008
2	rs139450583	T	C	0.0138889	1008
2	rs145507352	A	C	0.00396825	1008
2	rs62152860	C	A	0.0654762	1008
2	rs148889115	C	T	0.030754	1008
2	rs10203346	A	G	0.0714286	1008
2	rs72811627	C	A	0.0565476	1008
2	rs117421826	G	A	0.0198413	1008
2	rs61661673	C	T	0.117063	1008
2	rs72811629	T	G	0.0496032	1008
2	rs62152863	G	A	0.0496032	1008
2	rs62152864	C	T	0.0496032	1008
2	rs6753987	C	T	0.0496032	1008
2	rs75285891	G	A	0.0535714	1008
2	rs79460537	G	A	0.030754	1008
2	rs6576989	T	C	0.207341	1008
2	rs79331914	C	T	0.124008	1008
2	rs61173747	T	C	0.0337302	1008
2	rs6758174	T	C	0.642857	1008
2	rs59271006	T	A	0.633929	1008
2	rs185401533	C	T	0.0555556	1008
2	rs76512618	G	A	0.0446429	1008
2	rs62152866	G	A	0.0753968	1008
2	rs75945222	A	G	0.0228175	1008
2	rs191606290	T	G	0.0575397	1008
2	rs183739624	C	T	0.0585317	1008
2	rs187674122	G	A	0.0634921	1008
2	rs62152868	T	C	0.501984	1008
2	rs188339391	G	A	0.0119048	1008
2	rs191824358	A	G	0.0634921	1008
2	rs78954638	G	A	0.0605159	1008
2	rs117232832	C	T	0.0992063	1008
2	rs77265521	C	T	0.0644841	1008
2	rs58446419	G	A	0.630952	1008
2	rs11885652	C	A	0.630952	1008
2	rs72811637	G	A	0.0724206	1008
2	rs7581764	T	C	0.729167	1008
2	rs75500773	T	G	0.0198413	1008
2	rs12473528	T	C	0.792659	1008
2	rs62152871	G	A	0.113095	1008
2	rs117362527	T	C	0.0128968	1008
2	rs78070370	G	A	0.0505952	1008
2	rs6735969	A	T	0.117063	1008
2	rs79461343	G	A	0.0605159	1008
2	rs4907254	A	G	0.790675	1008
2	rs80085403	G	A	0.0605159	1008
2	rs76434665	G	A	0.0396825	1008
2	rs2314653	A	G	0.794643	1008
2	rs2314652	G	C	0.734127	1008
2	rs2314651	A	G	0.112103	1008
2	rs12613171	G	A	0.676587	1008
2	rs4907256	G	A	0.677579	1008
2	rs4907257	G	A	0.677579	1008
2	rs4907258	G	A	0.676587	1008
2	rs369852021	C	A	0.0535714	1008
2	rs111722521	A	G	0.676587	1008
2	rs112729952	T	C	0.676587	1008
2	rs117950963	T	C	0.0545635	1008
2	rs10169387	T	C	0.677579	1008
2	rs4907259	G	A	0.677579	1008
2	rs79160678	G	A	0.0535714	1008
2	rs4907260	A	C	0.677579	1008
2	rs4907203	C	T	0.677579	1008
2	rs13423092	T	C	0.678571	1008
2	rs13383845	G	A	0.615079	1008
2	rs117342700	G	T	0.0535714	1008
2	rs13410790	C	T	0.677579	1008
2	rs4907204	A	C	0.677579	1008
2	rs4907205	T	C	0.624008	1008
2	rs28687044	G	C	0.677579	1008
2	rs77623518	C	T	0.0396825	1008
2	rs13430237	T	C	0.794643	1008
2	rs117851641	C	T	0.0803571	1008
2	rs11677797	G	A	0.676587	1008
2	rs139857959	C	A	0.0396825	1008
2	rs4907206	C	T	0.624008	1008
2	rs12464868	A	G	0.75	1008
2	rs117139923	C	T	0.0406746	1008
2	rs150993613	G	T	0.0406746	1008
2	rs61382911	T	C	0.625992	1008
2	rs62152900	C	T	0.078373	1008
2	rs13425281	C	T	0.625	1008
2	rs76525937	T	G	0.0406746	1008
2	rs10182668	G	A	0.625	1008
2	rs10182965	G	A	0.625	1008
2	rs11694296	C	T	0.624008	1008
2	rs79595394	G	A	0.0625	1008
2	rs4243786	T	C	0.750992	1008
2	rs117630613	G	A	0.0267857	1008
2	rs2314650	G	A	0.558532	1008
2	rs182977124	G	A	0.0625	1008
2	rs149916093	G	C	0.014881	1008
2	rs62152901	A	G	0.188492	1008
2	rs78514473	C	T	0.0406746	1008
2	rs7589232	G	A	0.125	1008
2	rs6721921	G	A	0.125	1008
2	rs59131346	C	T	0.125	1008
2	rs6751815	C	T	0.125	1008
2	rs7603256	C	T	0.223214	1008
2	rs28612110	T	C	0.223214	1008
2	rs144133337	G	T	0.0406746	1008
2	rs11888101	A	G	0.22123	1008
2	rs62152902	C	T	0.121032	1008
2	rs6734326	G	A	0.0803571	1008
2	rs4260285	A	G	0.125992	1008
2	rs62152903	T	C	0.125992	1008
2	rs58984980	T	A	0.125992	1008
2	rs62152904	A	G	0.125992	1008
2	rs191016554	C	T	0.0138889	1008
2	rs62152905	C	T	0.125992	1008
2	rs72811651	G	C	0.125992	1008
2	rs62152906	T	C	0.125992	1008
2	rs6718420	C	T	0.125992	1008
2	rs372354479	A	G	0.0634921	1008
2	rs6746020	G	C	0.0803571	1008
2	rs62152907	G	A	0.125992	1008
2	rs6576990	T	C	0.140873	1008
2	rs187406860	C	T	0.0634921	1008
2	rs13419720	G	C	0.0297619	1008
2	rs13422315	G	A	0.0238095	1008
2	rs7572852	C	T	0.22123	1008
2	rs72811653	G	A	0.0793651	1008
2	rs10191663	A	C	0.176587	1008
2	rs10179546	C	A	0.109127	1008
2	rs62152908	C	T	0.0843254	1008
2	rs182282796	G	A	0.0615079	1008
2	rs192354218	C	T	0.0625	1008
2	rs74881716	A	T	0.0625	1008
2	rs140629024	G	T	0.0585317	1008
2	rs59660613	A	C	0.0843254	1008
2	rs191850353	T	A	0.0625	1008
2	rs62152910	C	G	0.0843254	1008
2	rs6734673	T	C	0.0843254	1008
2	rs6717064	C	A	0.0843254	1008
2	rs17119655	T	C	0.0843254	1008
2	rs13407036	A	G	0.217262	1008
2	rs13421281	G	T	0.0297619	1008
2	rs17119656	C	A	0.125	1008
2	rs150797442	C	T	0.0625	1008
2	rs7591775	T	C	0.0843254	1008
2	rs117298291	G	A	0.015873	1008
2	rs7592101	T	C	0.22123	1008
2	rs187365430	G	A	0.0625	1008
2	rs78617226	T	C	0.0625	1008
2	rs58232717	C	T	0.0793651	1008
2	rs117366118	C	T	0.0625	1008
2	rs181932869	C	A	0.0625	1008
2	rs60063645	A	G	0.0803571	1008
2	rs79406737	T	G	0.0505952	1008
2	rs72811663	G	A	0.0793651	1008
2	rs11900466	C	T	0.0843254	1008
2	rs140695161	G	A	0.046627	1008
2	rs56690848	G	A	0.046627	1008
2	rs34895357	T	C	0.481151	1008
2	rs118011829	G	T	0.0257937	1008
2	rs145154652	A	G	0.0625	1008
2	rs192798986	C	T	0.0625	1008
2	rs114013209	A	G	0.0674603	1008
2	rs117527508	T	C	0.0625	1008
2	rs76098425	C	T	0.0674603	1008
2	rs11889101	G	A	0.0793651	1008
2	rs72942938	A	G	0.0674603	1008
2	rs3903548	T	C	0.0813492	1008
2	rs58447335	T	C	0.146825	1008
2	rs57397886	C	A	0.0793651	1008
2	rs72811667	C	T	0.0793651	1008
2	rs189947713	T	C	0.0605159	1008
2	rs146090655	C	T	0.0109127	1008
2	rs191572585	G	A	0.0595238	1008
2	rs6725927	T	C	0.49504	1008
2	rs12717785	A	G	0.493056	1008
2	rs72811670	C	G	0.0763889	1008
2	rs11164113	C	A	0.234127	1008
2	rs117190525	C	T	0.0426587	1008
2	rs10874468	G	A	0.314484	1008
2	rs140081876	T	C	0.0744048	1008
2	rs77250097	C	T	0.10119	1008
2	rs11680224	G	T	0.234127	1008
2	rs77088313	T	C	0.0535714	1008
2	rs11676858	A	G	0.234127	1008
2	rs60621865	T	C	0.25496	1008
2	rs13393393	A	G	0.25496	1008
2	rs13383143	C	T	0.0753968	1008
2	rs12615663	T	C	0.0376984	1008
2	rs7574488	T	C	0.25496	1008
2	rs1320147	G	T	0.25496	1008
2	rs13403225	T	C	0.25496	1008
2	rs13387563	C	A	0.256944	1008
2	rs2872686	A	G	0.25496	1008
2	rs12997297	C	T	0.219246	1008
2	rs11885811	C	T	0.113095	1008
2	rs145035803	C	T	0.0734127	1008
2	rs117870279	A	G	0.0763889	1008
2	rs72811680	A	G	0.0674603	1008
2	rs13009659	C	A	0.247024	1008
2	rs12717786	A	G	0.507937	1008
2	rs111589950	C	T	0.140873	1008
2	rs189425860	C	T	0.0734127	1008
2	rs59178801	C	T	0.140873	1008
2	rs73959416	A	T	0.0585317	1008
2	rs60019075	A	G	0.140873	1008
2	rs189449430	G	A	0.0287698	1008
2	rs190901938	G	A	0.0178571	1008
2	rs7580504	C	G	0.0585317	1008
2	rs58505762	G	A	0.0535714	1008
2	rs78131290	T	C	0.0654762	1008
2	rs6728642	A	G	0.140873	1008
2	rs7593754	G	A	0.0585317	1008
2	rs7584641	T	A	0.140873	1008
2	rs6732095	A	G	0.111111	1008
2	rs60608738	G	A	0.140873	1008
2	rs184749682	G	A	0.0734127	1008
2	rs57035274	C	A	0.140873	1008
2	rs192999277	G	A	0.0763889	1008
2	rs181797216	A	G	0.077381	1008
2	rs7597743	G	T	0.503968	1008
2	rs7593493	A	C	0.421627	1008
2	rs117696437	G	A	0.077381	1008
2	rs10202644	T	C	0.420635	1008
2	rs6707255	G	C	0.553571	1008
2	rs188752216	T	C	0.0386905	1008
2	rs1624844	T	C	0.503968	1008
2	rs1623881	C	A	0.420635	1008
2	rs11688134	C	T	0.250992	1008
2	rs114979404	C	G	0.0833333	1008
2	rs58115149	C	T	0.0833333	1008
2	rs59284047	T	C	0.194444	1008
2	rs78324560	C	T	0.0426587	1008
2	rs1257022	C	T	0.250992	1008
2	rs79623596	C	A	0.0803571	1008
2	rs1257021	C	A	0.250992	1008
2	rs1257020	T	C	0.503968	1008
2	rs1257019	T	C	0.503968	1008
2	rs1257018	A	G	0.503968	1008
2	rs149951378	G	A	0.0188492	1008
2	rs6736365	C	T	0.111111	1008
2	rs1730131	A	G	0.503968	1008
2	rs1796027	T	C	0.420635	1008
2	rs1730130	C	T	0.420635	1008
2	rs1796028	G	A	0.420635	1008
2	rs1730129	G	C	0.420635	1008
2	rs1730128	T	C	0.420635	1008
2	rs116905892	A	G	0.0525794	1008
2	rs6576992	T	C	0.421627	1008
2	rs6576993	T	C	0.50496	1008
2	rs6576994	C	T	0.421627	1008
2	rs9324210	G	A	0.250992	1008
2	rs6576995	G	A	0.420635	1008
2	rs11890407	G	C	0.0585317	1008
2	rs1796047	C	G	0.420635	1008
2	rs1796046	T	G	0.503968	1008
2	rs145434452	G	A	0.0277778	1008
2	rs1730127	G	C	0.311508	1008
2	rs1730126	C	T	0.420635	1008
2	rs1796045	G	A	0.420635	1008
2	rs1796044	A	C	0.419643	1008
2	rs6576996	T	C	0.130952	1008
2	rs1796043	G	A	0.25	1008
2	rs7569434	A	G	0.423611	1008
2	rs7584335	G	A	0.423611	1008
2	rs13021723	T	C	0.423611	1008
2	rs13016654	A	G	0.423611	1008
2	rs151327731	A	T	0.0367063	1008
2	rs374210249	G	A	0.0744048	1008
2	rs141674681	T	G	0.0277778	1008
2	rs182631728	C	T	0.0744048	1008
2	rs1796041	C	G	0.506944	1008
2	rs4366944	G	A	0.384921	1008
2	rs201588840	G	A	0.0625	1008
2	rs4586672	C	T	0.383929	1008
2	rs1796032	T	A	0.383929	1008
2	rs12612567	G	A	0.0386905	1008
2	rs79556424	T	C	0.0654762	1008
2	rs1796029	T	C	0.505952	1008
2	rs1730124	C	G	0.383929	1008
2	rs1730123	G	C	0.383929	1008
2	rs149013838	G	A	0.0585317	1008
2	rs77287720	A	G	0.0386905	1008
2	rs1730122	T	C	0.422619	1008
2	rs186840997	G	A	0.0744048	1008
2	rs74263780	T	G	0.0386905	1008
2	rs1257015	A	T	0.422619	1008
2	rs1257014	C	T	0.253968	1008
2	rs1257013	T	C	0.252976	1008
2	rs11891457	G	T	0.12996	1008
2	rs11891458	G	T	0.12996	1008
2	rs1257012	A	G	0.505952	1008
2	rs1257011	A	G	0.505952	1008
2	rs1257010	C	A	0.252976	1008
2	rs1257009	T	C	0.422619	1008
2	rs182219625	T	C	0.077381	1008
2	rs114750303	T	C	0.0386905	1008
2	rs1257008	A	G	0.505952	1008
2	rs116863585	T	G	0.0833333	1008
2	rs78143122	C	A	0.0555556	1008
2	rs1257007	G	A	0.252976	1008
2	rs61009229	C	T	0.0714286	1008
2	rs4263148	A	G	0.383929	1008
2	rs77913306	T	C	0.0376984	1008
2	rs6576997	A	C	0.507937	1008
2	rs6714860	T	C	0.427579	1008
2	rs6715329	T	C	0.427579	1008
2	rs1730120	A	G	0.383929	1008
2	rs1730119	G	A	0.383929	1008
2	rs1257017	T	C	0.50496	1008
2	rs189966360	C	T	0.0257937	1008
2	rs75514725	A	G	0.0436508	1008
2	rs1257016	T	C	0.384921	1008
2	rs12616466	T	C	0.0386905	1008
2	rs1268682	A	G	0.50496	1008
2	rs78352856	C	G	0.0376984	1008
2	rs6730782	T	G	0.253968	1008
2	rs34434950	A	G	0.50496	1008
2	rs371858392	C	T	0.0376984	1008
2	rs181054214	C	G	0.0327381	1008
2	rs1796048	T	C	0.253968	1008
2	rs7597736	G	C	0.0347222	1008
2	rs6576998	G	A	0.0714286	1008
2	rs79088871	A	G	0.0525794	1008
2	rs10178701	C	G	0.0714286	1008
2	rs1796050	G	C	0.256944	1008
2	rs77358842	A	G	0.0585317	1008
2	rs76587313	T	C	0.0744048	1008
2	rs1796049	C	T	0.421627	1008
2	rs6757916	G	A	0.383929	1008
2	rs78392121	A	G	0.0376984	1008
2	rs6576999	C	A	0.383929	1008
2	rs117024156	G	A	0.0585317	1008
2	rs148574847	G	A	0.0277778	1008
2	rs4063952	C	T	0.253968	1008
2	rs6731522	A	G	0.0714286	1008
2	rs12620989	G	T	0.0376984	1008
2	rs7584318	A	G	0.50496	1008
2	rs12717787	A	G	0.420635	1008
2	rs74395185	T	G	0.077381	1008
2	rs370140222	C	G	0.077381	1008
2	rs1257029	C	T	0.381944	1008
2	rs1257028	T	C	0.502976	1008
2	rs1257027	A	G	0.419643	1008
2	rs1257026	C	A	0.253968	1008
2	rs6749086	C	T	0.0714286	1008
2	rs4907265	A	G	0.015873	1008
2	rs17119746	T	A	0.0674603	1008
2	rs1257025	A	C	0.502976	1008
2	rs1268683	T	C	0.419643	1008
2	rs144569336	A	G	0.0585317	1008
2	rs1257024	G	A	0.381944	1008
2	rs140518051	A	G	0.0267857	1008
2	rs76473006	A	T	0.0585317	1008
2	rs139367249	C	T	0.0585317	1008
2	rs74907432	C	T	0.0525794	1008
2	rs74701790	C	T	0.0575397	1008
2	rs10175319	G	C	0.419643	1008
2	rs10175320	G	C	0.359127	1008
2	rs80106322	T	C	0.077381	1008
2	rs117615015	C	T	0.0128968	1008
2	rs142749336	C	T	0.0744048	1008
2	rs75866610	A	G	0.0585317	1008
2	rs1257023	T	C	0.419643	1008
2	rs117830453	T	C	0.0585317	1008
2	rs184849324	C	T	0.077381	1008
2	rs188927591	T	C	0.077381	1008
2	rs12988306	G	A	0.417659	1008
2	rs113369057	G	A	0.0704365	1008
2	rs1256994	C	T	0.25	1008
2	rs1256993	A	G	0.497024	1008
2	rs80290651	A	T	0.077381	1008
2	rs78834616	T	A	0.0585317	1008
2	rs76539168	T	G	0.0744048	1008
2	rs1256992	C	T	0.25	1008
2	rs1256991	A	G	0.49504	1008
2	rs7583191	G	A	0.0714286	1008
2	rs189331173	A	G	0.0208333	1008
2	rs78141618	C	T	0.0376984	1008
2	rs117211130	G	A	0.0585317	1008
2	rs1796038	C	G	0.417659	1008
2	rs1730106	T	C	0.417659	1008
2	rs60337859	A	G	0.0585317	1008
2	rs13404200	C	A	0.0714286	1008
2	rs1796037	A	C	0.25	1008
2	rs1624170	C	T	0.417659	1008
2	rs1796036	C	T	0.417659	1008
2	rs117995732	C	G	0.0644841	1008
2	rs1257000	C	T	0.417659	1008
2	rs9973669	T	C	0.0714286	1008
2	rs187307159	T	C	0.077381	1008
2	rs1256999	G	C	0.301587	1008
2	rs115541617	G	C	0.0376984	1008
2	rs13025231	G	C	0.49504	1008
2	rs118034532	C	T	0.0119048	1008
2	rs1256998	C	T	0.410714	1008
2	rs150676825	C	G	0.0555556	1008
2	rs1256997	T	C	0.410714	1008
2	rs191221384	T	C	0.0267857	1008
2	rs10496325	T	C	0.0634921	1008
2	rs4254543	C	T	0.251984	1008
2	rs1256995	T	A	0.49504	1008
2	rs117624266	C	G	0.0595238	1008
2	rs143493427	A	G	0.0595238	1008
2	rs2463904	A	G	0.25	1008
2	rs117212701	G	A	0.0515873	1008
2	rs6745657	A	G	0.412698	1008
2	rs55693512	G	A	0.0644841	1008
2	rs2707304	A	G	0.412698	1008
2	rs192498815	C	A	0.0803571	1008
2	rs201552396	C	T	0.0456349	1008
2	rs376438919	A	G	0.015873	1008
2	rs1256986	G	A	0.497024	1008
2	rs199898694	T	C	0.015873	1008
2	rs557940974	C	G	0.0138889	1008
2	rs187581976	T	C	0.0198413	1008
2	rs1256987	G	C	0.304563	1008
2	rs188061381	A	G	0.0813492	1008
2	rs192105011	C	G	0.0813492	1008
2	rs75558447	C	T	0.0376984	1008
2	rs146973560	T	G	0.015873	1008
2	rs56881628	A	T	0.0456349	1008
2	rs148295106	G	A	0.0257937	1008
2	rs142972356	T	C	0.0456349	1008
2	rs1148600	C	T	0.431548	1008
2	rs118033268	A	T	0.0813492	1008
2	rs144151052	T	C	0.126984	1008
2	rs147380532	T	C	0.126984	1008
2	rs145257976	C	A	0.0456349	1008
2	rs150978926	A	G	0.0456349	1008
2	rs1148599	G	A	0.483135	1008
2	rs145734039	A	T	0.114087	1008
2	rs2443836	G	A	0.114087	1008
2	rs1148598	G	T	0.302579	1008
2	rs1148597	T	C	0.302579	1008
2	rs12618104	A	G	0.0376984	1008
2	rs1257006	A	G	0.302579	1008
2	rs1257005	A	C	0.302579	1008
2	rs145618061	T	C	0.0456349	1008
2	rs138341466	C	G	0.0456349	1008
2	rs370141953	C	T	0.0813492	1008
2	rs1148595	C	G	0.302579	1008
2	rs150905124	T	C	0.00892857	1008
2	rs117522330	T	G	0.126984	1008
2	rs1148594	C	T	0.302579	1008
2	rs182456876	C	A	0.126984	1008
2	rs192240228	T	A	0.0813492	1008
2	rs184398416	A	C	0.0813492	1008
2	rs116069341	G	C	0.00496032	1008
2	rs1148593	A	G	0.302579	1008
2	rs1257117	C	A	0.250992	1008
2	rs6753726	T	C	0.0634921	1008
2	rs146542508	C	G	0.0456349	1008
2	rs190567719	T	C	0.0138889	1008
2	rs1669758	C	T	0.250992	1008
2	rs138754551	G	A	0.0138889	1008
2	rs1148592	G	A	0.303571	1008
2	rs1148591	C	A	0.430556	1008
2	rs201031969	C	T	0.0138889	1008
2	rs150537050	G	A	0.0138889	1008
2	rs1148588	C	T	0.300595	1008
2	rs1148587	A	G	0.300595	1008
2	rs117746229	C	A	0.0456349	1008
2	rs185933277	G	A	0.0376984	1008
2	rs148717256	A	T	0.127976	1008
2	rs117679746	C	T	0.0456349	1008
2	rs185026090	G	A	0.00396825	1008
2	rs181665719	G	A	0.0813492	1008
2	rs139254075	G	A	0.126984	1008
2	rs202085562	G	A	0.0138889	1008
2	rs58601944	C	T	0.0426587	1008
2	rs1148586	T	C	0.263889	1008
2	rs200281147	C	T	0.0138889	1008
2	rs6757675	G	T	0.0634921	1008
2	rs201912684	T	C	0.110119	1008
2	rs148049860	G	T	0.125992	1008
2	rs12475032	C	A	0.0436508	1008
2	rs186929110	T	C	0.00892857	1008
2	rs373404208	T	C	0.0704365	1008
2	rs553818150	C	T	0.00892857	1008
2	rs117052612	C	T	0.0426587	1008
2	rs77295427	C	T	0.330357	1008
2	rs570662839	G	A	0.00793651	1008
2	rs77395645	T	C	0.0376984	1008
2	rs189332368	C	T	0.0793651	1008
2	rs374913595	C	T	0.0813492	1008
2	rs1148577	C	T	0.385913	1008
2	rs184005313	A	G	0.00892857	1008
2	rs1271063	T	C	0.376984	1008
2	rs529613416	T	C	0.0813492	1008
2	rs182727430	A	G	0.0248016	1008
2	rs374532851	G	T	0.00892857	1008
2	rs201935048	C	T	0.114087	1008
2	rs199880860	A	G	0.115079	1008
2	rs144358222	C	G	0.132937	1008
2	rs140128897	T	C	0.0892857	1008
2	rs1257050	C	T	0.257937	1008
2	rs139741888	G	A	0.0634921	1008
2	rs142074411	G	A	0.126984	1008
2	rs2698465	G	T	0.0654762	1008
2	rs59727323	A	G	0.126984	1008
2	rs117973414	A	G	0.0188492	1008
2	rs145056791	C	T	0.0456349	1008
2	rs187063882	T	C	0.0813492	1008
2	rs367829946	C	T	0.00892857	1008
2	rs58152512	C	T	0.0456349	1008
2	rs200809231	C	T	0.10119	1008
2	rs147169942	A	G	0.0456349	1008
2	rs61037141	C	T	0.126984	1008
2	rs58420365	G	A	0.126984	1008
2	rs138888235	T	C	0.0376984	1008
2	rs1257093	A	G	0.487103	1008
2	rs1964494	C	A	0.0674603	1008
2	rs3855809	C	A	0.0644841	1008
2	rs1257089	G	A	0.249008	1008
2	rs1271064	G	A	0.249008	1008
2	rs375872745	G	A	0.0892857	1008
2	rs1257084	C	T	0.249008	1008
2	rs1257101	G	A	0.257937	1008
2	rs558693116	G	C	0.126984	1008
2	rs10177295	G	C	0.0634921	1008
2	rs1257105	A	G	0.257937	1008
2	rs10177368	G	C	0.0634921	1008
2	rs143909110	T	C	0.126984	1008
2	rs1257106	C	T	0.256944	1008
2	rs1257107	C	T	0.243056	1008
2	rs1268684	G	A	0.259921	1008
2	rs1257097	G	A	0.257937	1008
2	rs76708503	T	C	0.0376984	1008
2	rs1257099	G	A	0.257937	1008
2	rs1267180	G	A	0.257937	1008
2	rs61192641	T	A	0.125992	1008
2	rs1262300	C	T	0.383929	1008
2	rs144004235	A	G	0.0644841	1008
2	rs139538289	C	T	0.125992	1008
2	rs143257095	A	C	0.128968	1008
2	rs1257100	G	A	0.249008	1008
2	rs9636496	T	A	0.449405	1008
2	rs185080503	G	A	0.00892857	1008
2	rs1257111	C	A	0.257937	1008
2	rs143641009	G	C	0.125992	1008
2	rs145131081	C	A	0.205357	1008
2	rs546298323	A	G	0.00892857	1008
2	rs374914811	G	C	0.0376984	1008
2	rs200930762	A	G	0.125992	1008
2	rs4063406	G	T	0.383929	1008
2	rs62152980	T	C	0.249008	1008
2	rs371239854	C	G	0.0496032	1008
2	rs552763240	C	T	0.0456349	1008
2	rs141198389	G	T	0.125992	1008
2	rs191150249	C	T	0.0803571	1008
2	rs7569432	T	A	0.257937	1008
2	rs7566937	A	C	0.372024	1008
2	rs7606426	C	T	0.257937	1008
2	rs2443917	A	T	0.125992	1008
2	rs564622914	T	C	0.00992063	1008
2	rs372965526	G	A	0.0376984	1008
2	rs12105727	C	T	0.0644841	1008
2	rs34207712	G	A	0.00396825	1008
2	rs13390019	T	C	0.0664683	1008
2	rs185092175	C	A	0.015873	1008
2	rs146684657	A	G	0.125992	1008
2	rs372349371	G	A	0.0376984	1008
2	rs6718164	A	G	0.0644841	1008
2	rs58023687	A	G	0.0456349	1008
2	rs201425769	A	G	0.0456349	1008
2	rs200960942	G	A	0.0456349	1008
2	rs2443892	G	A	0.487103	1008
2	rs368373154	T	C	0.0287698	1008
2	rs182638570	C	T	0.125992	1008
2	rs538551450	G	A	0.0128968	1008
2	rs187513033	C	G	0.0714286	1008
2	rs372091894	T	A	0.031746	1008
2	rs368534953	A	G	0.0376984	1008
2	rs184098361	G	A	0.00892857	1008
2	rs536758772	G	A	0.0803571	1008
2	rs59371153	T	C	0.0644841	1008
2	rs139180756	C	T	0.0238095	1008
2	rs372222825	T	C	0.00892857	1008
2	rs185994299	G	A	0.0446429	1008
2	rs35701303	G	A	0.257937	1008
2	rs7605444	A	G	0.0376984	1008
2	rs141758197	A	G	0.0456349	1008
2	rs144218173	T	C	0.125992	1008
2	rs200480616	G	C	0.0376984	1008
2	rs148824345	C	T	0.0119048	1008
2	rs554499337	T	A	0.0367063	1008
2	rs4101913	G	T	0.274802	1008
2	rs151253342	T	A	0.126984	1008
2	rs201521831	A	G	0.126984	1008
2	rs375835473	A	G	0.0367063	1008
2	rs141813925	T	C	0.0367063	1008
2	rs117816948	G	A	0.0456349	1008
2	rs377041748	A	C	0.0813492	1008
2	rs368208217	T	G	0.0813492	1008
2	rs56051127	G	T	0.257937	1008
2	rs201624814	A	G	0.126984	1008
2	rs575752301	G	A	0.00892857	1008
2	rs141387354	G	A	0.00992063	1008
2	rs192509136	C	T	0.077381	1008
2	rs10179966	C	T	0.0644841	1008
2	rs200384984	T	C	0.0257937	1008
2	rs372128331	A	G	0.0277778	1008
2	rs377381635	A	G	0.0376984	1008
2	rs11682519	C	T	0.248016	1008
2	rs375533944	T	C	0.00892857	1008
2	rs11164114	T	C	0.487103	1008
2	rs117808941	A	T	0.125992	1008
2	rs367744623	A	G	0.00892857	1008
2	rs62153957	T	C	0.355159	1008
2	rs143287529	A	G	0.125992	1008
2	rs12996352	T	C	0.257937	1008
2	rs7588752	T	G	0.486111	1008
2	rs13015315	G	A	0.248016	1008
2	rs201472635	A	G	0.125992	1008
2	rs11681875	C	T	0.257937	1008
2	rs118035861	G	A	0.0605159	1008
2	rs62154801	A	G	0.257937	1008
2	rs372691636	A	C	0.0644841	1008
2	rs117966514	G	A	0.487103	1008
2	rs2924037	A	C	0.125992	1008
2	rs190338213	C	T	0.125992	1008
2	rs577389837	C	T	0.00892857	1008
2	rs142327201	C	A	0.0456349	1008
2	rs149325827	C	T	0.125992	1008
2	rs193058613	G	T	0.0863095	1008
2	rs181518015	G	A	0.00892857	1008
2	rs200512873	A	C	0.0823413	1008
2	rs60193423	A	G	0.126984	1008
2	rs58742758	G	A	0.0585317	1008
2	rs117704677	C	A	0.125992	1008
2	rs13032546	G	C	0.238095	1008
2	rs147198744	C	T	0.00892857	1008
2	rs78003917	G	A	0.0277778	1008
2	rs116879386	T	C	0.0456349	1008
2	rs143461484	C	G	0.00793651	1008
2	rs4092199	A	G	0.37004	1008
2	rs4530406	C	T	0.4375	1008
2	rs141284612	C	A	0.0456349	1008
2	rs150846613	C	T	0.125992	1008
2	rs185243679	A	G	0.0803571	1008
2	rs1901501	T	A	0.487103	1008
2	rs531067691	T	G	0.00892857	1008
2	rs113397604	G	C	0.0615079	1008
2	rs148839840	C	G	0.126984	1008
2	rs13402271	G	T	0.424603	1008
2	rs117276344	A	G	0.0456349	1008
2	rs13428530	C	T	0.0595238	1008
2	rs141944460	G	C	0.00892857	1008
2	rs142608961	T	C	0.0456349	1008
2	rs138899953	A	C	0.046627	1008
2	rs377749588	G	A	0.00793651	1008
2	rs150655341	G	T	0.125992	1008
2	rs373880485	G	T	0.0803571	1008
2	rs13409957	G	A	0.0605159	1008
2	rs573775748	A	G	0.015873	1008
2	rs117690484	C	T	0.126984	1008
2	rs144165884	T	G	0.00892857	1008
2	rs186845247	A	G	0.015873	1008
2	rs12327919	A	G	0.301587	1008
2	rs374461076	C	T	0.0803571	1008
2	rs9324211	G	C	0.425595	1008
2	rs181446057	C	T	0.00892857	1008
2	rs201474380	T	C	0.0446429	1008
2	rs139024447	G	T	0.125992	1008
2	rs375673718	A	G	0.00892857	1008
2	rs187722603	T	G	0.0436508	1008
2	rs192652081	A	G	0.0436508	1008
2	rs184517393	A	G	0.0436508	1008
2	rs3926004	A	G	0.381944	1008
2	rs58909784	A	G	0.125992	1008
2	rs11894782	G	A	0.0615079	1008
2	rs12994584	G	A	0.255952	1008
2	rs13400545	A	G	0.0644841	1008
2	rs143216880	C	T	0.0525794	1008
2	rs13028622	T	G	0.256944	1008
2	rs201062750	C	G	0.125992	1008
2	rs74214252	A	T	0.0376984	1008
2	rs7582819	A	G	0.0376984	1008
2	rs141526810	G	A	0.046627	1008
2	rs6718582	C	T	0.248016	1008
2	rs78332765	G	A	0.0992063	1008
2	rs74190410	G	A	0.0376984	1008
2	rs141547258	G	T	0.0168651	1008
2	rs12993420	A	G	0.262897	1008
2	rs190639122	A	T	0.00892857	1008
2	rs117259392	A	T	0.0496032	1008
2	rs149537151	T	G	0.0496032	1008
2	rs1971209	G	C	0.516865	1008
2	rs141647326	A	G	0.131944	1008
2	rs10186233	T	C	0.480159	1008
2	rs35711845	T	C	0.196429	1008
2	rs79579535	A	G	0.131944	1008
2	rs10183746	A	T	0.0595238	1008
2	rs10171740	C	A	0.0605159	1008
2	rs200849725	A	T	0.00793651	1008
2	rs117331520	C	T	0.131944	1008
2	rs6756986	G	A	0.0992063	1008
2	rs57831494	C	T	0.0744048	1008
2	rs200075768	T	C	0.130952	1008
2	rs186257204	T	C	0.131944	1008
2	rs118172264	C	T	0.131944	1008
2	rs200778363	C	T	0.0496032	1008
2	rs375141505	A	C	0.0753968	1008
2	rs372307116	A	G	0.0168651	1008
2	rs200971801	A	C	0.130952	1008
2	rs201677267	G	A	0.0188492	1008
2	rs564383157	C	T	0.0188492	1008
2	rs371529719	C	T	0.0823413	1008
2	rs190022029	T	C	0.0823413	1008
2	rs550892281	G	C	0.0813492	1008
2	rs59013673	A	G	0.0416667	1008
2	rs199577048	C	T	0.0436508	1008
2	rs555823206	A	G	0.0248016	1008
2	rs377626624	G	A	0.0744048	1008
2	rs572266877	G	A	0.014881	1008
2	rs375390144	G	C	0.0803571	1008
```
