## Supplementary material for "Characterization of shared and ancestry-specific signals driving complex traits using multi-ancestry fine-mapping": s2_data_1kg.log

```
PLINK v2.00a5.10LM 64-bit Intel (5 Jan 2024)
Options in effect:
  --extract orig_s2_snps
  --force-intersect
  --keep /expanse/projects/gymreklab/tmirmira/expansescratch/mscav_APOB/schizophrenia/schizophrenia_susiex/EAS_1kg_plink.txt
  --maf 0.001
  --make-pgen
  --max-alleles 2
  --out s2_data_1kg
  --rm-dup exclude-all
  --vcf /expanse/projects/gymreklab/CAST/1000Genomes/dataset/phase3VCFs/ALL.chr2.phase3_shapeit2_mvncall_integrated_v5a.20130502.genotypes.vcf.gz

Hostname: exp-15-10
Working directory: /expanse/projects/gymreklab/tmirmira/expansescratch/mscav_APOB/schizophrenia/schizophrenia_susiex/2_97000775_98000775
Start time: Fri Mar 21 12:46:19 2025

Random number seed: 1742586379
257485 MiB RAM detected, ~250258 available; reserving 128742 MiB for main
workspace.
Using up to 64 threads (change this with --threads).
--vcf: 7081600 variants scanned.
--vcf: s2_data_1kg-temporary.pgen + s2_data_1kg-temporary.pvar.zst +
s2_data_1kg-temporary.psam written.
2504 samples (0 females, 0 males, 2504 ambiguous; 2504 founders) loaded from
s2_data_1kg-temporary.psam.
7047141 out of 7081600 variants loaded from s2_data_1kg-temporary.pvar.zst.
Note: No phenotype data present.
--extract: 1398 variants remaining.
Note: Skipping --rm-dup since no duplicate IDs remain.
--keep: 504 samples remaining.
504 samples (0 females, 0 males, 504 ambiguous; 504 founders) remaining after
main filters.
Calculating allele frequencies... done.
59 variants removed due to allele frequency threshold(s)
(--maf/--max-maf/--mac/--max-mac).
1339 variants remaining after main filters.
Writing s2_data_1kg.psam ... done.
Writing s2_data_1kg.pvar ... done.
Writing s2_data_1kg.pgen ... done.

End time: Fri Mar 21 12:47:16 2025
```
