## Supplementary material for "Characterization of shared and ancestry-specific signals driving complex traits using multi-ancestry fine-mapping": s2_ref.bim

```
2	rs140700918	0	97000836	C	T
2	rs369670146	0	97001567	G	A
2	rs77510056	0	97001907	C	A
2	rs182069487	0	97003283	G	A
2	rs78659514	0	97004493	T	C
2	rs62153905	0	97004840	C	T
2	rs78489261	0	97005183	A	G
2	rs62153906	0	97005275	G	A
2	rs7562544	0	97006685	T	C
2	rs11900808	0	97007007	C	T
2	rs117164497	0	97009189	C	T
2	rs117616494	0	97009908	A	G
2	rs60596893	0	97010662	A	G
2	rs4907311	0	97011362	C	T
2	rs76772809	0	97011671	A	G
2	rs57406815	0	97012155	C	T
2	rs146970864	0	97013461	A	G
2	rs141767796	0	97013696	G	A
2	rs138721526	0	97014220	G	A
2	rs57367779	0	97014402	A	T
2	rs59979953	0	97014447	G	A
2	rs810057	0	97015073	T	C
2	rs772152	0	97016235	G	A
2	rs17633463	0	97016334	G	A
2	rs140516362	0	97016555	G	T
2	rs74350019	0	97016596	C	T
2	rs185688832	0	97017295	A	G
2	rs3731935	0	97020049	T	C
2	rs3731936	0	97020170	A	C
2	rs76548225	0	97020427	G	C
2	rs149707411	0	97021318	T	A
2	rs57248244	0	97021663	C	T
2	rs772154	0	97021664	G	T
2	rs58328293	0	97022495	C	T
2	rs187266947	0	97022830	C	T
2	rs112566500	0	97024399	C	G
2	rs183529337	0	97024420	G	A
2	rs187497463	0	97024441	T	C
2	rs12614623	0	97025559	G	A
2	rs62153915	0	97026576	C	T
2	rs76859819	0	97028371	A	G
2	rs6737429	0	97028762	T	C
2	rs76687534	0	97029157	G	C
2	rs62153917	0	97029168	G	A
2	rs79892037	0	97029452	A	G
2	rs772156	0	97029830	G	A
2	rs2305935	0	97030247	T	C
2	rs76832333	0	97031231	A	G
2	rs79715848	0	97033862	G	A
2	rs4907312	0	97033940	G	A
2	rs112072122	0	97034263	C	T
2	rs150427787	0	97035159	C	G
2	rs772159	0	97036439	G	A
2	rs2290908	0	97036670	C	T
2	rs76417759	0	97038129	G	C
2	rs12464811	0	97039158	G	A
2	rs138304356	0	97039839	T	C
2	rs60893927	0	97040677	G	T
2	rs74625264	0	97040768	A	C
2	rs118172310	0	97040904	C	T
2	rs78300305	0	97041281	G	C
2	rs772161	0	97043803	C	A
2	rs60020980	0	97044052	G	A
2	rs62153918	0	97044973	C	A
2	rs183758867	0	97046336	A	G
2	rs200069423	0	97048796	G	C
2	rs199938608	0	97049260	G	A
2	rs574320806	0	97050506	C	T
2	rs140705063	0	97051282	A	T
2	rs11886450	0	97051699	C	T
2	rs139290800	0	97051795	G	C
2	rs150039818	0	97051880	C	T
2	rs77954266	0	97052177	G	A
2	rs2085842	0	97052508	G	C
2	rs72939635	0	97052559	C	T
2	rs4907233	0	97053119	C	T
2	rs75961741	0	97057040	C	T
2	rs77103707	0	97057420	C	T
2	rs56221936	0	97058485	T	C
2	rs56027554	0	97058660	T	C
2	rs72939637	0	97059581	A	C
2	rs75247620	0	97060364	A	G
2	rs62153922	0	97060366	G	A
2	rs57319731	0	97060629	C	T
2	rs185816817	0	97061094	T	C
2	rs72939642	0	97061654	A	C
2	rs141421965	0	97063098	C	T
2	rs62153923	0	97063603	T	C
2	rs617887	0	97064676	A	T
2	rs631746	0	97065499	A	G
2	rs12621163	0	97066060	C	T
2	rs648225	0	97066882	A	C
2	rs611943	0	97067074	T	C
2	rs6755877	0	97068300	T	C
2	rs61341985	0	97068338	G	A
2	rs117163475	0	97068499	A	T
2	rs118100355	0	97068633	G	A
2	rs77287677	0	97068739	C	G
2	rs583705	0	97068754	C	T
2	rs551187903	0	97068866	G	T
2	rs200987035	0	97069109	C	A
2	rs687950	0	97069612	G	C
2	rs584811	0	97069879	G	A
2	rs674920	0	97070156	C	G
2	rs597420	0	97070353	T	C
2	rs57414913	0	97072395	C	G
2	rs676007	0	97075052	G	A
2	rs79447198	0	97075255	T	C
2	rs582014	0	97075826	A	G
2	rs80245067	0	97075987	A	G
2	rs675239	0	97076556	A	G
2	rs596069	0	97076642	A	G
2	rs75034373	0	97076705	A	G
2	rs4907315	0	97077164	T	A
2	rs772167	0	97077871	A	G
2	rs637532	0	97078743	T	C
2	rs58132887	0	97079576	C	G
2	rs618454	0	97080093	C	G
2	rs654224	0	97080123	A	C
2	rs655101	0	97080340	C	T
2	rs605175	0	97082700	T	A
2	rs12614188	0	97083089	C	T
2	rs117294895	0	97084604	T	C
2	rs12620768	0	97085913	T	A
2	rs1081711	0	97085961	A	C
2	rs607302	0	97086823	G	A
2	rs77861359	0	97087343	T	G
2	rs144254257	0	97087733	G	A
2	rs679414	0	97087788	A	C
2	rs62154786	0	97087963	A	G
2	rs117059620	0	97088502	G	A
2	rs585781	0	97088623	C	A
2	rs62154787	0	97089912	A	G
2	rs78401256	0	97089965	C	A
2	rs76769583	0	97090009	G	A
2	rs670498	0	97090227	A	G
2	rs631033	0	97090430	C	T
2	rs1081713	0	97091840	G	A
2	rs139607580	0	97093335	C	T
2	rs612017	0	97094011	A	T
2	rs609765	0	97094536	C	G
2	rs74720066	0	97094694	G	T
2	rs6707965	0	97095583	T	A
2	rs59210467	0	97097291	C	T
2	rs78304631	0	97097977	G	A
2	rs6705204	0	97098095	G	A
2	rs76224231	0	97098308	C	G
2	rs58684262	0	97098745	A	G
2	rs60700118	0	97098756	T	C
2	rs6753263	0	97098802	A	G
2	rs12619919	0	97100096	C	G
2	rs139743432	0	97100345	T	C
2	rs190411621	0	97101181	C	T
2	rs57674617	0	97101316	A	C
2	rs72947377	0	97101590	C	T
2	rs10170018	0	97101893	T	G
2	rs1458585	0	97102854	A	C
2	rs2083276	0	97103762	C	G
2	rs2099675	0	97104123	T	A
2	rs2099674	0	97104134	A	G
2	rs112847284	0	97104962	A	G
2	rs75655958	0	97105357	C	T
2	rs140164209	0	97106264	C	T
2	rs12052336	0	97106451	T	C
2	rs183095602	0	97106968	C	T
2	rs200261444	0	97107389	G	A
2	rs146974660	0	97107974	C	T
2	rs191770235	0	97108016	G	A
2	rs370796184	0	97108273	A	G
2	rs202042765	0	97109166	G	T
2	rs59082777	0	97110787	C	G
2	rs56829098	0	97110866	G	A
2	rs373890548	0	97111185	A	C
2	rs11687211	0	97111246	G	C
2	rs4907234	0	97112939	C	G
2	rs77765498	0	97113401	A	G
2	rs116853297	0	97113479	T	C
2	rs78877218	0	97113587	T	C
2	rs7585303	0	97114152	A	G
2	rs58913898	0	97114731	G	A
2	rs10181138	0	97115019	C	T
2	rs945747	0	97116084	G	C
2	rs1870340	0	97116953	A	G
2	rs79446570	0	97116997	C	G
2	rs117914245	0	97117255	G	A
2	rs7580097	0	97117808	A	G
2	rs12614696	0	97118957	C	T
2	rs75179425	0	97119457	C	T
2	rs59413697	0	97119750	G	A
2	rs10203024	0	97119982	G	T
2	rs58353777	0	97121784	G	C
2	rs28795241	0	97122120	G	C
2	rs60181789	0	97122987	C	G
2	rs114354514	0	97123895	G	A
2	rs181816721	0	97125168	G	A
2	rs12621125	0	97126119	C	T
2	rs111889353	0	97126326	G	A
2	rs10191828	0	97126511	G	A
2	rs12616601	0	97126521	T	C
2	rs79544036	0	97129700	G	A
2	rs12105775	0	97130761	G	A
2	rs80190477	0	97130826	C	T
2	rs117700953	0	97132115	C	T
2	rs61008119	0	97132514	G	A
2	rs2312991	0	97133947	G	A
2	rs2312990	0	97134027	T	C
2	rs10207513	0	97134360	A	G
2	rs117411871	0	97134637	G	A
2	rs7591754	0	97134859	C	G
2	rs7564763	0	97135126	G	A
2	rs11695705	0	97135162	T	C
2	rs79946364	0	97135703	A	G
2	rs28371782	0	97137357	T	C
2	rs75655358	0	97138197	A	G
2	rs4907319	0	97138525	G	A
2	rs148509320	0	97138629	G	T
2	rs2118837	0	97139171	G	A
2	rs6711452	0	97139307	G	A
2	rs115399453	0	97139959	A	T
2	rs10209780	0	97140142	T	G
2	rs372470904	0	97140588	A	G
2	rs11900310	0	97141830	C	G
2	rs115706318	0	97143761	T	C
2	rs79444555	0	97144559	T	C
2	rs79895480	0	97147343	G	T
2	rs111162559	0	97147980	A	T
2	rs60193293	0	97148876	G	A
2	rs138029228	0	97150651	C	T
2	rs57213829	0	97152162	A	G
2	rs6576972	0	97152446	G	A
2	rs185585607	0	97154581	G	A
2	rs188484263	0	97154796	T	A
2	rs11164095	0	97155208	C	T
2	rs72939351	0	97155372	T	A
2	rs117033501	0	97155741	A	G
2	rs74263766	0	97157871	T	C
2	rs6753667	0	97160382	G	A
2	rs1585272	0	97161749	T	C
2	rs142191817	0	97161955	A	C
2	rs2118836	0	97162972	T	C
2	rs2279049	0	97163169	G	A
2	rs3731939	0	97164943	C	T
2	rs3731938	0	97166204	A	G
2	rs3731937	0	97166296	A	G
2	rs28603323	0	97166743	T	C
2	rs2579505	0	97167962	T	C
2	rs74856235	0	97169386	C	T
2	rs1866444	0	97172125	G	A
2	rs74936363	0	97172893	A	G
2	rs183748994	0	97174752	A	G
2	rs193009759	0	97175661	G	A
2	rs2579503	0	97176634	C	T
2	rs117665626	0	97177878	A	G
2	rs76298020	0	97178494	G	A
2	rs2464914	0	97179828	A	G
2	rs77527374	0	97182497	A	G
2	rs72939365	0	97182550	T	C
2	rs79920734	0	97182679	A	G
2	rs2708975	0	97184160	G	A
2	rs2708976	0	97184532	C	G
2	rs1122238	0	97186917	C	T
2	rs4907236	0	97187605	C	T
2	rs10175415	0	97188552	C	T
2	rs4907237	0	97190497	C	T
2	rs117653631	0	97191205	A	G
2	rs72939377	0	97196727	T	A
2	rs4907238	0	97197195	A	G
2	rs72939379	0	97198788	G	C
2	rs2579502	0	97198800	T	C
2	rs2579501	0	97199251	G	A
2	rs116843560	0	97200314	G	A
2	rs147277331	0	97200330	G	A
2	rs12620370	0	97200543	C	T
2	rs55687728	0	97201026	A	T
2	rs79945397	0	97201226	T	C
2	rs55716397	0	97201265	G	A
2	rs2579500	0	97201682	G	A
2	rs2708978	0	97202243	A	C
2	rs749027	0	97203137	A	C
2	rs117415124	0	97206102	C	G
2	rs6718340	0	97206409	G	A
2	rs111328597	0	97206473	G	A
2	rs371135730	0	97206923	C	T
2	rs2579506	0	97207321	G	A
2	rs6723188	0	97208158	G	A
2	rs60326991	0	97208305	C	T
2	rs2464915	0	97211467	T	C
2	rs2278563	0	97212693	C	T
2	rs1011040	0	97212755	T	C
2	rs141960943	0	97213229	G	T
2	rs113045278	0	97213289	T	G
2	rs146379445	0	97214221	T	G
2	rs114267084	0	97214861	T	G
2	rs143379982	0	97216166	C	G
2	rs6576973	0	97218367	A	G
2	rs2579507	0	97218757	G	C
2	rs78152671	0	97218789	G	A
2	rs17119507	0	97219047	G	A
2	rs2438712	0	97219710	C	T
2	rs78926875	0	97220324	G	T
2	rs6753713	0	97220657	G	T
2	rs59118112	0	97226310	A	C
2	rs13398740	0	97226402	A	G
2	rs4907240	0	97228039	G	A
2	rs116516854	0	97229995	T	C
2	rs2708977	0	97230074	G	A
2	rs10203766	0	97230259	G	A
2	rs2579498	0	97231885	G	A
2	rs2579499	0	97232656	C	G
2	rs139612040	0	97233381	C	G
2	rs146784870	0	97233721	C	T
2	rs6715933	0	97235703	G	A
2	rs7607990	0	97235814	A	G
2	rs11688674	0	97237093	A	G
2	rs11682934	0	97237153	C	T
2	rs10199227	0	97237714	A	C
2	rs11691670	0	97238770	A	G
2	rs59398186	0	97240002	T	G
2	rs4907241	0	97241928	A	G
2	rs6719267	0	97242036	G	A
2	rs13019986	0	97243058	C	T
2	rs12469420	0	97243305	G	A
2	rs2314109	0	97243532	C	T
2	rs76580740	0	97244121	C	T
2	rs7604736	0	97244163	C	T
2	rs6576974	0	97244385	A	G
2	rs6576975	0	97245037	G	T
2	rs116177021	0	97245736	A	G
2	rs76357402	0	97246544	G	A
2	rs6576976	0	97246667	T	C
2	rs6747149	0	97246956	C	A
2	rs11676886	0	97249011	A	G
2	rs11678174	0	97249103	T	C
2	rs12717781	0	97249142	G	A
2	rs10185002	0	97249593	G	T
2	rs150576538	0	97251834	C	T
2	rs10460601	0	97252444	G	A
2	rs12717782	0	97254116	G	A
2	rs10183164	0	97257528	A	G
2	rs13405842	0	97258451	A	T
2	rs17119523	0	97260006	A	G
2	rs28362544	0	97260408	G	A
2	rs77427837	0	97264228	G	A
2	rs6759099	0	97267260	G	C
2	rs6749159	0	97267293	T	C
2	rs62154845	0	97267644	G	A
2	rs35715176	0	97271090	G	A
2	rs13395011	0	97272135	G	A
2	rs4907242	0	97273113	C	A
2	rs79268317	0	97273731	C	A
2	rs7575254	0	97275760	T	C
2	rs181435476	0	97276187	G	C
2	rs12992413	0	97277489	A	G
2	rs149746491	0	97279962	T	C
2	rs10177168	0	97280240	A	G
2	rs148937662	0	97280377	G	A
2	rs4907199	0	97280416	G	A
2	rs78375587	0	97281864	T	C
2	rs12329128	0	97284917	G	A
2	rs72941209	0	97285062	C	T
2	rs6576978	0	97285852	C	T
2	rs72941214	0	97287838	G	A
2	rs117993305	0	97290585	A	T
2	rs6733589	0	97293140	C	T
2	rs78018759	0	97293759	G	T
2	rs117919172	0	97294672	G	A
2	rs6741277	0	97294903	C	T
2	rs7584930	0	97298290	C	T
2	rs6753926	0	97298949	T	C
2	rs117083733	0	97299063	T	C
2	rs13384114	0	97299078	G	A
2	rs72941219	0	97300739	C	T
2	rs11164109	0	97300833	T	A
2	rs7569178	0	97301607	G	A
2	rs7580048	0	97304180	G	C
2	rs7608325	0	97305080	C	T
2	rs9752465	0	97306204	C	T
2	rs61063398	0	97306215	T	C
2	rs13007343	0	97306236	G	A
2	rs13393729	0	97306987	G	A
2	rs181435171	0	97309376	C	T
2	rs77639823	0	97309696	G	C
2	rs112036964	0	97311394	C	T
2	rs749949	0	97313450	C	G
2	rs60378028	0	97313451	C	T
2	rs747757	0	97314175	G	A
2	rs17685664	0	97315570	C	T
2	rs59021132	0	97318066	T	C
2	rs60501446	0	97318219	G	A
2	rs17685766	0	97319534	G	C
2	rs4907200	0	97320737	T	G
2	rs118187601	0	97320820	G	A
2	rs12471390	0	97322958	C	T
2	rs76653475	0	97324202	C	T
2	rs530846280	0	97325227	T	G
2	rs113914866	0	97325466	G	A
2	rs4907246	0	97326286	T	C
2	rs59426746	0	97327721	C	T
2	rs143926080	0	97328091	A	G
2	rs7605469	0	97328326	A	G
2	rs17634791	0	97328852	C	T
2	rs13029764	0	97328874	A	G
2	rs78099783	0	97329411	C	G
2	rs13389475	0	97331585	A	G
2	rs11164110	0	97332945	C	T
2	rs113304159	0	97333316	T	G
2	rs6732115	0	97335510	T	C
2	rs2292942	0	97336089	G	C
2	rs138932081	0	97336280	C	T
2	rs147371328	0	97336719	C	T
2	rs2314397	0	97336979	C	G
2	rs10184209	0	97337491	G	T
2	rs10427212	0	97338126	T	C
2	rs11891926	0	97339781	T	C
2	rs117051003	0	97340350	T	C
2	rs10194468	0	97340763	G	A
2	rs62156200	0	97341324	C	T
2	rs138395680	0	97342152	C	A
2	rs112032102	0	97342607	T	A
2	rs7572249	0	97343012	C	T
2	rs72941235	0	97343303	G	A
2	rs7600903	0	97343331	G	T
2	rs12477059	0	97343893	G	A
2	rs77561064	0	97346198	A	T
2	rs7583154	0	97346335	T	C
2	rs10196554	0	97346403	G	A
2	rs142362789	0	97346963	T	C
2	rs11894603	0	97347050	T	C
2	rs59648446	0	97351561	A	G
2	rs118112723	0	97351815	G	A
2	rs7599598	0	97351840	A	G
2	rs11694498	0	97352409	T	A
2	rs59073958	0	97352693	C	T
2	rs868168	0	97353725	G	A
2	rs117049219	0	97354745	C	T
2	rs61732269	0	97355026	T	C
2	rs62156206	0	97357108	G	A
2	rs186944522	0	97357751	G	A
2	rs150400913	0	97358718	G	T
2	rs62156207	0	97359236	C	A
2	rs61750875	0	97359364	A	G
2	rs72809820	0	97360079	C	T
2	rs78966274	0	97361093	C	T
2	rs150880343	0	97364764	A	C
2	rs76463364	0	97364773	T	C
2	rs2292939	0	97365213	C	T
2	rs61742095	0	97366088	T	C
2	rs2280355	0	97366303	A	G
2	rs2280356	0	97366324	A	G
2	rs2872633	0	97366599	A	G
2	rs2139406	0	97366779	A	G
2	rs56351161	0	97373817	G	A
2	rs111796043	0	97374813	G	A
2	rs142281127	0	97375434	G	A
2	rs76653480	0	97375549	C	T
2	rs3731940	0	97377883	C	T
2	rs56361249	0	97380229	T	G
2	rs17119562	0	97381844	G	C
2	rs140996150	0	97382938	C	T
2	rs67570263	0	97383007	T	C
2	rs62156208	0	97383686	A	G
2	rs17119564	0	97384728	G	A
2	rs182620853	0	97386449	G	A
2	rs10189727	0	97386826	C	A
2	rs140542036	0	97387289	C	T
2	rs6758151	0	97388884	A	G
2	rs72809827	0	97390953	C	T
2	rs62156209	0	97392423	G	A
2	rs75763821	0	97392694	G	A
2	rs72941253	0	97392707	C	G
2	rs72809828	0	97392778	G	A
2	rs7568206	0	97393108	A	C
2	rs77718600	0	97393381	G	A
2	rs62156210	0	97393736	A	T
2	rs141800171	0	97393892	C	T
2	rs6576981	0	97394406	G	C
2	rs68026712	0	97396403	T	C
2	rs62156211	0	97398757	C	T
2	rs62156212	0	97399096	C	T
2	rs62156213	0	97399100	T	C
2	rs6727384	0	97400324	A	G
2	rs117247401	0	97400738	T	G
2	rs111303715	0	97401674	A	G
2	rs58361269	0	97403110	G	A
2	rs62156216	0	97405127	C	T
2	rs2271893	0	97405440	G	A
2	rs6751132	0	97405866	T	C
2	rs56913233	0	97405896	A	G
2	rs57582887	0	97406354	A	C
2	rs61682971	0	97408060	G	A
2	rs180848598	0	97408123	G	A
2	rs75904913	0	97408621	T	G
2	rs62156219	0	97409086	C	T
2	rs62156220	0	97409138	C	T
2	rs140332007	0	97410188	G	A
2	rs78424221	0	97410399	A	G
2	rs74460316	0	97410632	C	T
2	rs62156221	0	97410850	A	G
2	rs6746896	0	97410949	A	G
2	rs62156222	0	97410988	C	A
2	rs62156223	0	97412167	T	C
2	rs140122299	0	97412957	G	A
2	rs2314398	0	97413488	C	G
2	rs56797569	0	97413555	G	T
2	rs149701419	0	97413700	A	T
2	rs62156225	0	97414118	T	C
2	rs4619651	0	97416153	G	A
2	rs149434495	0	97416214	C	T
2	rs148618666	0	97416736	C	T
2	rs62156226	0	97417108	G	A
2	rs62156227	0	97417942	C	A
2	rs140811494	0	97418397	T	C
2	rs113083565	0	97418686	T	C
2	rs62156228	0	97420335	A	G
2	rs62156229	0	97421271	T	C
2	rs968470	0	97423626	T	C
2	rs117231287	0	97424680	G	A
2	rs62156230	0	97424915	A	G
2	rs11682994	0	97425561	A	G
2	rs62156231	0	97425603	G	A
2	rs72809838	0	97428320	G	A
2	rs147637853	0	97430751	G	T
2	rs62156232	0	97431161	C	A
2	rs139009799	0	97433791	C	T
2	rs62156233	0	97434061	C	G
2	rs17119591	0	97435557	G	A
2	rs62156234	0	97436292	C	G
2	rs188325282	0	97436760	A	C
2	rs878919	0	97437990	T	C
2	rs878064	0	97438552	G	C
2	rs994430	0	97439001	A	T
2	rs62152765	0	97440420	G	A
2	rs62152766	0	97440567	G	A
2	rs76391399	0	97441525	T	C
2	rs6730773	0	97441643	A	G
2	rs116121826	0	97441914	A	G
2	rs2314399	0	97442390	G	A
2	rs62152767	0	97442818	C	T
2	rs185420124	0	97442844	G	A
2	rs62152768	0	97442906	C	T
2	rs62152770	0	97446243	C	T
2	rs189676203	0	97446855	A	G
2	rs62152771	0	97447121	C	G
2	rs7586317	0	97447831	T	A
2	rs62152772	0	97448055	G	A
2	rs62152773	0	97448073	T	C
2	rs62152774	0	97448377	A	G
2	rs62152775	0	97448474	G	T
2	rs72809850	0	97449762	A	C
2	rs62152777	0	97452100	A	G
2	rs114552737	0	97452416	C	T
2	rs78272157	0	97454123	C	T
2	rs6576983	0	97454650	T	G
2	rs6576984	0	97454705	C	T
2	rs117876205	0	97455070	G	A
2	rs187758203	0	97455614	G	C
2	rs192379875	0	97455618	C	T
2	rs62152780	0	97456022	C	T
2	rs185515780	0	97456027	G	A
2	rs188774807	0	97456412	C	A
2	rs111237064	0	97456578	T	C
2	rs62152783	0	97457389	T	A
2	rs62152784	0	97457849	G	A
2	rs6741561	0	97458436	C	T
2	rs6756482	0	97458561	A	G
2	rs77445597	0	97459335	C	T
2	rs62152785	0	97459403	A	T
2	rs62152786	0	97459530	G	A
2	rs62152787	0	97459642	A	G
2	rs7608661	0	97459920	A	G
2	rs77036625	0	97460414	G	A
2	rs1318597	0	97463095	T	C
2	rs117114287	0	97463428	C	T
2	rs7582249	0	97463529	G	A
2	rs7580942	0	97468276	G	C
2	rs62152788	0	97470223	C	T
2	rs2678385	0	97472163	C	T
2	rs117676952	0	97473118	G	T
2	rs55674661	0	97473929	A	G
2	rs74411759	0	97475814	T	C
2	rs3731941	0	97476219	A	G
2	rs12846	0	97477374	C	T
2	rs62152790	0	97478579	G	A
2	rs74879842	0	97479745	T	A
2	rs200312596	0	97479891	T	C
2	rs148342832	0	97479941	C	A
2	rs567664147	0	97481719	C	T
2	rs560855336	0	97482681	C	G
2	rs7608621	0	97483783	T	C
2	rs4907251	0	97484814	C	T
2	rs62152793	0	97484948	C	T
2	rs62152794	0	97485110	T	C
2	rs17119598	0	97486315	C	T
2	rs17635425	0	97486461	T	C
2	rs3731942	0	97487077	G	T
2	rs62152795	0	97487699	A	C
2	rs58514927	0	97487748	T	A
2	rs138479362	0	97488124	T	C
2	rs1317911	0	97488698	T	G
2	rs7594727	0	97489870	C	A
2	rs12621558	0	97490675	C	T
2	rs4077343	0	97490752	G	C
2	rs2276654	0	97492479	G	A
2	rs193283771	0	97493150	G	A
2	rs1320149	0	97493877	T	C
2	rs149028425	0	97494281	A	T
2	rs74931057	0	97496321	G	A
2	rs72811623	0	97496473	C	T
2	rs9973492	0	97498481	T	A
2	rs377754031	0	97498743	G	A
2	rs114131225	0	97498896	C	T
2	rs12172	0	97500852	C	G
2	rs111315064	0	97501352	C	T
2	rs59244622	0	97501632	C	T
2	rs9789421	0	97501969	C	T
2	rs59494139	0	97502077	C	A
2	rs10439526	0	97502088	A	C
2	rs62152834	0	97504863	C	G
2	rs74826568	0	97505297	T	G
2	rs2271780	0	97506365	G	A
2	rs11897786	0	97506872	G	A
2	rs13419073	0	97507554	G	C
2	rs1320146	0	97507727	T	C
2	rs58147284	0	97508082	G	C
2	rs6576986	0	97508320	G	C
2	rs6576987	0	97512059	G	A
2	rs141063382	0	97512658	C	T
2	rs57666657	0	97513523	G	A
2	rs139450583	0	97514736	T	C
2	rs145507352	0	97516423	A	C
2	rs62152860	0	97516818	C	A
2	rs148889115	0	97516833	C	T
2	rs10203346	0	97517237	A	G
2	rs72811627	0	97517749	C	A
2	rs117421826	0	97518490	G	A
2	rs61661673	0	97518642	C	T
2	rs72811629	0	97519901	T	G
2	rs62152863	0	97521439	G	A
2	rs62152864	0	97521454	C	T
2	rs6753987	0	97521820	C	T
2	rs75285891	0	97523206	G	A
2	rs79460537	0	97523885	G	A
2	rs6576989	0	97525099	T	C
2	rs79331914	0	97527490	C	T
2	rs61173747	0	97528070	T	C
2	rs6758174	0	97528365	T	C
2	rs59271006	0	97529360	T	A
2	rs185401533	0	97530626	C	T
2	rs76512618	0	97531857	G	A
2	rs62152866	0	97532849	G	A
2	rs75945222	0	97533452	A	G
2	rs191606290	0	97533983	T	G
2	rs183739624	0	97535416	C	T
2	rs187674122	0	97535753	G	A
2	rs62152868	0	97537070	T	C
2	rs188339391	0	97537928	G	A
2	rs191824358	0	97538483	A	G
2	rs78954638	0	97538524	G	A
2	rs117232832	0	97538902	C	T
2	rs77265521	0	97538963	C	T
2	rs58446419	0	97539830	G	A
2	rs11885652	0	97540580	C	A
2	rs72811637	0	97540653	G	A
2	rs7581764	0	97541238	T	C
2	rs75500773	0	97543082	T	G
2	rs12473528	0	97543936	T	C
2	rs62152871	0	97544016	G	A
2	rs117362527	0	97544283	T	C
2	rs78070370	0	97546031	G	A
2	rs6735969	0	97548391	A	T
2	rs79461343	0	97549272	G	A
2	rs4907254	0	97549668	A	G
2	rs80085403	0	97551470	G	A
2	rs76434665	0	97552378	G	A
2	rs2314653	0	97552614	A	G
2	rs2314652	0	97552627	G	C
2	rs2314651	0	97552912	A	G
2	rs12613171	0	97553747	G	A
2	rs4907256	0	97554581	G	A
2	rs4907257	0	97554615	G	A
2	rs4907258	0	97554706	G	A
2	rs369852021	0	97555242	C	A
2	rs111722521	0	97555321	A	G
2	rs112729952	0	97555371	T	C
2	rs117950963	0	97555552	T	C
2	rs10169387	0	97555804	T	C
2	rs4907259	0	97555920	G	A
2	rs79160678	0	97556164	G	A
2	rs4907260	0	97556272	A	C
2	rs4907203	0	97556543	C	T
2	rs13423092	0	97557019	T	C
2	rs13383845	0	97557261	G	A
2	rs117342700	0	97557660	G	T
2	rs13410790	0	97557872	C	T
2	rs4907204	0	97558105	A	C
2	rs4907205	0	97558150	T	C
2	rs28687044	0	97558360	G	C
2	rs77623518	0	97558599	C	T
2	rs13430237	0	97558926	T	C
2	rs117851641	0	97559289	C	T
2	rs11677797	0	97559759	G	A
2	rs139857959	0	97560263	C	A
2	rs4907206	0	97560913	C	T
2	rs12464868	0	97561440	A	G
2	rs117139923	0	97561551	C	T
2	rs150993613	0	97561710	G	T
2	rs61382911	0	97561851	T	C
2	rs62152900	0	97561927	C	T
2	rs13425281	0	97562035	C	T
2	rs76525937	0	97562046	T	G
2	rs10182668	0	97562258	G	A
2	rs10182965	0	97562551	G	A
2	rs11694296	0	97563128	C	T
2	rs79595394	0	97563283	G	A
2	rs4243786	0	97563745	T	C
2	rs117630613	0	97564020	G	A
2	rs2314650	0	97564284	G	A
2	rs182977124	0	97564570	G	A
2	rs149916093	0	97564758	G	C
2	rs62152901	0	97564898	A	G
2	rs78514473	0	97566115	C	T
2	rs7589232	0	97566148	G	A
2	rs6721921	0	97566501	G	A
2	rs59131346	0	97566768	C	T
2	rs6751815	0	97566948	C	T
2	rs7603256	0	97567389	C	T
2	rs28612110	0	97567628	T	C
2	rs144133337	0	97567716	G	T
2	rs11888101	0	97568453	A	G
2	rs62152902	0	97569119	C	T
2	rs6734326	0	97569735	G	A
2	rs4260285	0	97570081	A	G
2	rs62152903	0	97570377	T	C
2	rs58984980	0	97570759	T	A
2	rs62152904	0	97571873	A	G
2	rs191016554	0	97571999	C	T
2	rs62152905	0	97572222	C	T
2	rs72811651	0	97572229	G	C
2	rs62152906	0	97572270	T	C
2	rs6718420	0	97572470	C	T
2	rs372354479	0	97572500	A	G
2	rs6746020	0	97572503	G	C
2	rs62152907	0	97572772	G	A
2	rs6576990	0	97572798	T	C
2	rs187406860	0	97573062	C	T
2	rs13419720	0	97573164	G	C
2	rs13422315	0	97573265	G	A
2	rs7572852	0	97573426	C	T
2	rs72811653	0	97573742	G	A
2	rs10191663	0	97573844	A	C
2	rs10179546	0	97573950	C	A
2	rs62152908	0	97574592	C	T
2	rs182282796	0	97574843	G	A
2	rs192354218	0	97575064	C	T
2	rs74881716	0	97576300	A	T
2	rs140629024	0	97576639	G	T
2	rs59660613	0	97576659	A	C
2	rs191850353	0	97576821	T	A
2	rs62152910	0	97577082	C	G
2	rs6734673	0	97577241	T	C
2	rs6717064	0	97577343	C	A
2	rs17119655	0	97577495	T	C
2	rs13407036	0	97578150	A	G
2	rs13421281	0	97578190	G	T
2	rs17119656	0	97578329	C	A
2	rs150797442	0	97579264	C	T
2	rs7591775	0	97579270	T	C
2	rs117298291	0	97579452	G	A
2	rs7592101	0	97579507	T	C
2	rs187365430	0	97580169	G	A
2	rs78617226	0	97583241	T	C
2	rs58232717	0	97583683	C	T
2	rs117366118	0	97583945	C	T
2	rs181932869	0	97584184	C	A
2	rs60063645	0	97584258	A	G
2	rs79406737	0	97584274	T	G
2	rs72811663	0	97585910	G	A
2	rs11900466	0	97585936	C	T
2	rs140695161	0	97586308	G	A
2	rs56690848	0	97586568	G	A
2	rs34895357	0	97587049	T	C
2	rs118011829	0	97587663	G	T
2	rs145154652	0	97587880	A	G
2	rs192798986	0	97588736	C	T
2	rs114013209	0	97589013	A	G
2	rs117527508	0	97589039	T	C
2	rs76098425	0	97590352	C	T
2	rs11889101	0	97590888	G	A
2	rs72942938	0	97591131	A	G
2	rs3903548	0	97591670	T	C
2	rs58447335	0	97591997	T	C
2	rs57397886	0	97592123	C	A
2	rs72811667	0	97593213	C	T
2	rs189947713	0	97593968	T	C
2	rs146090655	0	97594223	C	T
2	rs191572585	0	97594756	G	A
2	rs6725927	0	97595109	T	C
2	rs12717785	0	97595309	A	G
2	rs72811670	0	97595330	C	G
2	rs11164113	0	97595628	C	A
2	rs117190525	0	97595781	C	T
2	rs10874468	0	97595991	G	A
2	rs140081876	0	97596016	T	C
2	rs77250097	0	97596162	C	T
2	rs11680224	0	97596234	G	T
2	rs77088313	0	97596635	T	C
2	rs11676858	0	97597577	A	G
2	rs60621865	0	97598001	T	C
2	rs13393393	0	97598899	A	G
2	rs13383143	0	97599266	C	T
2	rs12615663	0	97599273	T	C
2	rs7574488	0	97599618	T	C
2	rs1320147	0	97600626	G	T
2	rs13403225	0	97600827	T	C
2	rs13387563	0	97600916	C	A
2	rs2872686	0	97601024	A	G
2	rs12997297	0	97601106	C	T
2	rs11885811	0	97601119	C	T
2	rs145035803	0	97601159	C	T
2	rs117870279	0	97601306	A	G
2	rs72811680	0	97601342	A	G
2	rs13009659	0	97602285	C	A
2	rs12717786	0	97602308	A	G
2	rs111589950	0	97602756	C	T
2	rs189425860	0	97603635	C	T
2	rs59178801	0	97604455	C	T
2	rs73959416	0	97604518	A	T
2	rs60019075	0	97604895	A	G
2	rs189449430	0	97605106	G	A
2	rs190901938	0	97605190	G	A
2	rs7580504	0	97605597	C	G
2	rs58505762	0	97606312	G	A
2	rs78131290	0	97606810	T	C
2	rs6728642	0	97607071	A	G
2	rs7593754	0	97607544	G	A
2	rs7584641	0	97607655	T	A
2	rs6732095	0	97607668	A	G
2	rs60608738	0	97608085	G	A
2	rs184749682	0	97608087	G	A
2	rs57035274	0	97608124	C	A
2	rs192999277	0	97608169	G	A
2	rs181797216	0	97608773	A	G
2	rs7597743	0	97608837	G	T
2	rs7593493	0	97611040	A	C
2	rs117696437	0	97611177	G	A
2	rs10202644	0	97611396	T	C
2	rs6707255	0	97612214	G	C
2	rs188752216	0	97613226	T	C
2	rs1624844	0	97613616	T	C
2	rs1623881	0	97613748	C	A
2	rs11688134	0	97613956	C	T
2	rs114979404	0	97613974	C	G
2	rs58115149	0	97614062	C	T
2	rs59284047	0	97614559	T	C
2	rs78324560	0	97614894	C	T
2	rs1257022	0	97614936	C	T
2	rs79623596	0	97615008	C	A
2	rs1257021	0	97615423	C	A
2	rs1257020	0	97616703	T	C
2	rs1257019	0	97617140	T	C
2	rs1257018	0	97617227	A	G
2	rs149951378	0	97617440	G	A
2	rs6736365	0	97617682	C	T
2	rs1730131	0	97617924	A	G
2	rs1796027	0	97618166	T	C
2	rs1730130	0	97618572	C	T
2	rs1796028	0	97618953	G	A
2	rs1730129	0	97619682	G	C
2	rs1730128	0	97619913	T	C
2	rs116905892	0	97620622	A	G
2	rs6576992	0	97620946	T	C
2	rs6576993	0	97620961	T	C
2	rs6576994	0	97620975	C	T
2	rs9324210	0	97621121	G	A
2	rs6576995	0	97621274	G	A
2	rs11890407	0	97621647	G	C
2	rs1796047	0	97621763	C	G
2	rs1796046	0	97621998	T	G
2	rs145434452	0	97622053	G	A
2	rs1730127	0	97622408	G	C
2	rs1730126	0	97622920	C	T
2	rs1796045	0	97623010	G	A
2	rs1796044	0	97623109	A	C
2	rs6576996	0	97623312	T	C
2	rs1796043	0	97623413	G	A
2	rs7569434	0	97624097	A	G
2	rs7584335	0	97624304	G	A
2	rs13021723	0	97624492	T	C
2	rs13016654	0	97624524	A	G
2	rs151327731	0	97624797	A	T
2	rs374210249	0	97624923	G	A
2	rs141674681	0	97625248	T	G
2	rs182631728	0	97627143	C	T
2	rs1796041	0	97627260	C	G
2	rs4366944	0	97628047	G	A
2	rs201588840	0	97628198	G	A
2	rs4586672	0	97628231	C	T
2	rs1796032	0	97628540	T	A
2	rs12612567	0	97628666	G	A
2	rs79556424	0	97629132	T	C
2	rs1796029	0	97629250	T	C
2	rs1730124	0	97629673	C	G
2	rs1730123	0	97629704	G	C
2	rs149013838	0	97629810	G	A
2	rs77287720	0	97630163	A	G
2	rs1730122	0	97630540	T	C
2	rs186840997	0	97630870	G	A
2	rs74263780	0	97631208	T	G
2	rs1257015	0	97631585	A	T
2	rs1257014	0	97631882	C	T
2	rs1257013	0	97631982	T	C
2	rs11891457	0	97632449	G	T
2	rs11891458	0	97632450	G	T
2	rs1257012	0	97633013	A	G
2	rs1257011	0	97633772	A	G
2	rs1257010	0	97633814	C	A
2	rs1257009	0	97634206	T	C
2	rs182219625	0	97634488	T	C
2	rs114750303	0	97634530	T	C
2	rs1257008	0	97634672	A	G
2	rs116863585	0	97634853	T	G
2	rs78143122	0	97634957	C	A
2	rs1257007	0	97635314	G	A
2	rs61009229	0	97635520	C	T
2	rs4263148	0	97635521	A	G
2	rs77913306	0	97637023	T	C
2	rs6576997	0	97637031	A	C
2	rs6714860	0	97637516	T	C
2	rs6715329	0	97637905	T	C
2	rs1730120	0	97638038	A	G
2	rs1730119	0	97638713	G	A
2	rs1257017	0	97639135	T	C
2	rs189966360	0	97640042	C	T
2	rs75514725	0	97640217	A	G
2	rs1257016	0	97640502	T	C
2	rs12616466	0	97640671	T	C
2	rs1268682	0	97640997	A	G
2	rs78352856	0	97641075	C	G
2	rs6730782	0	97641267	T	G
2	rs34434950	0	97642214	A	G
2	rs371858392	0	97642361	C	T
2	rs181054214	0	97642854	C	G
2	rs1796048	0	97643576	T	C
2	rs7597736	0	97643680	G	C
2	rs6576998	0	97643684	G	A
2	rs79088871	0	97643856	A	G
2	rs10178701	0	97644015	C	G
2	rs1796050	0	97645080	G	C
2	rs77358842	0	97645674	A	G
2	rs76587313	0	97645768	T	C
2	rs1796049	0	97645785	C	T
2	rs6757916	0	97646109	G	A
2	rs78392121	0	97646281	A	G
2	rs6576999	0	97646445	C	A
2	rs117024156	0	97646732	G	A
2	rs148574847	0	97646830	G	A
2	rs4063952	0	97647616	C	T
2	rs6731522	0	97647997	A	G
2	rs12620989	0	97648320	G	T
2	rs7584318	0	97648424	A	G
2	rs12717787	0	97648832	A	G
2	rs74395185	0	97651238	T	G
2	rs370140222	0	97654539	C	G
2	rs1257029	0	97654678	C	T
2	rs1257028	0	97655299	T	C
2	rs1257027	0	97655882	A	G
2	rs1257026	0	97655963	C	A
2	rs6749086	0	97656166	C	T
2	rs4907265	0	97656376	A	G
2	rs17119746	0	97656861	T	A
2	rs1257025	0	97657418	A	C
2	rs1268683	0	97657540	T	C
2	rs144569336	0	97657701	A	G
2	rs1257024	0	97658798	G	A
2	rs140518051	0	97658818	A	G
2	rs76473006	0	97659581	A	T
2	rs139367249	0	97659859	C	T
2	rs74907432	0	97660363	C	T
2	rs74701790	0	97660442	C	T
2	rs10175319	0	97660528	G	C
2	rs10175320	0	97660530	G	C
2	rs80106322	0	97661467	T	C
2	rs117615015	0	97662067	C	T
2	rs142749336	0	97662662	C	T
2	rs75866610	0	97662686	A	G
2	rs1257023	0	97663840	T	C
2	rs117830453	0	97663995	T	C
2	rs184849324	0	97664178	C	T
2	rs188927591	0	97664216	T	C
2	rs12988306	0	97664892	G	A
2	rs113369057	0	97665533	G	A
2	rs1256994	0	97667450	C	T
2	rs1256993	0	97667475	A	G
2	rs80290651	0	97668299	A	T
2	rs78834616	0	97668778	T	A
2	rs76539168	0	97668836	T	G
2	rs1256992	0	97669032	C	T
2	rs1256991	0	97669386	A	G
2	rs7583191	0	97670090	G	A
2	rs189331173	0	97670235	A	G
2	rs78141618	0	97670818	C	T
2	rs117211130	0	97672314	G	A
2	rs1796038	0	97674168	C	G
2	rs1730106	0	97674463	T	C
2	rs60337859	0	97674507	A	G
2	rs13404200	0	97675768	C	A
2	rs1796037	0	97675870	A	C
2	rs1624170	0	97676497	C	T
2	rs1796036	0	97677631	C	T
2	rs117995732	0	97677778	C	G
2	rs1257000	0	97678319	C	T
2	rs9973669	0	97679094	T	C
2	rs187307159	0	97679521	T	C
2	rs1256999	0	97679933	G	C
2	rs115541617	0	97680251	G	C
2	rs13025231	0	97680395	G	C
2	rs118034532	0	97680448	C	T
2	rs1256998	0	97680507	C	T
2	rs150676825	0	97682086	C	G
2	rs1256997	0	97682163	T	C
2	rs191221384	0	97683164	T	C
2	rs10496325	0	97683329	T	C
2	rs4254543	0	97683361	C	T
2	rs1256995	0	97683439	T	A
2	rs117624266	0	97685340	C	G
2	rs143493427	0	97685693	A	G
2	rs2463904	0	97685741	A	G
2	rs117212701	0	97686295	G	A
2	rs6745657	0	97686580	A	G
2	rs55693512	0	97687102	G	A
2	rs2707304	0	97687366	A	G
2	rs192498815	0	97689778	C	A
2	rs201552396	0	97690277	C	T
2	rs376438919	0	97690418	A	G
2	rs1256986	0	97690757	G	A
2	rs199898694	0	97692331	T	C
2	rs557940974	0	97692373	C	G
2	rs187581976	0	97692657	T	C
2	rs1256987	0	97694551	G	C
2	rs188061381	0	97694768	A	G
2	rs192105011	0	97694958	C	G
2	rs75558447	0	97695247	C	T
2	rs146973560	0	97696553	T	G
2	rs56881628	0	97697740	A	T
2	rs148295106	0	97701418	G	A
2	rs142972356	0	97702206	T	C
2	rs1148600	0	97703284	C	T
2	rs118033268	0	97703875	A	T
2	rs144151052	0	97704346	T	C
2	rs147380532	0	97704365	T	C
2	rs145257976	0	97704465	C	A
2	rs150978926	0	97705215	A	G
2	rs1148599	0	97705554	G	A
2	rs145734039	0	97706565	A	T
2	rs2443836	0	97707527	G	A
2	rs1148598	0	97707562	G	T
2	rs1148597	0	97708011	T	C
2	rs12618104	0	97708414	A	G
2	rs1257006	0	97708611	A	G
2	rs1257005	0	97708740	A	C
2	rs145618061	0	97709119	T	C
2	rs138341466	0	97709121	C	G
2	rs370141953	0	97710185	C	T
2	rs1148595	0	97710299	C	G
2	rs150905124	0	97710750	T	C
2	rs117522330	0	97710764	T	G
2	rs1148594	0	97710803	C	T
2	rs182456876	0	97710820	C	A
2	rs192240228	0	97711234	T	A
2	rs184398416	0	97711241	A	C
2	rs116069341	0	97711739	G	C
2	rs1148593	0	97711764	A	G
2	rs1257117	0	97712339	C	A
2	rs6753726	0	97712442	T	C
2	rs146542508	0	97712682	C	G
2	rs190567719	0	97712720	T	C
2	rs1669758	0	97712731	C	T
2	rs138754551	0	97712885	G	A
2	rs1148592	0	97714031	G	A
2	rs1148591	0	97714323	C	A
2	rs201031969	0	97715931	C	T
2	rs150537050	0	97716016	G	A
2	rs1148588	0	97716168	C	T
2	rs1148587	0	97716214	A	G
2	rs117746229	0	97716488	C	A
2	rs185933277	0	97718122	G	A
2	rs148717256	0	97718360	A	T
2	rs117679746	0	97722292	C	T
2	rs185026090	0	97722553	G	A
2	rs181665719	0	97722794	G	A
2	rs139254075	0	97723894	G	A
2	rs202085562	0	97725441	G	A
2	rs58601944	0	97725786	C	T
2	rs1148586	0	97726087	T	C
2	rs200281147	0	97726400	C	T
2	rs6757675	0	97726520	G	T
2	rs201912684	0	97727442	T	C
2	rs148049860	0	97728740	G	T
2	rs12475032	0	97730684	C	A
2	rs186929110	0	97731186	T	C
2	rs373404208	0	97732624	T	C
2	rs553818150	0	97733300	C	T
2	rs117052612	0	97733514	C	T
2	rs77295427	0	97733608	C	T
2	rs570662839	0	97733794	G	A
2	rs77395645	0	97733866	T	C
2	rs189332368	0	97735557	C	T
2	rs374913595	0	97735867	C	T
2	rs1148577	0	97736260	C	T
2	rs184005313	0	97738993	A	G
2	rs1271063	0	97739057	T	C
2	rs529613416	0	97739081	T	C
2	rs182727430	0	97739428	A	G
2	rs374532851	0	97739499	G	T
2	rs201935048	0	97742415	C	T
2	rs199880860	0	97742419	A	G
2	rs144358222	0	97742750	C	G
2	rs140128897	0	97742919	T	C
2	rs1257050	0	97742963	C	T
2	rs139741888	0	97743103	G	A
2	rs142074411	0	97743201	G	A
2	rs2698465	0	97744576	G	T
2	rs59727323	0	97744900	A	G
2	rs117973414	0	97745798	A	G
2	rs145056791	0	97746039	C	T
2	rs187063882	0	97746392	T	C
2	rs367829946	0	97746932	C	T
2	rs58152512	0	97746957	C	T
2	rs200809231	0	97747946	C	T
2	rs147169942	0	97748271	A	G
2	rs61037141	0	97748850	C	T
2	rs58420365	0	97748897	G	A
2	rs138888235	0	97749512	T	C
2	rs1257093	0	97750561	A	G
2	rs1964494	0	97751832	C	A
2	rs3855809	0	97751849	C	A
2	rs1257089	0	97753585	G	A
2	rs1271064	0	97754165	G	A
2	rs375872745	0	97756564	G	A
2	rs1257084	0	97757509	C	T
2	rs1257101	0	97758953	G	A
2	rs558693116	0	97760321	G	C
2	rs10177295	0	97761259	G	C
2	rs1257105	0	97761276	A	G
2	rs10177368	0	97761286	G	C
2	rs143909110	0	97761531	T	C
2	rs1257106	0	97761641	C	T
2	rs1257107	0	97761872	C	T
2	rs1268684	0	97762107	G	A
2	rs1257097	0	97764450	G	A
2	rs76708503	0	97764548	T	C
2	rs1257099	0	97766551	G	A
2	rs1267180	0	97766574	G	A
2	rs61192641	0	97766957	T	A
2	rs1262300	0	97768178	C	T
2	rs144004235	0	97768199	A	G
2	rs139538289	0	97768408	C	T
2	rs143257095	0	97770133	A	C
2	rs1257100	0	97770180	G	A
2	rs9636496	0	97771060	T	A
2	rs185080503	0	97772331	G	A
2	rs1257111	0	97774801	C	A
2	rs143641009	0	97775615	G	C
2	rs145131081	0	97775920	C	A
2	rs546298323	0	97777393	A	G
2	rs374914811	0	97779836	G	C
2	rs200930762	0	97781600	A	G
2	rs4063406	0	97782007	G	T
2	rs62152980	0	97783657	T	C
2	rs371239854	0	97786751	C	G
2	rs552763240	0	97787960	C	T
2	rs141198389	0	97788110	G	T
2	rs191150249	0	97793429	C	T
2	rs7569432	0	97793615	T	A
2	rs7566937	0	97793899	A	C
2	rs7606426	0	97794022	C	T
2	rs2443917	0	97794037	A	T
2	rs564622914	0	97795186	T	C
2	rs372965526	0	97795269	G	A
2	rs12105727	0	97797225	C	T
2	rs34207712	0	97797667	G	A
2	rs13390019	0	97797680	T	C
2	rs185092175	0	97797711	C	A
2	rs146684657	0	97798042	A	G
2	rs372349371	0	97798063	G	A
2	rs6718164	0	97799285	A	G
2	rs58023687	0	97799664	A	G
2	rs201425769	0	97801343	A	G
2	rs200960942	0	97801663	G	A
2	rs2443892	0	97802319	G	A
2	rs368373154	0	97805472	T	C
2	rs182638570	0	97805602	C	T
2	rs538551450	0	97806010	G	A
2	rs187513033	0	97807402	C	G
2	rs372091894	0	97807526	T	A
2	rs368534953	0	97807835	A	G
2	rs184098361	0	97808514	G	A
2	rs536758772	0	97810542	G	A
2	rs59371153	0	97810798	T	C
2	rs139180756	0	97811386	C	T
2	rs372222825	0	97811983	T	C
2	rs185994299	0	97812439	G	A
2	rs35701303	0	97812713	G	A
2	rs7605444	0	97814520	A	G
2	rs141758197	0	97817192	A	G
2	rs144218173	0	97817430	T	C
2	rs200480616	0	97823853	G	C
2	rs148824345	0	97824950	C	T
2	rs554499337	0	97825213	T	A
2	rs4101913	0	97825361	G	T
2	rs151253342	0	97829862	T	A
2	rs201521831	0	97830353	A	G
2	rs375835473	0	97832878	A	G
2	rs141813925	0	97835234	T	C
2	rs117816948	0	97835389	G	A
2	rs377041748	0	97836699	A	C
2	rs368208217	0	97839144	T	G
2	rs56051127	0	97839613	G	T
2	rs201624814	0	97840935	A	G
2	rs575752301	0	97841091	G	A
2	rs141387354	0	97844116	G	A
2	rs192509136	0	97844308	C	T
2	rs10179966	0	97845100	C	T
2	rs200384984	0	97845235	T	C
2	rs372128331	0	97845473	A	G
2	rs377381635	0	97845941	A	G
2	rs11682519	0	97846021	C	T
2	rs375533944	0	97846625	T	C
2	rs11164114	0	97846850	T	C
2	rs117808941	0	97846939	A	T
2	rs367744623	0	97847558	A	G
2	rs62153957	0	97848064	T	C
2	rs143287529	0	97848315	A	G
2	rs12996352	0	97849219	T	C
2	rs7588752	0	97849669	T	G
2	rs13015315	0	97849955	G	A
2	rs201472635	0	97850545	A	G
2	rs11681875	0	97850677	C	T
2	rs118035861	0	97850758	G	A
2	rs62154801	0	97851069	A	G
2	rs372691636	0	97851836	A	C
2	rs117966514	0	97851981	G	A
2	rs2924037	0	97852384	A	C
2	rs190338213	0	97852956	C	T
2	rs577389837	0	97853598	C	T
2	rs142327201	0	97854013	C	A
2	rs149325827	0	97854188	C	T
2	rs193058613	0	97855071	G	T
2	rs181518015	0	97855862	G	A
2	rs200512873	0	97856085	A	C
2	rs60193423	0	97856480	A	G
2	rs58742758	0	97857100	G	A
2	rs117704677	0	97857165	C	A
2	rs13032546	0	97857179	G	C
2	rs147198744	0	97857335	C	T
2	rs78003917	0	97857502	G	A
2	rs116879386	0	97857779	T	C
2	rs143461484	0	97859954	C	G
2	rs4092199	0	97860043	A	G
2	rs4530406	0	97860223	C	T
2	rs141284612	0	97860364	C	A
2	rs150846613	0	97860471	C	T
2	rs185243679	0	97861607	A	G
2	rs1901501	0	97862260	T	A
2	rs531067691	0	97862731	T	G
2	rs113397604	0	97862928	G	C
2	rs148839840	0	97862937	C	G
2	rs13402271	0	97863525	G	T
2	rs117276344	0	97863531	A	G
2	rs13428530	0	97863565	C	T
2	rs141944460	0	97864208	G	C
2	rs142608961	0	97864849	T	C
2	rs138899953	0	97864972	A	C
2	rs377749588	0	97865217	G	A
2	rs150655341	0	97865624	G	T
2	rs373880485	0	97865700	G	T
2	rs13409957	0	97865894	G	A
2	rs573775748	0	97866233	A	G
2	rs117690484	0	97866454	C	T
2	rs144165884	0	97866768	T	G
2	rs186845247	0	97866904	A	G
2	rs12327919	0	97866928	A	G
2	rs374461076	0	97867790	C	T
2	rs9324211	0	97867870	G	C
2	rs181446057	0	97868213	C	T
2	rs201474380	0	97868313	T	C
2	rs139024447	0	97869226	G	T
2	rs375673718	0	97869922	A	G
2	rs187722603	0	97870229	T	G
2	rs192652081	0	97870232	A	G
2	rs184517393	0	97870234	A	G
2	rs3926004	0	97870317	A	G
2	rs58909784	0	97870635	A	G
2	rs11894782	0	97870961	G	A
2	rs12994584	0	97871314	G	A
2	rs13400545	0	97871626	A	G
2	rs143216880	0	97871680	C	T
2	rs13028622	0	97872148	T	G
2	rs201062750	0	97872746	C	G
2	rs74214252	0	97873042	A	T
2	rs7582819	0	97873321	A	G
2	rs141526810	0	97873387	G	A
2	rs6718582	0	97873393	C	T
2	rs78332765	0	97873489	G	A
2	rs74190410	0	97874053	G	A
2	rs141547258	0	97874257	G	T
2	rs12993420	0	97874515	A	G
2	rs190639122	0	97874876	A	T
2	rs117259392	0	97874944	A	T
2	rs149537151	0	97874986	T	G
2	rs1971209	0	97876010	G	C
2	rs141647326	0	97876880	A	G
2	rs10186233	0	97877399	T	C
2	rs35711845	0	97877440	T	C
2	rs79579535	0	97877502	A	G
2	rs10183746	0	97877528	A	T
2	rs10171740	0	97877591	C	A
2	rs200849725	0	97878236	A	T
2	rs117331520	0	97879752	C	T
2	rs6756986	0	97881267	G	A
2	rs57831494	0	97882661	C	T
2	rs200075768	0	97884253	T	C
2	rs186257204	0	97886428	T	C
2	rs118172264	0	97888280	C	T
2	rs200778363	0	97890964	C	T
2	rs375141505	0	97892660	A	C
2	rs372307116	0	97893975	A	G
2	rs200971801	0	97896358	A	C
2	rs201677267	0	97896449	G	A
2	rs564383157	0	97896450	C	T
2	rs371529719	0	97897283	C	T
2	rs190022029	0	97898612	T	C
2	rs550892281	0	97898986	G	C
2	rs59013673	0	97908288	A	G
2	rs199577048	0	97908984	C	T
2	rs555823206	0	97920634	A	G
2	rs377626624	0	97922026	G	A
2	rs572266877	0	97927125	G	A
2	rs375390144	0	97931896	G	C
```
