## Supplementary material for "Characterization of shared and ancestry-specific signals driving complex traits using multi-ancestry fine-mapping": s2_snps.txt

```
rs140700918
rs369670146
rs77510056
rs182069487
rs78659514
rs62153905
rs78489261
rs62153906
rs7562544
rs11900808
rs117164497
rs117616494
rs60596893
rs4907311
rs76772809
rs57406815
rs146970864
rs141767796
rs138721526
rs57367779
rs59979953
rs810057
rs772152
rs17633463
rs140516362
rs74350019
rs185688832
rs3731935
rs3731936
rs76548225
rs149707411
rs57248244
rs772154
rs58328293
rs187266947
rs112566500
rs183529337
rs187497463
rs12614623
rs62153915
rs76859819
rs6737429
rs76687534
rs62153917
rs79892037
rs772156
rs2305935
rs76832333
rs79715848
rs4907312
rs112072122
rs150427787
rs772159
rs2290908
rs76417759
rs12464811
rs138304356
rs60893927
rs74625264
rs118172310
rs78300305
rs772161
rs60020980
rs62153918
rs183758867
rs200069423
rs199938608
rs574320806
rs140705063
rs11886450
rs139290800
rs150039818
rs77954266
rs2085842
rs72939635
rs4907233
rs75961741
rs77103707
rs56221936
rs56027554
rs72939637
rs75247620
rs62153922
rs57319731
rs185816817
rs72939642
rs141421965
rs62153923
rs617887
rs631746
rs12621163
rs648225
rs611943
rs6755877
rs61341985
rs117163475
rs118100355
rs77287677
rs583705
rs551187903
rs200987035
rs687950
rs584811
rs674920
rs597420
rs57414913
rs676007
rs79447198
rs582014
rs80245067
rs675239
rs596069
rs75034373
rs4907315
rs772167
rs637532
rs58132887
rs618454
rs654224
rs655101
rs605175
rs12614188
rs117294895
rs12620768
rs1081711
rs607302
rs77861359
rs144254257
rs679414
rs62154786
rs117059620
rs585781
rs62154787
rs78401256
rs76769583
rs670498
rs631033
rs1081713
rs139607580
rs612017
rs609765
rs74720066
rs6707965
rs59210467
rs78304631
rs6705204
rs76224231
rs58684262
rs60700118
rs6753263
rs12619919
rs139743432
rs190411621
rs57674617
rs72947377
rs10170018
rs1458585
rs2083276
rs2099675
rs2099674
rs112847284
rs75655958
rs140164209
rs12052336
rs183095602
rs200261444
rs146974660
rs191770235
rs370796184
rs202042765
rs59082777
rs56829098
rs373890548
rs11687211
rs4907234
rs77765498
rs116853297
rs78877218
rs7585303
rs58913898
rs10181138
rs945747
rs1870340
rs79446570
rs117914245
rs7580097
rs12614696
rs75179425
rs59413697
rs10203024
rs58353777
rs28795241
rs60181789
rs114354514
rs181816721
rs12621125
rs111889353
rs10191828
rs12616601
rs79544036
rs12105775
rs80190477
rs117700953
rs61008119
rs2312991
rs2312990
rs10207513
rs117411871
rs7591754
rs7564763
rs11695705
rs79946364
rs28371782
rs75655358
rs4907319
rs148509320
rs2118837
rs6711452
rs115399453
rs10209780
rs372470904
rs11900310
rs115706318
rs79444555
rs79895480
rs111162559
rs60193293
rs138029228
rs57213829
rs6576972
rs185585607
rs188484263
rs11164095
rs72939351
rs117033501
rs74263766
rs6753667
rs1585272
rs142191817
rs2118836
rs2279049
rs3731939
rs3731938
rs3731937
rs28603323
rs2579505
rs74856235
rs1866444
rs74936363
rs183748994
rs193009759
rs2579503
rs117665626
rs76298020
rs2464914
rs77527374
rs72939365
rs79920734
rs2708975
rs2708976
rs1122238
rs4907236
rs10175415
rs4907237
rs117653631
rs72939377
rs4907238
rs72939379
rs2579502
rs2579501
rs116843560
rs147277331
rs12620370
rs55687728
rs79945397
rs55716397
rs2579500
rs2708978
rs749027
rs117415124
rs6718340
rs111328597
rs371135730
rs2579506
rs6723188
rs60326991
rs2464915
rs2278563
rs1011040
rs141960943
rs113045278
rs146379445
rs114267084
rs143379982
rs6576973
rs2579507
rs78152671
rs17119507
rs2438712
rs78926875
rs6753713
rs59118112
rs13398740
rs4907240
rs116516854
rs2708977
rs10203766
rs2579498
rs2579499
rs139612040
rs146784870
rs6715933
rs7607990
rs11688674
rs11682934
rs10199227
rs11691670
rs59398186
rs4907241
rs6719267
rs13019986
rs12469420
rs2314109
rs76580740
rs7604736
rs6576974
rs6576975
rs116177021
rs76357402
rs6576976
rs6747149
rs11676886
rs11678174
rs12717781
rs10185002
rs150576538
rs10460601
rs12717782
rs10183164
rs13405842
rs17119523
rs28362544
rs77427837
rs6759099
rs6749159
rs62154845
rs35715176
rs13395011
rs4907242
rs79268317
rs7575254
rs181435476
rs12992413
rs149746491
rs10177168
rs148937662
rs4907199
rs78375587
rs12329128
rs72941209
rs6576978
rs72941214
rs117993305
rs6733589
rs78018759
rs117919172
rs6741277
rs7584930
rs6753926
rs117083733
rs13384114
rs72941219
rs11164109
rs7569178
rs7580048
rs7608325
rs9752465
rs61063398
rs13007343
rs13393729
rs181435171
rs77639823
rs112036964
rs749949
rs60378028
rs747757
rs17685664
rs59021132
rs60501446
rs17685766
rs4907200
rs118187601
rs12471390
rs76653475
rs530846280
rs113914866
rs4907246
rs59426746
rs143926080
rs7605469
rs17634791
rs13029764
rs78099783
rs13389475
rs11164110
rs113304159
rs6732115
rs2292942
rs138932081
rs147371328
rs2314397
rs10184209
rs10427212
rs11891926
rs117051003
rs10194468
rs62156200
rs138395680
rs112032102
rs7572249
rs72941235
rs7600903
rs12477059
rs77561064
rs7583154
rs10196554
rs142362789
rs11894603
rs59648446
rs118112723
rs7599598
rs11694498
rs59073958
rs868168
rs117049219
rs61732269
rs62156206
rs186944522
rs150400913
rs62156207
rs61750875
rs72809820
rs78966274
rs150880343
rs76463364
rs2292939
rs61742095
rs2280355
rs2280356
rs2872633
rs2139406
rs56351161
rs111796043
rs142281127
rs76653480
rs3731940
rs56361249
rs17119562
rs140996150
rs67570263
rs62156208
rs17119564
rs182620853
rs10189727
rs140542036
rs6758151
rs72809827
rs62156209
rs75763821
rs72941253
rs72809828
rs7568206
rs77718600
rs62156210
rs141800171
rs6576981
rs68026712
rs62156211
rs62156212
rs62156213
rs6727384
rs117247401
rs111303715
rs58361269
rs62156216
rs2271893
rs6751132
rs56913233
rs57582887
rs61682971
rs180848598
rs75904913
rs62156219
rs62156220
rs140332007
rs78424221
rs74460316
rs62156221
rs6746896
rs62156222
rs62156223
rs140122299
rs2314398
rs56797569
rs149701419
rs62156225
rs4619651
rs149434495
rs148618666
rs62156226
rs62156227
rs140811494
rs113083565
rs62156228
rs62156229
rs968470
rs117231287
rs62156230
rs11682994
rs62156231
rs72809838
rs147637853
rs62156232
rs139009799
rs62156233
rs17119591
rs62156234
rs188325282
rs878919
rs878064
rs994430
rs62152765
rs62152766
rs76391399
rs6730773
rs116121826
rs2314399
rs62152767
rs185420124
rs62152768
rs62152770
rs189676203
rs62152771
rs7586317
rs62152772
rs62152773
rs62152774
rs62152775
rs72809850
rs62152777
rs114552737
rs78272157
rs6576983
rs6576984
rs117876205
rs187758203
rs192379875
rs62152780
rs185515780
rs188774807
rs111237064
rs62152783
rs62152784
rs6741561
rs6756482
rs77445597
rs62152785
rs62152786
rs62152787
rs7608661
rs77036625
rs1318597
rs117114287
rs7582249
rs7580942
rs62152788
rs2678385
rs117676952
rs55674661
rs74411759
rs3731941
rs12846
rs62152790
rs74879842
rs200312596
rs148342832
rs567664147
rs560855336
rs7608621
rs4907251
rs62152793
rs62152794
rs17119598
rs17635425
rs3731942
rs62152795
rs58514927
rs138479362
rs1317911
rs7594727
rs12621558
rs4077343
rs2276654
rs193283771
rs1320149
rs149028425
rs74931057
rs72811623
rs9973492
rs377754031
rs114131225
rs12172
rs111315064
rs59244622
rs9789421
rs59494139
rs10439526
rs62152834
rs74826568
rs2271780
rs11897786
rs13419073
rs1320146
rs58147284
rs6576986
rs6576987
rs141063382
rs57666657
rs139450583
rs145507352
rs62152860
rs148889115
rs10203346
rs72811627
rs117421826
rs61661673
rs72811629
rs62152863
rs62152864
rs6753987
rs75285891
rs79460537
rs6576989
rs79331914
rs61173747
rs6758174
rs59271006
rs185401533
rs76512618
rs62152866
rs75945222
rs191606290
rs183739624
rs187674122
rs62152868
rs188339391
rs191824358
rs78954638
rs117232832
rs77265521
rs58446419
rs11885652
rs72811637
rs7581764
rs75500773
rs12473528
rs62152871
rs117362527
rs78070370
rs6735969
rs79461343
rs4907254
rs80085403
rs76434665
rs2314653
rs2314652
rs2314651
rs12613171
rs4907256
rs4907257
rs4907258
rs369852021
rs111722521
rs112729952
rs117950963
rs10169387
rs4907259
rs79160678
rs4907260
rs4907203
rs13423092
rs13383845
rs117342700
rs13410790
rs4907204
rs4907205
rs28687044
rs77623518
rs13430237
rs117851641
rs11677797
rs139857959
rs4907206
rs12464868
rs117139923
rs150993613
rs61382911
rs62152900
rs13425281
rs76525937
rs10182668
rs10182965
rs11694296
rs79595394
rs4243786
rs117630613
rs2314650
rs182977124
rs149916093
rs62152901
rs78514473
rs7589232
rs6721921
rs59131346
rs6751815
rs7603256
rs28612110
rs144133337
rs11888101
rs62152902
rs6734326
rs4260285
rs62152903
rs58984980
rs62152904
rs191016554
rs62152905
rs72811651
rs62152906
rs6718420
rs372354479
rs6746020
rs62152907
rs6576990
rs187406860
rs13419720
rs13422315
rs7572852
rs72811653
rs10191663
rs10179546
rs62152908
rs182282796
rs192354218
rs74881716
rs140629024
rs59660613
rs191850353
rs62152910
rs6734673
rs6717064
rs17119655
rs13407036
rs13421281
rs17119656
rs150797442
rs7591775
rs117298291
rs7592101
rs187365430
rs78617226
rs58232717
rs117366118
rs181932869
rs60063645
rs79406737
rs72811663
rs11900466
rs140695161
rs56690848
rs34895357
rs118011829
rs145154652
rs192798986
rs114013209
rs117527508
rs76098425
rs11889101
rs72942938
rs3903548
rs58447335
rs57397886
rs72811667
rs189947713
rs146090655
rs191572585
rs6725927
rs12717785
rs72811670
rs11164113
rs117190525
rs10874468
rs140081876
rs77250097
rs11680224
rs77088313
rs11676858
rs60621865
rs13393393
rs13383143
rs12615663
rs7574488
rs1320147
rs13403225
rs13387563
rs2872686
rs12997297
rs11885811
rs145035803
rs117870279
rs72811680
rs13009659
rs12717786
rs111589950
rs189425860
rs59178801
rs73959416
rs60019075
rs189449430
rs190901938
rs7580504
rs58505762
rs78131290
rs6728642
rs7593754
rs7584641
rs6732095
rs60608738
rs184749682
rs57035274
rs192999277
rs181797216
rs7597743
rs7593493
rs117696437
rs10202644
rs6707255
rs188752216
rs1624844
rs1623881
rs11688134
rs114979404
rs58115149
rs59284047
rs78324560
rs1257022
rs79623596
rs1257021
rs1257020
rs1257019
rs1257018
rs149951378
rs6736365
rs1730131
rs1796027
rs1730130
rs1796028
rs1730129
rs1730128
rs116905892
rs6576992
rs6576993
rs6576994
rs9324210
rs6576995
rs11890407
rs1796047
rs1796046
rs145434452
rs1730127
rs1730126
rs1796045
rs1796044
rs6576996
rs1796043
rs7569434
rs7584335
rs13021723
rs13016654
rs151327731
rs374210249
rs141674681
rs182631728
rs1796041
rs4366944
rs201588840
rs4586672
rs1796032
rs12612567
rs79556424
rs1796029
rs1730124
rs1730123
rs149013838
rs77287720
rs1730122
rs186840997
rs74263780
rs1257015
rs1257014
rs1257013
rs11891457
rs11891458
rs1257012
rs1257011
rs1257010
rs1257009
rs182219625
rs114750303
rs1257008
rs116863585
rs78143122
rs1257007
rs61009229
rs4263148
rs77913306
rs6576997
rs6714860
rs6715329
rs1730120
rs1730119
rs1257017
rs189966360
rs75514725
rs1257016
rs12616466
rs1268682
rs78352856
rs6730782
rs34434950
rs371858392
rs181054214
rs1796048
rs7597736
rs6576998
rs79088871
rs10178701
rs1796050
rs77358842
rs76587313
rs1796049
rs6757916
rs78392121
rs6576999
rs117024156
rs148574847
rs4063952
rs6731522
rs12620989
rs7584318
rs12717787
rs74395185
rs370140222
rs1257029
rs1257028
rs1257027
rs1257026
rs6749086
rs4907265
rs17119746
rs1257025
rs1268683
rs144569336
rs1257024
rs140518051
rs76473006
rs139367249
rs74907432
rs74701790
rs10175319
rs10175320
rs80106322
rs117615015
rs142749336
rs75866610
rs1257023
rs117830453
rs184849324
rs188927591
rs12988306
rs113369057
rs1256994
rs1256993
rs80290651
rs78834616
rs76539168
rs1256992
rs1256991
rs7583191
rs189331173
rs78141618
rs117211130
rs1796038
rs1730106
rs60337859
rs13404200
rs1796037
rs1624170
rs1796036
rs117995732
rs1257000
rs9973669
rs187307159
rs1256999
rs115541617
rs13025231
rs118034532
rs1256998
rs150676825
rs1256997
rs191221384
rs10496325
rs4254543
rs1256995
rs117624266
rs143493427
rs2463904
rs117212701
rs6745657
rs55693512
rs2707304
rs192498815
rs201552396
rs376438919
rs1256986
rs199898694
rs557940974
rs187581976
rs1256987
rs188061381
rs192105011
rs75558447
rs146973560
rs56881628
rs148295106
rs142972356
rs1148600
rs118033268
rs144151052
rs147380532
rs145257976
rs150978926
rs1148599
rs145734039
rs2443836
rs1148598
rs1148597
rs12618104
rs1257006
rs1257005
rs145618061
rs138341466
rs370141953
rs1148595
rs150905124
rs117522330
rs1148594
rs182456876
rs192240228
rs184398416
rs116069341
rs1148593
rs1257117
rs6753726
rs146542508
rs190567719
rs1669758
rs138754551
rs1148592
rs1148591
rs201031969
rs150537050
rs1148588
rs1148587
rs117746229
rs185933277
rs148717256
rs117679746
rs185026090
rs181665719
rs139254075
rs202085562
rs58601944
rs1148586
rs200281147
rs6757675
rs201912684
rs148049860
rs12475032
rs186929110
rs373404208
rs553818150
rs117052612
rs77295427
rs570662839
rs77395645
rs189332368
rs374913595
rs1148577
rs184005313
rs1271063
rs529613416
rs182727430
rs374532851
rs201935048
rs199880860
rs144358222
rs140128897
rs1257050
rs139741888
rs142074411
rs2698465
rs59727323
rs117973414
rs145056791
rs187063882
rs367829946
rs58152512
rs200809231
rs147169942
rs61037141
rs58420365
rs138888235
rs1257093
rs1964494
rs3855809
rs1257089
rs1271064
rs375872745
rs1257084
rs1257101
rs558693116
rs10177295
rs1257105
rs10177368
rs143909110
rs1257106
rs1257107
rs1268684
rs1257097
rs76708503
rs1257099
rs1267180
rs61192641
rs1262300
rs144004235
rs139538289
rs143257095
rs1257100
rs9636496
rs185080503
rs1257111
rs143641009
rs145131081
rs546298323
rs374914811
rs200930762
rs4063406
rs62152980
rs371239854
rs552763240
rs141198389
rs191150249
rs7569432
rs7566937
rs7606426
rs2443917
rs564622914
rs372965526
rs12105727
rs34207712
rs13390019
rs185092175
rs146684657
rs372349371
rs6718164
rs58023687
rs201425769
rs200960942
rs2443892
rs368373154
rs182638570
rs538551450
rs187513033
rs372091894
rs368534953
rs184098361
rs536758772
rs59371153
rs139180756
rs372222825
rs185994299
rs35701303
rs7605444
rs141758197
rs144218173
rs200480616
rs148824345
rs554499337
rs4101913
rs151253342
rs201521831
rs375835473
rs141813925
rs117816948
rs377041748
rs368208217
rs56051127
rs201624814
rs575752301
rs141387354
rs192509136
rs10179966
rs200384984
rs372128331
rs377381635
rs11682519
rs375533944
rs11164114
rs117808941
rs367744623
rs62153957
rs143287529
rs12996352
rs7588752
rs13015315
rs201472635
rs11681875
rs118035861
rs62154801
rs372691636
rs117966514
rs2924037
rs190338213
rs577389837
rs142327201
rs149325827
rs193058613
rs181518015
rs200512873
rs60193423
rs58742758
rs117704677
rs13032546
rs147198744
rs78003917
rs116879386
rs143461484
rs4092199
rs4530406
rs141284612
rs150846613
rs185243679
rs1901501
rs531067691
rs113397604
rs148839840
rs13402271
rs117276344
rs13428530
rs141944460
rs142608961
rs138899953
rs377749588
rs150655341
rs373880485
rs13409957
rs573775748
rs117690484
rs144165884
rs186845247
rs12327919
rs374461076
rs9324211
rs181446057
rs201474380
rs139024447
rs375673718
rs187722603
rs192652081
rs184517393
rs3926004
rs58909784
rs11894782
rs12994584
rs13400545
rs143216880
rs13028622
rs201062750
rs74214252
rs7582819
rs141526810
rs6718582
rs78332765
rs74190410
rs141547258
rs12993420
rs190639122
rs117259392
rs149537151
rs1971209
rs141647326
rs10186233
rs35711845
rs79579535
rs10183746
rs10171740
rs200849725
rs117331520
rs6756986
rs57831494
rs200075768
rs186257204
rs118172264
rs200778363
rs375141505
rs372307116
rs200971801
rs201677267
rs564383157
rs371529719
rs190022029
rs550892281
rs59013673
rs199577048
rs555823206
rs377626624
rs572266877
rs375390144
```
