## Supplementary material for "Characterization of shared and ancestry-specific signals driving complex traits using multi-ancestry fine-mapping": susiex_nc3.cs80.cs

```
CS_ID	SNP	BP	REF_ALLELE	ALT_ALLELE	REF_FRQ	BETA	SE	-LOG10P	CS_PIP	OVRL_PIP
1	rs7575796	97746526	G,NA	A,NA	0.925447,NA	-0.0421437,NA	0.00752717,NA	7.66605,NA	0.382524	0.382895
1	rs78783493	97668945	T,NA	C,NA	0.921471,NA	-0.0410991,NA	0.00734995,NA	7.64825,NA	0.380813	0.381184
1	rs78381888	97500775	G,NA	A,NA	0.807157,NA	-0.0277281,NA	0.00501139,NA	7.502,NA	0.121113	0.124846
2	rs140996150	97382938	NA,T	NA,C	NA,0.981151	NA,-0.10486	NA,0.0314332	NA,3.07054	0.0294902	0.05886
2	rs78659514	97004493	NA,C	NA,T	NA,0.965278	NA,-0.0683627	NA,0.0233493	NA,2.46682	0.0132651	0.0265353
2	rs142362789	97346963	NA,C	NA,T	NA,0.985119	NA,-0.104478	NA,0.0353055	NA,2.5109	0.0112677	0.0226673
2	rs117231287	97424680	NA,A	NA,G	NA,0.96131	NA,-0.0637259	NA,0.0221651	NA,2.39367	0.00920752	0.0185281
2	rs62153905	97004840	T,T	C,C	0.702783,0.784722	0.017858,0.0175794	0.00432606,0.0104003	4.4366,1.04109	0.00869845	0.0170218
2	rs182620853	97386449	NA,A	NA,G	NA,0.960318	NA,-0.0621099	NA,0.0218976	NA,2.34077	0.00833312	0.016775
2	rs4907319	97138525	A,A	G,G	0.700795,0.712302	0.0156795,0.0218073	0.00431777,0.00944284	3.54992,1.67941	0.00806194	0.0158201
2	rs35086887	97177084	A,NA	G,NA	0.979125,NA	0.0231276,NA	0.0138296,NA	1.02475,NA	0.00784107	0.0157462
2	rs60330255	97593614	T,NA	C,NA	0.909543,NA	0.0248851,NA	0.00689297,NA	3.51436,NA	0.0078182	0.0153729
2	rs76463364	97364773	NA,C	NA,T	NA,0.957341	NA,-0.058992	NA,0.0211527	NA,2.2766	0.00733203	0.0147673
2	rs150880343	97364764	NA,C	NA,A	NA,0.957341	NA,-0.058992	NA,0.0211527	NA,2.2766	0.00733203	0.0147673
2	rs58684262	97098745	NA,G	NA,A	NA,0.960318	NA,-0.0580949	NA,0.0218976	NA,2.09814	0.00708651	0.01422
2	rs75493060	97120831	C,NA	G,NA	0.985089,NA	-0.0385213,NA	0.0163138,NA	1.73963,NA	0.00664277	0.0133203
2	rs11900310	97141830	G,G	C,C	0.699801,0.712302	0.015256,0.0217116	0.00431368,0.00944284	3.39229,1.66777	0.00625879	0.0123005
2	rs143192853	97683199	T,NA	C,NA	0.977137,NA	-0.031716,NA	0.0132281,NA	1.78247,NA	0.00608634	0.0121723
2	rs62153906	97005275	A,A	G,G	0.699801,0.784722	0.0172564,0.0174292	0.00431368,0.0104003	4.19901,1.02793	0.00584542	0.0114664
2	rs7562544	97006685	C,C	T,T	0.699801,0.779762	0.0172082,0.0173299	0.00431368,0.0103152	4.17855,1.03176	0.00572358	0.0112289
2	rs11894603	97347050	NA,C	NA,T	NA,0.920635	NA,0.0404208	NA,0.0158141	NA,1.97517	0.00530366	0.0106484
2	rs111495538	97503747	T,NA	C,NA	0.981113,NA	0.0420643,NA	0.0145245,NA	2.42268,NA	0.00528688	0.010652
2	rs183612488	97689175	C,NA	T,NA	0.984095,NA	0.0416852,NA	0.0158037,NA	2.07844,NA	0.0048211	0.00970761
2	rs17633463	97016334	A,A	G,G	0.72167,0.780754	0.0172776,0.0156902	0.00441154,0.0103319	4.04644,0.889887	0.00477826	0.00938575
2	rs113060722	97619542	T,NA	C,NA	0.965209,NA	0.0311788,NA	0.0107893,NA	2.41398,NA	0.00469533	0.00946945
2	rs114173229	97137311	T,NA	C,NA	0.986084,NA	-0.0376112,NA	0.0168779,NA	1.58751,NA	0.00460264	0.00924212
2	rs145268833	97279510	C,NA	T,NA	0.992048,NA	0.059056,NA	0.0222601,NA	2.0981,NA	0.00452728	0.00906455
2	rs58328293	97022495	T,T	C,C	0.680915,0.713294	0.0165073,0.0173123	0.0042417,0.00945258	4.00193,1.17374	0.00437278	0.00860004
2	rs113370809	97313241	T,NA	C,NA	0.952286,NA	0.0285438,NA	0.00927543,NA	2.68018,NA	0.00425649	0.00845192
2	rs113558205	97452244	A,NA	G,NA	0.968191,NA	0.0338772,NA	0.0112664,NA	2.57857,NA	0.00421929	0.00834567
2	rs2085842	97052508	C,C	G,G	0.680915,0.732143	0.0166889,0.016636	0.0042417,0.00965281	4.07897,1.07156	0.00414145	0.00814561
2	rs186944522	97357751	NA,A	NA,G	NA,0.923611	NA,0.0389941	NA,0.0160932	NA,1.81269	0.00398012	0.00799654
2	rs56221936	97058485	C,C	T,T	0.67992,0.732143	0.0166802,0.016459	0.0042382,0.00965281	4.08111,1.05465	0.00396349	0.00779722
2	rs6576990	97572798	C,C	T,T	0.856859,0.859127	0.0209332,-0.0167406	0.00564551,0.0122874	3.67997,0.761786	0.00389961	0.00766558
2	rs4907233	97053119	T,T	C,C	0.681909,0.732143	0.0166119,0.0164156	0.00424522,0.00965281	4.04035,1.05052	0.00384944	0.00757443
2	rs62152866	97532849	A,A	G,G	0.903579,0.924603	0.0231283,0.0256652	0.00669838,0.0161901	3.25589,0.947264	0.00381551	0.00752608
2	rs111163458	97467489	A,NA	C,NA	0.957256,NA	0.0294465,NA	0.00977441,NA	2.58668,NA	0.00373891	0.00739637
2	rs112826173	97489654	G,NA	A,NA	0.981113,NA	0.039827,NA	0.0145245,NA	2.21427,NA	0.0036374	0.00733274
2	rs117421826	97518490	NA,A	NA,G	NA,0.980159	NA,-0.0757705	NA,0.0306528	NA,1.87161	0.00363104	0.00732451
2	rs75655958	97105357	NA,T	NA,C	NA,0.924603	NA,0.0363711	NA,0.0161901	NA,1.6078	0.00358277	0.00720334
2	rs140338516	97456237	G,NA	A,NA	0.969185,NA	0.0331721,NA	0.0114407,NA	2.42737,NA	0.00336337	0.00666135
2	rs115893051	97028162	A,NA	G,NA	0.993042,NA	-0.0528009,NA	0.0237851,NA	1.57799,NA	0.0033626	0.00674543
2	rs150522122	97015503	T,NA	C,NA	0.987078,NA	0.0463614,NA	0.0175062,NA	2.09205,NA	0.00330105	0.00660701
2	rs114552737	97452416	NA,T	NA,C	NA,0.918651	NA,0.0364026	NA,0.0156369	NA,1.70087	0.00324395	0.00651844
2	rs57406815	97012155	T,T	C,C	0.672962,0.722222	0.0144505,0.0216715	0.00421449,0.00954375	3.21729,1.63523	0.00324125	0.00639087
2	rs59979953	97014447	A,A	G,G	0.67495,0.722222	0.0145211,0.021765	0.00422113,0.00954375	3.23545,1.64638	0.00323251	0.00637478
2	rs111368952	97464277	T,NA	C,NA	0.970179,NA	0.00320359,NA	0.0116239,NA	0.10632,NA	0.0032236	0.00648616
2	rs4907311	97011362	T,T	C,C	0.673956,0.722222	0.014414,0.0215337	0.0042178,0.00954375	3.19917,1.61886	0.00312394	0.00615962
2	rs116824613	97087087	T,NA	C,NA	0.987078,NA	-0.0362011,NA	0.0175062,NA	1.41287,NA	0.0030757	0.00618146
2	rs116670668	97026164	A,NA	G,NA	0.993042,NA	-0.0518605,NA	0.0237851,NA	1.53417,NA	0.00307012	0.00615971
2	rs139450583	97514736	NA,C	NA,T	NA,0.986111	NA,-0.0861434	NA,0.0365264	NA,1.73626	0.00304964	0.00614968
2	rs78926875	97220324	NA,T	NA,G	NA,0.963294	NA,-0.0513392	NA,0.0227328	NA,1.6212	0.00303249	0.00608275
2	rs62153917	97029168	A,A	G,G	0.740557,0.785714	0.0175347,0.0106036	0.00451065,0.0104178	3.99429,0.510385	0.00300108	0.00590193
2	rs2271893	97405440	A,A	G,G	0.693837,0.797619	-0.0160509,0.0203769	0.00428977,0.0106395	3.73801,1.25598	0.00297623	0.00604417
2	rs56361249	97380229	G,G	T,T	0.688867,0.669643	-0.0165779,0.0157584	0.0042707,0.00908845	3.98423,1.08125	0.00295714	0.00600544
2	rs4907262	97576854	G,NA	A,NA	0.099404,NA	-0.0183813,NA	0.00660804,NA	2.26695,NA	0.00292738	0.005913
2	rs62153915	97026576	T,T	C,C	0.677932,0.766865	0.0168769,0.0140392	0.00423129,0.0101097	4.17741,0.782697	0.00292571	0.00576299
2	rs72809820	97360079	T,T	C,C	0.689861,0.673611	-0.0164062,0.0163122	0.00427445,0.00911656	3.90679,1.13331	0.0029198	0.00592683
2	rs79895480	97147343	NA,T	NA,G	NA,0.950397	NA,-0.0441129	NA,0.0196877	NA,1.60119	0.00290458	0.00582306
2	rs6732237	97577661	C,NA	A,NA	0.096421,NA	-0.0184186,NA	0.00669839,NA	2.22439,NA	0.00290412	0.00586596
2	rs58361269	97403110	A,A	G,G	0.692843,0.797619	-0.0160854,0.0199515	0.0042859,0.0106395	3.75778,1.21637	0.00289469	0.00587934
2	rs6737429	97028762	C,C	T,T	0.680915,0.72619	0.0168276,0.0132053	0.0042417,0.00958635	4.13829,0.773773	0.00287514	0.00566453
2	rs4907312	97033940	A,A	G,G	0.699801,0.78869	0.0168858,0.0132644	0.00431368,0.010471	4.04288,0.687744	0.00286763	0.00564343
2	rs115622355	97225280	T,NA	C,NA	0.987078,NA	0.0455985,NA	0.0175062,NA	2.03644,NA	0.00283336	0.0056943
2	rs72809827	97390953	T,T	C,C	0.692843,0.797619	-0.0161744,0.0194237	0.0042859,0.0106395	3.79386,1.16809	0.00279381	0.00567657
2	rs67570263	97383007	C,C	T,T	0.688867,0.671627	-0.0164848,0.0156685	0.0042707,0.00910239	3.94542,1.06964	0.0027582	0.00560024
2	rs62152907	97572772	A,A	G,G	0.858847,0.874008	0.0213584,-0.00989991	0.00567854,0.0128817	3.77193,0.354405	0.00274118	0.00538708
2	rs56351161	97373817	A,A	G,G	0.688867,0.672619	-0.0163918,0.0158919	0.0042707,0.00910944	3.90679,1.09118	0.00271751	0.0055161
2	rs56027554	97058660	C,C	T,T	0.699801,0.789683	0.0167062,0.0137221	0.00431368,0.0104891	3.96829,0.719425	0.00270312	0.00532043
2	rs149547324	97680369	A,NA	G,NA	0.926441,NA	0.0236172,NA	0.0075738,NA	2.74014,NA	0.00269549	0.00535268
2	rs2305935	97030247	C,C	T,T	0.677932,0.724206	0.0167863,0.0130793	0.00423129,0.00956488	4.13829,0.765756	0.00268745	0.00529583
2	rs6746896	97410949	G,G	A,A	0.688867,0.670635	-0.0161084,0.0163411	0.0042707,0.00909539	3.79035,1.1403	0.00254178	0.00515484
2	rs149951378	97617440	NA,A	NA,G	NA,0.981151	NA,-0.0662828	NA,0.0314332	NA,1.45628	0.00251007	0.00504123
2	rs6718420	97572470	T,T	C,C	0.858847,0.874008	0.0211841,-0.00965971	0.00567854,0.0128817	3.71883,0.343587	0.00249899	0.00491296
2	rs72809828	97392778	A,A	G,G	0.688867,0.671627	-0.0162473,0.0158174	0.0042707,0.00910239	3.84722,1.08481	0.00249125	0.00505498
2	rs150400913	97358718	NA,T	NA,G	NA,0.956349	NA,-0.0426055	NA,0.0209218	NA,1.37977	0.00243237	0.0048886
2	rs62152906	97572270	C,C	T,T	0.858847,0.874008	0.0211428,-0.00947123	0.00567854,0.0128817	3.70632,0.33518	0.00242969	0.00477722
2	rs58984980	97570759	A,A	T,T	0.859841,0.874008	0.0212054,-0.00932511	0.00569534,0.0128817	3.70632,0.328711	0.00242236	0.00476264
2	rs62152905	97572222	T,T	C,C	0.859841,0.874008	0.0211594,-0.00951836	0.00569534,0.0128817	3.69244,0.337275	0.00239418	0.00470752
2	rs138899953	97864972	NA,C	NA,A	NA,0.953373	NA,0.0436538	NA,0.0202746	NA,1.50433	0.00237173	0.00477896
2	rs62152903	97570377	C,C	T,T	0.859841,0.874008	0.0211594,-0.00927797	0.00569534,0.0128817	3.69244,0.326633	0.00236679	0.0046538
2	rs72811651	97572229	C,C	G,G	0.859841,0.874008	0.0211594,-0.00908462	0.00569534,0.0128817	3.69244,0.318158	0.00234552	0.00461211
2	rs62152904	97571873	G,G	A,A	0.858847,0.874008	0.0209228,-0.00993699	0.00567854,0.0128817	3.63995,0.356085	0.00224847	0.00442278
2	rs113142306	97587959	A,NA	G,NA	0.962227,NA	0.0262184,NA	0.0103707,NA	1.94054,NA	0.00223029	0.00449648
2	rs62152902	97569119	T,T	C,C	0.894632,0.878968	0.0230486,-0.00921945	0.00643966,0.0131059	3.46258,0.31716	0.00216749	0.00426769
2	rs3731936	97020170	C,C	A,A	0.723658,0.776786	0.0165323,0.0137324	0.00442129,0.0102658	3.73381,0.742324	0.00215857	0.00425058
2	rs6751815	97566948	T,T	C,C	0.859841,0.875	0.0209847,-0.0089687	0.00569534,0.0129254	3.63995,0.311797	0.00215343	0.00423583
2	rs62153918	97044973	A,A	C,C	0.699801,0.782738	0.0169347,0.00920735	0.00431368,0.0103658	4.06329,0.426652	0.00213752	0.00421312
2	rs117700953	97132115	NA,T	NA,C	NA,0.936508	NA,0.0346524	NA,0.0175302	NA,1.3181	0.00212971	0.00428485
2	rs78381888	97500775	G,NA	A,NA	0.807157,NA	-0.0277281,NA	0.00501139,NA	7.502,NA	0.00212888	0.124846
2	rs140811494	97418397	NA,C	NA,T	NA,0.956349	NA,-0.0411045	NA,0.0209218	NA,1.30582	0.00212777	0.00427701
2	rs56284608	97044781	A,NA	G,NA	0.934394,NA	0.0140677,NA	0.00798549,NA	1.1072,NA	0.00212637	0.00429284
2	rs140629024	97576639	NA,T	NA,G	NA,0.941468	NA,-0.0392467	NA,0.0182098	NA,1.50665	0.00212226	0.00427587
2	rs4260285	97570081	G,G	A,A	0.858847,0.874008	0.0208358,-0.00955401	0.00567854,0.0128817	3.61386,0.338863	0.00212123	0.00417339
2	rs62153922	97060366	A,A	G,G	0.725646,0.792659	0.016201,0.015213	0.0044312,0.0105443	3.59167,0.826565	0.00210929	0.00415392
2	rs2314651	97552912	G,G	A,A	0.853877,0.887897	0.0203923,-0.0101225	0.00559735,0.0135492	3.56981,0.341979	0.00207527	0.00408527
2	rs114443303	97032981	A,NA	T,NA	0.986084,NA	-0.0313723,NA	0.0168779,NA	1.20026,NA	0.00205619	0.00413606
2	rs59131346	97566768	T,T	C,C	0.858847,0.875	0.0207487,-0.00914957	0.00567854,0.0129254	3.58787,0.319644	0.00199916	0.00393406
2	rs7589232	97566148	A,A	G,G	0.858847,0.875	0.0207487,-0.00910206	0.00567854,0.0129254	3.58787,0.317576	0.00199479	0.00392548
2	rs6721921	97566501	A,A	G,G	0.858847,0.875	0.0207029,-0.00929681	0.00567854,0.0129254	3.57423,0.326079	0.00197228	0.0038814
2	rs4619651	97416153	A,A	G,G	0.702783,0.671627	-0.016887,0.014605	0.00432606,0.00910239	4.02323,0.964172	0.00189215	0.00384615
2	rs3731935	97020049	C,C	T,T	0.723658,0.776786	0.0162125,0.0139182	0.00442129,0.0102658	3.60996,0.756547	0.00185776	0.00366018
2	rs61754144	97020068	A,NA	G,NA	0.991054,NA	0.0496279,NA	0.0209976,NA	1.74225,NA	0.00184035	0.00369755
2	rs2314398	97413488	G,G	C,C	0.703777,0.672619	-0.0168539,0.0147142	0.00433025,0.00910944	4.00277,0.973662	0.00182093	0.00370251
2	rs79447198	97075255	NA,C	NA,T	NA,0.986111	NA,-0.0708862	NA,0.0365264	NA,1.28153	0.00179204	0.00359631
2	rs554499337	97825213	NA,A	NA,T	NA,0.963294	NA,0.0456512	NA,0.0227328	NA,1.35041	0.00178437	0.00359508
2	rs62152915	97594303	T,NA	C,NA	0.971173,NA	0.0318227,NA	0.0118166,NA	2.14996,NA	0.00177449	0.00354438
2	rs7605444	97814520	NA,G	NA,A	NA,0.962302	NA,0.0449965	NA,0.0224433	NA,1.34704	0.00176134	0.00354864
2	rs368534953	97807835	NA,G	NA,A	NA,0.962302	NA,0.0449247	NA,0.0224433	NA,1.34374	0.0017516	0.003529
2	rs62152901	97564898	G,G	A,A	0.858847,0.811508	0.0206617,-0.00482894	0.00567854,0.0109298	3.56198,0.181364	0.00174409	0.0034348
2	rs372091894	97807526	NA,A	NA,T	NA,0.968254	NA,0.0487233	NA,0.0243817	NA,1.34029	0.00174186	0.00350836
2	rs181816721	97125168	NA,A	NA,G	NA,0.986111	NA,0.069517	NA,0.0365264	NA,1.24402	0.00173023	0.00347851
2	rs62152781	97457014	T,NA	G,NA	0.955268,NA	0.0254618,NA	0.00956466,NA	2.1098,NA	0.00169995	0.00337462
2	rs72809838	97428320	A,A	G,G	0.704771,0.672619	-0.0170591,0.013617	0.00433447,0.00910944	4.08114,0.869796	0.00168588	0.00343211
2	rs75297860	97600078	A,NA	G,NA	0.895626,NA	0.0195742,NA	0.00646666,NA	2.60722,NA	0.0016761	0.00332678
2	rs11688674	97237093	G,G	A,A	0.913519,0.899802	0.0215546,-0.0175157	0.00703429,0.0142364	2.66106,0.660412	0.00167537	0.00333069
2	rs116843560	97200314	NA,A	NA,G	NA,0.931548	NA,0.0309807	NA,0.016928	NA,1.17245	0.00165821	0.00333629
2	rs4907234	97112939	G,G	C,C	0.683897,0.753968	0.0147244,0.0162532	0.00425236,0.00992501	3.27174,0.993513	0.00164934	0.00325649
2	rs76357402	97246544	NA,A	NA,G	NA,0.930556	NA,0.030394	NA,0.0168156	NA,1.15066	0.00159507	0.00320939
2	rs372965526	97795269	NA,A	NA,G	NA,0.962302	NA,0.043556	NA,0.0224433	NA,1.28156	0.00157872	0.00318074
2	rs146974660	97107974	T,T	C,C	0.730616,0.769841	0.0138185,0.0195477	0.00445666,0.0101552	2.71421,1.26566	0.00157683	0.00311514
2	rs75558447	97695247	NA,T	NA,C	NA,0.962302	NA,0.0433892	NA,0.0224433	NA,1.27408	0.00155922	0.00314144
2	rs7582819	97873321	NA,G	NA,A	NA,0.962302	NA,0.0432768	NA,0.0224433	NA,1.26905	0.00154626	0.00311532
2	rs111443314	97517825	C,NA	G,NA	0.981113,NA	0.0351407,NA	0.0145245,NA	1.80838,NA	0.00154476	0.00307629
2	rs375835473	97832878	NA,G	NA,A	NA,0.963294	NA,0.0437019	NA,0.0227328	NA,1.26318	0.00154202	0.00310684
2	rs116661617	97204048	G,NA	C,NA	0.978131,NA	0.0281281,NA	0.0135185,NA	1.42643,NA	0.00153562	0.00308286
2	rs62156215	97402210	C,NA	G,NA	0.955268,NA	0.0249584,NA	0.00956466,NA	2.04244,NA	0.0015309	0.00304023
2	rs77395645	97733866	NA,C	NA,T	NA,0.962302	NA,0.043139	NA,0.0224433	NA,1.2629	0.00153056	0.0030837
2	rs200480616	97823853	NA,C	NA,G	NA,0.962302	NA,0.043138	NA,0.0224433	NA,1.26285	0.00153044	0.00308346
2	rs377381635	97845941	NA,G	NA,A	NA,0.962302	NA,0.0430024	NA,0.0224433	NA,1.25681	0.00151521	0.00305276
2	rs188752216	97613226	NA,C	NA,T	NA,0.96131	NA,0.0421788	NA,0.0221651	NA,1.24376	0.00149097	0.00300384
2	rs141813925	97835234	NA,C	NA,T	NA,0.963294	NA,0.0429683	NA,0.0227328	NA,1.23107	0.00146214	0.00294588
2	rs185933277	97718122	NA,A	NA,G	NA,0.962302	NA,0.0424476	NA,0.0224433	NA,1.23225	0.00145494	0.00293133
2	rs6735969	97548391	T,T	A,A	0.889662,0.882937	0.0215145,-0.00771709	0.00631051,0.0132962	3.18623,0.250537	0.00145124	0.00286324
2	rs138888235	97749512	NA,C	NA,T	NA,0.962302	NA,0.0422307	NA,0.0224433	NA,1.22271	0.00143225	0.00288562
2	rs374914811	97779836	NA,C	NA,G	NA,0.962302	NA,0.0422296	NA,0.0224433	NA,1.22266	0.00143213	0.00288539
2	rs146518178	97034436	C,NA	T,NA	0.989066,NA	0.0415798,NA	0.0190121,NA	1.5415,NA	0.00142524	0.00285988
2	rs150676825	97682086	NA,G	NA,C	NA,0.944444	NA,-0.0357547	NA,0.0186617	NA,1.2567	0.00142111	0.00286224
2	rs62156219	97409086	T,T	C,C	0.927435,0.931548	0.0216243,-0.0239313	0.00762141,0.016928	2.34203,0.802862	0.00141998	0.0028083
2	rs76708503	97764548	NA,C	NA,T	NA,0.962302	NA,0.0420739	NA,0.0224433	NA,1.21583	0.00141614	0.00285317
2	rs6751132	97405866	C,C	T,T	0.927435,0.931548	0.0215777,-0.0240727	0.00762141,0.016928	2.33373,0.809643	0.00141597	0.00280046
2	rs12618104	97708414	NA,G	NA,A	NA,0.962302	NA,0.042036	NA,0.0224433	NA,1.21417	0.00141229	0.00284539
2	rs187581976	97692657	NA,C	NA,T	NA,0.980159	NA,-0.0545726	NA,0.0306528	NA,1.12483	0.0014006	0.00281435
2	rs190901938	97605190	NA,A	NA,G	NA,0.982143	NA,-0.0571553	NA,0.0322783	NA,1.11572	0.00138305	0.00277922
2	rs145507352	97516423	NA,C	NA,A	NA,0.996032	NA,0.119138	NA,0.0679934	NA,1.09833	0.00138158	0.00277653
2	rs189966360	97640042	NA,T	NA,C	NA,0.974206	NA,-0.0515557	NA,0.0269663	NA,1.25263	0.00138036	0.00278205
2	rs74701790	97660442	NA,T	NA,C	NA,0.94246	NA,-0.034486	NA,0.0183564	NA,1.21978	0.00134723	0.00271356
2	rs372349371	97798063	NA,A	NA,G	NA,0.962302	NA,0.0413174	NA,0.0224433	NA,1.18293	0.00134179	0.00270336
2	rs149187032	97540665	A,NA	G,NA	0.986084,NA	0.0378846,NA	0.0168779,NA	1.60569,NA	0.00134007	0.00269103
2	rs115541617	97680251	NA,C	NA,G	NA,0.962302	NA,0.0412219	NA,0.0224433	NA,1.1788	0.00133278	0.0026852
2	rs6576981	97394406	C,C	G,G	0.927435,0.931548	0.0213591,-0.0240727	0.00762141,0.016928	2.29495,0.809643	0.00133254	0.00263606
2	rs62156209	97392423	A,A	G,G	0.927435,0.931548	0.0213591,-0.0240727	0.00762141,0.016928	2.29495,0.809643	0.00133254	0.00263606
2	rs7568206	97393108	C,C	A,A	0.927435,0.931548	0.0213127,-0.024027	0.00762141,0.016928	2.28674,0.807453	0.00131124	0.00259408
2	rs78141618	97670818	NA,T	NA,C	NA,0.962302	NA,0.0409496	NA,0.0224433	NA,1.16708	0.00130756	0.00263438
2	rs74214252	97873042	NA,T	NA,A	NA,0.962302	NA,0.0408914	NA,0.0224433	NA,1.16458	0.00130225	0.00262367
2	rs17119656	97578329	A,A	C,C	0.858847,0.875	0.0197447,-0.00932929	0.00567854,0.0129254	3.29506,0.327505	0.00128757	0.00253935
2	rs12612567	97628666	NA,A	NA,G	NA,0.96131	NA,0.0401266	NA,0.0221651	NA,1.15341	0.00128545	0.00258974
2	rs151327731	97624797	NA,T	NA,A	NA,0.963294	NA,0.0410787	NA,0.0227328	NA,1.15022	0.00128278	0.00258409
2	rs2314652	97552627	C,C	G,G	0.694831,0.265873	0.0152827,-0.00876356	0.00429368,0.00967566	3.42971,0.437615	0.00127351	0.00252807
2	rs11681534	97394755	G,NA	A,NA	0.957256,NA	0.00231513,NA	0.00977441,NA	0.0900333,NA	0.00126735	0.0025534
2	rs111305534	97753306	T,NA	C,NA	0.986084,NA	0.0332575,NA	0.0168779,NA	1.31173,NA	0.0012577	0.00253429
2	rs117665626	97177878	NA,G	NA,A	NA,0.978175	NA,-0.0531623	NA,0.0292559	NA,1.15993	0.001253	0.00252382
2	rs117114287	97463428	NA,T	NA,C	NA,0.987103	NA,-0.0655541	NA,0.0378862	NA,1.07791	0.0012491	0.00250845
2	rs74190410	97874053	NA,A	NA,G	NA,0.962302	NA,0.0402277	NA,0.0224433	NA,1.13628	0.00124734	0.00251289
2	rs6758151	97388884	G,G	A,A	0.927435,0.930556	0.021136,-0.0238177	0.00762141,0.0168156	2.2557,0.805047	0.00124296	0.00245943
2	rs371858392	97642361	NA,T	NA,C	NA,0.962302	NA,0.0401959	NA,0.0224433	NA,1.13494	0.00124107	0.00250038
2	rs62156232	97431161	A,A	C,C	0.928429,0.931548	0.0215538,-0.0227601	0.00767004,0.016928	2.3052,0.747681	0.00123883	0.00245052
2	rs7592101	97579507	C,C	T,T	0.851889,0.77877	0.0198898,0.00120016	0.00556614,0.0102986	3.45292,0.0422839	0.00123276	0.00243343
2	rs7591775	97579270	C,C	T,T	0.858847,0.915675	0.020245,-0.00821376	0.00567854,0.0153834	3.43937,0.226662	0.00123226	0.00243057
2	rs12620989	97648320	NA,T	NA,G	NA,0.962302	NA,0.0399886	NA,0.0224433	NA,1.12617	0.0012236	0.00246519
2	rs62152899	97561554	T,NA	C,NA	0.985089,NA	0.0363483,NA	0.0163138,NA	1.5871,NA	0.0012208	0.00244313
2	rs17119591	97435557	A,A	G,G	0.928429,0.929563	0.0214242,-0.0227421	0.00767004,0.0167057	2.28246,0.760931	0.00121974	0.00241307
2	rs17119562	97381844	C,C	G,G	0.928429,0.930556	0.0204996,-0.0261257	0.00767004,0.0168156	2.12352,0.919855	0.00121464	0.00240444
2	rs62152787	97459642	G,G	A,A	0.928429,0.931548	0.0221281,-0.0198123	0.00767004,0.016928	2.40738,0.616462	0.00120693	0.00238674
2	rs12616466	97640671	NA,C	NA,T	NA,0.96131	NA,0.0392541	NA,0.0221651	NA,1.11598	0.00120471	0.00242694
2	rs111303715	97401674	G,G	A,A	0.928429,0.931548	0.0210596,-0.0242456	0.00767004,0.016928	2.21908,0.817972	0.00120304	0.00238055
2	rs142875786	97003866	C,NA	T,NA	0.986084,NA	0.0363548,NA	0.0168779,NA	1.50528,NA	0.001199	0.00240568
2	rs12615663	97599273	NA,C	NA,T	NA,0.962302	NA,0.0395402	NA,0.0224433	NA,1.10732	0.00119687	0.00241102
2	rs57582887	97406354	C,C	A,A	0.928429,0.931548	0.0210264,-0.0242725	0.00767004,0.016928	2.21336,0.81927	0.00119477	0.00236425
2	rs74263780	97631208	NA,G	NA,T	NA,0.96131	NA,0.0390115	NA,0.0221651	NA,1.10568	0.00118983	0.00239706
2	rs2118837	97139171	A,A	G,G	0.974155,0.74504	-0.00750126,-0.0250756	0.0124606,0.00980793	0.261874,1.97601	0.00118824	0.00238859
2	rs62152767	97442818	T,T	C,C	0.928429,0.931548	0.021688,-0.0215639	0.00767004,0.016928	2.32888,0.693117	0.00118776	0.00234946
2	rs77287720	97630163	NA,G	NA,A	NA,0.96131	NA,0.0389741	NA,0.0221651	NA,1.1041	0.0011868	0.00239095
2	rs62152780	97456022	T,T	C,C	0.928429,0.931548	0.0218177,-0.0208908	0.00767004,0.016928	2.35187,0.663203	0.00118013	0.00233424
2	rs62152766	97440567	A,A	G,G	0.928429,0.931548	0.0215538,-0.0220335	0.00767004,0.016928	2.3052,0.714323	0.00117998	0.0023343
2	rs62156222	97410988	A,A	C,C	0.928429,0.931548	0.0210264,-0.0240821	0.00767004,0.016928	2.21336,0.810098	0.00117835	0.00233181
2	rs181054214	97642854	NA,G	NA,C	NA,0.967262	NA,0.0421594	NA,0.0240217	NA,1.101	0.00117763	0.00237196
2	rs78424221	97410399	G,G	A,A	0.928429,0.931548	0.0210726,-0.0238917	0.00767004,0.016928	2.22134,0.800969	0.00117673	0.00232854
2	rs140332007	97410188	A,A	G,G	0.928429,0.931548	0.0210726,-0.0238917	0.00767004,0.016928	2.22134,0.800969	0.00117673	0.00232854
2	rs75763821	97392694	A,A	G,G	0.928429,0.931548	0.0209386,-0.0243677	0.00767004,0.016928	2.19825,0.823872	0.00117533	0.00232598
2	rs62154787	97089912	G,G	A,A	0.701789,0.790675	0.0147396,0.0154861	0.0043219,0.0105074	3.18804,0.85224	0.00117361	0.00231667
2	rs12614188	97083089	T,T	C,C	0.702783,0.758929	0.0147067,0.0148728	0.00432606,0.00999379	3.17075,0.864244	0.00116895	0.00230763
2	rs2314399	97442390	A,A	G,G	0.928429,0.931548	0.0215538,-0.0218439	0.00767004,0.016928	2.3052,0.705728	0.00116542	0.00230553
2	rs112762625	97447303	A,NA	C,NA	0.965209,NA	0.0243223,NA	0.0107893,NA	1.61659,NA	0.00116447	0.00234842
2	rs78352856	97641075	NA,G	NA,C	NA,0.962302	NA,0.0391934	NA,0.0224433	NA,1.09284	0.00115969	0.0023364
2	rs114750303	97634530	NA,C	NA,T	NA,0.96131	NA,0.0385735	NA,0.0221651	NA,1.0872	0.00115498	0.00232684
2	rs77913306	97637023	NA,C	NA,T	NA,0.962302	NA,0.0391185	NA,0.0224433	NA,1.08973	0.00115392	0.00232476
2	rs7597736	97643680	NA,C	NA,G	NA,0.965278	NA,0.0405089	NA,0.0233493	NA,1.0822	0.00114122	0.00229884
2	rs78392121	97646281	NA,G	NA,A	NA,0.962302	NA,0.0389371	NA,0.0224433	NA,1.0822	0.00114009	0.0022969
2	rs113485946	97866442	C,NA	T,NA	0.894632,NA	0.018197,NA	0.00643966,NA	2.32637,NA	0.00113839	0.00226312
2	rs11900461	97615993	T,NA	C,NA	0.894632,NA	0.0182292,NA	0.00643966,NA	2.33315,NA	0.00113817	0.00226296
2	rs62156211	97398757	T,T	C,C	0.928429,0.931548	0.0208365,-0.0242911	0.00767004,0.016928	2.18075,0.820167	0.00113764	0.00225164
2	rs78401256	97089965	NA,A	NA,C	NA,0.936508	NA,0.0280569	NA,0.0175302	NA,0.960622	0.00113739	0.00228878
2	rs62152871	97544016	A,A	G,G	0.89165,0.886905	0.0212032,-0.00878544	0.00636104,0.0134972	3.06639,0.288104	0.00113346	0.0022389
2	rs11888101	97568453	G,G	A,A	0.855865,0.77877	0.0196815,-0.00120211	0.00562927,0.0102986	3.32624,0.0423556	0.00113345	0.00223656
2	rs62154786	97087963	G,G	A,A	0.702783,0.78869	0.0146644,0.0153431	0.00432606,0.010471	3.15523,0.845141	0.0011269	0.00222442
2	rs62156213	97399100	C,C	T,T	0.928429,0.931548	0.0207947,-0.0242911	0.00767004,0.016928	2.1736,0.820167	0.00112519	0.00222709
2	rs62156212	97399096	T,T	C,C	0.928429,0.931548	0.0207947,-0.0242911	0.00767004,0.016928	2.1736,0.820167	0.00112519	0.00222709
2	rs62152771	97447121	G,G	C,C	0.928429,0.931548	0.0216001,-0.0210893	0.00767004,0.016928	2.31335,0.671968	0.00112473	0.00222511
2	rs62156228	97420335	G,G	A,A	0.928429,0.931548	0.0210264,-0.0233495	0.00767004,0.016928	2.21336,0.775232	0.00111845	0.00221346
2	rs6755877	97068300	C,C	T,T	0.702783,0.789683	0.015139,0.0130752	0.00432606,0.0104891	3.33147,0.67251	0.00111299	0.00219696
2	rs7603256	97567389	T,T	C,C	0.855865,0.776786	0.0195948,-0.00213247	0.00562927,0.0102658	3.30121,0.0780832	0.0011119	0.00219416
2	rs77561064	97346198	NA,T	NA,A	NA,0.952381	NA,0.0316342	NA,0.0200728	NA,0.939182	0.00110421	0.00222077
2	rs62156223	97412167	C,C	T,T	0.927435,0.931548	0.0206726,-0.0240323	0.00762141,0.016928	2.17529,0.807703	0.00110369	0.00218492
2	rs17119564	97384728	A,A	G,G	0.926441,0.929563	0.0202834,-0.0240476	0.0075738,0.0167057	2.13054,0.823872	0.0011011	0.00218028
2	rs62156216	97405127	T,T	C,C	0.928429,0.931548	0.0206913,-0.0243411	0.00767004,0.016928	2.15599,0.822585	0.00109913	0.00217573
2	rs62152908	97574592	T,T	C,C	0.859841,0.915675	0.0200408,-0.00788232	0.00569534,0.0153834	3.36301,0.215826	0.0010988	0.00216798
2	rs28612110	97567628	C,C	T,T	0.855865,0.776786	0.0195948,-0.00142426	0.00562927,0.0102658	3.30121,0.0507775	0.00109643	0.00216376
2	rs7572852	97573426	T,T	C,C	0.850895,0.77877	0.0194476,0.000977663	0.0055508,0.0102986	3.33813,0.0341547	0.00109536	0.00216283
2	rs56913233	97405896	G,G	A,A	0.928429,0.931548	0.020738,-0.0240547	0.00767004,0.016928	2.16394,0.808779	0.0010897	0.00215703
2	rs62156208	97383686	G,G	A,A	0.928429,0.931548	0.0205874,-0.0245579	0.00767004,0.016928	2.13835,0.833108	0.001087	0.00215189
2	rs2314653	97552614	G,G	A,A	0.693837,0.205357	0.0151734,-0.00743024	0.00428977,0.0105819	3.39305,0.316435	0.00108503	0.00215532
2	rs62156210	97393736	T,T	A,A	0.928429,0.931548	0.0206446,-0.0242911	0.00767004,0.016928	2.14805,0.820167	0.00108186	0.00214166
2	rs62156221	97410850	G,G	A,A	0.928429,0.931548	0.020738,-0.0238637	0.00767004,0.016928	2.16394,0.79963	0.00107482	0.00212761
2	rs62156220	97409138	T,T	C,C	0.928429,0.931548	0.0207064,-0.0239091	0.00767004,0.016928	2.15855,0.801804	0.00106945	0.00211704
2	rs17119655	97577495	C,C	T,T	0.859841,0.915675	0.0199543,-0.00795116	0.00569534,0.0153834	3.3382,0.218065	0.00106261	0.00209684
2	rs6734673	97577241	C,C	T,T	0.859841,0.915675	0.0199543,-0.00790462	0.00569534,0.0153834	3.3382,0.216551	0.00106127	0.00209421
2	rs62152910	97577082	G,G	C,C	0.859841,0.915675	0.0199543,-0.00781151	0.00569534,0.0153834	3.3382,0.213531	0.00105862	0.00208899
2	rs13407036	97578150	G,G	A,A	0.852883,0.782738	0.0195558,-0.000933278	0.00558166,0.0103658	3.33813,0.0323304	0.00105544	0.0020841
2	rs59660613	97576659	C,C	A,A	0.859841,0.915675	0.0199543,-0.00738297	0.00569534,0.0153834	3.3382,0.19978	0.00104697	0.00206607
2	rs191016554	97571999	NA,T	NA,C	NA,0.986111	NA,-0.0566105	NA,0.0365264	NA,0.916582	0.00104553	0.00210277
2	rs141800171	97393892	NA,T	NA,C	NA,0.975198	NA,0.0433024	NA,0.0274863	NA,0.938695	0.00104493	0.00210239
2	rs62153923	97063603	C,C	T,T	0.702783,0.790675	0.0149583,0.0130979	0.00432606,0.0105074	3.26378,0.67251	0.00101876	0.00201156
2	rs7580504	97605597	G,G	C,C	0.890656,0.941468	0.0208876,0.00702658	0.00633559,0.0182098	3.0098,0.155154	0.000985667	0.00195453
2	rs6717064	97577343	A,A	C,C	0.858847,0.915675	0.0196776,-0.00852464	0.00567854,0.0153834	3.27596,0.236961	0.000985078	0.00194466
2	rs148824345	97824950	NA,T	NA,C	NA,0.988095	NA,-0.0596168	NA,0.0394133	NA,0.88479	0.00097991	0.00197072
2	rs372470904	97140588	NA,G	NA,A	NA,0.97123	NA,-0.0386055	NA,0.0255725	NA,0.882287	0.000968811	0.00194638
2	rs112904912	97646772	A,NA	G,NA	0.893638,NA	0.0175489,NA	0.00641306,NA	2.20684,NA	0.000959591	0.00190904
2	rs6734326	97569735	A,A	G,G	0.898608,0.919643	0.0216065,-0.00912723	0.00655017,0.0157247	3.0125,0.250559	0.000953432	0.001883
2	rs113863815	97657813	G,NA	A,NA	0.894632,NA	0.0175356,NA	0.00643966,NA	2.18923,NA	0.00094984	0.0018896
2	rs575752301	97841091	NA,A	NA,G	NA,0.991071	NA,-0.0672169	NA,0.0454422	NA,0.856691	0.00092831	0.0018667
2	rs143926080	97328091	NA,G	NA,A	NA,0.984127	NA,0.0511617	NA,0.0342017	NA,0.870683	0.000920045	0.00185093
2	rs113319086	97633267	C,NA	G,NA	0.893638,NA	0.0173775,NA	0.00641306,NA	2.1717,NA	0.000916814	0.00182426
2	rs113171301	97649527	A,NA	G,NA	0.985089,NA	0.031198,NA	0.0163138,NA	1.25314,NA	0.000915775	0.00184597
2	rs75655358	97138197	G,G	A,A	0.975149,0.741071	-0.00131919,-0.0247482	0.0127009,0.0097585	0.0375001,1.95037	0.000906639	0.00182173
2	rs112080055	97670132	A,NA	G,NA	0.894632,NA	0.0173589,NA	0.00643966,NA	2.15332,NA	0.000906569	0.00180385
2	rs117653631	97191205	NA,G	NA,A	NA,0.977182	NA,0.0412566	NA,0.0286274	NA,0.825243	0.000902367	0.00181513
2	rs6746020	97572503	C,C	G,G	0.898608,0.919643	0.0214365,-0.00903344	0.00655017,0.0157247	2.97248,0.247455	0.000896802	0.00177156
2	rs111796043	97374813	A,A	G,G	0.928429,0.941468	0.0205874,-0.0231846	0.00767004,0.0182098	2.13835,0.692612	0.000889888	0.00176291
2	rs115422148	97626485	T,NA	C,NA	0.959245,NA	-0.0138672,NA	0.00999958,NA	0.781176,NA	0.000889564	0.00178398
2	rs141421965	97063098	NA,T	NA,C	NA,0.97619	NA,-0.0418013	NA,0.0280389	NA,0.866445	0.000889	0.00178721
2	rs111677374	97480039	G,NA	A,NA	0.971173,NA	0.0252246,NA	0.0118166,NA	1.48429,NA	0.000888246	0.00178938
2	rs115507803	97752054	C,NA	T,NA	0.894632,NA	0.0172424,NA	0.00643966,NA	2.1298,NA	0.000879465	0.00175013
2	rs116173502	97005568	C,NA	G,NA	0.984095,NA	0.0260687,NA	0.0158037,NA	1.00419,NA	0.000868974	0.00174666
2	rs76653480	97375549	T,T	C,C	0.927435,0.941468	0.0204982,-0.0227516	0.00762141,0.0182098	2.1454,0.674664	0.000861393	0.00170667
2	rs72811653	97573742	A,A	G,G	0.895626,0.920635	0.0214989,-0.00755085	0.00646666,0.0158141	3.05281,0.19858	0.000844363	0.00166937
2	rs145815500	97136780	T,NA	C,NA	0.961233,NA	0.0188299,NA	0.0102422,NA	1.1805,NA	0.000833013	0.00168083
2	rs59178801	97604455	T,T	C,C	0.888668,0.859127	0.0204189,0.00382395	0.00628579,0.0122874	2.93536,0.121684	0.000830007	0.0016463
2	rs114192053	97871906	A,NA	G,NA	0.894632,NA	0.0170149,NA	0.00643966,NA	2.08425,NA	0.000829608	0.00165131
2	rs191205685	97859492	C,NA	T,NA	0.988072,NA	0.0331852,NA	0.0182119,NA	1.16477,NA	0.000828002	0.00166639
2	rs77510056	97001907	NA,A	NA,C	NA,0.83631	NA,-0.0166733	NA,0.0115534	NA,0.826885	0.000820571	0.0016489
2	rs187266947	97022830	NA,T	NA,C	NA,0.980159	NA,-0.0425095	NA,0.0306528	NA,0.781201	0.000817033	0.00164196
2	rs12464868	97561440	G,G	A,A	0.700795,0.25	0.0143905,-0.0102922	0.00431777,0.00987194	3.06569,0.527028	0.00079843	0.00158886
2	rs141063382	97512658	NA,T	NA,C	NA,0.984127	NA,-0.0470906	NA,0.0342017	NA,0.773247	0.000793896	0.00159598
2	rs6728642	97607071	G,G	A,A	0.889662,0.859127	0.0203259,0.00399094	0.00631051,0.0122874	2.89359,0.127649	0.000791953	0.00157141
2	rs111589950	97602756	T,T	C,C	0.888668,0.859127	0.0202871,0.00376477	0.00628579,0.0122874	2.90345,0.119583	0.000791195	0.00156953
2	rs185080503	97772331	NA,A	NA,G	NA,0.991071	NA,0.0609251	NA,0.0454422	NA,0.744696	0.000784705	0.00157931
2	rs181518015	97855862	NA,A	NA,G	NA,0.991071	NA,0.0608621	NA,0.0454422	NA,0.74361	0.000783364	0.00157661
2	rs145056855	97778065	A,NA	C,NA	0.894632,NA	0.0167704,NA	0.00643966,NA	2.03584,NA	0.000780224	0.0015534
2	rs150905124	97710750	NA,C	NA,T	NA,0.991071	NA,-0.0608008	NA,0.0454422	NA,0.742555	0.000777589	0.00156398
2	rs371135730	97206923	NA,T	NA,C	NA,0.97619	NA,0.0375225	NA,0.0280389	NA,0.742751	0.000773803	0.00155692
2	rs13430237	97558926	C,C	T,T	0.695825,0.205357	0.014371,-0.00823077	0.00429762,0.0105819	3.08302,0.35984	0.000770957	0.00153308
2	rs73959416	97604518	T,T	A,A	0.888668,0.941468	0.0201599,0.00535573	0.00628579,0.0182098	2.87283,0.114259	0.000767596	0.00152314
2	rs546298323	97777393	NA,G	NA,A	NA,0.991071	NA,0.060078	NA,0.0454422	NA,0.730153	0.000766961	0.00154359
2	rs10191663	97573844	C,C	A,A	0.857853,0.823413	0.0192062,0.00278163	0.00566193,0.0112102	3.159,0.094727	0.000763306	0.0015088
2	rs151173988	97053510	C,NA	T,NA	0.988072,NA	0.0268526,NA	0.0182119,NA	0.85276,NA	0.000758108	0.00152395
2	rs115086514	97808825	T,NA	C,NA	0.957256,NA	-0.0124919,NA	0.00977441,NA	0.696285,NA	0.000754377	0.00151298
2	rs150537050	97716016	NA,A	NA,G	NA,0.986111	NA,0.0479836	NA,0.0365264	NA,0.723637	0.000751249	0.00151164
2	rs188774807	97456412	NA,A	NA,C	NA,0.964286	NA,0.0308422	NA,0.0230345	NA,0.743316	0.000750065	0.00150913
2	rs138479362	97488124	NA,C	NA,T	NA,0.990079	NA,-0.0589409	NA,0.0431319	NA,0.765043	0.000746997	0.00150256
2	rs60019075	97604895	G,G	A,A	0.888668,0.859127	0.0201145,0.00360158	0.00628579,0.0122874	2.86193,0.113827	0.000742532	0.00147327
2	rs116171118	97695036	A,NA	C,NA	0.893638,NA	0.0165267,NA	0.00641306,NA	2.00152,NA	0.000739815	0.00147347
2	rs77445597	97459335	NA,T	NA,C	NA,0.975198	NA,0.0357796	NA,0.0274863	NA,0.714417	0.000731088	0.00147055
2	rs149028425	97494281	NA,T	NA,A	NA,0.97619	NA,-0.0366219	NA,0.0280389	NA,0.717799	0.000729899	0.00146765
2	rs202085562	97725441	NA,A	NA,G	NA,0.986111	NA,0.046754	NA,0.0365264	NA,0.697794	0.000721813	0.0014524
2	rs12329128	97284917	A,A	G,G	0.62326,0.931548	0.000589749,0.038945	0.00408022,0.016928	0.0530198,1.66933	0.00071893	0.00144765
2	rs3731940	97377883	T,T	C,C	0.927435,0.941468	0.0196423,-0.0232892	0.00762141,0.0182098	2.00179,0.69698	0.00071596	0.00141966
2	rs186929110	97731186	NA,C	NA,T	NA,0.991071	NA,0.0572475	NA,0.0454422	NA,0.682466	0.000712168	0.00143329
2	rs117876205	97455070	NA,A	NA,G	NA,0.988095	NA,-0.0516828	NA,0.0394133	NA,0.721806	0.000706628	0.00141968
2	rs77954266	97052177	NA,A	NA,G	NA,0.939484	NA,0.0221813	NA,0.0179277	NA,0.665568	0.000706419	0.00142109
2	rs201031969	97715931	NA,T	NA,C	NA,0.986111	NA,0.0459596	NA,0.0365264	NA,0.681315	0.0007038	0.00141616
2	rs147371328	97336719	NA,T	NA,C	NA,0.978175	NA,-0.0385993	NA,0.0292559	NA,0.728049	0.000703007	0.00141305
2	rs201677267	97896449	NA,A	NA,G	NA,0.981151	NA,0.0399356	NA,0.0314332	NA,0.690561	0.000702807	0.00141318
2	rs564383157	97896450	NA,T	NA,C	NA,0.981151	NA,0.0399028	NA,0.0314332	NA,0.68977	0.000701964	0.00141149
2	rs150427787	97035159	NA,G	NA,C	NA,0.988095	NA,-0.0495303	NA,0.0394133	NA,0.680133	0.000700694	0.00140835
2	rs117051003	97340350	NA,C	NA,T	NA,0.967262	NA,0.0306924	NA,0.0240217	NA,0.696031	0.000698029	0.00140429
2	rs117616494	97009908	NA,G	NA,A	NA,0.964286	NA,-0.0286614	NA,0.0230345	NA,0.670812	0.000697986	0.00140263
2	rs57035274	97608124	A,A	C,C	0.888668,0.859127	0.019942,0.00400556	0.00628579,0.0122874	2.82072,0.128174	0.000697361	0.00138416
2	rs60608738	97608085	A,A	G,G	0.888668,0.859127	0.019942,0.00396015	0.00628579,0.0122874	2.82072,0.126545	0.00069677	0.00138299
2	rs7584641	97607655	A,A	T,T	0.888668,0.859127	0.019942,0.00391474	0.00628579,0.0122874	2.82072,0.12492	0.000696187	0.00138184
2	rs75285891	97523206	NA,A	NA,G	NA,0.946429	NA,0.0234242	NA,0.0189842	NA,0.663042	0.00069384	0.00139518
2	rs184005313	97738993	NA,G	NA,A	NA,0.991071	NA,0.0557369	NA,0.0454422	NA,0.657589	0.000685544	0.0013797
2	rs140949421	97044912	A,NA	G,NA	0.980119,NA	0.0276592,NA	0.0141639,NA	1.29376,NA	0.000685185	0.0013712
2	rs117630613	97564020	NA,A	NA,G	NA,0.973214	NA,0.0333945	NA,0.0264757	NA,0.683629	0.000684282	0.00137653
2	rs553818150	97733300	NA,T	NA,C	NA,0.991071	NA,0.0553067	NA,0.0454422	NA,0.650577	0.000678272	0.00136506
2	rs367829946	97746932	NA,T	NA,C	NA,0.991071	NA,0.0549253	NA,0.0454422	NA,0.644386	0.000671934	0.0013523
2	rs7593754	97607544	A,A	G,G	0.888668,0.941468	0.0197696,0.0059457	0.00628579,0.0182098	2.77984,0.128405	0.000670198	0.00133069
2	rs377754031	97498743	NA,A	NA,G	NA,0.99504	NA,0.0751816	NA,0.0608454	NA,0.664339	0.000668813	0.0013447
2	rs7580942	97468276	C,C	G,G	0.910537,0.934524	0.0199265,-0.0163556	0.00692737,0.0172809	2.39563,0.463547	0.000668476	0.00132283
2	rs182069487	97003283	NA,A	NA,G	NA,0.954365	NA,0.0255486	NA,0.0204832	NA,0.673072	0.000666725	0.00134072
2	rs146090655	97594223	NA,T	NA,C	NA,0.989087	NA,-0.0524981	NA,0.0411453	NA,0.694685	0.000662448	0.00133182
2	rs374532851	97739499	NA,T	NA,G	NA,0.991071	NA,0.0542455	NA,0.0454422	NA,0.633417	0.000660892	0.00133007
2	rs149746491	97279962	NA,C	NA,T	NA,0.988095	NA,-0.0490002	NA,0.0394133	NA,0.670035	0.000660104	0.00132638
2	rs181435476	97276187	NA,C	NA,G	NA,0.988095	NA,-0.0490002	NA,0.0394133	NA,0.670035	0.000660104	0.00132638
2	rs12717782	97254116	A,A	G,G	0.625249,0.931548	0.000590371,0.0381966	0.00408453,0.016928	0.0530198,1.61898	0.000654875	0.00131877
2	rs192652081	97870232	NA,G	NA,A	NA,0.956349	NA,0.0248644	NA,0.0209218	NA,0.629563	0.00064945	0.00130635
2	rs184517393	97870234	NA,G	NA,A	NA,0.956349	NA,0.0248327	NA,0.0209218	NA,0.628461	0.000648384	0.0013042
2	rs187722603	97870229	NA,G	NA,T	NA,0.956349	NA,0.0248045	NA,0.0209218	NA,0.627481	0.000647438	0.0013023
2	rs35738525	97147587	T,NA	C,NA	0.843936,NA	-0.0158462,NA	0.00544795,NA	2.44009,NA	0.000641028	0.00129052
2	rs878064	97438552	C,C	G,G	0.902585,0.928571	0.0179053,-0.0182408	0.00666778,0.0165981	2.13994,0.565777	0.000634408	0.00125633
2	rs146379445	97214221	NA,G	NA,T	NA,0.959325	NA,-0.0252483	NA,0.0216401	NA,0.613829	0.000632374	0.00127117
2	rs13419720	97573164	NA,C	NA,G	NA,0.970238	NA,0.0313083	NA,0.0251555	NA,0.671045	0.000629855	0.00126796
2	rs140700918	97000836	NA,T	NA,C	NA,0.954365	NA,0.0244156	NA,0.0204832	NA,0.632144	0.000627966	0.0012628
2	rs79460537	97523885	NA,A	NA,G	NA,0.969246	NA,-0.028533	NA,0.0247591	NA,0.603545	0.000627307	0.00126112
2	rs199898694	97692331	NA,C	NA,T	NA,0.984127	NA,0.0392415	NA,0.0342017	NA,0.599919	0.000626833	0.00126142
2	rs60596893	97010662	NA,G	NA,A	NA,0.954365	NA,0.0243694	NA,0.0204832	NA,0.630498	0.000626472	0.0012598
2	rs78070370	97546031	NA,A	NA,G	NA,0.949405	NA,0.0220222	NA,0.019504	NA,0.586951	0.000626109	0.00125926
2	rs146973560	97696553	NA,G	NA,T	NA,0.984127	NA,0.0390731	NA,0.0342017	NA,0.596408	0.00062359	0.00125489
2	rs13422315	97573265	NA,A	NA,G	NA,0.97619	NA,0.0339122	NA,0.0280389	NA,0.644966	0.000614036	0.00123601
2	rs113222096	97749730	T,NA	G,NA	0.979125,NA	-0.0155784,NA	0.0138296,NA	0.585071,NA	0.000612774	0.00123018
2	rs117083733	97299063	NA,C	NA,T	NA,0.916667	NA,-0.0181184	NA,0.0154664	NA,0.617244	0.000602577	0.00121185
2	rs150576538	97251834	NA,T	NA,C	NA,0.964286	NA,-0.0260956	NA,0.0230345	NA,0.589628	0.000602392	0.00121076
2	rs114702568	97495705	C,NA	T,NA	0.89165,NA	-0.012995,NA	0.00636104,NA	1.38656,NA	0.000600212	0.0012038
2	rs187674122	97535753	NA,A	NA,G	NA,0.936508	NA,0.0190439	NA,0.0175302	NA,0.557012	0.000598906	0.00120421
2	rs149987796	97667474	T,NA	C,NA	0.940358,NA	0.018108,NA	0.00834865,NA	1.52165,NA	0.000591087	0.00118044
2	rs62156229	97421271	C,C	T,T	0.911531,0.931548	0.0186112,-0.0197671	0.00696238,0.016928	2.12405,0.614533	0.000590355	0.00116923
2	rs74350019	97016596	NA,T	NA,C	NA,0.983135	NA,0.0367417	NA,0.0331973	NA,0.571227	0.000588558	0.0011831
2	rs185401533	97530626	NA,T	NA,C	NA,0.944444	NA,0.0218983	NA,0.0186617	NA,0.618667	0.000588503	0.00118272
2	rs62156233	97434061	G,G	C,C	0.911531,0.931548	0.0186515,-0.0193203	0.00696238,0.016928	2.13157,0.595616	0.000581479	0.00115164
2	rs62156207	97359236	A,A	C,C	0.927435,0.883929	0.0213297,-0.00391521	0.00762141,0.0133454	2.28975,0.11394	0.000579891	0.00114926
2	rs201588840	97628198	NA,A	NA,G	NA,0.9375	NA,0.0205006	NA,0.0176595	NA,0.609616	0.000578816	0.00116548
2	rs61732269	97355026	NA,C	NA,T	NA,0.897817	NA,0.0162216	NA,0.014113	NA,0.601387	0.000577942	0.00116262
2	rs62156230	97424915	G,G	A,A	0.911531,0.931548	0.0185663,-0.0195638	0.00696238,0.016928	2.11571,0.605896	0.000576532	0.00114193
2	rs113091621	97344954	G,NA	A,NA	0.975149,NA	0.0247934,NA	0.0127009,NA	1.29306,NA	0.000570917	0.00114124
2	rs2279049	97163169	NA,A	NA,G	NA,0.902778	NA,-0.0157759	NA,0.0144288	NA,0.561875	0.000569858	0.00114572
2	rs62152770	97446243	T,T	C,C	0.911531,0.931548	0.0185681,-0.0191078	0.00696238,0.016928	2.11605,0.586708	0.000568063	0.00112519
2	rs28362544	97260408	NA,A	NA,G	NA,0.970238	NA,-0.0266949	NA,0.0251555	NA,0.5397	0.000565314	0.00113623
2	rs117164497	97009189	NA,T	NA,C	NA,0.94246	NA,0.0186737	NA,0.0183564	NA,0.510017	0.000563598	0.00113412
2	rs76298020	97178494	NA,A	NA,G	NA,0.915675	NA,-0.0163865	NA,0.0153834	NA,0.542448	0.000556057	0.001118
2	rs10179546	97573950	A,A	C,C	0.893638,0.890873	0.020041,-0.000409741	0.00641306,0.0137097	2.7501,0.0104802	0.000554701	0.00109828
2	rs74879842	97479745	NA,A	NA,T	NA,0.97123	NA,-0.0262433	NA,0.0255725	NA,0.516008	0.000554384	0.00111466
2	rs76224231	97098308	NA,G	NA,C	NA,0.941468	NA,0.0182618	NA,0.0182098	NA,0.500409	0.000552751	0.00111195
2	rs6756482	97458561	G,G	A,A	0.910537,0.931548	0.0189337,-0.0164043	0.00692737,0.016928	2.20255,0.47819	0.000550969	0.00109116
2	rs560855336	97482681	NA,G	NA,C	NA,0.97123	NA,-0.025955	NA,0.0255725	NA,0.50846	0.000548553	0.00110294
2	rs142191817	97161955	NA,C	NA,A	NA,0.975198	NA,0.0278561	NA,0.0274863	NA,0.507459	0.000541717	0.00109001
2	rs584811	97069879	A,A	G,G	0.672962,0.452381	-0.0113455,-0.0163956	0.00421449,0.00858839	2.14863,1.24983	0.000540845	0.00108298
2	rs113083565	97418686	C,C	T,T	0.910537,0.931548	0.0182015,-0.0197163	0.00692737,0.016928	2.06539,0.612371	0.00054038	0.00107077
2	rs74411759	97475814	NA,C	NA,T	NA,0.975198	NA,0.0278571	NA,0.0274863	NA,0.507481	0.000540209	0.00108664
2	rs11890407	97621647	C,C	G,G	0.887674,0.941468	0.0189568,0.00758315	0.00626142,0.0182098	2.60812,0.169351	0.000539543	0.0010721
2	rs117033501	97155741	NA,G	NA,A	NA,0.871032	NA,0.012841	NA,0.012754	NA,0.503043	0.000537888	0.00108243
2	rs200312596	97479891	NA,C	NA,T	NA,0.97123	NA,-0.0253811	NA,0.0255725	NA,0.493568	0.000537314	0.00108035
2	rs13421281	97578190	NA,T	NA,G	NA,0.970238	NA,0.0270774	NA,0.0251555	NA,0.550137	0.000533883	0.00107465
2	rs55986449	97479986	C,NA	T,NA	0.987078,NA	-0.050116,NA	0.0175062,NA	2.37679,NA	0.000533504	0.00108225
2	rs56797569	97413555	T,T	G,G	0.912525,0.931548	0.0180979,-0.0206215	0.00699802,0.016928	2.01297,0.651398	0.000532622	0.0010554
2	rs57414913	97072395	NA,G	NA,C	NA,0.905754	NA,0.0146306	NA,0.0146307	NA,0.49851	0.000530705	0.00106787
2	rs78375587	97281864	NA,C	NA,T	NA,0.938492	NA,0.0171147	NA,0.0177919	NA,0.473558	0.000530105	0.00106631
2	rs78332765	97873489	NA,A	NA,G	NA,0.900794	NA,0.0139144	NA,0.0142995	NA,0.480805	0.000520396	0.00104663
2	rs62152786	97459530	A,A	G,G	0.911531,0.928571	0.0191231,-0.0141328	0.00696238,0.0165981	2.22032,0.403945	0.000518956	0.00102773
2	rs376438919	97690418	NA,G	NA,A	NA,0.984127	NA,0.0322436	NA,0.0342017	NA,0.461163	0.000514835	0.00103597
2	rs56127042	97537402	A,NA	T,NA	0.970179,NA	0.0217086,NA	0.0116239,NA	1.20887,NA	0.000512609	0.00102532
2	rs563077223	97851331	T,NA	C,NA	0.989066,NA	0.0312597,NA	0.0190121,NA	0.999417,NA	0.000509742	0.00102692
2	rs57367779	97014402	NA,T	NA,A	NA,0.954365	NA,0.0199282	NA,0.0204832	NA,0.480695	0.0005092	0.00102403
2	rs148889115	97516833	NA,T	NA,C	NA,0.969246	NA,-0.0247603	NA,0.0247591	NA,0.498547	0.000508686	0.00102183
2	rs184401625	97349259	A,NA	G,NA	0.984095,NA	-0.021186,NA	0.0158037,NA	0.744585,NA	0.00050842	0.00102212
2	rs35899007	97876254	G,NA	A,NA	0.826044,NA	0.0127165,NA	0.00521577,NA	1.83076,NA	0.00050535	0.0010233
2	rs370796184	97108273	NA,G	NA,A	NA,0.992063	NA,-0.0460535	NA,0.0481747	NA,0.469688	0.000502609	0.00101036
2	rs61682971	97408060	NA,A	NA,G	NA,0.96131	NA,0.0209573	NA,0.0221651	NA,0.462937	0.000502578	0.00101121
2	rs149916093	97564758	NA,C	NA,G	NA,0.985119	NA,0.0323488	NA,0.0353055	NA,0.44426	0.000501561	0.00100859
2	rs62152900	97561927	T,T	C,C	0.894632,0.921627	0.0193607,-0.00566075	0.00643966,0.0159053	2.57791,0.141515	0.000501095	0.000992199
2	rs200849725	97878236	NA,T	NA,A	NA,0.992063	NA,-0.0447198	NA,0.0481747	NA,0.451906	0.000500362	0.0010061
2	rs62156206	97357108	A,A	G,G	0.927435,0.882937	0.0206726,-0.00362711	0.00762141,0.0132962	2.17529,0.105123	0.000500316	0.000992258
2	rs150729474	97065906	T,NA	A,NA	0.965209,NA	0.0170268,NA	0.0107893,NA	0.941046,NA	0.000499181	0.00100691
2	rs76548225	97020427	NA,C	NA,G	NA,0.904762	NA,0.0134664	NA,0.0145623	NA,0.449648	0.000498452	0.00100297
2	rs116098247	97288512	A,NA	C,NA	0.979125,NA	0.0205148,NA	0.0138296,NA	0.86022,NA	0.000498001	0.00100072
2	rs62156234	97436292	G,G	C,C	0.912525,0.931548	0.0181429,-0.0191697	0.00699802,0.016928	2.02109,0.589296	0.00049449	0.00097991
2	rs57248244	97021663	NA,T	NA,C	NA,0.954365	NA,0.0191567	NA,0.0204832	NA,0.456349	0.000493358	0.00099218
2	rs56065109	97762978	G,NA	A,NA	0.968191,NA	-0.0348601,NA	0.0112664,NA	2.70475,NA	0.000493106	0.0010049
2	rs62156225	97414118	C,C	T,T	0.912525,0.931548	0.0179267,-0.020047	0.00699802,0.016928	1.98228,0.626508	0.000492943	0.000977011
2	rs62156226	97417108	A,A	G,G	0.912525,0.931548	0.0179267,-0.0200362	0.00699802,0.016928	1.98228,0.626045	0.000492628	0.000976386
2	rs149707411	97021318	NA,A	NA,T	NA,0.954365	NA,0.0191071	NA,0.0204832	NA,0.454799	0.000492377	0.000990209
2	rs113646501	97330432	C,NA	T,NA	0.975149,NA	0.0233684,NA	0.0127009,NA	1.1819,NA	0.000491152	0.000982294
2	rs2280355	97366303	G,G	A,A	0.212724,0.490079	-0.00520163,0.0155958	0.00483134,0.00855103	0.550305,1.16637	0.000490422	0.000986626
2	rs62156227	97417942	A,A	C,C	0.912525,0.931548	0.0179267,-0.0199399	0.00699802,0.016928	1.98228,0.621915	0.000489824	0.000970836
2	rs57319731	97060629	NA,T	NA,C	NA,0.967262	NA,0.0223234	NA,0.0240217	NA,0.452552	0.000488484	0.00098237
2	rs184098361	97808514	NA,A	NA,G	NA,0.991071	NA,0.0398213	NA,0.0454422	NA,0.419231	0.000488025	0.000982046
2	rs148295106	97701418	NA,A	NA,G	NA,0.974206	NA,0.0243599	NA,0.0269663	NA,0.436114	0.000486783	0.000979191
2	rs77250097	97596162	NA,T	NA,C	NA,0.89881	NA,0.0126756	NA,0.0141743	NA,0.430418	0.000484551	0.000974374
2	rs59013673	97908288	NA,G	NA,A	NA,0.958333	NA,0.018759	NA,0.0213919	NA,0.419611	0.000483771	0.000973075
2	rs62152774	97448377	G,G	A,A	0.912525,0.931548	0.0184043,-0.0175007	0.00699802,0.016928	2.06853,0.521122	0.000483005	0.000957003
2	rs76580740	97244121	NA,T	NA,C	NA,0.856151	NA,-0.0115183	NA,0.0121808	NA,0.463006	0.000481014	0.000966591
2	rs117851641	97559289	NA,T	NA,C	NA,0.919643	NA,0.0133841	NA,0.0157247	NA,0.403749	0.000479422	0.000964089
2	rs116333847	97205403	T,NA	C,NA	0.979125,NA	0.0200729,NA	0.0138296,NA	0.833701,NA	0.000478014	0.000960587
2	rs74936363	97172893	NA,G	NA,A	NA,0.963294	NA,0.0188801	NA,0.0227328	NA,0.391212	0.000477684	0.000960903
2	rs115793054	97197995	T,NA	C,NA	0.979125,NA	0.0200482,NA	0.0138296,NA	0.832228,NA	0.000476934	0.000958418
2	rs78966274	97361093	NA,T	NA,C	NA,0.989087	NA,0.0354195	NA,0.0411453	NA,0.409687	0.00047643	0.000958381
2	rs531067691	97862731	NA,G	NA,T	NA,0.991071	NA,0.0383907	NA,0.0454422	NA,0.399888	0.000475957	0.000957748
2	rs200281147	97726400	NA,T	NA,C	NA,0.986111	NA,0.0311717	NA,0.0365264	NA,0.405125	0.000475915	0.000957529
2	rs113899902	97207887	A,NA	G,NA	0.973161,NA	0.0226358,NA	0.0122339,NA	1.19194,NA	0.000474897	0.000949624
2	rs117362527	97544283	NA,C	NA,T	NA,0.987103	NA,0.0316692	NA,0.0378862	NA,0.39447	0.000473675	0.00095279
2	rs4243786	97563745	C,C	T,T	0.729622,0.249008	0.013033,-0.0129497	0.00445148,0.00988505	2.46675,0.720818	0.000472948	0.000943048
2	rs55982351	97162780	A,NA	G,NA	0.952286,NA	0.0142237,NA	0.00927543,NA	0.902544,NA	0.000472918	0.000953963
2	rs61750875	97359364	G,G	A,A	0.922465,0.801587	0.0188729,0.00920779	0.00739292,0.0107187	1.97123,0.40858	0.000472031	0.000938623
2	rs117342700	97557660	NA,T	NA,G	NA,0.946429	NA,0.0176449	NA,0.0189842	NA,0.452649	0.000471721	0.000948151
2	rs191770235	97108016	NA,A	NA,G	NA,0.952381	NA,0.0164543	NA,0.0200728	NA,0.384713	0.000471541	0.000948431
2	rs62152765	97440420	A,A	G,G	0.912525,0.931548	0.0181429,-0.0183067	0.00699802,0.016928	2.02109,0.553617	0.000471454	0.000934329
2	rs144165884	97866768	NA,G	NA,T	NA,0.991071	NA,0.0377705	NA,0.0454422	NA,0.391608	0.000470952	0.00094767
2	rs367744623	97847558	NA,G	NA,A	NA,0.991071	NA,0.0377567	NA,0.0454422	NA,0.391426	0.000470843	0.00094745
2	rs77427837	97264228	NA,A	NA,G	NA,0.914682	NA,-0.0136944	NA,0.015302	NA,0.430838	0.000470593	0.000946428
2	rs6758174	97528365	C,C	T,T	0.720676,0.357143	0.0141185,-0.00700406	0.00440672,0.00892123	2.86774,0.364119	0.000469707	0.000936849
2	rs375533944	97846625	NA,C	NA,T	NA,0.991071	NA,0.0375704	NA,0.0454422	NA,0.388951	0.000469366	0.000944476
2	rs200384984	97845235	NA,C	NA,T	NA,0.974206	NA,0.0230354	NA,0.0269663	NA,0.405632	0.000469205	0.000943855
2	rs116121826	97441914	G,G	A,A	0.912525,0.931548	0.0181429,-0.0182106	0.00699802,0.016928	2.02109,0.549701	0.000469026	0.000929523
2	rs62152777	97452100	G,G	A,A	0.912525,0.930556	0.0182736,-0.0174324	0.00699802,0.0168156	2.04474,0.523042	0.000468301	0.000928001
2	rs185816817	97061094	NA,C	NA,T	NA,0.96627	NA,0.0206062	NA,0.023678	NA,0.415496	0.000467229	0.000939667
2	rs72813606	97634828	T,NA	C,NA	0.979125,NA	-0.0127795,NA	0.0138296,NA	0.449222,NA	0.000466654	0.000937118
2	rs59271006	97529360	A,A	T,T	0.736581,0.366071	0.0146426,-0.00695705	0.00448855,0.00887361	2.95646,0.363481	0.000466547	0.000931101
2	rs62156231	97425603	A,A	G,G	0.912525,0.931548	0.0178412,-0.0194626	0.00699802,0.016928	1.96702,0.601616	0.000466406	0.000924546
2	rs141944460	97864208	NA,C	NA,G	NA,0.991071	NA,0.0371587	NA,0.0454422	NA,0.383502	0.000466145	0.00093799
2	rs369852021	97555242	NA,A	NA,C	NA,0.946429	NA,0.0173378	NA,0.0189842	NA,0.442375	0.000465936	0.000936537
2	rs72809850	97449762	C,C	A,A	0.912525,0.931548	0.0182736,-0.0174503	0.00699802,0.016928	2.04474,0.519116	0.000465899	0.000923249
2	rs117298291	97579452	NA,A	NA,G	NA,0.984127	NA,-0.0279229	NA,0.0342017	NA,0.382725	0.000465801	0.000936868
2	rs577389837	97853598	NA,T	NA,C	NA,0.991071	NA,0.036883	NA,0.0454422	NA,0.379869	0.000464019	0.00093371
2	rs377749588	97865217	NA,A	NA,G	NA,0.992063	NA,0.0388251	NA,0.0481747	NA,0.376455	0.000463734	0.000933181
2	rs145496851	97194637	C,NA	A,NA	0.99006,NA	-0.0194523,NA	0.01993,NA	0.482738,NA	0.000463521	0.00093299
2	rs372222825	97811983	NA,C	NA,T	NA,0.991071	NA,0.0368177	NA,0.0454422	NA,0.37901	0.000463519	0.000932704
2	rs74460316	97410632	NA,T	NA,C	NA,0.944444	NA,0.0153466	NA,0.0186617	NA,0.386291	0.000463071	0.000931327
2	rs62152773	97448073	C,C	T,T	0.912525,0.931548	0.0182285,-0.0175465	0.00699802,0.016928	2.03657,0.522949	0.000462869	0.000917284
2	rs147198744	97857335	NA,T	NA,C	NA,0.991071	NA,0.0365574	NA,0.0454422	NA,0.375594	0.000461542	0.000928721
2	rs79446570	97116997	NA,G	NA,C	NA,0.950397	NA,0.0160149	NA,0.0196877	NA,0.380945	0.000460162	0.000925536
2	rs62152783	97457389	A,A	T,T	0.912525,0.931548	0.0183592,-0.0166888	0.00699802,0.016928	2.06031,0.489189	0.000458442	0.000908442
2	rs79892037	97029452	NA,G	NA,A	NA,0.959325	NA,0.0182312	NA,0.0216401	NA,0.39846	0.000457662	0.000920385
2	rs76687534	97029157	NA,C	NA,G	NA,0.959325	NA,0.0182312	NA,0.0216401	NA,0.39846	0.000457662	0.000920385
2	rs62152785	97459403	T,T	A,A	0.912525,0.931548	0.0184043,-0.016404	0.00699802,0.016928	2.06853,0.478179	0.000457453	0.000906458
2	rs62152784	97457849	A,A	G,G	0.912525,0.931548	0.0183592,-0.0166429	0.00699802,0.016928	2.06031,0.487407	0.00045742	0.000906419
2	rs79544036	97129700	NA,A	NA,G	NA,0.940476	NA,0.0140392	NA,0.0180669	NA,0.3594	0.000457415	0.000920137
2	rs181446057	97868213	NA,T	NA,C	NA,0.991071	NA,0.0357526	NA,0.0454422	NA,0.365103	0.000455567	0.00091669
2	rs138754551	97712885	NA,A	NA,G	NA,0.986111	NA,0.0289993	NA,0.0365264	NA,0.369331	0.000455059	0.000915549
2	rs190567719	97712720	NA,C	NA,T	NA,0.986111	NA,0.0289532	NA,0.0365264	NA,0.368584	0.000454643	0.00091471
2	rs111237064	97456578	C,C	T,T	0.912525,0.931548	0.0183141,-0.0167393	0.00699802,0.016928	2.0521,0.491151	0.0004543	0.000900275
2	rs117919172	97294672	NA,A	NA,G	NA,0.939484	NA,0.0134582	NA,0.0179277	NA,0.344058	0.000453701	0.000912793
2	rs12620370	97200543	NA,T	NA,C	NA,0.979167	NA,0.0247745	NA,0.0299292	NA,0.389551	0.000453136	0.000911341
2	rs74263766	97157871	NA,C	NA,T	NA,0.960318	NA,0.0176601	NA,0.0218976	NA,0.376789	0.000452432	0.000910303
2	rs375673718	97869922	NA,G	NA,A	NA,0.991071	NA,0.0352444	NA,0.0454422	NA,0.358532	0.0004519	0.000909307
2	rs76512618	97531857	NA,A	NA,G	NA,0.955357	NA,0.015694	NA,0.0206987	NA,0.348407	0.00045173	0.000908495
2	rs74583310	97066497	C,NA	G,NA	0.869781,NA	-0.0133649,NA	0.00587486,NA	1.63996,NA	0.000451523	0.000906353
2	rs140516362	97016555	NA,T	NA,G	NA,0.959325	NA,0.0177981	NA,0.0216401	NA,0.386355	0.000451077	0.000907144
2	rs114354514	97123895	NA,A	NA,G	NA,0.950397	NA,0.0154058	NA,0.0196877	NA,0.362594	0.000450437	0.000906018
2	rs62152788	97470223	T,T	C,C	0.913519,0.934524	0.0189292,-0.0150501	0.00703429,0.0172809	2.14727,0.415891	0.000450188	0.000891842
2	rs2698465	97744576	NA,T	NA,G	NA,0.934524	NA,0.0130043	NA,0.0172809	NA,0.345114	0.000449539	0.000903954
2	rs118035861	97850758	NA,A	NA,G	NA,0.939484	NA,0.0141294	NA,0.0179277	NA,0.365908	0.000448999	0.00090337
2	rs77718600	97393381	NA,A	NA,G	NA,0.965278	NA,0.0183887	NA,0.0233493	NA,0.365563	0.000448961	0.000902966
2	rs58742758	97857100	NA,A	NA,G	NA,0.941468	NA,0.0143518	NA,0.0182098	NA,0.365908	0.000448625	0.000902609
2	rs145196704	97388776	C,NA	G,NA	0.987078,NA	-0.0481223,NA	0.0175062,NA	2.22331,NA	0.00044846	0.000908259
2	rs146972264	97638311	A,NA	G,NA	0.972167,NA	0.0175065,NA	0.0120196,NA	0.837873,NA	0.000448116	0.000901884
2	rs1585272	97161749	C,C	T,T	0.676938,0.49504	-0.0106375,-0.0152345	0.00422788,0.00854977	1.9256,1.12626	0.000447171	0.000896549
2	rs62152775	97448474	T,T	G,G	0.912525,0.931548	0.0180979,-0.0175007	0.00699802,0.016928	2.01297,0.521122	0.000446787	0.000885545
2	rs572266877	97927125	NA,A	NA,G	NA,0.985119	NA,0.0275795	NA,0.0353055	NA,0.361806	0.00044619	0.000897277
2	rs574320806	97050506	NA,T	NA,C	NA,0.959325	NA,0.0174632	NA,0.0216401	NA,0.377088	0.000446162	0.000897263
2	rs55674661	97473929	G,G	A,A	0.903579,0.824405	0.0176729,-0.00982498	0.00669838,0.0112351	2.07934,0.418106	0.000445193	0.000883206
2	rs76417759	97038129	NA,C	NA,G	NA,0.959325	NA,0.0173927	NA,0.0216401	NA,0.375147	0.000445146	0.000895221
2	rs58505762	97606312	NA,A	NA,G	NA,0.946429	NA,0.0146107	NA,0.0189842	NA,0.355047	0.000443141	0.000891562
2	rs62152772	97448055	A,A	G,G	0.912525,0.931548	0.0180573,-0.0175007	0.00699802,0.016928	2.00568,0.521122	0.000442265	0.000876622
2	rs12614623	97025559	NA,A	NA,G	NA,0.959325	NA,0.0171331	NA,0.0216401	NA,0.368031	0.000441464	0.000887818
2	rs62152768	97442906	T,T	C,C	0.912525,0.930556	0.0180123,-0.0175256	0.00699802,0.0168156	1.99759,0.526792	0.000440523	0.000873198
2	rs145131081	97775920	NA,A	NA,C	NA,0.794643	NA,-0.0090285	NA,0.0105819	NA,0.405005	0.000440342	0.000886022
2	rs61173747	97528070	NA,C	NA,T	NA,0.96627	NA,0.0195299	NA,0.023678	NA,0.387769	0.000439208	0.000883923
2	rs4907254	97549668	G,G	A,A	0.712724,0.209325	0.013474,-0.00638707	0.00436947,0.0105074	2.68939,0.264979	0.000438736	0.000874231
2	rs185026090	97722553	NA,A	NA,G	NA,0.996032	NA,-0.0498459	NA,0.0679934	NA,0.333952	0.000436166	0.000877314
2	rs199938608	97049260	NA,A	NA,G	NA,0.959325	NA,0.0166911	NA,0.0216401	NA,0.356028	0.000435397	0.00087562
2	rs200069423	97048796	NA,C	NA,G	NA,0.959325	NA,0.0166444	NA,0.0216401	NA,0.354769	0.000434771	0.000874361
2	rs113451578	97289422	T,NA	C,NA	0.884692,NA	-0.0143731,NA	0.00619033,NA	1.69378,NA	0.000434241	0.000872205
2	rs12621163	97066060	NA,T	NA,C	NA,0.968254	NA,0.0186087	NA,0.0243817	NA,0.351318	0.000432748	0.000870331
2	rs3731941	97476219	G,G	A,A	0.913519,0.931548	0.0187153,-0.0149778	0.00703429,0.016928	2.10788,0.424503	0.000429349	0.000850747
2	rs60020980	97044052	NA,A	NA,G	NA,0.959325	NA,0.0161964	NA,0.0216401	NA,0.342762	0.000428901	0.00086256
2	rs2280356	97366324	G,G	A,A	0.929423,0.87996	0.0201817,-0.00270993	0.00771974,0.0131525	2.04861,0.0773989	0.000426505	0.000846578
2	rs538551450	97806010	NA,A	NA,G	NA,0.987103	NA,-0.0262581	NA,0.0378862	NA,0.311348	0.000426235	0.000857314
2	rs118172310	97040904	NA,T	NA,C	NA,0.959325	NA,0.015926	NA,0.0216401	NA,0.335583	0.000425477	0.000855676
2	rs146662971	97261890	A,NA	C,NA	0.984095,NA	0.0205977,NA	0.0158037,NA	0.715663,NA	0.000425377	0.000856448
2	rs60893927	97040677	NA,T	NA,G	NA,0.959325	NA,0.0158794	NA,0.0216401	NA,0.334351	0.000424896	0.000854507
2	rs116581863	97154141	T,NA	A,NA	0.976143,NA	0.0181859,NA	0.0129561,NA	0.794736,NA	0.00042205	0.000848274
2	rs183739624	97535416	NA,T	NA,C	NA,0.941468	NA,0.0141224	NA,0.0182098	NA,0.358506	0.000421932	0.000848101
2	rs191606290	97533983	NA,G	NA,T	NA,0.94246	NA,0.0142006	NA,0.0183564	NA,0.357374	0.000421517	0.000847268
2	rs2290908	97036670	NA,T	NA,C	NA,0.958333	NA,0.0153427	NA,0.0213919	NA,0.32492	0.000420318	0.000845286
2	rs188339391	97537928	NA,A	NA,G	NA,0.988095	NA,0.0261689	NA,0.0394133	NA,0.295237	0.000420155	0.000845112
2	rs79715848	97033862	NA,A	NA,G	NA,0.756944	NA,-0.00679419	NA,0.00996594	NA,0.305042	0.000419913	0.000843839
2	rs58132887	97079576	NA,G	NA,C	NA,0.968254	NA,0.0173023	NA,0.0243817	NA,0.32064	0.000418269	0.000841217
2	rs78003917	97857502	NA,A	NA,G	NA,0.972222	NA,0.018116	NA,0.0260119	NA,0.313234	0.000417654	0.000839809
2	rs77287677	97068739	NA,G	NA,C	NA,0.969246	NA,0.017459	NA,0.0247591	NA,0.318114	0.000417299	0.000839268
2	rs145520891	97740484	C,NA	T,NA	0.989066,NA	0.0276915,NA	0.0190121,NA	0.837888,NA	0.000416979	0.000839755
2	rs551187903	97068866	NA,T	NA,G	NA,0.969246	NA,0.0173137	NA,0.0247591	NA,0.314819	0.000415821	0.000836295
2	rs117059620	97088502	NA,A	NA,G	NA,0.947421	NA,0.0126281	NA,0.0191524	NA,0.292708	0.000415796	0.000836342
2	rs139607580	97093335	NA,T	NA,C	NA,0.967262	NA,0.016809	NA,0.0240217	NA,0.315074	0.000415583	0.000835809
2	rs6576996	97623312	C,C	T,T	0.875746,0.869048	0.0176317,-0.00230849	0.0059937,0.0126714	2.48623,0.0678099	0.000415388	0.000825586
2	rs200987035	97069109	NA,A	NA,C	NA,0.968254	NA,0.0170004	NA,0.0243817	NA,0.313686	0.000415148	0.000834941
2	rs144254257	97087733	NA,A	NA,G	NA,0.968254	NA,0.0169834	NA,0.0243817	NA,0.313296	0.000414975	0.000834593
2	rs191221384	97683164	NA,C	NA,T	NA,0.973214	NA,0.0180007	NA,0.0264757	NA,0.304018	0.000413454	0.000831368
2	rs74625264	97040768	NA,C	NA,A	NA,0.959325	NA,0.0148459	NA,0.0216401	NA,0.307428	0.00041266	0.000829907
2	rs78300305	97041281	NA,C	NA,G	NA,0.959325	NA,0.0148459	NA,0.0216401	NA,0.307428	0.00041266	0.000829907
2	rs193058613	97855071	NA,T	NA,G	NA,0.91369	NA,0.00957075	NA,0.0152221	NA,0.276119	0.00041189	0.00082838
2	rs189449430	97605106	NA,A	NA,G	NA,0.97123	NA,0.0169856	NA,0.0255725	NA,0.295374	0.000411831	0.000828422
2	rs78304631	97097977	NA,A	NA,G	NA,0.967262	NA,0.0164034	NA,0.0240217	NA,0.30566	0.000411443	0.000827484
2	rs117950963	97555552	NA,C	NA,T	NA,0.945437	NA,0.0137382	NA,0.0188207	NA,0.332154	0.000411283	0.000826789
2	rs79724734	97559322	A,NA	C,NA	0.969185,NA	0.0175657,NA	0.0114407,NA	0.90415,NA	0.000411022	0.000824129
2	rs181361004	97073606	T,NA	C,NA	0.99006,NA	-0.0509833,NA	0.01993,NA	1.97782,NA	0.0004109	0.000830842
2	rs200809231	97747946	NA,T	NA,C	NA,0.89881	NA,0.00939726	NA,0.0141743	NA,0.294698	0.000410587	0.000825717
2	rs117294895	97084604	NA,C	NA,T	NA,0.968254	NA,0.0163643	NA,0.0243817	NA,0.299201	0.000408836	0.00082225
2	rs12620768	97085913	NA,A	NA,T	NA,0.968254	NA,0.0163643	NA,0.0243817	NA,0.299201	0.000408836	0.00082225
2	rs12464811	97039158	NA,A	NA,G	NA,0.890873	NA,0.00876499	NA,0.0137097	NA,0.281822	0.000408441	0.000821817
2	rs151319331	97256656	A,NA	G,NA	0.987078,NA	0.0177775,NA	0.0175062,NA	0.508822,NA	0.000407544	0.000819663
2	rs114564306	97584530	A,NA	G,NA	0.980119,NA	-0.0113778,NA	0.0141639,NA	0.374887,NA	0.000407104	0.000817702
2	rs149916666	97596033	T,NA	C,NA	0.984095,NA	0.022223,NA	0.0158037,NA	0.796779,NA	0.000406985	0.000818721
2	rs79160678	97556164	NA,A	NA,G	NA,0.946429	NA,0.0133534	NA,0.0189842	NA,0.317123	0.000405731	0.000815662
2	rs150993613	97561710	NA,T	NA,G	NA,0.959325	NA,0.0137402	NA,0.0216401	NA,0.279456	0.000405462	0.000815727
2	rs61341985	97068338	NA,A	NA,G	NA,0.968254	NA,0.0159865	NA,0.0243817	NA,0.290703	0.000405253	0.000815044
2	rs117163475	97068499	NA,T	NA,A	NA,0.968254	NA,0.0158878	NA,0.0243817	NA,0.288496	0.000404337	0.000813202
2	rs74720066	97094694	NA,T	NA,G	NA,0.967262	NA,0.0156407	NA,0.0240217	NA,0.288211	0.000404054	0.000812626
2	rs76832333	97031231	NA,G	NA,A	NA,0.75496	NA,-0.00612141	NA,0.00993854	NA,0.269263	0.000403919	0.000811762
2	rs11164110	97332945	NA,T	NA,C	NA,0.955357	NA,0.0128624	NA,0.0206987	NA,0.272191	0.000403515	0.000811646
2	rs12619919	97100096	NA,G	NA,C	NA,0.968254	NA,0.0158442	NA,0.0243817	NA,0.287521	0.000403511	0.000811547
2	rs117995732	97677778	NA,G	NA,C	NA,0.935516	NA,-0.0116834	NA,0.0174041	NA,0.299272	0.000402987	0.000810348
2	rs142281127	97375434	NA,A	NA,G	NA,0.970238	NA,0.0165574	NA,0.0251555	NA,0.292082	0.000402599	0.000809665
2	rs190411621	97101181	NA,T	NA,C	NA,0.968254	NA,0.0156834	NA,0.0243817	NA,0.283943	0.000402048	0.000808606
2	rs200261444	97107389	NA,A	NA,G	NA,0.968254	NA,0.0156343	NA,0.0243817	NA,0.282852	0.000401605	0.000807715
2	rs56829098	97110866	NA,A	NA,G	NA,0.968254	NA,0.0156343	NA,0.0243817	NA,0.282852	0.000401605	0.000807715
2	rs140164209	97106264	NA,T	NA,C	NA,0.968254	NA,0.0154919	NA,0.0243817	NA,0.279697	0.000400332	0.000805156
2	rs117993305	97290585	NA,T	NA,A	NA,0.979167	NA,-0.0174656	NA,0.0299292	NA,0.252189	0.000399954	0.00080462
2	rs183095602	97106968	NA,T	NA,C	NA,0.968254	NA,0.0154477	NA,0.0243817	NA,0.27872	0.000399941	0.000804368
2	rs6753726	97712442	NA,C	NA,T	NA,0.936508	NA,-0.0115534	NA,0.0175302	NA,0.29255	0.00039983	0.000803999
2	rs116853297	97113479	NA,C	NA,T	NA,0.968254	NA,0.0153495	NA,0.0243817	NA,0.276554	0.000399076	0.00080263
2	rs114069771	97317868	A,NA	C,NA	0.987078,NA	-0.0436644,NA	0.0175062,NA	1.89884,NA	0.000397882	0.000802924
2	rs78877218	97113587	NA,C	NA,T	NA,0.968254	NA,0.0152072	NA,0.0243817	NA,0.273423	0.000397837	0.000800139
2	rs75866610	97662686	NA,G	NA,A	NA,0.941468	NA,0.0105111	NA,0.0182098	NA,0.248882	0.000397433	0.000799528
2	rs72809811	97292386	A,NA	G,NA	0.963221,NA	-0.007005,NA	0.0105045,NA	0.296827,NA	0.000397393	0.000798692
2	rs11164095	97155208	T,T	C,C	0.713718,0.671627	0.0124908,0.0114245	0.004374,0.00910239	2.36709,0.67894	0.000397102	0.00078849
2	rs58514927	97487748	NA,A	NA,T	NA,0.905754	NA,0.00982482	NA,0.0146307	NA,0.299391	0.000396655	0.000797814
2	rs4426565	97051981	T,NA	C,NA	0.798211,NA	-0.0116002,NA	0.00492643,NA	1.73194,NA	0.00039647	0.000795823
2	rs139367249	97659859	NA,T	NA,C	NA,0.941468	NA,0.0104049	NA,0.0182098	NA,0.245854	0.000396217	0.00079708
2	rs76473006	97659581	NA,T	NA,A	NA,0.941468	NA,0.0104049	NA,0.0182098	NA,0.245854	0.000396217	0.00079708
2	rs77358842	97645674	NA,G	NA,A	NA,0.941468	NA,0.0103752	NA,0.0182098	NA,0.245011	0.000395881	0.000796402
2	rs117211130	97672314	NA,A	NA,G	NA,0.941468	NA,0.0103518	NA,0.0182098	NA,0.244344	0.000395616	0.000795868
2	rs60337859	97674507	NA,G	NA,A	NA,0.941468	NA,0.0103518	NA,0.0182098	NA,0.244344	0.000395616	0.000795868
2	rs78834616	97668778	NA,A	NA,T	NA,0.941468	NA,0.010304	NA,0.0182098	NA,0.242988	0.000395077	0.000794784
2	rs79163674	97035737	A,NA	G,NA	0.819085,NA	-0.0130199,NA	0.00513615,NA	1.94898,NA	0.000394201	0.000792349
2	rs117830453	97663995	NA,C	NA,T	NA,0.941468	NA,0.0101979	NA,0.0182098	NA,0.239983	0.000393893	0.0007924
2	rs181435171	97309376	NA,T	NA,C	NA,0.982143	NA,-0.0174152	NA,0.0322783	NA,0.229502	0.000393141	0.000790649
2	rs369670146	97001567	NA,A	NA,G	NA,0.980159	NA,0.0168977	NA,0.0306528	NA,0.235484	0.000393026	0.000790578
2	rs144569336	97657701	NA,G	NA,A	NA,0.941468	NA,0.010116	NA,0.0182098	NA,0.237669	0.000392989	0.000790581
2	rs377626624	97922026	NA,A	NA,G	NA,0.925595	NA,0.00974158	NA,0.0162889	NA,0.25979	0.000392821	0.00078997
2	rs117024156	97646732	NA,A	NA,G	NA,0.941468	NA,0.0100631	NA,0.0182098	NA,0.236179	0.000392411	0.000789416
2	rs2271780	97506365	NA,A	NA,G	NA,0.889881	NA,0.00815565	NA,0.0136555	NA,0.259366	0.000391933	0.000788405
2	rs191824358	97538483	NA,G	NA,A	NA,0.936508	NA,0.0110874	NA,0.0175302	NA,0.278125	0.000390217	0.000784518
2	rs149013838	97629810	NA,A	NA,G	NA,0.941468	NA,0.00980096	NA,0.0182098	NA,0.228838	0.000389602	0.000783761
2	rs118034532	97680448	NA,T	NA,C	NA,0.988095	NA,0.0217214	NA,0.0394133	NA,0.235412	0.00038899	0.000782313
2	rs116052219	97347283	A,NA	T,NA	0.985089,NA	0.0200547,NA	0.0163138,NA	0.659643,NA	0.0003887	0.000781573
2	rs146227689	97482098	C,NA	G,NA	0.991054,NA	0.0273782,NA	0.0209976,NA	0.716074,NA	0.000388509	0.000780216
2	rs372691636	97851836	NA,C	NA,A	NA,0.935516	NA,0.00805055	NA,0.0174041	NA,0.191333	0.000388497	0.000781438
2	rs146970864	97013461	NA,G	NA,A	NA,0.988095	NA,0.0205803	NA,0.0394133	NA,0.220725	0.000388278	0.000780984
2	rs114862860	97129788	A,NA	G,NA	0.973161,NA	0.0169173,NA	0.0122339,NA	0.778018,NA	0.000388088	0.000779938
2	rs772154	97021664	T,T	G,G	0.682903,0.585317	-0.0125118,-0.0127121	0.00424878,0.0086766	2.49058,0.844991	0.000387939	0.000778182
2	rs11695197	97711421	A,NA	G,NA	0.888668,NA	-0.0333033,NA	0.00628579,NA	6.93198,NA	0.000386921	0.0964266
2	rs143493427	97685693	NA,G	NA,A	NA,0.940476	NA,0.00942415	NA,0.0180669	NA,0.220453	0.00038647	0.000777466
2	rs75179425	97119457	NA,T	NA,C	NA,0.968254	NA,0.0138033	NA,0.0243817	NA,0.243134	0.000386467	0.000777273
2	rs77623518	97558599	NA,T	NA,C	NA,0.960318	NA,-0.0116447	NA,0.0218976	NA,0.225571	0.000386378	0.000776776
2	rs116069341	97711739	C,C	G,G	0.972167,0.99504	0.00300681,0.121939	0.0120196,0.0608454	0.0955746,1.3462	0.000386296	0.000777352
2	rs117624266	97685340	NA,G	NA,C	NA,0.940476	NA,0.00937143	NA,0.0180669	NA,0.218988	0.000385934	0.000776386
2	rs117232832	97538902	NA,T	NA,C	NA,0.900794	NA,-0.00788883	NA,0.0142995	NA,0.235701	0.000384425	0.000773275
2	rs34409923	97368670	A,NA	G,NA	0.984095,NA	0.0221841,NA	0.0158037,NA	0.794794,NA	0.000383476	0.000771192
2	rs79595394	97563283	NA,A	NA,G	NA,0.9375	NA,0.0107082	NA,0.0176595	NA,0.264187	0.000383456	0.000770891
2	rs141767796	97013696	NA,A	NA,G	NA,0.988095	NA,-0.0204454	NA,0.0394133	NA,0.219007	0.000383251	0.000770878
2	rs12621125	97126119	NA,T	NA,C	NA,0.968254	NA,0.013304	NA,0.0243817	NA,0.232619	0.000382782	0.000769862
2	rs12616601	97126521	NA,C	NA,T	NA,0.968254	NA,0.013304	NA,0.0243817	NA,0.232619	0.000382782	0.000769862
2	rs79444555	97144559	NA,C	NA,T	NA,0.968254	NA,0.0132649	NA,0.0243817	NA,0.231801	0.000382501	0.000769298
2	rs188484263	97154796	NA,A	NA,T	NA,0.954365	NA,0.00904251	NA,0.0204832	NA,0.181194	0.000381802	0.000768093
2	rs74826568	97505297	NA,G	NA,T	NA,0.882937	NA,0.00718673	NA,0.0132962	NA,0.229998	0.000381329	0.00076706
2	rs80190477	97130826	NA,T	NA,C	NA,0.968254	NA,0.0130887	NA,0.0243817	NA,0.228127	0.000381249	0.00076678
2	rs13409957	97865894	NA,A	NA,G	NA,0.939484	NA,-0.010008	NA,0.0179277	NA,0.239066	0.000380753	0.000765679
2	rs3731942	97487077	NA,T	NA,G	NA,0.958333	NA,-0.0102804	NA,0.0213919	NA,0.200095	0.000379646	0.000763732
2	rs11891457	97632449	T,T	G,G	0.874751,0.87004	0.0173187,-0.00200035	0.00597324,0.0127124	2.42723,0.0580088	0.000379553	0.000754611
2	rs80245067	97075987	NA,G	NA,A	NA,0.993056	NA,-0.024467	NA,0.0514752	NA,0.197526	0.000379383	0.00076302
2	rs59073958	97352693	T,T	C,C	0.922465,0.811508	0.0172636,0.0112907	0.00739292,0.0109298	1.70918,0.520578	0.000379262	0.000755642
2	rs200778363	97890964	NA,T	NA,C	NA,0.950397	NA,0.00952312	NA,0.0196877	NA,0.20163	0.000379166	0.000762658
2	rs116347249	97551672	A,NA	C,NA	0.964215,NA	0.016195,NA	0.0106439,NA	0.892362,NA	0.000377579	0.000757459
2	rs142327201	97854013	NA,A	NA,C	NA,0.954365	NA,0.00965636	NA,0.0204832	NA,0.195633	0.000377166	0.000758628
2	rs191572585	97594756	NA,A	NA,G	NA,0.940476	NA,-0.00665821	NA,0.0180669	NA,0.147229	0.000376821	0.000758118
2	rs202042765	97109166	NA,T	NA,G	NA,0.984127	NA,0.0148443	NA,0.0342017	NA,0.177654	0.00037667	0.000757623
2	rs199577048	97908984	NA,T	NA,C	NA,0.956349	NA,0.00969148	NA,0.0209218	NA,0.191651	0.000376066	0.000756421
2	rs200971801	97896358	NA,C	NA,A	NA,0.869048	NA,0.00686715	NA,0.0126714	NA,0.230726	0.000376063	0.000756234
2	rs148284705	97199000	A,NA	C,NA	0.987078,NA	-0.0426672,NA	0.0175062,NA	1.82978,NA	0.00037603	0.000758792
2	rs118172264	97888280	NA,T	NA,C	NA,0.868056	NA,0.00680035	NA,0.0126309	NA,0.228921	0.000375528	0.000755159
2	rs144004235	97768199	NA,G	NA,A	NA,0.935516	NA,-0.00912335	NA,0.0174041	NA,0.221752	0.000375415	0.00075496
2	rs139024447	97869226	NA,T	NA,G	NA,0.874008	NA,0.00693265	NA,0.0128817	NA,0.228813	0.000375168	0.000754426
2	rs17119645	97553909	C,NA	T,NA	0.964215,NA	0.0161262,NA	0.0106439,NA	0.886872,NA	0.00037498	0.000752258
2	rs201062750	97872746	NA,G	NA,C	NA,0.874008	NA,0.00688722	NA,0.0128817	NA,0.227025	0.00037462	0.000753325
2	rs9324210	97621121	A,A	G,G	0.312127,0.749008	-0.0132183,0.00511234	0.00426697,0.00985893	2.71008,0.218909	0.000374272	0.000750175
2	rs185585607	97154581	NA,A	NA,G	NA,0.967262	NA,0.0117804	NA,0.0240217	NA,0.204923	0.000373924	0.000752055
2	rs58909784	97870635	NA,G	NA,A	NA,0.874008	NA,0.00680093	NA,0.0128817	NA,0.223638	0.000373592	0.000751261
2	rs17119643	97553300	T,NA	C,NA	0.964215,NA	0.0160829,NA	0.0106439,NA	0.883427,NA	0.000373362	0.00074902
2	rs147277331	97200330	NA,A	NA,G	NA,0.986111	NA,0.0155838	NA,0.0365264	NA,0.17416	0.000372779	0.000749763
2	rs76772809	97011671	NA,G	NA,A	NA,0.986111	NA,0.0171602	NA,0.0365264	NA,0.194842	0.000372612	0.000749239
2	rs76142129	97096513	T,NA	C,NA	0.879722,NA	-0.00360353,NA	0.00607818,NA	0.257061,NA	0.000372114	0.000746682
2	rs12846	97477374	T,T	C,C	0.904573,0.814484	0.0179873,-0.0070234	0.00672948,0.0109969	2.1238,0.281467	0.000372024	0.000738315
2	rs79461343	97549272	NA,A	NA,G	NA,0.939484	NA,0.00950314	NA,0.0179277	NA,0.224714	0.000371672	0.000747265
2	rs201474380	97868313	NA,C	NA,T	NA,0.955357	NA,0.00903236	NA,0.0206987	NA,0.178771	0.00037154	0.000747299
2	rs117615015	97662067	NA,T	NA,C	NA,0.987103	NA,0.0167318	NA,0.0378862	NA,0.181276	0.0003708	0.00074576
2	rs57729589	97559333	T,NA	A,NA	0.964215,NA	0.0160129,NA	0.0106439,NA	0.877877,NA	0.000370777	0.000743847
2	rs372128331	97845473	NA,G	NA,A	NA,0.972222	NA,-0.0110324	NA,0.0260119	NA,0.172972	0.000370765	0.000745589
2	rs62152872	97545306	T,NA	C,NA	0.971173,NA	0.0150552,NA	0.0118166,NA	0.693281,NA	0.000370685	0.000745756
2	rs117914245	97117255	NA,A	NA,G	NA,0.958333	NA,0.0078328	NA,0.0213919	NA,0.146151	0.00037067	0.000745662
2	rs116169733	97207517	T,NA	C,NA	0.99006,NA	-0.0268028,NA	0.01993,NA	0.747934,NA	0.000370626	0.000745005
2	rs60193293	97148876	NA,A	NA,G	NA,0.967262	NA,0.0112054	NA,0.0240217	NA,0.193222	0.000370378	0.000744925
2	rs139857959	97560263	NA,A	NA,C	NA,0.960318	NA,-0.00948862	NA,0.0218976	NA,0.17732	0.000370301	0.000744518
2	rs76434665	97552378	NA,A	NA,G	NA,0.960318	NA,-0.00945285	NA,0.0218976	NA,0.176545	0.000370068	0.00074405
2	rs77036625	97460414	NA,A	NA,G	NA,0.927579	NA,0.00782061	NA,0.0164929	NA,0.196973	0.000369601	0.000743442
2	rs573775748	97866233	NA,G	NA,A	NA,0.984127	NA,-0.0144845	NA,0.0342017	NA,0.172677	0.000369491	0.000743094
2	rs117690484	97866454	NA,T	NA,C	NA,0.873016	NA,0.00642074	NA,0.0128386	NA,0.209718	0.000369406	0.000742841
2	rs148839840	97862937	NA,G	NA,C	NA,0.873016	NA,0.00637552	NA,0.0128386	NA,0.207974	0.00036909	0.000742221
2	rs150846613	97860471	NA,T	NA,C	NA,0.874008	NA,0.00639693	NA,0.0128817	NA,0.207974	0.000369021	0.000742078
2	rs79406737	97584274	NA,G	NA,T	NA,0.949405	NA,-0.00803236	NA,0.019504	NA,0.167196	0.000367689	0.000739296
2	rs116905892	97620622	NA,G	NA,A	NA,0.947421	NA,-0.00929812	NA,0.0191524	NA,0.2025	0.000367433	0.000738851
2	rs150655341	97865624	NA,T	NA,G	NA,0.874008	NA,0.00621548	NA,0.0128817	NA,0.20104	0.000367094	0.000738207
2	rs117808941	97846939	NA,T	NA,A	NA,0.874008	NA,0.00621548	NA,0.0128817	NA,0.20104	0.000367094	0.000738207
2	rs201472635	97850545	NA,G	NA,A	NA,0.874008	NA,0.00621548	NA,0.0128817	NA,0.20104	0.000367094	0.000738207
2	rs79579535	97877502	NA,G	NA,A	NA,0.868056	NA,0.006052	NA,0.0126309	NA,0.199395	0.000366923	0.000737872
2	rs117331520	97879752	NA,T	NA,C	NA,0.868056	NA,0.006052	NA,0.0126309	NA,0.199395	0.000366923	0.000737872
2	rs117704677	97857165	NA,A	NA,C	NA,0.874008	NA,0.00617466	NA,0.0128817	NA,0.199489	0.000366671	0.000737358
2	rs57213829	97152162	NA,G	NA,A	NA,0.967262	NA,0.0105182	NA,0.0240217	NA,0.179479	0.000366439	0.000737001
2	rs114810987	97547869	C,NA	T,NA	0.971173,NA	0.0149185,NA	0.0118166,NA	0.684517,NA	0.000366215	0.000736763
2	rs2924037	97852384	NA,C	NA,A	NA,0.874008	NA,0.00612931	NA,0.0128817	NA,0.197769	0.000366206	0.000736423
2	rs141647326	97876880	NA,G	NA,A	NA,0.868056	NA,0.00598338	NA,0.0126309	NA,0.196743	0.000366203	0.000736425
2	rs60193423	97856480	NA,G	NA,A	NA,0.873016	NA,0.00610879	NA,0.0128386	NA,0.197769	0.000366176	0.00073636
2	rs72942938	97591131	NA,G	NA,A	NA,0.93254	NA,0.00837596	NA,0.017043	NA,0.205442	0.000366013	0.000735947
2	rs13006000	97228473	A,NA	G,NA	0.983101,NA	0.0183799,NA	0.0153396,NA	0.63669,NA	0.000365983	0.00073657
2	rs143287529	97848315	NA,G	NA,A	NA,0.874008	NA,0.00608397	NA,0.0128817	NA,0.196054	0.000365745	0.000735498
2	rs190338213	97852956	NA,T	NA,C	NA,0.874008	NA,0.00603863	NA,0.0128817	NA,0.194343	0.000365289	0.000734582
2	rs117139923	97561551	NA,T	NA,C	NA,0.959325	NA,-0.00852205	NA,0.0216401	NA,0.158815	0.000365041	0.000733972
2	rs116879386	97857779	NA,C	NA,T	NA,0.954365	NA,0.0079275	NA,0.0204832	NA,0.155686	0.000364979	0.000734107
2	rs180848598	97408123	NA,A	NA,G	NA,0.983135	NA,-0.0126187	NA,0.0331973	NA,0.152513	0.000364844	0.000733871
2	rs149325827	97854188	NA,T	NA,C	NA,0.874008	NA,0.0059933	NA,0.0128817	NA,0.192635	0.000364838	0.000733677
2	rs118011829	97587663	NA,T	NA,G	NA,0.974206	NA,0.0101891	NA,0.0269663	NA,0.151476	0.000364604	0.000733184
2	rs368373154	97805472	NA,C	NA,T	NA,0.97123	NA,-0.00959845	NA,0.0255725	NA,0.150331	0.000364293	0.000732584
2	rs11891458	97632450	T,T	G,G	0.874751,0.87004	0.0171889,-0.00185463	0.00597324,0.0127124	2.39724,0.053544	0.000363973	0.000723737
2	rs200075768	97884253	NA,C	NA,T	NA,0.869048	NA,0.00578181	NA,0.0126714	NA,0.188302	0.000363879	0.000731756
2	rs182727430	97739428	NA,G	NA,A	NA,0.975198	NA,0.0103889	NA,0.0274863	NA,0.15153	0.000363879	0.000731754
2	rs76525937	97562046	NA,G	NA,T	NA,0.959325	NA,-0.00830297	NA,0.0216401	NA,0.154151	0.000363764	0.000731409
2	rs141547258	97874257	NA,T	NA,G	NA,0.983135	NA,-0.0138513	NA,0.0331973	NA,0.169732	0.00036358	0.000731223
2	rs117276344	97863531	NA,G	NA,A	NA,0.954365	NA,0.00769694	NA,0.0204832	NA,0.150526	0.000363564	0.000731259
2	rs79088871	97643856	NA,G	NA,A	NA,0.947421	NA,-0.00869626	NA,0.0191524	NA,0.187228	0.000363236	0.00073042
2	rs146795629	97113386	G,NA	A,NA	0.973161,NA	0.0161483,NA	0.0122339,NA	0.728517,NA	0.000362958	0.000729475
2	rs80085403	97551470	NA,A	NA,G	NA,0.939484	NA,0.00832753	NA,0.0179277	NA,0.192273	0.00036288	0.000729628
2	rs201624814	97840935	NA,G	NA,A	NA,0.873016	NA,0.00579707	NA,0.0128386	NA,0.186016	0.00036287	0.000729724
2	rs193283771	97493150	NA,A	NA,G	NA,0.989087	NA,-0.0151354	NA,0.0411453	NA,0.146921	0.000362853	0.000729753
2	rs76098425	97590352	NA,T	NA,C	NA,0.93254	NA,0.00794708	NA,0.017043	NA,0.19314	0.000362838	0.000729576
2	rs186257204	97886428	NA,C	NA,T	NA,0.868056	NA,0.00562865	NA,0.0126309	NA,0.183183	0.00036266	0.000729307
2	rs72809813	97313975	G,NA	A,NA	0.979125,NA	0.0199334,NA	0.0138296,NA	0.825408,NA	0.00036243	0.000726557
2	rs116863585	97634853	NA,G	NA,T	NA,0.916667	NA,-0.00586024	NA,0.0154664	NA,0.151958	0.000361997	0.000728081
2	rs148937662	97280377	NA,A	NA,G	NA,0.951389	NA,0.00723274	NA,0.0198773	NA,0.145114	0.000361937	0.000727962
2	rs6719267	97242036	NA,A	NA,G	NA,0.988095	NA,-0.0131383	NA,0.0394133	NA,0.131431	0.000361901	0.000727894
2	rs141284612	97860364	NA,A	NA,C	NA,0.954365	NA,0.007374	NA,0.0204832	NA,0.143365	0.000361661	0.000727429
2	rs142608961	97864849	NA,C	NA,T	NA,0.954365	NA,0.007374	NA,0.0204832	NA,0.143365	0.000361661	0.000727429
2	rs114013209	97589013	NA,G	NA,A	NA,0.93254	NA,0.00775066	NA,0.017043	NA,0.187572	0.000361463	0.000726817
2	rs187365430	97580169	NA,A	NA,G	NA,0.9375	NA,0.00808904	NA,0.0176595	NA,0.189155	0.000361431	0.000726715
2	rs76391399	97441525	NA,C	NA,T	NA,0.980159	NA,-0.0101033	NA,0.0306528	NA,0.129772	0.000361105	0.000726237
2	rs143216880	97871680	NA,T	NA,C	NA,0.947421	NA,-0.00822899	NA,0.0191524	NA,0.175585	0.000360779	0.000725505
2	rs144133337	97567716	NA,T	NA,G	NA,0.959325	NA,-0.00763677	NA,0.0216401	NA,0.140163	0.000360115	0.00072409
2	rs72809825	97385585	C,NA	T,NA	0.928429,NA	-0.00390791,NA	0.00767004,NA	0.214385,NA	0.000360045	0.000723186
2	rs74907432	97660363	NA,T	NA,C	NA,0.947421	NA,-0.00817061	NA,0.0191524	NA,0.174143	0.000360009	0.000723942
2	rs191850353	97576821	NA,A	NA,T	NA,0.9375	NA,0.00785515	NA,0.0176595	NA,0.182795	0.000359913	0.000723671
2	rs7569178	97301607	NA,A	NA,G	NA,0.993056	NA,-0.0172328	NA,0.0514752	NA,0.132066	0.000359866	0.000723774
2	rs139612040	97233381	NA,G	NA,C	NA,0.988095	NA,-0.0123884	NA,0.0394133	NA,0.123045	0.000359712	0.000723491
2	rs74881716	97576300	NA,T	NA,A	NA,0.9375	NA,0.007822	NA,0.0176595	NA,0.181898	0.000359703	0.00072325
2	rs146784870	97233721	NA,T	NA,C	NA,0.989087	NA,-0.0128473	NA,0.0411453	NA,0.122136	0.000359685	0.00072344
2	rs1796043	97623413	A,A	G,G	0.312127,0.75	-0.0131237,0.00511908	0.00426697,0.00987194	2.67767,0.218909	0.000359456	0.00072049
2	rs192354218	97575064	NA,T	NA,C	NA,0.9375	NA,0.00776932	NA,0.0176595	NA,0.180475	0.000359372	0.000722586
2	rs558693116	97760321	NA,C	NA,G	NA,0.873016	NA,0.00539531	NA,0.0128386	NA,0.171141	0.000359363	0.000722673
3	rs140996150	97382938	NA,T	NA,C	NA,0.981151	NA,-0.10486	NA,0.0314332	NA,3.07054	0.0302395	0.05886
3	rs78659514	97004493	NA,C	NA,T	NA,0.965278	NA,-0.0683627	NA,0.0233493	NA,2.46682	0.0134342	0.0265353
3	rs142362789	97346963	NA,C	NA,T	NA,0.985119	NA,-0.104478	NA,0.0353055	NA,2.5109	0.0115196	0.0226673
3	rs117231287	97424680	NA,A	NA,G	NA,0.96131	NA,-0.0637259	NA,0.0221651	NA,2.39367	0.00939896	0.0185281
3	rs182620853	97386449	NA,A	NA,G	NA,0.960318	NA,-0.0621099	NA,0.0218976	NA,2.34077	0.00850533	0.016775
3	rs62153905	97004840	T,T	C,C	0.702783,0.784722	0.017858,0.0175794	0.00432606,0.0104003	4.4366,1.04109	0.00832862	0.0170218
3	rs35086887	97177084	A,NA	G,NA	0.979125,NA	0.0231276,NA	0.0138296,NA	1.02475,NA	0.00796641	0.0157462
3	rs4907319	97138525	A,A	G,G	0.700795,0.712302	0.0156795,0.0218073	0.00431777,0.00944284	3.54992,1.67941	0.00777877	0.0158201
3	rs60330255	97593614	T,NA	C,NA	0.909543,NA	0.0248851,NA	0.00689297,NA	3.51436,NA	0.00759697	0.0153729
3	rs76463364	97364773	NA,C	NA,T	NA,0.957341	NA,-0.058992	NA,0.0211527	NA,2.2766	0.0074836	0.0147673
3	rs150880343	97364764	NA,C	NA,A	NA,0.957341	NA,-0.058992	NA,0.0211527	NA,2.2766	0.0074836	0.0147673
3	rs58684262	97098745	NA,G	NA,A	NA,0.960318	NA,-0.0580949	NA,0.0218976	NA,2.09814	0.00717616	0.01422
3	rs75493060	97120831	C,NA	G,NA	0.985089,NA	-0.0385213,NA	0.0163138,NA	1.73963,NA	0.0067185	0.0133203
3	rs143192853	97683199	T,NA	C,NA	0.977137,NA	-0.031716,NA	0.0132281,NA	1.78247,NA	0.00611986	0.0121723
3	rs11900310	97141830	G,G	C,C	0.699801,0.712302	0.015256,0.0217116	0.00431368,0.00944284	3.39229,1.66777	0.00604801	0.0123005
3	rs62153906	97005275	A,A	G,G	0.699801,0.784722	0.0172564,0.0174292	0.00431368,0.0104003	4.19901,1.02793	0.00561	0.0114664
3	rs7562544	97006685	C,C	T,T	0.699801,0.779762	0.0172082,0.0173299	0.00431368,0.0103152	4.17855,1.03176	0.00549423	0.0112289
3	rs111495538	97503747	T,NA	C,NA	0.981113,NA	0.0420643,NA	0.0145245,NA	2.42268,NA	0.00537675	0.010652
3	rs11894603	97347050	NA,C	NA,T	NA,0.920635	NA,0.0404208	NA,0.0158141	NA,1.97517	0.00536733	0.0106484
3	rs183612488	97689175	C,NA	T,NA	0.984095,NA	0.0416852,NA	0.0158037,NA	2.07844,NA	0.00490135	0.00970761
3	rs113060722	97619542	T,NA	C,NA	0.965209,NA	0.0311788,NA	0.0107893,NA	2.41398,NA	0.00477823	0.00946945
3	rs114173229	97137311	T,NA	C,NA	0.986084,NA	-0.0376112,NA	0.0168779,NA	1.58751,NA	0.00465813	0.00924212
3	rs17633463	97016334	A,A	G,G	0.72167,0.780754	0.0172776,0.0156902	0.00441154,0.0103319	4.04644,0.889887	0.00460007	0.00938575
3	rs145268833	97279510	C,NA	T,NA	0.992048,NA	0.059056,NA	0.0222601,NA	2.0981,NA	0.004551	0.00906455
3	rs58328293	97022495	T,T	C,C	0.680915,0.713294	0.0165073,0.0173123	0.0042417,0.00945258	4.00193,1.17374	0.00420873	0.00860004
3	rs113370809	97313241	T,NA	C,NA	0.952286,NA	0.0285438,NA	0.00927543,NA	2.68018,NA	0.00420497	0.00845192
3	rs113558205	97452244	A,NA	G,NA	0.968191,NA	0.0338772,NA	0.0112664,NA	2.57857,NA	0.00413903	0.00834567
3	rs186944522	97357751	NA,A	NA,G	NA,0.923611	NA,0.0389941	NA,0.0160932	NA,1.81269	0.00402796	0.00799654
3	rs2085842	97052508	C,C	G,G	0.680915,0.732143	0.0166889,0.016636	0.0042417,0.00965281	4.07897,1.07156	0.00398395	0.00814561
3	rs56221936	97058485	C,C	T,T	0.67992,0.732143	0.0166802,0.016459	0.0042382,0.00965281	4.08111,1.05465	0.00381311	0.00779722
3	rs6576990	97572798	C,C	T,T	0.856859,0.859127	0.0209332,-0.0167406	0.00564551,0.0122874	3.67997,0.761786	0.00377018	0.00766558
3	rs62152866	97532849	A,A	G,G	0.903579,0.924603	0.0231283,0.0256652	0.00669838,0.0161901	3.25589,0.947264	0.003714	0.00752608
3	rs4907233	97053119	T,T	C,C	0.681909,0.732143	0.0166119,0.0164156	0.00424522,0.00965281	4.04035,1.05052	0.00370539	0.00757443
3	rs117421826	97518490	NA,A	NA,G	NA,0.980159	NA,-0.0757705	NA,0.0306528	NA,1.87161	0.00370344	0.00732451
3	rs112826173	97489654	G,NA	A,NA	0.981113,NA	0.039827,NA	0.0145245,NA	2.21427,NA	0.00369774	0.00733274
3	rs111163458	97467489	A,NA	C,NA	0.957256,NA	0.0294465,NA	0.00977441,NA	2.58668,NA	0.00366645	0.00739637
3	rs75655958	97105357	NA,T	NA,C	NA,0.924603	NA,0.0363711	NA,0.0161901	NA,1.6078	0.00362832	0.00720334
3	rs115893051	97028162	A,NA	G,NA	0.993042,NA	-0.0528009,NA	0.0237851,NA	1.57799,NA	0.00339182	0.00674543
3	rs150522122	97015503	T,NA	C,NA	0.987078,NA	0.0463614,NA	0.0175062,NA	2.09205,NA	0.00331074	0.00660701
3	rs140338516	97456237	G,NA	A,NA	0.969185,NA	0.0331721,NA	0.0114407,NA	2.42737,NA	0.00330523	0.00666135
3	rs114552737	97452416	NA,T	NA,C	NA,0.918651	NA,0.0364026	NA,0.0156369	NA,1.70087	0.00328146	0.00651844
3	rs111368952	97464277	T,NA	C,NA	0.970179,NA	0.00320359,NA	0.0116239,NA	0.10632,NA	0.00327279	0.00648616
3	rs57406815	97012155	T,T	C,C	0.672962,0.722222	0.0144505,0.0216715	0.00421449,0.00954375	3.21729,1.63523	0.00313875	0.00639087
3	rs59979953	97014447	A,A	G,G	0.67495,0.722222	0.0145211,0.021765	0.00422113,0.00954375	3.23545,1.64638	0.00313036	0.00637478
3	rs116824613	97087087	T,NA	C,NA	0.987078,NA	-0.0362011,NA	0.0175062,NA	1.41287,NA	0.00311327	0.00618146
3	rs139450583	97514736	NA,C	NA,T	NA,0.986111	NA,-0.0861434	NA,0.0365264	NA,1.73626	0.0031064	0.00614968
3	rs116670668	97026164	A,NA	G,NA	0.993042,NA	-0.0518605,NA	0.0237851,NA	1.53417,NA	0.00309687	0.00615971
3	rs78926875	97220324	NA,T	NA,G	NA,0.963294	NA,-0.0513392	NA,0.0227328	NA,1.6212	0.00305586	0.00608275
3	rs4907311	97011362	T,T	C,C	0.673956,0.722222	0.014414,0.0215337	0.0042178,0.00954375	3.19917,1.61886	0.0030253	0.00615962
3	rs2271893	97405440	A,A	G,G	0.693837,0.797619	-0.0160509,0.0203769	0.00428977,0.0106395	3.73801,1.25598	0.0029898	0.00604417
3	rs4907262	97576854	G,NA	A,NA	0.099404,NA	-0.0183813,NA	0.00660804,NA	2.26695,NA	0.00297992	0.005913
3	rs56361249	97380229	G,G	T,T	0.688867,0.669643	-0.0165779,0.0157584	0.0042707,0.00908845	3.98423,1.08125	0.00296834	0.00600544
3	rs6732237	97577661	C,NA	A,NA	0.096421,NA	-0.0184186,NA	0.00669839,NA	2.22439,NA	0.00295704	0.00586596
3	rs72809820	97360079	T,T	C,C	0.689861,0.673611	-0.0164062,0.0163122	0.00427445,0.00911656	3.90679,1.13331	0.00293191	0.00592683
3	rs79895480	97147343	NA,T	NA,G	NA,0.950397	NA,-0.0441129	NA,0.0196877	NA,1.60119	0.00292348	0.00582306
3	rs58361269	97403110	A,A	G,G	0.692843,0.797619	-0.0160854,0.0199515	0.0042859,0.0106395	3.75778,1.21637	0.00290789	0.00587934
3	rs62153917	97029168	A,A	G,G	0.740557,0.785714	0.0175347,0.0106036	0.00451065,0.0104178	3.99429,0.510385	0.00289261	0.00590193
3	rs115622355	97225280	T,NA	C,NA	0.987078,NA	0.0455985,NA	0.0175062,NA	2.03644,NA	0.00286123	0.0056943
3	rs62153915	97026576	T,T	C,C	0.677932,0.766865	0.0168769,0.0140392	0.00423129,0.0101097	4.17741,0.782697	0.00281624	0.00576299
3	rs72809827	97390953	T,T	C,C	0.692843,0.797619	-0.0161744,0.0194237	0.0042859,0.0106395	3.79386,1.16809	0.00280614	0.00567657
3	rs6737429	97028762	C,C	T,T	0.680915,0.72619	0.0168276,0.0132053	0.0042417,0.00958635	4.13829,0.773773	0.00276989	0.00566453
3	rs67570263	97383007	C,C	T,T	0.688867,0.671627	-0.0164848,0.0156685	0.0042707,0.00910239	3.94542,1.06964	0.00276881	0.00560024
3	rs4907312	97033940	A,A	G,G	0.699801,0.78869	0.0168858,0.0132644	0.00431368,0.010471	4.04288,0.687744	0.00276197	0.00564343
3	rs56351161	97373817	A,A	G,G	0.688867,0.672619	-0.0163918,0.0158919	0.0042707,0.00910944	3.90679,1.09118	0.0027284	0.0055161
3	rs149547324	97680369	A,NA	G,NA	0.926441,NA	0.0236172,NA	0.0075738,NA	2.74014,NA	0.00265731	0.00535268
3	rs62152907	97572772	A,A	G,G	0.858847,0.874008	0.0213584,-0.00989991	0.00567854,0.0128817	3.77193,0.354405	0.0026453	0.00538708
3	rs56027554	97058660	C,C	T,T	0.699801,0.789683	0.0167062,0.0137221	0.00431368,0.0104891	3.96829,0.719425	0.00260445	0.00532043
3	rs2305935	97030247	C,C	T,T	0.677932,0.724206	0.0167863,0.0130793	0.00423129,0.00956488	4.13829,0.765756	0.00258892	0.00529583
3	rs6746896	97410949	G,G	A,A	0.688867,0.670635	-0.0161084,0.0163411	0.0042707,0.00909539	3.79035,1.1403	0.00255234	0.00515484
3	rs149951378	97617440	NA,A	NA,G	NA,0.981151	NA,-0.0662828	NA,0.0314332	NA,1.45628	0.00253412	0.00504123
3	rs72809828	97392778	A,A	G,G	0.688867,0.671627	-0.0162473,0.0158174	0.0042707,0.00910239	3.84722,1.08481	0.00250139	0.00505498
3	rs150400913	97358718	NA,T	NA,G	NA,0.956349	NA,-0.0426055	NA,0.0209218	NA,1.37977	0.00245855	0.0048886
3	rs6718420	97572470	T,T	C,C	0.858847,0.874008	0.0211841,-0.00965971	0.00567854,0.0128817	3.71883,0.343587	0.00241289	0.00491296
3	rs138899953	97864972	NA,C	NA,A	NA,0.953373	NA,0.0436538	NA,0.0202746	NA,1.50433	0.00241012	0.00477896
3	rs62152906	97572270	C,C	T,T	0.858847,0.874008	0.0211428,-0.00947123	0.00567854,0.0128817	3.70632,0.33518	0.00234632	0.00477722
3	rs58984980	97570759	A,A	T,T	0.859841,0.874008	0.0212054,-0.00932511	0.00569534,0.0128817	3.70632,0.328711	0.00233911	0.00476264
3	rs62152905	97572222	T,T	C,C	0.859841,0.874008	0.0211594,-0.00951836	0.00569534,0.0128817	3.69244,0.337275	0.00231213	0.00470752
3	rs62152903	97570377	C,C	T,T	0.859841,0.874008	0.0211594,-0.00927797	0.00569534,0.0128817	3.69244,0.326633	0.00228576	0.0046538
3	rs72811651	97572229	C,C	G,G	0.859841,0.874008	0.0211594,-0.00908462	0.00569534,0.0128817	3.69244,0.318158	0.0022653	0.00461211
3	rs113142306	97587959	A,NA	G,NA	0.962227,NA	0.0262184,NA	0.0103707,NA	1.94054,NA	0.00226475	0.00449648
3	rs62152904	97571873	G,G	A,A	0.858847,0.874008	0.0209228,-0.00993699	0.00567854,0.0128817	3.63995,0.356085	0.00217284	0.00442278
3	rs56284608	97044781	A,NA	G,NA	0.934394,NA	0.0140677,NA	0.00798549,NA	1.1072,NA	0.00216957	0.00429284
3	rs117700953	97132115	NA,T	NA,C	NA,0.936508	NA,0.0346524	NA,0.0175302	NA,1.3181	0.0021566	0.00428485
3	rs140629024	97576639	NA,T	NA,G	NA,0.941468	NA,-0.0392467	NA,0.0182098	NA,1.50665	0.0021559	0.00427587
3	rs140811494	97418397	NA,C	NA,T	NA,0.956349	NA,-0.0411045	NA,0.0209218	NA,1.30582	0.00215062	0.00427701
3	rs78381888	97500775	G,NA	A,NA	0.807157,NA	-0.0277281,NA	0.00501139,NA	7.502,NA	0.00212258	0.124846
3	rs62152902	97569119	T,T	C,C	0.894632,0.878968	0.0230486,-0.00921945	0.00643966,0.0131059	3.46258,0.31716	0.00209963	0.00426769
3	rs3731936	97020170	C,C	A,A	0.723658,0.776786	0.0165323,0.0137324	0.00442129,0.0102658	3.73381,0.742324	0.00208328	0.00425058
3	rs114443303	97032981	A,NA	T,NA	0.986084,NA	-0.0313723,NA	0.0168779,NA	1.20026,NA	0.00208269	0.00413606
3	rs6751815	97566948	T,T	C,C	0.859841,0.875	0.0209847,-0.0089687	0.00569534,0.0129254	3.63995,0.311797	0.00208086	0.00423583
3	rs62153918	97044973	A,A	C,C	0.699801,0.782738	0.0169347,0.00920735	0.00431368,0.0103658	4.06329,0.426652	0.00206275	0.00421312
3	rs4260285	97570081	G,G	A,A	0.858847,0.874008	0.0208358,-0.00955401	0.00567854,0.0128817	3.61386,0.338863	0.00205052	0.00417339
3	rs62153922	97060366	A,A	G,G	0.725646,0.792659	0.016201,0.015213	0.0044312,0.0105443	3.59167,0.826565	0.00203696	0.00415392
3	rs2314651	97552912	G,G	A,A	0.853877,0.887897	0.0203923,-0.0101225	0.00559735,0.0135492	3.56981,0.341979	0.00200837	0.00408527
3	rs59131346	97566768	T,T	C,C	0.858847,0.875	0.0207487,-0.00914957	0.00567854,0.0129254	3.58787,0.319644	0.00193313	0.00393406
3	rs7589232	97566148	A,A	G,G	0.858847,0.875	0.0207487,-0.00910206	0.00567854,0.0129254	3.58787,0.317576	0.00192892	0.00392548
3	rs6721921	97566501	A,A	G,G	0.858847,0.875	0.0207029,-0.00929681	0.00567854,0.0129254	3.57423,0.326079	0.00190734	0.0038814
3	rs4619651	97416153	A,A	G,G	0.702783,0.671627	-0.016887,0.014605	0.00432606,0.00910239	4.02323,0.964172	0.00189241	0.00384615
3	rs61754144	97020068	A,NA	G,NA	0.991054,NA	0.0496279,NA	0.0209976,NA	1.74225,NA	0.00185635	0.00369755
3	rs2314398	97413488	G,G	C,C	0.703777,0.672619	-0.0168539,0.0147142	0.00433025,0.00910944	4.00277,0.973662	0.00182134	0.00370251
3	rs554499337	97825213	NA,A	NA,T	NA,0.963294	NA,0.0456512	NA,0.0227328	NA,1.35041	0.00181183	0.00359508
3	rs79447198	97075255	NA,C	NA,T	NA,0.986111	NA,-0.0708862	NA,0.0365264	NA,1.28153	0.00180514	0.00359631
3	rs3731935	97020049	C,C	T,T	0.723658,0.776786	0.0162125,0.0139182	0.00442129,0.0102658	3.60996,0.756547	0.00179486	0.00366018
3	rs7605444	97814520	NA,G	NA,A	NA,0.962302	NA,0.0449965	NA,0.0224433	NA,1.34704	0.00178837	0.00354864
3	rs368534953	97807835	NA,G	NA,A	NA,0.962302	NA,0.0449247	NA,0.0224433	NA,1.34374	0.00177846	0.003529
3	rs62152915	97594303	T,NA	C,NA	0.971173,NA	0.0318227,NA	0.0118166,NA	2.14996,NA	0.00176857	0.00354438
3	rs372091894	97807526	NA,A	NA,T	NA,0.968254	NA,0.0487233	NA,0.0243817	NA,1.34029	0.00176753	0.00350836
3	rs181816721	97125168	NA,A	NA,G	NA,0.986111	NA,0.069517	NA,0.0365264	NA,1.24402	0.00174895	0.00347851
3	rs62152901	97564898	G,G	A,A	0.858847,0.811508	0.0206617,-0.00482894	0.00567854,0.0109298	3.56198,0.181364	0.00168855	0.0034348
3	rs72809838	97428320	A,A	G,G	0.704771,0.672619	-0.0170591,0.013617	0.00433447,0.00910944	4.08114,0.869796	0.00168541	0.00343211
3	rs116843560	97200314	NA,A	NA,G	NA,0.931548	NA,0.0309807	NA,0.016928	NA,1.17245	0.0016784	0.00333629
3	rs62152781	97457014	T,NA	G,NA	0.955268,NA	0.0254618,NA	0.00956466,NA	2.1098,NA	0.0016752	0.00337462
3	rs11688674	97237093	G,G	A,A	0.913519,0.899802	0.0215546,-0.0175157	0.00703429,0.0142364	2.66106,0.660412	0.00165343	0.00333069
3	rs75297860	97600078	A,NA	G,NA	0.895626,NA	0.0195742,NA	0.00646666,NA	2.60722,NA	0.00164892	0.00332678
3	rs76357402	97246544	NA,A	NA,G	NA,0.930556	NA,0.030394	NA,0.0168156	NA,1.15066	0.00161454	0.00320939
3	rs372965526	97795269	NA,A	NA,G	NA,0.962302	NA,0.043556	NA,0.0224433	NA,1.28156	0.00160267	0.00318074
3	rs4907234	97112939	G,G	C,C	0.683897,0.753968	0.0147244,0.0162532	0.00425236,0.00992501	3.27174,0.993513	0.00160029	0.00325649
3	rs75558447	97695247	NA,T	NA,C	NA,0.962302	NA,0.0433892	NA,0.0224433	NA,1.27408	0.00158284	0.00314144
3	rs7582819	97873321	NA,G	NA,A	NA,0.962302	NA,0.0432768	NA,0.0224433	NA,1.26905	0.00156966	0.00311532
3	rs375835473	97832878	NA,G	NA,A	NA,0.963294	NA,0.0437019	NA,0.0227328	NA,1.26318	0.00156539	0.00310684
3	rs77395645	97733866	NA,C	NA,T	NA,0.962302	NA,0.043139	NA,0.0224433	NA,1.2629	0.0015537	0.0030837
3	rs200480616	97823853	NA,C	NA,G	NA,0.962302	NA,0.043138	NA,0.0224433	NA,1.26285	0.00155358	0.00308346
3	rs116661617	97204048	G,NA	C,NA	0.978131,NA	0.0281281,NA	0.0135185,NA	1.42643,NA	0.00154741	0.00308286
3	rs377381635	97845941	NA,G	NA,A	NA,0.962302	NA,0.0430024	NA,0.0224433	NA,1.25681	0.00153809	0.00305276
3	rs146974660	97107974	T,T	C,C	0.730616,0.769841	0.0138185,0.0195477	0.00445666,0.0101552	2.71421,1.26566	0.00153494	0.00311514
3	rs111443314	97517825	C,NA	G,NA	0.981113,NA	0.0351407,NA	0.0145245,NA	1.80838,NA	0.00153205	0.00307629
3	rs188752216	97613226	NA,C	NA,T	NA,0.96131	NA,0.0421788	NA,0.0221651	NA,1.24376	0.00151334	0.00300384
3	rs62156215	97402210	C,NA	G,NA	0.955268,NA	0.0249584,NA	0.00956466,NA	2.04244,NA	0.00150956	0.00304023
3	rs141813925	97835234	NA,C	NA,T	NA,0.963294	NA,0.0429683	NA,0.0227328	NA,1.23107	0.00148416	0.00294588
3	rs185933277	97718122	NA,A	NA,G	NA,0.962302	NA,0.0424476	NA,0.0224433	NA,1.23225	0.00147681	0.00293133
3	rs138888235	97749512	NA,C	NA,T	NA,0.962302	NA,0.0422307	NA,0.0224433	NA,1.22271	0.00145375	0.00288562
3	rs374914811	97779836	NA,C	NA,G	NA,0.962302	NA,0.0422296	NA,0.0224433	NA,1.22266	0.00145363	0.00288539
3	rs150676825	97682086	NA,G	NA,C	NA,0.944444	NA,-0.0357547	NA,0.0186617	NA,1.2567	0.00144158	0.00286224
3	rs76708503	97764548	NA,C	NA,T	NA,0.962302	NA,0.0420739	NA,0.0224433	NA,1.21583	0.00143737	0.00285317
3	rs146518178	97034436	C,NA	T,NA	0.989066,NA	0.0415798,NA	0.0190121,NA	1.5415,NA	0.00143424	0.00285988
3	rs12618104	97708414	NA,G	NA,A	NA,0.962302	NA,0.042036	NA,0.0224433	NA,1.21417	0.00143345	0.00284539
3	rs187581976	97692657	NA,C	NA,T	NA,0.980159	NA,-0.0545726	NA,0.0306528	NA,1.12483	0.00141383	0.00281435
3	rs6735969	97548391	T,T	A,A	0.889662,0.882937	0.0215145,-0.00771709	0.00631051,0.0132962	3.18623,0.250537	0.00141078	0.00286324
3	rs189966360	97640042	NA,T	NA,C	NA,0.974206	NA,-0.0515557	NA,0.0269663	NA,1.25263	0.0014021	0.00278205
3	rs190901938	97605190	NA,A	NA,G	NA,0.982143	NA,-0.0571553	NA,0.0322783	NA,1.11572	0.00139622	0.00277922
3	rs145507352	97516423	NA,C	NA,A	NA,0.996032	NA,0.119138	NA,0.0679934	NA,1.09833	0.00139494	0.00277653
3	rs62156219	97409086	T,T	C,C	0.927435,0.931548	0.0216243,-0.0239313	0.00762141,0.016928	2.34203,0.802862	0.0013886	0.0028083
3	rs6751132	97405866	C,C	T,T	0.927435,0.931548	0.0215777,-0.0240727	0.00762141,0.016928	2.33373,0.809643	0.00138476	0.00280046
3	rs74701790	97660442	NA,T	NA,C	NA,0.94246	NA,-0.034486	NA,0.0183564	NA,1.21978	0.00136664	0.00271356
3	rs372349371	97798063	NA,A	NA,G	NA,0.962302	NA,0.0413174	NA,0.0224433	NA,1.18293	0.00136178	0.00270336
3	rs115541617	97680251	NA,C	NA,G	NA,0.962302	NA,0.0412219	NA,0.0224433	NA,1.1788	0.00135262	0.0026852
3	rs149187032	97540665	A,NA	G,NA	0.986084,NA	0.0378846,NA	0.0168779,NA	1.60569,NA	0.00134972	0.00269103
3	rs78141618	97670818	NA,T	NA,C	NA,0.962302	NA,0.0409496	NA,0.0224433	NA,1.16708	0.00132698	0.00263438
3	rs74214252	97873042	NA,T	NA,A	NA,0.962302	NA,0.0408914	NA,0.0224433	NA,1.16458	0.00132158	0.00262367
3	rs12612567	97628666	NA,A	NA,G	NA,0.96131	NA,0.0401266	NA,0.0221651	NA,1.15341	0.00130441	0.00258974
3	rs6576981	97394406	C,C	G,G	0.927435,0.931548	0.0213591,-0.0240727	0.00762141,0.016928	2.29495,0.809643	0.00130367	0.00263606
3	rs62156209	97392423	A,A	G,G	0.927435,0.931548	0.0213591,-0.0240727	0.00762141,0.016928	2.29495,0.809643	0.00130367	0.00263606
3	rs151327731	97624797	NA,T	NA,A	NA,0.963294	NA,0.0410787	NA,0.0227328	NA,1.15022	0.00130143	0.00258409
3	rs11681534	97394755	G,NA	A,NA	0.957256,NA	0.00231513,NA	0.00977441,NA	0.0900333,NA	0.00128738	0.0025534
3	rs7568206	97393108	C,C	A,A	0.927435,0.931548	0.0213127,-0.024027	0.00762141,0.016928	2.28674,0.807453	0.00128295	0.00259408
3	rs111305534	97753306	T,NA	C,NA	0.986084,NA	0.0332575,NA	0.0168779,NA	1.31173,NA	0.00127622	0.00253429
3	rs117665626	97177878	NA,G	NA,A	NA,0.978175	NA,-0.0531623	NA,0.0292559	NA,1.15993	0.00127095	0.00252382
3	rs74190410	97874053	NA,A	NA,G	NA,0.962302	NA,0.0402277	NA,0.0224433	NA,1.13628	0.00126563	0.00251289
3	rs371858392	97642361	NA,T	NA,C	NA,0.962302	NA,0.0401959	NA,0.0224433	NA,1.13494	0.00125939	0.00250038
3	rs117114287	97463428	NA,T	NA,C	NA,0.987103	NA,-0.0655541	NA,0.0378862	NA,1.07791	0.00125928	0.00250845
3	rs17119656	97578329	A,A	C,C	0.858847,0.875	0.0197447,-0.00932929	0.00567854,0.0129254	3.29506,0.327505	0.00124973	0.00253935
3	rs2314652	97552627	C,C	G,G	0.694831,0.265873	0.0152827,-0.00876356	0.00429368,0.00967566	3.42971,0.437615	0.00124907	0.00252807
3	rs12620989	97648320	NA,T	NA,G	NA,0.962302	NA,0.0399886	NA,0.0224433	NA,1.12617	0.00124163	0.00246519
3	rs12616466	97640671	NA,C	NA,T	NA,0.96131	NA,0.0392541	NA,0.0221651	NA,1.11598	0.00122226	0.00242694
3	rs62152899	97561554	T,NA	C,NA	0.985089,NA	0.0363483,NA	0.0163138,NA	1.5871,NA	0.00122179	0.00244313
3	rs6758151	97388884	G,G	A,A	0.927435,0.930556	0.021136,-0.0238177	0.00762141,0.0168156	2.2557,0.805047	0.0012165	0.00245943
3	rs12615663	97599273	NA,C	NA,T	NA,0.962302	NA,0.0395402	NA,0.0224433	NA,1.10732	0.00121415	0.00241102
3	rs62156232	97431161	A,A	C,C	0.928429,0.931548	0.0215538,-0.0227601	0.00767004,0.016928	2.3052,0.747681	0.00121172	0.00245052
3	rs74263780	97631208	NA,G	NA,T	NA,0.96131	NA,0.0390115	NA,0.0221651	NA,1.10568	0.00120722	0.00239706
3	rs142875786	97003866	C,NA	T,NA	0.986084,NA	0.0363548,NA	0.0168779,NA	1.50528,NA	0.00120593	0.00240568
3	rs77287720	97630163	NA,G	NA,A	NA,0.96131	NA,0.0389741	NA,0.0221651	NA,1.1041	0.00120414	0.00239095
3	rs2118837	97139171	A,A	G,G	0.974155,0.74504	-0.00750126,-0.0250756	0.0124606,0.00980793	0.261874,1.97601	0.00120055	0.00238859
3	rs7592101	97579507	C,C	T,T	0.851889,0.77877	0.0198898,0.00120016	0.00556614,0.0102986	3.45292,0.0422839	0.00119796	0.00243343
3	rs7591775	97579270	C,C	T,T	0.858847,0.915675	0.020245,-0.00821376	0.00567854,0.0153834	3.43937,0.226662	0.00119567	0.00243057
3	rs181054214	97642854	NA,G	NA,C	NA,0.967262	NA,0.0421594	NA,0.0240217	NA,1.101	0.00119432	0.00237196
3	rs17119591	97435557	A,A	G,G	0.928429,0.929563	0.0214242,-0.0227421	0.00767004,0.0167057	2.28246,0.760931	0.00119335	0.00241307
3	rs17119562	97381844	C,C	G,G	0.928429,0.930556	0.0204996,-0.0261257	0.00767004,0.0168156	2.12352,0.919855	0.00118983	0.00240444
3	rs112762625	97447303	A,NA	C,NA	0.965209,NA	0.0243223,NA	0.0107893,NA	1.61659,NA	0.00118182	0.00234842
3	rs62152787	97459642	G,G	A,A	0.928429,0.931548	0.0221281,-0.0198123	0.00767004,0.016928	2.40738,0.616462	0.00117979	0.00238674
3	rs111303715	97401674	G,G	A,A	0.928429,0.931548	0.0210596,-0.0242456	0.00767004,0.016928	2.21908,0.817972	0.00117751	0.00238055
3	rs78352856	97641075	NA,G	NA,C	NA,0.962302	NA,0.0391934	NA,0.0224433	NA,1.09284	0.00117667	0.0023364
3	rs114750303	97634530	NA,C	NA,T	NA,0.96131	NA,0.0385735	NA,0.0221651	NA,1.0872	0.0011718	0.00232684
3	rs77913306	97637023	NA,C	NA,T	NA,0.962302	NA,0.0391185	NA,0.0224433	NA,1.08973	0.0011708	0.00232476
3	rs57582887	97406354	C,C	A,A	0.928429,0.931548	0.0210264,-0.0242725	0.00767004,0.016928	2.21336,0.81927	0.00116948	0.00236425
3	rs62152767	97442818	T,T	C,C	0.928429,0.931548	0.021688,-0.0215639	0.00767004,0.016928	2.32888,0.693117	0.00116167	0.00234946
3	rs7597736	97643680	NA,C	NA,G	NA,0.965278	NA,0.0405089	NA,0.0233493	NA,1.0822	0.00115755	0.00229884
3	rs78392121	97646281	NA,G	NA,A	NA,0.962302	NA,0.0389371	NA,0.0224433	NA,1.0822	0.00115675	0.0022969
3	rs62152766	97440567	A,A	G,G	0.928429,0.931548	0.0215538,-0.0220335	0.00767004,0.016928	2.3052,0.714323	0.00115427	0.0023343
3	rs62152780	97456022	T,T	C,C	0.928429,0.931548	0.0218177,-0.0208908	0.00767004,0.016928	2.35187,0.663203	0.00115406	0.00233424
3	rs62156222	97410988	A,A	C,C	0.928429,0.931548	0.0210264,-0.0240821	0.00767004,0.016928	2.21336,0.810098	0.00115343	0.00233181
3	rs140332007	97410188	A,A	G,G	0.928429,0.931548	0.0210726,-0.0238917	0.00767004,0.016928	2.22134,0.800969	0.00115178	0.00232854
3	rs78424221	97410399	G,G	A,A	0.928429,0.931548	0.0210726,-0.0238917	0.00767004,0.016928	2.22134,0.800969	0.00115178	0.00232854
3	rs78401256	97089965	NA,A	NA,C	NA,0.936508	NA,0.0280569	NA,0.0175302	NA,0.960622	0.00115104	0.00228878
3	rs75763821	97392694	A,A	G,G	0.928429,0.931548	0.0209386,-0.0243677	0.00767004,0.016928	2.19825,0.823872	0.00115061	0.00232598
3	rs2314399	97442390	A,A	G,G	0.928429,0.931548	0.0215538,-0.0218439	0.00767004,0.016928	2.3052,0.705728	0.00114005	0.00230553
3	rs62154787	97089912	G,G	A,A	0.701789,0.790675	0.0147396,0.0154861	0.0043219,0.0105074	3.18804,0.85224	0.00113819	0.00231667
3	rs12614188	97083089	T,T	C,C	0.702783,0.758929	0.0147067,0.0148728	0.00432606,0.00999379	3.17075,0.864244	0.00113404	0.00230763
3	rs11900461	97615993	T,NA	C,NA	0.894632,NA	0.0182292,NA	0.00643966,NA	2.33315,NA	0.00112307	0.00226296
3	rs113485946	97866442	C,NA	T,NA	0.894632,NA	0.018197,NA	0.00643966,NA	2.32637,NA	0.00112307	0.00226312
3	rs77561064	97346198	NA,T	NA,A	NA,0.952381	NA,0.0316342	NA,0.0200728	NA,0.939182	0.00111617	0.00222077
3	rs62156211	97398757	T,T	C,C	0.928429,0.931548	0.0208365,-0.0242911	0.00767004,0.016928	2.18075,0.820167	0.00111393	0.00225164
3	rs62152871	97544016	A,A	G,G	0.89165,0.886905	0.0212032,-0.00878544	0.00636104,0.0134972	3.06639,0.288104	0.0011039	0.0022389
3	rs62156213	97399100	C,C	T,T	0.928429,0.931548	0.0207947,-0.0242911	0.00767004,0.016928	2.1736,0.820167	0.00110181	0.00222709
3	rs62156212	97399096	T,T	C,C	0.928429,0.931548	0.0207947,-0.0242911	0.00767004,0.016928	2.1736,0.820167	0.00110181	0.00222709
3	rs11888101	97568453	G,G	A,A	0.855865,0.77877	0.0196815,-0.00120211	0.00562927,0.0102986	3.32624,0.0423556	0.001101	0.00223656
3	rs62152771	97447121	G,G	C,C	0.928429,0.931548	0.0216001,-0.0210893	0.00767004,0.016928	2.31335,0.671968	0.00110027	0.00222511
3	rs62156228	97420335	G,G	A,A	0.928429,0.931548	0.0210264,-0.0233495	0.00767004,0.016928	2.21336,0.775232	0.00109491	0.00221346
3	rs62154786	97087963	G,G	A,A	0.702783,0.78869	0.0146644,0.0153431	0.00432606,0.010471	3.15523,0.845141	0.00109297	0.00222442
3	rs62156223	97412167	C,C	T,T	0.927435,0.931548	0.0206726,-0.0240323	0.00762141,0.016928	2.17529,0.807703	0.0010811	0.00218492
3	rs7603256	97567389	T,T	C,C	0.855865,0.776786	0.0195948,-0.00213247	0.00562927,0.0102658	3.30121,0.0780832	0.00108018	0.00219416
3	rs17119564	97384728	A,A	G,G	0.926441,0.929563	0.0202834,-0.0240476	0.0075738,0.0167057	2.13054,0.823872	0.00107908	0.00218028
3	rs6755877	97068300	C,C	T,T	0.702783,0.789683	0.015139,0.0130752	0.00432606,0.0104891	3.33147,0.67251	0.00107887	0.00219696
3	rs62156216	97405127	T,T	C,C	0.928429,0.931548	0.0206913,-0.0243411	0.00767004,0.016928	2.15599,0.822585	0.00107649	0.00217573
3	rs56913233	97405896	G,G	A,A	0.928429,0.931548	0.020738,-0.0240547	0.00767004,0.016928	2.16394,0.808779	0.0010672	0.00215703
3	rs62152908	97574592	T,T	C,C	0.859841,0.915675	0.0200408,-0.00788232	0.00569534,0.0153834	3.36301,0.215826	0.00106679	0.00216798
3	rs28612110	97567628	C,C	T,T	0.855865,0.776786	0.0195948,-0.00142426	0.00562927,0.0102658	3.30121,0.0507775	0.00106527	0.00216376
3	rs7572852	97573426	T,T	C,C	0.850895,0.77877	0.0194476,0.000977663	0.0055508,0.0102986	3.33813,0.0341547	0.00106517	0.00216283
3	rs2314653	97552614	G,G	A,A	0.693837,0.205357	0.0151734,-0.00743024	0.00428977,0.0105819	3.39305,0.316435	0.00106516	0.00215532
3	rs62156208	97383686	G,G	A,A	0.928429,0.931548	0.0205874,-0.0245579	0.00767004,0.016928	2.13835,0.833108	0.00106477	0.00215189
3	rs62156210	97393736	T,T	A,A	0.928429,0.931548	0.0206446,-0.0242911	0.00767004,0.016928	2.14805,0.820167	0.00105967	0.00214166
3	rs141800171	97393892	NA,T	NA,C	NA,0.975198	NA,0.0433024	NA,0.0274863	NA,0.938695	0.00105711	0.00210239
3	rs191016554	97571999	NA,T	NA,C	NA,0.986111	NA,-0.0566105	NA,0.0365264	NA,0.916582	0.00105683	0.00210277
3	rs62156221	97410850	G,G	A,A	0.928429,0.931548	0.020738,-0.0238637	0.00767004,0.016928	2.16394,0.79963	0.00105266	0.00212761
3	rs62156220	97409138	T,T	C,C	0.928429,0.931548	0.0207064,-0.0239091	0.00767004,0.016928	2.15855,0.801804	0.00104745	0.00211704
3	rs17119655	97577495	C,C	T,T	0.859841,0.915675	0.0199543,-0.00795116	0.00569534,0.0153834	3.3382,0.218065	0.0010319	0.00209684
3	rs6734673	97577241	C,C	T,T	0.859841,0.915675	0.0199543,-0.00790462	0.00569534,0.0153834	3.3382,0.216551	0.00103061	0.00209421
3	rs62152910	97577082	G,G	C,C	0.859841,0.915675	0.0199543,-0.00781151	0.00569534,0.0153834	3.3382,0.213531	0.00102804	0.00208899
3	rs13407036	97578150	G,G	A,A	0.852883,0.782738	0.0195558,-0.000933278	0.00558166,0.0103658	3.33813,0.0323304	0.00102625	0.0020841
3	rs59660613	97576659	C,C	A,A	0.859841,0.915675	0.0199543,-0.00738297	0.00569534,0.0153834	3.3382,0.19978	0.00101677	0.00206607
3	rs148824345	97824950	NA,T	NA,C	NA,0.988095	NA,-0.0596168	NA,0.0394133	NA,0.88479	0.000990389	0.00197072
3	rs62153923	97063603	C,C	T,T	0.702783,0.790675	0.0149583,0.0130979	0.00432606,0.0105074	3.26378,0.67251	0.000988184	0.00201156
3	rs372470904	97140588	NA,G	NA,A	NA,0.97123	NA,-0.0386055	NA,0.0255725	NA,0.882287	0.00097715	0.00194638
3	rs7580504	97605597	G,G	C,C	0.890656,0.941468	0.0208876,0.00702658	0.00633559,0.0182098	3.0098,0.155154	0.000967026	0.00195453
3	rs6717064	97577343	A,A	C,C	0.858847,0.915675	0.0196776,-0.00852464	0.00567854,0.0153834	3.27596,0.236961	0.00095735	0.00194466
3	rs112904912	97646772	A,NA	G,NA	0.893638,NA	0.0175489,NA	0.00641306,NA	2.20684,NA	0.000947907	0.00190904
3	rs113863815	97657813	G,NA	A,NA	0.894632,NA	0.0175356,NA	0.00643966,NA	2.18923,NA	0.000938278	0.0018896
3	rs575752301	97841091	NA,A	NA,G	NA,0.991071	NA,-0.0672169	NA,0.0454422	NA,0.856691	0.000937953	0.0018667
3	rs143926080	97328091	NA,G	NA,A	NA,0.984127	NA,0.0511617	NA,0.0342017	NA,0.870683	0.000930477	0.00185093
3	rs113171301	97649527	A,NA	G,NA	0.985089,NA	0.031198,NA	0.0163138,NA	1.25314,NA	0.000929181	0.00184597
3	rs6734326	97569735	A,A	G,G	0.898608,0.919643	0.0216065,-0.00912723	0.00655017,0.0157247	3.0125,0.250559	0.000928192	0.001883
3	rs75655358	97138197	G,G	A,A	0.975149,0.741071	-0.00131919,-0.0247482	0.0127009,0.0097585	0.0375001,1.95037	0.000914993	0.00182173
3	rs117653631	97191205	NA,G	NA,A	NA,0.977182	NA,0.0412566	NA,0.0286274	NA,0.825243	0.000912284	0.00181513
3	rs113319086	97633267	C,NA	G,NA	0.893638,NA	0.0173775,NA	0.00641306,NA	2.1717,NA	0.000905957	0.00182426
3	rs111677374	97480039	G,NA	A,NA	0.971173,NA	0.0252246,NA	0.0118166,NA	1.48429,NA	0.000899326	0.00178938
3	rs141421965	97063098	NA,T	NA,C	NA,0.97619	NA,-0.0418013	NA,0.0280389	NA,0.866445	0.000897821	0.00178721
3	rs112080055	97670132	A,NA	G,NA	0.894632,NA	0.0173589,NA	0.00643966,NA	2.15332,NA	0.000895846	0.00180385
3	rs115422148	97626485	T,NA	C,NA	0.959245,NA	-0.0138672,NA	0.00999958,NA	0.781176,NA	0.000894591	0.00178398
3	rs116173502	97005568	C,NA	G,NA	0.984095,NA	0.0260687,NA	0.0158037,NA	1.00419,NA	0.000877393	0.00174666
3	rs6746020	97572503	C,C	G,G	0.898608,0.919643	0.0214365,-0.00903344	0.00655017,0.0157247	2.97248,0.247455	0.000873421	0.00177156
3	rs111796043	97374813	A,A	G,G	0.928429,0.941468	0.0205874,-0.0231846	0.00767004,0.0182098	2.13835,0.692612	0.000872731	0.00176291
3	rs115507803	97752054	C,NA	T,NA	0.894632,NA	0.0172424,NA	0.00643966,NA	2.1298,NA	0.000869262	0.00175013
3	rs145815500	97136780	T,NA	C,NA	0.961233,NA	0.0188299,NA	0.0102422,NA	1.1805,NA	0.000846826	0.00168083
3	rs76653480	97375549	T,T	C,C	0.927435,0.941468	0.0204982,-0.0227516	0.00762141,0.0182098	2.1454,0.674664	0.000844939	0.00170667
3	rs191205685	97859492	C,NA	T,NA	0.988072,NA	0.0331852,NA	0.0182119,NA	1.16477,NA	0.00083747	0.00166639
3	rs77510056	97001907	NA,A	NA,C	NA,0.83631	NA,-0.0166733	NA,0.0115534	NA,0.826885	0.000827928	0.0016489
3	rs187266947	97022830	NA,T	NA,C	NA,0.980159	NA,-0.0425095	NA,0.0306528	NA,0.781201	0.000824452	0.00164196
3	rs72811653	97573742	A,A	G,G	0.895626,0.920635	0.0214989,-0.00755085	0.00646666,0.0158141	3.05281,0.19858	0.000823268	0.00166937
3	rs114192053	97871906	A,NA	G,NA	0.894632,NA	0.0170149,NA	0.00643966,NA	2.08425,NA	0.000820352	0.00165131
3	rs59178801	97604455	T,T	C,C	0.888668,0.859127	0.0204189,0.00382395	0.00628579,0.0122874	2.93536,0.121684	0.000814615	0.0016463
3	rs141063382	97512658	NA,T	NA,C	NA,0.984127	NA,-0.0470906	NA,0.0342017	NA,0.773247	0.000801624	0.00159598
3	rs185080503	97772331	NA,A	NA,G	NA,0.991071	NA,0.0609251	NA,0.0454422	NA,0.744696	0.000794103	0.00157931
3	rs181518015	97855862	NA,A	NA,G	NA,0.991071	NA,0.0608621	NA,0.0454422	NA,0.74361	0.000792744	0.00157661
3	rs12464868	97561440	G,G	A,A	0.700795,0.25	0.0143905,-0.0102922	0.00431777,0.00987194	3.06569,0.527028	0.000786525	0.00158886
3	rs150905124	97710750	NA,C	NA,T	NA,0.991071	NA,-0.0608008	NA,0.0454422	NA,0.742555	0.000785898	0.00156398
3	rs371135730	97206923	NA,T	NA,C	NA,0.97619	NA,0.0375225	NA,0.0280389	NA,0.742751	0.000782629	0.00155692
3	rs6728642	97607071	G,G	A,A	0.889662,0.859127	0.0203259,0.00399094	0.00631051,0.0122874	2.89359,0.127649	0.000777838	0.00157141
3	rs111589950	97602756	T,T	C,C	0.888668,0.859127	0.0202871,0.00376477	0.00628579,0.0122874	2.90345,0.119583	0.000776725	0.00156953
3	rs546298323	97777393	NA,G	NA,A	NA,0.991071	NA,0.060078	NA,0.0454422	NA,0.730153	0.000776127	0.00154359
3	rs145056855	97778065	A,NA	C,NA	0.894632,NA	0.0167704,NA	0.00643966,NA	2.03584,NA	0.00077189	0.0015534
3	rs151173988	97053510	C,NA	T,NA	0.988072,NA	0.0268526,NA	0.0182119,NA	0.85276,NA	0.000765592	0.00152395
3	rs150537050	97716016	NA,A	NA,G	NA,0.986111	NA,0.0479836	NA,0.0365264	NA,0.723637	0.000759895	0.00151164
3	rs13430237	97558926	C,C	T,T	0.695825,0.205357	0.014371,-0.00823077	0.00429762,0.0105819	3.08302,0.35984	0.000758795	0.00153308
3	rs115086514	97808825	T,NA	C,NA	0.957256,NA	-0.0124919,NA	0.00977441,NA	0.696285,NA	0.000758638	0.00151298
3	rs188774807	97456412	NA,A	NA,C	NA,0.964286	NA,0.0308422	NA,0.0230345	NA,0.743316	0.000758608	0.00150913
3	rs138479362	97488124	NA,C	NA,T	NA,0.990079	NA,-0.0589409	NA,0.0431319	NA,0.765043	0.000755136	0.00150256
3	rs73959416	97604518	T,T	A,A	0.888668,0.941468	0.0201599,0.00535573	0.00628579,0.0182098	2.87283,0.114259	0.000753944	0.00152314
3	rs10191663	97573844	C,C	A,A	0.857853,0.823413	0.0192062,0.00278163	0.00566193,0.0112102	3.159,0.094727	0.000743582	0.0015088
3	rs77445597	97459335	NA,T	NA,C	NA,0.975198	NA,0.0357796	NA,0.0274863	NA,0.714417	0.000738983	0.00147055
3	rs149028425	97494281	NA,T	NA,A	NA,0.97619	NA,-0.0366219	NA,0.0280389	NA,0.717799	0.000737275	0.00146765
3	rs116171118	97695036	A,NA	C,NA	0.893638,NA	0.0165267,NA	0.00641306,NA	2.00152,NA	0.000732396	0.00147347
3	rs202085562	97725441	NA,A	NA,G	NA,0.986111	NA,0.046754	NA,0.0365264	NA,0.697794	0.000730095	0.0014524
3	rs60019075	97604895	G,G	A,A	0.888668,0.859127	0.0201145,0.00360158	0.00628579,0.0122874	2.86193,0.113827	0.000729202	0.00147327
3	rs12329128	97284917	A,A	G,G	0.62326,0.931548	0.000589749,0.038945	0.00408022,0.016928	0.0530198,1.66933	0.000728083	0.00144765
3	rs186929110	97731186	NA,C	NA,T	NA,0.991071	NA,0.0572475	NA,0.0454422	NA,0.682466	0.000720619	0.00143329
3	rs77954266	97052177	NA,A	NA,G	NA,0.939484	NA,0.0221813	NA,0.0179277	NA,0.665568	0.000714148	0.00142109
3	rs117876205	97455070	NA,A	NA,G	NA,0.988095	NA,-0.0516828	NA,0.0394133	NA,0.721806	0.000712615	0.00141968
3	rs201031969	97715931	NA,T	NA,C	NA,0.986111	NA,0.0459596	NA,0.0365264	NA,0.681315	0.00071186	0.00141616
3	rs201677267	97896449	NA,A	NA,G	NA,0.981151	NA,0.0399356	NA,0.0314332	NA,0.690561	0.000709898	0.00141318
3	rs147371328	97336719	NA,T	NA,C	NA,0.978175	NA,-0.0385993	NA,0.0292559	NA,0.728049	0.000709619	0.00141305
3	rs564383157	97896450	NA,T	NA,C	NA,0.981151	NA,0.0399028	NA,0.0314332	NA,0.68977	0.000709046	0.00141149
3	rs150427787	97035159	NA,G	NA,C	NA,0.988095	NA,-0.0495303	NA,0.0394133	NA,0.680133	0.000707161	0.00140835
3	rs117051003	97340350	NA,C	NA,T	NA,0.967262	NA,0.0306924	NA,0.0240217	NA,0.696031	0.0007058	0.00140429
3	rs117616494	97009908	NA,G	NA,A	NA,0.964286	NA,-0.0286614	NA,0.0230345	NA,0.670812	0.00070414	0.00140263
3	rs3731940	97377883	T,T	C,C	0.927435,0.941468	0.0196423,-0.0232892	0.00762141,0.0182098	2.00179,0.69698	0.000703316	0.00141966
3	rs75285891	97523206	NA,A	NA,G	NA,0.946429	NA,0.0234242	NA,0.0189842	NA,0.663042	0.000700838	0.00139518
3	rs184005313	97738993	NA,G	NA,A	NA,0.991071	NA,0.0557369	NA,0.0454422	NA,0.657589	0.000693649	0.0013797
3	rs117630613	97564020	NA,A	NA,G	NA,0.973214	NA,0.0333945	NA,0.0264757	NA,0.683629	0.00069178	0.00137653
3	rs553818150	97733300	NA,T	NA,C	NA,0.991071	NA,0.0553067	NA,0.0454422	NA,0.650577	0.000686282	0.00136506
3	rs140949421	97044912	A,NA	G,NA	0.980119,NA	0.0276592,NA	0.0141639,NA	1.29376,NA	0.000685333	0.0013712
3	rs57035274	97608124	A,A	C,C	0.888668,0.859127	0.019942,0.00400556	0.00628579,0.0122874	2.82072,0.128174	0.000685314	0.00138416
3	rs60608738	97608085	A,A	G,G	0.888668,0.859127	0.019942,0.00396015	0.00628579,0.0122874	2.82072,0.126545	0.000684733	0.00138299
3	rs7584641	97607655	A,A	T,T	0.888668,0.859127	0.019942,0.00391474	0.00628579,0.0122874	2.82072,0.12492	0.00068416	0.00138184
3	rs367829946	97746932	NA,T	NA,C	NA,0.991071	NA,0.0549253	NA,0.0454422	NA,0.644386	0.000679862	0.0013523
3	rs377754031	97498743	NA,A	NA,G	NA,0.99504	NA,0.0751816	NA,0.0608454	NA,0.664339	0.00067542	0.0013447
3	rs182069487	97003283	NA,A	NA,G	NA,0.954365	NA,0.0255486	NA,0.0204832	NA,0.673072	0.000673535	0.00134072
3	rs146090655	97594223	NA,T	NA,C	NA,0.989087	NA,-0.0524981	NA,0.0411453	NA,0.694685	0.000668948	0.00133182
3	rs374532851	97739499	NA,T	NA,G	NA,0.991071	NA,0.0542455	NA,0.0454422	NA,0.633417	0.000668677	0.00133007
3	rs149746491	97279962	NA,C	NA,T	NA,0.988095	NA,-0.0490002	NA,0.0394133	NA,0.670035	0.000665826	0.00132638
3	rs181435476	97276187	NA,C	NA,G	NA,0.988095	NA,-0.0490002	NA,0.0394133	NA,0.670035	0.000665826	0.00132638
3	rs12717782	97254116	A,A	G,G	0.625249,0.931548	0.000590371,0.0381966	0.00408453,0.016928	0.0530198,1.61898	0.000663267	0.00131877
3	rs7593754	97607544	A,A	G,G	0.888668,0.941468	0.0197696,0.0059457	0.00628579,0.0182098	2.77984,0.128405	0.000659033	0.00133069
3	rs192652081	97870232	NA,G	NA,A	NA,0.956349	NA,0.0248644	NA,0.0209218	NA,0.629563	0.000656406	0.00130635
3	rs184517393	97870234	NA,G	NA,A	NA,0.956349	NA,0.0248327	NA,0.0209218	NA,0.628461	0.000655329	0.0013042
3	rs187722603	97870229	NA,G	NA,T	NA,0.956349	NA,0.0248045	NA,0.0209218	NA,0.627481	0.000654372	0.0013023
3	rs7580942	97468276	C,C	G,G	0.910537,0.934524	0.0199265,-0.0163556	0.00692737,0.0172809	2.39563,0.463547	0.000653671	0.00132283
3	rs35738525	97147587	T,NA	C,NA	0.843936,NA	-0.0158462,NA	0.00544795,NA	2.44009,NA	0.000641957	0.00129052
3	rs146379445	97214221	NA,G	NA,T	NA,0.959325	NA,-0.0252483	NA,0.0216401	NA,0.613829	0.000638313	0.00127117
3	rs13419720	97573164	NA,C	NA,G	NA,0.970238	NA,0.0313083	NA,0.0251555	NA,0.671045	0.000637693	0.00126796
3	rs140700918	97000836	NA,T	NA,C	NA,0.954365	NA,0.0244156	NA,0.0204832	NA,0.632144	0.000634379	0.0012628
3	rs199898694	97692331	NA,C	NA,T	NA,0.984127	NA,0.0392415	NA,0.0342017	NA,0.599919	0.000634089	0.00126142
3	rs79460537	97523885	NA,A	NA,G	NA,0.969246	NA,-0.028533	NA,0.0247591	NA,0.603545	0.000633322	0.00126112
3	rs60596893	97010662	NA,G	NA,A	NA,0.954365	NA,0.0243694	NA,0.0204832	NA,0.630498	0.000632869	0.0012598
3	rs78070370	97546031	NA,A	NA,G	NA,0.949405	NA,0.0220222	NA,0.019504	NA,0.586951	0.000632639	0.00125926
3	rs146973560	97696553	NA,G	NA,T	NA,0.984127	NA,0.0390731	NA,0.0342017	NA,0.596408	0.000630805	0.00125489
3	rs13422315	97573265	NA,A	NA,G	NA,0.97619	NA,0.0339122	NA,0.0280389	NA,0.644966	0.000621553	0.00123601
3	rs878064	97438552	C,C	G,G	0.902585,0.928571	0.0179053,-0.0182408	0.00666778,0.0165981	2.13994,0.565777	0.000621412	0.00125633
3	rs113222096	97749730	T,NA	G,NA	0.979125,NA	-0.0155784,NA	0.0138296,NA	0.585071,NA	0.000617307	0.00123018
3	rs117083733	97299063	NA,C	NA,T	NA,0.916667	NA,-0.0181184	NA,0.0154664	NA,0.617244	0.00060883	0.00121185
3	rs150576538	97251834	NA,T	NA,C	NA,0.964286	NA,-0.0260956	NA,0.0230345	NA,0.589628	0.0006079	0.00121076
3	rs187674122	97535753	NA,A	NA,G	NA,0.936508	NA,0.0190439	NA,0.0175302	NA,0.557012	0.000604799	0.00120421
3	rs114702568	97495705	C,NA	T,NA	0.89165,NA	-0.012995,NA	0.00636104,NA	1.38656,NA	0.000602648	0.0012038
3	rs74350019	97016596	NA,T	NA,C	NA,0.983135	NA,0.0367417	NA,0.0331973	NA,0.571227	0.000594076	0.0011831
3	rs185401533	97530626	NA,T	NA,C	NA,0.944444	NA,0.0218983	NA,0.0186617	NA,0.618667	0.000593801	0.00118272
3	rs149987796	97667474	T,NA	C,NA	0.940358,NA	0.018108,NA	0.00834865,NA	1.52165,NA	0.000588601	0.00118044
3	rs201588840	97628198	NA,A	NA,G	NA,0.9375	NA,0.0205006	NA,0.0176595	NA,0.609616	0.000586245	0.00116548
3	rs61732269	97355026	NA,C	NA,T	NA,0.897817	NA,0.0162216	NA,0.014113	NA,0.601387	0.000584252	0.00116262
3	rs62156229	97421271	C,C	T,T	0.911531,0.931548	0.0186112,-0.0197671	0.00696238,0.016928	2.12405,0.614533	0.00057833	0.00116923
3	rs2279049	97163169	NA,A	NA,G	NA,0.902778	NA,-0.0157759	NA,0.0144288	NA,0.561875	0.000575411	0.00114572
3	rs28362544	97260408	NA,A	NA,G	NA,0.970238	NA,-0.0266949	NA,0.0251555	NA,0.5397	0.000570449	0.00113623
3	rs117164497	97009189	NA,T	NA,C	NA,0.94246	NA,0.0186737	NA,0.0183564	NA,0.510017	0.000570025	0.00113412
3	rs113091621	97344954	G,NA	A,NA	0.975149,NA	0.0247934,NA	0.0127009,NA	1.29306,NA	0.000569737	0.00114124
3	rs62156233	97434061	G,G	C,C	0.911531,0.931548	0.0186515,-0.0193203	0.00696238,0.016928	2.13157,0.595616	0.00056962	0.00115164
3	rs62156207	97359236	A,A	C,C	0.927435,0.883929	0.0213297,-0.00391521	0.00762141,0.0133454	2.28975,0.11394	0.00056892	0.00114926
3	rs62156230	97424915	G,G	A,A	0.911531,0.931548	0.0185663,-0.0195638	0.00696238,0.016928	2.11571,0.605896	0.000564859	0.00114193
3	rs76298020	97178494	NA,A	NA,G	NA,0.915675	NA,-0.0163865	NA,0.0153834	NA,0.542448	0.000561491	0.001118
3	rs74879842	97479745	NA,A	NA,T	NA,0.97123	NA,-0.0262433	NA,0.0255725	NA,0.516008	0.000559796	0.00111466
3	rs76224231	97098308	NA,G	NA,C	NA,0.941468	NA,0.0182618	NA,0.0182098	NA,0.500409	0.00055871	0.00111195
3	rs62152770	97446243	T,T	C,C	0.911531,0.931548	0.0185681,-0.0191078	0.00696238,0.016928	2.11605,0.586708	0.000556594	0.00112519
3	rs560855336	97482681	NA,G	NA,C	NA,0.97123	NA,-0.025955	NA,0.0255725	NA,0.50846	0.00055391	0.00110294
3	rs142191817	97161955	NA,C	NA,A	NA,0.975198	NA,0.0278561	NA,0.0274863	NA,0.507459	0.000547828	0.00109001
3	rs74411759	97475814	NA,C	NA,T	NA,0.975198	NA,0.0278571	NA,0.0274863	NA,0.507481	0.000545966	0.00108664
3	rs117033501	97155741	NA,G	NA,A	NA,0.871032	NA,0.012841	NA,0.012754	NA,0.503043	0.000544077	0.00108243
3	rs200312596	97479891	NA,C	NA,T	NA,0.97123	NA,-0.0253811	NA,0.0255725	NA,0.493568	0.000542566	0.00108035
3	rs10179546	97573950	A,A	C,C	0.893638,0.890873	0.020041,-0.000409741	0.00641306,0.0137097	2.7501,0.0104802	0.000542457	0.00109828
3	rs13421281	97578190	NA,T	NA,G	NA,0.970238	NA,0.0270774	NA,0.0251555	NA,0.550137	0.00054035	0.00107465
3	rs6756482	97458561	G,G	A,A	0.910537,0.931548	0.0189337,-0.0164043	0.00692737,0.016928	2.20255,0.47819	0.000539635	0.00109116
3	rs584811	97069879	A,A	G,G	0.672962,0.452381	-0.0113455,-0.0163956	0.00421449,0.00858839	2.14863,1.24983	0.00053879	0.00108298
3	rs55986449	97479986	C,NA	T,NA	0.987078,NA	-0.050116,NA	0.0175062,NA	2.37679,NA	0.000537604	0.00108225
3	rs57414913	97072395	NA,G	NA,C	NA,0.905754	NA,0.0146306	NA,0.0146307	NA,0.49851	0.000536713	0.00106787
3	rs78375587	97281864	NA,C	NA,T	NA,0.938492	NA,0.0171147	NA,0.0177919	NA,0.473558	0.000535722	0.00106631
3	rs11890407	97621647	C,C	G,G	0.887674,0.941468	0.0189568,0.00758315	0.00626142,0.0182098	2.60812,0.169351	0.00053136	0.0010721
3	rs113083565	97418686	C,C	T,T	0.910537,0.931548	0.0182015,-0.0197163	0.00692737,0.016928	2.06539,0.612371	0.00052986	0.00107077
3	rs78332765	97873489	NA,A	NA,G	NA,0.900794	NA,0.0139144	NA,0.0142995	NA,0.480805	0.000525779	0.00104663
3	rs56797569	97413555	T,T	G,G	0.912525,0.931548	0.0180979,-0.0206215	0.00699802,0.016928	2.01297,0.651398	0.000522275	0.0010554
3	rs376438919	97690418	NA,G	NA,A	NA,0.984127	NA,0.0322436	NA,0.0342017	NA,0.461163	0.000520666	0.00103597
3	rs563077223	97851331	T,NA	C,NA	0.989066,NA	0.0312597,NA	0.0190121,NA	0.999417,NA	0.000516338	0.00102692
3	rs57367779	97014402	NA,T	NA,A	NA,0.954365	NA,0.0199282	NA,0.0204832	NA,0.480695	0.000514396	0.00102403
3	rs184401625	97349259	A,NA	G,NA	0.984095,NA	-0.021186,NA	0.0158037,NA	0.744585,NA	0.000513331	0.00102212
3	rs148889115	97516833	NA,T	NA,C	NA,0.969246	NA,-0.0247603	NA,0.0247591	NA,0.498547	0.000512726	0.00102183
3	rs35899007	97876254	G,NA	A,NA	0.826044,NA	0.0127165,NA	0.00521577,NA	1.83076,NA	0.000512404	0.0010233
3	rs56127042	97537402	A,NA	T,NA	0.970179,NA	0.0217086,NA	0.0116239,NA	1.20887,NA	0.000512177	0.00102532
3	rs62152786	97459530	A,A	G,G	0.911531,0.928571	0.0191231,-0.0141328	0.00696238,0.0165981	2.22032,0.403945	0.000508231	0.00102773
3	rs61682971	97408060	NA,A	NA,G	NA,0.96131	NA,0.0209573	NA,0.0221651	NA,0.462937	0.000508189	0.00101121
3	rs370796184	97108273	NA,G	NA,A	NA,0.992063	NA,-0.0460535	NA,0.0481747	NA,0.469688	0.000507312	0.00101036
3	rs150729474	97065906	T,NA	A,NA	0.965209,NA	0.0170268,NA	0.0107893,NA	0.941046,NA	0.000506887	0.00100691
3	rs149916093	97564758	NA,C	NA,G	NA,0.985119	NA,0.0323488	NA,0.0353055	NA,0.44426	0.000506574	0.00100859
3	rs200849725	97878236	NA,T	NA,A	NA,0.992063	NA,-0.0447198	NA,0.0481747	NA,0.451906	0.000505288	0.0010061
3	rs76548225	97020427	NA,C	NA,G	NA,0.904762	NA,0.0134664	NA,0.0145623	NA,0.449648	0.000504071	0.00100297
3	rs116098247	97288512	A,NA	C,NA	0.979125,NA	0.0205148,NA	0.0138296,NA	0.86022,NA	0.000502167	0.00100072
3	rs57248244	97021663	NA,T	NA,C	NA,0.954365	NA,0.0191567	NA,0.0204832	NA,0.456349	0.000498391	0.00099218
3	rs149707411	97021318	NA,A	NA,T	NA,0.954365	NA,0.0191071	NA,0.0204832	NA,0.454799	0.0004974	0.000990209
3	rs2280355	97366303	G,G	A,A	0.212724,0.490079	-0.00520163,0.0155958	0.00483134,0.00855103	0.550305,1.16637	0.000495992	0.000986626
3	rs56065109	97762978	G,NA	A,NA	0.968191,NA	-0.0348601,NA	0.0112664,NA	2.70475,NA	0.000495399	0.0010049
3	rs184098361	97808514	NA,A	NA,G	NA,0.991071	NA,0.0398213	NA,0.0454422	NA,0.419231	0.000493565	0.000982046
3	rs57319731	97060629	NA,T	NA,C	NA,0.967262	NA,0.0223234	NA,0.0240217	NA,0.452552	0.000493459	0.00098237
3	rs148295106	97701418	NA,A	NA,G	NA,0.974206	NA,0.0243599	NA,0.0269663	NA,0.436114	0.00049197	0.000979191
3	rs62156206	97357108	A,A	G,G	0.927435,0.882937	0.0206726,-0.00362711	0.00762141,0.0132962	2.17529,0.105123	0.000491519	0.000992258
3	rs113646501	97330432	C,NA	T,NA	0.975149,NA	0.0233684,NA	0.0127009,NA	1.1819,NA	0.000490603	0.000982294
3	rs62152900	97561927	T,T	C,C	0.894632,0.921627	0.0193607,-0.00566075	0.00643966,0.0159053	2.57791,0.141515	0.000490255	0.000992199
3	rs77250097	97596162	NA,T	NA,C	NA,0.89881	NA,0.0126756	NA,0.0141743	NA,0.430418	0.000489384	0.000974374
3	rs59013673	97908288	NA,G	NA,A	NA,0.958333	NA,0.018759	NA,0.0213919	NA,0.419611	0.000488857	0.000973075
3	rs76580740	97244121	NA,T	NA,C	NA,0.856151	NA,-0.0115183	NA,0.0121808	NA,0.463006	0.000485171	0.000966591
3	rs62156234	97436292	G,G	C,C	0.912525,0.931548	0.0181429,-0.0191697	0.00699802,0.016928	2.02109,0.589296	0.00048493	0.00097991
3	rs117851641	97559289	NA,T	NA,C	NA,0.919643	NA,0.0133841	NA,0.0157247	NA,0.403749	0.000484216	0.000964089
3	rs62156225	97414118	C,C	T,T	0.912525,0.931548	0.0179267,-0.020047	0.00699802,0.016928	1.98228,0.626508	0.000483582	0.000977011
3	rs62156226	97417108	A,A	G,G	0.912525,0.931548	0.0179267,-0.0200362	0.00699802,0.016928	1.98228,0.626045	0.000483273	0.000976386
3	rs74936363	97172893	NA,G	NA,A	NA,0.963294	NA,0.0188801	NA,0.0227328	NA,0.391212	0.000482759	0.000960903
3	rs116333847	97205403	T,NA	C,NA	0.979125,NA	0.0200729,NA	0.0138296,NA	0.833701,NA	0.000482033	0.000960587
3	rs78966274	97361093	NA,T	NA,C	NA,0.989087	NA,0.0354195	NA,0.0411453	NA,0.409687	0.000481509	0.000958381
3	rs531067691	97862731	NA,G	NA,T	NA,0.991071	NA,0.0383907	NA,0.0454422	NA,0.399888	0.00048134	0.000957748
3	rs200281147	97726400	NA,T	NA,C	NA,0.986111	NA,0.0311717	NA,0.0365264	NA,0.405125	0.000481168	0.000957529
3	rs115793054	97197995	T,NA	C,NA	0.979125,NA	0.0200482,NA	0.0138296,NA	0.832228,NA	0.000480945	0.000958418
3	rs62156227	97417942	A,A	C,C	0.912525,0.931548	0.0179267,-0.0199399	0.00699802,0.016928	1.98228,0.621915	0.000480528	0.000970836
3	rs55982351	97162780	A,NA	G,NA	0.952286,NA	0.0142237,NA	0.00927543,NA	0.902544,NA	0.000480227	0.000953963
3	rs117362527	97544283	NA,C	NA,T	NA,0.987103	NA,0.0316692	NA,0.0378862	NA,0.39447	0.000478665	0.00095279
3	rs191770235	97108016	NA,A	NA,G	NA,0.952381	NA,0.0164543	NA,0.0200728	NA,0.384713	0.000476436	0.000948431
3	rs144165884	97866768	NA,G	NA,T	NA,0.991071	NA,0.0377705	NA,0.0454422	NA,0.391608	0.00047627	0.00094767
3	rs367744623	97847558	NA,G	NA,A	NA,0.991071	NA,0.0377567	NA,0.0454422	NA,0.391426	0.000476159	0.00094745
3	rs117342700	97557660	NA,T	NA,G	NA,0.946429	NA,0.0176449	NA,0.0189842	NA,0.452649	0.00047603	0.000948151
3	rs77427837	97264228	NA,A	NA,G	NA,0.914682	NA,-0.0136944	NA,0.015302	NA,0.430838	0.00047542	0.000946428
3	rs375533944	97846625	NA,C	NA,T	NA,0.991071	NA,0.0375704	NA,0.0454422	NA,0.388951	0.000474663	0.000944476
3	rs200384984	97845235	NA,C	NA,T	NA,0.974206	NA,0.0230354	NA,0.0269663	NA,0.405632	0.000474218	0.000943855
3	rs113899902	97207887	A,NA	G,NA	0.973161,NA	0.0226358,NA	0.0122339,NA	1.19194,NA	0.000474182	0.000949624
3	rs62152774	97448377	G,G	A,A	0.912525,0.931548	0.0184043,-0.0175007	0.00699802,0.016928	2.06853,0.521122	0.000473506	0.000957003
3	rs185816817	97061094	NA,C	NA,T	NA,0.96627	NA,0.0206062	NA,0.023678	NA,0.415496	0.000472016	0.000939667
3	rs141944460	97864208	NA,C	NA,G	NA,0.991071	NA,0.0371587	NA,0.0454422	NA,0.383502	0.0004714	0.00093799
3	rs117298291	97579452	NA,A	NA,G	NA,0.984127	NA,-0.0279229	NA,0.0342017	NA,0.382725	0.000470623	0.000936868
3	rs72813606	97634828	T,NA	C,NA	0.979125,NA	-0.0127795,NA	0.0138296,NA	0.449222,NA	0.000470282	0.000937118
3	rs369852021	97555242	NA,A	NA,C	NA,0.946429	NA,0.0173378	NA,0.0189842	NA,0.442375	0.000470201	0.000936537
3	rs577389837	97853598	NA,T	NA,C	NA,0.991071	NA,0.036883	NA,0.0454422	NA,0.379869	0.000469247	0.00093371
3	rs145496851	97194637	C,NA	A,NA	0.99006,NA	-0.0194523,NA	0.01993,NA	0.482738,NA	0.000469197	0.00093299
3	rs377749588	97865217	NA,A	NA,G	NA,0.992063	NA,0.0388251	NA,0.0481747	NA,0.376455	0.000469001	0.000933181
3	rs372222825	97811983	NA,C	NA,T	NA,0.991071	NA,0.0368177	NA,0.0454422	NA,0.37901	0.00046874	0.000932704
3	rs4243786	97563745	C,C	T,T	0.729622,0.249008	0.013033,-0.0129497	0.00445148,0.00988505	2.46675,0.720818	0.000468203	0.000943048
3	rs74460316	97410632	NA,T	NA,C	NA,0.944444	NA,0.0153466	NA,0.0186617	NA,0.386291	0.00046782	0.000931327
3	rs147198744	97857335	NA,T	NA,C	NA,0.991071	NA,0.0365574	NA,0.0454422	NA,0.375594	0.000466737	0.000928721
3	rs61750875	97359364	G,G	A,A	0.922465,0.801587	0.0188729,0.00920779	0.00739292,0.0107187	1.97123,0.40858	0.00046612	0.000938623
3	rs79446570	97116997	NA,G	NA,C	NA,0.950397	NA,0.0160149	NA,0.0196877	NA,0.380945	0.000464939	0.000925536
3	rs6758174	97528365	C,C	T,T	0.720676,0.357143	0.0141185,-0.00700406	0.00440672,0.00892123	2.86774,0.364119	0.000464599	0.000936849
3	rs62152765	97440420	A,A	G,G	0.912525,0.931548	0.0181429,-0.0183067	0.00699802,0.016928	2.02109,0.553617	0.000462393	0.000934329
3	rs79892037	97029452	NA,G	NA,A	NA,0.959325	NA,0.0182312	NA,0.0216401	NA,0.39846	0.000462305	0.000920385
3	rs76687534	97029157	NA,C	NA,G	NA,0.959325	NA,0.0182312	NA,0.0216401	NA,0.39846	0.000462305	0.000920385
3	rs79544036	97129700	NA,A	NA,G	NA,0.940476	NA,0.0140392	NA,0.0180669	NA,0.3594	0.000462275	0.000920137
3	rs59271006	97529360	A,A	T,T	0.736581,0.366071	0.0146426,-0.00695705	0.00448855,0.00887361	2.95646,0.363481	0.000461571	0.000931101
3	rs181446057	97868213	NA,T	NA,C	NA,0.991071	NA,0.0357526	NA,0.0454422	NA,0.365103	0.000460683	0.00091669
3	rs138754551	97712885	NA,A	NA,G	NA,0.986111	NA,0.0289993	NA,0.0365264	NA,0.369331	0.000460054	0.000915549
3	rs116121826	97441914	G,G	A,A	0.912525,0.931548	0.0181429,-0.0182106	0.00699802,0.016928	2.02109,0.549701	0.000460017	0.000929523
3	rs190567719	97712720	NA,C	NA,T	NA,0.986111	NA,0.0289532	NA,0.0365264	NA,0.368584	0.000459633	0.00091471
3	rs62152777	97452100	G,G	A,A	0.912525,0.930556	0.0182736,-0.0174324	0.00699802,0.0168156	2.04474,0.523042	0.000459217	0.000928001
3	rs117919172	97294672	NA,A	NA,G	NA,0.939484	NA,0.0134582	NA,0.0179277	NA,0.344058	0.000458639	0.000912793
3	rs12620370	97200543	NA,T	NA,C	NA,0.979167	NA,0.0247745	NA,0.0299292	NA,0.389551	0.000457789	0.000911341
3	rs62156231	97425603	A,A	G,G	0.912525,0.931548	0.0178412,-0.0194626	0.00699802,0.016928	1.96702,0.601616	0.000457668	0.000924546
3	rs74263766	97157871	NA,C	NA,T	NA,0.960318	NA,0.0176601	NA,0.0218976	NA,0.376789	0.000457446	0.000910303
3	rs375673718	97869922	NA,G	NA,A	NA,0.991071	NA,0.0352444	NA,0.0454422	NA,0.358532	0.000456969	0.000909307
3	rs72809850	97449762	C,C	A,A	0.912525,0.931548	0.0182736,-0.0174503	0.00699802,0.016928	2.04474,0.519116	0.000456868	0.000923249
3	rs76512618	97531857	NA,A	NA,G	NA,0.955357	NA,0.015694	NA,0.0206987	NA,0.348407	0.00045632	0.000908495
3	rs140516362	97016555	NA,T	NA,G	NA,0.959325	NA,0.0177981	NA,0.0216401	NA,0.386355	0.000455653	0.000907144
3	rs114354514	97123895	NA,A	NA,G	NA,0.950397	NA,0.0154058	NA,0.0196877	NA,0.362594	0.000455151	0.000906018
3	rs2698465	97744576	NA,T	NA,G	NA,0.934524	NA,0.0130043	NA,0.0172809	NA,0.345114	0.000453971	0.000903954
3	rs118035861	97850758	NA,A	NA,G	NA,0.939484	NA,0.0141294	NA,0.0179277	NA,0.365908	0.000453944	0.00090337
3	rs62152773	97448073	C,C	T,T	0.912525,0.931548	0.0182285,-0.0175465	0.00699802,0.016928	2.03657,0.522949	0.000453935	0.000917284
3	rs77718600	97393381	NA,A	NA,G	NA,0.965278	NA,0.0183887	NA,0.0233493	NA,0.365563	0.000453579	0.000902966
3	rs58742758	97857100	NA,A	NA,G	NA,0.941468	NA,0.0143518	NA,0.0182098	NA,0.365908	0.000453559	0.000902609
3	rs146972264	97638311	A,NA	G,NA	0.972167,NA	0.0175065,NA	0.0120196,NA	0.837873,NA	0.000453086	0.000901884
3	rs74583310	97066497	C,NA	G,NA	0.869781,NA	-0.0133649,NA	0.00587486,NA	1.63996,NA	0.000453064	0.000906353
3	rs145196704	97388776	C,NA	G,NA	0.987078,NA	-0.0481223,NA	0.0175062,NA	2.22331,NA	0.000451873	0.000908259
3	rs574320806	97050506	NA,T	NA,C	NA,0.959325	NA,0.0174632	NA,0.0216401	NA,0.377088	0.000450688	0.000897263
3	rs572266877	97927125	NA,A	NA,G	NA,0.985119	NA,0.0275795	NA,0.0353055	NA,0.361806	0.000450663	0.000897277
3	rs76417759	97038129	NA,C	NA,G	NA,0.959325	NA,0.0173927	NA,0.0216401	NA,0.375147	0.000449662	0.000895221
3	rs62152783	97457389	A,A	T,T	0.912525,0.931548	0.0183592,-0.0166888	0.00699802,0.016928	2.06031,0.489189	0.000449519	0.000908442
3	rs62152785	97459403	T,T	A,A	0.912525,0.931548	0.0184043,-0.016404	0.00699802,0.016928	2.06853,0.478179	0.000448523	0.000906458
3	rs62152784	97457849	A,A	G,G	0.912525,0.931548	0.0183592,-0.0166429	0.00699802,0.016928	2.06031,0.487407	0.000448519	0.000906419
3	rs58505762	97606312	NA,A	NA,G	NA,0.946429	NA,0.0146107	NA,0.0189842	NA,0.355047	0.000447997	0.000891562
3	rs1585272	97161749	C,C	T,T	0.676938,0.49504	-0.0106375,-0.0152345	0.00422788,0.00854977	1.9256,1.12626	0.000446716	0.000896549
3	rs12614623	97025559	NA,A	NA,G	NA,0.959325	NA,0.0171331	NA,0.0216401	NA,0.368031	0.000445943	0.000887818
3	rs111237064	97456578	C,C	T,T	0.912525,0.931548	0.0183141,-0.0167393	0.00699802,0.016928	2.0521,0.491151	0.000445497	0.000900275
3	rs145131081	97775920	NA,A	NA,C	NA,0.794643	NA,-0.0090285	NA,0.0105819	NA,0.405005	0.000445292	0.000886022
3	rs61173747	97528070	NA,C	NA,T	NA,0.96627	NA,0.0195299	NA,0.023678	NA,0.387769	0.000444319	0.000883923
3	rs62152788	97470223	T,T	C,C	0.913519,0.934524	0.0189292,-0.0150501	0.00703429,0.0172809	2.14727,0.415891	0.000441145	0.000891842
3	rs185026090	97722553	NA,A	NA,G	NA,0.996032	NA,-0.0498459	NA,0.0679934	NA,0.333952	0.000440723	0.000877314
3	rs199938608	97049260	NA,A	NA,G	NA,0.959325	NA,0.0166911	NA,0.0216401	NA,0.356028	0.000439815	0.00087562
3	rs200069423	97048796	NA,C	NA,G	NA,0.959325	NA,0.0166444	NA,0.0216401	NA,0.354769	0.000439182	0.000874361
3	rs62152775	97448474	T,T	G,G	0.912525,0.931548	0.0180979,-0.0175007	0.00699802,0.016928	2.01297,0.521122	0.000438289	0.000885545
3	rs55674661	97473929	G,G	A,A	0.903579,0.824405	0.0176729,-0.00982498	0.00669838,0.0112351	2.07934,0.418106	0.00043741	0.000883206
3	rs12621163	97066060	NA,T	NA,C	NA,0.968254	NA,0.0186087	NA,0.0243817	NA,0.351318	0.000437176	0.000870331
3	rs113451578	97289422	T,NA	C,NA	0.884692,NA	-0.0143731,NA	0.00619033,NA	1.69378,NA	0.000436066	0.000872205
3	rs62152772	97448055	A,A	G,G	0.912525,0.931548	0.0180573,-0.0175007	0.00699802,0.016928	2.00568,0.521122	0.000433891	0.000876622
3	rs4907254	97549668	G,G	A,A	0.712724,0.209325	0.013474,-0.00638707	0.00436947,0.0105074	2.68939,0.264979	0.000433626	0.000874231
3	rs60020980	97044052	NA,A	NA,G	NA,0.959325	NA,0.0161964	NA,0.0216401	NA,0.342762	0.000433253	0.00086256
3	rs62152768	97442906	T,T	C,C	0.912525,0.930556	0.0180123,-0.0175256	0.00699802,0.0168156	1.99759,0.526792	0.000432211	0.000873198
3	rs538551450	97806010	NA,A	NA,G	NA,0.987103	NA,-0.0262581	NA,0.0378862	NA,0.311348	0.000430657	0.000857314
3	rs146662971	97261890	A,NA	C,NA	0.984095,NA	0.0205977,NA	0.0158037,NA	0.715663,NA	0.000430591	0.000856448
3	rs118172310	97040904	NA,T	NA,C	NA,0.959325	NA,0.015926	NA,0.0216401	NA,0.335583	0.000429794	0.000855676
3	rs60893927	97040677	NA,T	NA,G	NA,0.959325	NA,0.0158794	NA,0.0216401	NA,0.334351	0.000429207	0.000854507
3	rs183739624	97535416	NA,T	NA,C	NA,0.941468	NA,0.0141224	NA,0.0182098	NA,0.358506	0.000425783	0.000848101
3	rs116581863	97154141	T,NA	A,NA	0.976143,NA	0.0181859,NA	0.0129561,NA	0.794736,NA	0.00042568	0.000848274
3	rs191606290	97533983	NA,G	NA,T	NA,0.94246	NA,0.0142006	NA,0.0183564	NA,0.357374	0.000425366	0.000847268
3	rs2290908	97036670	NA,T	NA,C	NA,0.958333	NA,0.0153427	NA,0.0213919	NA,0.32492	0.000424567	0.000845286
3	rs188339391	97537928	NA,A	NA,G	NA,0.988095	NA,0.0261689	NA,0.0394133	NA,0.295237	0.000424537	0.000845112
3	rs79715848	97033862	NA,A	NA,G	NA,0.756944	NA,-0.00679419	NA,0.00996594	NA,0.305042	0.000423513	0.000843839
3	rs58132887	97079576	NA,G	NA,C	NA,0.968254	NA,0.0173023	NA,0.0243817	NA,0.32064	0.000422547	0.000841217
3	rs145520891	97740484	C,NA	T,NA	0.989066,NA	0.0276915,NA	0.0190121,NA	0.837888,NA	0.00042205	0.000839755
3	rs78003917	97857502	NA,A	NA,G	NA,0.972222	NA,0.018116	NA,0.0260119	NA,0.313234	0.000421751	0.000839809
3	rs77287677	97068739	NA,G	NA,C	NA,0.969246	NA,0.017459	NA,0.0247591	NA,0.318114	0.000421567	0.000839268
3	rs3731941	97476219	G,G	A,A	0.913519,0.931548	0.0187153,-0.0149778	0.00703429,0.016928	2.10788,0.424503	0.000420908	0.000850747
3	rs117059620	97088502	NA,A	NA,G	NA,0.947421	NA,0.0126281	NA,0.0191524	NA,0.292708	0.000420132	0.000836342
3	rs551187903	97068866	NA,T	NA,G	NA,0.969246	NA,0.0173137	NA,0.0247591	NA,0.314819	0.000420074	0.000836295
3	rs139607580	97093335	NA,T	NA,C	NA,0.967262	NA,0.016809	NA,0.0240217	NA,0.315074	0.000419827	0.000835809
3	rs2280356	97366324	G,G	A,A	0.929423,0.87996	0.0201817,-0.00270993	0.00771974,0.0131525	2.04861,0.0773989	0.000419692	0.000846578
3	rs200987035	97069109	NA,A	NA,C	NA,0.968254	NA,0.0170004	NA,0.0243817	NA,0.313686	0.000419394	0.000834941
3	rs144254257	97087733	NA,A	NA,G	NA,0.968254	NA,0.0169834	NA,0.0243817	NA,0.313296	0.000419219	0.000834593
3	rs191221384	97683164	NA,C	NA,T	NA,0.973214	NA,0.0180007	NA,0.0264757	NA,0.304018	0.000417512	0.000831368
3	rs74625264	97040768	NA,C	NA,A	NA,0.959325	NA,0.0148459	NA,0.0216401	NA,0.307428	0.000416848	0.000829907
3	rs78300305	97041281	NA,C	NA,G	NA,0.959325	NA,0.0148459	NA,0.0216401	NA,0.307428	0.000416848	0.000829907
3	rs189449430	97605106	NA,A	NA,G	NA,0.97123	NA,0.0169856	NA,0.0255725	NA,0.295374	0.000416187	0.000828422
3	rs193058613	97855071	NA,T	NA,G	NA,0.91369	NA,0.00957075	NA,0.0152221	NA,0.276119	0.000416074	0.00082838
3	rs78304631	97097977	NA,A	NA,G	NA,0.967262	NA,0.0164034	NA,0.0240217	NA,0.30566	0.000415644	0.000827484
3	rs117950963	97555552	NA,C	NA,T	NA,0.945437	NA,0.0137382	NA,0.0188207	NA,0.332154	0.000415123	0.000826789
3	rs200809231	97747946	NA,T	NA,C	NA,0.89881	NA,0.00939726	NA,0.0141743	NA,0.294698	0.000414728	0.000825717
3	rs181361004	97073606	T,NA	C,NA	0.99006,NA	-0.0509833,NA	0.01993,NA	1.97782,NA	0.000414354	0.000830842
3	rs117294895	97084604	NA,C	NA,T	NA,0.968254	NA,0.0163643	NA,0.0243817	NA,0.299201	0.000413017	0.00082225
3	rs12620768	97085913	NA,A	NA,T	NA,0.968254	NA,0.0163643	NA,0.0243817	NA,0.299201	0.000413017	0.00082225
3	rs12464811	97039158	NA,A	NA,G	NA,0.890873	NA,0.00876499	NA,0.0137097	NA,0.281822	0.000412969	0.000821817
3	rs79724734	97559322	A,NA	C,NA	0.969185,NA	0.0175657,NA	0.0114407,NA	0.90415,NA	0.000412619	0.000824129
3	rs151319331	97256656	A,NA	G,NA	0.987078,NA	0.0177775,NA	0.0175062,NA	0.508822,NA	0.000411798	0.000819663
3	rs149916666	97596033	T,NA	C,NA	0.984095,NA	0.022223,NA	0.0158037,NA	0.796779,NA	0.000411118	0.000818721
3	rs114564306	97584530	A,NA	G,NA	0.980119,NA	-0.0113778,NA	0.0141639,NA	0.374887,NA	0.000410393	0.000817702
3	rs150993613	97561710	NA,T	NA,G	NA,0.959325	NA,0.0137402	NA,0.0216401	NA,0.279456	0.000409863	0.000815727
3	rs79160678	97556164	NA,A	NA,G	NA,0.946429	NA,0.0133534	NA,0.0189842	NA,0.317123	0.000409549	0.000815662
3	rs61341985	97068338	NA,A	NA,G	NA,0.968254	NA,0.0159865	NA,0.0243817	NA,0.290703	0.000409396	0.000815044
3	rs6576996	97623312	C,C	T,T	0.875746,0.869048	0.0176317,-0.00230849	0.0059937,0.0126714	2.48623,0.0678099	0.000409232	0.000825586
3	rs117163475	97068499	NA,T	NA,A	NA,0.968254	NA,0.0158878	NA,0.0243817	NA,0.288496	0.00040847	0.000813202
3	rs74720066	97094694	NA,T	NA,G	NA,0.967262	NA,0.0156407	NA,0.0240217	NA,0.288211	0.000408178	0.000812626
3	rs11164110	97332945	NA,T	NA,C	NA,0.955357	NA,0.0128624	NA,0.0206987	NA,0.272191	0.000407729	0.000811646
3	rs12619919	97100096	NA,G	NA,C	NA,0.968254	NA,0.0158442	NA,0.0243817	NA,0.287521	0.000407643	0.000811547
3	rs76832333	97031231	NA,G	NA,A	NA,0.75496	NA,-0.00612141	NA,0.00993854	NA,0.269263	0.000407439	0.000811762
3	rs117995732	97677778	NA,G	NA,C	NA,0.935516	NA,-0.0116834	NA,0.0174041	NA,0.299272	0.000406974	0.000810348
3	rs142281127	97375434	NA,A	NA,G	NA,0.970238	NA,0.0165574	NA,0.0251555	NA,0.292082	0.000406676	0.000809665
3	rs190411621	97101181	NA,T	NA,C	NA,0.968254	NA,0.0156834	NA,0.0243817	NA,0.283943	0.000406165	0.000808606
3	rs56829098	97110866	NA,A	NA,G	NA,0.968254	NA,0.0156343	NA,0.0243817	NA,0.282852	0.000405717	0.000807715
3	rs200261444	97107389	NA,A	NA,G	NA,0.968254	NA,0.0156343	NA,0.0243817	NA,0.282852	0.000405717	0.000807715
3	rs140164209	97106264	NA,T	NA,C	NA,0.968254	NA,0.0154919	NA,0.0243817	NA,0.279697	0.000404431	0.000805156
3	rs117993305	97290585	NA,T	NA,A	NA,0.979167	NA,-0.0174656	NA,0.0299292	NA,0.252189	0.000404259	0.00080462
3	rs183095602	97106968	NA,T	NA,C	NA,0.968254	NA,0.0154477	NA,0.0243817	NA,0.27872	0.000404036	0.000804368
3	rs6753726	97712442	NA,C	NA,T	NA,0.936508	NA,-0.0115534	NA,0.0175302	NA,0.29255	0.000403784	0.000803999
3	rs116853297	97113479	NA,C	NA,T	NA,0.968254	NA,0.0153495	NA,0.0243817	NA,0.276554	0.000403162	0.00080263
3	rs78877218	97113587	NA,C	NA,T	NA,0.968254	NA,0.0152072	NA,0.0243817	NA,0.273423	0.00040191	0.000800139
3	rs75866610	97662686	NA,G	NA,A	NA,0.941468	NA,0.0105111	NA,0.0182098	NA,0.248882	0.000401691	0.000799528
3	rs72809811	97292386	A,NA	G,NA	0.963221,NA	-0.007005,NA	0.0105045,NA	0.296827,NA	0.00040109	0.000798692
3	rs114069771	97317868	A,NA	C,NA	0.987078,NA	-0.0436644,NA	0.0175062,NA	1.89884,NA	0.000400875	0.000802924
3	rs58514927	97487748	NA,A	NA,T	NA,0.905754	NA,0.00982482	NA,0.0146307	NA,0.299391	0.000400782	0.000797814
3	rs139367249	97659859	NA,T	NA,C	NA,0.941468	NA,0.0104049	NA,0.0182098	NA,0.245854	0.000400459	0.00079708
3	rs76473006	97659581	NA,T	NA,A	NA,0.941468	NA,0.0104049	NA,0.0182098	NA,0.245854	0.000400459	0.00079708
3	rs77358842	97645674	NA,G	NA,A	NA,0.941468	NA,0.0103752	NA,0.0182098	NA,0.245011	0.000400118	0.000796402
3	rs117211130	97672314	NA,A	NA,G	NA,0.941468	NA,0.0103518	NA,0.0182098	NA,0.244344	0.00039985	0.000795868
3	rs60337859	97674507	NA,G	NA,A	NA,0.941468	NA,0.0103518	NA,0.0182098	NA,0.244344	0.00039985	0.000795868
3	rs78834616	97668778	NA,A	NA,T	NA,0.941468	NA,0.010304	NA,0.0182098	NA,0.242988	0.000399305	0.000794784
3	rs117830453	97663995	NA,C	NA,T	NA,0.941468	NA,0.0101979	NA,0.0182098	NA,0.239983	0.000398106	0.0007924
3	rs4426565	97051981	T,NA	C,NA	0.798211,NA	-0.0116002,NA	0.00492643,NA	1.73194,NA	0.000397403	0.000795823
3	rs144569336	97657701	NA,G	NA,A	NA,0.941468	NA,0.010116	NA,0.0182098	NA,0.237669	0.000397191	0.000790581
3	rs369670146	97001567	NA,A	NA,G	NA,0.980159	NA,0.0168977	NA,0.0306528	NA,0.235484	0.000397151	0.000790578
3	rs181435171	97309376	NA,T	NA,C	NA,0.982143	NA,-0.0174152	NA,0.0322783	NA,0.229502	0.000397103	0.000790649
3	rs377626624	97922026	NA,A	NA,G	NA,0.925595	NA,0.00974158	NA,0.0162889	NA,0.25979	0.00039676	0.00078997
3	rs117024156	97646732	NA,A	NA,G	NA,0.941468	NA,0.0100631	NA,0.0182098	NA,0.236179	0.000396605	0.000789416
3	rs2271780	97506365	NA,A	NA,G	NA,0.889881	NA,0.00815565	NA,0.0136555	NA,0.259366	0.000396084	0.000788405
3	rs79163674	97035737	A,NA	G,NA	0.819085,NA	-0.0130199,NA	0.00513615,NA	1.94898,NA	0.000395209	0.000792349
3	rs191824358	97538483	NA,G	NA,A	NA,0.936508	NA,0.0110874	NA,0.0175302	NA,0.278125	0.000393925	0.000784518
3	rs149013838	97629810	NA,A	NA,G	NA,0.941468	NA,0.00980096	NA,0.0182098	NA,0.228838	0.000393761	0.000783761
3	rs118034532	97680448	NA,T	NA,C	NA,0.988095	NA,0.0217214	NA,0.0394133	NA,0.235412	0.000392929	0.000782313
3	rs372691636	97851836	NA,C	NA,A	NA,0.935516	NA,0.00805055	NA,0.0174041	NA,0.191333	0.000392523	0.000781438
3	rs116052219	97347283	A,NA	T,NA	0.985089,NA	0.0200547,NA	0.0163138,NA	0.659643,NA	0.000392443	0.000781573
3	rs146970864	97013461	NA,G	NA,A	NA,0.988095	NA,0.0205803	NA,0.0394133	NA,0.220725	0.000392306	0.000780984
3	rs114862860	97129788	A,NA	G,NA	0.973161,NA	0.0169173,NA	0.0122339,NA	0.778018,NA	0.000391307	0.000779938
3	rs146227689	97482098	C,NA	G,NA	0.991054,NA	0.0273782,NA	0.0209976,NA	0.716074,NA	0.000391279	0.000780216
3	rs116069341	97711739	C,C	G,G	0.972167,0.99504	0.00300681,0.121939	0.0120196,0.0608454	0.0955746,1.3462	0.00039064	0.000777352
3	rs143493427	97685693	NA,G	NA,A	NA,0.940476	NA,0.00942415	NA,0.0180669	NA,0.220453	0.000390599	0.000777466
3	rs75179425	97119457	NA,T	NA,C	NA,0.968254	NA,0.0138033	NA,0.0243817	NA,0.243134	0.000390421	0.000777273
3	rs117624266	97685340	NA,G	NA,C	NA,0.940476	NA,0.00937143	NA,0.0180669	NA,0.218988	0.000390056	0.000776386
3	rs11164095	97155208	T,T	C,C	0.713718,0.671627	0.0124908,0.0114245	0.004374,0.00910239	2.36709,0.67894	0.000390007	0.00078849
3	rs77623518	97558599	NA,T	NA,C	NA,0.960318	NA,-0.0116447	NA,0.0218976	NA,0.225571	0.000390005	0.000776776
3	rs11695197	97711421	A,NA	G,NA	0.888668,NA	-0.0333033,NA	0.00628579,NA	6.93198,NA	0.000389458	0.0964266
3	rs117232832	97538902	NA,T	NA,C	NA,0.900794	NA,-0.00788883	NA,0.0142995	NA,0.235701	0.000388465	0.000773275
3	rs141767796	97013696	NA,A	NA,G	NA,0.988095	NA,-0.0204454	NA,0.0394133	NA,0.219007	0.000387236	0.000770878
3	rs34409923	97368670	A,NA	G,NA	0.984095,NA	0.0221841,NA	0.0158037,NA	0.794794,NA	0.000387185	0.000771192
3	rs79595394	97563283	NA,A	NA,G	NA,0.9375	NA,0.0107082	NA,0.0176595	NA,0.264187	0.000387063	0.000770891
3	rs12621125	97126119	NA,T	NA,C	NA,0.968254	NA,0.013304	NA,0.0243817	NA,0.232619	0.000386697	0.000769862
3	rs12616601	97126521	NA,C	NA,T	NA,0.968254	NA,0.013304	NA,0.0243817	NA,0.232619	0.000386697	0.000769862
3	rs772154	97021664	T,T	G,G	0.682903,0.585317	-0.0125118,-0.0127121	0.00424878,0.0086766	2.49058,0.844991	0.000386532	0.000778182
3	rs79444555	97144559	NA,C	NA,T	NA,0.968254	NA,0.0132649	NA,0.0243817	NA,0.231801	0.000386413	0.000769298
3	rs188484263	97154796	NA,A	NA,T	NA,0.954365	NA,0.00904251	NA,0.0204832	NA,0.181194	0.000385883	0.000768093
3	rs74826568	97505297	NA,G	NA,T	NA,0.882937	NA,0.00718673	NA,0.0132962	NA,0.229998	0.000385349	0.00076706
3	rs80190477	97130826	NA,T	NA,C	NA,0.968254	NA,0.0130887	NA,0.0243817	NA,0.228127	0.000385148	0.00076678
3	rs13409957	97865894	NA,A	NA,G	NA,0.939484	NA,-0.010008	NA,0.0179277	NA,0.239066	0.000384549	0.000765679
3	rs3731942	97487077	NA,T	NA,G	NA,0.958333	NA,-0.0102804	NA,0.0213919	NA,0.200095	0.000383693	0.000763732
3	rs80245067	97075987	NA,G	NA,A	NA,0.993056	NA,-0.024467	NA,0.0514752	NA,0.197526	0.000383244	0.00076302
3	rs200778363	97890964	NA,T	NA,C	NA,0.950397	NA,0.00952312	NA,0.0196877	NA,0.20163	0.000383101	0.000762658
3	rs142327201	97854013	NA,A	NA,C	NA,0.954365	NA,0.00965636	NA,0.0204832	NA,0.195633	0.000381072	0.000758628
3	rs191572585	97594756	NA,A	NA,G	NA,0.940476	NA,-0.00665821	NA,0.0180669	NA,0.147229	0.000380881	0.000758118
3	rs202042765	97109166	NA,T	NA,G	NA,0.984127	NA,0.0148443	NA,0.0342017	NA,0.177654	0.000380556	0.000757623
3	rs199577048	97908984	NA,T	NA,C	NA,0.956349	NA,0.00969148	NA,0.0209218	NA,0.191651	0.000379965	0.000756421
3	rs200971801	97896358	NA,C	NA,A	NA,0.869048	NA,0.00686715	NA,0.0126714	NA,0.230726	0.000379798	0.000756234
3	rs116347249	97551672	A,NA	C,NA	0.964215,NA	0.016195,NA	0.0106439,NA	0.892362,NA	0.000379365	0.000757459
3	rs118172264	97888280	NA,T	NA,C	NA,0.868056	NA,0.00680035	NA,0.0126309	NA,0.228921	0.000379257	0.000755159
3	rs144004235	97768199	NA,G	NA,A	NA,0.935516	NA,-0.00912335	NA,0.0174041	NA,0.221752	0.000379169	0.00075496
3	rs148284705	97199000	A,NA	C,NA	0.987078,NA	-0.0426672,NA	0.0175062,NA	1.82978,NA	0.000379006	0.000758792
3	rs139024447	97869226	NA,T	NA,G	NA,0.874008	NA,0.00693265	NA,0.0128817	NA,0.228813	0.000378886	0.000754426
3	rs201062750	97872746	NA,G	NA,C	NA,0.874008	NA,0.00688722	NA,0.0128817	NA,0.227025	0.000378333	0.000753325
3	rs185585607	97154581	NA,A	NA,G	NA,0.967262	NA,0.0117804	NA,0.0240217	NA,0.204923	0.000377752	0.000752055
3	rs58909784	97870635	NA,G	NA,A	NA,0.874008	NA,0.00680093	NA,0.0128817	NA,0.223638	0.000377296	0.000751261
3	rs17119645	97553909	C,NA	T,NA	0.964215,NA	0.0161262,NA	0.0106439,NA	0.886872,NA	0.000376766	0.000752258
3	rs147277331	97200330	NA,A	NA,G	NA,0.986111	NA,0.0155838	NA,0.0365264	NA,0.17416	0.000376593	0.000749763
3	rs76772809	97011671	NA,G	NA,A	NA,0.986111	NA,0.0171602	NA,0.0365264	NA,0.194842	0.000376246	0.000749239
3	rs59073958	97352693	T,T	C,C	0.922465,0.811508	0.0172636,0.0112907	0.00739292,0.0109298	1.70918,0.520578	0.000375954	0.000755642
3	rs201474380	97868313	NA,C	NA,T	NA,0.955357	NA,0.00903236	NA,0.0206987	NA,0.178771	0.000375373	0.000747299
3	rs79461343	97549272	NA,A	NA,G	NA,0.939484	NA,0.00950314	NA,0.0179277	NA,0.224714	0.000375224	0.000747265
3	rs17119643	97553300	T,NA	C,NA	0.964215,NA	0.0160829,NA	0.0106439,NA	0.883427,NA	0.000375148	0.00074902
3	rs117914245	97117255	NA,A	NA,G	NA,0.958333	NA,0.0078328	NA,0.0213919	NA,0.146151	0.000374593	0.000745662
3	rs117615015	97662067	NA,T	NA,C	NA,0.987103	NA,0.0167318	NA,0.0378862	NA,0.181276	0.000374577	0.00074576
3	rs62152872	97545306	T,NA	C,NA	0.971173,NA	0.0150552,NA	0.0118166,NA	0.693281,NA	0.000374564	0.000745756
3	rs372128331	97845473	NA,G	NA,A	NA,0.972222	NA,-0.0110324	NA,0.0260119	NA,0.172972	0.000374437	0.000745589
3	rs76142129	97096513	T,NA	C,NA	0.879722,NA	-0.00360353,NA	0.00607818,NA	0.257061,NA	0.000374378	0.000746682
3	rs60193293	97148876	NA,A	NA,G	NA,0.967262	NA,0.0112054	NA,0.0240217	NA,0.193222	0.000374169	0.000744925
3	rs11891457	97632449	T,T	G,G	0.874751,0.87004	0.0173187,-0.00200035	0.00597324,0.0127124	2.42723,0.0580088	0.000374167	0.000754611
3	rs116169733	97207517	T,NA	C,NA	0.99006,NA	-0.0268028,NA	0.01993,NA	0.747934,NA	0.00037389	0.000745005
3	rs139857959	97560263	NA,A	NA,C	NA,0.960318	NA,-0.00948862	NA,0.0218976	NA,0.17732	0.000373833	0.000744518
3	rs76434665	97552378	NA,A	NA,G	NA,0.960318	NA,-0.00945285	NA,0.0218976	NA,0.176545	0.000373598	0.00074405
3	rs77036625	97460414	NA,A	NA,G	NA,0.927579	NA,0.00782061	NA,0.0164929	NA,0.196973	0.000373466	0.000743442
3	rs573775748	97866233	NA,G	NA,A	NA,0.984127	NA,-0.0144845	NA,0.0342017	NA,0.172677	0.000373219	0.000743094
3	rs117690484	97866454	NA,T	NA,C	NA,0.873016	NA,0.00642074	NA,0.0128386	NA,0.209718	0.000373064	0.000742841
3	rs9324210	97621121	A,A	G,G	0.312127,0.749008	-0.0132183,0.00511234	0.00426697,0.00985893	2.71008,0.218909	0.000373015	0.000750175
3	rs148839840	97862937	NA,G	NA,C	NA,0.873016	NA,0.00637552	NA,0.0128386	NA,0.207974	0.000372759	0.000742221
3	rs150846613	97860471	NA,T	NA,C	NA,0.874008	NA,0.00639693	NA,0.0128817	NA,0.207974	0.000372687	0.000742078
3	rs57729589	97559333	T,NA	A,NA	0.964215,NA	0.0160129,NA	0.0106439,NA	0.877877,NA	0.000372563	0.000743847
3	rs79406737	97584274	NA,G	NA,T	NA,0.949405	NA,-0.00803236	NA,0.019504	NA,0.167196	0.000371224	0.000739296
3	rs116905892	97620622	NA,G	NA,A	NA,0.947421	NA,-0.00929812	NA,0.0191524	NA,0.2025	0.000371048	0.000738851
3	rs117808941	97846939	NA,T	NA,A	NA,0.874008	NA,0.00621548	NA,0.0128817	NA,0.20104	0.000370743	0.000738207
3	rs201472635	97850545	NA,G	NA,A	NA,0.874008	NA,0.00621548	NA,0.0128817	NA,0.20104	0.000370743	0.000738207
3	rs150655341	97865624	NA,T	NA,G	NA,0.874008	NA,0.00621548	NA,0.0128817	NA,0.20104	0.000370743	0.000738207
3	rs79579535	97877502	NA,G	NA,A	NA,0.868056	NA,0.006052	NA,0.0126309	NA,0.199395	0.000370578	0.000737872
3	rs117331520	97879752	NA,T	NA,C	NA,0.868056	NA,0.006052	NA,0.0126309	NA,0.199395	0.000370578	0.000737872
3	rs117704677	97857165	NA,A	NA,C	NA,0.874008	NA,0.00617466	NA,0.0128817	NA,0.199489	0.000370317	0.000737358
3	rs57213829	97152162	NA,G	NA,A	NA,0.967262	NA,0.0105182	NA,0.0240217	NA,0.179479	0.000370187	0.000737001
3	rs13006000	97228473	A,NA	G,NA	0.983101,NA	0.0183799,NA	0.0153396,NA	0.63669,NA	0.000370115	0.00073657
3	rs114810987	97547869	C,NA	T,NA	0.971173,NA	0.0149185,NA	0.0118166,NA	0.684517,NA	0.000370046	0.000736763
3	rs141647326	97876880	NA,G	NA,A	NA,0.868056	NA,0.00598338	NA,0.0126309	NA,0.196743	0.000369852	0.000736425
3	rs2924037	97852384	NA,C	NA,A	NA,0.874008	NA,0.00612931	NA,0.0128817	NA,0.197769	0.000369848	0.000736423
3	rs60193423	97856480	NA,G	NA,A	NA,0.873016	NA,0.00610879	NA,0.0128386	NA,0.197769	0.000369814	0.00073636
3	rs72942938	97591131	NA,G	NA,A	NA,0.93254	NA,0.00837596	NA,0.017043	NA,0.205442	0.000369566	0.000735947
3	rs143287529	97848315	NA,G	NA,A	NA,0.874008	NA,0.00608397	NA,0.0128817	NA,0.196054	0.000369383	0.000735498
3	rs190338213	97852956	NA,T	NA,C	NA,0.874008	NA,0.00603863	NA,0.0128817	NA,0.194343	0.000368924	0.000734582
3	rs116879386	97857779	NA,C	NA,T	NA,0.954365	NA,0.0079275	NA,0.0204832	NA,0.155686	0.000368746	0.000734107
3	rs180848598	97408123	NA,A	NA,G	NA,0.983135	NA,-0.0126187	NA,0.0331973	NA,0.152513	0.000368644	0.000733871
3	rs117139923	97561551	NA,T	NA,C	NA,0.959325	NA,-0.00852205	NA,0.0216401	NA,0.158815	0.00036855	0.000733972
3	rs149325827	97854188	NA,T	NA,C	NA,0.874008	NA,0.0059933	NA,0.0128817	NA,0.192635	0.000368469	0.000733677
3	rs118011829	97587663	NA,T	NA,G	NA,0.974206	NA,0.0101891	NA,0.0269663	NA,0.151476	0.000368198	0.000733184
3	rs368373154	97805472	NA,C	NA,T	NA,0.97123	NA,-0.00959845	NA,0.0255725	NA,0.150331	0.000367909	0.000732584
3	rs200075768	97884253	NA,C	NA,T	NA,0.869048	NA,0.00578181	NA,0.0126714	NA,0.188302	0.000367507	0.000731756
3	rs182727430	97739428	NA,G	NA,A	NA,0.975198	NA,0.0103889	NA,0.0274863	NA,0.15153	0.000367494	0.000731754
3	rs117276344	97863531	NA,G	NA,A	NA,0.954365	NA,0.00769694	NA,0.0204832	NA,0.150526	0.000367314	0.000731259
3	rs141547258	97874257	NA,T	NA,G	NA,0.983135	NA,-0.0138513	NA,0.0331973	NA,0.169732	0.000367268	0.000731223
3	rs76525937	97562046	NA,G	NA,T	NA,0.959325	NA,-0.00830297	NA,0.0216401	NA,0.154151	0.000367266	0.000731409
3	rs79088871	97643856	NA,G	NA,A	NA,0.947421	NA,-0.00869626	NA,0.0191524	NA,0.187228	0.000366816	0.00073042
3	rs193283771	97493150	NA,A	NA,G	NA,0.989087	NA,-0.0151354	NA,0.0411453	NA,0.146921	0.00036652	0.000729753
3	rs201624814	97840935	NA,G	NA,A	NA,0.873016	NA,0.00579707	NA,0.0128386	NA,0.186016	0.000366486	0.000729724
3	rs80085403	97551470	NA,A	NA,G	NA,0.939484	NA,0.00832753	NA,0.0179277	NA,0.192273	0.000366381	0.000729628
3	rs76098425	97590352	NA,T	NA,C	NA,0.93254	NA,0.00794708	NA,0.017043	NA,0.19314	0.000366371	0.000729576
3	rs186257204	97886428	NA,C	NA,T	NA,0.868056	NA,0.00562865	NA,0.0126309	NA,0.183183	0.000366279	0.000729307
3	rs146795629	97113386	G,NA	A,NA	0.973161,NA	0.0161483,NA	0.0122339,NA	0.728517,NA	0.000366007	0.000729475
3	rs116863585	97634853	NA,G	NA,T	NA,0.916667	NA,-0.00586024	NA,0.0154664	NA,0.151958	0.000365707	0.000728081
3	rs12846	97477374	T,T	C,C	0.904573,0.814484	0.0179873,-0.0070234	0.00672948,0.0109969	2.1238,0.281467	0.000365681	0.000738315
3	rs148937662	97280377	NA,A	NA,G	NA,0.951389	NA,0.00723274	NA,0.0198773	NA,0.145114	0.000365645	0.000727962
3	rs6719267	97242036	NA,A	NA,G	NA,0.988095	NA,-0.0131383	NA,0.0394133	NA,0.131431	0.000365609	0.000727894
3	rs141284612	97860364	NA,A	NA,C	NA,0.954365	NA,0.007374	NA,0.0204832	NA,0.143365	0.000365389	0.000727429
3	rs142608961	97864849	NA,C	NA,T	NA,0.954365	NA,0.007374	NA,0.0204832	NA,0.143365	0.000365389	0.000727429
3	rs114013209	97589013	NA,G	NA,A	NA,0.93254	NA,0.00775066	NA,0.017043	NA,0.187572	0.000364988	0.000726817
3	rs187365430	97580169	NA,A	NA,G	NA,0.9375	NA,0.00808904	NA,0.0176595	NA,0.189155	0.000364919	0.000726715
3	rs76391399	97441525	NA,C	NA,T	NA,0.980159	NA,-0.0101033	NA,0.0306528	NA,0.129772	0.000364749	0.000726237
3	rs143216880	97871680	NA,T	NA,C	NA,0.947421	NA,-0.00822899	NA,0.0191524	NA,0.175585	0.000364358	0.000725505
3	rs72809813	97313975	G,NA	A,NA	0.979125,NA	0.0199334,NA	0.0138296,NA	0.825408,NA	0.000363656	0.000726557
3	rs144133337	97567716	NA,T	NA,G	NA,0.959325	NA,-0.00763677	NA,0.0216401	NA,0.140163	0.000363598	0.00072409
3	rs74907432	97660363	NA,T	NA,C	NA,0.947421	NA,-0.00817061	NA,0.0191524	NA,0.174143	0.000363566	0.000723942
3	rs7569178	97301607	NA,A	NA,G	NA,0.993056	NA,-0.0172328	NA,0.0514752	NA,0.132066	0.000363528	0.000723774
3	rs139612040	97233381	NA,G	NA,C	NA,0.988095	NA,-0.0123884	NA,0.0394133	NA,0.123045	0.000363396	0.000723491
3	rs191850353	97576821	NA,A	NA,T	NA,0.9375	NA,0.00785515	NA,0.0176595	NA,0.182795	0.000363393	0.000723671
3	rs146784870	97233721	NA,T	NA,C	NA,0.989087	NA,-0.0128473	NA,0.0411453	NA,0.122136	0.000363372	0.00072344
3	rs74881716	97576300	NA,T	NA,A	NA,0.9375	NA,0.007822	NA,0.0176595	NA,0.181898	0.000363182	0.00072325
3	rs72809825	97385585	C,NA	T,NA	0.928429,NA	-0.00390791,NA	0.00767004,NA	0.214385,NA	0.000362947	0.000723186
3	rs558693116	97760321	NA,C	NA,G	NA,0.873016	NA,0.00539531	NA,0.0128386	NA,0.171141	0.000362943	0.000722673
3	rs192354218	97575064	NA,T	NA,C	NA,0.9375	NA,0.00776932	NA,0.0176595	NA,0.180475	0.000362849	0.000722586
3	rs182282796	97574843	NA,A	NA,G	NA,0.938492	NA,0.00779056	NA,0.0177919	NA,0.179483	0.000362745	0.00072238
3	rs143909110	97761531	NA,C	NA,T	NA,0.873016	NA,0.00535019	NA,0.0128386	NA,0.169489	0.000362554	0.000721899
3	rs141198389	97788110	NA,T	NA,G	NA,0.874008	NA,0.00527763	NA,0.0128817	NA,0.166199	0.000361908	0.000720606
3	rs142074411	97743201	NA,A	NA,G	NA,0.873016	NA,0.00525996	NA,0.0128386	NA,0.166199	0.00036179	0.000720376
3	rs59727323	97744900	NA,G	NA,A	NA,0.873016	NA,0.00521486	NA,0.0128386	NA,0.164559	0.000361415	0.000719629
3	rs61037141	97748850	NA,T	NA,C	NA,0.873016	NA,0.00516976	NA,0.0128386	NA,0.162924	0.000361044	0.00071889
```
