## Supplementary material for "Characterization of shared and ancestry-specific signals driving complex traits using multi-ancestry fine-mapping": susiex_nc3.cs80.snp

```
BP	SNP	PIP(CS1)	LogBF(CS1,Pop1)	LogBF(CS1,Pop2)	PIP(CS2)	LogBF(CS2,Pop1)	LogBF(CS2,Pop2)	PIP(CS3)	LogBF(CS3,Pop1)	LogBF(CS3,Pop2)
97000836	rs140700918	8.55589e-07	-1.22541e-10	-0.677993	0.000627966	-1.22541e-10	-0.637952	0.000634379	-1.22541e-10	-0.637907
97001567	rs369670146	5.58589e-07	-1.22541e-10	-1.10437	0.000393026	-1.22541e-10	-1.10656	0.000397151	-1.22541e-10	-1.10624
97001907	rs77510056	1.07896e-06	-1.22541e-10	-0.446028	0.000820571	-1.22541e-10	-0.370437	0.000827928	-1.22541e-10	-0.371627
97003283	rs182069487	9.06624e-07	-1.22541e-10	-0.620055	0.000666725	-1.22541e-10	-0.57806	0.000673535	-1.22541e-10	-0.578013
97003866	rs142875786	2.20239e-06	0.267515	-2.03351e-10	0.001199	0.00880638	-2.03351e-10	0.00120593	0.00445324	-2.03351e-10
97004358	rs74731813	3.08653e-07	-1.69756	-2.03351e-10	0.000209824	-1.73417	-2.03351e-10	0.000211901	-1.73444	-2.03351e-10
97004493	rs78659514	1.45588e-05	-1.22541e-10	2.15617	0.0132651	-1.22541e-10	2.41246	0.0134342	-1.22541e-10	2.415
97004840	rs62153905	6.83083e-05	4.07503	-0.373022	0.00869845	2.15211	-0.161645	0.00832862	2.10702	-0.170123
97005183	rs78489261	1.4122e-07	-1.61753	-0.861937	9.04303e-05	-1.72875	-0.847108	9.12656e-05	-1.729	-0.847781
97005275	rs62153906	4.42329e-05	3.65867	-0.391226	0.00584542	1.77492	-0.181941	0.00561	1.73209	-0.190339
97005568	rs116173502	1.06048e-06	-0.463305	-2.03351e-10	0.000868974	-0.313124	-2.03351e-10	0.000877393	-0.313598	-2.03351e-10
97006685	rs7562544	4.30589e-05	3.62263	-0.382094	0.00572358	1.74586	-0.173943	0.00549423	1.70321	-0.182308
97007007	rs11900808	1.41052e-07	-1.62577	-0.854889	9.08808e-05	-1.73096	-0.839927	9.17225e-05	-1.73118	-0.840605
97009189	rs117164497	8.22832e-07	-1.22541e-10	-0.717031	0.000563598	-1.22541e-10	-0.746097	0.000570025	-1.22541e-10	-0.744872
97009908	rs117616494	9.93838e-07	-1.22541e-10	-0.528208	0.000697986	-1.22541e-10	-0.532238	0.00070414	-1.22541e-10	-0.533575
97010662	rs60596893	8.53621e-07	-1.22541e-10	-0.680295	0.000626472	-1.22541e-10	-0.640334	0.000632869	-1.22541e-10	-0.640289
97011362	rs4907311	1.9963e-05	2	0.471853	0.00312394	0.193284	0.773128	0.0030253	0.16172	0.762491
97011671	rs76772809	5.21628e-07	-1.22541e-10	-1.17283	0.000372612	-1.22541e-10	-1.1599	0.000376246	-1.22541e-10	-1.16031
97012155	rs57406815	2.1189e-05	2.03386	0.497594	0.00324125	0.20225	0.801026	0.00313875	0.17071	0.790316
97012308	rs2872313	3.31389e-07	-1.62649	-2.03351e-10	0.000328063	-1.28723	-2.03351e-10	0.000332689	-1.28334	-2.03351e-10
97013461	rs146970864	5.52839e-07	-1.22541e-10	-1.11472	0.000388278	-1.22541e-10	-1.11872	0.000392306	-1.22541e-10	-1.11851
97013696	rs141767796	5.3977e-07	-1.22541e-10	-1.13864	0.000383251	-1.22541e-10	-1.13175	0.000387236	-1.22541e-10	-1.13152
97014220	rs138721526	4.84166e-07	-1.22541e-10	-1.24735	0.00034165	-1.22541e-10	-1.24665	0.00034511	-1.22541e-10	-1.24669
97014402	rs57367779	6.99162e-07	-1.22541e-10	-0.8799	0.0005092	-1.22541e-10	-0.847597	0.000514396	-1.22541e-10	-0.84756
97014447	rs59979953	2.21747e-05	2.06175	0.515175	0.00323251	0.180506	0.82007	0.00313036	0.149039	0.809311
97015073	rs810057	2.07313e-06	0.393234	-0.1862	0.000321652	-1.29071	-0.0162551	0.000321694	-1.29774	-0.0192139
97015503	rs150522122	6.18792e-06	1.30057	-2.03351e-10	0.00330105	1.02156	-2.03351e-10	0.00331074	1.01438	-2.03351e-10
97016235	rs772152	1.09403e-07	-1.49666	-1.23809	9.85687e-05	-1.24955	-1.24013	9.88375e-05	-1.25728	-1.23979
97016334	rs17633463	2.96741e-05	3.44458	-0.57633	0.00477826	1.78204	-0.390644	0.00460007	1.74062	-0.397348
97016555	rs140516362	6.21105e-07	-1.22541e-10	-0.998282	0.000451077	-1.22541e-10	-0.9688	0.000455653	-1.22541e-10	-0.968822
97016596	rs74350019	8.20326e-07	-1.22541e-10	-0.72008	0.000588558	-1.22541e-10	-0.702761	0.000594076	-1.22541e-10	-0.703545
97017295	rs185688832	4.98647e-07	-1.22541e-10	-1.21788	0.000351232	-1.22541e-10	-1.21899	0.000354805	-1.22541e-10	-1.21899
97018392	rs62153910	4.00365e-07	-1.43741	-2.03351e-10	0.000245898	-1.57552	-2.03351e-10	0.000248568	-1.57484	-2.03351e-10
97020049	rs3731935	1.09291e-05	2.61047	-0.741073	0.00185776	1.02676	-0.580069	0.00179486	0.988669	-0.58654
97020068	rs61754144	4.28313e-06	0.932657	-2.03351e-10	0.00184035	0.437272	-2.03351e-10	0.00185635	0.435817	-2.03351e-10
97020170	rs3731936	1.32849e-05	2.82297	-0.758369	0.00215857	1.19671	-0.599946	0.00208328	1.15746	-0.60632
97020427	rs76548225	6.98659e-07	-1.22541e-10	-0.88062	0.000498452	-1.22541e-10	-0.86893	0.000504071	-1.22541e-10	-0.867836
97021318	rs149707411	6.77021e-07	-1.22541e-10	-0.912081	0.000492377	-1.22541e-10	-0.881193	0.0004974	-1.22541e-10	-0.881158
97021663	rs57248244	6.78311e-07	-1.22541e-10	-0.910177	0.000493358	-1.22541e-10	-0.879203	0.000498391	-1.22541e-10	-0.879168
97021664	rs772154	3.86366e-06	1.39766	-0.568074	0.000387939	-0.698112	-0.421477	0.000386532	-0.709172	-0.424166
97022495	rs58328293	3.72573e-05	3.29318	-0.197362	0.00437278	1.26342	0.0392936	0.00420873	1.22343	0.0309297
97022830	rs187266947	1.14712e-06	-1.22541e-10	-0.384777	0.000817033	-1.22541e-10	-0.374758	0.000824452	-1.22541e-10	-0.375834
97024399	rs112566500	8.83577e-08	-1.71796	-1.23043	6.11076e-05	-1.73615	-1.23165	6.17149e-05	-1.73602	-1.23201
97024420	rs183529337	3.82364e-07	-1.72739	0.243978	0.000289156	-1.71715	0.303683	0.000291691	-1.71678	0.301923
97024441	rs187497463	5.14559e-07	-1.22541e-10	-1.18647	0.000356209	-1.22541e-10	-1.20492	0.000359929	-1.22541e-10	-1.20465
97025559	rs12614623	6.08596e-07	-1.22541e-10	-1.01863	0.000441464	-1.22541e-10	-0.990341	0.000445943	-1.22541e-10	-0.990362
97026164	rs116670668	2.24716e-06	0.287642	-2.03351e-10	0.00307012	0.949034	-2.03351e-10	0.00309687	0.947595	-2.03351e-10
97026576	rs62153915	2.94419e-05	3.5719	-0.71151	0.00292571	1.44558	-0.54472	0.00281624	1.40394	-0.551334
97028162	rs115893051	2.43216e-06	0.366752	-2.03351e-10	0.0033626	1.04003	-2.03351e-10	0.00339182	1.03857	-2.03351e-10
97028371	rs76859819	4.96564e-07	-1.22541e-10	-1.22207	0.000349816	-1.22541e-10	-1.22303	0.000353456	-1.22541e-10	-1.22279
97028762	rs6737429	2.76205e-05	3.53175	-0.735214	0.00287514	1.44832	-0.564899	0.00276989	1.40711	-0.571097
97029157	rs76687534	6.29683e-07	-1.22541e-10	-0.984566	0.000457662	-1.22541e-10	-0.954306	0.000462305	-1.22541e-10	-0.954329
97029168	rs62153917	1.70158e-05	3.32482	-1.01271	0.00300108	1.82683	-0.900544	0.00289261	1.7846	-0.905239
97029452	rs79892037	6.29683e-07	-1.22541e-10	-0.984566	0.000457662	-1.22541e-10	-0.954306	0.000462305	-1.22541e-10	-0.954329
97029830	rs772156	1.04349e-07	-1.6095	-1.17254	9.21483e-05	-1.37632	-1.18072	9.25108e-05	-1.38358	-1.17965
97030247	rs2305935	2.65629e-05	3.5034	-0.745907	0.00268745	1.39258	-0.576671	0.00258892	1.35129	-0.582852
97031231	rs76832333	5.68763e-07	-1.22541e-10	-1.08632	0.000403919	-1.22541e-10	-1.07922	0.000407439	-1.22541e-10	-1.08066
97031241	rs186682955	3.05609e-07	-1.70747	-2.03351e-10	0.000222588	-1.67512	-2.03351e-10	0.000225058	-1.67419	-2.03351e-10
97032097	rs74495263	4.97149e-07	-1.22089	-2.03351e-10	0.000293308	-1.39921	-2.03351e-10	0.000295884	-1.40058	-2.03351e-10
97032981	rs114443303	1.46917e-06	-0.137331	-2.03351e-10	0.00205619	0.548172	-2.03351e-10	0.00208269	0.550864	-2.03351e-10
97033862	rs79715848	5.90989e-07	-1.22541e-10	-1.04798	0.000419913	-1.22541e-10	-1.04039	0.000423513	-1.22541e-10	-1.04197
97033940	rs4907312	2.18741e-05	3.38442	-0.82114	0.00286763	1.55433	-0.673531	0.00276197	1.51288	-0.679736
97034263	rs112072122	1.42036e-07	-1.62301	-0.850694	9.13354e-05	-1.73025	-0.835653	9.21801e-05	-1.73047	-0.836335
97034268	rs772157	2.97083e-07	-1.73577	-2.03351e-10	0.000232187	-1.6329	-2.03351e-10	0.000234383	-1.6336	-2.03351e-10
97034436	rs146518178	2.44745e-06	0.373021	-2.03351e-10	0.00142524	0.181659	-2.03351e-10	0.00143424	0.177838	-2.03351e-10
97035159	rs150427787	9.87549e-07	-1.22541e-10	-0.534556	0.000700694	-1.22541e-10	-0.528366	0.000707161	-1.22541e-10	-0.529294
97035737	rs79163674	3.09809e-06	0.608758	-2.03351e-10	0.000394201	-1.10358	-2.03351e-10	0.000395209	-1.11114	-2.03351e-10
97036439	rs772159	1.01227e-07	-1.61726	-1.19516	8.91205e-05	-1.38855	-1.2019	8.94727e-05	-1.3956	-1.20102
97036670	rs2290908	5.80872e-07	-1.22541e-10	-1.06525	0.000420318	-1.22541e-10	-1.03943	0.000424567	-1.22541e-10	-1.03948
97038129	rs76417759	6.13386e-07	-1.22541e-10	-1.01079	0.000445146	-1.22541e-10	-0.982034	0.000449662	-1.22541e-10	-0.982056
97039158	rs12464811	5.75462e-07	-1.22541e-10	-1.07461	0.000408441	-1.22541e-10	-1.06809	0.000412969	-1.22541e-10	-1.06718
97039666	rs772160	3.1101e-07	-1.68996	-2.03351e-10	0.000256868	-1.53188	-2.03351e-10	0.000258093	-1.53723	-2.03351e-10
97039839	rs138304356	4.85365e-07	-1.22541e-10	-1.24488	0.000342921	-1.22541e-10	-1.24294	0.000346396	-1.22541e-10	-1.24297
97040677	rs60893927	5.87075e-07	-1.22541e-10	-1.05463	0.000424896	-1.22541e-10	-1.02859	0.000429207	-1.22541e-10	-1.02861
97040768	rs74625264	5.71229e-07	-1.22541e-10	-1.08199	0.00041266	-1.22541e-10	-1.05781	0.000416848	-1.22541e-10	-1.05783
97040904	rs118172310	5.87829e-07	-1.22541e-10	-1.05335	0.000425477	-1.22541e-10	-1.02723	0.000429794	-1.22541e-10	-1.02725
97041281	rs78300305	5.71229e-07	-1.22541e-10	-1.08199	0.00041266	-1.22541e-10	-1.05781	0.000416848	-1.22541e-10	-1.05783
97043803	rs772161	1.03957e-07	-1.61979	-1.16601	9.11964e-05	-1.39372	-1.17371	9.15759e-05	-1.4008	-1.17258
97044052	rs60020980	5.92272e-07	-1.22541e-10	-1.04582	0.000428901	-1.22541e-10	-1.01921	0.000433253	-1.22541e-10	-1.01923
97044781	rs56284608	1.51623e-06	-0.105797	-2.03351e-10	0.00212637	0.581736	-2.03351e-10	0.00216957	0.591731	-2.03351e-10
97044912	rs140949421	1.14888e-06	-0.383238	-2.03351e-10	0.000685185	-0.550749	-2.03351e-10	0.000685333	-0.560647	-2.03351e-10
97044973	rs62153918	1.73283e-05	3.42017	-1.08986	0.00213752	1.58301	-0.996048	0.00206275	1.54138	-1.00013
97045629	rs55908912	3.03997e-07	-1.71276	-2.03351e-10	0.000211336	-1.72699	-2.03351e-10	0.000213559	-1.72664	-2.03351e-10
97046336	rs183758867	4.85602e-07	-1.22541e-10	-1.24439	0.000343138	-1.22541e-10	-1.2423	0.000346615	-1.22541e-10	-1.24234
97048796	rs200069423	5.99895e-07	-1.22541e-10	-1.03303	0.000434771	-1.22541e-10	-1.00562	0.000439182	-1.22541e-10	-1.00564
97049260	rs199938608	6.00709e-07	-1.22541e-10	-1.03167	0.000435397	-1.22541e-10	-1.00418	0.000439815	-1.22541e-10	-1.0042
97049998	rs534472175	3.00404e-07	-1.72465	-2.03351e-10	0.000209831	-1.73413	-2.03351e-10	0.000211971	-1.73411	-2.03351e-10
97050506	rs574320806	6.14708e-07	-1.22541e-10	-1.00864	0.000446162	-1.22541e-10	-0.979755	0.000450688	-1.22541e-10	-0.979777
97051282	rs140705063	1.32877e-07	-1.5914	-0.948957	8.34343e-05	-1.72049	-0.935892	8.4204e-05	-1.72083	-0.936485
97051502	rs62153920	3.75801e-07	-1.50072	-2.03351e-10	0.000234941	-1.6211	-2.03351e-10	0.000237468	-1.62052	-2.03351e-10
97051583	rs182251407	3.09805e-07	-1.69384	-2.03351e-10	0.000209371	-1.73633	-2.03351e-10	0.000211481	-1.73642	-2.03351e-10
97051699	rs11886450	1.36869e-07	-1.65658	-0.854175	9.26718e-05	-1.737	-0.814378	9.3565e-05	-1.73709	-0.81481
97051795	rs139290800	1.51587e-07	-1.53805	-0.870574	9.2324e-05	-1.69922	-0.855911	9.31536e-05	-1.69973	-0.856575
97051880	rs150039818	4.87823e-07	-1.22541e-10	-1.23983	0.000343808	-1.22541e-10	-1.24035	0.000347348	-1.22541e-10	-1.24023
97051981	rs4426565	2.10894e-06	0.22416	-2.03351e-10	0.00039647	-1.09784	-2.03351e-10	0.000397403	-1.1056	-2.03351e-10
97052177	rs77954266	1.02874e-06	-1.22541e-10	-0.493691	0.000706419	-1.22541e-10	-0.520229	0.000714148	-1.22541e-10	-0.519462
97052508	rs2085842	3.70072e-05	3.42779	-0.338702	0.00414145	1.36759	-0.11923	0.00398395	1.32691	-0.127436
97052559	rs72939635	1.41144e-07	-1.53104	-0.948957	8.54945e-05	-1.69609	-0.935891	8.62672e-05	-1.69662	-0.936484
97053119	rs4907233	3.41175e-05	3.37573	-0.367951	0.00384944	1.32709	-0.151847	0.00370539	1.28692	-0.159933
97053510	rs151173988	8.26249e-07	-0.712887	-2.03351e-10	0.000758108	-0.449611	-2.03351e-10	0.000765592	-0.449903	-2.03351e-10
97057040	rs75961741	2.99392e-07	-0.720136	-1.00789	0.000219406	-0.710543	-0.978969	0.000219123	-0.721929	-0.978991
97057420	rs77103707	1.31435e-07	-1.58627	-0.965006	8.22262e-05	-1.71867	-0.952293	8.29846e-05	-1.71903	-0.95287
97058485	rs56221936	3.60141e-05	3.42411	-0.362222	0.00396349	1.3499	-0.145453	0.00381311	1.30921	-0.153563
97058660	rs56027554	1.99992e-05	3.25404	-0.780369	0.00270312	1.44997	-0.628246	0.00260445	1.40918	-0.634759
97058689	rs11679457	4.74898e-07	-1.26668	-2.03351e-10	0.000232677	-1.63078	-2.03351e-10	0.000235205	-1.6301	-2.03351e-10
97059003	rs79050950	3.04327e-07	-1.71168	-2.03351e-10	0.000213526	-1.71668	-2.03351e-10	0.000215571	-1.71726	-2.03351e-10
97059511	rs75528125	3.85671e-07	-1.4748	-2.03351e-10	0.000223984	-1.66886	-2.03351e-10	0.000226109	-1.66954	-2.03351e-10
97059581	rs72939637	1.43557e-07	-1.63364	-0.829405	9.55941e-05	-1.73287	-0.78746	9.651e-05	-1.73305	-0.787853
97060284	rs114680975	5.78018e-07	-1.07018	-2.03351e-10	0.000336572	-1.26162	-2.03351e-10	0.000339483	-1.26313	-2.03351e-10
97060364	rs75247620	1.53891e-07	-1.49043	-0.903109	9.13393e-05	-1.67677	-0.889086	9.21508e-05	-1.6774	-0.889722
97060366	rs62153922	1.20214e-05	2.6091	-0.644438	0.00210929	1.04851	-0.474841	0.00203696	1.01071	-0.482049
97060629	rs57319731	6.68748e-07	-1.22541e-10	-0.924375	0.000488484	-1.22541e-10	-0.88913	0.000493459	-1.22541e-10	-0.889113
97061094	rs185816817	6.42262e-07	-1.22541e-10	-0.964787	0.000467229	-1.22541e-10	-0.933618	0.000472016	-1.22541e-10	-0.933539
97061654	rs72939642	1.58797e-07	-1.56942	-0.792733	0.0001014	-1.71233	-0.74903	0.000102347	-1.71275	-0.749439
97063098	rs141421965	1.18748e-06	-1.22541e-10	-0.350194	0.000889	-1.22541e-10	-0.29034	0.000897821	-1.22541e-10	-0.290582
97063603	rs62153923	5.63735e-06	2.0428	-0.835417	0.00101876	0.537973	-0.692071	0.000988184	0.503542	-0.698226
97063870	rs116168553	3.57204e-07	-1.55148	-2.03351e-10	0.00024015	-1.59917	-2.03351e-10	0.000242214	-1.60073	-2.03351e-10
97064676	rs617887	1.93526e-07	-1.24381	-0.920559	0.000104452	-1.54459	-0.887127	0.000105515	-1.5445	-0.887197
97065499	rs631746	9.91244e-08	-1.66018	-1.17323	8.31152e-05	-1.48036	-1.17985	8.35324e-05	-1.48655	-1.17877
97065906	rs150729474	1.09496e-06	-0.431311	-2.03351e-10	0.000499181	-0.867468	-2.03351e-10	0.000506887	-0.862265	-2.03351e-10
97066060	rs12621163	5.96968e-07	-1.22541e-10	-1.03792	0.000432748	-1.22541e-10	-1.01028	0.000437176	-1.22541e-10	-1.01022
97066497	rs74583310	1.97257e-06	0.157309	-2.03351e-10	0.000451523	-0.967812	-2.03351e-10	0.000453064	-0.974518	-2.03351e-10
97066882	rs648225	1.84194e-06	0.436894	-0.348102	0.000306357	-1.17054	-0.185147	0.000306068	-1.17863	-0.188121
97067074	rs611943	1.00963e-07	-1.67767	-1.13736	9.04469e-05	-1.44289	-1.13279	9.09048e-05	-1.44909	-1.13165
97068300	rs6755877	6.31626e-06	2.15673	-0.835626	0.00111299	0.626555	-0.692187	0.00107887	0.591457	-0.698344
97068338	rs61341985	5.61426e-07	-1.22541e-10	-1.0993	0.000405253	-1.22541e-10	-1.07593	0.000409396	-1.22541e-10	-1.07587
97068499	rs117163475	5.60247e-07	-1.22541e-10	-1.10141	0.000404337	-1.22541e-10	-1.07819	0.00040847	-1.22541e-10	-1.07813
97068533	rs78099340	4.02119e-07	-1.43303	-2.03351e-10	0.000241949	-1.59171	-2.03351e-10	0.000244823	-1.59002	-2.03351e-10
97068633	rs118100355	4.84188e-07	-1.22541e-10	-1.24731	0.000341341	-1.22541e-10	-1.24756	0.000344812	-1.22541e-10	-1.24755
97068739	rs77287677	5.77185e-07	-1.22541e-10	-1.07162	0.000417299	-1.22541e-10	-1.04663	0.000421567	-1.22541e-10	-1.04657
97068754	rs583705	1.30163e-07	-1.67931	-0.881684	0.000117872	-1.43688	-0.873955	0.000118578	-1.44304	-0.871939
97068866	rs551187903	5.75273e-07	-1.22541e-10	-1.07494	0.000415821	-1.22541e-10	-1.05018	0.000420074	-1.22541e-10	-1.05012
97069109	rs200987035	5.74188e-07	-1.22541e-10	-1.07683	0.000415148	-1.22541e-10	-1.0518	0.000419394	-1.22541e-10	-1.05174
97069612	rs687950	1.39393e-07	-1.67931	-0.813177	0.000126317	-1.43688	-0.804758	0.000127096	-1.44304	-0.802563
97069730	rs4066766	3.67577e-07	-1.52285	-2.03351e-10	0.000264368	-1.50309	-2.03351e-10	0.000266875	-1.50377	-2.03351e-10
97069879	rs584811	3.64034e-06	0.806373	-0.0363235	0.000540845	-0.973681	0.186376	0.00053879	-0.983148	0.18192
97070156	rs674920	1.17952e-07	-1.65326	-1.00624	0.000101375	-1.45821	-1.0034	0.000101946	-1.46456	-1.00154
97070174	rs34367982	2.99561e-07	-1.72746	-2.03351e-10	0.000217454	-1.69845	-2.03351e-10	0.000219811	-1.69779	-2.03351e-10
97070353	rs597420	1.38378e-07	-1.67931	-0.82048	0.000125586	-1.43688	-0.810565	0.000126364	-1.44304	-0.808347
97072336	rs192435541	3.11676e-07	-1.68782	-2.03351e-10	0.000210917	-1.72897	-2.03351e-10	0.00021301	-1.72921	-2.03351e-10
97072395	rs57414913	7.41247e-07	-1.22541e-10	-0.821448	0.000530705	-1.22541e-10	-0.806231	0.000536713	-1.22541e-10	-0.80509
97073606	rs181361004	5.76284e-06	1.2294	-2.03351e-10	0.0004109	-1.06209	-2.03351e-10	0.000414354	-1.06383	-2.03351e-10
97073802	rs138270841	3.05633e-07	-1.7074	-2.03351e-10	0.000210077	-1.73297	-2.03351e-10	0.000212255	-1.73276	-2.03351e-10
97075052	rs676007	1.53112e-07	-1.66366	-0.734955	0.000143895	-1.40266	-0.708692	0.000144765	-1.40916	-0.706279
97075255	rs79447198	2.3685e-06	-1.22541e-10	0.34023	0.00179204	-1.22541e-10	0.410674	0.00180514	-1.22541e-10	0.407843
97075826	rs582014	1.46609e-07	-1.67192	-0.770094	0.00013413	-1.42044	-0.761183	0.000134952	-1.42677	-0.758864
97075987	rs80245067	5.39158e-07	-1.22541e-10	-1.13977	0.000379383	-1.22541e-10	-1.14189	0.000383244	-1.22541e-10	-1.14188
97076556	rs675239	1.37189e-07	-1.65036	-0.858062	0.000128416	-1.37507	-0.850088	0.000129116	-1.38184	-0.848009
97076642	rs596069	1.17044e-07	-1.63926	-1.02798	0.000101667	-1.43323	-1.02551	0.000102205	-1.43986	-1.02371
97076705	rs75034373	1.56994e-07	-1.51979	-0.853781	9.45762e-05	-1.69094	-0.840095	9.54262e-05	-1.69149	-0.840707
97077164	rs4907315	1.07786e-07	-1.61811	-1.13153	9.39128e-05	-1.41234	-1.12573	9.43937e-05	-1.41837	-1.1247
97077871	rs772167	1.32957e-07	-1.66824	-0.871517	0.000122658	-1.40656	-0.864481	0.000123361	-1.41306	-0.862375
97078743	rs637532	1.36216e-07	-1.65163	-0.863906	0.00012888	-1.36476	-0.8568	0.000129561	-1.37173	-0.854673
97079413	rs62154784	4.63949e-07	-1.29001	-2.03351e-10	0.000275119	-1.46323	-2.03351e-10	0.000278163	-1.46234	-2.03351e-10
97079576	rs58132887	5.78221e-07	-1.22541e-10	-1.06983	0.000418269	-1.22541e-10	-1.04431	0.000422547	-1.22541e-10	-1.04425
97079770	rs192737890	3.12288e-07	-1.68586	-2.03351e-10	0.000215587	-1.70707	-2.03351e-10	0.000217796	-1.707	-2.03351e-10
97080093	rs618454	1.3485e-07	-1.66593	-0.859689	0.000123726	-1.40983	-0.852544	0.000124449	-1.41625	-0.850405
97080123	rs654224	1.34242e-07	-1.6743	-0.855835	0.000122254	-1.42569	-0.848654	0.000122988	-1.43196	-0.846506
97080340	rs655101	1.43531e-07	-1.64569	-0.817548	0.000137115	-1.36563	-0.793986	0.000137872	-1.37248	-0.791746
97082325	rs72827908	2.97971e-07	-1.73279	-2.03351e-10	0.000234711	-1.62208	-2.03351e-10	0.000236874	-1.62302	-2.03351e-10
97082700	rs605175	1.29203e-07	-1.68508	-0.883321	0.000115263	-1.45518	-0.878042	0.00011598	-1.46115	-0.875986
97083089	rs12614188	5.98293e-06	1.88704	-0.620155	0.00116895	0.417483	-0.434057	0.00113404	0.383979	-0.440991
97084604	rs117294895	5.66043e-07	-1.22541e-10	-1.09111	0.000408836	-1.22541e-10	-1.06712	0.000413017	-1.22541e-10	-1.06706
97085913	rs12620768	5.66043e-07	-1.22541e-10	-1.09111	0.000408836	-1.22541e-10	-1.06712	0.000413017	-1.22541e-10	-1.06706
97085961	rs1081711	2.82006e-07	-1.69889	-0.0889641	0.000245806	-1.46668	-0.109212	0.000247301	-1.47255	-0.107396
97086823	rs607302	1.49618e-07	-1.62943	-0.792266	0.00014417	-1.3397	-0.769743	0.000144937	-1.34679	-0.767459
97087087	rs116824613	2.08282e-06	0.211697	-2.03351e-10	0.0030757	0.950849	-2.03351e-10	0.00311327	0.952877	-2.03351e-10
97087343	rs77861359	4.85272e-07	-1.22541e-10	-1.24507	0.00034252	-1.22541e-10	-1.24411	0.000345976	-1.22541e-10	-1.24418
97087733	rs144254257	5.73964e-07	-1.22541e-10	-1.07722	0.000414975	-1.22541e-10	-1.05222	0.000419219	-1.22541e-10	-1.05216
97087788	rs679414	1.26619e-07	-1.71507	-0.873536	0.000109815	-1.51261	-0.869026	0.000110567	-1.51796	-0.866969
97087963	rs62154786	5.79765e-06	1.86115	-0.625722	0.0011269	0.397529	-0.450745	0.00109297	0.364181	-0.458081
97088240	rs4619650	3.14221e-07	-1.67969	-2.03351e-10	0.00020905	-1.73786	-2.03351e-10	0.000211168	-1.7379	-2.03351e-10
97088502	rs117059620	5.88554e-07	-1.22541e-10	-1.05211	0.000415796	-1.22541e-10	-1.05024	0.000420132	-1.22541e-10	-1.04998
97088623	rs585781	1.2894e-07	-1.69519	-0.875246	0.000113447	-1.47919	-0.869909	0.000114185	-1.4849	-0.867831
97089912	rs62154787	6.21529e-06	1.91867	-0.61368	0.00117361	0.426201	-0.4388	0.00113819	0.392761	-0.446117
97089965	rs78401256	1.66465e-06	-1.22541e-10	-0.0124121	0.00113739	-1.22541e-10	-0.0439477	0.00115104	-1.22541e-10	-0.0421279
97090009	rs76769583	1.79845e-07	-1.49639	-0.741299	0.000107224	-1.67972	-0.725797	0.000108172	-1.68034	-0.72649
97090227	rs670498	1.29568e-07	-1.68857	-0.877012	0.000114963	-1.4633	-0.872523	0.000115687	-1.46919	-0.870476
97090430	rs631033	1.28287e-07	-1.70423	-0.87128	0.000111318	-1.50214	-0.865915	0.000112072	-1.50759	-0.863826
97090452	rs138919676	3.10679e-07	-1.69102	-2.03351e-10	0.000209589	-1.73529	-2.03351e-10	0.00021168	-1.73548	-2.03351e-10
97091840	rs1081713	1.26836e-07	-1.72349	-0.863397	0.000107943	-1.54086	-0.857976	0.000108726	-1.54586	-0.855865
97093335	rs139607580	5.74506e-07	-1.22541e-10	-1.07627	0.000415583	-1.22541e-10	-1.05075	0.000419827	-1.22541e-10	-1.05071
97094011	rs612017	1.24551e-07	-1.73723	-0.867837	9.47806e-05	-1.6642	-0.864677	9.56262e-05	-1.66776	-0.862346
97094536	rs609765	1.36247e-07	-1.73496	-0.780352	0.000104821	-1.65287	-0.775312	0.000105743	-1.65668	-0.772858
97094694	rs74720066	5.59664e-07	-1.22541e-10	-1.10245	0.000404054	-1.22541e-10	-1.07889	0.000408178	-1.22541e-10	-1.07885
97095583	rs6707965	2.29244e-07	-1.37141	-0.623585	0.000196382	-1.29885	-0.501525	0.000198688	-1.29584	-0.502973
97095772	rs146663992	4.31845e-07	-1.36172	-2.03351e-10	0.000213698	-1.71587	-2.03351e-10	0.000215752	-1.71642	-2.03351e-10
97096241	rs140309186	3.06596e-07	-1.70425	-2.03351e-10	0.0002429	-1.58779	-2.03351e-10	0.000245639	-1.58669	-2.03351e-10
97096513	rs76142129	3.29046e-07	-1.63359	-2.03351e-10	0.000372114	-1.16124	-2.03351e-10	0.000374378	-1.16529	-2.03351e-10
97097291	rs59210467	1.70163e-06	0.820962	-0.811403	0.000192827	-1.03621	-0.782436	0.000192828	-1.04532	-0.783434
97097977	rs78304631	5.6917e-07	-1.22541e-10	-1.0856	0.000411443	-1.22541e-10	-1.06077	0.000415644	-1.22541e-10	-1.06072
97098095	rs6705204	2.66757e-07	-1.38673	-0.456717	0.00023263	-1.33784	-0.293143	0.000235243	-1.33518	-0.29475
97098308	rs76224231	8.01218e-07	-1.22541e-10	-0.743649	0.000552751	-1.22541e-10	-0.76553	0.00055871	-1.22541e-10	-0.764921
97098745	rs58684262	8.35908e-06	-1.22541e-10	1.60132	0.00708651	-1.22541e-10	1.78551	0.00717616	-1.22541e-10	1.78797
97098756	rs60700118	1.66565e-06	0.868135	-0.879944	0.000183735	-1.0114	-0.855547	0.00018369	-1.02067	-0.856632
97098802	rs6753263	2.4868e-07	-1.32239	-0.591222	0.000209458	-1.26936	-0.466552	0.000211882	-1.26648	-0.468041
97099109	rs148281694	3.1169e-07	-1.68778	-2.03351e-10	0.000251013	-1.55493	-2.03351e-10	0.000253872	-1.55372	-2.03351e-10
97100096	rs12619919	5.58659e-07	-1.22541e-10	-1.10424	0.000403511	-1.22541e-10	-1.08023	0.000407643	-1.22541e-10	-1.08016
97100249	rs115549761	5.69833e-07	-1.08444	-2.03351e-10	0.000328063	-1.28723	-2.03351e-10	0.000330875	-1.28881	-2.03351e-10
97100345	rs139743432	4.84259e-07	-1.22541e-10	-1.24716	0.000341802	-1.22541e-10	-1.24621	0.000345277	-1.22541e-10	-1.24621
97100557	rs77301095	2.96837e-07	-1.7366	-2.03351e-10	0.000211843	-1.72459	-2.03351e-10	0.000213956	-1.72478	-2.03351e-10
97101181	rs190411621	5.56785e-07	-1.22541e-10	-1.1076	0.000402048	-1.22541e-10	-1.08387	0.000406165	-1.22541e-10	-1.08379
97101316	rs57674617	5.19669e-07	-0.461668	-0.714922	0.000131081	-1.60255	-0.602076	0.000132122	-1.6034	-0.603429
97101320	rs184898039	3.13096e-07	-1.68327	-2.03351e-10	0.000239066	-1.6037	-2.03351e-10	0.000241286	-1.60457	-2.03351e-10
97101590	rs72947377	4.83734e-07	-0.539969	-0.708279	0.000128714	-1.62725	-0.595595	0.000129751	-1.62801	-0.596924
97101893	rs10170018	1.38584e-07	-1.7372	-0.761102	0.000105686	-1.66292	-0.757047	0.000106646	-1.66652	-0.754521
97102667	rs145208813	3.12214e-07	-1.68609	-2.03351e-10	0.000250573	-1.55669	-2.03351e-10	0.000253361	-1.55574	-2.03351e-10
97102854	rs1458585	2.45949e-07	-1.33343	-0.591222	0.000210723	-1.26334	-0.466552	0.000213118	-1.26067	-0.468041
97103762	rs2083276	1.42901e-07	-1.7372	-0.730429	0.000108992	-1.66292	-0.726249	0.00010999	-1.66652	-0.723644
97104123	rs2099675	1.83503e-06	0.907414	-0.822382	0.00019906	-0.990586	-0.796247	0.000198958	-0.999989	-0.79747
97104134	rs2099674	2.16671e-07	-1.44861	-0.602792	0.00018076	-1.40409	-0.479177	0.000182772	-1.40166	-0.480654
97104962	rs112847284	2.17714e-07	-1.56776	-0.478837	0.000183598	-1.55023	-0.317459	0.000185539	-1.54824	-0.319045
97105357	rs75655958	5.2891e-06	-1.22541e-10	1.14362	0.00358277	-1.22541e-10	1.10345	0.00362832	-1.22541e-10	1.10597
97106264	rs140164209	5.54589e-07	-1.22541e-10	-1.11156	0.000400332	-1.22541e-10	-1.08814	0.000404431	-1.22541e-10	-1.08807
97106451	rs12052336	2.40034e-07	-1.36041	-0.58859	0.000201738	-1.30979	-0.46368	0.000204046	-1.30704	-0.465172
97106968	rs183095602	5.54088e-07	-1.22541e-10	-1.11246	0.000399941	-1.22541e-10	-1.08912	0.000404036	-1.22541e-10	-1.08905
97107389	rs200261444	5.56218e-07	-1.22541e-10	-1.10862	0.000401605	-1.22541e-10	-1.08497	0.000405717	-1.22541e-10	-1.0849
97107974	rs146974660	5.80773e-06	1.24158	-0.0044136	0.00157683	0.0632896	0.219442	0.00153494	0.03503	0.210665
97108016	rs191770235	6.79026e-07	-1.22541e-10	-0.909123	0.000471541	-1.22541e-10	-0.924432	0.000476436	-1.22541e-10	-0.924218
97108273	rs370796184	6.90563e-07	-1.22541e-10	-0.892276	0.000502609	-1.22541e-10	-0.860625	0.000507312	-1.22541e-10	-0.861426
97109166	rs202042765	5.41134e-07	-1.22541e-10	-1.13612	0.00037667	-1.22541e-10	-1.14907	0.000380556	-1.22541e-10	-1.14892
97110787	rs59082777	2.59733e-07	-1.42325	-0.446884	0.000226185	-1.37689	-0.2822	0.000228695	-1.37436	-0.283805
97110866	rs56829098	5.56218e-07	-1.22541e-10	-1.10862	0.000401605	-1.22541e-10	-1.08497	0.000405717	-1.22541e-10	-1.0849
97111185	rs373890548	4.91076e-07	-1.22541e-10	-1.23318	0.000344461	-1.22541e-10	-1.23846	0.000348016	-1.22541e-10	-1.2383
97111246	rs11687211	1.82655e-06	0.918255	-0.837855	0.000194318	-0.997946	-0.812998	0.000194239	-1.00727	-0.814194
97112939	rs4907234	9.52767e-06	2.13535	-0.403176	0.00164934	0.543137	-0.215443	0.00160029	0.510373	-0.222986
97113386	rs146795629	6.42908e-07	-0.963781	-2.03351e-10	0.000362958	-1.18615	-2.03351e-10	0.000366007	-1.1879	-2.03351e-10
97113401	rs77765498	2.33529e-07	-1.40339	-0.573091	0.000195981	-1.35564	-0.446784	0.00019819	-1.35304	-0.448292
97113479	rs116853297	5.52982e-07	-1.22541e-10	-1.11446	0.000399076	-1.22541e-10	-1.09128	0.000403162	-1.22541e-10	-1.09121
97113587	rs78877218	5.51398e-07	-1.22541e-10	-1.11732	0.000397837	-1.22541e-10	-1.09439	0.00040191	-1.22541e-10	-1.09432
97114152	rs7585303	2.2315e-07	-1.45475	-0.56719	0.00018668	-1.41068	-0.440356	0.000188747	-1.40828	-0.44187
97114731	rs58913898	2.5883e-07	-1.30642	-0.56719	0.000218693	-1.25241	-0.440356	0.000221229	-1.24948	-0.44187
97115019	rs10181138	2.77815e-07	-1.37467	-0.428159	0.000243201	-1.32498	-0.261567	0.00024594	-1.32228	-0.263187
97116084	rs945747	2.27306e-07	-1.45475	-0.54874	0.000190468	-1.41068	-0.42027	0.000192573	-1.40828	-0.421803
97116316	rs77647729	3.07824e-07	-1.70025	-2.03351e-10	0.000209287	-1.73673	-2.03351e-10	0.000211398	-1.73681	-2.03351e-10
97116953	rs1870340	2.51136e-07	-1.50285	-0.400939	0.000218311	-1.46256	-0.231962	0.000220652	-1.46035	-0.233619
97116997	rs79446570	6.49562e-07	-1.22541e-10	-0.953485	0.000460162	-1.22541e-10	-0.948858	0.000464939	-1.22541e-10	-0.948646
97117255	rs117914245	5.38632e-07	-1.22541e-10	-1.14075	0.00037067	-1.22541e-10	-1.16512	0.000374593	-1.22541e-10	-1.16471
97117808	rs7580097	2.30937e-07	-1.45759	-0.530048	0.000193786	-1.41374	-0.399943	0.000195921	-1.41134	-0.401495
97118957	rs12614696	2.68156e-07	-1.31272	-0.525495	0.000227505	-1.2591	-0.394171	0.00023013	-1.25618	-0.395725
97119457	rs75179425	5.36914e-07	-1.22541e-10	-1.14395	0.000386467	-1.22541e-10	-1.12339	0.000390421	-1.22541e-10	-1.12333
97119553	rs79632388	3.58603e-07	-1.54757	-2.03351e-10	0.000213364	-1.71744	-2.03351e-10	0.000215392	-1.71809	-2.03351e-10
97119750	rs59413697	1.7841e-06	0.932742	-0.875858	0.000190874	-0.977093	-0.85173	0.000190776	-0.98658	-0.852873
97119982	rs10203024	2.90235e-07	-1.3797	-0.379392	0.000254908	-1.33035	-0.209188	0.000257757	-1.32766	-0.210878
97120831	rs75493060	3.71073e-06	0.7892	-2.03351e-10	0.00664277	1.72085	-2.03351e-10	0.0067185	1.72207	-2.03351e-10
97121784	rs58353777	2.73616e-07	-1.31928	-0.498772	0.000232385	-1.26606	-0.36598	0.000235055	-1.26317	-0.367562
97122120	rs28795241	2.72767e-07	-1.32239	-0.498772	0.000231619	-1.26936	-0.36598	0.000234278	-1.26648	-0.367562
97122987	rs60181789	2.74792e-07	-1.32239	-0.491376	0.000233334	-1.26936	-0.358602	0.000236011	-1.26648	-0.360191
97123560	rs34202968	3.01236e-07	-1.72189	-2.03351e-10	0.000219032	-1.69122	-2.03351e-10	0.000221416	-1.69051	-2.03351e-10
97123895	rs114354514	6.36703e-07	-1.22541e-10	-0.973479	0.000450437	-1.22541e-10	-0.97022	0.000455151	-1.22541e-10	-0.969924
97124421	rs146503861	3.01081e-07	-1.7224	-2.03351e-10	0.000209131	-1.73748	-2.03351e-10	0.000211244	-1.73754	-2.03351e-10
97125168	rs181816721	2.36733e-06	-1.22541e-10	0.339736	0.00173023	-1.22541e-10	0.375572	0.00174895	-1.22541e-10	0.376218
97126119	rs12621125	5.32244e-07	-1.22541e-10	-1.15268	0.000382782	-1.22541e-10	-1.13297	0.000386697	-1.22541e-10	-1.13291
97126326	rs111889353	1.74891e-06	0.884491	-0.847523	0.000191623	-1.00275	-0.82216	0.000191546	-1.01207	-0.823348
97126511	rs10191828	2.84469e-07	-1.31928	-0.459875	0.000242393	-1.26606	-0.323815	0.000245169	-1.26317	-0.325435
97126521	rs12616601	5.32244e-07	-1.22541e-10	-1.15268	0.000382782	-1.22541e-10	-1.13297	0.000386697	-1.22541e-10	-1.13291
97129700	rs79544036	6.59581e-07	-1.22541e-10	-0.938178	0.000457415	-1.22541e-10	-0.954846	0.000462275	-1.22541e-10	-0.954394
97129788	rs114862860	6.95712e-07	-0.884847	-2.03351e-10	0.000388088	-1.11921	-2.03351e-10	0.000391307	-1.12106	-2.03351e-10
97130761	rs12105775	2.0019e-06	1.02819	-0.856118	0.000205134	-0.925751	-0.831026	0.000204957	-0.935554	-0.832201
97130826	rs80190477	5.30306e-07	-1.22541e-10	-1.15633	0.000381249	-1.22541e-10	-1.13699	0.000385148	-1.22541e-10	-1.13692
97132115	rs117700953	3.15094e-06	-1.22541e-10	0.625674	0.00212971	-1.22541e-10	0.583303	0.0021566	-1.22541e-10	0.585733
97132514	rs61008119	2.16285e-06	1.10144	-0.852037	0.000214388	-0.885833	-0.826815	0.000214151	-0.895874	-0.827996
97132933	rs111814169	3.12529e-07	-1.68508	-2.03351e-10	0.000279057	-1.44902	-2.03351e-10	0.000282273	-1.44768	-2.03351e-10
97133947	rs2312991	3.11712e-07	-1.41204	-0.27566	0.000275996	-1.36489	-0.0951603	0.000279026	-1.36232	-0.0969257
97134027	rs2312990	2.91306e-07	-1.34444	-0.41097	0.00024882	-1.29279	-0.270916	0.000251637	-1.28998	-0.272582
97134360	rs10207513	2.8488e-07	-1.38046	-0.397257	0.000243028	-1.33116	-0.256104	0.000245746	-1.32847	-0.257782
97134637	rs117411871	5.14918e-07	-1.22541e-10	-1.18577	0.00035656	-1.22541e-10	-1.20393	0.000360293	-1.22541e-10	-1.20364
97134859	rs7591754	2.94032e-07	-1.36266	-0.383434	0.000251407	-1.31218	-0.241183	0.000254231	-1.30944	-0.242873
97135126	rs7564763	3.12417e-07	-1.45963	-0.225814	0.000276875	-1.41594	-0.0409373	0.000279852	-1.41355	-0.0427437
97135162	rs11695705	2.6344e-06	1.26238	-0.815751	0.000251458	-0.762798	-0.790363	0.000251029	-0.773406	-0.791577
97135703	rs79946364	5.15817e-07	-1.22541e-10	-1.18403	0.000357084	-1.22541e-10	-1.20247	0.000360823	-1.22541e-10	-1.20216
97136780	rs145815500	1.69705e-06	0.00686254	-2.03351e-10	0.000833013	-0.355388	-2.03351e-10	0.000846826	-0.349058	-2.03351e-10
97136884	rs72827922	2.97562e-07	-1.73416	-2.03351e-10	0.00024008	-1.59947	-2.03351e-10	0.000242273	-1.60049	-2.03351e-10
97137311	rs114173229	2.81493e-06	0.512911	-2.03351e-10	0.00460264	1.35395	-2.03351e-10	0.00465813	1.35582	-2.03351e-10
97137357	rs28371782	2.29039e-07	-1.69454	-0.301348	0.000155986	-1.73798	-0.292695	0.000158031	-1.73815	-0.289608
97138197	rs75655358	9.3051e-07	-1.70756	1.11351	0.000906639	-1.67003	1.39934	0.000914993	-1.66885	1.39721
97138525	rs4907319	4.27849e-05	2.588	0.646154	0.00806194	0.995681	0.918791	0.00777877	0.959842	0.908759
97138629	rs148509320	4.85148e-07	-1.22541e-10	-1.24533	0.000342736	-1.22541e-10	-1.24348	0.000346205	-1.22541e-10	-1.24352
97139171	rs2118837	1.22988e-06	-1.4626	1.14748	0.00118824	-1.44042	1.44021	0.00120055	-1.43792	1.4379
97139307	rs6711452	2.17431e-06	1.46203	-1.20734	0.000187878	-0.644373	-1.20027	0.000187599	-0.65549	-1.20075
97139959	rs115399453	3.02239e-07	-1.13006	-0.588508	0.000152955	-1.44945	-0.600845	0.000154382	-1.45106	-0.600063
97140142	rs10209780	1.11932e-07	-1.71213	-0.999766	7.80057e-05	-1.7245	-0.999158	7.882e-05	-1.72598	-0.997409
97140573	rs147116541	3.51611e-07	-1.56726	-2.03351e-10	0.000242141	-1.59092	-2.03351e-10	0.000244233	-1.59243	-2.03351e-10
97140588	rs372470904	1.36924e-06	-1.22541e-10	-0.207773	0.000968811	-1.22541e-10	-0.204368	0.00097715	-1.22541e-10	-0.205913
97141830	rs11900310	3.19437e-05	2.31463	0.627315	0.00625879	0.762667	0.898638	0.00604801	0.72828	0.888653
97143626	rs140086987	3.55691e-07	-1.55572	-2.03351e-10	0.000244751	-1.5802	-2.03351e-10	0.000246852	-1.58176	-2.03351e-10
97143761	rs115706318	1.19278e-07	-1.5929	-1.05542	8.52981e-05	-1.6085	-1.02578	8.59589e-05	-1.60923	-1.02745
97144559	rs79444555	5.31889e-07	-1.22541e-10	-1.15335	0.000382501	-1.22541e-10	-1.13371	0.000386413	-1.22541e-10	-1.13365
97145852	rs76433928	5.32934e-07	-1.15138	-2.03351e-10	0.000304495	-1.36178	-2.03351e-10	0.000307812	-1.36106	-2.03351e-10
97147343	rs79895480	3.51535e-06	-1.22541e-10	0.735111	0.00290458	-1.22541e-10	0.893606	0.00292348	-1.22541e-10	0.889977
97147587	rs35738525	7.95417e-06	1.55167	-2.03351e-10	0.000641028	-0.617365	-2.03351e-10	0.000641957	-0.626032	-2.03351e-10
97147980	rs111162559	2.30756e-06	1.54949	-1.23532	0.000190356	-0.600037	-1.2315	0.000190107	-0.611187	-1.23178
97148876	rs60193293	5.16888e-07	-1.22541e-10	-1.18196	0.000370378	-1.22541e-10	-1.16591	0.000374169	-1.22541e-10	-1.16585
97150161	rs150361573	3.82557e-07	-1.4829	-2.03351e-10	0.00022306	-1.67299	-2.03351e-10	0.000225181	-1.67365	-2.03351e-10
97150288	rs113717668	3.77205e-07	-1.49699	-2.03351e-10	0.000209156	-1.73736	-2.03351e-10	0.000211309	-1.73723	-2.03351e-10
97150651	rs138029228	4.98696e-07	-1.22541e-10	-1.21779	0.000352005	-1.22541e-10	-1.21679	0.000355615	-1.22541e-10	-1.21671
97152162	rs57213829	5.11977e-07	-1.22541e-10	-1.1915	0.000366439	-1.22541e-10	-1.17661	0.000370187	-1.22541e-10	-1.17654
97152446	rs6576972	1.30323e-07	-1.72419	-0.835577	9.2959e-05	-1.71156	-0.836715	9.38991e-05	-1.71362	-0.834716
97154141	rs116581863	7.2335e-07	-0.845889	-2.03351e-10	0.00042205	-1.03531	-2.03351e-10	0.00042568	-1.03686	-2.03351e-10
97154581	rs185585607	5.21336e-07	-1.22541e-10	-1.17339	0.000373924	-1.22541e-10	-1.15639	0.000377752	-1.22541e-10	-1.15632
97154796	rs188484263	5.55538e-07	-1.22541e-10	-1.10985	0.000381802	-1.22541e-10	-1.13554	0.000385883	-1.22541e-10	-1.13502
97155208	rs11164095	1.53673e-06	0.681578	-0.773951	0.000397102	-0.442469	-0.653776	0.000390007	-0.466423	-0.657964
97155372	rs72939351	3.29501e-07	-1.68737	0.0551638	0.000273277	-1.67687	0.206919	0.000275453	-1.67574	0.2036
97155741	rs117033501	7.5681e-07	-1.22541e-10	-0.800671	0.000537888	-1.22541e-10	-0.792787	0.000544077	-1.22541e-10	-0.791462
97157871	rs74263766	6.32464e-07	-1.22541e-10	-0.98016	0.000452432	-1.22541e-10	-0.9658	0.000457446	-1.22541e-10	-0.964894
97160382	rs6753667	1.35757e-07	-1.71547	-0.803442	9.11089e-05	-1.72341	-0.844972	9.19898e-05	-1.72487	-0.844008
97161749	rs1585272	2.86439e-06	0.554975	-0.0246479	0.000447171	-1.06943	0.0919289	0.000446716	-1.07613	0.0874989
97161955	rs142191817	7.62696e-07	-1.22541e-10	-0.792924	0.000541717	-1.22541e-10	-0.785693	0.000547828	-1.22541e-10	-0.784591
97162780	rs55982351	1.04601e-06	-0.477044	-2.03351e-10	0.000472918	-0.921516	-2.03351e-10	0.000480227	-0.916294	-2.03351e-10
97162972	rs2118836	1.18837e-06	0.50372	-0.853167	0.000313921	-0.588944	-0.742353	0.000308847	-0.611482	-0.746225
97163169	rs2279049	7.80631e-07	-1.22541e-10	-0.769681	0.000569858	-1.22541e-10	-0.735051	0.000575411	-1.22541e-10	-0.735468
97164943	rs3731939	3.69512e-07	-1.68886	0.17126	0.000307684	-1.67851	0.327146	0.00031014	-1.67739	0.323861
97166204	rs3731938	1.37781e-07	-1.72058	-0.783535	9.3141e-05	-1.72032	-0.826007	9.40308e-05	-1.72191	-0.825021
97166296	rs3731937	3.94893e-07	-1.62017	0.169002	0.000326768	-1.60444	0.313253	0.000329713	-1.60277	0.310435
97166743	rs28603323	3.96969e-07	-1.60051	0.154589	0.000330893	-1.58356	0.304923	0.000333884	-1.58177	0.302005
97167343	rs116097873	3.41168e-07	-1.59741	-2.03351e-10	0.000278594	-1.45068	-2.03351e-10	0.000281186	-1.45154	-2.03351e-10
97167962	rs2579505	1.48518e-07	-1.70817	-0.720908	9.84267e-05	-1.73096	-0.760161	9.94392e-05	-1.73197	-0.759038
97169386	rs74856235	4.10866e-07	-1.64481	0.233298	0.000340482	-1.63077	0.380692	0.000343424	-1.62927	0.37768
97172125	rs1866444	5.56036e-07	0.133757	-1.24271	9.19585e-05	-1.31653	-1.24257	9.22749e-05	-1.32307	-1.24271
97172893	rs74936363	6.91513e-07	-1.22541e-10	-0.890901	0.000477684	-1.22541e-10	-0.911489	0.000482759	-1.22541e-10	-0.911035
97174752	rs183748994	4.96529e-07	-1.22541e-10	-1.22214	0.000350954	-1.22541e-10	-1.21978	0.000354594	-1.22541e-10	-1.21958
97175661	rs193009759	4.87674e-07	-1.22541e-10	-1.24013	0.000344747	-1.22541e-10	-1.23763	0.000348249	-1.22541e-10	-1.23763
97176334	rs62154798	5.60969e-07	-1.10012	-2.03351e-10	0.00034051	-1.24999	-2.03351e-10	0.000344329	-1.24896	-2.03351e-10
97176634	rs2579503	6.1545e-07	0.238476	-1.24591	9.64003e-05	-1.26608	-1.24585	9.6701e-05	-1.273	-1.24593
97177084	rs35086887	1.16116e-06	-0.372611	-2.03351e-10	0.00784107	1.88669	-2.03351e-10	0.00796641	1.89244	-2.03351e-10
97177727	rs146587505	2.96335e-07	-1.73829	-2.03351e-10	0.000212706	-1.72053	-2.03351e-10	0.000215085	-1.71952	-2.03351e-10
97177878	rs117665626	1.46724e-06	-1.22541e-10	-0.138643	0.001253	-1.22541e-10	0.0528569	0.00127095	-1.22541e-10	0.0569644
97178494	rs76298020	7.641e-07	-1.22541e-10	-0.791083	0.000556057	-1.22541e-10	-0.759566	0.000561491	-1.22541e-10	-0.759957
97179828	rs2464914	1.52681e-07	-1.71617	-0.685264	0.000102048	-1.72427	-0.730726	0.000103054	-1.72567	-0.729626
97181231	rs188979471	3.78349e-07	-1.49397	-2.03351e-10	0.000262808	-1.50901	-2.03351e-10	0.00026547	-1.50905	-2.03351e-10
97181723	rs116477098	3.20731e-07	-1.65918	-2.03351e-10	0.000265023	-1.50062	-2.03351e-10	0.00026733	-1.50207	-2.03351e-10
97182497	rs77527374	1.39318e-07	-1.50969	-0.98333	0.000111185	-1.44144	-0.927801	0.000112501	-1.43861	-0.928981
97182550	rs72939365	1.29332e-07	-1.56698	-1.00042	0.000102157	-1.50729	-0.946633	0.000103335	-1.50479	-0.947778
97182679	rs79920734	1.34565e-07	-1.53003	-0.997704	0.000106924	-1.46469	-0.943634	0.000108181	-1.46197	-0.944784
97184160	rs2708975	4.91159e-07	0.0121828	-1.2452	8.66704e-05	-1.37316	-1.24516	8.70121e-05	-1.37925	-1.24526
97184532	rs2708976	1.53104e-07	-1.7226	-0.676061	0.000103988	-1.71816	-0.718003	0.000105001	-1.71984	-0.716736
97186917	rs1122238	8.59443e-07	0.55551	-1.22901	0.000202047	-0.52991	-1.24203	0.000199538	-0.552867	-1.24168
97187605	rs4907236	9.12994e-07	0.605567	-1.21862	0.000212813	-0.484263	-1.23576	0.000210133	-0.507555	-1.23526
97188552	rs10175415	1.68245e-07	-1.29073	-1.01364	0.000137272	-1.19701	-0.96147	0.000139045	-1.19318	-0.962576
97189188	rs142655285	4.06638e-07	-1.42186	-2.03351e-10	0.000251846	-1.55162	-2.03351e-10	0.000255104	-1.54888	-2.03351e-10
97190497	rs4907237	6.3022e-07	0.259816	-1.24353	0.000183912	-0.633097	-1.23288	0.000181659	-0.655014	-1.23341
97191205	rs117653631	1.30636e-06	-1.22541e-10	-0.254785	0.000902367	-1.22541e-10	-0.275416	0.000912284	-1.22541e-10	-0.274602
97192003	rs115573143	4.10568e-07	-1.41224	-2.03351e-10	0.000229722	-1.64357	-2.03351e-10	0.000231799	-1.64468	-2.03351e-10
97193347	rs11693625	6.81848e-07	-0.904976	-2.03351e-10	0.000239712	-1.601	-2.03351e-10	0.000241456	-1.60386	-2.03351e-10
97194637	rs145496851	4.9008e-07	-1.23521	-2.03351e-10	0.000463521	-0.941587	-2.03351e-10	0.000469197	-0.93953	-2.03351e-10
97195336	rs116168221	3.04358e-07	-1.71158	-2.03351e-10	0.000212347	-1.72222	-2.03351e-10	0.000214546	-1.72203	-2.03351e-10
97196727	rs72939377	1.28938e-07	-1.4982	-1.07225	7.79056e-05	-1.63951	-1.08543	7.86574e-05	-1.64016	-1.08529
97197195	rs4907238	3.14831e-07	-0.478157	-1.19959	0.000304598	-0.192461	-1.16899	0.000300848	-0.21365	-1.1703
97197995	rs115793054	7.69393e-07	-0.784181	-2.03351e-10	0.000476934	-0.913059	-2.03351e-10	0.000480945	-0.9148	-2.03351e-10
97198788	rs72939379	2.11238e-07	-1.2491	-0.827698	0.000177447	-1.15132	-0.750444	0.00017963	-1.14734	-0.752315
97198800	rs2579502	1.57657e-07	-1.71035	-0.65901	0.000103932	-1.7293	-0.707404	0.00010499	-1.7304	-0.706293
97199000	rs148284705	3.90161e-06	0.839362	-2.03351e-10	0.00037603	-1.15077	-2.03351e-10	0.000379006	-1.153	-2.03351e-10
97199251	rs2579501	5.38217e-07	0.0922018	-1.23372	8.95518e-05	-1.35235	-1.23327	8.98803e-05	-1.35855	-1.23352
97199694	rs2438709	3.46223e-07	-1.5827	-2.03351e-10	0.000210484	-1.73103	-2.03351e-10	0.000212466	-1.73177	-2.03351e-10
97200314	rs116843560	2.46622e-06	-1.22541e-10	0.380657	0.00165821	-1.22541e-10	0.333057	0.0016784	-1.22541e-10	0.335045
97200330	rs147277331	5.31152e-07	-1.22541e-10	-1.15473	0.000372779	-1.22541e-10	-1.15945	0.000376593	-1.22541e-10	-1.15939
97200543	rs12620370	6.24404e-07	-1.22541e-10	-0.992985	0.000453136	-1.22541e-10	-0.964245	0.000457789	-1.22541e-10	-0.964145
97200810	rs56025514	2.96613e-07	-1.73735	-2.03351e-10	0.000217983	-1.69602	-2.03351e-10	0.000220543	-1.69446	-2.03351e-10
97201026	rs55687728	1.12321e-07	-1.7353	-0.973118	8.71074e-05	-1.70269	-0.910605	8.79437e-05	-1.70172	-0.912139
97201226	rs79945397	4.86539e-07	-1.22541e-10	-1.24247	0.000343184	-1.22541e-10	-1.24217	0.000346632	-1.22541e-10	-1.24229
97201265	rs55716397	1.88214e-07	-1.2246	-0.967608	0.000156246	-1.12451	-0.904502	0.000158233	-1.12044	-0.906051
97201682	rs2579500	9.59265e-07	0.314323	-0.877938	0.000180095	-1.05885	-0.828101	0.000180418	-1.06479	-0.830488
97202243	rs2708978	1.58523e-07	-1.70487	-0.65901	0.000103649	-1.73202	-0.707404	0.000104724	-1.73293	-0.706293
97203137	rs749027	1.57255e-07	-1.7129	-0.65901	0.000104092	-1.72776	-0.707404	0.000105142	-1.72894	-0.706293
97203224	rs1866445	3.48526e-07	-1.57607	-2.03351e-10	0.000352425	-1.2156	-2.03351e-10	0.000355672	-1.21654	-2.03351e-10
97204048	rs116661617	2.21382e-06	0.272694	-2.03351e-10	0.00153562	0.256251	-2.03351e-10	0.00154741	0.253788	-2.03351e-10
97205403	rs116333847	7.71266e-07	-0.781749	-2.03351e-10	0.000478014	-0.910797	-2.03351e-10	0.000482033	-0.91254	-2.03351e-10
97206102	rs117415124	4.84195e-07	-1.22541e-10	-1.24729	0.00034201	-1.22541e-10	-1.2456	0.000345462	-1.22541e-10	-1.24567
97206409	rs6718340	2.46846e-07	-0.951259	-0.969758	0.00021617	-0.796913	-0.90746	0.000219048	-0.792284	-0.908976
97206473	rs111328597	1.50115e-07	-1.3683	-1.05008	8.76883e-05	-1.54256	-1.06408	8.85131e-05	-1.54346	-1.06394
97206923	rs371135730	1.09652e-06	-1.22541e-10	-0.429882	0.000773803	-1.22541e-10	-0.42912	0.000782629	-1.22541e-10	-0.427894
97207321	rs2579506	1.66631e-06	0.559225	-0.570642	0.000264867	-0.989273	-0.511937	0.000265053	-0.995681	-0.514941
97207517	rs116169733	6.2852e-07	-0.986415	-2.03351e-10	0.000370626	-1.16524	-2.03351e-10	0.00037389	-1.16659	-2.03351e-10
97207887	rs113899902	7.70979e-07	-0.782121	-2.03351e-10	0.000474897	-0.91734	-2.03351e-10	0.000474182	-0.928961	-2.03351e-10
97208158	rs6723188	1.48103e-07	-1.40372	-1.02815	8.77487e-05	-1.56304	-1.04292	8.85727e-05	-1.56395	-1.04278
97208305	rs60326991	2.4477e-07	-0.962874	-0.966591	0.000214189	-0.80962	-0.903957	0.000217033	-0.805022	-0.905481
97209159	rs13026942	4.55153e-07	-1.30915	-2.03351e-10	0.000253161	-1.54641	-2.03351e-10	0.000256595	-1.54306	-2.03351e-10
97211467	rs2464915	1.67267e-06	0.534231	-0.541834	0.000266686	-1.0118	-0.482567	0.00026686	-1.01813	-0.485697
97212693	rs2278563	8.56905e-07	0.503169	-1.17963	0.000229213	-0.499729	-1.14606	0.000226045	-0.522274	-1.14755
97212755	rs1011040	1.68047e-07	-1.69656	-0.60898	0.00010918	-1.72786	-0.659576	0.00011029	-1.72904	-0.658408
97213229	rs141960943	4.86173e-07	-1.22541e-10	-1.24322	0.000343611	-1.22541e-10	-1.24093	0.000347089	-1.22541e-10	-1.24097
97213289	rs113045278	1.51485e-07	-1.38447	-1.02483	8.88058e-05	-1.55427	-1.03971	8.96443e-05	-1.55514	-1.03956
97213643	rs112354135	3.31418e-07	-1.6264	-2.03351e-10	0.000255854	-1.53583	-2.03351e-10	0.000258663	-1.53503	-2.03351e-10
97214221	rs146379445	8.8949e-07	-1.22541e-10	-0.639134	0.000632374	-1.22541e-10	-0.630956	0.000638313	-1.22541e-10	-0.631724
97214601	rs2438711	3.19071e-07	-1.66437	-2.03351e-10	0.000297558	-1.38483	-2.03351e-10	0.000300352	-1.3856	-2.03351e-10
97214861	rs114267084	1.47624e-07	-1.43073	-1.00438	8.80641e-05	-1.58242	-1.01995	8.88964e-05	-1.58329	-1.01979
97216166	rs143379982	1.49063e-07	-1.42196	-1.00346	8.86966e-05	-1.57616	-1.01905	8.95334e-05	-1.57704	-1.0189
97218367	rs6576973	1.99102e-07	-1.29303	-0.842932	0.000106524	-1.48687	-0.9252	0.000107587	-1.48788	-0.92437
97218757	rs2579507	1.40938e-07	-1.73622	-0.74524	0.000121547	-1.53583	-0.744304	0.000122847	-1.53351	-0.746101
97218789	rs78152671	9.49481e-08	-1.71809	-1.15836	7.66455e-05	-1.5981	-1.14315	7.75448e-05	-1.59596	-1.14374
97219047	rs17119507	1.37947e-07	-1.42511	-1.0778	8.19765e-05	-1.58324	-1.09077	8.27548e-05	-1.58403	-1.09064
97219692	rs55698638	3.38947e-07	-1.60394	-2.03351e-10	0.000285958	-1.42459	-2.03351e-10	0.000289102	-1.42377	-2.03351e-10
97219710	rs2438712	8.02682e-07	0.268964	-1.01079	0.000112414	-1.34422	-1.01403	0.000112738	-1.35051	-1.01497
97220324	rs78926875	3.6975e-06	-1.22541e-10	0.785629	0.00303249	-1.22541e-10	0.936701	0.00305586	-1.22541e-10	0.934262
97220657	rs6753713	1.49988e-07	-1.47053	-0.948693	0.000121415	-1.39703	-0.884194	0.00012283	-1.39399	-0.885761
97221719	rs149907687	3.16168e-07	-1.67351	-2.03351e-10	0.000319904	-1.31242	-2.03351e-10	0.000322486	-1.31449	-2.03351e-10
97223896	rs140909835	4.03109e-07	-1.43058	-2.03351e-10	0.000298297	-1.38235	-2.03351e-10	0.000301131	-1.38301	-2.03351e-10
97225280	rs115622355	7.85604e-06	1.53925	-2.03351e-10	0.00283336	0.868783	-2.03351e-10	0.00286123	0.868455	-2.03351e-10
97226310	rs59118112	1.70816e-07	-1.30393	-0.985269	9.79006e-05	-1.49504	-1.00144	9.88134e-05	-1.49604	-1.00128
97226402	rs13398740	2.0315e-07	-1.14037	-0.975471	0.000176564	-0.992967	-0.913785	0.000178872	-0.988597	-0.915286
97228039	rs4907240	4.9348e-07	-0.0131002	-1.2152	0.000149296	-0.882342	-1.19216	0.000147896	-0.900855	-1.19319
97228473	rs13006000	6.08979e-07	-1.018	-2.03351e-10	0.000365983	-1.17785	-2.03351e-10	0.000370115	-1.17674	-2.03351e-10
97229995	rs116516854	1.56961e-07	-1.39457	-0.979215	9.26163e-05	-1.55639	-0.995578	9.3486e-05	-1.55733	-0.995414
97230074	rs2708977	1.71991e-07	-1.62779	-0.654549	0.0001021	-1.7366	-0.717881	0.00010327	-1.73607	-0.717134
97230259	rs10203766	1.73359e-07	-1.28659	-0.987829	0.000142731	-1.19245	-0.927024	0.000144523	-1.18861	-0.928499
97231885	rs2579498	6.95557e-07	0.289334	-1.1744	9.57323e-05	-1.3381	-1.18078	9.60382e-05	-1.34442	-1.18139
97232656	rs2579499	1.25101e-06	0.320614	-0.618689	0.000209479	-1.161	-0.574813	0.000209811	-1.16638	-0.577965
97233381	rs139612040	5.14015e-07	-1.22541e-10	-1.18753	0.000359712	-1.22541e-10	-1.19513	0.000363396	-1.22541e-10	-1.19506
97233721	rs146784870	5.1429e-07	-1.22541e-10	-1.187	0.000359685	-1.22541e-10	-1.19521	0.000363372	-1.22541e-10	-1.19513
97235703	rs6715933	1.60892e-07	-1.3597	-0.989348	9.40893e-05	-1.5308	-1.00539	9.49665e-05	-1.5318	-1.00523
97235814	rs7607990	2.22247e-07	-1.05624	-0.969758	0.00019512	-0.899361	-0.90746	0.00019772	-0.894725	-0.908976
97235894	rs184919665	3.22782e-07	-1.6528	-2.03351e-10	0.000255807	-1.53601	-2.03351e-10	0.000258333	-1.5363	-2.03351e-10
97236439	rs116633060	2.97134e-07	-1.7356	-2.03351e-10	0.000209039	-1.73792	-2.03351e-10	0.000211147	-1.738	-2.03351e-10
97237093	rs11688674	4.67469e-06	1.60327	-0.583139	0.00167537	0.912019	-0.568669	0.00165343	0.88867	-0.568613
97237153	rs11682934	5.31493e-07	0.0212414	-1.17533	0.00016294	-0.846853	-1.1402	0.000161261	-0.865825	-1.1417
97237714	rs10199227	1.68699e-07	-1.37411	-0.927553	0.000139673	-1.27886	-0.862272	0.000141396	-1.27514	-0.863852
97238770	rs11691670	5.08574e-07	-0.0171701	-1.181	0.000157424	-0.874133	-1.14736	0.000155857	-0.892811	-1.1488
97239571	rs139539872	2.97521e-07	-1.7343	-2.03351e-10	0.000211055	-1.72832	-2.03351e-10	0.00021317	-1.72846	-2.03351e-10
97239932	rs144185004	3.78464e-07	-1.49366	-2.03351e-10	0.000278653	-1.45047	-2.03351e-10	0.000281319	-1.45106	-2.03351e-10
97240002	rs59398186	2.37816e-07	-0.997316	-0.96097	0.000209981	-0.834149	-0.899269	0.000212822	-0.829337	-0.900759
97241928	rs4907241	5.24146e-07	0.0019817	-1.16999	0.000161667	-0.860547	-1.13435	0.000160023	-0.879372	-1.13586
97242036	rs6719267	5.17356e-07	-1.22541e-10	-1.18105	0.000361901	-1.22541e-10	-1.18907	0.000365609	-1.22541e-10	-1.18899
97243058	rs13019986	1.75371e-07	-1.62039	-0.64249	0.00010327	-1.73523	-0.707862	0.000104467	-1.73452	-0.707158
97243305	rs12469420	5.08574e-07	-0.0171701	-1.181	0.000157424	-0.874133	-1.14736	0.000155857	-0.892811	-1.1488
97243532	rs2314109	1.76328e-07	-1.61495	-0.64249	0.000103366	-1.7343	-0.707862	0.000104574	-1.73349	-0.707158
97244121	rs76580740	6.40902e-07	-1.22541e-10	-0.966906	0.000481014	-1.22541e-10	-0.904542	0.000485171	-1.22541e-10	-0.906052
97244163	rs7604736	1.7515e-07	-1.26625	-0.997887	0.000145907	-1.15858	-0.938887	0.000147797	-1.1544	-0.94032
97244385	rs6576974	6.9696e-07	0.264762	-1.14782	9.69621e-05	-1.35094	-1.15518	9.72653e-05	-1.35721	-1.1559
97245037	rs6576975	1.88792e-07	-1.44437	-0.744769	0.000112219	-1.5967	-0.763292	0.0001133	-1.59746	-0.763057
97245736	rs116177021	1.61021e-07	-1.36903	-0.979215	9.43646e-05	-1.53769	-0.995578	9.52462e-05	-1.53867	-0.995414
97246544	rs76357402	2.36989e-06	-1.22541e-10	0.340817	0.00159507	-1.22541e-10	0.294234	0.00161454	-1.22541e-10	0.296252
97246667	rs6576976	6.99942e-07	0.264762	-1.14355	9.73615e-05	-1.35094	-1.15107	9.76643e-05	-1.35721	-1.15181
97246956	rs6747149	5.28489e-07	0.0212414	-1.181	0.000161778	-0.846853	-1.14736	0.00016012	-0.865825	-1.1488
97249011	rs11676886	7.18613e-07	0.286498	-1.13896	9.87356e-05	-1.34135	-1.14665	9.90334e-05	-1.3477	-1.1474
97249103	rs11678174	4.95623e-07	-0.0448131	-1.17915	0.000154314	-0.896347	-1.1451	0.000152832	-0.914659	-1.14655
97249142	rs12717781	1.73682e-07	-1.63007	-0.64249	0.000103182	-1.73609	-0.707862	0.000104366	-1.73549	-0.707158
97249593	rs10185002	2.2335e-07	-1.02044	-1.0006	0.000193602	-0.872721	-0.94191	0.000196161	-0.868282	-0.943335
97250042	rs34029026	2.9977e-07	-1.72677	-2.03351e-10	0.000212766	-1.72025	-2.03351e-10	0.000214599	-1.72178	-2.03351e-10
97251834	rs150576538	8.36603e-07	-1.22541e-10	-0.700433	0.000602392	-1.22541e-10	-0.67953	0.0006079	-1.22541e-10	-0.680543
97252444	rs10460601	5.19367e-07	0.0019817	-1.17915	0.000159939	-0.860547	-1.1451	0.000158321	-0.879372	-1.14655
97254116	rs12717782	1.06146e-06	-1.66299	1.20061	0.000654875	-1.73816	1.14217	0.000663267	-1.73798	1.14461
97256656	rs151319331	4.89307e-07	-1.23679	-2.03351e-10	0.000407544	-1.07029	-2.03351e-10	0.000411798	-1.07002	-2.03351e-10
97257528	rs10183164	2.16529e-07	-1.05993	-0.992133	0.000189519	-0.903455	-0.932494	0.000192055	-0.89883	-0.933941
97257546	rs12473378	3.60968e-07	-1.54099	-2.03351e-10	0.000315409	-1.32657	-2.03351e-10	0.000318904	-1.32566	-2.03351e-10
97258178	rs115838944	2.99619e-07	-1.72727	-2.03351e-10	0.000212891	-1.71966	-2.03351e-10	0.000214949	-1.72015	-2.03351e-10
97258451	rs13405842	1.73709e-07	-1.27725	-0.995155	0.000144578	-1.17077	-0.935851	0.000146443	-1.16663	-0.93729
97259362	rs11690659	3.81753e-07	-1.48501	-2.03351e-10	0.0002109	-1.72905	-2.03351e-10	0.000213048	-1.72904	-2.03351e-10
97260006	rs17119523	1.62494e-07	-1.33955	-0.999593	9.45674e-05	-1.51581	-1.01531	9.54453e-05	-1.51685	-1.01515
97260408	rs28362544	7.91584e-07	-1.22541e-10	-0.755747	0.000565314	-1.22541e-10	-0.743055	0.000570449	-1.22541e-10	-0.744129
97261593	rs12477963	2.96847e-07	-1.73657	-2.03351e-10	0.000222741	-1.67443	-2.03351e-10	0.000224424	-1.67702	-2.03351e-10
97261890	rs146662971	6.64296e-07	-0.931055	-2.03351e-10	0.000425377	-1.02746	-2.03351e-10	0.000430591	-1.02539	-2.03351e-10
97261952	rs139044077	2.96529e-07	-1.73764	-2.03351e-10	0.000211552	-1.72597	-2.03351e-10	0.000213881	-1.72513	-2.03351e-10
97264228	rs77427837	6.39501e-07	-1.22541e-10	-0.969095	0.000470593	-1.22541e-10	-0.926445	0.00047542	-1.22541e-10	-0.926355
97265351	rs115568896	3.34798e-07	-1.61626	-2.03351e-10	0.000313627	-1.33223	-2.03351e-10	0.000316361	-1.33367	-2.03351e-10
97267260	rs6759099	5.31875e-07	0.0019817	-1.15536	0.000164516	-0.860547	-1.11688	0.000162823	-0.879372	-1.11852
97267293	rs6749159	5.31468e-07	0.0212414	-1.17538	0.000162817	-0.846853	-1.14096	0.000161143	-0.865825	-1.14243
97267644	rs62154845	5.31875e-07	0.0019817	-1.15536	0.000164516	-0.860547	-1.11688	0.000162823	-0.879372	-1.11852
97271090	rs35715176	1.16042e-07	-1.73383	-0.942009	8.74003e-05	-1.73287	-0.877073	8.81864e-05	-1.73246	-0.878643
97272135	rs13395011	2.26884e-07	-1.04207	-0.963273	0.000199587	-0.883659	-0.900526	0.000202255	-0.878979	-0.902045
97273113	rs4907242	5.28821e-07	0.0105669	-1.1697	0.000162337	-0.857168	-1.13359	0.000160697	-0.875903	-1.13513
97273731	rs79268317	4.88807e-07	-1.22541e-10	-1.23781	0.000347007	-1.22541e-10	-1.23109	0.000350545	-1.22541e-10	-1.23106
97275760	rs7575254	5.17718e-07	-0.00863217	-1.17172	0.000159734	-0.87078	-1.13615	0.000158148	-0.889369	-1.13765
97276187	rs181435476	8.91349e-07	-1.22541e-10	-0.637046	0.000660104	-1.22541e-10	-0.58804	0.000665826	-1.22541e-10	-0.589525
97277489	rs12992413	1.77242e-07	-1.62328	-0.628986	0.00010455	-1.73567	-0.695104	0.000105756	-1.73502	-0.694392
97279510	rs145268833	6.93658e-06	1.41478	-2.03351e-10	0.00452728	1.33744	-2.03351e-10	0.004551	1.33255	-2.03351e-10
97279962	rs149746491	8.91349e-07	-1.22541e-10	-0.637046	0.000660104	-1.22541e-10	-0.58804	0.000665826	-1.22541e-10	-0.589525
97280240	rs10177168	8.73986e-07	0.480154	-1.13687	0.000109538	-1.23965	-1.14451	0.000109779	-1.2468	-1.14528
97280377	rs148937662	5.122e-07	-1.22541e-10	-1.19107	0.000361937	-1.22541e-10	-1.18897	0.000365645	-1.22541e-10	-1.18889
97280416	rs4907199	4.96254e-07	-1.22541e-10	-1.2227	0.00034794	-1.22541e-10	-1.22841	0.000351554	-1.22541e-10	-1.22819
97281864	rs78375587	7.64316e-07	-1.22541e-10	-0.790801	0.000530105	-1.22541e-10	-0.807363	0.000535722	-1.22541e-10	-0.806938
97282476	rs141292160	3.11108e-07	-1.68964	-2.03351e-10	0.000213517	-1.71672	-2.03351e-10	0.000215658	-1.71686	-2.03351e-10
97283676	rs183743021	2.96344e-07	-1.73826	-2.03351e-10	0.000227298	-1.65418	-2.03351e-10	0.00022981	-1.6533	-2.03351e-10
97284917	rs12329128	1.16497e-06	-1.66452	1.29519	0.00071893	-1.73829	1.23562	0.000728083	-1.73825	1.23811
97285062	rs72941209	1.85048e-07	-1.26091	-0.948258	0.000152414	-1.16988	-0.883958	0.000154366	-1.16571	-0.885512
97285604	rs115348870	4.27315e-07	-1.37226	-2.03351e-10	0.000232213	-1.63278	-2.03351e-10	0.000234306	-1.63393	-2.03351e-10
97285852	rs6576978	8.26484e-07	0.414438	-1.12704	0.000107205	-1.27055	-1.13515	0.000107463	-1.27747	-1.13594
97287838	rs72941214	1.81227e-07	-1.29531	-0.93472	0.000157033	-1.15421	-0.869766	0.000158944	-1.15069	-0.871318
97288512	rs116098247	8.05962e-07	-0.737746	-2.03351e-10	0.000498001	-0.869835	-2.03351e-10	0.000502167	-0.871621	-2.03351e-10
97289422	rs113451578	2.08937e-06	0.214833	-2.03351e-10	0.000434241	-1.00684	-2.03351e-10	0.000436066	-1.01276	-2.03351e-10
97290448	rs146806856	2.97131e-07	-1.73561	-2.03351e-10	0.000215649	-1.70679	-2.03351e-10	0.00021814	-1.70541	-2.03351e-10
97290585	rs117993305	5.69015e-07	-1.22541e-10	-1.08588	0.000399954	-1.22541e-10	-1.08909	0.000404259	-1.22541e-10	-1.0885
97292002	rs150260689	3.05636e-07	-1.70739	-2.03351e-10	0.000212167	-1.72306	-2.03351e-10	0.000214237	-1.72347	-2.03351e-10
97292386	rs72809811	3.68985e-07	-1.51903	-2.03351e-10	0.000397393	-1.09551	-2.03351e-10	0.00040109	-1.09637	-2.03351e-10
97293140	rs6733589	1.77694e-07	-1.32319	-0.926534	0.000145817	-1.23803	-0.860052	0.00014764	-1.23412	-0.861658
97293759	rs78018759	1.19808e-07	-1.73634	-0.907549	9.09716e-05	-1.73067	-0.839221	9.17897e-05	-1.73018	-0.840868
97294672	rs117919172	6.61757e-07	-1.22541e-10	-0.934885	0.000453701	-1.22541e-10	-0.962998	0.000458639	-1.22541e-10	-0.96229
97294903	rs6741277	8.56054e-07	0.434725	-1.11217	0.000109793	-1.26107	-1.12078	0.000110044	-1.26806	-1.12162
97296630	rs150046412	3.35529e-07	-1.61407	-2.03351e-10	0.000276891	-1.45681	-2.03351e-10	0.000279157	-1.45878	-2.03351e-10
97298290	rs7584930	8.6055e-07	0.434725	-1.10694	0.000110351	-1.26107	-1.1157	0.000110601	-1.26806	-1.11657
97298949	rs6753926	6.95967e-07	0.223794	-1.10828	9.89487e-05	-1.36883	-1.117	9.92591e-05	-1.37496	-1.11786
97299063	rs117083733	8.07024e-07	-1.22541e-10	-0.736429	0.000602577	-1.22541e-10	-0.679223	0.00060883	-1.22541e-10	-0.679014
97299078	rs13384114	1.7209e-07	-1.35852	-0.92324	0.000140766	-1.2769	-0.856434	0.000142503	-1.27315	-0.858047
97300739	rs72941219	1.86446e-07	-1.27503	-0.92661	0.0001537	-1.1853	-0.860136	0.000155653	-1.18118	-0.861741
97300833	rs11164109	5.81783e-07	0.0807224	-1.14441	0.000185823	-0.751614	-1.10403	0.000183718	-0.771397	-1.10576
97301607	rs7569178	5.11107e-07	-1.22541e-10	-1.1932	0.000359866	-1.22541e-10	-1.1947	0.000363528	-1.22541e-10	-1.1947
97302098	rs115842708	5.79523e-07	-1.06758	-2.03351e-10	0.000349948	-1.22265	-2.03351e-10	0.000351208	-1.22917	-2.03351e-10
97304180	rs7580048	5.8767e-07	0.0884461	-1.14206	0.000179153	-0.789495	-1.1027	0.000177175	-0.80906	-1.10435
97305080	rs7608325	1.80117e-07	-1.48949	-0.746688	0.000108569	-1.62744	-0.76561	0.000109638	-1.62811	-0.765255
97306204	rs9752465	1.97361e-07	-1.39896	-0.745787	0.000115295	-1.56469	-0.768257	0.000116396	-1.56553	-0.76803
97306215	rs61063398	2.21455e-07	-1.10922	-0.920345	0.00019315	-0.963817	-0.853156	0.000195718	-0.959101	-0.854775
97306221	rs189626898	3.10258e-07	-1.69238	-2.03351e-10	0.000256905	-1.53173	-2.03351e-10	0.000259198	-1.53296	-2.03351e-10
97306236	rs13007343	1.96303e-07	-1.60011	-0.550012	0.000113207	-1.73088	-0.620339	0.000114567	-1.72981	-0.619581
97306987	rs13393729	2.3377e-07	-1.04919	-0.926252	0.000205056	-0.897363	-0.859793	0.000207822	-0.892449	-0.861421
97309376	rs181435171	5.61812e-07	-1.22541e-10	-1.09861	0.000393141	-1.22541e-10	-1.10627	0.000397103	-1.22541e-10	-1.10636
97309696	rs77639823	1.69157e-07	-1.3819	-0.917054	0.000138108	-1.30271	-0.849695	0.000139792	-1.29906	-0.851344
97311394	rs112036964	2.12967e-07	-1.3346	-0.734041	0.000122218	-1.51785	-0.756776	0.000123372	-1.5188	-0.756546
97313241	rs113370809	8.43815e-06	1.61074	-2.03351e-10	0.00425649	1.27576	-2.03351e-10	0.00420497	1.25347	-2.03351e-10
97313450	rs749949	6.38969e-07	0.125672	-1.0956	0.000194612	-0.762614	-1.04682	0.000192333	-0.782456	-1.04887
97313451	rs60378028	2.23769e-07	-1.30744	-0.711733	0.000127461	-1.49766	-0.734962	0.00012866	-1.49866	-0.734727
97313975	rs72809813	6.03109e-07	-1.02769	-2.03351e-10	0.00036243	-1.18761	-2.03351e-10	0.000363656	-1.19435	-2.03351e-10
97314175	rs747757	1.81215e-07	-1.30384	-0.926252	0.000148981	-1.21682	-0.859793	0.000150853	-1.21283	-0.861421
97315570	rs17685664	1.56805e-07	-1.71643	-0.658352	0.000105947	-1.69364	-0.723851	0.000106857	-1.69589	-0.723169
97317868	rs114069771	4.33068e-06	0.943697	-2.03351e-10	0.000397882	-1.09428	-2.03351e-10	0.000400875	-1.0969	-2.03351e-10
97318066	rs59021132	2.10458e-07	-1.35422	-0.726279	0.000121385	-1.53229	-0.749187	0.000122535	-1.5332	-0.748956
97318219	rs60501446	2.10685e-07	-1.35447	-0.724946	0.00012152	-1.53247	-0.747884	0.000122672	-1.53339	-0.747652
97319534	rs17685766	1.53776e-07	-1.71413	-0.680151	0.000103468	-1.69678	-0.744392	0.000104363	-1.69895	-0.743723
97320737	rs4907200	8.17061e-07	0.321335	-1.0454	0.000110077	-1.32382	-1.05544	0.000110357	-1.33033	-1.0565
97320820	rs118187601	4.89011e-07	-1.22541e-10	-1.2374	0.000344488	-1.22541e-10	-1.23838	0.000348014	-1.22541e-10	-1.23831
97322958	rs12471390	6.17444e-07	0.132867	-1.13706	0.00018533	-0.760941	-1.09736	0.000183243	-0.780722	-1.09902
97324202	rs76653475	1.20781e-07	-1.73462	-0.901183	9.13653e-05	-1.73327	-0.832299	9.21753e-05	-1.73288	-0.833983
97325227	rs530846280	4.87579e-07	-1.22541e-10	-1.24033	0.000342444	-1.22541e-10	-1.24433	0.000345962	-1.22541e-10	-1.24422
97325466	rs113914866	2.03283e-07	-1.45322	-0.661961	0.000120465	-1.60282	-0.686257	0.000121629	-1.60357	-0.686011
97326286	rs4907246	8.05578e-07	0.329257	-1.06748	0.000230829	-0.617648	-1.02111	0.000227794	-0.638836	-1.02328
97327721	rs59426746	1.27945e-07	-1.51158	-1.0666	0.000101786	-1.44762	-1.00995	0.000102998	-1.44463	-1.01122
97328091	rs143926080	1.26412e-06	-1.22541e-10	-0.28765	0.000920045	-1.22541e-10	-0.256015	0.000930477	-1.22541e-10	-0.254856
97328326	rs7605469	2.2791e-07	-1.34425	-0.656582	0.000130906	-1.52497	-0.68099	0.000132146	-1.5259	-0.680743
97328852	rs17634791	5.62151e-07	-0.0896716	-1.00834	9.21282e-05	-1.53313	-1.02413	9.24957e-05	-1.53805	-1.02534
97328874	rs13029764	1.83048e-07	-1.61525	-0.604781	0.000106759	-1.73659	-0.673269	0.000107984	-1.73605	-0.67252
97328890	rs115576680	3.63902e-07	-1.5329	-2.03351e-10	0.000333467	-1.27089	-2.03351e-10	0.000336404	-1.27224	-2.03351e-10
97329411	rs78099783	1.0821e-07	-1.71622	-1.02949	7.94138e-05	-1.73808	-0.967685	8.01058e-05	-1.73815	-0.969056
97330432	rs113646501	7.81438e-07	-0.768646	-2.03351e-10	0.000491152	-0.883685	-2.03351e-10	0.000490603	-0.894917	-2.03351e-10
97331585	rs13389475	1.72489e-07	-1.36876	-0.910684	0.000141816	-1.2832	-0.842709	0.000143522	-1.27969	-0.844372
97332851	rs139513720	2.97615e-07	-1.73398	-2.03351e-10	0.000211884	-1.7244	-2.03351e-10	0.00021408	-1.7242	-2.03351e-10
97332945	rs11164110	5.66967e-07	-1.22541e-10	-1.08948	0.000403515	-1.22541e-10	-1.08022	0.000407729	-1.22541e-10	-1.07995
97333316	rs113304159	2.02854e-07	-1.46201	-0.655283	0.000118276	-1.6277	-0.679718	0.000119425	-1.6284	-0.67947
97333492	rs13014679	3.45252e-07	-1.58551	-2.03351e-10	0.000275812	-1.46072	-2.03351e-10	0.000279093	-1.45901	-2.03351e-10
97335510	rs6732115	1.33803e-07	-1.46887	-1.06454	0.000107059	-1.3995	-1.00756	0.000108357	-1.39628	-1.00884
97336045	rs189715445	2.75435e-06	0.491155	-2.03351e-10	0.000268107	-1.48905	-2.03351e-10	0.000270508	-1.49025	-2.03351e-10
97336089	rs2292942	1.28548e-07	-1.50244	-1.07104	0.000102325	-1.43728	-1.01501	0.000103548	-1.43424	-1.01628
97336280	rs138932081	4.88972e-07	-1.22541e-10	-1.23748	0.000346217	-1.22541e-10	-1.23337	0.000349829	-1.22541e-10	-1.23311
97336498	rs143021851	2.98862e-07	-1.7298	-2.03351e-10	0.000210713	-1.72994	-2.03351e-10	0.000212888	-1.72979	-2.03351e-10
97336719	rs147371328	9.27364e-07	-1.22541e-10	-0.597436	0.000703007	-1.22541e-10	-0.52507	0.000709619	-1.22541e-10	-0.525825
97336979	rs2314397	1.48235e-06	0.622333	-0.750729	0.000208725	-1.01182	-0.7276	0.000209069	-1.0178	-0.730091
97337491	rs10184209	1.62089e-07	-1.58375	-0.757881	9.33285e-05	-1.72872	-0.815595	9.44485e-05	-1.7275	-0.814999
97338126	rs10427212	2.225e-07	-1.34188	-0.682972	0.000129051	-1.5134	-0.706823	0.000130257	-1.51446	-0.706582
97339553	rs116241992	3.43319e-07	-1.59112	-2.03351e-10	0.000304676	-1.36119	-2.03351e-10	0.000307401	-1.3624	-2.03351e-10
97339781	rs11891926	1.2872e-06	0.831541	-1.1011	0.000130703	-1.09529	-1.11222	0.000130853	-1.10337	-1.11311
97340350	rs117051003	9.60234e-07	-1.22541e-10	-0.562605	0.000698029	-1.22541e-10	-0.532177	0.0007058	-1.22541e-10	-0.531221
97340763	rs10194468	1.38419e-07	-1.58113	-0.918374	7.99999e-05	-1.72837	-0.97004	8.09508e-05	-1.72716	-0.969554
97341324	rs62156200	8.25087e-07	0.21386	-0.928154	0.000254258	-0.684629	-0.857458	0.000250952	-0.705043	-0.860247
97342152	rs138395680	4.84598e-07	-1.22541e-10	-1.24646	0.000341845	-1.22541e-10	-1.24608	0.000345331	-1.22541e-10	-1.24605
97342607	rs112032102	2.26834e-07	-1.35393	-0.651638	0.000127516	-1.55605	-0.676149	0.000128729	-1.55694	-0.675901
97342867	rs141369399	4.97682e-07	-1.21982	-2.03351e-10	0.000247268	-1.56996	-2.03351e-10	0.000250138	-1.56854	-2.03351e-10
97343012	rs7572249	5.40518e-07	0.0634165	-1.20067	0.000141182	-0.930452	-1.19994	0.000140088	-0.94891	-1.19937
97343303	rs72941235	1.36088e-07	-1.48738	-1.0291	0.000108923	-1.4226	-0.967197	0.000110172	-1.41994	-0.968573
97343331	rs7600903	7.11318e-07	0.137084	-0.999747	0.000219765	-0.746375	-0.941506	0.000217105	-0.766202	-0.943968
97343893	rs12477059	6.76996e-07	0.0985433	-1.01066	0.000211123	-0.774349	-0.953648	0.000208637	-0.793894	-0.956061
97344354	rs62156202	4.39816e-07	-1.34343	-2.03351e-10	0.000259306	-1.52243	-2.03351e-10	0.000262168	-1.52157	-2.03351e-10
97344414	rs187218462	3.76157e-07	-1.49978	-2.03351e-10	0.000337641	-1.25845	-2.03351e-10	0.000341395	-1.25751	-2.03351e-10
97344954	rs113091621	9.16937e-07	-0.608744	-2.03351e-10	0.000570917	-0.733193	-2.03351e-10	0.000569737	-0.745378	-2.03351e-10
97345239	rs138056790	3.03387e-07	-1.71477	-2.03351e-10	0.000218215	-1.69496	-2.03351e-10	0.00022026	-1.69574	-2.03351e-10
97345251	rs114025995	3.34241e-07	-1.61792	-2.03351e-10	0.00023493	-1.62115	-2.03351e-10	0.000237202	-1.62164	-2.03351e-10
97346019	rs114891533	3.06772e-07	-1.70368	-2.03351e-10	0.000218205	-1.695	-2.03351e-10	0.00022029	-1.69561	-2.03351e-10
97346198	rs77561064	1.62303e-06	-1.22541e-10	-0.0377352	0.00110421	-1.22541e-10	-0.0735504	0.00111617	-1.22541e-10	-0.0728931
97346335	rs7583154	4.38899e-07	-0.185801	-1.15971	6.55692e-05	-1.73821	-1.15912	6.62078e-05	-1.73827	-1.15948
97346403	rs10196554	1.902e-07	-1.70748	-0.474226	0.00014492	-1.70479	-0.399471	0.000146078	-1.70558	-0.400839
97346963	rs142362789	1.00265e-05	-1.22541e-10	1.7832	0.0112677	-1.22541e-10	2.24925	0.0115196	-1.22541e-10	2.26126
97347050	rs11894603	5.93528e-06	-1.22541e-10	1.25889	0.00530366	-1.22541e-10	1.49571	0.00536733	-1.22541e-10	1.49753
97347283	rs116052219	5.82723e-07	-1.06207	-2.03351e-10	0.0003887	-1.11763	-2.03351e-10	0.000392443	-1.11816	-2.03351e-10
97349259	rs184401625	6.33085e-07	-0.979179	-2.03351e-10	0.00050842	-0.84913	-2.03351e-10	0.000513331	-0.849631	-2.03351e-10
97350229	rs114200183	3.84215e-07	-1.47858	-2.03351e-10	0.000231079	-1.63768	-2.03351e-10	0.000232985	-1.63958	-2.03351e-10
97351561	rs59648446	5.54087e-07	-0.203087	-0.909373	0.000357068	-0.302106	-0.900405	0.000353793	-0.323092	-0.89875
97351815	rs118112723	5.05393e-07	-1.22541e-10	-1.20445	0.000351039	-1.22541e-10	-1.21954	0.000354697	-1.22541e-10	-1.21929
97351840	rs7599598	3.06096e-06	1.18988	-0.593175	0.000162615	-1.48757	-0.501479	0.000165044	-1.48604	-0.498307
97352409	rs11694498	5.14907e-06	1.36801	-0.251222	0.000222794	-1.53172	-0.142471	0.000226346	-1.53007	-0.13842
97352693	rs59073958	5.67789e-07	-0.311609	-0.776424	0.000379262	-0.373464	-0.768745	0.000375954	-0.394416	-0.766669
97353725	rs868168	5.31073e-05	4.65389	-1.20361	0.000243703	-0.405425	-1.17906	0.000244425	-0.413034	-1.17861
97354745	rs117049219	5.08906e-07	-1.22541e-10	-1.19752	0.00035199	-1.22541e-10	-1.21683	0.00035567	-1.22541e-10	-1.21655
97355026	rs61732269	7.62551e-07	-1.22541e-10	-0.793113	0.000577942	-1.22541e-10	-0.720963	0.000584252	-1.22541e-10	-0.720221
97357108	rs62156206	6.68376e-07	0.318014	-1.24295	0.000500316	0.366225	-1.23142	0.000491519	0.338758	-1.23181
97357751	rs186944522	4.5265e-06	-1.22541e-10	0.987921	0.00398012	-1.22541e-10	1.20863	0.00402796	-1.22541e-10	1.21046
97358718	rs150400913	3.67258e-06	-1.22541e-10	0.778867	0.00243237	-1.22541e-10	0.716185	0.00245855	-1.22541e-10	0.716776
97359236	rs62156207	7.80887e-07	0.471498	-1.24085	0.000579891	0.510084	-1.22768	0.00056892	0.481296	-1.22811
97359364	rs61750875	6.9177e-07	0.0296845	-0.920214	0.000472031	-0.00744693	-0.915945	0.00046612	-0.0320357	-0.914074
97359442	rs12466906	4.32662e-07	-1.35983	-2.03351e-10	0.000258301	-1.52631	-2.03351e-10	0.000260084	-1.52955	-2.03351e-10
97360079	rs72809820	8.41674e-05	4.1262	-0.215419	0.0029198	0.909426	-0.010593	0.00293191	0.901056	-0.00819864
97361093	rs78966274	6.71974e-07	-1.22541e-10	-0.919564	0.00047643	-1.22541e-10	-0.914117	0.000481509	-1.22541e-10	-0.913628
97362025	rs72809822	3.05169e-07	-1.70892	-2.03351e-10	0.000213409	-1.71723	-2.03351e-10	0.000215513	-1.71753	-2.03351e-10
97364764	rs150880343	6.65214e-06	-1.22541e-10	1.37291	0.00733203	-1.22541e-10	1.81957	0.0074836	-1.22541e-10	1.82992
97364773	rs76463364	6.65214e-06	-1.22541e-10	1.37291	0.00733203	-1.22541e-10	1.81957	0.0074836	-1.22541e-10	1.82992
97365213	rs2292939	1.32526e-07	-1.34627	-1.19674	7.95051e-05	-1.49462	-1.20999	8.03202e-05	-1.49498	-1.20955
97366088	rs61742095	4.24444e-07	-0.133823	-1.24518	0.000323151	-0.0656443	-1.23667	0.00031827	-0.0907029	-1.23695
97366303	rs2280355	4.55168e-07	-1.38456	0.0754419	0.000490422	-1.05505	0.169881	0.000495992	-1.05929	0.175297
97366324	rs2280356	5.6005e-07	0.144906	-1.24666	0.000426505	0.215469	-1.24028	0.000419692	0.189474	-1.24051
97366599	rs2872633	4.42173e-07	-0.0928922	-1.24519	0.000336939	-0.0238584	-1.23668	0.000331744	-0.0492293	-1.23696
97366779	rs2139406	4.6624e-07	-0.037575	-1.24751	0.000336313	-0.0187538	-1.24364	0.000331342	-0.0435954	-1.24381
97367352	rs116221421	2.97972e-07	-1.73278	-2.03351e-10	0.000209529	-1.73558	-2.03351e-10	0.000211702	-1.73537	-2.03351e-10
97368670	rs34409923	6.79745e-07	-0.908064	-2.03351e-10	0.000383476	-1.13116	-2.03351e-10	0.000387185	-1.13165	-2.03351e-10
97371581	rs150700214	3.02048e-07	-1.7192	-2.03351e-10	0.000209529	-1.73557	-2.03351e-10	0.000211666	-1.73554	-2.03351e-10
97373817	rs56351161	7.8032e-05	4.11113	-0.276035	0.00271751	0.904116	-0.0770815	0.0027284	0.895621	-0.0747047
97374019	rs114738552	4.01718e-07	-1.43403	-2.03351e-10	0.000248202	-1.5662	-2.03351e-10	0.000250638	-1.56654	-2.03351e-10
97374813	rs111796043	1.07385e-06	0.229608	-0.680388	0.000889888	0.305038	-0.59438	0.000872731	0.277332	-0.596258
97375434	rs142281127	5.54009e-07	-1.22541e-10	-1.1126	0.000402599	-1.22541e-10	-1.0825	0.000406676	-1.22541e-10	-1.08254
97375549	rs76653480	1.06596e-06	0.246225	-0.704379	0.000861393	0.298257	-0.620144	0.000844939	0.270695	-0.621984
97377883	rs3731940	8.86578e-07	0.0320991	-0.674513	0.00071596	0.0812623	-0.588076	0.000703316	0.0552154	-0.589963
97380229	rs56361249	8.92561e-05	4.25875	-0.289267	0.00295714	1.00364	-0.0920968	0.00296834	0.994984	-0.0897774
97381556	rs72809824	3.10921e-07	-1.69024	-2.03351e-10	0.000321368	-1.30785	-2.03351e-10	0.000323954	-1.30995	-2.03351e-10
97381844	rs17119562	1.42286e-06	0.207328	-0.376686	0.00121464	0.282334	-0.26057	0.00118983	0.254782	-0.263772
97382938	rs140996150	2.34248e-05	-1.22541e-10	2.63177	0.0294902	-1.22541e-10	3.21138	0.0302395	-1.22541e-10	3.22635
97383007	rs67570263	8.13072e-05	4.18472	-0.308508	0.0027582	0.953652	-0.111754	0.00276881	0.945078	-0.109458
97383686	rs62156208	1.28327e-06	0.229608	-0.502222	0.001087	0.305038	-0.3943	0.00106477	0.277332	-0.39737
97384728	rs17119564	1.28494e-06	0.240163	-0.511476	0.0011011	0.32994	-0.406311	0.00107908	0.302579	-0.409268
97384803	rs140647689	8.49079e-07	-0.68563	-2.03351e-10	0.000209045	-1.73789	-2.03351e-10	0.00021116	-1.73794	-2.03351e-10
97385585	rs72809825	3.24098e-07	-1.64874	-2.03351e-10	0.000360045	-1.19421	-2.03351e-10	0.000362947	-1.1963	-2.03351e-10
97386449	rs182620853	7.58515e-06	-1.22541e-10	1.50416	0.00833312	-1.22541e-10	1.94756	0.00850533	-1.22541e-10	1.9579
97386826	rs10189727	3.07313e-07	-1.14899	-0.552921	0.000237125	-1.1623	-0.44955	0.000239813	-1.16434	-0.446353
97387289	rs140542036	4.92902e-07	-1.22541e-10	-1.22947	0.000346987	-1.22541e-10	-1.23115	0.00035054	-1.22541e-10	-1.23108
97387361	rs34930820	2.98837e-07	-1.72989	-2.03351e-10	0.000216448	-1.70309	-2.03351e-10	0.000218784	-1.70247	-2.03351e-10
97387731	rs12994989	4.71284e-07	-1.27432	-2.03351e-10	0.000215229	-1.70874	-2.03351e-10	0.000217136	-1.71003	-2.03351e-10
97388776	rs145196704	8.13594e-06	1.57426	-2.03351e-10	0.00044846	-0.974619	-2.03351e-10	0.000451873	-0.977151	-2.03351e-10
97388884	rs6758151	1.48937e-06	0.420976	-0.544653	0.00124296	0.483022	-0.438212	0.0012165	0.454403	-0.441222
97390789	rs191977914	3.58242e-07	-1.54857	-2.03351e-10	0.00022113	-1.68169	-2.03351e-10	0.000223249	-1.68226	-2.03351e-10
97390953	rs72809827	8.4933e-05	3.89313	0.0267094	0.00279381	0.707176	0.147549	0.00280614	0.698983	0.15003
97392423	rs62156209	1.59672e-06	0.481288	-0.535362	0.00133254	0.544188	-0.429785	0.00130367	0.515177	-0.43279
97392694	rs75763821	1.38648e-06	0.320043	-0.515305	0.00117533	0.397171	-0.408302	0.00115061	0.368845	-0.411347
97392707	rs72941253	1.59645e-06	0.931918	-0.986165	0.000175703	-0.994568	-0.917077	0.000178706	-0.989907	-0.914901
97392778	rs72809828	6.89167e-05	3.99779	-0.28692	0.00249125	0.828124	-0.0880238	0.00250139	0.819753	-0.0857037
97393108	rs7568206	1.57183e-06	0.468652	-0.538438	0.00131124	0.531374	-0.433081	0.00128295	0.502445	-0.436081
97393381	rs77718600	6.30239e-07	-1.22541e-10	-0.983684	0.000448961	-1.22541e-10	-0.973502	0.000453579	-1.22541e-10	-0.973384
97393736	rs62156210	1.2785e-06	0.244199	-0.520538	0.00108186	0.319906	-0.413906	0.00105967	0.292098	-0.416941
97393892	rs141800171	1.45768e-06	-1.22541e-10	-0.145182	0.00104493	-1.22541e-10	-0.128737	0.00105711	-1.22541e-10	-0.127257
97394406	rs6576981	1.59672e-06	0.481288	-0.535362	0.00133254	0.544188	-0.429785	0.00130367	0.515177	-0.43279
97394755	rs11681534	3.06095e-07	-1.70589	-2.03351e-10	0.00126735	0.0642438	-2.03351e-10	0.00128738	0.0698085	-2.03351e-10
97396403	rs68026712	1.60937e-06	0.931918	-0.978103	0.000177301	-0.994568	-0.908019	0.000180338	-0.989907	-0.905813
97398757	rs62156211	1.34317e-06	0.293547	-0.520538	0.00113764	0.370181	-0.413906	0.00111393	0.342035	-0.416941
97399096	rs62156212	1.32874e-06	0.282741	-0.520538	0.00112519	0.359173	-0.413906	0.00110181	0.331101	-0.416941
97399100	rs62156213	1.32874e-06	0.282741	-0.520538	0.00112519	0.359173	-0.413906	0.00110181	0.331101	-0.416941
97400324	rs6727384	1.56922e-06	0.906651	-0.978103	0.000174958	-1.00787	-0.908019	0.000177947	-1.00326	-0.905813
97400738	rs117247401	4.84778e-07	-1.22541e-10	-1.24609	0.000341614	-1.22541e-10	-1.24676	0.000345104	-1.22541e-10	-1.24671
97401674	rs111303715	1.41917e-06	0.351682	-0.523636	0.00120304	0.429395	-0.417223	0.00117751	0.400855	-0.420251
97402064	rs35071802	9.67666e-07	-0.554895	-2.03351e-10	0.000217763	-1.69703	-2.03351e-10	0.000220434	-1.69496	-2.03351e-10
97402210	rs62156215	2.09245e-06	0.21631	-2.03351e-10	0.0015309	0.253171	-2.03351e-10	0.00150956	0.22902	-2.03351e-10
97403110	rs58361269	8.56633e-05	3.82473	0.103668	0.00289469	0.662174	0.228022	0.00290789	0.654057	0.230574
97405127	rs62156216	1.2983e-06	0.256154	-0.517124	0.00109913	0.332087	-0.41025	0.00107649	0.304197	-0.413291
97405440	rs2271893	8.75635e-05	3.78299	0.167352	0.00297623	0.623435	0.294539	0.0029898	0.615262	0.297148
97405866	rs6751132	1.69527e-06	0.541178	-0.535362	0.00141597	0.604915	-0.429785	0.00138476	0.575519	-0.43279
97405896	rs56913233	1.28866e-06	0.268147	-0.536575	0.0010897	0.344305	-0.431085	0.0010672	0.316333	-0.434088
97406354	rs57582887	1.40945e-06	0.342981	-0.521805	0.00119477	0.420533	-0.415262	0.00116948	0.392052	-0.418294
97408060	rs61682971	6.98271e-07	-1.22541e-10	-0.881176	0.000502578	-1.22541e-10	-0.860687	0.000508189	-1.22541e-10	-0.859699
97408123	rs180848598	5.17773e-07	-1.22541e-10	-1.18025	0.000364844	-1.22541e-10	-1.18097	0.000368644	-1.22541e-10	-1.18072
97408621	rs75904913	4.84174e-07	-1.22541e-10	-1.24734	0.000341986	-1.22541e-10	-1.24567	0.000345439	-1.22541e-10	-1.24574
97409086	rs62156219	1.70094e-06	0.554028	-0.544877	0.00141998	0.617943	-0.439983	0.0013886	0.588465	-0.44297
97409138	rs62156220	1.26579e-06	0.260026	-0.546359	0.00106945	0.336032	-0.441572	0.00104745	0.308115	-0.444556
97410188	rs140332007	1.39042e-06	0.355106	-0.547528	0.00117673	0.432882	-0.442825	0.00115178	0.404319	-0.445807
97410399	rs78424221	1.39042e-06	0.355106	-0.547528	0.00117673	0.432882	-0.442825	0.00115178	0.404319	-0.445807
97410632	rs74460316	6.53283e-07	-1.22541e-10	-0.947772	0.000463071	-1.22541e-10	-0.942556	0.00046782	-1.22541e-10	-0.94247
97410850	rs62156221	1.27223e-06	0.268147	-0.549403	0.00107482	0.344305	-0.444836	0.00105266	0.316333	-0.447813
97410949	rs6746896	6.75594e-05	3.8898	-0.198818	0.00254178	0.756058	0.00412288	0.00255234	0.747805	0.00640595
97410988	rs62156222	1.39137e-06	0.342981	-0.534722	0.00117835	0.420533	-0.429099	0.00115343	0.392052	-0.432106
97412167	rs62156223	1.3263e-06	0.298454	-0.538087	0.00110369	0.35868	-0.432705	0.0010811	0.330884	-0.435705
97412957	rs140122299	5.04999e-07	-1.22541e-10	-1.20523	0.000353972	-1.22541e-10	-1.21122	0.000357597	-1.22541e-10	-1.21115
97413488	rs2314398	6.37818e-05	4.07291	-0.439466	0.00182093	0.684641	-0.257977	0.00182134	0.672639	-0.255862
97413555	rs56797569	7.81554e-07	-0.0191867	-0.749311	0.000532622	-0.142217	-0.660408	0.000522275	-0.169403	-0.662955
97413700	rs149701419	4.91482e-07	-1.22541e-10	-1.23236	0.000348069	-1.22541e-10	-1.22804	0.000351623	-1.22541e-10	-1.22799
97414118	rs62156225	7.24162e-07	-0.0635383	-0.781229	0.000492943	-0.184941	-0.695102	0.000483582	-0.21176	-0.697572
97415741	rs147070070	2.96658e-07	-1.7372	-2.03351e-10	0.000214556	-1.71187	-2.03351e-10	0.000216775	-1.71169	-2.03351e-10
97416153	rs4619651	6.54129e-05	4.11428	-0.455593	0.00189215	0.739174	-0.27414	0.00189241	0.72707	-0.272014
97416214	rs149434495	4.84371e-07	-1.22541e-10	-1.24693	0.000341947	-1.22541e-10	-1.24578	0.000345419	-1.22541e-10	-1.24579
97416736	rs148618666	4.97134e-07	-1.22541e-10	-1.22092	0.000352534	-1.22541e-10	-1.21529	0.000356139	-1.22541e-10	-1.21523
97417108	rs62156226	7.23736e-07	-0.0635383	-0.781817	0.000492628	-0.184941	-0.695742	0.000483273	-0.21176	-0.69821
97417942	rs62156227	7.19951e-07	-0.0635383	-0.78706	0.000489824	-0.184941	-0.701451	0.000480528	-0.21176	-0.703906
97418083	rs72809835	4.1041e-07	-1.41263	-2.03351e-10	0.000218317	-1.69449	-2.03351e-10	0.000220632	-1.69406	-2.03351e-10
97418397	rs140811494	3.20574e-06	-1.22541e-10	0.642916	0.00212777	-1.22541e-10	0.58239	0.00215062	-1.22541e-10	0.582961
97418686	rs113083565	8.19637e-07	0.0781965	-0.799117	0.00054038	-0.0735784	-0.714587	0.00052986	-0.100927	-0.717013
97420335	rs62156228	1.32532e-06	0.342981	-0.583353	0.00111845	0.420533	-0.48127	0.00109491	0.392052	-0.484179
97420876	rs12613055	6.58823e-07	-0.939328	-2.03351e-10	0.000300587	-1.3747	-2.03351e-10	0.000304291	-1.37257	-2.03351e-10
97421271	rs62156229	8.86634e-07	0.154043	-0.796393	0.000590355	0.0119037	-0.711618	0.00057833	-0.0163573	-0.71405
97422448	rs142479528	3.54161e-07	-1.56003	-2.03351e-10	0.000260814	-1.51663	-2.03351e-10	0.000264233	-1.51372	-2.03351e-10
97423626	rs968470	1.72094e-06	1.01099	-0.99015	0.00018242	-0.952564	-0.921559	0.00018556	-0.947774	-0.919398
97424680	rs117231287	8.36311e-06	-1.22541e-10	1.6018	0.00920752	-1.22541e-10	2.04734	0.00939896	-1.22541e-10	2.0578
97424915	rs62156230	8.66316e-07	0.141718	-0.807251	0.000576532	5.19415e-05	-0.723458	0.000564859	-0.0281128	-0.725864
97425561	rs11682994	2.0878e-07	-1.16917	-0.919331	0.000200066	-0.93898	-0.84281	0.000201773	-0.943021	-0.840387
97425603	rs62156231	6.86555e-07	-0.0854902	-0.812606	0.000466406	-0.20608	-0.729302	0.000457668	-0.232715	-0.731694
97428320	rs72809838	6.38803e-05	4.2198	-0.58482	0.00168588	0.766134	-0.416531	0.00168541	0.753908	-0.414696
97429951	rs6706734	9.0362e-07	-0.623373	-2.03351e-10	0.000216163	-1.7044	-2.03351e-10	0.00021874	-1.70267	-2.03351e-10
97430751	rs147637853	4.89414e-07	-1.22541e-10	-1.23657	0.000343851	-1.22541e-10	-1.24023	0.000347324	-1.22541e-10	-1.24029
97431161	rs62156232	1.46841e-06	0.483375	-0.621225	0.00123883	0.563477	-0.52199	0.00121172	0.534065	-0.524821
97432317	rs72809839	2.97415e-07	-1.73465	-2.03351e-10	0.000290156	-1.41002	-2.03351e-10	0.000292436	-1.41231	-2.03351e-10
97433791	rs139009799	5.00188e-07	-1.22541e-10	-1.2148	0.000351629	-1.22541e-10	-1.21786	0.000355313	-1.22541e-10	-1.21755
97434061	rs62156233	8.75564e-07	0.16517	-0.820084	0.000581479	0.0226058	-0.737468	0.00056962	-0.0057418	-0.739841
97435557	rs17119591	1.44544e-06	0.448452	-0.602063	0.00121974	0.527927	-0.501971	0.00119335	0.498744	-0.50478
97436292	rs62156234	7.3102e-07	-0.00741596	-0.827926	0.00049449	-0.130874	-0.746037	0.00048493	-0.158158	-0.74839
97436760	rs188325282	4.98273e-07	-1.22541e-10	-1.21864	0.000353689	-1.22541e-10	-1.21202	0.000357345	-1.22541e-10	-1.21185
97437990	rs878919	1.49106e-06	0.855014	-0.977555	0.000172814	-1.02286	-0.90536	0.000175742	-1.0183	-0.903238
97438552	rs878064	9.00568e-07	0.220032	-0.846789	0.000634408	0.144437	-0.772183	0.000621412	0.11587	-0.774428
97439001	rs994430	1.65839e-06	0.973418	-0.9896	0.000181588	-0.960043	-0.918656	0.000184693	-0.955285	-0.916572
97439075	rs72809845	2.98039e-07	-1.73256	-2.03351e-10	0.000221337	-1.68075	-2.03351e-10	0.000223474	-1.68126	-2.03351e-10
97440420	rs62152765	6.99879e-07	-0.00741596	-0.87146	0.000471454	-0.130874	-0.793741	0.000462393	-0.158158	-0.795979
97440567	rs62152766	1.40357e-06	0.483375	-0.666383	0.00117998	0.563477	-0.570658	0.00115427	0.534065	-0.573392
97441266	rs2678381	9.4944e-07	-0.573911	-2.03351e-10	0.000218132	-1.69534	-2.03351e-10	0.00022078	-1.69338	-2.03351e-10
97441525	rs76391399	5.15468e-07	-1.22541e-10	-1.18471	0.000361105	-1.22541e-10	-1.19127	0.000364749	-1.22541e-10	-1.19134
97441643	rs6730773	1.6942e-06	0.9987	-0.993515	0.000183256	-0.946472	-0.923079	0.000186396	-0.941673	-0.921009
97441914	rs116121826	6.96597e-07	-0.00741596	-0.87616	0.000469026	-0.130874	-0.798905	0.000460017	-0.158158	-0.801131
97442390	rs2314399	1.38751e-06	0.483375	-0.677889	0.00116542	0.563477	-0.583079	0.00114005	0.534065	-0.585788
97442818	rs62152767	1.41511e-06	0.519848	-0.694671	0.00118776	0.600599	-0.601215	0.00116167	0.57095	-0.603887
97442844	rs185420124	5.05057e-07	-1.22541e-10	-1.20511	0.000355978	-1.22541e-10	-1.20557	0.000359538	-1.22541e-10	-1.20573
97442906	rs62152768	6.55244e-07	-0.0414371	-0.903338	0.000440523	-0.163654	-0.828822	0.000432211	-0.190656	-0.830983
97446243	rs62152770	8.49064e-07	0.145476	-0.831125	0.000568063	0.0113291	-0.749535	0.000556594	-0.0168361	-0.75188
97446855	rs189676203	5.04062e-07	-1.22541e-10	-1.20708	0.000355281	-1.22541e-10	-1.20753	0.000358835	-1.22541e-10	-1.20769
97447121	rs62152771	1.34366e-06	0.495917	-0.722543	0.00112473	0.576243	-0.63138	0.00110027	0.546749	-0.633989
97447303	rs112762625	3.51635e-06	0.735398	-2.03351e-10	0.00116447	-0.0204193	-2.03351e-10	0.00118182	-0.0157445	-2.03351e-10
97447831	rs7586317	1.73546e-06	1.02664	-0.9974	0.000185222	-0.93141	-0.927471	0.000188401	-0.926565	-0.925415
97448055	rs62152772	6.58572e-07	-0.029745	-0.909964	0.000442265	-0.15239	-0.836139	0.000433891	-0.179489	-0.83827
97448073	rs62152773	6.90223e-07	0.0150625	-0.90783	0.000462869	-0.10921	-0.833784	0.000453935	-0.136677	-0.835921
97448377	rs62152774	7.21614e-07	0.0616711	-0.909964	0.000483005	-0.0642723	-0.836139	0.000473506	-0.0921175	-0.83827
97448474	rs62152775	6.65562e-07	-0.0191867	-0.909964	0.000446787	-0.142217	-0.836139	0.000438289	-0.169403	-0.83827
97449762	rs72809850	6.95362e-07	0.0269533	-0.912303	0.000465899	-0.0977474	-0.838722	0.000456868	-0.125312	-0.840846
97452100	rs62152777	6.98669e-07	0.0269533	-0.907559	0.000468301	-0.0977474	-0.833579	0.000459217	-0.125312	-0.835718
97452244	rs113558205	4.85888e-06	1.05878	-2.03351e-10	0.00421929	1.26698	-2.03351e-10	0.00413903	1.23766	-2.03351e-10
97452416	rs114552737	3.69867e-06	-1.22541e-10	0.785946	0.00324395	-1.22541e-10	1.00411	0.00328146	-1.22541e-10	1.00549
97454123	rs78272157	4.87075e-07	-1.22541e-10	-1.24136	0.000341676	-1.22541e-10	-1.24658	0.000345168	-1.22541e-10	-1.24652
97454449	rs150671310	3.86601e-07	-1.47239	-2.03351e-10	0.000253267	-1.54599	-2.03351e-10	0.000255845	-1.54598	-2.03351e-10
97454650	rs6576983	1.61789e-06	0.970983	-1.01189	0.000175835	-0.967002	-0.943891	0.00017881	-0.962338	-0.941889
97454705	rs6576984	1.61789e-06	0.970983	-1.01189	0.000175835	-0.967002	-0.943891	0.00017881	-0.962338	-0.941889
97455070	rs117876205	9.4367e-07	-1.22541e-10	-0.580006	0.000706628	-1.22541e-10	-0.519933	0.000712615	-1.22541e-10	-0.521611
97455276	rs116656846	3.82577e-07	-1.48285	-2.03351e-10	0.000239381	-1.60238	-2.03351e-10	0.00024174	-1.60269	-2.03351e-10
97455614	rs187758203	4.84596e-07	-1.22541e-10	-1.24647	0.000342339	-1.22541e-10	-1.24464	0.000345835	-1.22541e-10	-1.24459
97455618	rs192379875	4.44106e-07	-0.998183	-0.335537	0.000341389	-1.03087	-0.216543	0.000341016	-1.03871	-0.219918
97456022	rs62152780	1.40972e-06	0.555355	-0.733991	0.00118013	0.636733	-0.643787	0.00115406	0.606855	-0.646369
97456027	rs185515780	4.86791e-07	-1.22541e-10	-1.24195	0.000344455	-1.22541e-10	-1.23847	0.00034799	-1.22541e-10	-1.23838
97456181	rs147952825	3.26797e-07	-1.64044	-2.03351e-10	0.000232399	-1.63198	-2.03351e-10	0.000235043	-1.63078	-2.03351e-10
97456237	rs140338516	3.89625e-06	0.837987	-2.03351e-10	0.00336337	1.04026	-2.03351e-10	0.00330523	1.01271	-2.03351e-10
97456412	rs188774807	1.03064e-06	-1.22541e-10	-0.491851	0.000750065	-1.22541e-10	-0.460278	0.000758608	-1.22541e-10	-0.459067
97456578	rs111237064	6.80646e-07	0.0376905	-0.94443	0.0004543	-0.0873958	-0.874284	0.000445497	-0.115047	-0.876314
97457014	rs62152781	2.32129e-06	0.320095	-2.03351e-10	0.00169995	0.357917	-2.03351e-10	0.0016752	0.333137	-2.03351e-10
97457389	rs62152783	6.87315e-07	0.0496601	-0.946651	0.000458442	-0.0758548	-0.876748	0.000449519	-0.103603	-0.878771
97457849	rs62152784	6.85933e-07	0.0496601	-0.948662	0.00045742	-0.0758548	-0.878982	0.000448519	-0.103603	-0.880999
97458436	rs6741561	1.65108e-06	0.9987	-1.0193	0.000177978	-0.946472	-0.952307	0.000181009	-0.941673	-0.950333
97458561	rs6756482	8.564e-07	0.281959	-0.959005	0.000550969	0.121717	-0.890477	0.000539635	0.0928026	-0.892462
97459335	rs77445597	1.02171e-06	-1.22541e-10	-0.500548	0.000731088	-1.22541e-10	-0.485904	0.000738983	-1.22541e-10	-0.485278
97459403	rs62152785	6.87071e-07	0.0616711	-0.959016	0.000457453	-0.0642723	-0.89049	0.000448523	-0.0921175	-0.892475
97459530	rs62152786	8.04689e-07	0.297482	-1.03681	0.000518956	0.149951	-0.978569	0.000508231	0.120592	-0.98021
97459642	rs62152787	1.44709e-06	0.641488	-0.79396	0.00120693	0.724366	-0.708966	0.00117979	0.69394	-0.711405
97459920	rs7608661	1.78054e-06	1.0778	-1.02292	0.000184994	-0.903665	-0.95645	0.000188168	-0.898737	-0.954482
97460282	rs144274930	3.16979e-07	-1.67095	-2.03351e-10	0.000209493	-1.73575	-2.03351e-10	0.000211598	-1.73586	-2.03351e-10
97460414	rs77036625	5.13879e-07	-1.22541e-10	-1.18779	0.000369601	-1.22541e-10	-1.16801	0.000373466	-1.22541e-10	-1.16773
97463070	rs74995253	5.66652e-07	-1.09004	-2.03351e-10	0.000323138	-1.30236	-2.03351e-10	0.000326652	-1.30166	-2.03351e-10
97463095	rs1318597	1.44183e-06	0.874074	-1.03018	0.000165387	-1.00744	-0.964707	0.000168185	-1.00271	-0.962774
97463428	rs117114287	1.64284e-06	-1.22541e-10	-0.0255978	0.0012491	-1.22541e-10	0.0497388	0.00125928	-1.22541e-10	0.0477461
97463529	rs7582249	1.45616e-06	0.893477	-1.0397	0.00016223	-1.01769	-0.973737	0.000164933	-1.01318	-0.971833
97464277	rs111368952	3.09838e-07	-1.69373	-2.03351e-10	0.0032236	0.997817	-2.03351e-10	0.00327279	1.00285	-2.03351e-10
97464539	rs140423486	3.49001e-07	-1.57471	-2.03351e-10	0.000232807	-1.63023	-2.03351e-10	0.000235145	-1.63035	-2.03351e-10
97465384	rs41286594	3.42365e-07	-1.59391	-2.03351e-10	0.000223118	-1.67274	-2.03351e-10	0.000225335	-1.67296	-2.03351e-10
97467489	rs111163458	4.76042e-06	1.03831	-2.03351e-10	0.00373891	1.14611	-2.03351e-10	0.00366645	1.11643	-2.03351e-10
97468276	rs7580942	1.11945e-06	0.558735	-0.967921	0.000668476	0.329051	-0.904488	0.000653671	0.298472	-0.90642
97470223	rs62152788	7.07807e-07	0.151797	-1.01941	0.000450188	-0.00897431	-0.961797	0.000441145	-0.0376192	-0.96356
97472163	rs2678385	5.45316e-07	-0.158612	-0.969805	0.000143709	-1.21861	-0.894045	0.000144926	-1.22239	-0.891935
97473118	rs117676952	4.99115e-07	-1.22541e-10	-1.21695	0.000351519	-1.22541e-10	-1.21817	0.00035519	-1.22541e-10	-1.2179
97473929	rs55674661	7.97837e-07	0.11504	-0.862918	0.000445193	-0.102842	-0.879087	0.00043741	-0.129398	-0.880283
97475814	rs74411759	7.57442e-07	-1.22541e-10	-0.799836	0.000540209	-1.22541e-10	-0.788482	0.000545966	-1.22541e-10	-0.787997
97476219	rs3731941	6.71395e-07	0.09405	-1.01448	0.000429349	-0.0641908	-0.953978	0.000420908	-0.0923728	-0.955765
97477374	rs12846	7.46324e-07	0.1937	-1.00832	0.000372024	-0.127238	-1.03424	0.000365681	-0.153367	-1.03542
97478579	rs62152790	5.39664e-07	-0.0317264	-1.10711	0.000307785	-0.289405	-1.06163	0.000302532	-0.3153	-1.06307
97479745	rs74879842	7.87143e-07	-1.22541e-10	-0.761372	0.000554384	-1.22541e-10	-0.762579	0.000559796	-1.22541e-10	-0.762981
97479891	rs200312596	7.62876e-07	-1.22541e-10	-0.792687	0.000537314	-1.22541e-10	-0.793854	0.000542566	-1.22541e-10	-0.794243
97479941	rs148342832	1.42373e-07	-1.73809	-0.733241	0.000119709	-1.68641	-0.608961	0.000120973	-1.68608	-0.608905
97479986	rs55986449	1.14447e-05	1.9155	-2.03351e-10	0.000533504	-0.800971	-2.03351e-10	0.000537604	-0.80343	-2.03351e-10
97480039	rs111677374	2.60863e-06	0.436797	-2.03351e-10	0.000888246	-0.291189	-2.03351e-10	0.000899326	-0.288907	-2.03351e-10
97481719	rs567664147	5.0123e-07	-1.22541e-10	-1.21272	0.000353557	-1.22541e-10	-1.21239	0.00035719	-1.22541e-10	-1.21229
97482001	rs186606513	3.00328e-07	-1.72491	-2.03351e-10	0.000239803	-1.60062	-2.03351e-10	0.000242513	-1.5995	-2.03351e-10
97482098	rs146227689	5.80479e-07	-1.06593	-2.03351e-10	0.000388509	-1.11812	-2.03351e-10	0.000391279	-1.12113	-2.03351e-10
97482681	rs560855336	7.78854e-07	-1.22541e-10	-0.77196	0.000548553	-1.22541e-10	-0.773153	0.00055391	-1.22541e-10	-0.773551
97483783	rs7608621	4.69614e-07	-0.21256	-1.06531	0.000243744	-0.495222	-1.0891	0.000240385	-0.518189	-1.09012
97484814	rs4907251	3.97703e-07	-0.410319	-1.03376	0.000121746	-1.29263	-0.985872	0.000122842	-1.29598	-0.98367
97484948	rs62152793	3.89155e-07	-0.341758	-1.12405	0.000228753	-0.565912	-1.08188	0.000225419	-0.589317	-1.08327
97485110	rs62152794	4.01249e-07	-0.28846	-1.14674	0.000231485	-0.527575	-1.10835	0.000228094	-0.551172	-1.10962
97486315	rs17119598	3.83155e-07	-0.357297	-1.12405	0.00022552	-0.580146	-1.08188	0.000222265	-0.603407	-1.08327
97486461	rs17635425	3.5727e-07	-1.72951	0.17822	0.000300332	-1.5891	0.213547	0.000302925	-1.59085	0.213782
97487077	rs3731942	5.39019e-07	-1.22541e-10	-1.14003	0.000379646	-1.22541e-10	-1.1412	0.000383693	-1.22541e-10	-1.14071
97487699	rs62152795	4.64872e-07	-0.224062	-1.06396	0.00024164	-0.505602	-1.08739	0.000238327	-0.528472	-1.08844
97487748	rs58514927	5.36757e-07	-1.22541e-10	-1.14424	0.000396655	-1.22541e-10	-1.09737	0.000400782	-1.22541e-10	-1.09714
97488124	rs138479362	9.89397e-07	-1.22541e-10	-0.532687	0.000746997	-1.22541e-10	-0.464376	0.000755136	-1.22541e-10	-0.463655
97488698	rs1317911	4.63808e-07	-0.224062	-1.06625	0.000241123	-0.505602	-1.08953	0.000237819	-0.528472	-1.09057
97489654	rs112826173	1.11322e-05	1.88782	-2.03351e-10	0.0036374	1.11859	-2.03351e-10	0.00369774	1.12492	-2.03351e-10
97489870	rs7594727	4.91617e-07	-0.23552	-0.996564	0.000254782	-0.515938	-1.02409	0.000251266	-0.538711	-1.02533
97490675	rs12621558	5.16625e-07	-1.22541e-10	-1.18247	0.000352944	-1.22541e-10	-1.21413	0.000356488	-1.22541e-10	-1.21425
97490752	rs4077343	3.67273e-07	-0.340328	-1.18335	0.000213561	-0.564429	-1.15209	0.000210544	-0.587715	-1.15314
97492479	rs2276654	3.83315e-07	-0.347887	-1.13304	0.000225109	-0.571527	-1.09233	0.000221851	-0.594875	-1.09367
97493150	rs193283771	5.14095e-07	-1.22541e-10	-1.18738	0.000362853	-1.22541e-10	-1.18644	0.00036652	-1.22541e-10	-1.1865
97493877	rs1320149	4.75161e-07	-0.20217	-1.06396	0.000246462	-0.485842	-1.08739	0.000243039	-0.508896	-1.08844
97494281	rs149028425	1.01296e-06	-1.22541e-10	-0.509151	0.000729899	-1.22541e-10	-0.487532	0.000737275	-1.22541e-10	-0.487592
97495705	rs114702568	1.29869e-06	-0.260674	-2.03351e-10	0.000600212	-0.683155	-2.03351e-10	0.000602648	-0.68922	-2.03351e-10
97496022	rs11682764	2.96905e-07	-1.73637	-2.03351e-10	0.00020907	-1.73777	-2.03351e-10	0.000211195	-1.73777	-2.03351e-10
97496321	rs74931057	4.84191e-07	-1.22541e-10	-1.2473	0.000342663	-1.22541e-10	-1.24369	0.000346112	-1.22541e-10	-1.24379
97496473	rs72811623	3.82321e-07	-0.347887	-1.13564	0.000224429	-0.571527	-1.09535	0.000221184	-0.594875	-1.09668
97497050	rs116814093	2.99107e-07	-1.72898	-2.03351e-10	0.000211149	-1.72788	-2.03351e-10	0.000213362	-1.72756	-2.03351e-10
97498481	rs9973492	3.64359e-07	-0.378446	-1.1532	0.000208669	-0.623733	-1.11595	0.000205833	-0.646298	-1.11719
97498743	rs377754031	9.23447e-07	-1.22541e-10	-0.601669	0.000668813	-1.22541e-10	-0.574934	0.00067542	-1.22541e-10	-0.575217
97498896	rs114131225	5.06364e-07	-1.22541e-10	-1.20253	0.00035653	-1.22541e-10	-1.20402	0.000360275	-1.22541e-10	-1.20369
97500775	rs78381888	0.121113	11.1825	-2.03351e-10	0.00212888	0.582914	-2.03351e-10	0.00212258	0.569834	-2.03351e-10
97500852	rs12172	3.85958e-07	-0.346168	-1.12789	0.000223578	-0.584341	-1.08634	0.000220381	-0.607486	-1.08771
97501352	rs111315064	3.83067e-07	-0.335667	-1.14591	0.000221028	-0.574779	-1.10737	0.000217867	-0.59802	-1.10865
97501632	rs59244622	3.82117e-07	-0.337393	-1.14666	0.000223692	-0.561912	-1.10826	0.000220448	-0.585357	-1.10953
97501969	rs9789421	6.17993e-07	0.0993565	-1.10266	0.000144628	-1.05932	-1.04695	0.000145764	-1.06322	-1.04534
97502077	rs59494139	5.04837e-07	-1.22541e-10	-1.20555	0.000354947	-1.22541e-10	-1.20847	0.000358529	-1.22541e-10	-1.20854
97502088	rs10439526	3.82475e-07	-0.338332	-1.14479	0.000218545	-0.587388	-1.10606	0.000215485	-0.61032	-1.10734
97502634	rs148587694	3.55397e-07	-1.55655	-2.03351e-10	0.000214912	-1.71021	-2.03351e-10	0.000217177	-1.70984	-2.03351e-10
97503747	rs111495538	1.69404e-05	2.30767	-2.03351e-10	0.00528688	1.49255	-2.03351e-10	0.00537675	1.49929	-2.03351e-10
97504863	rs62152834	3.97996e-07	-0.31349	-1.12985	0.000228673	-0.557827	-1.09032	0.000225437	-0.580847	-1.09167
97505297	rs74826568	5.30046e-07	-1.22541e-10	-1.15682	0.000381329	-1.22541e-10	-1.13678	0.000385349	-1.22541e-10	-1.1364
97506365	rs2271780	5.43628e-07	-1.22541e-10	-1.13152	0.000391933	-1.22541e-10	-1.10935	0.000396084	-1.22541e-10	-1.10893
97506872	rs11897786	5.38234e-07	-0.111794	-1.0297	0.000276279	-0.404112	-1.05492	0.000272207	-0.427909	-1.05608
97507554	rs13419073	4.16171e-07	-0.245913	-1.15277	0.000238965	-0.488668	-1.11545	0.000235383	-0.512643	-1.11669
97507727	rs1320146	3.87207e-07	-0.31805	-1.15277	0.000220521	-0.568992	-1.11545	0.000217403	-0.592108	-1.11669
97508082	rs58147284	4.58378e-07	-0.149853	-1.15224	0.000261119	-0.40064	-1.11482	0.000256991	-0.425449	-1.11606
97508320	rs6576986	4.0792e-07	-0.275949	-1.14276	0.000231828	-0.530763	-1.10368	0.000228451	-0.554255	-1.10498
97512059	rs6576987	3.90512e-07	-0.313544	-1.14878	0.000225699	-0.550488	-1.11075	0.000222446	-0.57386	-1.11201
97512658	rs141063382	1.09821e-06	-1.22541e-10	-0.428347	0.000793896	-1.22541e-10	-0.403485	0.000801624	-1.22541e-10	-0.403913
97513523	rs57666657	5.10422e-07	-1.22541e-10	-1.19454	0.000350021	-1.22541e-10	-1.22244	0.000353543	-1.22541e-10	-1.22255
97514736	rs139450583	3.13573e-06	-1.22541e-10	0.620836	0.00304964	-1.22541e-10	0.942341	0.0031064	-1.22541e-10	0.950666
97515830	rs4473423	6.3956e-07	-0.969002	-2.03351e-10	0.00030739	-1.35232	-2.03351e-10	0.000311379	-1.34954	-2.03351e-10
97516423	rs145507352	1.93951e-06	-1.22541e-10	0.140406	0.00138158	-1.22541e-10	0.150545	0.00139494	-1.22541e-10	0.150057
97516818	rs62152860	4.20802e-07	-0.248744	-1.13888	0.000241244	-0.495495	-1.09913	0.000237599	-0.519519	-1.10045
97516833	rs148889115	6.80921e-07	-1.22541e-10	-0.906337	0.000508686	-1.22541e-10	-0.848608	0.000512726	-1.22541e-10	-0.850811
97517082	rs142350543	3.66732e-07	-1.52515	-2.03351e-10	0.000225575	-1.66179	-2.03351e-10	0.000227806	-1.66206	-2.03351e-10
97517129	rs62152861	4.10876e-07	-1.41149	-2.03351e-10	0.000243584	-1.58497	-2.03351e-10	0.000246119	-1.58474	-2.03351e-10
97517237	rs10203346	4.51711e-07	-0.21729	-1.09945	0.000259365	-0.46675	-1.05545	0.00025533	-0.491052	-1.05694
97517749	rs72811627	5.47694e-07	0.075694	-1.19976	0.000322048	-0.0948912	-1.21085	0.000317031	-0.121245	-1.21031
97517825	rs111443314	1.85341e-06	0.0950019	-2.03351e-10	0.00154476	0.262185	-2.03351e-10	0.00153205	0.243807	-2.03351e-10
97518490	rs117421826	3.4971e-06	-1.22541e-10	0.729906	0.00363104	-1.22541e-10	1.11684	0.00370344	-1.22541e-10	1.12647
97518642	rs61661673	5.00511e-07	-1.22541e-10	-1.21415	0.000345965	-1.22541e-10	-1.2341	0.000349443	-1.22541e-10	-1.23421
97519901	rs72811629	4.19997e-07	-0.177937	-1.2116	0.000219454	-0.463594	-1.2257	0.000216475	-0.487848	-1.22523
97520838	rs62152862	4.22486e-07	-1.38363	-2.03351e-10	0.000262739	-1.50928	-2.03351e-10	0.000265495	-1.50896	-2.03351e-10
97521439	rs62152863	3.78499e-07	-0.262605	-1.23096	0.000204465	-0.520058	-1.23998	0.000201728	-0.543929	-1.23971
97521454	rs62152864	3.82442e-07	-0.262605	-1.2206	0.000205985	-0.520058	-1.23258	0.00020325	-0.543929	-1.23219
97521820	rs6753987	4.07407e-07	-0.200778	-1.21919	0.000215834	-0.47441	-1.23152	0.000212916	-0.498537	-1.23112
97523206	rs75285891	9.94634e-07	-1.22541e-10	-0.527408	0.00069384	-1.22541e-10	-0.538197	0.000700838	-1.22541e-10	-0.538277
97523885	rs79460537	8.88296e-07	-1.22541e-10	-0.640478	0.000627307	-1.22541e-10	-0.639002	0.000633322	-1.22541e-10	-0.639573
97525099	rs6576989	7.08783e-07	0.0363328	-0.902566	0.000339588	-0.318475	-0.934231	0.000334421	-0.342679	-0.935473
97526963	rs71427097	3.01567e-07	-1.72079	-2.03351e-10	0.000211503	-1.7262	-2.03351e-10	0.000213717	-1.7259	-2.03351e-10
97527490	rs79331914	4.85027e-07	-1.22541e-10	-1.24558	0.000341423	-1.22541e-10	-1.24732	0.000344888	-1.22541e-10	-1.24733
97527739	rs144449119	3.33169e-07	-1.62113	-2.03351e-10	0.000227309	-1.65413	-2.03351e-10	0.000229459	-1.65483	-2.03351e-10
97528070	rs61173747	5.91615e-07	-1.22541e-10	-1.04693	0.000439208	-1.22541e-10	-0.995463	0.000444319	-1.22541e-10	-0.99401
97528099	rs114089901	3.15127e-07	-1.67681	-2.03351e-10	0.000209196	-1.73717	-2.03351e-10	0.000211341	-1.73708	-2.03351e-10
97528365	rs6758174	2.76326e-06	1.58873	-1.09434	0.000469707	0.107906	-1.03623	0.000464599	0.0852142	-1.03459
97529360	rs59271006	3.20004e-06	1.74377	-1.10264	0.000466547	0.106345	-1.04142	0.000461571	0.0840099	-1.03993
97530626	rs185401533	7.69826e-07	-1.22541e-10	-0.783619	0.000588503	-1.22541e-10	-0.702856	0.000593801	-1.22541e-10	-0.704008
97531857	rs76512618	6.51422e-07	-1.22541e-10	-0.950625	0.00045173	-1.22541e-10	-0.967353	0.00045632	-1.22541e-10	-0.967357
97532849	rs62152866	1.0831e-05	1.89362	-0.0332391	0.00381551	1.23054	-0.0641455	0.003714	1.19347	-0.0641606
97533452	rs75945222	4.91641e-07	-1.22541e-10	-1.23203	0.000347543	-1.22541e-10	-1.22955	0.000351066	-1.22541e-10	-1.22958
97533983	rs191606290	5.65399e-07	-1.22541e-10	-1.09225	0.000421517	-1.22541e-10	-1.03658	0.000425366	-1.22541e-10	-1.0376
97535416	rs183739624	5.65766e-07	-1.22541e-10	-1.0916	0.000421932	-1.22541e-10	-1.03559	0.000425783	-1.22541e-10	-1.03662
97535753	rs187674122	8.67054e-07	-1.22541e-10	-0.664682	0.000598906	-1.22541e-10	-0.685333	0.000604799	-1.22541e-10	-0.685657
97537070	rs62152868	2.04138e-07	-1.25475	-0.856241	0.00010098	-1.66197	-0.803539	0.000102204	-1.66246	-0.801118
97537402	rs56127042	8.00309e-07	-0.744785	-2.03351e-10	0.000512609	-0.840925	-2.03351e-10	0.000512177	-0.851882	-2.03351e-10
97537928	rs188339391	5.99347e-07	-1.22541e-10	-1.03394	0.000420155	-1.22541e-10	-1.03981	0.000424537	-1.22541e-10	-1.03955
97538483	rs191824358	5.30586e-07	-1.22541e-10	-1.1558	0.000390217	-1.22541e-10	-1.11373	0.000393925	-1.22541e-10	-1.11439
97538524	rs78954638	9.91344e-08	-1.73126	-1.10204	7.28975e-05	-1.72808	-1.0633	7.35974e-05	-1.72808	-1.06387
97538620	rs183595843	3.07913e-07	-1.69996	-2.03351e-10	0.000224798	-1.66523	-2.03351e-10	0.000226974	-1.66572	-2.03351e-10
97538902	rs117232832	5.35276e-07	-1.22541e-10	-1.147	0.000384425	-1.22541e-10	-1.12869	0.000388465	-1.22541e-10	-1.12835
97538963	rs77265521	5.00972e-07	-1.22541e-10	-1.21323	0.000353627	-1.22541e-10	-1.21219	0.000357235	-1.22541e-10	-1.21216
97539830	rs58446419	2.06343e-06	1.3858	-1.18345	0.00032498	-0.156655	-1.14002	0.000322	-0.177065	-1.13894
97540580	rs11885652	2.16789e-06	1.43772	-1.186	0.000335819	-0.120544	-1.14332	0.000332681	-0.141116	-1.14225
97540653	rs72811637	1.31025e-07	-1.69648	-0.857913	9.98735e-05	-1.60141	-0.875124	0.000101252	-1.59776	-0.875174
97540665	rs149187032	3.05544e-06	0.594896	-2.03351e-10	0.00134007	0.120039	-2.03351e-10	0.00134972	0.117098	-2.03351e-10
97541238	rs7581764	1.45726e-06	1.09967	-1.24514	0.000242292	-0.351358	-1.23894	0.00024007	-0.371086	-1.23854
97543082	rs75500773	4.98409e-07	-1.22541e-10	-1.21836	0.000350305	-1.22541e-10	-1.22163	0.000353865	-1.22541e-10	-1.22164
97543936	rs12473528	1.48149e-06	1.08302	-1.212	0.000291955	-0.203248	-1.20059	0.000289017	-0.223982	-1.20009
97544016	rs62152871	2.79686e-06	1.63169	-1.12522	0.00113346	1.0433	-1.0907	0.0011039	1.00789	-1.09184
97544283	rs117362527	6.76862e-07	-1.22541e-10	-0.912315	0.000473675	-1.22541e-10	-0.919915	0.000478665	-1.22541e-10	-0.919551
97545306	rs62152872	6.47372e-07	-0.956862	-2.03351e-10	0.000370685	-1.16509	-2.03351e-10	0.000374564	-1.16479	-2.03351e-10
97546031	rs78070370	9.07952e-07	-1.22541e-10	-0.618591	0.000626109	-1.22541e-10	-0.640914	0.000632639	-1.22541e-10	-0.640652
97547869	rs114810987	6.3826e-07	-0.971037	-2.03351e-10	0.000366215	-1.17722	-2.03351e-10	0.000370046	-1.17693	-2.03351e-10
97548391	rs6735969	3.27994e-06	1.82131	-1.15551	0.00145124	1.32545	-1.12571	0.00141078	1.28813	-1.12678
97549272	rs79461343	5.0898e-07	-1.22541e-10	-1.19737	0.000371672	-1.22541e-10	-1.16242	0.000375224	-1.22541e-10	-1.16303
97549313	rs188071193	2.96352e-07	-1.73823	-2.03351e-10	0.000209894	-1.73384	-2.03351e-10	0.000212003	-1.73395	-2.03351e-10
97549668	rs4907254	2.06134e-06	1.33236	-1.13104	0.000438736	0.110028	-1.10657	0.000433626	0.0875405	-1.10591
97549729	rs116376867	3.01666e-07	-1.72046	-2.03351e-10	0.000213737	-1.71569	-2.03351e-10	0.000215831	-1.71606	-2.03351e-10
97550743	rs146857095	3.96597e-07	-1.44686	-2.03351e-10	0.000256817	-1.53207	-2.03351e-10	0.000259643	-1.53124	-2.03351e-10
97551470	rs80085403	4.99939e-07	-1.22541e-10	-1.2153	0.00036288	-1.22541e-10	-1.18636	0.000366381	-1.22541e-10	-1.18688
97551672	rs116347249	6.59234e-07	-0.938704	-2.03351e-10	0.000377579	-1.14666	-2.03351e-10	0.000379365	-1.15205	-2.03351e-10
97552378	rs76434665	5.22003e-07	-1.22541e-10	-1.17211	0.000370068	-1.22541e-10	-1.16675	0.000373598	-1.22541e-10	-1.16737
97552614	rs2314653	6.30309e-06	2.39953	-1.08052	0.00108503	0.962063	-1.05314	0.00106516	0.932501	-1.05218
97552627	rs2314652	7.0965e-06	2.45852	-1.02094	0.00127351	1.02096	-0.951863	0.00124907	0.991009	-0.95141
97552912	rs2314651	5.81987e-06	2.31507	-1.07582	0.00207527	1.59251	-1.0351	0.00200837	1.55094	-1.03641
97553300	rs17119643	6.50678e-07	-0.951768	-2.03351e-10	0.000373362	-1.15789	-2.03351e-10	0.000375148	-1.16323	-2.03351e-10
97553747	rs12613171	1.35831e-07	-1.28335	-1.23503	6.94887e-05	-1.60322	-1.23605	7.02109e-05	-1.60343	-1.23562
97553909	rs17119645	6.5396e-07	-0.946736	-2.03351e-10	0.00037498	-1.15356	-2.03351e-10	0.000376766	-1.15893	-2.03351e-10
97554581	rs4907256	1.33156e-07	-1.30887	-1.22939	6.89147e-05	-1.61696	-1.23061	6.96381e-05	-1.61716	-1.23008
97554615	rs4907257	1.33156e-07	-1.30887	-1.22939	6.89147e-05	-1.61696	-1.23061	6.96381e-05	-1.61716	-1.23008
97554706	rs4907258	1.34024e-07	-1.2994	-1.23237	6.86379e-05	-1.61809	-1.2335	6.93554e-05	-1.61829	-1.23302
97555138	rs182788754	3.86742e-07	-1.47202	-2.03351e-10	0.000277589	-1.45429	-2.03351e-10	0.000280364	-1.45446	-2.03351e-10
97555242	rs369852021	6.19531e-07	-1.22541e-10	-1.00082	0.000465936	-1.22541e-10	-0.93639	0.000470201	-1.22541e-10	-0.937392
97555321	rs111722521	1.34708e-07	-1.29942	-1.22726	6.92483e-05	-1.61417	-1.22857	6.99772e-05	-1.61437	-1.22801
97555371	rs112729952	1.34708e-07	-1.29942	-1.22726	6.92483e-05	-1.61417	-1.22857	6.99772e-05	-1.61437	-1.22801
97555552	rs117950963	5.54538e-07	-1.22541e-10	-1.11165	0.000411283	-1.22541e-10	-1.06116	0.000415123	-1.22541e-10	-1.06198
97555804	rs10169387	1.34849e-07	-1.29942	-1.22621	6.93199e-05	-1.61417	-1.22754	7.00506e-05	-1.61437	-1.22696
97555920	rs4907259	1.35e-07	-1.29942	-1.22509	6.93949e-05	-1.61417	-1.22646	7.01274e-05	-1.61437	-1.22586
97556164	rs79160678	5.4893e-07	-1.22541e-10	-1.12181	0.000405731	-1.22541e-10	-1.07475	0.000409549	-1.22541e-10	-1.0755
97556272	rs4907260	1.3631e-07	-1.2909	-1.22395	6.97887e-05	-1.60962	-1.22535	7.05261e-05	-1.60983	-1.22474
97556543	rs4907203	1.37505e-07	-1.28335	-1.22278	7.03167e-05	-1.60322	-1.22421	7.10606e-05	-1.60343	-1.22359
97557019	rs13423092	1.36121e-07	-1.2909	-1.22534	6.97031e-05	-1.60962	-1.22657	7.04382e-05	-1.60983	-1.22599
97557261	rs13383845	1.37397e-07	-1.30785	-1.19906	7.20475e-05	-1.61864	-1.18448	7.2815e-05	-1.61884	-1.18379
97557660	rs117342700	6.26384e-07	-1.22541e-10	-0.989819	0.000471721	-1.22541e-10	-0.924051	0.00047603	-1.22541e-10	-0.925073
97557872	rs13410790	1.35987e-07	-1.29942	-1.21781	6.98878e-05	-1.61417	-1.21938	7.0632e-05	-1.61437	-1.2187
97557873	rs113858701	3.36349e-07	-1.61163	-2.03351e-10	0.000338106	-1.25708	-2.03351e-10	0.000340943	-1.25884	-2.03351e-10
97558043	rs115762321	6.12512e-07	-1.01221	-2.03351e-10	0.000297116	-1.38632	-2.03351e-10	0.000300096	-1.38645	-2.03351e-10
97558105	rs4907204	1.37331e-07	-1.2909	-1.21649	7.02963e-05	-1.60962	-1.2181	7.10456e-05	-1.60983	-1.2174
97558150	rs4907205	1.41505e-07	-1.29387	-1.18358	7.3495e-05	-1.61239	-1.17084	7.42864e-05	-1.61264	-1.16999
97558360	rs28687044	1.40101e-07	-1.26232	-1.22509	7.15413e-05	-1.58371	-1.22646	7.22982e-05	-1.58389	-1.22586
97558599	rs77623518	5.44301e-07	-1.22541e-10	-1.13028	0.000386378	-1.22541e-10	-1.12362	0.000390005	-1.22541e-10	-1.12439
97558926	rs13430237	3.92091e-06	1.88032	-1.03602	0.000770957	0.572532	-1.00534	0.000758795	0.545446	-1.00427
97559289	rs117851641	6.84705e-07	-1.22541e-10	-0.900795	0.000479422	-1.22541e-10	-0.907857	0.000484216	-1.22541e-10	-0.908023
97559322	rs79724734	6.58672e-07	-0.939557	-2.03351e-10	0.000411022	-1.06179	-2.03351e-10	0.000412619	-1.06803	-2.03351e-10
97559333	rs57729589	6.45435e-07	-0.959858	-2.03351e-10	0.000370777	-1.16484	-2.03351e-10	0.000372563	-1.17015	-2.03351e-10
97559759	rs11677797	1.36644e-07	-1.29336	-1.21905	6.80554e-05	-1.63951	-1.22061	6.8778e-05	-1.63973	-1.21994
97560263	rs139857959	5.22321e-07	-1.22541e-10	-1.1715	0.000370301	-1.22541e-10	-1.16612	0.000373833	-1.22541e-10	-1.16674
97560801	rs80341479	6.20314e-07	-0.999557	-2.03351e-10	0.000358383	-1.19884	-2.03351e-10	0.000360166	-1.20399	-2.03351e-10
97560913	rs4907206	1.62271e-07	-1.25999	-1.08053	7.92608e-05	-1.61635	-1.09135	8.01632e-05	-1.6167	-1.08979
97561440	rs12464868	4.53884e-06	1.79335	-0.802701	0.00079843	0.379903	-0.777693	0.000786525	0.353267	-0.776195
97561551	rs117139923	5.15292e-07	-1.22541e-10	-1.18505	0.000365041	-1.22541e-10	-1.18043	0.00036855	-1.22541e-10	-1.18098
97561554	rs62152899	2.04587e-06	0.193797	-2.03351e-10	0.0012208	0.0268211	-2.03351e-10	0.00122179	0.0175171	-2.03351e-10
97561710	rs150993613	5.68692e-07	-1.22541e-10	-1.08644	0.000405462	-1.22541e-10	-1.07541	0.000409863	-1.22541e-10	-1.07473
97561851	rs61382911	1.37654e-07	-1.57716	-0.927884	8.17417e-05	-1.73658	-0.94029	8.27538e-05	-1.73664	-0.938041
97561927	rs62152900	1.0952e-06	0.792353	-1.22344	0.000501095	0.344491	-1.20813	0.000490255	0.31286	-1.20849
97562035	rs13425281	1.38996e-07	-1.58056	-0.914772	8.28169e-05	-1.73652	-0.927283	8.3847e-05	-1.73658	-0.924981
97562046	rs76525937	5.13553e-07	-1.22541e-10	-1.18843	0.000363764	-1.22541e-10	-1.18393	0.000367266	-1.22541e-10	-1.18447
97562258	rs10182668	1.3769e-07	-1.58521	-0.919567	8.23903e-05	-1.73698	-0.931987	8.34143e-05	-1.73703	-0.929702
97562551	rs10182965	1.36469e-07	-1.58979	-0.923897	8.2009e-05	-1.73738	-0.936234	8.30276e-05	-1.73742	-0.933964
97563128	rs11694296	1.27327e-07	-1.59348	-0.989549	7.68107e-05	-1.73828	-1.00082	7.77499e-05	-1.73827	-0.998784
97563283	rs79595394	5.2094e-07	-1.22541e-10	-1.17415	0.000383456	-1.22541e-10	-1.13121	0.000387063	-1.22541e-10	-1.13197
97563745	rs4243786	2.1205e-06	0.754762	-0.525138	0.000472948	-0.426426	-0.495027	0.000468203	-0.448605	-0.493046
97564020	rs117630613	9.40355e-07	-1.22541e-10	-0.583526	0.000684282	-1.22541e-10	-0.552068	0.00069178	-1.22541e-10	-0.551285
97564284	rs2314650	1.20796e-07	-1.63869	-0.996984	7.95637e-05	-1.73252	-0.971355	8.0506e-05	-1.73241	-0.969816
97564570	rs182977124	4.85142e-07	-1.22541e-10	-1.24534	0.000346183	-1.22541e-10	-1.23347	0.000349614	-1.22541e-10	-1.23372
97564695	rs72811647	3.05975e-07	-1.70628	-2.03351e-10	0.000272913	-1.47128	-2.03351e-10	0.000275327	-1.47259	-2.03351e-10
97564758	rs149916093	7.10995e-07	-1.22541e-10	-0.863117	0.000501561	-1.22541e-10	-0.862712	0.000506574	-1.22541e-10	-0.862882
97564898	rs62152901	5.11738e-06	2.25447	-1.14385	0.00174409	1.53429	-1.15074	0.00168855	1.49218	-1.1511
97565099	rs116657049	3.054e-07	-1.70816	-2.03351e-10	0.000214762	-1.71091	-2.03351e-10	0.000216881	-1.7112	-2.03351e-10
97566051	rs114707893	3.05486e-07	-1.70788	-2.03351e-10	0.000211311	-1.72711	-2.03351e-10	0.000213516	-1.72684	-2.03351e-10
97566115	rs78514473	5.04861e-07	-1.22541e-10	-1.2055	0.00035736	-1.22541e-10	-1.20169	0.000360829	-1.22541e-10	-1.20215
97566148	rs7589232	5.64404e-06	2.29722	-1.08864	0.00199479	1.573	-1.05515	0.00192892	1.53064	-1.05648
97566501	rs6721921	5.56397e-06	2.27469	-1.08041	0.00197228	1.5526	-1.0461	0.00190734	1.51037	-1.04745
97566563	rs114737753	3.09424e-07	-1.69507	-2.03351e-10	0.000217464	-1.6984	-2.03351e-10	0.000219563	-1.69891	-2.03351e-10
97566768	rs59131346	5.65529e-06	2.29722	-1.08665	0.00199916	1.573	-1.05296	0.00193313	1.53064	-1.05429
97566948	rs6751815	6.05391e-06	2.37284	-1.09417	0.00215343	1.65561	-1.06123	0.00208086	1.61252	-1.06254
97567389	rs7603256	3.2936e-06	1.87591	-1.20595	0.0011119	1.15092	-1.21753	0.00108018	1.11225	-1.21792
97567628	rs28612110	3.23849e-06	1.87591	-1.22283	0.00109643	1.15092	-1.23154	0.00106527	1.11225	-1.23182
97567716	rs144133337	5.08594e-07	-1.22541e-10	-1.19813	0.000360115	-1.22541e-10	-1.19401	0.000363598	-1.22541e-10	-1.19451
97568071	rs181346457	4.83976e-07	-1.24775	-2.03351e-10	0.000295232	-1.39267	-2.03351e-10	0.000296951	-1.39698	-2.03351e-10
97568453	rs11888101	3.36019e-06	1.9168	-1.22683	0.00113345	1.18749	-1.23491	0.001101	1.14858	-1.23515
97568815	rs187088133	4.7979e-07	-1.25643	-2.03351e-10	0.000293089	-1.39996	-2.03351e-10	0.000294809	-1.40422	-2.03351e-10
97569067	rs147445712	4.83852e-07	-1.248	-2.03351e-10	0.000253906	-1.54348	-2.03351e-10	0.000256461	-1.54358	-2.03351e-10
97569119	rs62152902	5.13982e-06	2.20597	-1.09098	0.00216749	1.65762	-1.05673	0.00209963	1.61692	-1.05796
97569200	rs77923832	4.7979e-07	-1.25643	-2.03351e-10	0.000293089	-1.39996	-2.03351e-10	0.000294809	-1.40422	-2.03351e-10
97569735	rs6734326	2.26451e-06	1.44884	-1.1535	0.000953432	0.904484	-1.12485	0.000928192	0.86818	-1.12549
97570081	rs4260285	6.01194e-06	2.3402	-1.06848	0.00212123	1.61195	-1.03264	0.00205052	1.56934	-1.03404
97570377	rs62152903	6.69496e-06	2.45988	-1.08055	0.00236679	1.73473	-1.04588	0.00228576	1.69114	-1.04724
97570759	rs58984980	6.86509e-06	2.48294	-1.07852	0.00242236	1.75571	-1.04365	0.00233911	1.71199	-1.04501
97571873	rs62152904	6.38793e-06	2.38342	-1.05104	0.00224847	1.65113	-1.01357	0.00217284	1.60827	-1.01503
97571999	rs191016554	1.51104e-06	-1.22541e-10	-0.109232	0.00104553	-1.22541e-10	-0.128154	0.00105683	-1.22541e-10	-0.127522
97572222	rs62152905	6.76555e-06	2.45988	-1.07006	0.00239418	1.73473	-1.03437	0.00231213	1.69114	-1.03577
97572229	rs72811651	6.64027e-06	2.45988	-1.08875	0.00234552	1.73473	-1.05491	0.0022653	1.69114	-1.05623
97572270	rs62152906	6.94037e-06	2.48747	-1.07214	0.00242969	1.75173	-1.03665	0.00234632	1.70809	-1.03804
97572470	rs6718420	7.14615e-06	2.50829	-1.06375	0.00249899	1.77066	-1.02745	0.00241289	1.7269	-1.02887
97572500	rs372354479	4.84086e-07	-1.22541e-10	-1.24752	0.000342837	-1.22541e-10	-1.24318	0.000346273	-1.22541e-10	-1.24332
97572503	rs6746020	2.11851e-06	1.38465	-1.15596	0.000896802	0.846065	-1.12767	0.000873421	0.810166	-1.1283
97572772	rs62152907	7.8937e-06	2.5968	-1.05276	0.00274118	1.85115	-1.01545	0.0026453	1.80689	-1.0169
97572798	rs6576990	1.05686e-05	2.47427	-0.638414	0.00389961	1.71027	-0.522079	0.00377018	1.66745	-0.523127
97573062	rs187406860	4.84086e-07	-1.22541e-10	-1.24752	0.000342837	-1.22541e-10	-1.24318	0.000346273	-1.22541e-10	-1.24332
97573164	rs13419720	8.1869e-07	-1.22541e-10	-0.722077	0.000629855	-1.22541e-10	-0.634949	0.000637693	-1.22541e-10	-0.632696
97573265	rs13422315	8.07845e-07	-1.22541e-10	-0.735413	0.000614036	-1.22541e-10	-0.660384	0.000621553	-1.22541e-10	-0.658331
97573426	rs7572852	3.47644e-06	1.97153	-1.24755	0.00109536	1.16492	-1.24652	0.00106517	1.12677	-1.24644
97573742	rs72811653	2.44049e-06	1.56143	-1.19126	0.000844363	0.8269	-1.16875	0.000823268	0.791992	-1.16926
97573844	rs10191663	2.48323e-06	1.62729	-1.23975	0.000763306	0.788515	-1.23129	0.000743582	0.75205	-1.23112
97573950	rs10179546	1.42613e-06	1.08038	-1.24745	0.000554701	0.485281	-1.24729	0.000542457	0.452894	-1.24734
97574592	rs62152908	3.56994e-06	1.92856	-1.17804	0.0010988	1.07556	-1.15402	0.00106679	1.03652	-1.15466
97574843	rs182282796	4.959e-07	-1.22541e-10	-1.22341	0.00035927	-1.22541e-10	-1.19636	0.000362745	-1.22541e-10	-1.19685
97574984	rs76109429	4.63424e-07	-1.29114	-2.03351e-10	0.000290173	-1.40996	-2.03351e-10	0.000291747	-1.41467	-2.03351e-10
97575064	rs192354218	4.9588e-07	-1.22541e-10	-1.22345	0.000359372	-1.22541e-10	-1.19608	0.000362849	-1.22541e-10	-1.19657
97576300	rs74881716	4.96193e-07	-1.22541e-10	-1.22282	0.000359703	-1.22541e-10	-1.19516	0.000363182	-1.22541e-10	-1.19565
97576639	rs140629024	2.29485e-06	-1.22541e-10	0.308642	0.00212226	-1.22541e-10	0.579798	0.0021559	-1.22541e-10	0.585412
97576659	rs59660613	3.3908e-06	1.88819	-1.18915	0.00104697	1.04021	-1.16698	0.00101677	1.00141	-1.16757
97576821	rs191850353	4.96392e-07	-1.22541e-10	-1.22242	0.000359913	-1.22541e-10	-1.19458	0.000363393	-1.22541e-10	-1.19507
97576854	rs4907262	1.45139e-05	2.15308	-2.03351e-10	0.00292738	0.901425	-2.03351e-10	0.00297992	0.909099	-2.03351e-10
97577082	rs62152910	3.42307e-06	1.88819	-1.17968	0.00105862	1.04021	-1.15592	0.00102804	1.00141	-1.15655
97577156	rs149244120	4.14057e-07	-1.40378	-2.03351e-10	0.000259288	-1.5225	-2.03351e-10	0.0002618	-1.52297	-2.03351e-10
97577241	rs6734673	3.43045e-06	1.88819	-1.17752	0.00106127	1.04021	-1.15342	0.00103061	1.00141	-1.15406
97577343	rs6717064	3.17904e-06	1.79689	-1.16233	0.000985078	0.948212	-1.13593	0.00095735	0.910239	-1.13662
97577495	rs17119655	3.43419e-06	1.88819	-1.17643	0.00106261	1.04021	-1.15216	0.0010319	1.00141	-1.1528
97577661	rs6732237	1.34737e-05	2.07871	-2.03351e-10	0.00290412	0.893449	-2.03351e-10	0.00295704	0.90139	-2.03351e-10
97578150	rs13407036	3.49685e-06	1.96145	-1.23161	0.00105544	1.11989	-1.23861	0.00102625	1.08193	-1.23882
97578190	rs13421281	7.03141e-07	-1.22541e-10	-0.874225	0.000533883	-1.22541e-10	-0.800261	0.00054035	-1.22541e-10	-0.798336
97578329	rs17119656	3.676e-06	1.85917	-1.07937	0.00128757	1.12484	-1.04477	0.00124973	1.08625	-1.04613
97578393	rs115597125	4.52952e-07	-1.314	-2.03351e-10	0.000269112	-1.48531	-2.03351e-10	0.000270813	-1.48913	-2.03351e-10
97579264	rs150797442	4.88589e-07	-1.22541e-10	-1.23826	0.000351115	-1.22541e-10	-1.21932	0.000354558	-1.22541e-10	-1.21968
97579270	rs7591775	4.11716e-06	2.06327	-1.17014	0.00123226	1.18105	-1.14489	0.00119567	1.14146	-1.14555
97579452	rs117298291	6.6426e-07	-1.22541e-10	-0.931109	0.000465801	-1.22541e-10	-0.936679	0.000470623	-1.22541e-10	-0.936496
97579507	rs7592101	4.19788e-06	2.15994	-1.24739	0.00123276	1.2821	-1.24553	0.00119796	1.24325	-1.24543
97580169	rs187365430	4.97846e-07	-1.22541e-10	-1.21949	0.000361431	-1.22541e-10	-1.19037	0.000364919	-1.22541e-10	-1.19088
97580765	rs115893811	4.42745e-07	-1.33679	-2.03351e-10	0.000264436	-1.50284	-2.03351e-10	0.000266143	-1.50652	-2.03351e-10
97580948	rs185635084	3.00066e-07	-1.72578	-2.03351e-10	0.000244375	-1.58173	-2.03351e-10	0.000246777	-1.58207	-2.03351e-10
97582235	rs13018621	3.70783e-07	-1.51416	-2.03351e-10	0.000227552	-1.65306	-2.03351e-10	0.000229685	-1.65385	-2.03351e-10
97583241	rs78617226	4.89094e-07	-1.22541e-10	-1.23723	0.000351741	-1.22541e-10	-1.21754	0.000355185	-1.22541e-10	-1.21791
97583683	rs58232717	9.25362e-08	-1.72099	-1.1812	7.20256e-05	-1.64649	-1.15693	7.29342e-05	-1.64352	-1.15747
97583945	rs117366118	4.89094e-07	-1.22541e-10	-1.23723	0.000351741	-1.22541e-10	-1.21754	0.000355185	-1.22541e-10	-1.21791
97584184	rs181932869	4.93028e-07	-1.22541e-10	-1.22922	0.000356291	-1.22541e-10	-1.20469	0.000359754	-1.22541e-10	-1.20513
97584258	rs60063645	9.60773e-08	-1.718	-1.14663	7.5698e-05	-1.6363	-1.11739	7.66508e-05	-1.63324	-1.11805
97584274	rs79406737	5.19311e-07	-1.22541e-10	-1.17728	0.000367689	-1.22541e-10	-1.1732	0.000371224	-1.22541e-10	-1.17375
97584530	rs114564306	3.72706e-07	-1.50899	-2.03351e-10	0.000407104	-1.07137	-2.03351e-10	0.000410393	-1.07344	-2.03351e-10
97585742	rs144527730	3.37846e-07	-1.60719	-2.03351e-10	0.000212735	-1.72039	-2.03351e-10	0.000214949	-1.72015	-2.03351e-10
97585910	rs72811663	9.46169e-08	-1.7164	-1.16355	7.45306e-05	-1.63275	-1.13648	7.5477e-05	-1.62964	-1.13708
97585936	rs11900466	9.20293e-08	-1.71388	-1.19379	7.2289e-05	-1.62731	-1.17246	7.32152e-05	-1.62412	-1.17303
97586308	rs140695161	4.88557e-07	-1.22541e-10	-1.23833	0.000345148	-1.22541e-10	-1.23647	0.000348585	-1.22541e-10	-1.23667
97586568	rs56690848	4.9288e-07	-1.22541e-10	-1.22952	0.000348448	-1.22541e-10	-1.22695	0.000351891	-1.22541e-10	-1.22723
97587049	rs34895357	4.74199e-07	-0.376855	-0.891301	0.000146178	-1.25643	-0.839184	0.000148214	-1.25513	-0.836769
97587503	rs114236840	1.43547e-05	2.14205	-2.03351e-10	0.000213488	-1.71686	-2.03351e-10	0.000215767	-1.71636	-2.03351e-10
97587663	rs118011829	5.17044e-07	-1.22541e-10	-1.18166	0.000364604	-1.22541e-10	-1.18163	0.000368198	-1.22541e-10	-1.18193
97587880	rs145154652	4.90366e-07	-1.22541e-10	-1.23463	0.000353267	-1.22541e-10	-1.21321	0.000356717	-1.22541e-10	-1.21361
97587959	rs113142306	6.52256e-06	1.35324	-2.03351e-10	0.00223029	0.629449	-2.03351e-10	0.00226475	0.634668	-2.03351e-10
97588736	rs192798986	4.90209e-07	-1.22541e-10	-1.23495	0.000353082	-1.22541e-10	-1.21374	0.000356531	-1.22541e-10	-1.21413
97589013	rs114013209	4.98328e-07	-1.22541e-10	-1.21852	0.000361463	-1.22541e-10	-1.19028	0.000364988	-1.22541e-10	-1.19069
97589039	rs117527508	4.89468e-07	-1.22541e-10	-1.23646	0.000352197	-1.22541e-10	-1.21625	0.000355643	-1.22541e-10	-1.21662
97590352	rs76098425	4.99686e-07	-1.22541e-10	-1.2158	0.000362838	-1.22541e-10	-1.18648	0.000366371	-1.22541e-10	-1.18691
97590888	rs11889101	9.54033e-08	-1.70939	-1.16228	7.57525e-05	-1.61795	-1.13502	7.67302e-05	-1.61463	-1.13563
97591131	rs72942938	5.02875e-07	-1.22541e-10	-1.20944	0.000366013	-1.22541e-10	-1.17777	0.000369566	-1.22541e-10	-1.17822
97591670	rs3903548	9.68775e-08	-1.69598	-1.16035	7.79708e-05	-1.59191	-1.13219	7.90034e-05	-1.58825	-1.13281
97591997	rs58447335	8.74389e-08	-1.7172	-1.24164	6.68204e-05	-1.63453	-1.2439	6.77075e-05	-1.63145	-1.24391
97592123	rs57397886	9.84367e-08	-1.68773	-1.15264	7.98042e-05	-1.57688	-1.12398	8.08738e-05	-1.57304	-1.12462
97593213	rs72811667	9.84473e-08	-1.66865	-1.17162	8.03094e-05	-1.54877	-1.14578	8.14244e-05	-1.54451	-1.14636
97593614	rs60330255	1.74163e-05	2.33538	-2.03351e-10	0.0078182	1.88377	-2.03351e-10	0.00759697	1.84495	-2.03351e-10
97593968	rs189947713	4.86416e-07	-1.22541e-10	-1.24272	0.000347948	-1.22541e-10	-1.22838	0.000351396	-1.22541e-10	-1.22864
97594223	rs146090655	8.6861e-07	-1.22541e-10	-0.662889	0.000662448	-1.22541e-10	-0.584496	0.000668948	-1.22541e-10	-0.584846
97594303	rs62152915	4.47097e-06	0.975577	-2.03351e-10	0.00177449	0.400834	-2.03351e-10	0.00176857	0.387373	-2.03351e-10
97594366	rs11889996	4.22817e-07	-1.38284	-2.03351e-10	0.000249918	-1.5593	-2.03351e-10	0.000251124	-1.56461	-2.03351e-10
97594756	rs191572585	5.59231e-07	-1.22541e-10	-1.10322	0.000376821	-1.22541e-10	-1.14867	0.000380881	-1.22541e-10	-1.14807
97595109	rs6725927	4.34357e-07	-0.447759	-0.908156	0.000154842	-1.18546	-0.852568	0.00015705	-1.18334	-0.850644
97595309	rs12717785	2.50999e-07	-0.933835	-0.970497	0.000100894	-1.54566	-0.920709	0.000102209	-1.54457	-0.918959
97595330	rs72811670	9.61447e-08	-1.72085	-1.14308	7.21127e-05	-1.6859	-1.11631	7.29161e-05	-1.68461	-1.11663
97595403	rs115648382	0.0165878	9.1944	-2.03351e-10	0.000266838	-1.49379	-2.03351e-10	0.000268953	-1.49602	-2.03351e-10
97595628	rs11164113	2.03188e-06	1.24555	-1.05862	0.000280679	-0.391386	-1.05184	0.000279768	-0.405387	-1.0512
97595781	rs117190525	4.86919e-07	-1.22541e-10	-1.24168	0.000343475	-1.22541e-10	-1.24132	0.000346978	-1.22541e-10	-1.24129
97595991	rs10874468	2.42502e-06	1.47964	-1.11583	0.0003356	-0.184219	-1.0803	0.000334395	-0.19817	-1.08006
97596016	rs140081876	4.84183e-07	-1.22541e-10	-1.24732	0.000342257	-1.22541e-10	-1.24488	0.000345709	-1.22541e-10	-1.24496
97596033	rs149916666	7.85642e-07	-0.763281	-2.03351e-10	0.000406985	-1.07166	-2.03351e-10	0.000411118	-1.07167	-2.03351e-10
97596162	rs77250097	6.76459e-07	-1.22541e-10	-0.912911	0.000484551	-1.22541e-10	-0.897214	0.000489384	-1.22541e-10	-0.897406
97596234	rs11680224	1.92553e-06	1.18867	-1.0555	0.000271899	-0.426343	-1.04866	0.000271067	-0.44016	-1.04803
97596635	rs77088313	4.95414e-07	-1.22541e-10	-1.22439	0.000356753	-1.22541e-10	-1.20339	0.00036028	-1.22541e-10	-1.20367
97597577	rs11676858	1.9433e-06	1.18867	-1.04631	0.000274453	-0.426343	-1.03931	0.000273618	-0.44016	-1.03866
97598001	rs60621865	7.03264e-07	0.344563	-1.21861	0.000269589	-0.281764	-1.20177	0.000266585	-0.303521	-1.20134
97598899	rs13393393	6.2439e-07	0.227736	-1.22074	0.000241821	-0.387775	-1.20446	0.000239279	-0.40888	-1.20404
97599266	rs13383143	1.02928e-07	-1.68424	-1.11151	7.90208e-05	-1.62984	-1.08088	7.99442e-05	-1.628	-1.08122
97599273	rs12615663	1.4577e-06	-1.22541e-10	-0.145165	0.00119687	-1.22541e-10	0.00702579	0.00121415	-1.22541e-10	0.0112459
97599618	rs7574488	6.6694e-07	0.293661	-1.22074	0.000258519	-0.321004	-1.20446	0.000255682	-0.342578	-1.20404
97599886	rs72811676	3.26314e-07	-1.64192	-2.03351e-10	0.000242877	-1.58788	-2.03351e-10	0.000245758	-1.58621	-2.03351e-10
97600045	rs115594163	4.07352e-07	-1.42011	-2.03351e-10	0.000330796	-1.27894	-2.03351e-10	0.000333999	-1.27941	-2.03351e-10
97600078	rs75297860	4.54135e-06	0.991196	-2.03351e-10	0.0016761	0.343785	-2.03351e-10	0.00164892	0.317321	-2.03351e-10
97600626	rs1320147	6.24114e-07	0.231308	-1.22476	0.000244164	-0.372999	-1.2096	0.000241575	-0.394172	-1.2092
97600827	rs13403225	6.42e-07	0.26236	-1.22755	0.000249655	-0.347126	-1.21323	0.000246953	-0.368499	-1.21285
97600916	rs13387563	6.52236e-07	0.278804	-1.22818	0.000253002	-0.333408	-1.21363	0.000250232	-0.354887	-1.21328
97601024	rs2872686	6.84786e-07	0.326879	-1.22755	0.000263477	-0.29324	-1.21323	0.000260519	-0.315024	-1.21285
97601106	rs12997297	1.55738e-06	1.02211	-1.10113	0.000233295	-0.531045	-1.09709	0.00023268	-0.544389	-1.0965
97601119	rs11885811	8.86387e-08	-1.69978	-1.24543	6.58469e-05	-1.64848	-1.24463	6.66361e-05	-1.64684	-1.24447
97601159	rs145035803	4.85599e-07	-1.22541e-10	-1.2444	0.000341381	-1.22541e-10	-1.24744	0.000344846	-1.22541e-10	-1.24746
97601306	rs117870279	4.84225e-07	-1.22541e-10	-1.24723	0.00034213	-1.22541e-10	-1.24525	0.000345585	-1.22541e-10	-1.24531
97601342	rs72811680	1.10936e-07	-1.68209	-1.03875	8.53937e-05	-1.64064	-0.99252	8.63815e-05	-1.63885	-0.992934
97601693	rs35836525	2.96378e-07	-1.73815	-2.03351e-10	0.00020999	-1.73338	-2.03351e-10	0.00021216	-1.73321	-2.03351e-10
97602285	rs13009659	2.20597e-06	1.18283	-0.91369	0.00031547	-0.425986	-0.900388	0.000314534	-0.439808	-0.899654
97602308	rs12717786	2.10508e-07	-1.02118	-1.05908	8.85378e-05	-1.58215	-1.01485	8.96565e-05	-1.58111	-1.01345
97602756	rs111589950	2.23142e-06	1.51646	-1.23584	0.000791195	0.815857	-1.22275	0.000776725	0.787269	-1.22273
97603635	rs189425860	4.85004e-07	-1.22541e-10	-1.24563	0.000341522	-1.22541e-10	-1.24702	0.000344982	-1.22541e-10	-1.24706
97604455	rs59178801	2.35424e-06	1.56932	-1.23513	0.000830007	0.862709	-1.22171	0.000814615	0.833859	-1.2217
97604518	rs73959416	2.1809e-06	1.46584	-1.20813	0.000767596	0.771038	-1.20821	0.000753944	0.742702	-1.20794
97604895	rs60019075	2.0796e-06	1.44786	-1.23771	0.000742532	0.75513	-1.2255	0.000729202	0.726885	-1.22549
97605106	rs189449430	5.76341e-07	-1.22541e-10	-1.07308	0.000411831	-1.22541e-10	-1.05983	0.000416187	-1.22541e-10	-1.05942
97605190	rs190901938	1.88779e-06	-1.22541e-10	0.113381	0.00138305	-1.22541e-10	0.151607	0.00139622	-1.22541e-10	0.150973
97605597	rs7580504	2.79585e-06	1.6857	-1.17959	0.000985667	0.992584	-1.1797	0.000967026	0.963016	-1.17934
97606312	rs58505762	6.22756e-07	-1.22541e-10	-0.995628	0.000443141	-1.22541e-10	-0.986549	0.000447997	-1.22541e-10	-0.985767
97606810	rs78131290	9.83211e-08	-1.72801	-1.11353	7.13505e-05	-1.73562	-1.07721	7.20397e-05	-1.73584	-1.0775
97607071	rs6728642	2.2379e-06	1.5165	-1.23299	0.000791953	0.812733	-1.21867	0.000777838	0.784618	-1.21865
97607484	rs13006507	5.59847e-07	-1.10212	-2.03351e-10	0.000210044	-1.73312	-2.03351e-10	0.000212089	-1.73354	-2.03351e-10
97607544	rs7593754	1.90498e-06	1.32138	-1.19893	0.000670198	0.626162	-1.19903	0.000659033	0.598943	-1.19872
97607655	rs7584641	1.96717e-06	1.38855	-1.23399	0.000696187	0.68526	-1.22008	0.00068416	0.657701	-1.22006
97607668	rs6732095	8.75434e-08	-1.73329	-1.22435	6.29998e-05	-1.71615	-1.22116	6.37051e-05	-1.7156	-1.22069
97608085	rs60608738	1.96833e-06	1.38855	-1.2334	0.00069677	0.68526	-1.21924	0.000684733	0.657701	-1.21923
97608087	rs184749682	4.94042e-07	-1.22541e-10	-1.22716	0.000343311	-1.22541e-10	-1.2418	0.000346841	-1.22541e-10	-1.24169
97608124	rs57035274	1.96951e-06	1.38855	-1.23279	0.000697361	0.68526	-1.21839	0.000685314	0.657701	-1.21838
97608169	rs192999277	4.84121e-07	-1.22541e-10	-1.24745	0.000343341	-1.22541e-10	-1.24171	0.000346793	-1.22541e-10	-1.24182
97608773	rs181797216	4.84153e-07	-1.22541e-10	-1.24738	0.000343537	-1.22541e-10	-1.24114	0.000346987	-1.22541e-10	-1.24126
97608837	rs7597743	2.67673e-07	-0.87738	-0.962638	0.000104724	-1.52126	-0.907842	0.0001061	-1.52012	-0.906058
97611011	rs183345273	3.21249e-07	-1.65757	-2.03351e-10	0.000218001	-1.69594	-2.03351e-10	0.000220116	-1.6964	-2.03351e-10
97611040	rs7593493	2.79337e-07	-0.961797	-0.835565	0.000110399	-1.55926	-0.817079	0.000111916	-1.55823	-0.814581
97611177	rs117696437	4.8407e-07	-1.22541e-10	-1.24755	0.000342804	-1.22541e-10	-1.24328	0.000346255	-1.22541e-10	-1.24338
97611396	rs10202644	2.98298e-07	-0.808905	-0.922784	0.000108984	-1.48227	-0.906966	0.000110475	-1.48104	-0.904725
97612214	rs6707255	2.29969e-07	-0.795126	-1.19671	8.24243e-05	-1.47502	-1.19354	8.33921e-05	-1.47377	-1.19323
97613226	rs188752216	1.78662e-06	-1.22541e-10	0.0582989	0.00149097	-1.22541e-10	0.226746	0.00151334	-1.22541e-10	0.231521
97613616	rs1624844	2.70446e-07	-0.845977	-0.983735	0.000104401	-1.50155	-0.930649	0.000105769	-1.50036	-0.928926
97613748	rs1623881	2.81286e-07	-0.858168	-0.932241	0.000105212	-1.50781	-0.916653	0.000106641	-1.50664	-0.914444
97613956	rs11688134	2.42981e-06	1.50264	-1.13685	0.000320752	-0.178635	-1.13113	0.000319881	-0.191986	-1.13062
97613974	rs114979404	4.84498e-07	-1.22541e-10	-1.24667	0.00034443	-1.22541e-10	-1.23855	0.000347893	-1.22541e-10	-1.23866
97614062	rs58115149	4.84996e-07	-1.22541e-10	-1.24564	0.000345412	-1.22541e-10	-1.2357	0.000348879	-1.22541e-10	-1.23583
97614559	rs59284047	8.76504e-08	-1.73216	-1.22427	6.41036e-05	-1.71382	-1.20612	6.481e-05	-1.71324	-1.20585
97614894	rs78324560	4.88564e-07	-1.22541e-10	-1.23831	0.00034333	-1.22541e-10	-1.24174	0.000346832	-1.22541e-10	-1.24171
97614936	rs1257022	2.58169e-06	1.55585	-1.12943	0.000335376	-0.141657	-1.12353	0.000334418	-0.155166	-1.12299
97615008	rs79623596	4.8454e-07	-1.22541e-10	-1.24658	0.0003444	-1.22541e-10	-1.23863	0.000347867	-1.22541e-10	-1.23873
97615423	rs1257021	2.62714e-06	1.58529	-1.14142	0.000338145	-0.121138	-1.13583	0.00033714	-0.134733	-1.13532
97615993	rs11900461	2.99605e-06	0.575269	-2.03351e-10	0.00113817	-0.0432587	-2.03351e-10	0.00112307	-0.0667296	-2.03351e-10
97616703	rs1257020	3.01696e-07	-0.782513	-0.937851	0.000113473	-1.46833	-0.880537	0.000114985	-1.46707	-0.878683
97616845	rs116495876	2.96473e-07	-1.73783	-2.03351e-10	0.000212857	-1.71982	-2.03351e-10	0.000214965	-1.72008	-2.03351e-10
97617140	rs1257019	3.13485e-07	-0.744179	-0.937851	0.000115829	-1.44778	-0.880537	0.000117378	-1.44647	-0.878683
97617227	rs1257018	3.04219e-07	-0.769817	-0.942216	0.000113702	-1.46157	-0.88529	0.000115217	-1.46028	-0.883448
97617440	rs149951378	3.40887e-06	-1.22541e-10	0.704355	0.00251007	-1.22541e-10	0.74763	0.00253412	-1.22541e-10	0.74705
97617682	rs6736365	8.86677e-08	-1.71715	-1.22774	6.4543e-05	-1.68832	-1.22478	6.52812e-05	-1.6875	-1.22435
97617924	rs1730131	3.06761e-07	-0.769817	-0.933896	0.000114737	-1.46157	-0.876233	0.000116268	-1.46028	-0.874367
97618166	rs1796027	3.15337e-07	-0.731236	-0.944906	0.000111057	-1.44077	-0.92963	0.000112578	-1.43944	-0.927465
97618572	rs1730130	3.15337e-07	-0.731236	-0.944906	0.000111057	-1.44077	-0.92963	0.000112578	-1.43944	-0.927465
97618953	rs1796028	3.19471e-07	-0.71821	-0.944906	0.000111848	-1.43367	-0.92963	0.000113382	-1.43232	-0.927465
97619542	rs113060722	1.85047e-05	2.396	-2.03351e-10	0.00469533	1.37389	-2.03351e-10	0.00477823	1.38127	-2.03351e-10
97619682	rs1730129	3.0884e-07	-0.744179	-0.95278	0.000109394	-1.44778	-0.937702	0.000110888	-1.44647	-0.935564
97619913	rs1730128	3.0884e-07	-0.744179	-0.95278	0.000109394	-1.44778	-0.937702	0.000110888	-1.44647	-0.935564
97620373	rs114034364	3.23093e-07	-1.65184	-2.03351e-10	0.00026306	-1.50805	-2.03351e-10	0.000265415	-1.50926	-2.03351e-10
97620622	rs116905892	5.067e-07	-1.22541e-10	-1.20186	0.000367433	-1.22541e-10	-1.1739	0.000371048	-1.22541e-10	-1.17422
97620946	rs6576992	3.06889e-07	-0.749799	-0.953498	0.000110053	-1.44105	-0.938428	0.000111544	-1.43984	-0.936295
97620961	rs6576993	2.82788e-07	-0.8513	-0.933785	0.000110919	-1.49547	-0.876169	0.000112379	-1.49438	-0.874304
97620975	rs6576994	3.06889e-07	-0.749799	-0.953498	0.000110053	-1.44105	-0.938428	0.000111544	-1.43984	-0.936295
97621121	rs9324210	3.03028e-06	1.72348	-1.13685	0.000374272	-0.0243197	-1.13113	0.000373015	-0.0383171	-1.13062
97621274	rs6576995	3.13982e-07	-0.731236	-0.949212	0.000110567	-1.44077	-0.934044	0.000112081	-1.43944	-0.931894
97621647	rs11890407	1.48957e-06	1.04484	-1.16837	0.000539543	0.378778	-1.16849	0.00053136	0.35299	-1.1681
97621763	rs1796047	3.18098e-07	-0.71821	-0.949212	0.000111355	-1.43367	-0.934044	0.000112881	-1.43232	-0.931894
97621998	rs1796046	3.1212e-07	-0.744179	-0.942216	0.00011528	-1.44778	-0.88529	0.00011682	-1.44647	-0.883448
97622053	rs145434452	4.91449e-07	-1.22541e-10	-1.23242	0.000346581	-1.22541e-10	-1.23232	0.000350061	-1.22541e-10	-1.23244
97622408	rs1730127	2.62559e-07	-0.820372	-1.03893	9.39837e-05	-1.50544	-1.03188	9.50988e-05	-1.50476	-1.03088
97622920	rs1730126	3.15629e-07	-0.71821	-0.957005	0.000110469	-1.43367	-0.942034	0.00011198	-1.43232	-0.939911
97623010	rs1796045	3.15629e-07	-0.71821	-0.957005	0.000110469	-1.43367	-0.942034	0.00011198	-1.43232	-0.939911
97623109	rs1796044	3.04316e-07	-0.769817	-0.941898	0.000108978	-1.46157	-0.927729	0.000110464	-1.46028	-0.925577
97623312	rs6576996	1.13678e-06	0.849458	-1.24329	0.000415388	0.187356	-1.23858	0.000409232	0.162445	-1.23872
97623413	rs1796043	2.86064e-06	1.66624	-1.13723	0.000359456	-0.064521	-1.13133	0.000358304	-0.078353	-1.13082
97624097	rs7569434	2.83694e-07	-0.730077	-1.05181	9.99988e-05	-1.43767	-1.03761	0.000101334	-1.43633	-1.03581
97624304	rs7584335	2.75516e-07	-0.755895	-1.05524	9.82565e-05	-1.45169	-1.04117	9.95635e-05	-1.45038	-1.03938
97624492	rs13021723	2.77422e-07	-0.755895	-1.04835	9.89605e-05	-1.45169	-1.03403	0.00010028	-1.45038	-1.03221
97624524	rs13016654	2.71933e-07	-0.755895	-1.06833	9.69323e-05	-1.45169	-1.05473	9.82158e-05	-1.45038	-1.05301
97624797	rs151327731	1.55533e-06	-1.22541e-10	-0.080339	0.00128278	-1.22541e-10	0.076346	0.00130143	-1.22541e-10	0.0806689
97624923	rs374210249	4.84199e-07	-1.22541e-10	-1.24729	0.000343767	-1.22541e-10	-1.24047	0.000347216	-1.22541e-10	-1.24061
97625248	rs141674681	4.90865e-07	-1.22541e-10	-1.23361	0.000346167	-1.22541e-10	-1.23352	0.000349645	-1.22541e-10	-1.23363
97626485	rs115422148	6.22284e-07	-0.996386	-2.03351e-10	0.000889564	-0.289706	-2.03351e-10	0.000894591	-0.294187	-2.03351e-10
97627143	rs182631728	4.8463e-07	-1.22541e-10	-1.2464	0.000344898	-1.22541e-10	-1.23719	0.000348348	-1.22541e-10	-1.23735
97627260	rs1796041	1.18747e-07	-1.62057	-1.03222	7.81317e-05	-1.73766	-0.984381	7.90513e-05	-1.73766	-0.9828
97628047	rs4366944	9.73725e-08	-1.63659	-1.21465	6.17379e-05	-1.73826	-1.21927	6.23904e-05	-1.73827	-1.21888
97628198	rs201588840	7.58205e-07	-1.22541e-10	-0.798829	0.000578816	-1.22541e-10	-0.719454	0.000586245	-1.22541e-10	-0.716815
97628231	rs4586672	9.70509e-08	-1.64003	-1.21452	6.17471e-05	-1.73818	-1.21921	6.24e-05	-1.73818	-1.21881
97628540	rs1796032	9.75308e-08	-1.6351	-1.21452	6.17418e-05	-1.73826	-1.21921	6.23948e-05	-1.73826	-1.21881
97628666	rs12612567	1.55421e-06	-1.22541e-10	-0.0810584	0.00128545	-1.22541e-10	0.0784272	0.00130441	-1.22541e-10	0.0829561
97629132	rs79556424	1.049e-07	-1.72997	-1.0468	7.67868e-05	-1.73657	-1.00283	7.75275e-05	-1.73674	-1.00318
97629250	rs1796029	1.15576e-07	-1.61304	-1.06682	7.52534e-05	-1.737	-1.02258	7.61296e-05	-1.73699	-1.02112
97629673	rs1730124	9.7664e-08	-1.63659	-1.21166	6.19052e-05	-1.73826	-1.21657	6.2561e-05	-1.73827	-1.21615
97629704	rs1730123	9.78656e-08	-1.63308	-1.21311	6.18207e-05	-1.73829	-1.21791	6.2475e-05	-1.73829	-1.21749
97629810	rs149013838	5.52595e-07	-1.22541e-10	-1.11516	0.000389602	-1.22541e-10	-1.11531	0.000393761	-1.22541e-10	-1.11481
97629848	rs56223017	3.19967e-07	-1.66157	-2.03351e-10	0.00020896	-1.73829	-2.03351e-10	0.000211085	-1.73829	-2.03351e-10
97630163	rs77287720	1.44217e-06	-1.22541e-10	-0.155876	0.0011868	-1.22541e-10	-0.00142319	0.00120414	-1.22541e-10	0.00296736
97630540	rs1730122	1.17636e-07	-1.59279	-1.0694	7.28663e-05	-1.73426	-1.05755	7.37322e-05	-1.73425	-1.05586
97630870	rs186840997	4.84112e-07	-1.22541e-10	-1.24747	0.000343383	-1.22541e-10	-1.24159	0.000346832	-1.22541e-10	-1.24171
97631208	rs74263780	1.44562e-06	-1.22541e-10	-0.153487	0.00118983	-1.22541e-10	0.00112874	0.00120722	-1.22541e-10	0.00552378
97631585	rs1257015	1.18623e-07	-1.58444	-1.0694	7.29748e-05	-1.73277	-1.05755	7.38421e-05	-1.73276	-1.05586
97631882	rs1257014	5.98158e-07	0.169091	-1.20502	0.000162096	-0.790764	-1.20148	0.00016152	-0.804764	-1.20116
97631982	rs1257013	5.98079e-07	0.169091	-1.20515	0.000162084	-0.790764	-1.20156	0.000161509	-0.804764	-1.20123
97632449	rs11891457	1.03379e-06	0.756447	-1.24524	0.000379553	0.100074	-1.24152	0.000374167	0.0757769	-1.24163
97632450	rs11891458	9.85128e-07	0.708918	-1.24593	0.000363973	0.059306	-1.24266	0.00035891	0.0352809	-1.24276
97633013	rs1257012	1.18252e-07	-1.59688	-1.06009	7.59783e-05	-1.73492	-1.01507	7.68651e-05	-1.73491	-1.01359
97633267	rs113319086	2.32641e-06	0.322297	-2.03351e-10	0.000916814	-0.259533	-2.03351e-10	0.000905957	-0.281561	-2.03351e-10
97633772	rs1257011	1.1755e-07	-1.59688	-1.06604	7.54754e-05	-1.73492	-1.02171	7.63548e-05	-1.73491	-1.02025
97633814	rs1257010	5.75329e-07	0.130311	-1.20515	0.000157723	-0.818038	-1.20156	0.000157196	-0.831834	-1.20123
97634206	rs1257009	1.17506e-07	-1.58444	-1.07885	7.22655e-05	-1.73277	-1.06732	7.31212e-05	-1.73276	-1.06567
97634488	rs182219625	4.84167e-07	-1.22541e-10	-1.24735	0.000343592	-1.22541e-10	-1.24098	0.000347043	-1.22541e-10	-1.2411
97634530	rs114750303	1.40597e-06	-1.22541e-10	-0.181299	0.00115498	-1.22541e-10	-0.028595	0.0011718	-1.22541e-10	-0.0242525
97634672	rs1257008	1.15138e-07	-1.61683	-1.06682	7.52263e-05	-1.73736	-1.02258	7.61022e-05	-1.73735	-1.02112
97634828	rs72813606	4.01661e-07	-1.43417	-2.03351e-10	0.000466654	-0.934848	-2.03351e-10	0.000470282	-0.93722	-2.03351e-10
97634853	rs116863585	5.10056e-07	-1.22541e-10	-1.19526	0.000361997	-1.22541e-10	-1.1888	0.000365707	-1.22541e-10	-1.18872
97634957	rs78143122	5.0533e-07	-1.22541e-10	-1.20457	0.000354495	-1.22541e-10	-1.20974	0.000358055	-1.22541e-10	-1.20987
97635314	rs1257007	6.11889e-07	0.196302	-1.20953	0.000172855	-0.721857	-1.20613	0.000172173	-0.736237	-1.20581
97635520	rs61009229	9.64934e-08	-1.73793	-1.12237	7.01757e-05	-1.73652	-1.09292	7.0885e-05	-1.73636	-1.09314
97635521	rs4263148	1.00712e-07	-1.59639	-1.22113	6.14873e-05	-1.7363	-1.22531	6.21356e-05	-1.73628	-1.22495
97637023	rs77913306	1.39839e-06	-1.22541e-10	-0.186708	0.00115392	-1.22541e-10	-0.0295188	0.0011708	-1.22541e-10	-0.0251117
97637031	rs6576997	1.17712e-07	-1.61385	-1.0477	7.69529e-05	-1.73655	-1.00069	7.78549e-05	-1.73655	-0.999157
97637516	rs6714860	1.18548e-07	-1.59688	-1.05758	7.3771e-05	-1.73492	-1.04455	7.46568e-05	-1.73491	-1.04274
97637905	rs6715329	1.17671e-07	-1.60091	-1.06098	7.34683e-05	-1.73552	-1.04807	7.43492e-05	-1.73551	-1.04627
97638038	rs1730120	1.0204e-07	-1.59023	-1.21419	6.19848e-05	-1.73464	-1.21891	6.2641e-05	-1.73463	-1.21851
97638311	rs146972264	8.84751e-07	-0.644476	-2.03351e-10	0.000448116	-0.975385	-2.03351e-10	0.000453086	-0.97447	-2.03351e-10
97638495	rs77169098	2.9941e-07	-1.72797	-2.03351e-10	0.000210383	-1.73151	-2.03351e-10	0.000212496	-1.73163	-2.03351e-10
97638713	rs1730119	9.83364e-08	-1.63308	-1.20831	6.20972e-05	-1.73829	-1.21344	6.27563e-05	-1.73829	-1.213
97639135	rs1257017	1.17084e-07	-1.60919	-1.0577	7.60825e-05	-1.73658	-1.01204	7.69711e-05	-1.73658	-1.01055
97640042	rs189966360	1.53111e-06	-1.22541e-10	-0.0960336	0.00138036	-1.22541e-10	0.149662	0.0014021	-1.22541e-10	0.155174
97640217	rs75514725	4.93441e-07	-1.22541e-10	-1.22838	0.000354306	-1.22541e-10	-1.21028	0.000357831	-1.22541e-10	-1.21049
97640502	rs1257016	1.02349e-07	-1.59439	-1.20701	6.23564e-05	-1.73526	-1.21231	6.30196e-05	-1.73525	-1.21185
97640634	rs190807904	3.38022e-07	-1.60667	-2.03351e-10	0.000212283	-1.72252	-2.03351e-10	0.000214472	-1.72237	-2.03351e-10
97640671	rs12616466	1.4567e-06	-1.22541e-10	-0.145857	0.00120471	-1.22541e-10	0.0135544	0.00122226	-1.22541e-10	0.0179002
97640997	rs1268682	1.19055e-07	-1.61683	-1.03337	7.81056e-05	-1.73736	-0.985017	7.90241e-05	-1.73735	-0.983445
97641075	rs78352856	1.40492e-06	-1.22541e-10	-0.18205	0.00115969	-1.22541e-10	-0.0245275	0.00117667	-1.22541e-10	-0.0201113
97641267	rs6730782	6.56324e-07	0.24593	-1.18906	0.000174032	-0.736383	-1.18482	0.000173356	-0.75078	-1.18443
97642214	rs34434950	1.18509e-07	-1.62142	-1.03337	7.80587e-05	-1.73796	-0.985017	7.89765e-05	-1.73796	-0.983445
97642361	rs371858392	1.49681e-06	-1.22541e-10	-0.11869	0.00124107	-1.22541e-10	0.0432894	0.00125939	-1.22541e-10	0.0478263
97642854	rs181054214	1.42755e-06	-1.22541e-10	-0.166069	0.00117763	-1.22541e-10	-0.00917927	0.00119432	-1.22541e-10	-0.00522345
97643576	rs1796048	6.66685e-07	0.264896	-1.19236	0.000175793	-0.722892	-1.18824	0.000175091	-0.737386	-1.18786
97643680	rs7597736	1.38496e-06	-1.22541e-10	-0.196359	0.00114122	-1.22541e-10	-0.0405806	0.00115755	-1.22541e-10	-0.0364899
97643684	rs6576998	9.43117e-08	-1.73793	-1.14524	6.84056e-05	-1.73652	-1.11846	6.90984e-05	-1.73636	-1.11867
97643856	rs79088871	5.02038e-07	-1.22541e-10	-1.21111	0.000363236	-1.22541e-10	-1.18539	0.000366816	-1.22541e-10	-1.18569
97644015	rs10178701	9.42961e-08	-1.7381	-1.14524	6.84363e-05	-1.73607	-1.11846	6.91307e-05	-1.73589	-1.11867
97645080	rs1796050	6.38596e-07	0.225168	-1.19568	0.000170305	-0.751119	-1.19173	0.000169662	-0.76541	-1.19134
97645674	rs77358842	5.61506e-07	-1.22541e-10	-1.09916	0.000395881	-1.22541e-10	-1.09932	0.000400118	-1.22541e-10	-1.09879
97645768	rs76587313	4.84463e-07	-1.22541e-10	-1.24674	0.000344522	-1.22541e-10	-1.23828	0.000347972	-1.22541e-10	-1.23843
97645785	rs1796049	1.164e-07	-1.60919	-1.06356	7.31681e-05	-1.73658	-1.0511	7.40395e-05	-1.73658	-1.04938
97646109	rs6757916	1.00665e-07	-1.61082	-1.20716	6.22301e-05	-1.73722	-1.21238	6.28914e-05	-1.73722	-1.21193
97646281	rs78392121	1.38275e-06	-1.22541e-10	-0.197955	0.00114009	-1.22541e-10	-0.0415724	0.00115675	-1.22541e-10	-0.037187
97646445	rs6576999	1.00983e-07	-1.61082	-1.20401	6.24135e-05	-1.73722	-1.20943	6.30779e-05	-1.73722	-1.20897
97646732	rs117024156	5.56582e-07	-1.22541e-10	-1.10797	0.000392411	-1.22541e-10	-1.10813	0.000396605	-1.22541e-10	-1.10761
97646772	rs112904912	2.45492e-06	0.376067	-2.03351e-10	0.000959591	-0.21393	-2.03351e-10	0.000947907	-0.236297	-2.03351e-10
97646830	rs148574847	4.94719e-07	-1.22541e-10	-1.22579	0.000348894	-1.22541e-10	-1.22567	0.000352389	-1.22541e-10	-1.22582
97647242	rs78757165	3.09619e-07	-1.69444	-2.03351e-10	0.000212086	-1.72345	-2.03351e-10	0.000214178	-1.72375	-2.03351e-10
97647616	rs4063952	6.24636e-07	0.206388	-1.199	0.000167483	-0.764423	-1.19513	0.000166861	-0.778617	-1.19478
97647997	rs6731522	7.14455e-07	0.25789	-1.11615	0.000281735	-0.353459	-1.08601	0.000278523	-0.374815	-1.08624
97648320	rs12620989	1.47711e-06	-1.22541e-10	-0.131939	0.0012236	-1.22541e-10	0.029119	0.00124163	-1.22541e-10	0.0336309
97648424	rs7584318	1.15334e-07	-1.62425	-1.0577	7.59821e-05	-1.7379	-1.01204	7.68692e-05	-1.7379	-1.01055
97648832	rs12717787	1.14977e-07	-1.65585	-1.02919	7.61744e-05	-1.73252	-1.01489	7.70862e-05	-1.73257	-1.01305
97649527	rs113171301	1.86724e-06	0.102436	-2.03351e-10	0.000915775	-0.260666	-2.03351e-10	0.000929181	-0.256249	-2.03351e-10
97649556	rs79644073	2.96904e-07	-1.73638	-2.03351e-10	0.000209086	-1.73769	-2.03351e-10	0.000211204	-1.73773	-2.03351e-10
97651238	rs74395185	4.84071e-07	-1.22541e-10	-1.24755	0.000342961	-1.22541e-10	-1.24282	0.000346412	-1.22541e-10	-1.24293
97654539	rs370140222	4.84072e-07	-1.22541e-10	-1.24755	0.000342749	-1.22541e-10	-1.24344	0.0003462	-1.22541e-10	-1.24354
97654678	rs1257029	9.62008e-08	-1.65001	-1.21333	6.18603e-05	-1.73755	-1.218	6.2514e-05	-1.73756	-1.2176
97655079	rs115231541	3.29957e-07	-1.63082	-2.03351e-10	0.000210376	-1.73154	-2.03351e-10	0.00021253	-1.73147	-2.03351e-10
97655299	rs1257028	1.14165e-07	-1.62787	-1.06427	7.54209e-05	-1.73809	-1.01927	7.62971e-05	-1.73808	-1.01783
97655457	rs114404415	3.61331e-07	-1.53999	-2.03351e-10	0.000246621	-1.57259	-2.03351e-10	0.000249505	-1.57107	-2.03351e-10
97655882	rs1257027	1.13825e-07	-1.61304	-1.08208	7.17658e-05	-1.737	-1.07003	7.2612e-05	-1.73699	-1.06843
97655963	rs1257026	4.88537e-07	-0.0346678	-1.2037	0.000142125	-0.92371	-1.20002	0.000141766	-0.936693	-1.19968
97656166	rs6749086	6.7081e-07	0.213353	-1.13465	0.000269617	-0.376841	-1.1066	0.00026658	-0.398069	-1.10681
97656376	rs4907265	5.06021e-07	-1.22541e-10	-1.20321	0.00035702	-1.22541e-10	-1.20265	0.000360664	-1.22541e-10	-1.2026
97656861	rs17119746	4.89162e-07	-1.22541e-10	-1.23709	0.000344785	-1.22541e-10	-1.23752	0.000348308	-1.22541e-10	-1.23747
97657418	rs1257025	1.12356e-07	-1.62425	-1.08387	7.37984e-05	-1.7379	-1.0412	7.46506e-05	-1.7379	-1.03983
97657540	rs1268683	1.12764e-07	-1.61304	-1.09144	7.1073e-05	-1.737	-1.07973	7.19079e-05	-1.73699	-1.07817
97657701	rs144569336	5.57402e-07	-1.22541e-10	-1.1065	0.000392989	-1.22541e-10	-1.10666	0.000397191	-1.22541e-10	-1.10614
97657813	rs113863815	2.38229e-06	0.346035	-2.03351e-10	0.00094984	-0.224144	-2.03351e-10	0.000938278	-0.246507	-2.03351e-10
97658798	rs1257024	9.54973e-08	-1.65322	-1.21746	6.1644e-05	-1.73723	-1.22183	6.22937e-05	-1.73723	-1.22146
97658818	rs140518051	4.92152e-07	-1.22541e-10	-1.23099	0.000347088	-1.22541e-10	-1.23086	0.000350572	-1.22541e-10	-1.23099
97659581	rs76473006	5.61984e-07	-1.22541e-10	-1.09831	0.000396217	-1.22541e-10	-1.09847	0.000400459	-1.22541e-10	-1.09794
97659859	rs139367249	5.61984e-07	-1.22541e-10	-1.09831	0.000396217	-1.22541e-10	-1.09847	0.000400459	-1.22541e-10	-1.09794
97659875	rs143287966	3.43138e-07	-1.59165	-2.03351e-10	0.000212936	-1.71945	-2.03351e-10	0.000215126	-1.71933	-2.03351e-10
97660363	rs74907432	4.98661e-07	-1.22541e-10	-1.21786	0.000360009	-1.22541e-10	-1.19431	0.000363566	-1.22541e-10	-1.19459
97660442	rs74701790	1.53469e-06	-1.22541e-10	-0.0936977	0.00134723	-1.22541e-10	0.125369	0.00136664	-1.22541e-10	0.129559
97660528	rs10175319	1.11256e-07	-1.62494	-1.09301	7.08117e-05	-1.73829	-1.08213	7.1643e-05	-1.73829	-1.08057
97660530	rs10175320	1.2613e-07	-1.38912	-1.20335	6.78345e-05	-1.66642	-1.19695	6.85743e-05	-1.66641	-1.19623
97660619	rs17636359	3.09e-07	-1.69644	-2.03351e-10	0.000211242	-1.72743	-2.03351e-10	0.000213283	-1.72793	-2.03351e-10
97661467	rs80106322	4.84278e-07	-1.22541e-10	-1.24712	0.000343973	-1.22541e-10	-1.23987	0.000347424	-1.22541e-10	-1.24001
97661594	rs72813616	3.09069e-07	-1.69622	-2.03351e-10	0.000210493	-1.73098	-2.03351e-10	0.000212631	-1.73099	-2.03351e-10
97662067	rs117615015	5.22593e-07	-1.22541e-10	-1.17098	0.0003708	-1.22541e-10	-1.16478	0.000374577	-1.22541e-10	-1.16476
97662662	rs142749336	4.84789e-07	-1.22541e-10	-1.24607	0.000341633	-1.22541e-10	-1.2467	0.00034509	-1.22541e-10	-1.24675
97662686	rs75866610	5.6371e-07	-1.22541e-10	-1.09524	0.000397433	-1.22541e-10	-1.09541	0.000401691	-1.22541e-10	-1.09487
97662968	rs75221880	2.97977e-07	-1.73277	-2.03351e-10	0.000211755	-1.72501	-2.03351e-10	0.000213947	-1.72482	-2.03351e-10
97663840	rs1257023	1.11711e-07	-1.61345	-1.10042	7.04843e-05	-1.73594	-1.08911	7.13107e-05	-1.73593	-1.08758
97663995	rs117830453	5.58685e-07	-1.22541e-10	-1.1042	0.000393893	-1.22541e-10	-1.10436	0.000398106	-1.22541e-10	-1.10384
97664178	rs184849324	4.84568e-07	-1.22541e-10	-1.24653	0.000341754	-1.22541e-10	-1.24635	0.00034521	-1.22541e-10	-1.2464
97664216	rs188927591	4.84617e-07	-1.22541e-10	-1.24642	0.000341718	-1.22541e-10	-1.24645	0.000345175	-1.22541e-10	-1.2465
97664892	rs12988306	1.08561e-07	-1.62464	-1.11783	6.91437e-05	-1.73725	-1.107	6.9946e-05	-1.73724	-1.10559
97665533	rs113369057	5.43253e-07	0.0288456	-1.16105	0.00022981	-0.507217	-1.13597	0.000227358	-0.527854	-1.13617
97667450	rs1256994	4.12742e-07	-0.173088	-1.23387	0.000127142	-1.00349	-1.23164	0.000126884	-1.01582	-1.23145
97667474	rs149987796	1.0985e-06	-0.428083	-2.03351e-10	0.000591087	-0.698475	-2.03351e-10	0.000588601	-0.712804	-2.03351e-10
97667475	rs1256993	1.08529e-07	-1.63832	-1.10444	7.20627e-05	-1.73823	-1.06467	7.28854e-05	-1.73823	-1.06344
97668022	rs35608744	4.87323e-07	-1.24086	-2.03351e-10	0.000213448	-1.71705	-2.03351e-10	0.000215418	-1.71797	-2.03351e-10
97668299	rs80290651	4.84778e-07	-1.22541e-10	-1.24609	0.00034162	-1.22541e-10	-1.24674	0.000345078	-1.22541e-10	-1.24678
97668778	rs78834616	5.60366e-07	-1.22541e-10	-1.10119	0.000395077	-1.22541e-10	-1.10136	0.000399305	-1.22541e-10	-1.10083
97668836	rs76539168	4.85948e-07	-1.22541e-10	-1.24368	0.000343053	-1.22541e-10	-1.24255	0.00034655	-1.22541e-10	-1.24252
97668945	rs78783493	0.380813	12.328	-2.03351e-10	0.000298396	-1.38202	-2.03351e-10	0.000300324	-1.38569	-2.03351e-10
97669032	rs1256992	3.99534e-07	-0.208266	-1.23122	0.000124477	-1.02753	-1.22878	0.000124252	-1.03966	-1.22858
97669386	rs1256991	1.06576e-07	-1.64504	-1.11589	7.11362e-05	-1.73829	-1.07755	7.19429e-05	-1.73829	-1.07639
97670090	rs7583191	5.53691e-07	0.0181475	-1.13132	0.000231747	-0.531909	-1.10288	0.000229415	-0.551924	-1.1031
97670132	rs112080055	2.25532e-06	0.291267	-2.03351e-10	0.000906569	-0.27077	-2.03351e-10	0.000895846	-0.292784	-2.03351e-10
97670235	rs189331173	4.85523e-07	-1.22541e-10	-1.24456	0.00034146	-1.22541e-10	-1.24721	0.000344942	-1.22541e-10	-1.24718
97670818	rs78141618	1.57173e-06	-1.22541e-10	-0.0698474	0.00130756	-1.22541e-10	0.0954824	0.00132698	-1.22541e-10	0.10011
97672314	rs117211130	5.6113e-07	-1.22541e-10	-1.09983	0.000395616	-1.22541e-10	-1.09999	0.00039985	-1.22541e-10	-1.09946
97674168	rs1796038	1.11219e-07	-1.6205	-1.09778	7.06131e-05	-1.73706	-1.08616	7.14396e-05	-1.73705	-1.08465
97674463	rs1730106	1.1041e-07	-1.62781	-1.09778	7.05677e-05	-1.7377	-1.08616	7.13935e-05	-1.73769	-1.08465
97674507	rs60337859	5.6113e-07	-1.22541e-10	-1.09983	0.000395616	-1.22541e-10	-1.09999	0.00039985	-1.22541e-10	-1.09946
97675768	rs13404200	9.0569e-08	-1.73804	-1.18563	6.55126e-05	-1.73375	-1.16445	6.61857e-05	-1.73348	-1.16461
97675870	rs1796037	4.12398e-07	-0.173088	-1.23471	0.000127028	-1.00349	-1.23254	0.000126769	-1.01582	-1.23236
97676497	rs1624170	1.1081e-07	-1.62418	-1.09778	7.05883e-05	-1.73741	-1.08616	7.14145e-05	-1.7374	-1.08465
97677631	rs1796036	1.10017e-07	-1.63137	-1.09778	7.05512e-05	-1.73793	-1.08616	7.13767e-05	-1.73793	-1.08465
97677778	rs117995732	5.51191e-07	-1.22541e-10	-1.1177	0.000402987	-1.22541e-10	-1.08153	0.000406974	-1.22541e-10	-1.0818
97678319	rs1257000	1.09688e-07	-1.63137	-1.10078	7.03321e-05	-1.73793	-1.08927	7.1154e-05	-1.73793	-1.08778
97679094	rs9973669	5.13022e-07	-0.0103901	-1.17907	0.00021809	-0.538651	-1.15688	0.000215846	-0.558939	-1.15705
97679521	rs187307159	4.84291e-07	-1.22541e-10	-1.2471	0.000342046	-1.22541e-10	-1.24549	0.0003455	-1.22541e-10	-1.24556
97679933	rs1256999	4.19809e-07	-0.142503	-1.24748	0.000124105	-1.01188	-1.24743	0.000123861	-1.02394	-1.24745
97680251	rs115541617	1.60011e-06	-1.22541e-10	-0.0519527	0.00133278	-1.22541e-10	0.114587	0.00135262	-1.22541e-10	0.119248
97680369	rs149547324	7.07764e-06	1.43491	-2.03351e-10	0.00269549	0.818897	-2.03351e-10	0.00265731	0.794518	-2.03351e-10
97680395	rs13025231	1.08066e-07	-1.63832	-1.10872	7.16628e-05	-1.73823	-1.07024	7.24791e-05	-1.73823	-1.06903
97680448	rs118034532	5.47158e-07	-1.22541e-10	-1.12504	0.00038899	-1.22541e-10	-1.11688	0.000392929	-1.22541e-10	-1.11692
97680507	rs1256998	1.05445e-07	-1.63137	-1.14023	6.73201e-05	-1.73793	-1.13304	6.80932e-05	-1.73793	-1.13175
97682086	rs150676825	1.60228e-06	-1.22541e-10	-0.0506019	0.00142111	-1.22541e-10	0.178759	0.00144158	-1.22541e-10	0.182943
97682163	rs1256997	1.06596e-07	-1.6205	-1.14023	6.73792e-05	-1.73706	-1.13304	6.81533e-05	-1.73705	-1.13175
97682465	rs35460642	3.06124e-07	-1.70579	-2.03351e-10	0.000211854	-1.72454	-2.03351e-10	0.000213944	-1.72484	-2.03351e-10
97682954	rs1256996	5.45301e-07	-1.12844	-2.03351e-10	0.000351006	-1.21963	-2.03351e-10	0.000355016	-1.21839	-2.03351e-10
97683164	rs191221384	5.75e-07	-1.22541e-10	-1.07541	0.000413454	-1.22541e-10	-1.05589	0.000417512	-1.22541e-10	-1.05624
97683199	rs143192853	3.40949e-06	0.704535	-2.03351e-10	0.00608634	1.63337	-2.03351e-10	0.00611986	1.62874	-2.03351e-10
97683329	rs10496325	5.15963e-07	-0.088284	-1.09546	0.000219842	-0.632325	-1.05521	0.000217824	-0.65136	-1.05551
97683361	rs4254543	4.00735e-07	-0.189674	-1.24681	0.00012765	-0.984911	-1.24623	0.000127355	-0.997392	-1.24618
97683439	rs1256995	1.05328e-07	-1.64978	-1.12292	7.0521e-05	-1.73818	-1.08634	7.13199e-05	-1.73819	-1.08519
97685340	rs117624266	5.47396e-07	-1.22541e-10	-1.12461	0.000385934	-1.22541e-10	-1.12477	0.000390056	-1.22541e-10	-1.12426
97685693	rs143493427	5.48157e-07	-1.22541e-10	-1.12322	0.00038647	-1.22541e-10	-1.12338	0.000390599	-1.22541e-10	-1.12287
97685741	rs2463904	3.67763e-07	-0.275814	-1.24653	0.000116886	-1.07333	-1.24591	0.000116704	-1.08506	-1.24585
97686295	rs117212701	4.92134e-07	-1.22541e-10	-1.23103	0.000353721	-1.22541e-10	-1.21193	0.000357231	-1.22541e-10	-1.21217
97686580	rs6745657	1.02804e-07	-1.64843	-1.14853	6.67585e-05	-1.73818	-1.14118	6.75207e-05	-1.73818	-1.13994
97687102	rs55693512	5.17934e-07	-0.111333	-1.0686	0.000225106	-0.638792	-1.02507	0.000223021	-0.657896	-1.02539
97687366	rs2707304	9.96509e-08	-1.67243	-1.15568	6.63275e-05	-1.73724	-1.14859	6.70815e-05	-1.73724	-1.1474
97689175	rs183612488	8.86789e-06	1.66041	-2.03351e-10	0.0048211	1.40032	-2.03351e-10	0.00490135	1.40671	-2.03351e-10
97689382	rs12479095	3.0522e-07	-1.70875	-2.03351e-10	0.000210451	-1.73118	-2.03351e-10	0.000212547	-1.73139	-2.03351e-10
97689778	rs192498815	4.85067e-07	-1.22541e-10	-1.2455	0.000345711	-1.22541e-10	-1.23483	0.000349165	-1.22541e-10	-1.23501
97690277	rs201552396	4.84245e-07	-1.22541e-10	-1.24719	0.00034147	-1.22541e-10	-1.24718	0.000344947	-1.22541e-10	-1.24716
97690418	rs376438919	7.33728e-07	-1.22541e-10	-0.831644	0.000514835	-1.22541e-10	-0.836591	0.000520666	-1.22541e-10	-0.835443
97690757	rs1256986	9.75745e-08	-1.67785	-1.17131	8.10769e-05	-1.54326	-1.14178	8.20319e-05	-1.54258	-1.14086
97692331	rs199898694	8.94297e-07	-1.22541e-10	-0.633745	0.000626833	-1.22541e-10	-0.639758	0.000634089	-1.22541e-10	-0.638363
97692373	rs557940974	5.03591e-07	-1.22541e-10	-1.20802	0.000354468	-1.22541e-10	-1.20982	0.000358191	-1.22541e-10	-1.20949
97692657	rs187581976	1.90582e-06	-1.22541e-10	0.122885	0.0014006	-1.22541e-10	0.164217	0.00141383	-1.22541e-10	0.163507
97694551	rs1256987	2.16993e-07	-1.03126	-1.01865	0.000103879	-1.45528	-0.981933	0.000104234	-1.46373	-0.980188
97694768	rs188061381	4.90042e-07	-1.22541e-10	-1.23529	0.000352427	-1.22541e-10	-1.21559	0.000355912	-1.22541e-10	-1.21587
97694958	rs192105011	4.89537e-07	-1.22541e-10	-1.23632	0.000351836	-1.22541e-10	-1.21727	0.000355318	-1.22541e-10	-1.21754
97695036	rs116171118	1.80703e-06	0.0696558	-2.03351e-10	0.000739815	-0.474038	-2.03351e-10	0.000732396	-0.494231	-2.03351e-10
97695134	rs186933208	3.48031e-07	-1.57749	-2.03351e-10	0.00025091	-1.55534	-2.03351e-10	0.000253546	-1.55501	-2.03351e-10
97695247	rs75558447	1.85402e-06	-1.22541e-10	0.0953282	0.00155922	-1.22541e-10	0.271504	0.00158284	-1.22541e-10	0.276425
97696553	rs146973560	8.89647e-07	-1.22541e-10	-0.638957	0.00062359	-1.22541e-10	-0.644945	0.000630805	-1.22541e-10	-0.643556
97697740	rs56881628	4.87744e-07	-1.22541e-10	-1.23999	0.000344101	-1.22541e-10	-1.2395	0.000347618	-1.22541e-10	-1.23945
97698480	rs13005320	1.69703e-06	0.00685261	-2.03351e-10	0.000327892	-1.28775	-2.03351e-10	0.000332253	-1.28466	-2.03351e-10
97701418	rs148295106	6.78147e-07	-1.22541e-10	-0.910419	0.000486783	-1.22541e-10	-0.892619	0.00049197	-1.22541e-10	-0.892135
97702206	rs142972356	4.87051e-07	-1.22541e-10	-1.24141	0.000343596	-1.22541e-10	-1.24097	0.000347106	-1.22541e-10	-1.24092
97702411	rs183862208	2.98409e-07	-1.73132	-2.03351e-10	0.000228104	-1.65063	-2.03351e-10	0.00023041	-1.65069	-2.03351e-10
97703284	rs1148600	1.77762e-07	-1.28565	-0.963689	9.85886e-05	-1.60855	-0.880928	9.91665e-05	-1.61432	-0.879437
97703875	rs118033268	4.89703e-07	-1.22541e-10	-1.23598	0.000352031	-1.22541e-10	-1.21672	0.000355515	-1.22541e-10	-1.21699
97704346	rs144151052	4.93536e-07	-1.22541e-10	-1.22819	0.000354815	-1.22541e-10	-1.20884	0.000358359	-1.22541e-10	-1.20902
97704365	rs147380532	4.93214e-07	-1.22541e-10	-1.22884	0.000354487	-1.22541e-10	-1.20977	0.000358029	-1.22541e-10	-1.20994
97704465	rs145257976	4.86059e-07	-1.22541e-10	-1.24345	0.000342869	-1.22541e-10	-1.24309	0.000346368	-1.22541e-10	-1.24305
97705215	rs150978926	4.88056e-07	-1.22541e-10	-1.23935	0.000344328	-1.22541e-10	-1.23884	0.000347848	-1.22541e-10	-1.23879
97705554	rs1148599	9.8121e-08	-1.65929	-1.18429	8.22672e-05	-1.51091	-1.15956	8.32342e-05	-1.51017	-1.15872
97706565	rs145734039	4.94065e-07	-1.22541e-10	-1.22712	0.000354691	-1.22541e-10	-1.20919	0.000358237	-1.22541e-10	-1.20936
97707527	rs2443836	4.92813e-07	-1.22541e-10	-1.22965	0.000353448	-1.22541e-10	-1.2127	0.000356985	-1.22541e-10	-1.21286
97707562	rs1148598	2.21773e-07	-0.971934	-1.0562	0.000103678	-1.41804	-1.0211	0.000103949	-1.42711	-1.01954
97707657	rs115337286	3.0603e-07	-1.7061	-2.03351e-10	0.000210731	-1.72985	-2.03351e-10	0.000212826	-1.73008	-2.03351e-10
97708011	rs1148597	2.1696e-07	-0.987656	-1.06241	0.000102671	-1.42104	-1.02787	0.000102941	-1.43006	-1.02633
97708414	rs12618104	1.68944e-06	-1.22541e-10	0.00236791	0.00141229	-1.22541e-10	0.172527	0.00143345	-1.22541e-10	0.177286
97708611	rs1257006	2.18021e-07	-0.976342	-1.06885	0.000102707	-1.41367	-1.03489	0.000102964	-1.4228	-1.03337
97708740	rs1257005	2.15568e-07	-0.987656	-1.06885	0.000101953	-1.42104	-1.03489	0.000102219	-1.43006	-1.03337
97709119	rs145618061	4.86772e-07	-1.22541e-10	-1.24199	0.000343392	-1.22541e-10	-1.24157	0.000346899	-1.22541e-10	-1.24152
97709121	rs138341466	4.86646e-07	-1.22541e-10	-1.24225	0.000343299	-1.22541e-10	-1.24183	0.000346805	-1.22541e-10	-1.24179
97710185	rs370141953	4.86946e-07	-1.22541e-10	-1.24163	0.000348596	-1.22541e-10	-1.22653	0.000352061	-1.22541e-10	-1.22675
97710299	rs1148595	2.07589e-07	-1.0222	-1.07202	9.93583e-05	-1.44336	-1.03835	9.96488e-05	-1.45205	-1.03685
97710750	rs150905124	1.10623e-06	-1.22541e-10	-0.421069	0.000777589	-1.22541e-10	-0.424239	0.000785898	-1.22541e-10	-0.423726
97710764	rs117522330	4.92899e-07	-1.22541e-10	-1.22948	0.000354164	-1.22541e-10	-1.21068	0.000357703	-1.22541e-10	-1.21085
97710803	rs1148594	2.12485e-07	-0.998887	-1.07202	0.000100863	-1.42833	-1.03835	0.000101135	-1.43724	-1.03685
97710820	rs182456876	4.94324e-07	-1.22541e-10	-1.22659	0.000355611	-1.22541e-10	-1.2066	0.000359162	-1.22541e-10	-1.20678
97711234	rs192240228	4.88127e-07	-1.22541e-10	-1.23921	0.000350125	-1.22541e-10	-1.22215	0.000353599	-1.22541e-10	-1.22239
97711241	rs184398416	4.89595e-07	-1.22541e-10	-1.2362	0.000351905	-1.22541e-10	-1.21708	0.000355387	-1.22541e-10	-1.21734
97711421	rs11695197	0.0957247	10.9472	-2.03351e-10	0.000386921	-1.12222	-2.03351e-10	0.000389458	-1.1258	-2.03351e-10
97711739	rs116069341	5.67159e-07	-1.72229	0.633151	0.000386296	-1.73678	0.612946	0.00039064	-1.73687	0.614106
97711764	rs1148593	2.09832e-07	-1.0083	-1.07517	9.87411e-05	-1.44615	-1.04178	9.90371e-05	-1.45476	-1.0403
97712339	rs1257117	1.56045e-07	-1.13612	-1.24353	7.46775e-05	-1.52262	-1.24464	7.48764e-05	-1.53	-1.24471
97712442	rs6753726	5.46809e-07	-1.22541e-10	-1.12568	0.00039983	-1.22541e-10	-1.0894	0.000403784	-1.22541e-10	-1.08967
97712682	rs146542508	4.86788e-07	-1.22541e-10	-1.24195	0.000343403	-1.22541e-10	-1.24153	0.00034691	-1.22541e-10	-1.24149
97712720	rs190567719	6.44485e-07	-1.22541e-10	-0.961331	0.000454643	-1.22541e-10	-0.960926	0.000459633	-1.22541e-10	-0.960125
97712731	rs1669758	1.58033e-07	-1.12494	-1.24204	7.52765e-05	-1.51592	-1.24335	7.54672e-05	-1.52341	-1.24344
97712885	rs138754551	6.45076e-07	-1.22541e-10	-0.960415	0.000455059	-1.22541e-10	-0.96001	0.000460054	-1.22541e-10	-0.959208
97714031	rs1148592	2.03708e-07	-1.03317	-1.07992	9.79034e-05	-1.45038	-1.04607	9.81948e-05	-1.45897	-1.04463
97714323	rs1148591	1.65439e-07	-1.28565	-1.03553	9.09432e-05	-1.60855	-0.961649	9.14564e-05	-1.61432	-0.960375
97715931	rs201031969	9.97445e-07	-1.22541e-10	-0.524586	0.0007038	-1.22541e-10	-0.523943	0.00071186	-1.22541e-10	-0.522671
97716016	rs150537050	1.06466e-06	-1.22541e-10	-0.459371	0.000751249	-1.22541e-10	-0.4587	0.000759895	-1.22541e-10	-0.457372
97716168	rs1148588	2.03888e-07	-1.04034	-1.07188	9.79395e-05	-1.4583	-1.03779	9.82512e-05	-1.46672	-1.03631
97716214	rs1148587	2.03888e-07	-1.04034	-1.07188	9.79395e-05	-1.4583	-1.03779	9.82512e-05	-1.46672	-1.03631
97716488	rs117746229	4.8655e-07	-1.22541e-10	-1.24244	0.000343229	-1.22541e-10	-1.24204	0.000346734	-1.22541e-10	-1.242
97718122	rs185933277	1.73728e-06	-1.22541e-10	0.0302912	0.00145494	-1.22541e-10	0.202281	0.00147681	-1.22541e-10	0.207088
97718360	rs148717256	4.89863e-07	-1.22541e-10	-1.23566	0.000350856	-1.22541e-10	-1.22006	0.000354373	-1.22541e-10	-1.2202
97722292	rs117679746	4.86182e-07	-1.22541e-10	-1.2432	0.000342959	-1.22541e-10	-1.24283	0.00034646	-1.22541e-10	-1.24279
97722553	rs185026090	6.18006e-07	-1.22541e-10	-1.00329	0.000436166	-1.22541e-10	-1.00241	0.000440723	-1.22541e-10	-1.00214
97722794	rs181665719	4.86344e-07	-1.22541e-10	-1.24287	0.000347762	-1.22541e-10	-1.22892	0.000351224	-1.22541e-10	-1.22913
97723894	rs139254075	4.92701e-07	-1.22541e-10	-1.22988	0.00035396	-1.22541e-10	-1.21125	0.000357498	-1.22541e-10	-1.21142
97725441	rs202085562	1.02296e-06	-1.22541e-10	-0.499326	0.000721813	-1.22541e-10	-0.498672	0.000730095	-1.22541e-10	-0.497378
97725786	rs58601944	4.89083e-07	-1.22541e-10	-1.23725	0.000345038	-1.22541e-10	-1.23678	0.000348568	-1.22541e-10	-1.23672
97726087	rs1148586	1.64685e-07	-1.10558	-1.22017	7.87696e-05	-1.49692	-1.21699	7.89753e-05	-1.50473	-1.21669
97726400	rs200281147	6.7462e-07	-1.22541e-10	-0.915633	0.000475915	-1.22541e-10	-0.915197	0.000481168	-1.22541e-10	-0.914335
97726520	rs6757675	9.28558e-08	-1.7382	-1.16053	6.76649e-05	-1.73637	-1.1295	6.83486e-05	-1.73619	-1.12974
97727442	rs201912684	4.90619e-07	-1.22541e-10	-1.23411	0.000350922	-1.22541e-10	-1.21987	0.000354448	-1.22541e-10	-1.21999
97728740	rs148049860	4.91791e-07	-1.22541e-10	-1.23173	0.000353035	-1.22541e-10	-1.21387	0.000356564	-1.22541e-10	-1.21404
97729845	rs1267178	4.40019e-07	-1.34297	-2.03351e-10	0.000288522	-1.41567	-2.03351e-10	0.000291741	-1.41468	-2.03351e-10
97730684	rs12475032	4.84772e-07	-1.22541e-10	-1.2461	0.000341629	-1.22541e-10	-1.24671	0.000345101	-1.22541e-10	-1.24672
97731186	rs186929110	1.02008e-06	-1.22541e-10	-0.50215	0.000712168	-1.22541e-10	-0.512124	0.000720619	-1.22541e-10	-0.510442
97732624	rs373404208	4.8631e-07	-1.22541e-10	-1.24294	0.000342587	-1.22541e-10	-1.24391	0.000346058	-1.22541e-10	-1.24395
97733300	rs553818150	9.712e-07	-1.22541e-10	-0.55125	0.000678272	-1.22541e-10	-0.56089	0.000686282	-1.22541e-10	-0.559264
97733514	rs117052612	4.88737e-07	-1.22541e-10	-1.23796	0.000344788	-1.22541e-10	-1.23751	0.000348315	-1.22541e-10	-1.23745
97733608	rs77295427	2.07654e-07	-1.3064	-0.787514	0.000101898	-1.66153	-0.794937	0.000102586	-1.66415	-0.795702
97733794	rs570662839	4.85049e-07	-1.22541e-10	-1.24553	0.00034178	-1.22541e-10	-1.24627	0.000345256	-1.22541e-10	-1.24627
97733866	rs77395645	1.82197e-06	-1.22541e-10	0.0778886	0.00153056	-1.22541e-10	0.252952	0.0015537	-1.22541e-10	0.257843
97735557	rs189332368	4.87624e-07	-1.22541e-10	-1.24024	0.000349565	-1.22541e-10	-1.22375	0.000353029	-1.22541e-10	-1.224
97735867	rs374913595	4.85513e-07	-1.22541e-10	-1.24458	0.000346511	-1.22541e-10	-1.23252	0.000349968	-1.22541e-10	-1.23271
97736260	rs1148577	1.52418e-07	-1.2113	-1.19185	7.68672e-05	-1.57177	-1.16659	7.71637e-05	-1.5783	-1.16632
97738917	rs116272554	3.03137e-07	-1.7156	-2.03351e-10	0.000231963	-1.63386	-2.03351e-10	0.000234154	-1.63457	-2.03351e-10
97738993	rs184005313	9.81686e-07	-1.22541e-10	-0.540512	0.000685544	-1.22541e-10	-0.550225	0.000693649	-1.22541e-10	-0.548587
97739057	rs1271063	1.52749e-07	-1.20517	-1.19582	7.79365e-05	-1.5534	-1.17114	7.82146e-05	-1.56018	-1.17091
97739081	rs529613416	4.84895e-07	-1.22541e-10	-1.24585	0.000345445	-1.22541e-10	-1.23561	0.000348898	-1.22541e-10	-1.23577
97739428	rs182727430	5.15129e-07	-1.22541e-10	-1.18536	0.000363879	-1.22541e-10	-1.18362	0.000367494	-1.22541e-10	-1.18385
97739499	rs374532851	9.46141e-07	-1.22541e-10	-0.577391	0.000660892	-1.22541e-10	-0.586846	0.000668677	-1.22541e-10	-0.585252
97740484	rs145520891	9.01907e-07	-0.625271	-2.03351e-10	0.000416979	-1.0474	-2.03351e-10	0.00042205	-1.04543	-2.03351e-10
97742415	rs201935048	4.9466e-07	-1.22541e-10	-1.22591	0.000355491	-1.22541e-10	-1.20694	0.000359064	-1.22541e-10	-1.20705
97742419	rs199880860	4.95152e-07	-1.22541e-10	-1.22492	0.000356249	-1.22541e-10	-1.20481	0.00035983	-1.22541e-10	-1.20492
97742750	rs144358222	4.9615e-07	-1.22541e-10	-1.2229	0.000357463	-1.22541e-10	-1.20141	0.000361013	-1.22541e-10	-1.20164
97742919	rs140128897	4.84813e-07	-1.22541e-10	-1.24602	0.000345136	-1.22541e-10	-1.2365	0.000348587	-1.22541e-10	-1.23666
97742963	rs1257050	1.95499e-07	-0.928545	-1.22568	8.72718e-05	-1.38847	-1.22295	8.73525e-05	-1.39793	-1.22267
97743103	rs139741888	9.38874e-08	-1.72445	-1.16324	6.90038e-05	-1.71362	-1.13266	6.97371e-05	-1.71293	-1.13289
97743201	rs142074411	4.96957e-07	-1.22541e-10	-1.22128	0.000358219	-1.22541e-10	-1.19929	0.00036179	-1.22541e-10	-1.19949
97744576	rs2698465	6.47441e-07	-1.22541e-10	-0.956755	0.000449539	-1.22541e-10	-0.972214	0.000453971	-1.22541e-10	-0.972518
97744900	rs59727323	4.96577e-07	-1.22541e-10	-1.22204	0.000357847	-1.22541e-10	-1.20033	0.000361415	-1.22541e-10	-1.20053
97745496	rs143674418	3.02789e-07	-1.71675	-2.03351e-10	0.000212871	-1.71975	-2.03351e-10	0.000214999	-1.71992	-2.03351e-10
97745798	rs117973414	4.99909e-07	-1.22541e-10	-1.21536	0.000352967	-1.22541e-10	-1.21406	0.000356591	-1.22541e-10	-1.21396
97746039	rs145056791	4.91399e-07	-1.22541e-10	-1.23253	0.000346748	-1.22541e-10	-1.23184	0.000350299	-1.22541e-10	-1.23177
97746392	rs187063882	4.8456e-07	-1.22541e-10	-1.24654	0.000344764	-1.22541e-10	-1.23758	0.000348216	-1.22541e-10	-1.23773
97746526	rs7575796	0.382524	12.3325	-2.03351e-10	0.000299787	-1.37737	-2.03351e-10	0.000301687	-1.38116	-2.03351e-10
97746932	rs367829946	9.62061e-07	-1.22541e-10	-0.560704	0.000671934	-1.22541e-10	-0.570278	0.000679862	-1.22541e-10	-0.568663
97746957	rs58152512	4.90192e-07	-1.22541e-10	-1.23499	0.000345876	-1.22541e-10	-1.23436	0.000349416	-1.22541e-10	-1.23429
97747946	rs200809231	5.73163e-07	-1.22541e-10	-1.07861	0.000410587	-1.22541e-10	-1.06285	0.000414728	-1.22541e-10	-1.06293
97748271	rs147169942	4.91614e-07	-1.22541e-10	-1.23209	0.000346903	-1.22541e-10	-1.23139	0.000350456	-1.22541e-10	-1.23132
97748850	rs61037141	4.96203e-07	-1.22541e-10	-1.2228	0.000357479	-1.22541e-10	-1.20136	0.000361044	-1.22541e-10	-1.20155
97748897	rs58420365	4.94454e-07	-1.22541e-10	-1.22633	0.000355742	-1.22541e-10	-1.20623	0.000359293	-1.22541e-10	-1.20642
97749512	rs138888235	1.71184e-06	-1.22541e-10	0.0155402	0.00143225	-1.22541e-10	0.186565	0.00145375	-1.22541e-10	0.191347
97749730	rs113222096	4.78588e-07	-1.25894	-2.03351e-10	0.000612774	-0.662442	-2.03351e-10	0.000617307	-0.665187	-2.03351e-10
97750561	rs1257093	9.93405e-08	-1.67536	-1.15587	8.30091e-05	-1.53879	-1.1227	8.39903e-05	-1.5381	-1.12175
97751832	rs1964494	1.05702e-07	-1.72918	-1.03998	7.81329e-05	-1.72681	-0.995214	7.89638e-05	-1.72601	-0.995549
97751849	rs3855809	9.69172e-08	-1.72785	-1.12808	7.15135e-05	-1.71823	-1.09232	7.22655e-05	-1.71761	-1.0926
97752054	rs115507803	2.17618e-06	0.255543	-2.03351e-10	0.000879465	-0.301124	-2.03351e-10	0.000869262	-0.322908	-2.03351e-10
97753306	rs111305534	1.98208e-06	0.162118	-2.03351e-10	0.0012577	0.0565985	-2.03351e-10	0.00127622	0.0611045	-2.03351e-10
97753394	rs62155552	4.61265e-07	-1.29581	-2.03351e-10	0.000228513	-1.64884	-2.03351e-10	0.000231252	-1.64704	-2.03351e-10
97753585	rs1257089	1.7971e-07	-0.994233	-1.2442	8.14875e-05	-1.4347	-1.24529	8.1592e-05	-1.44347	-1.24535
97754165	rs1271064	1.75556e-07	-1.01762	-1.2442	8.02847e-05	-1.44957	-1.24529	8.04052e-05	-1.45812	-1.24535
97756564	rs375872745	4.85727e-07	-1.22541e-10	-1.24414	0.00034504	-1.22541e-10	-1.23678	0.000348533	-1.22541e-10	-1.23682
97757509	rs1257084	1.60542e-07	-1.10624	-1.24499	7.53463e-05	-1.51242	-1.24592	7.55433e-05	-1.51987	-1.24598
97758953	rs1257101	1.65924e-07	-1.09832	-1.21994	7.81729e-05	-1.50464	-1.21687	7.83929e-05	-1.51226	-1.21656
97760321	rs558693116	4.98134e-07	-1.22541e-10	-1.21891	0.000359363	-1.22541e-10	-1.1961	0.000362943	-1.22541e-10	-1.19631
97761259	rs10177295	5.58278e-07	0.0485359	-1.15346	0.00023739	-0.489441	-1.12129	0.000234831	-0.510148	-1.12154
97761276	rs1257105	1.78965e-07	-1.02145	-1.22114	8.18558e-05	-1.45734	-1.21814	8.20247e-05	-1.4657	-1.21784
97761286	rs10177368	5.72362e-07	0.0746377	-1.15465	0.000242297	-0.467604	-1.12267	0.000239643	-0.488492	-1.12291
97761531	rs143909110	4.97736e-07	-1.22541e-10	-1.21971	0.000358977	-1.22541e-10	-1.19718	0.000362554	-1.22541e-10	-1.19738
97761641	rs1257106	1.65077e-07	-1.10462	-1.21874	7.76596e-05	-1.51251	-1.21559	7.78923e-05	-1.51995	-1.21528
97761872	rs1257107	1.87327e-07	-0.949449	-1.24748	8.05208e-05	-1.44437	-1.24756	8.06488e-05	-1.45289	-1.24755
97762107	rs1268684	1.63502e-07	-1.10987	-1.22308	7.66685e-05	-1.52116	-1.21979	7.69061e-05	-1.52847	-1.2195
97762978	rs56065109	1.66573e-05	2.29082	-2.03351e-10	0.000493106	-0.879714	-2.03351e-10	0.000495399	-0.885189	-2.03351e-10
97764450	rs1257097	1.63161e-07	-1.10984	-1.22521	7.7181e-05	-1.51158	-1.2227	7.74055e-05	-1.51909	-1.22241
97764548	rs76708503	1.69377e-06	-1.22541e-10	0.00492695	0.00141614	-1.22541e-10	0.175255	0.00143737	-1.22541e-10	0.180018
97766551	rs1257099	1.63342e-07	-1.10984	-1.2241	7.72711e-05	-1.51158	-1.22153	7.74963e-05	-1.51909	-1.22124
97766574	rs1267180	1.63342e-07	-1.10984	-1.2241	7.72711e-05	-1.51158	-1.22153	7.74963e-05	-1.51909	-1.22124
97766957	rs61192641	4.92415e-07	-1.22541e-10	-1.23046	0.000353566	-1.22541e-10	-1.21237	0.000357105	-1.22541e-10	-1.21252
97768178	rs1262300	1.32062e-07	-1.3485	-1.19801	7.0575e-05	-1.64923	-1.17453	7.09792e-05	-1.65392	-1.17424
97768199	rs144004235	5.18475e-07	-1.22541e-10	-1.17889	0.000375415	-1.22541e-10	-1.1524	0.000379169	-1.22541e-10	-1.15257
97768408	rs139538289	4.92112e-07	-1.22541e-10	-1.23108	0.000353253	-1.22541e-10	-1.21325	0.00035679	-1.22541e-10	-1.21341
97770133	rs143257095	4.91515e-07	-1.22541e-10	-1.23229	0.000352585	-1.22541e-10	-1.21515	0.000356123	-1.22541e-10	-1.21528
97770180	rs1257100	1.54525e-07	-1.14739	-1.24204	7.37252e-05	-1.53674	-1.24335	7.39459e-05	-1.54378	-1.24344
97771060	rs9636496	9.57107e-08	-1.62227	-1.24618	8.18055e-05	-1.43221	-1.24388	8.27103e-05	-1.4314	-1.2438
97772331	rs185080503	1.12469e-06	-1.22541e-10	-0.40452	0.000784705	-1.22541e-10	-0.415129	0.000794103	-1.22541e-10	-0.41334
97774801	rs1257111	1.78022e-07	-1.02029	-1.22758	8.02799e-05	-1.46971	-1.22521	8.04659e-05	-1.47779	-1.22493
97775615	rs143641009	4.95013e-07	-1.22541e-10	-1.2252	0.000356191	-1.22541e-10	-1.20497	0.000359751	-1.22541e-10	-1.20514
97775920	rs145131081	5.84174e-07	-1.22541e-10	-1.05958	0.000440342	-1.22541e-10	-0.992886	0.000445292	-1.22541e-10	-0.991822
97777162	rs140526116	3.08021e-07	-1.69962	-2.03351e-10	0.000211159	-1.72783	-2.03351e-10	0.000213285	-1.72792	-2.03351e-10
97777393	rs546298323	1.0991e-06	-1.22541e-10	-0.427538	0.000766961	-1.22541e-10	-0.438002	0.000776127	-1.22541e-10	-0.436237
97778065	rs145056855	1.88906e-06	0.114052	-2.03351e-10	0.000780224	-0.420857	-2.03351e-10	0.00077189	-0.44171	-2.03351e-10
97779836	rs374914811	1.71171e-06	-1.22541e-10	0.0154638	0.00143213	-1.22541e-10	0.186484	0.00145363	-1.22541e-10	0.191266
97781600	rs200930762	4.95729e-07	-1.22541e-10	-1.22375	0.000356899	-1.22541e-10	-1.20298	0.000360465	-1.22541e-10	-1.20316
97782007	rs4063406	1.34391e-07	-1.33102	-1.19801	7.11743e-05	-1.64078	-1.17453	7.15662e-05	-1.64569	-1.17424
97783657	rs62152980	1.56102e-07	-1.13723	-1.24204	7.41653e-05	-1.53079	-1.24335	7.43795e-05	-1.53793	-1.24344
97786751	rs371239854	4.85599e-07	-1.22541e-10	-1.2444	0.000342642	-1.22541e-10	-1.24375	0.000346141	-1.22541e-10	-1.24371
97787960	rs552763240	4.84559e-07	-1.22541e-10	-1.24654	0.000341629	-1.22541e-10	-1.24671	0.000345096	-1.22541e-10	-1.24673
97788110	rs141198389	4.97193e-07	-1.22541e-10	-1.22081	0.000358331	-1.22541e-10	-1.19898	0.000361908	-1.22541e-10	-1.19916
97793429	rs191150249	4.84069e-07	-1.22541e-10	-1.24755	0.000342868	-1.22541e-10	-1.24309	0.00034632	-1.22541e-10	-1.24319
97793615	rs7569432	1.65215e-07	-1.09733	-1.22521	7.75929e-05	-1.50626	-1.2227	7.78115e-05	-1.51385	-1.22241
97793899	rs7566937	1.3873e-07	-1.30606	-1.19119	7.20618e-05	-1.63671	-1.16621	7.246e-05	-1.64162	-1.1659
97794022	rs7606426	1.65215e-07	-1.09733	-1.22521	7.75929e-05	-1.50626	-1.2227	7.78115e-05	-1.51385	-1.22241
97794037	rs2443917	4.95013e-07	-1.22541e-10	-1.2252	0.000356191	-1.22541e-10	-1.20497	0.000359751	-1.22541e-10	-1.20514
97795186	rs564622914	5.04993e-07	-1.22541e-10	-1.20524	0.000356186	-1.22541e-10	-1.20498	0.000359831	-1.22541e-10	-1.20492
97795269	rs372965526	1.87582e-06	-1.22541e-10	0.107017	0.00157872	-1.22541e-10	0.283934	0.00160267	-1.22541e-10	0.288875
97795979	rs140092863	2.97676e-07	-1.73378	-2.03351e-10	0.000209431	-1.73604	-2.03351e-10	0.00021159	-1.7359	-2.03351e-10
97797225	rs12105727	4.63676e-07	-0.126231	-1.16436	0.00020239	-0.634812	-1.13543	0.000200472	-0.654271	-1.13561
97797667	rs34207712	1.5654e-07	-1.32729	-1.04918	7.63287e-05	-1.6997	-1.04569	7.70138e-05	-1.70095	-1.04562
97797680	rs13390019	3.39131e-07	-0.648777	-0.95462	0.000180988	-0.983719	-0.898289	0.000180072	-0.998597	-0.898599
97797711	rs185092175	2.31499e-07	-1.06247	-0.922739	0.000216631	-0.788111	-0.914132	0.000219834	-0.784522	-0.913157
97798042	rs146684657	4.95729e-07	-1.22541e-10	-1.22375	0.000356899	-1.22541e-10	-1.20298	0.000360465	-1.22541e-10	-1.20316
97798063	rs372349371	1.61025e-06	-1.22541e-10	-0.0456393	0.00134179	-1.22541e-10	0.121326	0.00136178	-1.22541e-10	0.125998
97799285	rs6718164	4.63676e-07	-0.126231	-1.16436	0.00020239	-0.634812	-1.13543	0.000200472	-0.654271	-1.13561
97799664	rs58023687	4.95031e-07	-1.22541e-10	-1.22516	0.000349363	-1.22541e-10	-1.22433	0.000352946	-1.22541e-10	-1.22424
97801343	rs201425769	4.98076e-07	-1.22541e-10	-1.21903	0.000351549	-1.22541e-10	-1.21809	0.000355159	-1.22541e-10	-1.21799
97801663	rs200960942	4.98076e-07	-1.22541e-10	-1.21903	0.000351549	-1.22541e-10	-1.21809	0.000355159	-1.22541e-10	-1.21799
97802319	rs2443892	1.03534e-07	-1.63705	-1.15284	8.97341e-05	-1.4639	-1.11969	9.08045e-05	-1.46313	-1.11871
97805472	rs368373154	5.16642e-07	-1.22541e-10	-1.18243	0.000364293	-1.22541e-10	-1.18248	0.000367909	-1.22541e-10	-1.18272
97805602	rs182638570	4.93859e-07	-1.22541e-10	-1.22753	0.000355037	-1.22541e-10	-1.20821	0.000358588	-1.22541e-10	-1.20838
97806010	rs538551450	6.05776e-07	-1.22541e-10	-1.02327	0.000426235	-1.22541e-10	-1.02545	0.000430657	-1.22541e-10	-1.02524
97807402	rs187513033	4.91685e-07	-1.22541e-10	-1.23195	0.000346028	-1.22541e-10	-1.23392	0.000349525	-1.22541e-10	-1.23398
97807526	rs372091894	2.05715e-06	-1.22541e-10	0.199292	0.00174186	-1.22541e-10	0.38227	0.00176753	-1.22541e-10	0.386786
97807835	rs368534953	2.0686e-06	-1.22541e-10	0.204844	0.0017516	-1.22541e-10	0.387845	0.00177846	-1.22541e-10	0.392951
97808514	rs184098361	6.96924e-07	-1.22541e-10	-0.883106	0.000488025	-1.22541e-10	-0.890071	0.000493565	-1.22541e-10	-0.888898
97808825	rs115086514	5.40459e-07	-1.13736	-2.03351e-10	0.000754377	-0.454546	-2.03351e-10	0.000758638	-0.459028	-2.03351e-10
97810542	rs536758772	4.85576e-07	-1.22541e-10	-1.24445	0.000346567	-1.22541e-10	-1.23236	0.000350027	-1.22541e-10	-1.23254
97810798	rs59371153	4.77403e-07	-0.088094	-1.17333	0.000206715	-0.60322	-1.14587	0.000204701	-0.622957	-1.14605
97811386	rs139180756	4.90879e-07	-1.22541e-10	-1.23358	0.00034379	-1.22541e-10	-1.24041	0.000347277	-1.22541e-10	-1.24043
97811983	rs372222825	6.61585e-07	-1.22541e-10	-0.935144	0.000463519	-1.22541e-10	-0.941589	0.00046874	-1.22541e-10	-0.940504
97812439	rs185994299	5.00579e-07	-1.22541e-10	-1.21402	0.000353362	-1.22541e-10	-1.21295	0.000356989	-1.22541e-10	-1.21285
97812713	rs35701303	1.82027e-07	-0.99703	-1.2286	8.28499e-05	-1.43712	-1.22628	8.29979e-05	-1.44572	-1.22601
97814520	rs7605444	2.07944e-06	-1.22541e-10	0.210073	0.00176134	-1.22541e-10	0.393394	0.00178837	-1.22541e-10	0.398509
97817192	rs141758197	5.02844e-07	-1.22541e-10	-1.2095	0.000354966	-1.22541e-10	-1.20842	0.000358616	-1.22541e-10	-1.2083
97817430	rs144218173	4.96059e-07	-1.22541e-10	-1.22309	0.000357224	-1.22541e-10	-1.20208	0.000360792	-1.22541e-10	-1.20225
97823853	rs200480616	1.82183e-06	-1.22541e-10	0.0778164	0.00153044	-1.22541e-10	0.252875	0.00155358	-1.22541e-10	0.257766
97824950	rs148824345	1.39831e-06	-1.22541e-10	-0.186761	0.00097991	-1.22541e-10	-0.192977	0.000990389	-1.22541e-10	-0.192455
97825029	rs181433859	3.06236e-07	-1.70543	-2.03351e-10	0.000225925	-1.66023	-2.03351e-10	0.000228485	-1.65908	-2.03351e-10
97825213	rs554499337	2.11961e-06	-1.22541e-10	0.229207	0.00178437	-1.22541e-10	0.406384	0.00181183	-1.22541e-10	0.411539
97825361	rs4101913	1.66088e-07	-1.08309	-1.23418	7.75858e-05	-1.4964	-1.23265	7.77923e-05	-1.50411	-1.2324
97829862	rs151253342	4.9447e-07	-1.22541e-10	-1.2263	0.000355851	-1.22541e-10	-1.20592	0.00035941	-1.22541e-10	-1.20609
97830353	rs201521831	4.9434e-07	-1.22541e-10	-1.22656	0.00035572	-1.22541e-10	-1.20629	0.000359278	-1.22541e-10	-1.20646
97830854	rs142694109	3.01411e-07	-1.72131	-2.03351e-10	0.000215343	-1.7082	-2.03351e-10	0.000217574	-1.70802	-2.03351e-10
97832878	rs375835473	1.84686e-06	-1.22541e-10	0.0914618	0.00154202	-1.22541e-10	0.260413	0.00156539	-1.22541e-10	0.265336
97835234	rs141813925	1.75662e-06	-1.22541e-10	0.0413614	0.00146214	-1.22541e-10	0.207217	0.00148416	-1.22541e-10	0.212052
97835389	rs117816948	5.02633e-07	-1.22541e-10	-1.20992	0.000354815	-1.22541e-10	-1.20884	0.000358464	-1.22541e-10	-1.20872
97836699	rs377041748	4.84102e-07	-1.22541e-10	-1.24749	0.000342597	-1.22541e-10	-1.24388	0.00034605	-1.22541e-10	-1.24397
97839144	rs368208217	4.84358e-07	-1.22541e-10	-1.24696	0.000342014	-1.22541e-10	-1.24558	0.00034547	-1.22541e-10	-1.24565
97839613	rs56051127	1.65323e-07	-1.08775	-1.23413	7.74804e-05	-1.49824	-1.23217	7.76839e-05	-1.50596	-1.23194
97840935	rs201624814	5.01687e-07	-1.22541e-10	-1.21181	0.00036287	-1.22541e-10	-1.18639	0.000366486	-1.22541e-10	-1.18659
97841091	rs575752301	1.31332e-06	-1.22541e-10	-0.24947	0.00092831	-1.22541e-10	-0.247072	0.000937953	-1.22541e-10	-0.246853
97844116	rs141387354	4.85114e-07	-1.22541e-10	-1.2454	0.000342159	-1.22541e-10	-1.24516	0.000345613	-1.22541e-10	-1.24523
97844308	rs192509136	5.01348e-07	-1.22541e-10	-1.21248	0.00035324	-1.22541e-10	-1.21329	0.000356696	-1.22541e-10	-1.21367
97845100	rs10179966	4.76622e-07	-0.0748372	-1.18822	0.000205361	-0.592221	-1.16345	0.000203343	-0.612054	-1.16361
97845235	rs200384984	6.55422e-07	-1.22541e-10	-0.944503	0.000469205	-1.22541e-10	-0.929397	0.000474218	-1.22541e-10	-0.928886
97845473	rs372128331	5.25662e-07	-1.22541e-10	-1.16512	0.000370765	-1.22541e-10	-1.16487	0.000374437	-1.22541e-10	-1.16513
97845941	rs377381635	1.80478e-06	-1.22541e-10	0.0684134	0.00151521	-1.22541e-10	0.242869	0.00153809	-1.22541e-10	0.247744
97846021	rs11682519	1.53641e-07	-1.15746	-1.2377	7.35791e-05	-1.54261	-1.23947	7.38044e-05	-1.54954	-1.2396
97846625	rs375533944	6.70018e-07	-1.22541e-10	-0.922478	0.000469366	-1.22541e-10	-0.929054	0.000474663	-1.22541e-10	-0.927947
97846850	rs11164114	1.06509e-07	-1.62371	-1.13784	9.33045e-05	-1.44222	-1.10235	9.44263e-05	-1.44142	-1.10131
97846939	rs117808941	5.06505e-07	-1.22541e-10	-1.20225	0.000367094	-1.22541e-10	-1.17482	0.000370743	-1.22541e-10	-1.17504
97847558	rs367744623	6.72147e-07	-1.22541e-10	-0.919305	0.000470843	-1.22541e-10	-0.925913	0.000476159	-1.22541e-10	-0.9248
97847929	rs62153956	4.55572e-07	-1.30823	-2.03351e-10	0.000229961	-1.64253	-2.03351e-10	0.000232728	-1.64068	-2.03351e-10
97848064	rs62153957	1.54037e-07	-1.19959	-1.19299	7.82526e-05	-1.55108	-1.16942	7.85542e-05	-1.55764	-1.16912
97848315	rs143287529	5.05041e-07	-1.22541e-10	-1.20514	0.000365745	-1.22541e-10	-1.1785	0.000369383	-1.22541e-10	-1.17872
97849219	rs12996352	1.61323e-07	-1.10984	-1.23654	7.62561e-05	-1.51158	-1.23476	7.64716e-05	-1.51909	-1.23455
97849617	rs56181309	6.10278e-07	-1.01587	-2.03351e-10	0.000209048	-1.73788	-2.03351e-10	0.00021115	-1.73798	-2.03351e-10
97849669	rs7588752	1.02683e-07	-1.6552	-1.14294	8.80442e-05	-1.49436	-1.10824	8.9094e-05	-1.49364	-1.10723
97849955	rs13015315	1.55295e-07	-1.14739	-1.23706	7.40547e-05	-1.53674	-1.23889	7.42734e-05	-1.54378	-1.23902
97850545	rs201472635	5.06505e-07	-1.22541e-10	-1.20225	0.000367094	-1.22541e-10	-1.17482	0.000370743	-1.22541e-10	-1.17504
97850677	rs11681875	1.6099e-07	-1.10984	-1.2386	7.60844e-05	-1.51158	-1.23701	7.6298e-05	-1.51909	-1.23682
97850758	rs118035861	6.30971e-07	-1.22541e-10	-0.982522	0.000448999	-1.22541e-10	-0.973417	0.000453944	-1.22541e-10	-0.972579
97851069	rs62154801	1.6099e-07	-1.10984	-1.2386	7.60844e-05	-1.51158	-1.23701	7.6298e-05	-1.51909	-1.23682
97851331	rs563077223	1.10819e-06	-0.419297	-2.03351e-10	0.000509742	-0.846533	-2.03351e-10	0.000516338	-0.84379	-2.03351e-10
97851836	rs372691636	5.70885e-07	-1.22541e-10	-1.08259	0.000388497	-1.22541e-10	-1.11815	0.000392523	-1.22541e-10	-1.11796
97851981	rs117966514	1.06718e-07	-1.61674	-1.14285	9.38011e-05	-1.43107	-1.10819	9.49285e-05	-1.43026	-1.10717
97852384	rs2924037	5.0554e-07	-1.22541e-10	-1.20416	0.000366206	-1.22541e-10	-1.17724	0.000369848	-1.22541e-10	-1.17746
97852956	rs190338213	5.04548e-07	-1.22541e-10	-1.20612	0.000365289	-1.22541e-10	-1.17975	0.000368924	-1.22541e-10	-1.17996
97853598	rs577389837	6.62306e-07	-1.22541e-10	-0.934055	0.000464019	-1.22541e-10	-0.940511	0.000469247	-1.22541e-10	-0.939424
97854013	rs142327201	5.33944e-07	-1.22541e-10	-1.14949	0.000377166	-1.22541e-10	-1.14775	0.000381072	-1.22541e-10	-1.14757
97854188	rs149325827	5.04062e-07	-1.22541e-10	-1.20708	0.000364838	-1.22541e-10	-1.18098	0.000368469	-1.22541e-10	-1.1812
97854778	rs537940361	3.05553e-07	-1.70766	-2.03351e-10	0.000212349	-1.72221	-2.03351e-10	0.00021445	-1.72248	-2.03351e-10
97855071	rs193058613	5.8791e-07	-1.22541e-10	-1.05321	0.00041189	-1.22541e-10	-1.05968	0.000416074	-1.22541e-10	-1.05969
97855862	rs181518015	1.12276e-06	-1.22541e-10	-0.406242	0.000783364	-1.22541e-10	-0.416841	0.000792744	-1.22541e-10	-0.415053
97856085	rs200512873	1.17504e-07	-1.4782	-1.18511	0.00012202	-1.08599	-1.19027	0.000124728	-1.07393	-1.19049
97856480	rs60193423	5.05469e-07	-1.22541e-10	-1.2043	0.000366176	-1.22541e-10	-1.17732	0.000369814	-1.22541e-10	-1.17755
97857100	rs58742758	6.29932e-07	-1.22541e-10	-0.984171	0.000448625	-1.22541e-10	-0.97425	0.000453559	-1.22541e-10	-0.973428
97857145	rs72815607	3.00993e-07	-1.72269	-2.03351e-10	0.000278282	-1.4518	-2.03351e-10	0.000280716	-1.45321	-2.03351e-10
97857165	rs117704677	5.06045e-07	-1.22541e-10	-1.20316	0.000366671	-1.22541e-10	-1.17597	0.000370317	-1.22541e-10	-1.17619
97857179	rs13032546	1.4119e-07	-1.23213	-1.24755	6.93466e-05	-1.59393	-1.24739	6.96406e-05	-1.59984	-1.24737
97857335	rs147198744	6.58733e-07	-1.22541e-10	-0.939465	0.000461542	-1.22541e-10	-0.945865	0.000466737	-1.22541e-10	-0.944788
97857502	rs78003917	5.80622e-07	-1.22541e-10	-1.06568	0.000417654	-1.22541e-10	-1.04578	0.000421751	-1.22541e-10	-1.04614
97857779	rs116879386	5.16854e-07	-1.22541e-10	-1.18202	0.000364979	-1.22541e-10	-1.1806	0.000368746	-1.22541e-10	-1.18044
97859492	rs191205685	1.61301e-06	-0.0439238	-2.03351e-10	0.000828002	-0.361422	-2.03351e-10	0.00083747	-0.360168	-2.03351e-10
97859954	rs143461484	4.98368e-07	-1.22541e-10	-1.21844	0.00035304	-1.22541e-10	-1.21386	0.000356592	-1.22541e-10	-1.21396
97860043	rs4092199	1.37058e-07	-1.37624	-1.13314	7.51489e-05	-1.66222	-1.09874	7.56148e-05	-1.66655	-1.09835
97860150	rs143747853	3.036e-07	-1.71407	-2.03351e-10	0.000287864	-1.41795	-2.03351e-10	0.000290359	-1.41944	-2.03351e-10
97860223	rs4530406	1.02884e-07	-1.57295	-1.22323	9.09324e-05	-1.35482	-1.2155	9.1961e-05	-1.35392	-1.21527
97860364	rs141284612	5.12206e-07	-1.22541e-10	-1.19105	0.000361661	-1.22541e-10	-1.18973	0.000365389	-1.22541e-10	-1.18959
97860471	rs150846613	5.08612e-07	-1.22541e-10	-1.1981	0.000369021	-1.22541e-10	-1.16958	0.000372687	-1.22541e-10	-1.16982
97861607	rs185243679	4.85033e-07	-1.22541e-10	-1.24557	0.00034152	-1.22541e-10	-1.24703	0.000344981	-1.22541e-10	-1.24706
97862260	rs1901501	1.04525e-07	-1.60588	-1.17447	9.1931e-05	-1.41395	-1.14545	9.30237e-05	-1.41311	-1.14459
97862731	rs531067691	6.79523e-07	-1.22541e-10	-0.908392	0.000475957	-1.22541e-10	-0.915109	0.00048134	-1.22541e-10	-0.913978
97862928	rs113397604	6.80476e-07	0.278684	-1.18567	0.000280574	-0.283146	-1.16046	0.000277153	-0.305314	-1.16067
97862937	rs148839840	5.08768e-07	-1.22541e-10	-1.19779	0.00036909	-1.22541e-10	-1.1694	0.000372759	-1.22541e-10	-1.16962
97863525	rs13402271	1.28713e-07	-1.36544	-1.20676	6.88303e-05	-1.65487	-1.19393	6.92424e-05	-1.65925	-1.19369
97863531	rs117276344	5.14871e-07	-1.22541e-10	-1.18587	0.000363564	-1.22541e-10	-1.18448	0.000367314	-1.22541e-10	-1.18434
97863565	rs13428530	8.82489e-08	-1.72758	-1.22204	6.36223e-05	-1.72291	-1.20457	6.4299e-05	-1.72234	-1.20467
97864208	rs141944460	6.65371e-07	-1.22541e-10	-0.929437	0.000466145	-1.22541e-10	-0.935941	0.0004714	-1.22541e-10	-0.934846
97864849	rs142608961	5.12206e-07	-1.22541e-10	-1.19105	0.000361661	-1.22541e-10	-1.18973	0.000365389	-1.22541e-10	-1.18959
97864972	rs138899953	2.83661e-06	-1.22541e-10	0.520581	0.00237173	-1.22541e-10	0.690938	0.00241012	-1.22541e-10	0.696881
97865217	rs377749588	6.64418e-07	-1.22541e-10	-0.930871	0.000463734	-1.22541e-10	-0.941126	0.000469001	-1.22541e-10	-0.939949
97865624	rs150655341	5.06505e-07	-1.22541e-10	-1.20225	0.000367094	-1.22541e-10	-1.17482	0.000370743	-1.22541e-10	-1.17504
97865700	rs373880485	4.84739e-07	-1.22541e-10	-1.24617	0.000345103	-1.22541e-10	-1.23659	0.000348559	-1.22541e-10	-1.23675
97865894	rs13409957	5.24477e-07	-1.22541e-10	-1.16738	0.000380753	-1.22541e-10	-1.13829	0.000384549	-1.22541e-10	-1.13848
97866233	rs573775748	5.22455e-07	-1.22541e-10	-1.17124	0.000369491	-1.22541e-10	-1.16831	0.000373219	-1.22541e-10	-1.16839
97866442	rs113485946	2.94359e-06	0.557603	-2.03351e-10	0.00113839	-0.0430656	-2.03351e-10	0.00112307	-0.0667319	-2.03351e-10
97866454	rs117690484	5.08901e-07	-1.22541e-10	-1.19753	0.000369406	-1.22541e-10	-1.16854	0.000373064	-1.22541e-10	-1.1688
97866768	rs144165884	6.72305e-07	-1.22541e-10	-0.919071	0.000470952	-1.22541e-10	-0.925681	0.00047627	-1.22541e-10	-0.924567
97866904	rs186845247	5.00254e-07	-1.22541e-10	-1.21467	0.000353437	-1.22541e-10	-1.21273	0.000357012	-1.22541e-10	-1.21278
97866928	rs12327919	9.47624e-08	-1.66601	-1.2124	9.71327e-05	-1.30267	-1.20169	9.87295e-05	-1.29668	-1.20149
97867790	rs374461076	4.84986e-07	-1.22541e-10	-1.24566	0.000345575	-1.22541e-10	-1.23523	0.000349031	-1.22541e-10	-1.23539
97867870	rs9324211	1.42714e-07	-1.37976	-1.08918	7.76709e-05	-1.66291	-1.06505	7.81611e-05	-1.66714	-1.06465
97868213	rs181446057	6.50114e-07	-1.22541e-10	-0.952634	0.000455567	-1.22541e-10	-0.958896	0.000460683	-1.22541e-10	-0.957842
97868313	rs201474380	5.25727e-07	-1.22541e-10	-1.165	0.00037154	-1.22541e-10	-1.16278	0.000375373	-1.22541e-10	-1.16263
97869226	rs139024447	5.15431e-07	-1.22541e-10	-1.18478	0.000375168	-1.22541e-10	-1.15306	0.000378886	-1.22541e-10	-1.15332
97869922	rs375673718	6.44826e-07	-1.22541e-10	-0.960802	0.0004519	-1.22541e-10	-0.966976	0.000456969	-1.22541e-10	-0.965937
97870229	rs187722603	9.15016e-07	-1.22541e-10	-0.610841	0.000647438	-1.22541e-10	-0.607415	0.000654372	-1.22541e-10	-0.606876
97870232	rs192652081	9.17851e-07	-1.22541e-10	-0.607747	0.00064945	-1.22541e-10	-0.604312	0.000656406	-1.22541e-10	-0.603773
97870234	rs184517393	9.16349e-07	-1.22541e-10	-0.609385	0.000648384	-1.22541e-10	-0.605954	0.000655329	-1.22541e-10	-0.605416
97870317	rs3926004	1.2884e-07	-1.4048	-1.16641	7.12641e-05	-1.67732	-1.13672	7.17415e-05	-1.68109	-1.13639
97870635	rs58909784	5.13671e-07	-1.22541e-10	-1.1882	0.000373592	-1.22541e-10	-1.15727	0.000377296	-1.22541e-10	-1.15752
97870961	rs11894782	4.71135e-07	-0.169393	-1.10524	0.000210035	-0.665054	-1.06811	0.000208054	-0.684337	-1.06842
97871314	rs12994584	1.51187e-07	-1.22032	-1.19094	7.50215e-05	-1.57581	-1.18685	7.53381e-05	-1.58215	-1.18642
97871574	rs62154856	3.12636e-07	-1.68474	-2.03351e-10	0.000208985	-1.73818	-2.03351e-10	0.000211111	-1.73817	-2.03351e-10
97871626	rs13400545	4.59508e-07	-0.219763	-1.07986	0.00020783	-0.704036	-1.03968	0.000205951	-0.722987	-1.03993
97871680	rs143216880	4.99928e-07	-1.22541e-10	-1.21532	0.000360779	-1.22541e-10	-1.19217	0.000364358	-1.22541e-10	-1.19242
97871906	rs114192053	2.0314e-06	0.186696	-2.03351e-10	0.000829608	-0.359484	-2.03351e-10	0.000820352	-0.380819	-2.03351e-10
97872148	rs13028622	1.45686e-07	-1.22032	-1.22801	7.21642e-05	-1.57581	-1.22568	7.24567e-05	-1.58215	-1.22541
97872746	rs201062750	5.14818e-07	-1.22541e-10	-1.18597	0.00037462	-1.22541e-10	-1.15453	0.000378333	-1.22541e-10	-1.15478
97873042	rs74214252	1.56575e-06	-1.22541e-10	-0.0736595	0.00130225	-1.22541e-10	0.0914114	0.00132158	-1.22541e-10	0.096032
97873288	rs62154858	3.57133e-07	-1.55167	-2.03351e-10	0.000256507	-1.53328	-2.03351e-10	0.000259154	-1.53313	-2.03351e-10
97873321	rs7582819	1.83952e-06	-1.22541e-10	0.087479	0.00154626	-1.22541e-10	0.263155	0.00156966	-1.22541e-10	0.268062
97873387	rs141526810	4.97419e-07	-1.22541e-10	-1.22035	0.000350476	-1.22541e-10	-1.22115	0.000354064	-1.22541e-10	-1.22108
97873393	rs6718582	1.39945e-07	-1.24612	-1.24242	6.98904e-05	-1.59252	-1.24099	7.01886e-05	-1.5985	-1.24087
97873489	rs78332765	7.29572e-07	-1.22541e-10	-0.837325	0.000520396	-1.22541e-10	-0.825848	0.000525779	-1.22541e-10	-0.825672
97874053	rs74190410	1.50776e-06	-1.22541e-10	-0.111404	0.00124734	-1.22541e-10	0.0483271	0.00126563	-1.22541e-10	0.0527701
97874257	rs141547258	5.08113e-07	-1.22541e-10	-1.19908	0.00036358	-1.22541e-10	-1.18444	0.000367268	-1.22541e-10	-1.18446
97874515	rs12993420	8.60108e-08	-1.72776	-1.24756	9.98291e-05	-1.23053	-1.24645	0.000101445	-1.22453	-1.24651
97874876	rs190639122	4.94275e-07	-1.22541e-10	-1.22669	0.000349133	-1.22541e-10	-1.22498	0.000352579	-1.22541e-10	-1.22528
97874944	rs117259392	5.02732e-07	-1.22541e-10	-1.20973	0.000354893	-1.22541e-10	-1.20862	0.000358547	-1.22541e-10	-1.20849
97874986	rs149537151	5.01588e-07	-1.22541e-10	-1.212	0.000354073	-1.22541e-10	-1.21093	0.000357717	-1.22541e-10	-1.21081
97876010	rs1971209	1.20502e-07	-1.58604	-1.05207	0.000109181	-1.3811	-1.00634	0.000110551	-1.38004	-1.00503
97876254	rs35899007	5.80801e-06	1.23721	-2.03351e-10	0.00050535	-0.855186	-2.03351e-10	0.000512404	-0.851439	-2.03351e-10
97876880	rs141647326	5.05838e-07	-1.22541e-10	-1.20357	0.000366203	-1.22541e-10	-1.17725	0.000369852	-1.22541e-10	-1.17745
97877399	rs10186233	1.03275e-07	-1.56792	-1.22447	9.17153e-05	-1.34482	-1.21693	9.27701e-05	-1.34372	-1.21671
97877440	rs35711845	1.85047e-07	-0.981481	-1.22769	0.000172374	-0.702962	-1.22781	0.000172862	-0.71046	-1.2276
97877502	rs79579535	5.06626e-07	-1.22541e-10	-1.20201	0.000366923	-1.22541e-10	-1.17528	0.000370578	-1.22541e-10	-1.17549
97877528	rs10183746	1.03825e-07	-1.73554	-1.05153	7.66107e-05	-1.73528	-1.00642	7.73455e-05	-1.73554	-1.00673
97877591	rs10171740	1.02775e-07	-1.72667	-1.07056	7.56315e-05	-1.72614	-1.02843	7.6338e-05	-1.72668	-1.02871
97878236	rs200849725	7.00457e-07	-1.22541e-10	-0.87805	0.000500362	-1.22541e-10	-0.865106	0.000505288	-1.22541e-10	-0.865425
97879752	rs117331520	5.06626e-07	-1.22541e-10	-1.20201	0.000366923	-1.22541e-10	-1.17528	0.000370578	-1.22541e-10	-1.17549
97881267	rs6756986	3.99955e-07	-0.193628	-1.2448	0.000168638	-0.709318	-1.24337	0.000167272	-0.727762	-1.24317
97882661	rs57831494	5.05924e-07	-1.22541e-10	-1.2034	0.000355768	-1.22541e-10	-1.20616	0.000359256	-1.22541e-10	-1.20652
97884253	rs200075768	5.03213e-07	-1.22541e-10	-1.20877	0.000363879	-1.22541e-10	-1.18362	0.000367507	-1.22541e-10	-1.18381
97886428	rs186257204	5.02e-07	-1.22541e-10	-1.21118	0.00036266	-1.22541e-10	-1.18697	0.000366279	-1.22541e-10	-1.18716
97888280	rs118172264	5.16206e-07	-1.22541e-10	-1.18328	0.000375528	-1.22541e-10	-1.1521	0.000379257	-1.22541e-10	-1.15234
97890964	rs200778363	5.36732e-07	-1.22541e-10	-1.14428	0.000379166	-1.22541e-10	-1.14246	0.000383101	-1.22541e-10	-1.14225
97892660	rs375141505	4.84278e-07	-1.22541e-10	-1.24712	0.000343667	-1.22541e-10	-1.24076	0.000347122	-1.22541e-10	-1.24088
97893975	rs372307116	4.91079e-07	-1.22541e-10	-1.23318	0.000343825	-1.22541e-10	-1.2403	0.000347322	-1.22541e-10	-1.2403
97896358	rs200971801	5.16783e-07	-1.22541e-10	-1.18216	0.000376063	-1.22541e-10	-1.15068	0.000379798	-1.22541e-10	-1.15091
97896449	rs201677267	9.7942e-07	-1.22541e-10	-0.542822	0.000702807	-1.22541e-10	-0.525355	0.000709898	-1.22541e-10	-0.525432
97896450	rs564383157	9.78259e-07	-1.22541e-10	-0.544008	0.000701964	-1.22541e-10	-0.526555	0.000709046	-1.22541e-10	-0.526633
97897283	rs371529719	4.86658e-07	-1.22541e-10	-1.24222	0.000348132	-1.22541e-10	-1.22786	0.000351599	-1.22541e-10	-1.22806
97898612	rs190022029	4.84077e-07	-1.22541e-10	-1.24754	0.000343086	-1.22541e-10	-1.24246	0.000346538	-1.22541e-10	-1.24256
97898986	rs550892281	4.84081e-07	-1.22541e-10	-1.24753	0.00034313	-1.22541e-10	-1.24233	0.000346582	-1.22541e-10	-1.24243
97908288	rs59013673	6.83846e-07	-1.22541e-10	-0.902051	0.000483771	-1.22541e-10	-0.898826	0.000488857	-1.22541e-10	-0.898482
97908984	rs199577048	5.32701e-07	-1.22541e-10	-1.15182	0.000376066	-1.22541e-10	-1.15067	0.000379965	-1.22541e-10	-1.15047
97909828	rs151198768	3.00978e-07	-1.72275	-2.03351e-10	0.000216857	-1.7012	-2.03351e-10	0.000219246	-1.70036	-2.03351e-10
97920634	rs555823206	4.89471e-07	-1.22541e-10	-1.23646	0.000344441	-1.22541e-10	-1.23851	0.000347941	-1.22541e-10	-1.23852
97922026	rs377626624	5.45187e-07	-1.22541e-10	-1.12865	0.000392821	-1.22541e-10	-1.10708	0.00039676	-1.22541e-10	-1.10722
97927125	rs572266877	6.25417e-07	-1.22541e-10	-0.991364	0.00044619	-1.22541e-10	-0.979692	0.000450663	-1.22541e-10	-0.979834
97931896	rs375390144	4.85446e-07	-1.22541e-10	-1.24471	0.000346308	-1.22541e-10	-1.23311	0.000349763	-1.22541e-10	-1.2333
```
