## Supplementary material for "Characterization of shared and ancestry-specific signals driving complex traits using multi-ancestry fine-mapping": susiex_nc3.cs80.summary

```
# chr2:97000775-98000775
CS_ID	CS_LENGTH	CS_PURITY	MAX_PIP_SNP	BP	REF_ALLELE	ALT_ALLELE	REF_FRQ	BETA	SE	-LOG10P	MAX_PIP	POST-HOC_PROB_POP1	POST-HOC_PROB_POP2
1	3	0.572279	rs7575796	97746526	G,NA	A,NA	0.925447,NA	-0.0421437,NA	0.00752717,NA	7.66605,NA	0.382524	0.997808	0.49917
2	681	0	rs140996150	97382938	NA,T	NA,C	NA,0.981151	NA,-0.10486	NA,0.0314332	NA,3.07054	0.0294902	0.452137	0.3813
3	685	0	rs140996150	97382938	NA,T	NA,C	NA,0.981151	NA,-0.10486	NA,0.0314332	NA,3.07054	0.0302395	0.449228	0.381632
```
