## Supplementary material for "Characterization of shared and ancestry-specific signals driving complex traits using multi-ancestry fine-mapping": susiex_nc1.cs80.snp

```
BP	SNP	PIP(CS1)	LogBF(CS1,Pop1)	LogBF(CS1,Pop2)
112612307	chr2:112612307:C:G	9.12975e-08	-1.27113	-1.06258
112612318	chr2:112612318:T:C	2.66139e-07	-1.52898e-10	-1.26381
112612489	chr2:112612489:G:A	2.22062e-07	-1.58863	0.143756
112612499	chr2:112612499:A:C	2.08006e-07	-1.65564	0.145369
112612678	chr2:112612678:A:G	3.3669e-07	-1.52898e-10	-1.02867
112612738	chr2:112612738:C:A	5.32073e-08	-1.62109	-1.25254
112612916	chr2:112612916:C:T	2.69838e-07	-1.52898e-10	-1.25001
112613412	chr2:112613412:C:A	2.66076e-07	-1.52898e-10	-1.26405
112613449	chr2:112613449:T:C	8.93666e-07	-0.0525015	-2.89289e-10
112613452	chr2:112613452:C:G	2.66193e-07	-1.52898e-10	-1.26361
112613473	chr2:112613473:C:T	2.08257e-07	-1.65312	0.144057
112613738	chr2:112613738:A:G	6.71895e-08	-1.66044	-0.979878
112614306	chr2:112614306:G:A	5.58476e-08	-1.57256	-1.25265
112614405	chr2:112614405:T:A	8.77117e-08	-1.31889	-1.05489
112614533	chr2:112614533:G:A	2.66692e-07	-1.52898e-10	-1.26174
112614753	chr2:112614753:G:A	1.06543e-07	-1.26194	-0.917342
112614791	chr2:112614791:G:A	1.77575e-07	-1.67969	0.0112519
112615908	chr2:112615908:A:C	3.69814e-07	-1.52898e-10	-0.934832
112615995	chr2:112615995:A:C	2.68042e-07	-1.52898e-10	-1.25669
112616298	chr2:112616298:A:G	1.75878e-07	-1.25769	-0.420355
112616373	chr2:112616373:C:T	1.80535e-07	-1.24351	-0.408405
112616389	chr2:112616389:A:G	2.98967e-07	-1.52898e-10	-1.1475
112616590	chr2:112616590:G:A	4.07386e-07	-1.52898e-10	-0.838071
112616670	chr2:112616670:G:A	6.17088e-08	-1.55073	-1.17467
112616776	chr2:112616776:G:A	2.88235e-07	-1.52898e-10	-1.18406
112617138	chr2:112617138:T:C	4.94327e-08	-1.69905	-1.24817
112617577	chr2:112617577:C:A	3.26117e-07	-1.52898e-10	-1.06058
112617787	chr2:112617787:G:A	4.98816e-08	-1.67399	-1.26419
112617859	chr2:112617859:A:G	3.89288e-07	-1.52898e-10	-0.883513
112618016	chr2:112618016:G:A	2.67237e-07	-1.52898e-10	-1.2597
112618093	chr2:112618093:C:T	2.69857e-07	-1.52898e-10	-1.24994
112618261	chr2:112618261:A:G	2.66006e-07	-1.52898e-10	-1.26431
112618316	chr2:112618316:C:T	9.16537e-08	-1.2353	-1.09452
112619218	chr2:112619218:A:G	3.13943e-07	-1.52898e-10	-1.09862
112619549	chr2:112619549:G:A	4.9219e-07	-1.52898e-10	-0.648968
112619748	chr2:112619748:C:G	2.6595e-07	-1.52898e-10	-1.26453
112620001	chr2:112620001:G:A	3.85714e-07	-1.52898e-10	-0.892737
112620087	chr2:112620087:C:A	3.85317e-07	-1.52898e-10	-0.893768
112620107	chr2:112620107:G:A	2.00619e-07	-1.68103	0.134598
112620174	chr2:112620174:G:A	2.75588e-07	-1.52898e-10	-1.22893
112620343	chr2:112620343:C:G	2.7493e-07	-1.52898e-10	-1.23132
112620737	chr2:112620737:C:T	3.12257e-07	-1.52898e-10	-1.10401
112620741	chr2:112620741:G:T	4.94667e-08	-1.69092	-1.25561
112620772	chr2:112620772:G:A	2.66832e-07	-1.52898e-10	-1.26121
112621144	chr2:112621144:G:A	2.6621e-07	-1.52898e-10	-1.26355
112621183	chr2:112621183:G:A	3.06192e-07	-1.52898e-10	-1.12362
112621298	chr2:112621298:T:C	1.30618e-07	-1.19527	-0.780285
112621822	chr2:112621822:A:G	5.03918e-07	-1.52898e-10	-0.62542
112621942	chr2:112621942:G:C	2.75732e-07	-1.52898e-10	-1.2284
112622178	chr2:112622178:C:T	3.68777e-07	-1.52898e-10	-0.937641
112622270	chr2:112622270:C:T	2.83606e-07	-1.52898e-10	-1.20025
112622328	chr2:112622328:C:G	2.65874e-07	-1.67977	0.414961
112622404	chr2:112622404:C:G	8.1794e-08	-1.51926	-0.924365
112622489	chr2:112622489:C:G	2.72044e-07	-1.52898e-10	-1.24187
112622537	chr2:112622537:A:G	5.32796e-08	-1.68689	-1.18539
112622858	chr2:112622858:C:T	2.82491e-07	-1.52898e-10	-1.20419
112623042	chr2:112623042:A:G	2.45662e-07	-1.46834	0.124466
112623046	chr2:112623046:T:G	2.67272e-07	-1.52898e-10	-1.25957
112623209	chr2:112623209:C:T	2.66928e-07	-1.52898e-10	-1.26085
112623509	chr2:112623509:C:G	2.75394e-07	-1.52898e-10	-1.22963
112623658	chr2:112623658:T:A	6.16363e-07	-1.52898e-10	-0.423996
112623670	chr2:112623670:G:A	2.15814e-07	-1.47342	-2.89289e-10
112624135	chr2:112624135:A:G	2.68646e-07	-1.52898e-10	-1.25444
112624149	chr2:112624149:G:A	2.66142e-07	-1.52898e-10	-1.2638
112624231	chr2:112624231:A:G	2.66091e-07	-1.52898e-10	-1.264
112624557	chr2:112624557:C:T	5.32797e-08	-1.61592	-1.25636
112624599	chr2:112624599:G:A	1.98808e-07	-1.71518	0.159684
112625107	chr2:112625107:G:A	5.53074e-07	-1.45149	0.919146
112625158	chr2:112625158:G:C	5.1957e-07	-1.52898e-10	-0.594831
112625381	chr2:112625381:T:G	2.65979e-07	-1.52898e-10	-1.26442
112625718	chr2:112625718:G:A	5.22313e-08	-1.63418	-1.25797
112625889	chr2:112625889:C:G	1.96865e-07	-1.56531	-2.89289e-10
112626019	chr2:112626019:C:T	2.94561e-07	-1.52898e-10	-1.16235
112626027	chr2:112626027:G:T	2.3248e-07	-1.39903	-2.89289e-10
112626408	chr2:112626408:G:A	4.29972e-07	-1.40944	0.625323
112626592	chr2:112626592:A:G	2.88297e-07	-1.52898e-10	-1.18384
112626725	chr2:112626725:G:A	5.17077e-08	-1.6399	-1.26232
112626806	chr2:112626806:G:T	2.66851e-07	-1.52898e-10	-1.26114
112627103	chr2:112627103:A:G	2.7019e-07	-1.52898e-10	-1.24871
112627135	chr2:112627135:A:T	2.67666e-07	-1.52898e-10	-1.2581
112627337	chr2:112627337:G:A	3.49723e-07	-1.52898e-10	-0.990691
112627631	chr2:112627631:C:T	2.66185e-07	-1.52898e-10	-1.26364
112627687	chr2:112627687:C:T	3.36249e-07	-1.52898e-10	-1.02998
112627956	chr2:112627956:G:A	2.86822e-07	-1.52898e-10	-1.18897
112628047	chr2:112628047:G:A	2.81942e-07	-1.52898e-10	-1.20613
112628256	chr2:112628256:G:A	2.71228e-07	-1.31522	0.0703434
112628334	chr2:112628334:G:A	2.95839e-07	-1.52898e-10	-1.15802
112628416	chr2:112628416:G:A	2.32267e-07	-1.39994	-2.89289e-10
112628685	chr2:112628685:C:T	5.45554e-07	-1.52898e-10	-0.546032
112628691	chr2:112628691:C:T	2.2142e-07	-1.44777	-2.89289e-10
112628775	chr2:112628775:G:A	3.86334e-07	-1.52898e-10	-0.89113
112628905	chr2:112628905:C:T	5.11845e-08	-1.65108	-1.26131
112628964	chr2:112628964:G:A	2.76703e-07	-1.52898e-10	-1.22489
112629065	chr2:112629065:G:A	3.69547e-07	-1.52898e-10	-0.935556
112629168	chr2:112629168:T:A	3.78785e-07	-1.34081	0.429945
112629221	chr2:112629221:C:G	3.02467e-07	-1.52898e-10	-1.13586
112629505	chr2:112629505:C:T	3.4332e-07	-1.52898e-10	-1.00917
112629519	chr2:112629519:T:C	3.42751e-07	-1.29936	0.288532
112629956	chr2:112629956:G:A	1.77347e-07	-1.66972	-2.89289e-10
112629993	chr2:112629993:C:T	6.76568e-08	-1.7159	-0.91749
112630011	chr2:112630011:G:A	2.95718e-07	-1.52898e-10	-1.15843
112630065	chr2:112630065:A:G	4.10927e-07	-1.52898e-10	-0.829418
112630175	chr2:112630175:T:C	7.72479e-07	-1.52898e-10	-0.198229
112630196	chr2:112630196:G:C	8.93046e-08	-1.32556	-1.03022
112630465	chr2:112630465:A:G	1.62608e-06	0.546097	-2.89289e-10
112630787	chr2:112630787:C:T	9.32802e-08	-1.43369	-0.878536
112630820	chr2:112630820:A:G	1.733e-07	-1.57672	-0.11609
112630850	chr2:112630850:G:A	3.48578e-07	-1.52898e-10	-0.993971
112630867	chr2:112630867:C:G	6.86365e-08	-1.65423	-0.964782
112630931	chr2:112630931:T:C	1.78207e-07	-1.66488	-2.89289e-10
112630935	chr2:112630935:T:C	2.95174e-07	-1.52898e-10	-1.16027
112631696	chr2:112631696:A:G	3.466e-07	-1.52898e-10	-0.999662
112631899	chr2:112631899:A:G	5.8795e-08	-1.55451	-1.21927
112631934	chr2:112631934:A:G	5.90563e-08	-1.54447	-1.22487
112632211	chr2:112632211:C:T	6.34668e-08	-1.63008	-1.06723
112632287	chr2:112632287:C:A	6.89717e-08	-1.49343	-1.1207
112632423	chr2:112632423:G:A	4.89201e-08	-1.71982	-1.23783
112632701	chr2:112632701:A:G	4.47465e-06	-1.52898e-10	1.55835
112632868	chr2:112632868:A:G	1.06186e-07	-1.51033	-0.672309
112632876	chr2:112632876:C:T	3.40253e-07	-1.52898e-10	-1.01814
112633052	chr2:112633052:A:G	9.46141e-08	-1.03353	-1.2645
112633715	chr2:112633715:C:T	2.6678e-07	-1.52898e-10	-1.26141
112633726	chr2:112633726:G:A	3.0093e-07	-1.52898e-10	-1.14095
112633833	chr2:112633833:T:G	5.26236e-08	-1.6765	-1.20816
112633932	chr2:112633932:A:G	5.28931e-08	-1.68788	-1.19168
112634016	chr2:112634016:G:A	4.66487e-07	-1.52898e-10	-0.702604
112634025	chr2:112634025:A:G	6.45709e-07	-0.377485	-2.89289e-10
112634371	chr2:112634371:C:T	1.47589e-07	-0.588769	-1.26463
112634441	chr2:112634441:A:G	2.86421e-07	-1.52898e-10	-1.19037
112634604	chr2:112634604:C:T	1.03543e-07	-1.52344	-0.684408
112634652	chr2:112634652:G:C	2.72265e-07	-1.52898e-10	-1.24106
112635485	chr2:112635485:G:C	4.85363e-08	-1.71087	-1.25465
112635588	chr2:112635588:A:G	7.36379e-08	-1.28772	-1.26095
112636542	chr2:112636542:C:T	5.9351e-08	-1.50201	-1.26236
112637128	chr2:112637128:T:C	2.75373e-07	-1.52898e-10	-1.22971
112637427	chr2:112637427:T:C	3.87178e-07	-0.888949	-2.89289e-10
112637571	chr2:112637571:G:C	6.05103e-08	-1.54037	-1.20465
112637664	chr2:112637664:C:T	6.10071e-08	-1.57368	-1.16316
112637936	chr2:112637936:G:A	5.69164e-08	-1.55028	-1.25597
112638910	chr2:112638910:G:T	8.41396e-08	-1.15061	-1.26474
112638914	chr2:112638914:G:C	8.07632e-08	-1.19829	-1.25803
112639126	chr2:112639126:G:C	9.04055e-08	-1.70235	-0.64118
112639527	chr2:112639527:C:T	5.87316e-08	-1.53864	-1.23621
112639950	chr2:112639950:C:A	2.65909e-07	-1.52898e-10	-1.26468
112640037	chr2:112640037:C:G	5.56211e-08	-1.62048	-1.20879
112640630	chr2:112640630:T:C	6.39053e-07	-0.387845	-2.89289e-10
112640975	chr2:112640975:C:T	3.00466e-07	-1.52898e-10	-1.1425
112641180	chr2:112641180:G:A	2.75245e-07	-1.52898e-10	-1.23017
112641376	chr2:112641376:T:C	2.7731e-07	-1.52898e-10	-1.2227
112641547	chr2:112641547:T:G	5.77013e-08	-1.57898	-1.21358
112641548	chr2:112641548:C:A	5.80368e-08	-1.57318	-1.21358
112641567	chr2:112641567:T:C	2.78522e-07	-1.52898e-10	-1.21834
112641916	chr2:112641916:C:T	5.70383e-08	-1.59173	-1.21238
112642121	chr2:112642121:A:G	5.59166e-08	-1.55994	-1.26403
112642218	chr2:112642218:T:C	5.91659e-08	-1.5029	-1.26459
112643071	chr2:112643071:C:A	3.36119e-07	-1.52898e-10	-1.03037
112643115	chr2:112643115:G:A	2.90983e-07	-0.482156	-0.692412
112643649	chr2:112643649:G:C	2.72911e-07	-1.52898e-10	-1.23869
112644140	chr2:112644140:G:A	5.87301e-08	-1.51584	-1.25904
112644157	chr2:112644157:T:G	1.70108e-07	-1.7114	-2.89289e-10
112644196	chr2:112644196:T:C	3.136e-07	-1.52898e-10	-1.09972
112645515	chr2:112645515:G:C	5.55677e-08	-1.59115	-1.23908
112645686	chr2:112645686:G:A	6.52694e-08	-1.40483	-1.26448
112646085	chr2:112646085:T:C	5.93376e-08	-1.5019	-1.26269
112646234	chr2:112646234:C:G	2.7485e-07	-1.52898e-10	-1.23161
112646754	chr2:112646754:G:A	3.74296e-07	-1.52898e-10	-0.922785
112647906	chr2:112647906:C:T	4.77208e-07	-0.679881	-2.89289e-10
112647917	chr2:112647917:TACTC:T	3.03918e-07	-1.52898e-10	-1.13108
112648078	chr2:112648078:AC:A	2.90784e-07	-1.52898e-10	-1.17525
112648114	chr2:112648114:C:CT	9.57676e-07	0.0166763	-2.89289e-10
112649015	chr2:112649015:A:G	3.22494e-07	-1.52898e-10	-1.07175
112649114	chr2:112649114:A:G	4.90387e-08	-1.69432	-1.2609
112649605	chr2:112649605:A:G	3.03327e-07	-1.52898e-10	-1.13302
112649895	chr2:112649895:A:G	3.13804e-07	-1.52898e-10	-1.09906
112650733	chr2:112650733:C:T	1.93344e-07	-1.58336	-2.89289e-10
112650845	chr2:112650845:A:G	2.75474e-07	-1.52898e-10	-1.22934
112651013	chr2:112651013:C:T	3.24645e-07	-1.52898e-10	-1.0651
112651302	chr2:112651302:G:A	3.24207e-07	-1.52898e-10	-1.06645
112651695	chr2:112651695:C:T	3.17587e-07	-1.52898e-10	-1.08708
112652003	chr2:112652003:C:G	1.75705e-06	0.623559	-2.89289e-10
112652260	chr2:112652260:G:C	5.57189e-08	-1.70705	-1.12046
112652262	chr2:112652262:G:A	2.67495e-07	-1.52898e-10	-1.25873
112652276	chr2:112652276:C:T	3.18339e-07	-1.52898e-10	-1.08472
112652332	chr2:112652332:A:G	3.00789e-07	-1.52898e-10	-1.14143
112652335	chr2:112652335:C:CT	1.78097e-07	-1.6655	-2.89289e-10
112652438	chr2:112652438:A:G	4.81875e-08	-1.70996	-1.26277
112652658	chr2:112652658:A:G	3.21374e-07	-1.52898e-10	-1.07523
112653081	chr2:112653081:A:G	2.74684e-07	-1.52898e-10	-1.23221
112653230	chr2:112653230:C:T	7.8981e-07	-0.176041	-2.89289e-10
112653654	chr2:112653654:TTC:T	3.80085e-07	-1.52898e-10	-0.907437
112653953	chr2:112653953:C:T	2.97674e-07	-1.52898e-10	-1.15184
112654004	chr2:112654004:C:T	3.53889e-07	-1.52898e-10	-0.978851
112654030	chr2:112654030:G:A	3.53812e-07	-1.52898e-10	-0.979069
112654403	chr2:112654403:A:G	2.97284e-07	-1.52898e-10	-1.15315
112654426	chr2:112654426:C:T	5.41842e-08	-1.59066	-1.26479
112654802	chr2:112654802:A:G	1.27117e-06	-1.52898e-10	0.299859
112655643	chr2:112655643:A:G	2.66347e-07	-1.52898e-10	-1.26303
112655821	chr2:112655821:T:A	4.42491e-07	-1.52898e-10	-0.755413
112656341	chr2:112656341:C:T	3.51669e-07	-1.52898e-10	-0.985143
112656646	chr2:112656646:AC:A	5.10548e-08	-1.65624	-1.25869
112656807	chr2:112656807:C:T	1.06122e-07	-1.68927	-0.493979
112656892	chr2:112656892:G:A	2.73155e-07	-1.52898e-10	-1.23779
112656931	chr2:112656931:A:G	2.83652e-07	-1.52898e-10	-1.20008
112656961	chr2:112656961:A:G	3.08927e-07	-1.52898e-10	-1.11473
112656997	chr2:112656997:T:A	3.29897e-07	-1.52898e-10	-1.04905
112657493	chr2:112657493:A:G	1.8584e-07	-1.62295	-2.89289e-10
112657587	chr2:112657587:G:C	5.57263e-08	-1.56512	-1.26226
112657650	chr2:112657650:C:T	6.60325e-08	-1.63101	-1.02668
112657820	chr2:112657820:A:G	4.29655e-07	-1.52898e-10	-0.78485
112657875	chr2:112657875:A:T	5.26204e-07	-1.52898e-10	-0.582145
112657973	chr2:112657973:G:T	5.5211e-08	-1.58407	-1.2526
112658196	chr2:112658196:TTGAC:T	2.89276e-07	-1.52898e-10	-1.18045
112658379	chr2:112658379:G:T	5.34603e-08	-1.61005	-1.25884
112658706	chr2:112658706:T:G	2.66286e-07	-1.52898e-10	-1.26326
112658724	chr2:112658724:C:T	3.89101e-07	-1.52898e-10	-0.883994
112659206	chr2:112659206:G:A	5.36089e-07	-1.52898e-10	-0.563533
112659922	chr2:112659922:C:T	2.67967e-07	-1.52898e-10	-1.25697
112659924	chr2:112659924:G:A	3.4977e-07	-0.990559	-2.89289e-10
112659937	chr2:112659937:G:A	2.97691e-07	-1.52898e-10	-1.15178
112659975	chr2:112659975:A:G	2.6922e-07	-1.52898e-10	-1.25231
112659989	chr2:112659989:T:A	5.51241e-08	-1.58203	-1.25622
112660025	chr2:112660025:T:C	3.18347e-07	-1.52898e-10	-1.08469
112660647	chr2:112660647:A:G	2.98678e-07	-1.52898e-10	-1.14847
112661013	chr2:112661013:A:G	2.83162e-07	-1.52898e-10	-1.20181
112661667	chr2:112661667:G:T	5.32123e-08	-1.64784	-1.2257
112661697	chr2:112661697:C:T	2.66949e-07	-1.52898e-10	-1.26078
112661767	chr2:112661767:A:C	3.23219e-07	-1.52898e-10	-1.0695
112662161	chr2:112662161:C:G	5.03152e-08	-1.69761	-1.23192
112662435	chr2:112662435:G:A	2.98726e-07	-1.52898e-10	-1.14831
112662468	chr2:112662468:C:CT	5.39015e-08	-1.59637	-1.26431
112662514	chr2:112662514:A:C	3.1296e-07	-1.52898e-10	-1.10176
112662529	chr2:112662529:A:G	5.29416e-08	-1.6145	-1.26415
112662719	chr2:112662719:A:T	1.34237e-06	-1.52898e-10	0.354356
112663745	chr2:112663745:T:C	4.13264e-07	-0.823746	-2.89289e-10
112663757	chr2:112663757:G:A	5.46346e-08	-1.5965	-1.25067
112663909	chr2:112663909:A:G	2.73008e-07	-1.52898e-10	-1.23833
112664021	chr2:112664021:T:C	4.93909e-08	-1.71563	-1.23244
112664085	chr2:112664085:T:A	4.67247e-07	-1.52898e-10	-0.700976
112664090	chr2:112664090:T:G	4.64365e-07	-1.52898e-10	-0.707162
112664138	chr2:112664138:C:T	2.22906e-07	-1.44108	-2.89289e-10
112664398	chr2:112664398:C:T	5.74331e-08	-1.59188	-1.20533
112664651	chr2:112664651:C:T	5.56775e-08	-1.62733	-1.20093
112664659	chr2:112664659:AT:A	3.11011e-07	-1.52898e-10	-1.108
112664683	chr2:112664683:C:T	5.39326e-07	-1.52898e-10	-0.557513
112664696	chr2:112664696:T:C	5.28118e-08	-1.63893	-1.24217
112664923	chr2:112664923:T:TG	4.78661e-08	-1.71947	-1.25995
112665171	chr2:112665171:C:G	1.68683e-07	-1.71981	-2.89289e-10
112665257	chr2:112665257:A:G	4.94493e-08	-1.70923	-1.23765
112665579	chr2:112665579:A:C	5.79227e-08	-1.53803	-1.25069
112665842	chr2:112665842:C:A	4.10335e-07	-1.52898e-10	-0.830858
112665894	chr2:112665894:G:A	5.59795e-08	-1.5703	-1.25254
112665986	chr2:112665986:C:T	2.65901e-07	-1.52898e-10	-1.26471
112666107	chr2:112666107:A:G	5.18191e-08	-1.64728	-1.25279
112666764	chr2:112666764:C:T	5.2185e-08	-1.67107	-1.22197
112666888	chr2:112666888:TACTA:T	5.40416e-07	-1.52898e-10	-0.555494
112666985	chr2:112666985:G:A	2.80133e-07	-1.52898e-10	-1.21257
112667022	chr2:112667022:T:C	9.81898e-08	-1.71985	-0.541078
112667055	chr2:112667055:G:A	5.05917e-08	-1.68181	-1.24223
112667268	chr2:112667268:C:T	6.21207e-08	-1.64865	-1.0701
112667410	chr2:112667410:T:C	3.16696e-07	-1.52898e-10	-1.08989
112667508	chr2:112667508:T:C	5.50501e-08	-1.65014	-1.18945
112667860	chr2:112667860:C:T	5.20458e-08	-1.6811	-1.21461
112667904	chr2:112667904:C:T	6.25081e-08	-1.66765	-1.04489
112668232	chr2:112668232:C:T	5.5519e-08	-1.6097	-1.22141
112668499	chr2:112668499:G:A	5.85495e-08	-1.66313	-1.11484
112668578	chr2:112668578:T:C	5.48376e-08	-1.6687	-1.17475
112669063	chr2:112669063:C:T	2.99502e-07	-1.52898e-10	-1.14571
112669220	chr2:112669220:G:A	3.50059e-07	-1.52898e-10	-0.989731
112669840	chr2:112669840:T:C	4.85175e-07	-1.52898e-10	-0.663323
112670100	chr2:112670100:G:A	5.03436e-07	-1.52898e-10	-0.626377
112670209	chr2:112670209:A:G	4.91058e-08	-1.69387	-1.25998
112670586	chr2:112670586:A:G	4.89235e-08	-1.71474	-1.24284
112670590	chr2:112670590:G:A	7.26129e-08	-1.61223	-0.950461
112670680	chr2:112670680:T:C	5.42263e-08	-1.61144	-1.24323
112670724	chr2:112670724:G:A	5.6328e-08	-1.67173	-1.14492
112671049	chr2:112671049:G:A	5.29263e-08	-1.65232	-1.22662
112671634	chr2:112671634:G:A	5.05104e-08	-1.66423	-1.26143
112672067	chr2:112672067:C:T	3.18138e-07	-1.52898e-10	-1.08535
112672297	chr2:112672297:C:T	3.18985e-07	-1.52898e-10	-1.08269
112672410	chr2:112672410:G:A	4.24566e-07	-1.52898e-10	-0.796766
112672876	chr2:112672876:C:A	3.71695e-07	-1.52898e-10	-0.929759
112673296	chr2:112673296:A:G	4.34489e-07	-1.52898e-10	-0.773663
112673515	chr2:112673515:C:T	8.33426e-08	-1.36604	-1.05883
112673682	chr2:112673682:AG:A	4.08321e-07	-1.52898e-10	-0.83578
112673809	chr2:112673809:T:C	2.87951e-07	-1.52898e-10	-1.18504
112674098	chr2:112674098:C:G	2.74101e-07	-1.52898e-10	-1.23434
112674591	chr2:112674591:T:C	2.83303e-07	-1.52898e-10	-1.20132
112674642	chr2:112674642:A:C	1.68738e-07	-1.71949	-2.89289e-10
112674681	chr2:112674681:T:C	2.76416e-07	-1.52898e-10	-1.22593
112674768	chr2:112674768:T:C	6.76222e-07	-1.52898e-10	-0.331311
112675944	chr2:112675944:G:A	2.65865e-07	-1.52898e-10	-1.26484
112675977	chr2:112675977:T:C	2.73369e-07	-1.52898e-10	-1.23701
112676001	chr2:112676001:G:A	4.01237e-07	-1.52898e-10	-0.853281
112676742	chr2:112676742:A:G	3.23247e-07	-1.52898e-10	-1.06942
112677176	chr2:112677176:G:A	3.79459e-07	-1.52898e-10	-0.909086
112677546	chr2:112677546:G:A	5.0666e-08	-1.70768	-1.21489
112677594	chr2:112677594:G:T	2.68994e-07	-1.52898e-10	-1.25315
112677621	chr2:112677621:A:C	2.78303e-07	-1.52898e-10	-1.21912
112677652	chr2:112677652:T:C	1.9534e-07	-1.57309	-2.89289e-10
112677681	chr2:112677681:T:C	6.22494e-08	-1.45313	-1.26356
112677719	chr2:112677719:T:C	2.82657e-07	-1.52898e-10	-1.2036
112677989	chr2:112677989:CTAAAATCTAAATCTAGGAGTAGAAT:C	2.6814e-07	-1.52898e-10	-1.25632
112678117	chr2:112678117:T:C	6.59304e-08	-1.56837	-1.09087
112678207	chr2:112678207:T:C	5.76609e-07	-1.52898e-10	-0.490669
112678218	chr2:112678218:A:G	1.78917e-07	-1.66091	-2.89289e-10
112678379	chr2:112678379:G:A	3.41814e-07	-1.52898e-10	-1.01357
112678598	chr2:112678598:A:T	6.96659e-08	-1.50931	-1.09482
112678604	chr2:112678604:T:C	6.87013e-08	-1.53218	-1.08588
112678934	chr2:112678934:C:T	2.95979e-07	-1.52898e-10	-1.15754
112679356	chr2:112679356:C:T	2.69537e-07	-1.52898e-10	-1.25113
112679392	chr2:112679392:G:A	2.65887e-07	-1.52898e-10	-1.26476
112679664	chr2:112679664:G:A	4.64182e-07	-1.52898e-10	-0.707556
112679890	chr2:112679890:C:T	2.67833e-07	-1.52898e-10	-1.25747
112679942	chr2:112679942:A:T	3.79357e-07	-1.52898e-10	-0.909357
112680301	chr2:112680301:G:A	2.86048e-07	-1.52898e-10	-1.19167
112680383	chr2:112680383:T:C	2.6596e-07	-1.52898e-10	-1.26449
112680629	chr2:112680629:C:T	9.61626e-08	-1.30957	-0.972219
112680687	chr2:112680687:T:G	2.67511e-07	-1.52898e-10	-1.25867
112680782	chr2:112680782:G:A	1.68773e-07	-1.71928	-2.89289e-10
112681031	chr2:112681031:G:A	2.67893e-07	-1.52898e-10	-1.25725
112681068	chr2:112681068:C:T	3.96467e-07	-1.52898e-10	-0.865241
112681503	chr2:112681503:C:T	2.72757e-07	-1.52898e-10	-1.23925
112682016	chr2:112682016:C:T	4.4418e-07	-1.52898e-10	-0.751603
112682694	chr2:112682694:C:T	2.73952e-07	-1.52898e-10	-1.23488
112682837	chr2:112682837:C:T	3.034e-07	-1.52898e-10	-1.13278
112683541	chr2:112683541:C:T	2.68623e-07	-1.52898e-10	-1.25452
112683593	chr2:112683593:G:T	4.26217e-07	-1.52898e-10	-0.792884
112683714	chr2:112683714:C:T	7.96163e-08	-1.20829	-1.26232
112684348	chr2:112684348:C:T	3.0685e-07	-1.52898e-10	-1.12147
112684924	chr2:112684924:C:T	2.88694e-07	-1.52898e-10	-1.18247
112685184	chr2:112685184:C:A	9.00115e-08	-1.19327	-1.15463
112685231	chr2:112685231:T:C	7.01741e-08	-1.43438	-1.16247
112685290	chr2:112685290:C:A	7.35918e-08	-1.39319	-1.15611
112685858	chr2:112685858:C:G	2.84277e-07	-1.52898e-10	-1.19789
112686651	chr2:112686651:C:T	3.0676e-07	-1.52898e-10	-1.12177
112686930	chr2:112686930:A:G	2.78547e-07	-1.52898e-10	-1.21825
112687260	chr2:112687260:C:T	7.0314e-08	-1.35435	-1.24052
112687616	chr2:112687616:G:A	7.15653e-08	-1.37785	-1.19937
112687844	chr2:112687844:T:C	7.94502e-08	-1.28804	-1.18467
112687968	chr2:112687968:T:A	2.33205e-07	-1.39591	-2.89289e-10
112688030	chr2:112688030:GGTT:G	3.36815e-07	-1.52898e-10	-1.0283
112688399	chr2:112688399:G:A	1.70038e-07	-1.71181	-2.89289e-10
112688611	chr2:112688611:A:G	3.53552e-07	-1.52898e-10	-0.979803
112688724	chr2:112688724:G:A	2.66145e-07	-1.52898e-10	-1.26379
112688903	chr2:112688903:G:GGT	2.74078e-07	-1.52898e-10	-1.23442
112689295	chr2:112689295:A:G	2.94497e-07	-1.52898e-10	-1.16256
112689454	chr2:112689454:G:A	2.71047e-07	-1.52898e-10	-1.24554
112689501	chr2:112689501:A:T	5.58949e-07	-1.52898e-10	-0.521776
112689602	chr2:112689602:T:G	2.72271e-07	-1.52898e-10	-1.24104
112689860	chr2:112689860:C:T	3.56764e-07	-1.52898e-10	-0.970758
112690255	chr2:112690255:G:A	4.492e-07	-1.52898e-10	-0.740365
112690574	chr2:112690574:A:G	5.71878e-08	-1.68367	-1.11782
112690699	chr2:112690699:T:C	4.49804e-07	-0.739021	-2.89289e-10
112690741	chr2:112690741:G:A	3.68869e-07	-1.52898e-10	-0.937393
112691228	chr2:112691228:C:T	1.76273e-07	-1.6758	-2.89289e-10
112692112	chr2:112692112:G:A	3.6974e-07	-1.52898e-10	-0.935034
112692114	chr2:112692114:G:A	2.89599e-07	-1.52898e-10	-1.17934
112692492	chr2:112692492:C:T	2.48124e-07	-1.3339	-2.89289e-10
112692624	chr2:112692624:C:T	3.73725e-07	-1.52898e-10	-0.924312
112693060	chr2:112693060:A:G	2.90524e-07	-1.52898e-10	-1.17615
112693162	chr2:112693162:G:A	3.24612e-07	-1.52898e-10	-1.0652
112693921	chr2:112693921:C:A	1.11591e-07	-0.888497	-1.24449
112694109	chr2:112694109:C:T	3.14786e-07	-1.52898e-10	-1.09594
112694327	chr2:112694327:G:A	2.68538e-07	-1.52898e-10	-1.25484
112694789	chr2:112694789:G:A	1.80822e-07	-1.65032	-2.89289e-10
112694837	chr2:112694837:G:A	2.67144e-07	-1.52898e-10	-1.26004
112694931	chr2:112694931:G:A	2.71358e-07	-1.52898e-10	-1.24439
112695005	chr2:112695005:G:A	3.04638e-07	-1.52898e-10	-1.12871
112695054	chr2:112695054:G:C	1.86202e-07	-1.621	-2.89289e-10
112695171	chr2:112695171:C:G	3.06655e-07	-1.52898e-10	-1.12211
112695249	chr2:112695249:C:T	2.65914e-07	-1.52898e-10	-1.26466
112695285	chr2:112695285:TAAAAA:T	1.19382e-07	-0.806025	-1.25948
112695340	chr2:112695340:G:A	2.67127e-07	-1.52898e-10	-1.26011
112695415	chr2:112695415:G:A	6.10915e-08	-1.71414	-1.02132
112695629	chr2:112695629:A:G	1.16969e-07	-0.829395	-1.25653
112695658	chr2:112695658:G:A	5.50102e-08	-1.70319	-1.13713
112695693	chr2:112695693:T:A	3.48266e-07	-1.52898e-10	-0.994867
112695775	chr2:112695775:G:A	3.26078e-07	-1.52898e-10	-1.0607
112695825	chr2:112695825:T:C	2.80692e-07	-1.52898e-10	-1.21057
112696349	chr2:112696349:A:G	1.87286e-07	-1.6152	-2.89289e-10
112696356	chr2:112696356:T:C	1.10465e-07	-0.880425	-1.26271
112696534	chr2:112696534:C:T	1.02927e-07	-0.959062	-1.25475
112696557	chr2:112696557:T:G	1.24136e-07	-0.895421	-1.13104
112696579	chr2:112696579:G:A	2.66482e-07	-1.52898e-10	-1.26253
112696581	chr2:112696581:C:G	2.73325e-07	-1.52898e-10	-1.23717
112697430	chr2:112697430:C:T	3.28251e-07	-1.52898e-10	-1.05405
112697539	chr2:112697539:T:C	3.49906e-07	-1.52898e-10	-0.990169
112697642	chr2:112697642:G:A	1.37826e-07	-0.809023	-1.11282
112698014	chr2:112698014:C:T	5.14334e-07	-1.52898e-10	-0.604961
112698157	chr2:112698157:A:G	3.10066e-07	-1.52898e-10	-1.11105
112698421	chr2:112698421:A:G	9.03699e-08	-1.21577	-1.12815
112698832	chr2:112698832:T:C	1.41941e-07	-0.732607	-1.15982
112698862	chr2:112698862:T:G	8.54411e-08	-1.26513	-1.13488
112698870	chr2:112698870:T:A	2.87232e-07	-1.52898e-10	-1.18754
112699126	chr2:112699126:A:G	2.10365e-07	-0.363588	-1.1354
112699162	chr2:112699162:T:A	3.00512e-07	-1.52898e-10	-1.14234
112699210	chr2:112699210:T:A	2.98662e-07	-1.52898e-10	-1.14852
112699297	chr2:112699297:A:T	2.66135e-07	-1.52898e-10	-1.26383
112699472	chr2:112699472:A:G	1.03759e-07	-1.49284	-0.712916
112699528	chr2:112699528:G:C	2.70006e-07	-1.52898e-10	-1.24939
112699734	chr2:112699734:A:G	2.71317e-07	-1.52898e-10	-1.24454
112699882	chr2:112699882:C:T	2.25023e-07	-0.597028	-0.834602
112700264	chr2:112700264:T:G	2.65894e-07	-1.52898e-10	-1.26474
112700311	chr2:112700311:G:C	2.92384e-07	-1.52898e-10	-1.16977
112700316	chr2:112700316:G:A	3.55801e-07	-1.52898e-10	-0.973462
112700338	chr2:112700338:T:G	1.24335e-07	-1.49086	-0.53399
112701002	chr2:112701002:C:T	2.65957e-07	-1.52898e-10	-1.2645
112701218	chr2:112701218:A:G	2.71299e-07	-1.52898e-10	-1.24461
112701323	chr2:112701323:T:C	6.41034e-08	-1.45552	-1.23181
112701330	chr2:112701330:A:G	2.72431e-07	-1.52898e-10	-1.24045
112701493	chr2:112701493:C:T	2.72465e-07	-1.52898e-10	-1.24032
112701559	chr2:112701559:C:T	2.71796e-07	-1.52898e-10	-1.24278
112702067	chr2:112702067:G:T	2.65865e-07	-1.52898e-10	-1.26485
112702297	chr2:112702297:C:T	3.0355e-07	-1.52898e-10	-1.13229
112702572	chr2:112702572:A:G	1.46602e-07	-1.36494	-0.495177
112702754	chr2:112702754:AT:A	1.04443e-07	-1.26883	-0.930362
112702884	chr2:112702884:C:T	2.97961e-07	-1.52898e-10	-1.15087
112703220	chr2:112703220:CT:C	8.64416e-08	-1.28116	-1.10721
112703503	chr2:112703503:C:T	2.03703e-07	-1.15939	-0.37178
112703646	chr2:112703646:T:A	2.99925e-07	-1.1443	-2.89289e-10
112703747	chr2:112703747:C:T	3.09724e-07	-1.52898e-10	-1.11215
112704295	chr2:112704295:G:T	4.08873e-07	-1.52898e-10	-0.834428
112704364	chr2:112704364:G:A	1.1299e-07	-1.4928	-0.627733
112704401	chr2:112704401:G:A	2.78944e-07	-1.52898e-10	-1.21682
112704660	chr2:112704660:A:G	2.69299e-07	-1.52898e-10	-1.25201
112704693	chr2:112704693:C:T	8.33716e-08	-1.30322	-1.12131
112704714	chr2:112704714:G:A	2.69384e-07	-1.52898e-10	-1.2517
112704731	chr2:112704731:C:G	3.37376e-07	-1.52898e-10	-1.02663
112704937	chr2:112704937:A:T	2.70984e-07	-1.52898e-10	-1.24577
112705412	chr2:112705412:G:A	8.45171e-08	-1.27959	-1.13129
112705481	chr2:112705481:C:T	8.36565e-08	-1.28806	-1.13306
112705948	chr2:112705948:T:C	8.49153e-08	-1.28244	-1.12374
112706078	chr2:112706078:C:T	3.59632e-07	-1.52898e-10	-0.962752
112706136	chr2:112706136:G:C	3.38464e-07	-1.02341	-2.89289e-10
112706498	chr2:112706498:T:C	1.59171e-07	-0.939831	-0.838024
112706595	chr2:112706595:G:C	2.68596e-07	-1.52898e-10	-1.25463
112706681	chr2:112706681:A:G	2.91253e-07	-1.52898e-10	-1.17364
112706689	chr2:112706689:A:C	1.9998e-07	-1.1946	-0.355021
112706918	chr2:112706918:C:T	1.19366e-07	-1.45238	-0.61326
112706919	chr2:112706919:G:A	2.65927e-07	-1.52898e-10	-1.26461
112707132	chr2:112707132:A:G	1.20651e-07	-1.44072	-0.61421
112707753	chr2:112707753:G:A	7.30866e-08	-1.35012	-1.20607
112707959	chr2:112707959:T:C	2.82105e-07	-1.52898e-10	-1.20555
112708002	chr2:112708002:T:C	1.29996e-07	-1.43112	-0.549215
112708363	chr2:112708363:T:A	1.31919e-07	-1.49941	-0.466232
112708403	chr2:112708403:G:A	3.05237e-07	-1.52898e-10	-1.12674
112708597	chr2:112708597:C:G	3.07953e-07	-1.52898e-10	-1.11789
112708695	chr2:112708695:T:C	2.88563e-07	-1.52898e-10	-1.18292
112709093	chr2:112709093:G:A	2.65933e-07	-1.52898e-10	-1.26459
112709320	chr2:112709320:G:A	1.93698e-07	-1.58153	-2.89289e-10
112709372	chr2:112709372:C:T	2.70757e-07	-1.52898e-10	-1.24661
112709377	chr2:112709377:G:A	2.69524e-07	-1.52898e-10	-1.25117
112709517	chr2:112709517:C:T	2.98068e-07	-1.52898e-10	-1.15051
112709518	chr2:112709518:G:A	4.96415e-08	-1.67818	-1.26482
112709567	chr2:112709567:C:T	5.13227e-08	-1.71949	-1.19021
112709588	chr2:112709588:A:G	5.54395e-08	-1.70779	-1.12475
112709766	chr2:112709766:G:A	1.90686e-07	-1.59721	-2.89289e-10
112710076	chr2:112710076:C:T	2.65888e-07	-1.52898e-10	-1.26476
112710222	chr2:112710222:C:T	6.98355e-08	-1.68301	-0.918686
112710342	chr2:112710342:C:A	4.85057e-08	-1.71972	-1.24643
112710343	chr2:112710343:A:G	4.84515e-08	-1.7195	-1.24777
112710429	chr2:112710429:T:G	2.45817e-07	-1.34325	-2.89289e-10
112710535	chr2:112710535:T:A	4.84985e-08	-1.71883	-1.24747
112710537	chr2:112710537:G:A	4.24429e-07	-1.52898e-10	-0.797089
112710594	chr2:112710594:T:C	2.75592e-07	-1.52898e-10	-1.22891
112710612	chr2:112710612:T:C	6.57186e-08	-1.39947	-1.26298
112710751	chr2:112710751:T:C	4.80385e-08	-1.71425	-1.26158
112710794	chr2:112710794:A:G	5.0341e-08	-1.71963	-1.20938
112711167	chr2:112711167:G:C	7.24769e-07	-1.52898e-10	-0.261981
112711319	chr2:112711319:G:T	1.02155e-07	-1.36416	-0.857186
112711509	chr2:112711509:C:T	7.10394e-07	-1.52898e-10	-0.282014
112711575	chr2:112711575:G:A	5.08439e-08	-1.68572	-1.23336
112711610	chr2:112711610:T:C	2.65943e-07	-1.52898e-10	-1.26455
112711658	chr2:112711658:T:A	5.06562e-08	-1.7077	-1.21507
112711938	chr2:112711938:T:C	9.19946e-08	-1.46261	-0.863492
112712039	chr2:112712039:G:T	3.22309e-07	-1.52898e-10	-1.07232
112712222	chr2:112712222:G:T	3.17943e-07	-1.52898e-10	-1.08596
112712402	chr2:112712402:T:C	1.67488e-07	-1.65546	-0.0714632
112712511	chr2:112712511:G:A	2.68879e-07	-1.52898e-10	-1.25357
112712569	chr2:112712569:C:T	2.76962e-07	-1.52898e-10	-1.22395
112712582	chr2:112712582:G:A	4.88137e-08	-1.69536	-1.26446
112712811	chr2:112712811:C:A	2.72819e-07	-1.52898e-10	-1.23903
112713290	chr2:112713290:T:C	1.6903e-07	-1.71776	-2.89289e-10
112713371	chr2:112713371:G:A	5.60013e-08	-1.6567	-1.16576
112713552	chr2:112713552:C:T	5.98197e-08	-1.4931	-1.2634
112713672	chr2:112713672:T:C	5.86158e-08	-1.51518	-1.26165
112713922	chr2:112713922:G:T	6.80848e-08	-1.51148	-1.1156
112714570	chr2:112714570:C:G	2.72527e-06	-1.52898e-10	1.06249
112714736	chr2:112714736:T:A	1.65253e-07	-1.32664	-0.413713
112714748	chr2:112714748:C:T	1.68704e-07	-1.71969	-2.89289e-10
112714776	chr2:112714776:G:A	1.00605e-07	-0.996614	-1.24001
112714991	chr2:112714991:G:T	1.89774e-07	-1.602	-2.89289e-10
112715395	chr2:112715395:T:C	3.05561e-07	-1.52898e-10	-1.12568
112715434	chr2:112715434:C:T	2.81849e-07	-1.52898e-10	-1.20646
112715673	chr2:112715673:T:C	2.9358e-07	-1.52898e-10	-1.16568
112715750	chr2:112715750:T:G	3.70454e-07	-1.52898e-10	-0.933103
112715795	chr2:112715795:A:T	1.24488e-07	-1.08593	-0.937692
112716073	chr2:112716073:T:A	6.15882e-07	-1.52898e-10	-0.424779
112716164	chr2:112716164:A:G	2.81609e-07	-1.52898e-10	-1.20731
112716320	chr2:112716320:T:G	5.52944e-08	-1.6466	-1.18856
112716451	chr2:112716451:C:T	4.01905e-07	-1.52898e-10	-0.851618
112716924	chr2:112716924:C:T	9.87527e-08	-1.08024	-1.17497
112716935	chr2:112716935:A:G	2.6589e-07	-1.52898e-10	-1.26475
112717036	chr2:112717036:A:G	1.71428e-07	-1.70367	-2.89289e-10
112717315	chr2:112717315:C:T	8.68829e-08	-1.12747	-1.2558
112717339	chr2:112717339:G:A	6.42012e-08	-1.44657	-1.23924
112717521	chr2:112717521:A:C	2.92628e-07	-1.52898e-10	-1.16893
112717529	chr2:112717529:G:T	2.79243e-07	-1.52898e-10	-1.21575
112717759	chr2:112717759:C:T	3.83058e-07	-1.52898e-10	-0.899647
112718258	chr2:112718258:G:A	2.66437e-07	-1.52898e-10	-1.2627
112718507	chr2:112718507:G:A	9.74602e-08	-1.15793	-1.11046
112718718	chr2:112718718:A:G	1.95369e-07	-1.57294	-2.89289e-10
112718773	chr2:112718773:G:C	4.41033e-07	-1.52898e-10	-0.758715
112718784	chr2:112718784:C:G	5.84335e-08	-1.62155	-1.15839
112718974	chr2:112718974:C:T	1.36616e-07	-0.91789	-1.01277
112719065	chr2:112719065:G:A	5.05228e-08	-1.71119	-1.21422
112720003	chr2:112720003:T:C	2.66002e-07	-1.52898e-10	-1.26433
112720183	chr2:112720183:C:T	5.04261e-07	-1.52898e-10	-0.62474
112720234	chr2:112720234:TC:T	1.72484e-07	-1.69753	-2.89289e-10
112720295	chr2:112720295:G:A	2.78292e-07	-1.52898e-10	-1.21916
112720460	chr2:112720460:G:C	2.93392e-07	-1.52898e-10	-1.16632
112720517	chr2:112720517:T:A	7.63812e-07	-1.52898e-10	-0.209512
112720525	chr2:112720525:C:G	8.2851e-07	-1.52898e-10	-0.128204
112720596	chr2:112720596:A:G	2.85914e-07	-1.52898e-10	-1.19214
112720775	chr2:112720775:C:T	5.05007e-08	-1.70133	-1.22452
112720793	chr2:112720793:T:A	3.59994e-07	-0.384972	-0.576773
112720827	chr2:112720827:G:A	3.37328e-07	-1.52898e-10	-1.02678
112720854	chr2:112720854:T:G	2.18091e-07	-1.46292	-2.89289e-10
112721222	chr2:112721222:C:T	2.65986e-07	-1.52898e-10	-1.26439
112721253	chr2:112721253:G:A	4.83855e-08	-1.71274	-1.25589
112721312	chr2:112721312:A:G	3.14686e-07	-1.52898e-10	-1.09626
112721345	chr2:112721345:G:A	2.6662e-07	-1.52898e-10	-1.26201
112721749	chr2:112721749:C:T	2.97704e-07	-1.52898e-10	-1.15173
112721991	chr2:112721991:A:G	4.11529e-07	-1.52898e-10	-0.827954
112722037	chr2:112722037:G:A	5.81076e-07	-0.111492	-0.37146
112722038	chr2:112722038:C:T	8.3677e-07	-1.52898e-10	-0.118284
112722058	chr2:112722058:C:T	2.8859e-07	-1.52898e-10	-1.18282
112722083	chr2:112722083:C:T	4.38888e-07	-1.52898e-10	-0.763588
112722168	chr2:112722168:AC:A	6.83488e-08	-1.42582	-1.19739
112722389	chr2:112722389:C:T	1.88876e-07	-1.60674	-2.89289e-10
112722776	chr2:112722776:G:A	2.73444e-07	-1.52898e-10	-1.23674
112722914	chr2:112722914:T:C	6.43798e-08	-1.47388	-1.20915
112723140	chr2:112723140:A:G	2.73711e-07	-1.52898e-10	-1.23576
112723260	chr2:112723260:C:T	2.32993e-07	-1.39682	-2.89289e-10
112723578	chr2:112723578:G:A	3.01505e-07	-1.52898e-10	-1.13905
112723842	chr2:112723842:C:T	1.74412e-07	-1.68641	-2.89289e-10
112723942	chr2:112723942:C:A	2.75424e-07	-1.52898e-10	-1.22952
112723944	chr2:112723944:A:G	2.73933e-07	-1.52898e-10	-1.23495
112723970	chr2:112723970:A:G	5.42806e-08	-1.71827	-1.1354
112724068	chr2:112724068:C:A	3.54314e-07	-1.52898e-10	-0.977651
112724336	chr2:112724336:G:T	4.1291e-07	-1.52898e-10	-0.824605
112724353	chr2:112724353:AG:A	2.68399e-07	-1.52898e-10	-1.25536
112724933	chr2:112724933:C:T	3.75471e-07	-1.52898e-10	-0.919651
112725033	chr2:112725033:C:T	7.01464e-07	-1.52898e-10	-0.294664
112725202	chr2:112725202:A:C	7.43125e-08	-1.71034	-0.829216
112725234	chr2:112725234:T:C	2.83707e-07	-1.52898e-10	-1.19989
112725291	chr2:112725291:G:A	2.75477e-07	-1.52898e-10	-1.22933
112725460	chr2:112725460:A:T	1.62285e-07	-1.14386	-0.614621
112725731	chr2:112725731:C:T	2.67791e-07	-1.52898e-10	-1.25762
112725992	chr2:112725992:G:C	3.49991e-07	-1.52898e-10	-0.989926
112726596	chr2:112726596:C:A	3.17981e-07	-1.52898e-10	-1.08584
112726742	chr2:112726742:G:A	2.71246e-07	-1.52898e-10	-1.24481
112727059	chr2:112727059:T:C	5.00356e-07	-1.52898e-10	-0.632513
112727475	chr2:112727475:C:T	2.85161e-07	-1.52898e-10	-1.19478
112727584	chr2:112727584:G:A	3.08318e-07	-1.52898e-10	-1.1167
112727928	chr2:112727928:C:T	3.05303e-07	-1.52898e-10	-1.12653
112727970	chr2:112727970:G:A	3.80171e-07	-1.52898e-10	-0.907213
112728033	chr2:112728033:A:G	6.664e-07	-1.52898e-10	-0.345944
112728502	chr2:112728502:C:T	1.62777e-06	0.3893	0.157831
112728523	chr2:112728523:GCAT:G	2.65865e-07	-1.52898e-10	-1.26484
112728642	chr2:112728642:G:A	2.82337e-07	-1.52898e-10	-1.20473
112729303	chr2:112729303:A:G	4.54814e-07	-0.727944	-2.89289e-10
112729364	chr2:112729364:C:T	9.29619e-07	0.0431949	-0.0562539
112730066	chr2:112730066:A:G	2.7456e-07	-1.52898e-10	-1.23266
112730602	chr2:112730602:C:T	2.75327e-07	-1.52898e-10	-1.22987
112730611	chr2:112730611:G:A	2.11071e-07	-0.878624	-0.617014
112730643	chr2:112730643:C:T	1.83376e-07	-0.999447	-0.636848
112731023	chr2:112731023:G:A	3.99621e-07	-1.52898e-10	-0.857317
112731056	chr2:112731056:A:G	4.0135e-07	-1.52898e-10	-0.852999
112731678	chr2:112731678:C:T	3.80658e-07	-0.823651	-0.082281
112731713	chr2:112731713:T:A	2.68569e-07	-1.52898e-10	-1.25472
112731920	chr2:112731920:T:G	2.10628e-06	-1.52898e-10	0.804844
112732134	chr2:112732134:T:C	2.68493e-07	-1.52898e-10	-1.25501
112732519	chr2:112732519:C:T	1.54014e-07	-0.683683	-1.1271
112732905	chr2:112732905:T:C	2.65894e-07	-1.52898e-10	-1.26474
112732937	chr2:112732937:T:A	2.69611e-07	-1.52898e-10	-1.25085
112733160	chr2:112733160:A:C	2.99868e-07	-1.52898e-10	-1.14449
112733374	chr2:112733374:G:A	1.94794e-07	-1.29452	-0.28137
112733529	chr2:112733529:A:G	2.48764e-07	-0.750964	-0.580365
112733603	chr2:112733603:G:C	2.71082e-07	-1.52898e-10	-1.24541
112733729	chr2:112733729:G:C	1.44294e-07	-0.882497	-0.99348
112733802	chr2:112733802:G:A	1.15244e-07	-0.911958	-1.18882
112733984	chr2:112733984:T:A	3.52678e-07	-1.52898e-10	-0.982278
112733988	chr2:112733988:A:G	1.35261e-07	-0.917549	-1.02308
112733996	chr2:112733996:G:T	2.80016e-07	-1.52898e-10	-1.21299
112734652	chr2:112734652:T:C	5.21522e-07	-1.52898e-10	-0.591082
112734686	chr2:112734686:G:C	2.70176e-07	-1.52898e-10	-1.24876
112734769	chr2:112734769:A:C	3.62315e-07	-1.52898e-10	-0.95532
112734837	chr2:112734837:A:G	2.79162e-07	-1.52898e-10	-1.21604
112735275	chr2:112735275:A:G	3.56401e-07	-1.52898e-10	-0.971776
112735494	chr2:112735494:TTTTC:T	1.19689e-07	-1.00548	-1.05746
112735770	chr2:112735770:A:G	5.18032e-07	-0.597796	-2.89289e-10
112735809	chr2:112735809:G:T	2.99541e-07	-1.14558	-2.89289e-10
112736188	chr2:112736188:A:G	3.51504e-07	-1.52898e-10	-0.985612
112736330	chr2:112736330:GTTAACTCTAATTCTTGCA:G	2.76181e-07	-1.52898e-10	-1.22678
112736412	chr2:112736412:A:G	2.66644e-07	-1.52898e-10	-1.26192
112736673	chr2:112736673:T:C	1.44448e-07	-0.6151	-1.25982
112736800	chr2:112736800:C:T	2.79438e-07	-1.52898e-10	-1.21505
112737019	chr2:112737019:C:T	1.71596e-07	-1.70269	-2.89289e-10
112737039	chr2:112737039:G:A	2.66346e-07	-1.52898e-10	-1.26304
112737155	chr2:112737155:G:A	2.72194e-07	-1.52898e-10	-1.24132
112737211	chr2:112737211:G:A	3.49743e-07	-1.52898e-10	-0.990635
112737295	chr2:112737295:A:G	3.91146e-07	-1.52898e-10	-0.878752
112737336	chr2:112737336:C:T	3.55268e-07	-1.52898e-10	-0.974962
112737407	chr2:112737407:T:C	2.34235e-07	-1.39151	-2.89289e-10
112737543	chr2:112737543:C:T	2.72072e-07	-1.52898e-10	-1.24177
112737650	chr2:112737650:G:A	3.88088e-07	-1.52898e-10	-0.886601
112737739	chr2:112737739:G:A	3.94522e-07	-1.52898e-10	-0.870158
112737868	chr2:112737868:A:G	5.52465e-07	-1.52898e-10	-0.533443
112738002	chr2:112738002:T:C	2.71091e-07	-1.52898e-10	-1.24538
112738126	chr2:112738126:T:A	9.84841e-07	-1.52898e-10	0.0446468
112738208	chr2:112738208:T:C	1.46406e-07	-0.599571	-1.26188
112738554	chr2:112738554:A:T	3.51434e-07	-1.52898e-10	-0.985812
112738609	chr2:112738609:A:G	2.66643e-07	-1.52898e-10	-1.26192
112738745	chr2:112738745:T:C	3.57719e-07	-1.52898e-10	-0.968086
112738875	chr2:112738875:C:T	6.53111e-07	-1.52898e-10	-0.366086
112738977	chr2:112738977:C:T	1.87031e-07	-1.61656	-2.89289e-10
112739003	chr2:112739003:A:G	7.26909e-07	-1.52898e-10	-0.259032
112739377	chr2:112739377:T:A	1.80942e-07	-1.64965	-2.89289e-10
112739474	chr2:112739474:T:G	2.94826e-07	-1.4259	0.264453
112739764	chr2:112739764:T:C	3.62588e-07	-1.52898e-10	-0.954565
112739841	chr2:112739841:T:A	2.66508e-07	-1.52898e-10	-1.26243
112740229	chr2:112740229:G:A	2.71747e-07	-1.52898e-10	-1.24296
112740587	chr2:112740587:C:A	2.66116e-07	-1.52898e-10	-1.2639
112740760	chr2:112740760:C:T	3.56787e-07	-1.52898e-10	-0.970693
112740989	chr2:112740989:A:G	1.37084e-07	-0.869851	-1.05739
112741053	chr2:112741053:T:C	3.56048e-07	-1.52898e-10	-0.972767
112741176	chr2:112741176:C:T	2.65962e-07	-1.52898e-10	-1.26448
112741177	chr2:112741177:G:A	1.40999e-07	-0.880659	-1.01842
112741341	chr2:112741341:C:T	3.56738e-07	-1.52898e-10	-0.970833
112741363	chr2:112741363:A:C	3.40772e-07	-1.52898e-10	-1.01662
112741672	chr2:112741672:C:T	1.49056e-07	-1.40534	-0.438168
112741902	chr2:112741902:A:G	3.67005e-07	-1.52898e-10	-0.942459
112741991	chr2:112741991:C:T	7.71175e-08	-1.7008	-0.8017
112742058	chr2:112742058:G:A	8.12824e-07	-1.52898e-10	-0.147318
112743028	chr2:112743028:A:G	3.5907e-07	-1.52898e-10	-0.964315
112743180	chr2:112743180:T:C	4.04282e-07	-1.52898e-10	-0.84572
112743393	chr2:112743393:C:T	2.67141e-07	-1.52898e-10	-1.26006
112743402	chr2:112743402:A:G	8.23346e-07	-1.52898e-10	-0.134457
112743564	chr2:112743564:A:G	3.59261e-07	-1.52898e-10	-0.963785
112746005	chr2:112746005:C:T	3.62796e-07	-1.52898e-10	-0.953993
112746101	chr2:112746101:A:G	3.58739e-07	-1.52898e-10	-0.965237
112746253	chr2:112746253:C:T	1.38035e-07	-0.658431	-1.26189
112746819	chr2:112746819:GCT:G	3.90922e-07	-1.52898e-10	-0.879326
112746916	chr2:112746916:T:C	3.40144e-07	-1.52898e-10	-1.01846
112746918	chr2:112746918:G:C	2.71188e-07	-1.52898e-10	-1.24502
112747031	chr2:112747031:C:T	2.66921e-07	-1.52898e-10	-1.26088
112747365	chr2:112747365:CTAGAG:C	2.23921e-07	-1.28375	-0.152792
112747491	chr2:112747491:G:A	1.56636e-07	-1.47064	-0.323271
112747563	chr2:112747563:A:C	1.26757e-07	-0.834553	-1.17101
112748267	chr2:112748267:G:A	3.0366e-07	-1.52898e-10	-1.13193
112748344	chr2:112748344:A:G	2.66056e-07	-1.52898e-10	-1.26413
112748424	chr2:112748424:T:C	1.41849e-07	-1.48941	-0.403664
112748797	chr2:112748797:T:C	9.80277e-08	-1.37255	-0.890029
112748798	chr2:112748798:A:T	1.51281e-07	-1.41831	-0.410384
112748845	chr2:112748845:A:G	1.97587e-07	-1.56165	-2.89289e-10
112749096	chr2:112749096:C:T	1.4334e-07	-1.43684	-0.445772
112749222	chr2:112749222:AAGAGCTACC:A	1.48682e-07	-1.43646	-0.409564
112749719	chr2:112749719:A:G	3.37576e-07	-1.52898e-10	-1.02604
112750182	chr2:112750182:A:G	2.65866e-07	-1.52898e-10	-1.26484
112750213	chr2:112750213:T:C	2.66184e-07	-1.52898e-10	-1.26365
112750214	chr2:112750214:T:C	2.66324e-07	-1.52898e-10	-1.26312
112750352	chr2:112750352:CAG:C	3.55813e-07	-1.52898e-10	-0.973429
112750441	chr2:112750441:C:G	2.92372e-07	-1.52898e-10	-1.16981
112750518	chr2:112750518:C:T	3.84585e-07	-1.52898e-10	-0.895669
112750632	chr2:112750632:G:C	2.03565e-07	-1.41361	-0.118243
112750783	chr2:112750783:C:T	2.66094e-07	-1.52898e-10	-1.26398
112750972	chr2:112750972:A:G	4.39781e-07	-1.52898e-10	-0.761556
112751063	chr2:112751063:CAT:C	2.1833e-07	-1.46182	-2.89289e-10
112751083	chr2:112751083:T:C	3.43314e-07	-1.52898e-10	-1.00919
112751364	chr2:112751364:T:C	3.90845e-07	-1.52898e-10	-0.879521
112751435	chr2:112751435:T:C	4.45817e-07	-1.52898e-10	-0.747925
112751655	chr2:112751655:A:G	2.98995e-07	-1.52898e-10	-1.14741
112752062	chr2:112752062:T:C	2.81886e-07	-1.52898e-10	-1.20633
112752314	chr2:112752314:T:C	2.71939e-07	-1.52898e-10	-1.24225
112752656	chr2:112752656:C:T	3.57073e-07	-1.52898e-10	-0.969892
112752716	chr2:112752716:G:T	1.83787e-07	-1.63406	-2.89289e-10
112753146	chr2:112753146:A:G	3.90854e-07	-1.52898e-10	-0.879498
112753467	chr2:112753467:C:T	3.34512e-07	-1.52898e-10	-1.03516
112753734	chr2:112753734:G:A	3.04283e-07	-1.52898e-10	-1.12988
112753820	chr2:112753820:A:T	2.8784e-07	-1.52898e-10	-1.18543
112754186	chr2:112754186:A:T	2.65872e-07	-1.52898e-10	-1.26482
112754526	chr2:112754526:C:T	8.07435e-07	-1.52898e-10	-0.153971
112755264	chr2:112755264:T:C	1.26739e-07	-0.96343	-1.04228
112755289	chr2:112755289:G:C	3.50344e-07	-1.52898e-10	-0.988918
112755927	chr2:112755927:A:G	1.3524e-07	-0.927645	-1.01314
112756582	chr2:112756582:T:A	1.39419e-07	-0.959693	-0.950656
112756603	chr2:112756603:T:C	1.37893e-07	-0.970149	-0.951204
112757186	chr2:112757186:T:C	1.39992e-07	-0.644929	-1.26132
112757306	chr2:112757306:AT:A	1.00648e-07	-1.3316	-0.904603
112757556	chr2:112757556:T:C	6.69063e-07	-1.52898e-10	-0.341956
112757678	chr2:112757678:C:T	6.09129e-08	-1.5126	-1.22579
112757879	chr2:112757879:C:A	2.66916e-07	-1.52898e-10	-1.2609
112757903	chr2:112757903:C:T	2.80885e-07	-1.52898e-10	-1.20989
112757958	chr2:112757958:C:T	3.34293e-07	-1.52898e-10	-1.03582
112758599	chr2:112758599:A:T	1.96527e-07	-1.56703	-2.89289e-10
112758703	chr2:112758703:T:G	2.75292e-07	-1.52898e-10	-1.23
112758793	chr2:112758793:TTAG:T	1.76071e-07	-1.67694	-2.89289e-10
112759917	chr2:112759917:T:C	3.26595e-07	-1.52898e-10	-1.05911
112759943	chr2:112759943:G:T	3.32504e-07	-1.52898e-10	-1.04118
112759959	chr2:112759959:T:A	3.33426e-07	-1.52898e-10	-1.03841
112760262	chr2:112760262:A:G	2.01319e-07	-1.54294	-2.89289e-10
112760283	chr2:112760283:C:T	3.3652e-07	-1.52898e-10	-1.02918
112760367	chr2:112760367:T:C	1.24502e-07	-0.980961	-1.04255
112760836	chr2:112760836:TA:T	2.82338e-07	-1.52898e-10	-1.20473
112760971	chr2:112760971:C:T	2.65902e-07	-1.52898e-10	-1.26471
112761800	chr2:112761800:T:C	7.71587e-07	-1.52898e-10	-0.199384
112762197	chr2:112762197:T:C	2.84382e-07	-1.52898e-10	-1.19752
112762377	chr2:112762377:G:A	2.69915e-07	-1.52898e-10	-1.24972
112762448	chr2:112762448:T:C	2.86581e-07	-1.52898e-10	-1.18981
112762530	chr2:112762530:T:C	3.70179e-07	-1.52898e-10	-0.933848
112762552	chr2:112762552:G:A	2.68365e-07	-1.30517	0.0496905
112762953	chr2:112762953:T:A	1.57072e-07	-0.777298	-1.01383
112763101	chr2:112763101:G:T	1.31134e-07	-0.948416	-1.0232
112763356	chr2:112763356:T:C	1.46407e-07	-0.619018	-1.24243
112763392	chr2:112763392:C:T	3.92983e-07	-1.52898e-10	-0.874067
112763555	chr2:112763555:G:A	2.20316e-07	-1.45277	-2.89289e-10
112763572	chr2:112763572:A:G	4.33828e-07	-1.52898e-10	-0.775185
112763580	chr2:112763580:C:G	1.21229e-07	-0.819728	-1.23042
112763845	chr2:112763845:C:T	2.75216e-07	-1.52898e-10	-1.23028
112763893	chr2:112763893:T:TA	3.07318e-07	-1.52898e-10	-1.11995
112763945	chr2:112763945:T:C	3.75305e-07	-1.52898e-10	-0.920093
112763970	chr2:112763970:A:G	2.66831e-07	-1.52898e-10	-1.26122
112764015	chr2:112764015:G:T	5.95848e-07	0.670063	-1.12791
112764068	chr2:112764068:G:A	1.93763e-07	-1.5812	-2.89289e-10
112764177	chr2:112764177:C:T	2.02823e-07	-0.489456	-1.04604
112764366	chr2:112764366:G:T	2.86672e-07	-1.52898e-10	-1.18949
112764441	chr2:112764441:G:A	3.02968e-07	-1.52898e-10	-1.13421
112764713	chr2:112764713:A:C	1.18236e-06	-1.52898e-10	0.227434
112764786	chr2:112764786:T:C	8.82791e-07	-1.52898e-10	-0.0647447
112764883	chr2:112764883:G:C	7.2712e-07	-1.52898e-10	-0.258742
112765001	chr2:112765001:C:T	2.40347e-07	-1.36575	-2.89289e-10
112765410	chr2:112765410:A:G	4.13781e-07	-1.52898e-10	-0.822497
112765475	chr2:112765475:G:A	8.88719e-07	-1.52898e-10	-0.0580521
112765553	chr2:112765553:A:G	7.49628e-08	-1.67536	-0.855477
112765597	chr2:112765597:C:T	5.82088e-08	-1.53322	-1.25058
112765889	chr2:112765889:TC:T	2.88812e-07	-1.52898e-10	-1.18206
112766076	chr2:112766076:C:A	3.35382e-07	-1.52898e-10	-1.03256
112766390	chr2:112766390:C:T	7.71784e-07	0.973562	-1.17269
112766584	chr2:112766584:T:G	1.91865e-07	-1.59104	-2.89289e-10
112766590	chr2:112766590:C:T	9.93211e-07	-1.52898e-10	0.0531098
112766810	chr2:112766810:T:C	2.96026e-07	-1.52898e-10	-1.15738
112766828	chr2:112766828:C:CATGGTGG	2.68613e-07	-1.52898e-10	-1.25456
112767018	chr2:112767018:G:A	2.66529e-07	-1.52898e-10	-1.26235
112767218	chr2:112767218:T:C	6.04094e-08	-1.66869	-1.078
112767359	chr2:112767359:G:A	3.04709e-07	-1.52898e-10	-1.12848
112767491	chr2:112767491:C:G	1.47146e-06	-1.52898e-10	0.446178
112767562	chr2:112767562:C:T	2.72789e-07	-1.52898e-10	-1.23913
112767734	chr2:112767734:G:A	5.74341e-08	-1.66202	-1.13518
112768168	chr2:112768168:A:G	6.32695e-08	-1.70133	-0.999101
112768335	chr2:112768335:C:A	5.51627e-08	-1.71243	-1.12512
112768681	chr2:112768681:T:C	3.51081e-07	-1.52898e-10	-0.986815
112768761	chr2:112768761:T:G	1.88462e-07	-1.60894	-2.89289e-10
112768954	chr2:112768954:G:A	3.04651e-07	-1.52898e-10	-1.12867
112768999	chr2:112768999:C:G	3.50815e-07	-1.52898e-10	-0.987573
112769119	chr2:112769119:C:T	2.84771e-07	-1.19615	-2.89289e-10
112769224	chr2:112769224:T:C	2.93854e-07	-1.52898e-10	-1.16475
112769622	chr2:112769622:G:A	4.48055e-07	-1.52898e-10	-0.742917
112769795	chr2:112769795:A:G	2.66751e-07	-1.52898e-10	-1.26152
112770129	chr2:112770129:G:T	6.35962e-08	-1.70412	-0.991158
112770329	chr2:112770329:T:C	5.7545e-08	-1.67123	-1.12404
112770466	chr2:112770466:A:T	2.77199e-07	-1.52898e-10	-1.2231
112770745	chr2:112770745:C:G	5.80159e-08	-1.6651	-1.12202
112770855	chr2:112770855:A:C	4.13756e-07	-1.52898e-10	-0.822556
112770893	chr2:112770893:A:G	1.32068e-06	-1.52898e-10	0.338066
112770959	chr2:112770959:G:A	5.60473e-08	-1.66886	-1.15278
112771048	chr2:112771048:A:G	5.87389e-08	-1.64862	-1.12612
112771414	chr2:112771414:T:C	2.85464e-07	-1.52898e-10	-1.19372
112771606	chr2:112771606:C:T	6.03824e-08	-1.48245	-1.26468
112771633	chr2:112771633:TTATTA:T	5.86555e-08	-1.66322	-1.11293
112771663	chr2:112771663:T:C	6.29765e-08	-1.70299	-1.00208
112771800	chr2:112771800:C:G	2.91585e-07	-1.52898e-10	-1.1725
112772272	chr2:112772272:C:T	2.87316e-07	-1.52898e-10	-1.18725
112772522	chr2:112772522:C:T	6.26476e-08	-1.7076	-1.00271
112773135	chr2:112773135:C:T	9.58531e-08	-1.66084	-0.624176
112773447	chr2:112773447:C:T	6.07822e-08	-1.66434	-1.0762
112773452	chr2:112773452:G:A	3.05184e-07	-1.52898e-10	-1.12692
112773516	chr2:112773516:T:C	6.31785e-08	-1.65597	-1.0459
112773714	chr2:112773714:G:A	5.93763e-08	-1.6763	-1.08763
112773906	chr2:112773906:ATAAC:A	9.99634e-07	-1.52898e-10	0.0595554
112773937	chr2:112773937:C:T	3.00383e-07	-1.52898e-10	-1.14277
112774148	chr2:112774148:A:T	4.11328e-07	-1.52898e-10	-0.828443
112774506	chr2:112774506:A:G	6.1843e-08	-1.70858	-1.01465
112774659	chr2:112774659:T:C	5.51787e-08	-1.67214	-1.16512
112775308	chr2:112775308:G:T	6.04159e-08	-1.48349	-1.26309
112775756	chr2:112775756:G:A	6.92438e-08	-1.70573	-0.904468
112776107	chr2:112776107:C:T	2.68315e-07	-1.52898e-10	-1.25567
112776361	chr2:112776361:G:A	2.81363e-07	-1.52898e-10	-1.20819
112776448	chr2:112776448:G:A	1.14918e-06	-1.52898e-10	0.19897
112777253	chr2:112777253:G:C	6.09493e-08	-1.47342	-1.26438
112777649	chr2:112777649:A:G	1.19246e-06	-1.52898e-10	0.23594
112777836	chr2:112777836:C:G	3.18605e-07	-1.52898e-10	-1.08388
112777861	chr2:112777861:C:T	6.30139e-08	-1.7059	-0.998576
112778202	chr2:112778202:G:A	2.72021e-07	-1.52898e-10	-1.24195
112778558	chr2:112778558:A:G	4.16777e-07	-1.52898e-10	-0.815283
112779058	chr2:112779058:T:C	2.16147e-06	0.830708	-2.89289e-10
112779074	chr2:112779074:A:G	6.13957e-08	-1.46986	-1.26063
112779199	chr2:112779199:T:C	3.17563e-07	-1.52898e-10	-1.08716
112779250	chr2:112779250:TG:T	6.23228e-07	-1.52898e-10	-0.412922
112779348	chr2:112779348:G:GT	2.8576e-07	-1.52898e-10	-1.19268
112779406	chr2:112779406:G:GT	3.32365e-07	-1.52898e-10	-1.0416
112779574	chr2:112779574:C:T	2.69281e-07	-1.52898e-10	-1.25208
112779775	chr2:112779775:T:G	6.72157e-08	-1.47656	-1.16337
112780002	chr2:112780002:T:C	1.46113e-07	-1.46897	-0.394477
112780471	chr2:112780471:A:G	3.03112e-07	-1.52898e-10	-1.13373
112780617	chr2:112780617:A:G	2.36505e-07	-1.38186	-2.89289e-10
112780749	chr2:112780749:AATC:A	6.20041e-08	-1.46411	-1.25652
112780912	chr2:112780912:C:T	3.55729e-07	-1.52898e-10	-0.973663
112780913	chr2:112780913:A:G	6.22054e-08	-1.46502	-1.25237
112780973	chr2:112780973:T:C	2.70154e-07	-1.52898e-10	-1.24884
112780976	chr2:112780976:C:T	6.33488e-08	-1.70752	-0.991657
112781027	chr2:112781027:T:A	5.98933e-08	-1.6949	-1.06037
112781205	chr2:112781205:G:A	8.75258e-08	-1.62411	-0.751786
112781647	chr2:112781647:G:A	2.89406e-07	-1.52898e-10	-1.18
112782132	chr2:112782132:C:T	2.67438e-07	-1.52898e-10	-1.25894
112782296	chr2:112782296:C:T	2.91257e-07	-1.52898e-10	-1.17363
112782395	chr2:112782395:G:A	7.81952e-08	-1.26323	-1.2254
112782498	chr2:112782498:A:G	3.46136e-07	-1.52898e-10	-1.001
112782507	chr2:112782507:G:A	1.43496e-07	-1.44511	-0.436411
112782567	chr2:112782567:G:A	2.65909e-07	-1.52898e-10	-1.26468
112782600	chr2:112782600:C:T	5.1903e-08	-1.70025	-1.19821
112782628	chr2:112782628:G:T	6.17484e-08	-1.46061	-1.26415
112782836	chr2:112782836:A:G	2.69996e-07	-1.52898e-10	-1.24943
112783805	chr2:112783805:C:T	2.65873e-07	-1.52898e-10	-1.26481
112784230	chr2:112784230:T:C	1.45344e-07	-1.44138	-0.427355
112784242	chr2:112784242:T:A	6.29551e-08	-1.44146	-1.26396
112784348	chr2:112784348:G:A	7.50626e-08	-1.71391	-0.815599
112785696	chr2:112785696:G:A	6.6528e-08	-1.70371	-0.946497
112785701	chr2:112785701:TTGTG:T	4.13534e-07	-1.52898e-10	-0.823094
112785741	chr2:112785741:A:G	1.53619e-06	-1.52898e-10	0.489224
112785806	chr2:112785806:A:C	3.9137e-07	-1.52898e-10	-0.87818
112786000	chr2:112786000:G:A	1.42197e-07	-1.45375	-0.436873
112786762	chr2:112786762:C:T	8.45832e-08	-1.7178	-0.692297
112786765	chr2:112786765:AC:A	2.69505e-07	-1.52898e-10	-1.25125
112786857	chr2:112786857:A:G	5.17089e-08	-1.68682	-1.21538
112786890	chr2:112786890:T:C	5.21932e-08	-1.68169	-1.21119
112786978	chr2:112786978:G:T	3.18582e-07	-1.52898e-10	-1.08395
112787249	chr2:112787249:G:A	5.15603e-08	-1.70462	-1.20046
112787346	chr2:112787346:C:T	3.19908e-07	-1.52898e-10	-1.0798
112788101	chr2:112788101:T:C	7.85862e-08	-1.26071	-1.22293
112788257	chr2:112788257:G:A	7.8685e-08	-1.2626	-1.21978
112788418	chr2:112788418:G:A	3.51914e-07	-1.52898e-10	-0.984448
112788512	chr2:112788512:T:C	3.92921e-07	-1.52898e-10	-0.874225
112788714	chr2:112788714:A:G	3.83492e-07	-1.52898e-10	-0.898515
112788798	chr2:112788798:C:T	2.6748e-07	-1.52898e-10	-1.25879
112788852	chr2:112788852:AAG:A	2.83743e-07	-1.52898e-10	-1.19976
112788972	chr2:112788972:G:A	2.67309e-07	-1.52898e-10	-1.25943
112789477	chr2:112789477:C:A	4.06777e-07	-1.52898e-10	-0.839567
112789893	chr2:112789893:G:A	6.23647e-08	-1.45184	-1.263
112789923	chr2:112789923:C:T	5.38729e-07	-1.52898e-10	-0.55862
112790232	chr2:112790232:C:T	6.2881e-08	-1.44349	-1.2631
112790322	chr2:112790322:A:G	3.21343e-07	-1.52898e-10	-1.07532
112790682	chr2:112790682:G:A	2.94979e-07	-1.52898e-10	-1.16093
112790920	chr2:112790920:G:A	2.695e-07	-1.52898e-10	-1.25127
112791619	chr2:112791619:C:T	1.7024e-07	-1.71062	-2.89289e-10
112792103	chr2:112792103:C:A	2.67972e-07	-1.52898e-10	-1.25695
112792392	chr2:112792392:G:T	1.00998e-06	-1.52898e-10	0.0698507
112792483	chr2:112792483:C:T	5.41733e-07	-1.52898e-10	-0.55306
112792567	chr2:112792567:A:G	2.65933e-07	-1.52898e-10	-1.26459
112792966	chr2:112792966:G:T	2.80286e-07	-1.52898e-10	-1.21202
112793111	chr2:112793111:T:C	6.58367e-08	-1.40301	-1.25765
112793365	chr2:112793365:G:A	5.28356e-07	-1.52898e-10	-0.578064
112793640	chr2:112793640:T:C	3.06192e-07	-1.52898e-10	-1.12362
112793751	chr2:112793751:G:A	3.57835e-07	-1.52898e-10	-0.967762
112793757	chr2:112793757:G:A	2.72863e-07	-1.52898e-10	-1.23886
112794139	chr2:112794139:C:T	6.54516e-08	-1.41025	-1.25627
112794217	chr2:112794217:C:G	2.70524e-07	-1.52898e-10	-1.24747
112794667	chr2:112794667:G:A	1.82357e-07	-1.64186	-2.89289e-10
112795030	chr2:112795030:C:T	1.01515e-07	-1.66006	-0.567568
112795101	chr2:112795101:T:A	7.28537e-08	-1.3296	-1.22978
112795121	chr2:112795121:A:G	6.07692e-08	-1.7188	-1.02195
112795160	chr2:112795160:T:C	5.8431e-08	-1.71981	-1.06018
112795588	chr2:112795588:T:G	7.32343e-08	-1.32355	-1.23062
112795849	chr2:112795849:A:G	7.92214e-08	-1.21159	-1.26399
112795922	chr2:112795922:T:A	2.88039e-07	-1.52898e-10	-1.18474
112796025	chr2:112796025:G:A	2.75656e-07	-1.52898e-10	-1.22868
112796091	chr2:112796091:A:G	7.23741e-08	-1.33824	-1.22775
112796247	chr2:112796247:A:T	4.78626e-08	-1.71873	-1.26077
112796374	chr2:112796374:T:C	1.76642e-06	1.89272	-1.26384
112796531	chr2:112796531:AC:A	2.71317e-07	-1.52898e-10	-1.24454
112796568	chr2:112796568:G:A	7.45062e-07	1.01814	-1.2525
112796585	chr2:112796585:G:T	2.2103e-07	-1.44953	-2.89289e-10
112796587	chr2:112796587:C:T	2.88517e-07	-1.52898e-10	-1.18308
112796834	chr2:112796834:C:A	2.71871e-07	-1.52898e-10	-1.24251
112797337	chr2:112797337:G:A	5.01886e-07	-1.52898e-10	-0.62946
112797339	chr2:112797339:G:T	5.01975e-07	-1.52898e-10	-0.629283
112797803	chr2:112797803:A:G	2.7794e-07	-1.52898e-10	-1.22043
112798015	chr2:112798015:C:T	5.74097e-08	-1.53279	-1.26483
112798211	chr2:112798211:C:T	5.99073e-07	0.774937	-1.22739
112798612	chr2:112798612:A:C	2.72201e-07	-1.52898e-10	-1.24129
112799450	chr2:112799450:T:C	2.65987e-07	-1.52898e-10	-1.26439
112800866	chr2:112800866:A:G	5.42284e-08	-1.69835	-1.15628
112801034	chr2:112801034:C:T	4.33866e-07	-1.52898e-10	-0.775097
112801038	chr2:112801038:A:G	5.02965e-08	-1.67411	-1.25579
112801096	chr2:112801096:A:G	4.94789e-08	-1.68848	-1.25781
112801309	chr2:112801309:A:G	6.04998e-08	-1.58948	-1.15571
112801723	chr2:112801723:G:A	4.92084e-08	-1.69379	-1.25798
112801786	chr2:112801786:A:G	5.90682e-08	-1.71904	-1.0501
112802184	chr2:112802184:A:G	4.89429e-08	-1.69524	-1.26194
112802423	chr2:112802423:A:G	3.04959e-07	-1.52898e-10	-1.12766
112803344	chr2:112803344:A:G	1.81022e-07	-1.64921	-2.89289e-10
112803688	chr2:112803688:G:A	2.68331e-07	-1.52898e-10	-1.25561
112803817	chr2:112803817:C:G	4.0594e-07	-1.52898e-10	-0.841628
112803971	chr2:112803971:A:G	3.30129e-07	-1.52898e-10	-1.04835
112804813	chr2:112804813:T:C	2.69506e-07	-1.52898e-10	-1.25124
112804832	chr2:112804832:A:G	4.92436e-07	-1.52898e-10	-0.64847
112804856	chr2:112804856:T:A	4.70427e-07	-1.52898e-10	-0.694193
112805304	chr2:112805304:C:T	3.06134e-07	-1.52898e-10	-1.12381
112805784	chr2:112805784:A:G	8.07625e-08	-1.1953	-1.26102
112806008	chr2:112806008:G:A	2.65865e-07	-1.52898e-10	-1.26484
112806140	chr2:112806140:T:C	3.915e-07	-1.52898e-10	-0.877847
112806241	chr2:112806241:G:A	2.74572e-07	-1.52898e-10	-1.23262
112806358	chr2:112806358:G:A	2.71592e-07	-1.52898e-10	-1.24353
112806397	chr2:112806397:A:G	4.13458e-07	-1.52898e-10	-0.823278
112806442	chr2:112806442:C:T	3.01287e-07	-1.52898e-10	-1.13977
112806586	chr2:112806586:A:G	2.73301e-07	-1.52898e-10	-1.23726
112806728	chr2:112806728:C:T	6.73052e-07	-1.52898e-10	-0.336011
112806849	chr2:112806849:T:C	4.92592e-08	-1.6867	-1.26403
112808721	chr2:112808721:G:GT	6.06811e-07	-1.52898e-10	-0.439616
112809124	chr2:112809124:A:T	2.81703e-07	-1.52898e-10	-1.20698
112809806	chr2:112809806:C:A	4.41669e-07	-1.52898e-10	-0.757273
112809853	chr2:112809853:T:G	1.41897e-07	-1.13945	-0.753285
112809955	chr2:112809955:C:T	1.39246e-07	-1.17423	-0.737362
112810169	chr2:112810169:G:A	3.66763e-07	-1.52898e-10	-0.943118
112810237	chr2:112810237:C:A	4.0442e-07	-1.52898e-10	-0.845379
112810242	chr2:112810242:T:A	2.72784e-07	-1.52898e-10	-1.23915
112810599	chr2:112810599:C:T	1.16651e-07	-1.21489	-0.873757
112810807	chr2:112810807:C:G	3.24189e-07	-1.52898e-10	-1.06651
112811039	chr2:112811039:T:C	1.72744e-07	-1.69602	-2.89289e-10
112811043	chr2:112811043:G:A	2.73629e-07	-1.52898e-10	-1.23606
112811115	chr2:112811115:T:A	3.6526e-07	-1.52898e-10	-0.947224
112811270	chr2:112811270:G:C	8.10561e-08	-1.23501	-1.21768
112811462	chr2:112811462:T:C	5.43446e-08	-1.5888	-1.26369
112811507	chr2:112811507:G:A	1.69037e-07	-1.71771	-2.89289e-10
112811768	chr2:112811768:T:C	5.59055e-08	-1.58468	-1.23949
112811976	chr2:112811976:C:T	2.73606e-07	-1.52898e-10	-1.23614
112812343	chr2:112812343:A:T	7.87345e-08	-1.24519	-1.23657
112812756	chr2:112812756:C:T	3.66082e-07	-1.52898e-10	-0.944977
112812916	chr2:112812916:C:T	5.16628e-08	-1.64756	-1.25553
112813059	chr2:112813059:A:G	2.97155e-07	-1.52898e-10	-1.15358
112813164	chr2:112813164:G:A	3.22342e-07	-1.52898e-10	-1.07222
112813232	chr2:112813232:C:A	9.75194e-08	-1.00328	-1.2645
112813495	chr2:112813495:C:G	1.06617e-06	1.35271	-1.22871
112813987	chr2:112813987:A:G	7.51761e-07	-1.52898e-10	-0.225416
112814096	chr2:112814096:G:A	6.5325e-07	-1.52898e-10	-0.365873
112814137	chr2:112814137:C:T	2.68644e-07	-1.52898e-10	-1.25445
112814291	chr2:112814291:TTCTTG:T	2.72869e-07	-1.52898e-10	-1.23884
112814325	chr2:112814325:T:C	3.24339e-07	-1.52898e-10	-1.06604
112814442	chr2:112814442:A:G	1.92691e-07	-1.58675	-2.89289e-10
112814780	chr2:112814780:T:C	5.48208e-08	-1.71891	-1.12486
112815326	chr2:112815326:T:C	4.78453e-07	-1.52898e-10	-0.677275
112815559	chr2:112815559:T:G	3.29488e-07	-1.52898e-10	-1.05029
112815824	chr2:112815824:T:C	2.85109e-07	-1.52898e-10	-1.19496
112815954	chr2:112815954:T:A	2.8856e-07	-1.52898e-10	-1.18293
112816238	chr2:112816238:A:C	4.45388e-07	-1.52898e-10	-0.748886
112816388	chr2:112816388:G:A	2.71841e-07	-1.52898e-10	-1.24262
112816499	chr2:112816499:A:G	2.79693e-07	-1.52898e-10	-1.21414
112816897	chr2:112816897:G:A	6.34041e-07	-1.52898e-10	-0.39572
112816941	chr2:112816941:C:T	3.21063e-07	-1.52898e-10	-1.0762
112817106	chr2:112817106:G:A	1.04542e-06	-1.52898e-10	0.104338
112817172	chr2:112817172:C:T	7.6829e-07	-1.52898e-10	-0.203666
112817277	chr2:112817277:G:A	5.22437e-08	-1.6271	-1.26481
112817287	chr2:112817287:T:C	7.71438e-07	-1.52898e-10	-0.199577
112817441	chr2:112817441:C:T	3.15834e-07	-1.52898e-10	-1.09262
112817512	chr2:112817512:G:A	3.61923e-07	-1.52898e-10	-0.956402
112817651	chr2:112817651:G:T	8.35368e-08	-1.33309	-1.08946
112818269	chr2:112818269:A:T	4.58769e-07	-1.52898e-10	-0.719287
112818364	chr2:112818364:A:G	3.02724e-07	-1.52898e-10	-1.13501
112818680	chr2:112818680:G:A	2.72992e-07	-1.52898e-10	-1.23839
112818722	chr2:112818722:C:T	3.03838e-07	-1.52898e-10	-1.13134
112819149	chr2:112819149:C:G	3.21263e-07	-0.260828	-0.814744
112819247	chr2:112819247:T:A	2.87302e-07	-1.52898e-10	-1.1873
112819325	chr2:112819325:A:G	1.56827e-07	-0.945214	-0.847473
112819330	chr2:112819330:T:G	2.93655e-07	-1.52898e-10	-1.16543
112819338	chr2:112819338:G:A	2.64966e-07	-0.441962	-0.826268
112819356	chr2:112819356:T:C	3.96842e-07	-1.52898e-10	-0.864295
112819357	chr2:112819357:G:T	4.38045e-07	-1.52898e-10	-0.765511
112819632	chr2:112819632:C:T	9.88547e-08	-1.27858	-0.975599
112819872	chr2:112819872:T:C	8.8761e-07	1.18229	-1.2416
112820380	chr2:112820380:T:C	1.22785e-06	0.905464	-0.640281
112820875	chr2:112820875:A:G	8.48505e-08	-1.1741	-1.23285
112821027	chr2:112821027:T:C	2.75459e-07	-1.52898e-10	-1.22939
112821085	chr2:112821085:AATATTTTAT:A	1.80238e-07	-1.65355	-2.89289e-10
112822264	chr2:112822264:A:G	2.6818e-07	-1.52898e-10	-1.25618
112822289	chr2:112822289:T:C	6.06946e-07	-0.439393	-2.89289e-10
112822681	chr2:112822681:C:G	2.68426e-07	-1.52898e-10	-1.25526
112822855	chr2:112822855:C:G	5.16473e-07	0.545162	-1.14597
112823049	chr2:112823049:T:A	2.12423e-07	-1.48925	-2.89289e-10
112823416	chr2:112823416:C:T	3.01408e-07	-1.52898e-10	-1.13937
112823573	chr2:112823573:C:T	2.78655e-07	-1.52898e-10	-1.21786
112823805	chr2:112823805:C:T	2.01818e-07	-1.54047	-2.89289e-10
112823911	chr2:112823911:G:A	2.45722e-07	-1.34363	-2.89289e-10
112823950	chr2:112823950:C:T	2.45163e-07	-1.34591	-2.89289e-10
112824293	chr2:112824293:T:A	2.67792e-07	-1.52898e-10	-1.25762
112824589	chr2:112824589:A:C	3.56682e-07	-1.52898e-10	-0.970988
112825003	chr2:112825003:G:C	4.0309e-07	-1.52898e-10	-0.848673
112825104	chr2:112825104:G:A	4.01599e-07	-1.52898e-10	-0.852379
112825205	chr2:112825205:C:T	4.96515e-08	-1.71887	-1.22393
112825326	chr2:112825326:G:A	3.01166e-07	-1.52898e-10	-1.14017
112826303	chr2:112826303:C:A	1.01964e-07	-0.981584	-1.24163
112826379	chr2:112826379:C:T	2.68867e-07	-1.52898e-10	-1.25362
112827473	chr2:112827473:C:T	1.06136e-06	1.34121	-1.22173
112827570	chr2:112827570:T:C	2.66121e-07	-1.52898e-10	-1.26388
112828093	chr2:112828093:CCCATGAT:C	1.86104e-07	-1.62153	-2.89289e-10
112828642	chr2:112828642:A:G	3.05166e-07	-1.12698	-2.89289e-10
112828793	chr2:112828793:G:A	5.00964e-07	-1.52898e-10	-0.631298
112828857	chr2:112828857:A:C	4.30685e-07	-1.52898e-10	-0.782456
112828892	chr2:112828892:A:G	2.2693e-06	2.14371	-1.26432
112829544	chr2:112829544:A:G	4.75344e-07	0.458802	-1.1426
112829641	chr2:112829641:A:G	3.05202e-07	-1.52898e-10	-1.12686
112829896	chr2:112829896:AAATTG:A	4.02082e-07	-1.52898e-10	-0.851177
112830624	chr2:112830624:T:C	3.02661e-07	-1.52898e-10	-1.13522
112830725	chr2:112830725:C:T	5.0041e-08	-1.71176	-1.22323
112830955	chr2:112830955:A:G	2.68055e-07	-1.52898e-10	-1.25664
112830976	chr2:112830976:A:G	1.26617e-06	1.55825	-1.26233
112831089	chr2:112831089:G:A	2.78861e-07	-1.52898e-10	-1.21712
112831178	chr2:112831178:CAA:C	1.02364e-07	-1.02393	-1.19537
112831217	chr2:112831217:G:A	2.6822e-07	-1.52898e-10	-1.25602
112831756	chr2:112831756:C:T	9.99901e-08	-1.03087	-1.21189
112831797	chr2:112831797:A:G	1.69746e-07	-1.71353	-2.89289e-10
112832174	chr2:112832174:G:A	4.83614e-07	-1.52898e-10	-0.666547
112832890	chr2:112832890:C:T	6.59554e-08	-1.7144	-0.944457
112833698	chr2:112833698:A:G	5.00426e-07	0.498796	-1.13117
112833765	chr2:112833765:G:A	2.84545e-07	-0.0742755	-1.12267
112834078	chr2:112834078:T:G	1.61828e-07	-0.565884	-1.19541
112834786	chr2:112834786:C:T	1.17475e-07	-0.854893	-1.22671
112835315	chr2:112835315:GA:G	3.55619e-07	-0.15154	-0.822434
112835370	chr2:112835370:C:T	2.90261e-07	-1.52898e-10	-1.17705
112835372	chr2:112835372:T:A	2.77287e-07	-1.52898e-10	-1.22278
112835941	chr2:112835941:G:A	5.3818e-06	2.22563	-0.482688
112836014	chr2:112836014:T:C	4.00157e-07	-1.52898e-10	-0.855977
112836120	chr2:112836120:A:G	3.05739e-07	-1.52898e-10	-1.1251
112836171	chr2:112836171:G:A	2.83532e-07	-1.52898e-10	-1.20051
112836810	chr2:112836810:G:A	1.97634e-05	3.29448	-0.250723
112837290	chr2:112837290:A:G	5.7613e-06	2.75706	-0.945972
112837491	chr2:112837491:T:G	5.89066e-07	-1.52898e-10	-0.469296
112837576	chr2:112837576:TACCA:T	3.85779e-07	-1.52898e-10	-0.89257
112837782	chr2:112837782:T:C	4.05216e-05	4.72549	-0.963733
112837878	chr2:112837878:A:T	2.79518e-07	-1.52898e-10	-1.21477
112838147	chr2:112838147:G:A	3.01314e-07	-1.52898e-10	-1.13968
112838252	chr2:112838252:C:G	6.24403e-05	5.19757	-1.00344
112838503	chr2:112838503:CTG:C	6.69816e-07	-1.52898e-10	-0.34083
112838691	chr2:112838691:CTTTT:C	1.04998e-06	-1.52898e-10	0.108692
112839163	chr2:112839163:C:T	1.79913e-07	-1.65536	-2.89289e-10
112839179	chr2:112839179:C:T	2.21946e-07	-1.4454	-2.89289e-10
112839356	chr2:112839356:G:T	2.26371e-07	-1.42566	-2.89289e-10
112839656	chr2:112839656:T:C	3.65488e-07	-1.52898e-10	-0.9466
112839770	chr2:112839770:A:G	6.15185e-07	-1.52898e-10	-0.42591
112840530	chr2:112840530:G:A	1.12869e-07	-0.899658	-1.22195
112840640	chr2:112840640:T:TTA	2.7137e-07	-1.52898e-10	-1.24435
112840644	chr2:112840644:T:C	2.71285e-07	-1.52898e-10	-1.24467
112840730	chr2:112840730:G:C	3.87826e-07	-1.52898e-10	-0.887276
112840741	chr2:112840741:T:C	2.71205e-07	-1.52898e-10	-1.24496
112841950	chr2:112841950:A:G	8.35082e-07	0.554281	-0.674585
112842297	chr2:112842297:C:A	6.35011e-07	-0.394191	-2.89289e-10
112842714	chr2:112842714:C:A	3.19698e-07	-1.52898e-10	-1.08046
112842749	chr2:112842749:T:C	6.49816e-06	2.15444	-0.223002
112842838	chr2:112842838:C:T	1.03944e-07	-0.969175	-1.23481
112842989	chr2:112842989:C:G	8.46998e-07	0.338443	-0.444578
112843435	chr2:112843435:C:G	3.20592e-07	-1.52898e-10	-1.07766
112843850	chr2:112843850:G:GAAACA	8.46384e-08	-1.18492	-1.22453
112844063	chr2:112844063:A:G	5.6016e-07	-1.52898e-10	-0.519611
112844416	chr2:112844416:T:A	2.79861e-07	-1.52898e-10	-1.21354
112844447	chr2:112844447:A:G	7.8287e-07	-1.52898e-10	-0.184867
112844819	chr2:112844819:T:G	6.69816e-07	-1.52898e-10	-0.34083
112844982	chr2:112844982:A:G	1.93865e-07	-0.414355	-1.16632
112845069	chr2:112845069:C:CA	6.71201e-07	-1.52898e-10	-0.338764
112845375	chr2:112845375:C:T	2.67034e-07	-1.52898e-10	-1.26046
112845606	chr2:112845606:G:T	1.25665e-07	-1.13324	-0.880975
112845653	chr2:112845653:TCTC:T	3.12439e-07	-1.52898e-10	-1.10342
112845681	chr2:112845681:G:A	6.15751e-07	-1.52898e-10	-0.42499
112845742	chr2:112845742:C:T	3.6225e-07	-1.52898e-10	-0.955498
112846455	chr2:112846455:CA:C	4.33792e-05	4.82412	-0.994216
112847272	chr2:112847272:C:T	3.02958e-07	-1.52898e-10	-1.13424
112848380	chr2:112848380:C:T	8.38427e-08	-1.19004	-1.22886
112848548	chr2:112848548:T:C	7.79342e-07	-1.52898e-10	-0.189384
112848616	chr2:112848616:G:A	8.65484e-07	0.696342	-0.780886
112848703	chr2:112848703:T:C	8.08325e-07	0.867341	-1.02021
112848727	chr2:112848727:C:T	3.38392e-07	-1.52898e-10	-1.02363
112848983	chr2:112848983:G:A	1.97978e-07	-1.55968	-2.89289e-10
112849068	chr2:112849068:T:C	2.4769e-07	-0.819743	-0.515913
112849849	chr2:112849849:A:G	1.02239e-06	-1.52898e-10	0.0820675
112850086	chr2:112850086:T:C	8.50419e-07	-1.52898e-10	-0.102104
112850250	chr2:112850250:A:G	8.47777e-07	-1.52898e-10	-0.105215
112851246	chr2:112851246:A:G	7.1773e-05	5.55457	-1.22114
112851327	chr2:112851327:C:A	1.0323e-06	-1.52898e-10	0.0917127
112851631	chr2:112851631:G:A	2.73696e-07	-1.52898e-10	-1.23581
112851794	chr2:112851794:G:A	6.93956e-08	-1.34335	-1.26466
112851830	chr2:112851830:T:C	3.00937e-07	-1.52898e-10	-1.14093
112851908	chr2:112851908:G:C	4.12507e-07	-1.52898e-10	-0.825581
112851991	chr2:112851991:C:T	3.31834e-05	4.10054	-0.538571
112852467	chr2:112852467:G:A	7.98744e-08	-1.23315	-1.23423
112852546	chr2:112852546:A:C	3.13858e-07	-1.52898e-10	-1.09889
112852637	chr2:112852637:A:G	8.13295e-07	-1.52898e-10	-0.146739
112852779	chr2:112852779:T:C	1.97927e-07	-0.720289	-0.839645
112852904	chr2:112852904:C:G	5.69568e-07	-1.52898e-10	-0.502955
112853203	chr2:112853203:T:C	8.95098e-05	5.81646	-1.26219
112853546	chr2:112853546:G:T	1.0396e-06	-1.52898e-10	0.0987608
112853676	chr2:112853676:G:A	3.03989e-07	-1.52898e-10	-1.13084
112853848	chr2:112853848:T:C	2.76425e-07	-1.52898e-10	-1.22589
112854789	chr2:112854789:A:G	2.94727e-07	-1.52898e-10	-1.16179
112855291	chr2:112855291:A:C	2.73373e-07	-1.52898e-10	-1.237
112855363	chr2:112855363:T:C	2.96164e-07	-1.52898e-10	-1.15692
112855571	chr2:112855571:A:C	2.77128e-07	-1.52898e-10	-1.22335
112855998	chr2:112855998:TA:T	2.06868e-07	-1.51575	-2.89289e-10
112856108	chr2:112856108:C:T	2.78152e-07	-1.52898e-10	-1.21967
112856180	chr2:112856180:C:G	2.22993e-07	-0.929047	-0.511648
112856379	chr2:112856379:T:A	3.38117e-07	-1.52898e-10	-1.02444
112856403	chr2:112856403:A:T	1.51645e-07	-0.602802	-1.22349
112856510	chr2:112856510:T:C	3.80888e-07	-1.52898e-10	-0.905329
112857116	chr2:112857116:TTAAAA:T	9.03508e-07	-1.52898e-10	-0.0415482
112857317	chr2:112857317:C:T	2.4347e-07	-0.211877	-1.14096
112857745	chr2:112857745:C:A	2.27884e-07	-1.419	-2.89289e-10
112857987	chr2:112857987:TAAGAG:T	3.76922e-07	-1.52898e-10	-0.915794
112858042	chr2:112858042:C:G	9.46911e-05	5.84471	-1.23417
112858128	chr2:112858128:A:G	8.2772e-07	-1.52898e-10	-0.129158
112858245	chr2:112858245:G:T	2.92052e-07	-1.52898e-10	-1.1709
112858498	chr2:112858498:G:T	2.25683e-07	-1.4287	-2.89289e-10
112858681	chr2:112858681:A:G	1.74943e-07	-0.972954	-0.710421
112859164	chr2:112859164:A:G	3.0567e-07	-1.52898e-10	-1.12533
112859327	chr2:112859327:CAGTT:C	4.01299e-07	-1.52898e-10	-0.853126
112859587	chr2:112859587:A:G	1.70978e-07	-1.7063	-2.89289e-10
112860086	chr2:112860086:G:A	2.62353e-07	-0.648398	-0.629745
112860361	chr2:112860361:G:A	3.17791e-07	-1.52898e-10	-1.08644
112861077	chr2:112861077:ATTG:A	3.836e-07	-1.52898e-10	-0.898232
112861080	chr2:112861080:G:A	2.95628e-06	1.14385	-2.89289e-10
112861653	chr2:112861653:A:C	8.36065e-05	5.72605	-1.24001
112861752	chr2:112861752:T:C	2.8853e-07	-1.52898e-10	-1.18303
112862230	chr2:112862230:T:G	8.82182e-07	-1.52898e-10	-0.0654348
112862460	chr2:112862460:A:C	1.64772e-07	-0.954062	-0.789207
112863018	chr2:112863018:TG:T	2.32503e-06	0.903657	-2.89289e-10
112863060	chr2:112863060:A:G	1.04269e-06	-1.52898e-10	0.101723
112863188	chr2:112863188:A:G	8.84758e-05	5.77531	-1.23266
112863351	chr2:112863351:C:T	8.19443e-07	-1.52898e-10	-0.139209
112863628	chr2:112863628:A:G	2.74515e-07	-1.52898e-10	-1.23283
112863633	chr2:112863633:C:T	8.45367e-08	-1.15833	-1.25232
112864671	chr2:112864671:G:A	4.75419e-07	-1.52898e-10	-0.683637
112865417	chr2:112865417:T:G	7.48371e-07	-1.52898e-10	-0.229935
112865703	chr2:112865703:C:A	1.50017e-05	3.0553	-0.287211
112866295	chr2:112866295:G:T	3.6768e-07	-1.52898e-10	-0.940622
112866313	chr2:112866313:G:A	2.74516e-07	-1.52898e-10	-1.23282
112866421	chr2:112866421:G:A	2.68167e-07	-1.52898e-10	-1.25622
112866638	chr2:112866638:C:T	1.01286e-06	0.403779	-0.331083
112866815	chr2:112866815:A:C	7.5987e-07	-1.52898e-10	-0.214686
112867134	chr2:112867134:A:G	2.82085e-07	-0.0883829	-1.11724
112867808	chr2:112867808:G:A	1.34501e-06	-1.52898e-10	0.356325
112869012	chr2:112869012:C:G	7.76042e-05	5.60789	-1.19635
112869019	chr2:112869019:CAT:C	9.57172e-07	0.376985	-0.360835
112869247	chr2:112869247:C:T	4.27727e-07	-1.52898e-10	-0.789349
112869657	chr2:112869657:T:G	1.03253e-05	2.8653	-0.47078
112870389	chr2:112870389:C:T	6.13054e-08	-1.48574	-1.24623
112870522	chr2:112870522:C:T	3.4898e-07	-1.52898e-10	-0.992818
112870629	chr2:112870629:T:G	2.14115e-07	-0.772936	-0.708383
112870724	chr2:112870724:C:T	1.50321e-05	2.94204	-0.17193
112870789	chr2:112870789:C:T	3.00232e-07	-1.52898e-10	-1.14328
112872401	chr2:112872401:TCAA:T	1.12406e-06	0.887586	-0.710721
112872452	chr2:112872452:G:A	3.58572e-07	0.0728681	-1.03857
112872674	chr2:112872674:G:T	8.16314e-07	-1.52898e-10	-0.143035
112872681	chr2:112872681:T:C	7.65469e-07	-1.52898e-10	-0.207345
112872715	chr2:112872715:A:T	4.55869e-07	-1.52898e-10	-0.725628
112872725	chr2:112872725:C:T	1.04227e-06	0.840636	-0.739314
112872908	chr2:112872908:G:A	4.33616e-07	-1.52898e-10	-0.775675
112873186	chr2:112873186:GAAC:G	2.65865e-07	-1.52898e-10	-1.26485
112873920	chr2:112873920:C:T	1.55136e-06	-1.52898e-10	0.499052
112873948	chr2:112873948:C:T	1.13276e-06	0.781807	-0.597225
112874607	chr2:112874607:C:T	9.17751e-07	0.286341	-0.312248
112875416	chr2:112875416:C:T	9.43109e-07	-1.52898e-10	0.00134898
112875432	chr2:112875432:G:A	8.3661e-07	0.216563	-0.335039
112875630	chr2:112875630:A:T	4.78119e-07	-1.52898e-10	-0.677973
112876212	chr2:112876212:G:A	4.62066e-07	-1.52898e-10	-0.712125
112876218	chr2:112876218:A:T	2.72765e-07	-1.52898e-10	-1.23922
112877122	chr2:112877122:C:T	2.75692e-07	-1.52898e-10	-1.22855
112877212	chr2:112877212:C:T	3.73422e-07	-1.52898e-10	-0.925125
112878483	chr2:112878483:T:G	3.78481e-07	-1.52898e-10	-0.911667
112878516	chr2:112878516:T:G	8.90159e-07	1.0273	-1.08373
112878905	chr2:112878905:CT:C	5.04942e-07	-1.52898e-10	-0.62339
112878987	chr2:112878987:G:A	3.20493e-07	-1.52898e-10	-1.07797
112879115	chr2:112879115:C:T	2.92488e-07	-1.16941	-2.89289e-10
112879285	chr2:112879285:T:C	1.82659e-07	-0.533194	-1.10702
112879542	chr2:112879542:A:C	2.83171e-07	-1.52898e-10	-1.20178
112880500	chr2:112880500:C:T	4.19388e-07	-1.52898e-10	-0.809036
112880555	chr2:112880555:C:G	2.18975e-07	-1.45887	-2.89289e-10
112881306	chr2:112881306:C:T	3.36786e-07	-1.52898e-10	-1.02839
112881653	chr2:112881653:T:A	3.89485e-07	0.378513	-1.26152
112882007	chr2:112882007:A:G	1.01476e-06	1.29942	-1.22485
112882056	chr2:112882056:C:A	1.18014e-06	1.436	-1.21045
112882162	chr2:112882162:T:C	3.37065e-07	-1.52898e-10	-1.02756
112882186	chr2:112882186:A:T	2.81337e-07	-1.52898e-10	-1.20828
112882228	chr2:112882228:C:T	2.75327e-07	-1.52898e-10	-1.22987
112882367	chr2:112882367:T:C	2.21285e-07	-1.44838	-2.89289e-10
112883090	chr2:112883090:G:A	6.51486e-08	-1.71947	-0.951689
112883119	chr2:112883119:C:T	3.43591e-07	-1.52898e-10	-1.00838
112883120	chr2:112883120:G:A	3.56268e-07	-1.52898e-10	-0.972151
112883755	chr2:112883755:A:G	6.20027e-07	-1.52898e-10	-0.418071
112883895	chr2:112883895:C:T	7.36692e-06	3.27049	-1.21357
112884022	chr2:112884022:C:A	3.9953e-07	-1.52898e-10	-0.857545
112884054	chr2:112884054:T:C	1.14765e-07	-0.84013	-1.26482
112884367	chr2:112884367:G:A	7.32059e-06	3.26621	-1.2156
112885447	chr2:112885447:C:T	9.57349e-08	-1.09932	-1.18693
112886051	chr2:112886051:T:C	1.08046e-07	-0.904722	-1.26055
112886061	chr2:112886061:G:A	2.33496e-07	-0.665203	-0.729467
112886148	chr2:112886148:C:A	5.79892e-08	-1.71944	-1.06814
112887074	chr2:112887074:G:A	3.26458e-07	-1.05953	-2.89289e-10
112887540	chr2:112887540:A:G	1.20403e-07	-0.819168	-1.23782
112887860	chr2:112887860:C:T	2.89014e-07	-1.18136	-2.89289e-10
112887897	chr2:112887897:C:G	3.54266e-07	-1.52898e-10	-0.977785
112888365	chr2:112888365:C:A	5.21905e-08	-1.71703	-1.17591
112889169	chr2:112889169:G:A	1.00423e-05	3.50874	-1.14202
112889482	chr2:112889482:T:G	4.48998e-07	-1.52898e-10	-0.740815
112889542	chr2:112889542:C:T	3.12491e-07	-1.52898e-10	-1.10326
112889682	chr2:112889682:C:T	3.51444e-07	-1.52898e-10	-0.985783
112890125	chr2:112890125:AG:A	5.23882e-08	-1.71378	-1.17538
112891633	chr2:112891633:G:A	1.03781e-05	3.46457	-1.06495
112892444	chr2:112892444:C:A	2.69135e-07	-1.52898e-10	-1.25262
112893227	chr2:112893227:C:T	5.33486e-08	-1.70715	-1.16384
112893674	chr2:112893674:T:C	4.5707e-07	-1.52898e-10	-0.722996
112894308	chr2:112894308:T:C	2.59412e-07	-1.28942	-2.89289e-10
112894946	chr2:112894946:G:T	5.66991e-07	0.6673	-1.17479
112895476	chr2:112895476:G:A	3.66526e-07	-1.52898e-10	-0.943763
112895792	chr2:112895792:T:C	8.59739e-07	1.10916	-1.20037
112895859	chr2:112895859:A:T	1.75883e-06	-1.52898e-10	0.624572
112896981	chr2:112896981:C:T	4.11276e-07	-1.52898e-10	-0.828568
112897642	chr2:112897642:T:C	1.24329e-06	1.2006	-0.922917
112898513	chr2:112898513:CATT:C	5.66961e-08	-1.69049	-1.11964
112899173	chr2:112899173:T:G	3.50016e-07	-1.52898e-10	-0.989853
112899643	chr2:112899643:A:G	3.84487e-07	-1.52898e-10	-0.895922
112899688	chr2:112899688:T:C	4.10391e-07	-1.52898e-10	-0.830722
112900182	chr2:112900182:C:T	4.96084e-07	0.569934	-1.21102
112900498	chr2:112900498:T:C	1.45032e-07	-0.751489	-1.11939
112901128	chr2:112901128:C:T	4.20735e-07	0.394094	-1.19992
112901133	chr2:112901133:G:T	2.39378e-07	-1.36979	-2.89289e-10
112901139	chr2:112901139:C:T	2.80087e-07	-1.52898e-10	-1.21273
112901147	chr2:112901147:G:A	4.96057e-08	-1.68061	-1.26312
112902055	chr2:112902055:T:C	5.86804e-08	-1.56244	-1.21329
112902069	chr2:112902069:G:A	2.82335e-07	-1.52898e-10	-1.20474
112902610	chr2:112902610:A:G	1.15295e-06	-1.52898e-10	0.202246
112902654	chr2:112902654:G:A	2.77368e-07	-1.52898e-10	-1.22249
112902798	chr2:112902798:AAAATG:A	3.396e-07	-1.52898e-10	-1.02007
112903783	chr2:112903783:C:T	1.74295e-07	-1.68709	-2.89289e-10
112904132	chr2:112904132:G:A	3.72824e-07	-1.52898e-10	-0.926728
112904583	chr2:112904583:G:A	4.76004e-07	-1.52898e-10	-0.682407
112904879	chr2:112904879:T:C	4.52987e-07	-1.52898e-10	-0.731969
112905253	chr2:112905253:T:C	3.53372e-07	-1.52898e-10	-0.980313
112905327	chr2:112905327:A:G	3.51309e-07	-1.52898e-10	-0.986166
112906296	chr2:112906296:A:G	2.92379e-07	-1.52898e-10	-1.16978
112906480	chr2:112906480:G:A	3.32244e-07	-1.52898e-10	-1.04196
112906666	chr2:112906666:G:A	2.999e-07	-1.52898e-10	-1.14438
112907240	chr2:112907240:T:C	4.95922e-08	-1.69924	-1.24476
112907241	chr2:112907241:G:A	3.2558e-07	-1.52898e-10	-1.06222
112907695	chr2:112907695:C:T	2.05056e-07	-1.52455	-2.89289e-10
112907872	chr2:112907872:G:A	9.67201e-07	-1.52898e-10	0.0265733
112908164	chr2:112908164:T:C	5.28057e-08	-1.65007	-1.23115
112908292	chr2:112908292:T:C	3.99256e-07	-1.52898e-10	-0.85823
112908311	chr2:112908311:A:G	2.68063e-07	-1.52898e-10	-1.25661
112909226	chr2:112909226:A:G	7.05621e-07	-1.52898e-10	-0.288755
112909434	chr2:112909434:T:C	4.90241e-08	-1.70521	-1.25031
112909891	chr2:112909891:T:TTG	4.90218e-08	-1.70547	-1.2501
112910093	chr2:112910093:T:C	3.11377e-07	-1.52898e-10	-1.10683
112910176	chr2:112910176:G:A	4.78973e-08	-1.71552	-1.26325
112910267	chr2:112910267:T:C	4.89813e-08	-1.70416	-1.25224
112910268	chr2:112910268:C:A	4.93065e-08	-1.6985	-1.25128
112910286	chr2:112910286:A:G	4.93585e-08	-1.69625	-1.25248
112910428	chr2:112910428:T:G	5.24412e-06	2.52582	-0.808795
112910567	chr2:112910567:T:A	4.9823e-08	-1.70244	-1.23692
112910570	chr2:112910570:G:A	4.76616e-08	-1.71905	-1.26466
112910784	chr2:112910784:C:A	4.95263e-08	-1.70673	-1.2386
112910946	chr2:112910946:A:G	4.98036e-08	-1.68863	-1.25111
112911097	chr2:112911097:CT:C	4.9178e-08	-1.69512	-1.25727
112911226	chr2:112911226:G:C	5.00897e-08	-1.67208	-1.26194
112911266	chr2:112911266:A:G	4.97187e-08	-1.69302	-1.24843
112911501	chr2:112911501:C:A	4.99806e-08	-1.69465	-1.24154
112911621	chr2:112911621:G:A	2.68928e-07	-1.52898e-10	-1.25339
112911742	chr2:112911742:C:T	4.80345e-08	-1.71177	-1.26414
112911786	chr2:112911786:C:T	4.81094e-08	-1.71021	-1.26414
112912003	chr2:112912003:C:T	4.80836e-08	-1.71085	-1.26405
112912052	chr2:112912052:G:A	5.81182e-07	-1.52898e-10	-0.482769
112912187	chr2:112912187:C:T	1.61317e-07	-0.536088	-1.22838
112912248	chr2:112912248:T:C	4.87397e-08	-1.70579	-1.25555
112912618	chr2:112912618:T:TA	3.03556e-07	-1.52898e-10	-1.13227
112912655	chr2:112912655:A:G	2.05984e-07	-1.52004	-2.89289e-10
112912798	chr2:112912798:C:T	4.83418e-08	-1.7047	-1.26484
112912860	chr2:112912860:A:T	4.80978e-08	-1.7098	-1.26479
112912898	chr2:112912898:A:G	4.81832e-08	-1.70885	-1.26398
112912904	chr2:112912904:G:C	4.81796e-08	-1.70845	-1.26445
112913372	chr2:112913372:G:C	4.82263e-08	-1.70898	-1.26294
112913435	chr2:112913435:C:G	1.92288e-07	-0.328979	-1.25986
112913436	chr2:112913436:A:G	4.79654e-08	-1.71271	-1.26464
112913437	chr2:112913437:G:A	5.05866e-08	-1.66548	-1.25867
112913559	chr2:112913559:C:T	4.81136e-08	-1.71255	-1.26172
112913621	chr2:112913621:T:C	4.80408e-08	-1.71292	-1.26286
112913726	chr2:112913726:T:C	1.9666e-07	-0.337481	-1.22887
112913833	chr2:112913833:A:G	2.77757e-07	-0.223848	-0.997238
112913972	chr2:112913972:G:A	2.65878e-07	-1.52898e-10	-1.2648
112914243	chr2:112914243:T:C	2.70342e-07	-1.52898e-10	-1.24814
112914526	chr2:112914526:C:G	3.56949e-07	-1.52898e-10	-0.97024
112914547	chr2:112914547:G:A	3.72278e-07	-1.52898e-10	-0.928192
112914717	chr2:112914717:C:T	3.07906e-07	-1.52898e-10	-1.11804
112914857	chr2:112914857:C:G	4.9595e-08	-1.70091	-1.24304
112914929	chr2:112914929:A:G	2.67519e-07	-1.52898e-10	-1.25864
112914991	chr2:112914991:A:G	4.94285e-08	-1.69965	-1.24765
112915088	chr2:112915088:A:G	4.93994e-08	-1.7013	-1.24659
112915089	chr2:112915089:C:T	4.94132e-08	-1.7009	-1.24671
112915313	chr2:112915313:C:T	4.97334e-08	-1.69827	-1.24289
112915391	chr2:112915391:A:G	4.96792e-08	-1.69286	-1.24939
112915893	chr2:112915893:C:T	6.97537e-07	0.891179	-1.19146
112915894	chr2:112915894:G:A	1.21605e-07	-1.09898	-0.948068
112915897	chr2:112915897:C:A	5.01112e-08	-1.69435	-1.23923
112915989	chr2:112915989:G:A	5.018e-08	-1.69522	-1.237
112916005	chr2:112916005:A:G	4.9813e-08	-1.69973	-1.23983
112916008	chr2:112916008:A:G	5.00373e-08	-1.69571	-1.23935
112916019	chr2:112916019:G:A	4.98956e-08	-1.69855	-1.23935
112916166	chr2:112916166:C:T	4.99326e-08	-1.69879	-1.23837
112916195	chr2:112916195:A:G	5.00884e-08	-1.69699	-1.23706
112916678	chr2:112916678:G:A	2.7001e-07	-1.52898e-10	-1.24938
112917132	chr2:112917132:C:G	5.03917e-08	-1.6992	-1.2288
112917144	chr2:112917144:A:G	5.04189e-08	-1.69663	-1.23084
112917310	chr2:112917310:G:T	5.09805e-08	-1.68909	-1.2273
112917503	chr2:112917503:A:G	5.25193e-08	-1.65119	-1.23546
112917692	chr2:112917692:C:T	4.91769e-08	-1.70536	-1.24705
112917851	chr2:112917851:G:A	5.01312e-08	-1.69465	-1.23855
112917878	chr2:112917878:A:G	3.12233e-07	-1.52898e-10	-1.10408
112918199	chr2:112918199:A:AT	5.41983e-08	-1.65668	-1.1985
112918606	chr2:112918606:C:T	2.70095e-07	-1.52898e-10	-1.24906
112918642	chr2:112918642:T:C	5.12583e-08	-1.69304	-1.21791
112918804	chr2:112918804:G:A	5.01038e-08	-1.70738	-1.22635
112918994	chr2:112918994:C:A	5.01276e-08	-1.70859	-1.22468
112919082	chr2:112919082:T:C	5.09203e-08	-1.66514	-1.25243
112919355	chr2:112919355:TGAGG:T	5.1598e-08	-1.68924	-1.21511
112919378	chr2:112919378:T:C	9.53539e-07	1.18676	-1.17442
112920075	chr2:112920075:C:T	4.85903e-07	-1.52898e-10	-0.661824
112920086	chr2:112920086:T:C	5.09349e-08	-1.69209	-1.22519
112920089	chr2:112920089:T:C	2.75069e-07	-1.52898e-10	-1.23081
112920186	chr2:112920186:G:A	3.00434e-07	-1.52898e-10	-1.14261
112920410	chr2:112920410:G:C	3.95194e-07	-1.52898e-10	-0.868456
112920473	chr2:112920473:C:T	1.82946e-07	-0.444298	-1.19434
112920581	chr2:112920581:C:CA	4.79342e-08	-1.71914	-1.25886
112920596	chr2:112920596:T:C	4.0425e-07	-0.277875	-0.567925
112920663	chr2:112920663:C:T	5.08323e-08	-1.68635	-1.23295
112920664	chr2:112920664:C:T	5.06524e-08	-1.68998	-1.23287
112920754	chr2:112920754:A:G	5.12222e-08	-1.68995	-1.22171
112920888	chr2:112920888:G:A	4.90732e-08	-1.71123	-1.24329
112920959	chr2:112920959:C:T	1.83849e-07	-0.448151	-1.18557
112921027	chr2:112921027:A:G	5.10712e-08	-1.6888	-1.22581
112921052	chr2:112921052:A:G	5.14514e-08	-1.68585	-1.22134
112921279	chr2:112921279:G:A	1.7716e-07	-0.480908	-1.18987
112921324	chr2:112921324:T:C	5.08243e-08	-1.69256	-1.2269
112921784	chr2:112921784:G:A	9.84236e-07	1.21297	-1.16894
112922176	chr2:112922176:A:G	5.08827e-08	-1.69454	-1.22377
112922237	chr2:112922237:C:T	5.15633e-08	-1.64047	-1.26455
112922748	chr2:112922748:G:C	3.00431e-07	-1.52898e-10	-1.14261
112922859	chr2:112922859:A:C	5.03577e-08	-1.67909	-1.24959
112923008	chr2:112923008:C:T	4.86742e-07	-1.52898e-10	-0.660099
112923020	chr2:112923020:C:T	2.65923e-07	-1.52898e-10	-1.26463
112923292	chr2:112923292:T:C	2.8574e-07	-1.52898e-10	-1.19275
112923361	chr2:112923361:C:T	7.13964e-07	-1.52898e-10	-0.277
112923423	chr2:112923423:G:A	2.92047e-07	-1.52898e-10	-1.17092
112923515	chr2:112923515:G:A	2.92846e-07	-1.52898e-10	-1.16819
112923665	chr2:112923665:A:C	1.24196e-07	-0.880645	-1.14533
112923864	chr2:112923864:C:T	5.29336e-08	-1.6667	-1.2121
112923911	chr2:112923911:A:G	2.78748e-07	-1.52898e-10	-1.21753
112923988	chr2:112923988:A:T	2.68092e-07	-1.52898e-10	-1.2565
112924269	chr2:112924269:T:C	4.95135e-08	-1.7026	-1.24298
112924383	chr2:112924383:T:C	8.59914e-07	-1.52898e-10	-0.0910006
112924704	chr2:112924704:C:G	1.20321e-06	1.06636	-0.821449
112924836	chr2:112924836:G:A	5.31801e-08	-1.65673	-1.21742
112925044	chr2:112925044:G:A	6.32426e-08	-1.44505	-1.25581
112925194	chr2:112925194:C:T	5.19214e-08	-1.66363	-1.23448
112925403	chr2:112925403:T:C	6.16136e-07	-1.52898e-10	-0.424366
112925533	chr2:112925533:C:T	2.67516e-07	-1.52898e-10	-1.25865
112926032	chr2:112926032:G:A	7.04641e-07	-1.52898e-10	-0.290145
112926820	chr2:112926820:C:A	6.0112e-08	-1.60309	-1.14854
112926982	chr2:112926982:T:A	2.66456e-07	-1.52898e-10	-1.26262
112927353	chr2:112927353:A:ATTT	5.11804e-08	-1.69126	-1.22121
112928162	chr2:112928162:T:A	3.31201e-07	-1.52898e-10	-1.04511
112928703	chr2:112928703:C:T	3.20141e-07	-1.52898e-10	-1.07907
112928773	chr2:112928773:A:G	1.68878e-07	-1.71866	-2.89289e-10
112929615	chr2:112929615:C:T	4.71715e-07	-1.52898e-10	-0.691458
112929665	chr2:112929665:T:C	5.26491e-08	-1.69509	-1.18909
112929862	chr2:112929862:T:A	3.40161e-07	-1.52898e-10	-1.01841
112929892	chr2:112929892:T:TG	6.3236e-07	-0.398374	-2.89289e-10
112930127	chr2:112930127:CAG:C	2.45649e-07	-1.34393	-2.89289e-10
112930584	chr2:112930584:A:G	4.13468e-07	-1.52898e-10	-0.823253
112930703	chr2:112930703:G:C	3.09645e-07	-1.52898e-10	-1.11241
112930732	chr2:112930732:C:A	4.82997e-08	-1.70561	-1.26479
112930822	chr2:112930822:C:G	5.15036e-08	-1.65134	-1.25485
112930863	chr2:112930863:T:C	5.05969e-08	-1.6732	-1.25075
112930999	chr2:112930999:A:G	2.74765e-07	-1.52898e-10	-1.23192
112931292	chr2:112931292:G:A	5.08147e-08	-1.66759	-1.25206
112931308	chr2:112931308:G:T	5.11337e-08	-1.66154	-1.25185
112931317	chr2:112931317:C:T	5.06317e-08	-1.67154	-1.25171
112931646	chr2:112931646:C:A	5.12278e-08	-1.65967	-1.25188
112931752	chr2:112931752:T:G	5.08091e-08	-1.67206	-1.24769
112931848	chr2:112931848:A:C	5.63443e-08	-1.56476	-1.25159
112932086	chr2:112932086:T:G	2.68462e-07	-1.52898e-10	-1.25512
112932167	chr2:112932167:C:G	5.10956e-08	-1.70983	-1.2043
112932170	chr2:112932170:G:A	1.03071e-07	-1.14497	-1.06744
112932264	chr2:112932264:T:G	2.66575e-07	-1.52898e-10	-1.26218
112932374	chr2:112932374:C:T	6.78879e-06	1.97519	-2.89289e-10
112932500	chr2:112932500:A:G	5.00396e-08	-1.7048	-1.23022
112932545	chr2:112932545:C:T	2.70134e-07	-1.52898e-10	-1.24891
112932739	chr2:112932739:T:C	4.87664e-08	-1.69694	-1.26386
112932773	chr2:112932773:G:A	6.79812e-08	-1.71704	-0.911564
112932875	chr2:112932875:A:G	5.61415e-08	-1.70089	-1.11907
112933084	chr2:112933084:G:A	3.09109e-07	-1.52898e-10	-1.11414
112933358	chr2:112933358:C:T	1.08259e-06	1.23829	-1.09902
112933483	chr2:112933483:T:C	4.86241e-07	0.542973	-1.2041
112933573	chr2:112933573:GC:G	2.6633e-07	-1.52898e-10	-1.2631
112933711	chr2:112933711:T:C	5.66386e-07	0.724912	-1.23347
112933827	chr2:112933827:A:G	1.44643e-06	1.52099	-1.09197
112933922	chr2:112933922:G:A	8.45476e-08	-1.50355	-0.906967
112934349	chr2:112934349:T:C	6.80861e-07	0.939729	-1.2642
112934386	chr2:112934386:C:T	2.88408e-07	-1.52898e-10	-1.18346
112934653	chr2:112934653:G:A	2.95202e-07	-1.52898e-10	-1.16017
112935010	chr2:112935010:C:A	2.75947e-07	-1.52898e-10	-1.22762
112935136	chr2:112935136:G:T	2.70542e-07	-1.52898e-10	-1.24741
112935454	chr2:112935454:T:C	3.90926e-07	-1.52898e-10	-0.879314
112935586	chr2:112935586:G:A	3.29925e-07	-1.52898e-10	-1.04897
112935780	chr2:112935780:AT:A	1.19246e-06	-1.52898e-10	0.235937
112936076	chr2:112936076:C:T	1.10572e-06	0.94575	-0.785327
112936218	chr2:112936218:C:T	1.12093e-06	0.992388	-0.818307
112936248	chr2:112936248:G:A	1.1033e-06	0.960864	-0.802633
112936301	chr2:112936301:C:G	1.42566e-06	1.66494	-1.25039
112936340	chr2:112936340:T:C	5.6071e-08	-1.63232	-1.1889
112936568	chr2:112936568:A:G	1.24835e-06	0.977086	-0.695345
112936658	chr2:112936658:G:A	1.71101e-06	1.0167	-0.419691
112936692	chr2:112936692:G:A	1.33803e-06	1.00095	-0.649823
112936762	chr2:112936762:C:T	7.25283e-08	-1.53594	-1.02792
112936864	chr2:112936864:C:T	2.81788e-07	-1.52898e-10	-1.20668
112936991	chr2:112936991:AAC:A	1.57001e-06	0.98227	-0.471268
112937543	chr2:112937543:T:C	1.50176e-06	1.18878	-0.722221
112937569	chr2:112937569:C:T	1.51403e-06	1.19847	-0.723772
112937764	chr2:112937764:G:A	1.46489e-06	1.18938	-0.747673
112937782	chr2:112937782:A:G	1.48852e-06	1.21358	-0.755877
112937925	chr2:112937925:A:G	5.8446e-08	-1.64579	-1.13394
112938441	chr2:112938441:T:C	3.34759e-07	-1.52898e-10	-1.03442
112938455	chr2:112938455:G:A	2.73501e-07	-1.52898e-10	-1.23653
112938456	chr2:112938456:A:AGTT	3.46517e-07	-1.52898e-10	-0.999902
112938469	chr2:112938469:T:C	3.43719e-07	-1.52898e-10	-1.00801
112938769	chr2:112938769:C:T	1.83105e-06	1.85074	-1.18593
112939017	chr2:112939017:T:C	1.52993e-06	1.6554	-1.17026
112939109	chr2:112939109:G:T	4.68259e-07	0.00604172	-0.704853
112939253	chr2:112939253:G:A	3.71621e-07	-1.52898e-10	-0.92996
112939261	chr2:112939261:G:A	3.17814e-06	2.29099	-1.07477
112939267	chr2:112939267:G:A	7.8428e-08	-1.51864	-0.967012
112939269	chr2:112939269:G:A	7.8095e-08	-1.52289	-0.967012
112939319	chr2:112939319:G:A	5.28396e-08	-1.6246	-1.25597
112939353	chr2:112939353:G:C	2.71239e-07	-1.52898e-10	-1.24483
112939384	chr2:112939384:C:T	3.11095e-07	-1.52898e-10	-1.10774
112939411	chr2:112939411:A:G	2.67501e-07	-1.52898e-10	-1.25871
112939469	chr2:112939469:G:C	2.66054e-07	-1.52898e-10	-1.26413
112939699	chr2:112939699:A:G	6.12925e-08	-1.66034	-1.07183
112939718	chr2:112939718:G:A	3.11229e-07	-1.52898e-10	-1.1073
112939852	chr2:112939852:T:C	2.65868e-07	-1.52898e-10	-1.26483
112940031	chr2:112940031:A:G	4.21703e-07	-1.52898e-10	-0.803532
112940384	chr2:112940384:C:T	8.52791e-08	-1.51416	-0.887747
112940392	chr2:112940392:T:G	2.89767e-07	-1.52898e-10	-1.17876
112940501	chr2:112940501:A:G	2.61401e-06	2.22634	-1.20553
112940517	chr2:112940517:G:A	1.56587e-06	1.70512	-1.19676
112940559	chr2:112940559:C:T	1.52558e-06	1.70122	-1.21892
112940703	chr2:112940703:A:G	2.80908e-07	-1.52898e-10	-1.20981
112940733	chr2:112940733:C:T	2.66335e-07	-1.52898e-10	-1.26308
112940753	chr2:112940753:A:G	7.42482e-07	-1.52898e-10	-0.237834
112940832	chr2:112940832:G:A	3.91978e-07	-1.52898e-10	-0.876628
112941072	chr2:112941072:A:G	6.50237e-07	-1.52898e-10	-0.370497
112941153	chr2:112941153:A:G	2.68701e-07	-1.52898e-10	-1.25424
112941304	chr2:112941304:C:T	2.70169e-07	-1.52898e-10	-1.24878
112941478	chr2:112941478:G:C	6.58778e-08	-1.65286	-1.00717
112941855	chr2:112941855:A:G	2.95697e-07	-1.52898e-10	-1.1585
112942040	chr2:112942040:C:T	2.75958e-06	1.4867	-0.411704
112942204	chr2:112942204:A:G	2.68493e-07	-1.52898e-10	-1.25501
112942249	chr2:112942249:G:A	2.68493e-07	-1.52898e-10	-1.25501
112942404	chr2:112942404:A:G	1.91119e-06	1.88918	-1.18153
112942778	chr2:112942778:T:C	1.09308e-07	-1.59075	-0.56291
112943315	chr2:112943315:G:A	2.20423e-06	2.02038	-1.17008
112943587	chr2:112943587:G:A	2.14119e-06	1.98291	-1.16163
112943806	chr2:112943806:T:G	2.2394e-06	2.05794	-1.19181
112943870	chr2:112943870:G:A	2.22938e-06	2.05451	-1.19287
112943875	chr2:112943875:G:A	2.13514e-06	2.0056	-1.18715
112944021	chr2:112944021:T:G	2.25661e-06	2.06026	-1.18647
112944601	chr2:112944601:A:C	2.26602e-06	2.06353	-1.18558
112944953	chr2:112944953:T:C	9.37473e-08	-1.57961	-0.72762
112945501	chr2:112945501:A:G	3.67852e-06	2.16002	-0.797585
112945591	chr2:112945591:C:G	2.67613e-07	-1.52898e-10	-1.25829
112945704	chr2:112945704:T:C	2.47587e-06	2.15922	-1.1927
112945916	chr2:112945916:C:A	3.04027e-06	1.54595	-0.37408
112946069	chr2:112946069:T:C	1.41638e-06	1.58305	-1.17502
112946612	chr2:112946612:T:C	2.67158e-07	-1.52898e-10	-1.25999
112946628	chr2:112946628:C:T	2.67021e-07	-1.52898e-10	-1.26051
112946980	chr2:112946980:C:A	2.67439e-07	-1.52898e-10	-1.25894
112947001	chr2:112947001:CT:C	2.67467e-07	-1.52898e-10	-1.25884
112947050	chr2:112947050:A:G	2.68402e-07	-1.52898e-10	-1.25535
112947147	chr2:112947147:C:T	1.50981e-06	0.930363	-0.458459
112947229	chr2:112947229:C:T	3.53677e-07	-1.52898e-10	-0.979448
112947411	chr2:112947411:A:G	5.16804e-07	-1.52898e-10	-0.60017
112947421	chr2:112947421:C:T	2.68387e-07	-1.52898e-10	-1.2554
112947513	chr2:112947513:G:A	6.13836e-08	-1.68688	-1.04381
112947617	chr2:112947617:A:G	2.67571e-07	-1.52898e-10	-1.25845
112947708	chr2:112947708:C:T	3.35512e-07	-1.52898e-10	-1.03218
112947785	chr2:112947785:C:A	1.83936e-07	-1.63324	-2.89289e-10
112947787	chr2:112947787:G:A	2.67571e-07	-1.52898e-10	-1.25845
112947826	chr2:112947826:T:C	2.29046e-06	2.05312	-1.16445
112947939	chr2:112947939:A:G	2.67353e-07	-1.52898e-10	-1.25927
112948040	chr2:112948040:T:C	2.874e-07	-1.52898e-10	-1.18696
112948096	chr2:112948096:G:A	1.35948e-06	1.54242	-1.1754
112948302	chr2:112948302:T:C	2.6805e-07	-1.52898e-10	-1.25666
112948594	chr2:112948594:T:C	3.00356e-06	1.56995	-0.410225
112948696	chr2:112948696:C:G	1.32449e-06	-1.52898e-10	0.340953
112948730	chr2:112948730:A:G	1.44151e-06	-1.52898e-10	0.425614
112948776	chr2:112948776:A:G	3.96821e-07	-1.52898e-10	-0.864347
112948797	chr2:112948797:G:A	9.19625e-08	-1.71577	-0.610677
112948800	chr2:112948800:G:A	2.67259e-07	-1.52898e-10	-1.25961
112948962	chr2:112948962:A:G	1.26936e-06	-1.52898e-10	0.298435
112948963	chr2:112948963:T:C	2.66432e-07	-1.52898e-10	-1.26271
112949263	chr2:112949263:T:C	3.15101e-07	-1.52898e-10	-1.09494
112949535	chr2:112949535:G:C	5.05963e-08	-1.66239	-1.26157
112949537	chr2:112949537:G:A	5.05555e-08	-1.66314	-1.26162
112949979	chr2:112949979:A:G	4.19937e-07	-1.52898e-10	-0.80773
112950000	chr2:112950000:G:A	8.05656e-07	0.756117	-0.912294
112950068	chr2:112950068:G:T	1.2521e-06	1.45646	-1.17171
112950098	chr2:112950098:A:T	3.94762e-07	-1.52898e-10	-0.869551
112950229	chr2:112950229:T:C	3.51158e-07	-1.52898e-10	-0.986598
112950449	chr2:112950449:A:G	3.04963e-06	1.47815	-0.303211
112950783	chr2:112950783:C:A	2.8533e-07	-1.52898e-10	-1.19419
112951077	chr2:112951077:A:G	4.26488e-07	-1.52898e-10	-0.79225
112951213	chr2:112951213:T:A	1.17768e-06	1.22499	-1.00152
112951231	chr2:112951231:GT:G	4.66514e-07	-1.52898e-10	-0.702546
112951427	chr2:112951427:C:T	2.91579e-07	-1.52898e-10	-1.17252
112952041	chr2:112952041:C:G	1.13758e-06	1.19861	-1.00979
112952155	chr2:112952155:A:G	6.07213e-07	-1.52898e-10	-0.438954
112952294	chr2:112952294:C:T	8.75895e-07	-1.52898e-10	-0.0725866
112952332	chr2:112952332:G:A	4.13041e-07	-1.52898e-10	-0.824286
112952418	chr2:112952418:T:G	2.85207e-07	-1.52898e-10	-1.19462
112952440	chr2:112952440:G:A	3.81351e-07	-1.52898e-10	-0.904114
112952747	chr2:112952747:C:G	1.05035e-06	-1.52898e-10	0.109046
112952767	chr2:112952767:G:A	3.13436e-07	-1.52898e-10	-1.10024
112952776	chr2:112952776:G:A	5.28086e-08	-1.6922	-1.18896
112953336	chr2:112953336:A:G	2.77947e-07	-1.52898e-10	-1.2204
112953374	chr2:112953374:T:G	3.4321e-07	-1.52898e-10	-1.00949
112953631	chr2:112953631:G:A	3.14567e-07	-1.52898e-10	-1.09663
112953781	chr2:112953781:T:C	2.66212e-07	-1.52898e-10	-1.26354
112954565	chr2:112954565:G:A	5.69401e-07	-1.52898e-10	-0.503248
112954831	chr2:112954831:G:A	9.15063e-08	-1.11315	-1.21827
112954919	chr2:112954919:T:C	6.45396e-08	-1.69683	-0.983722
112955182	chr2:112955182:A:G	3.52722e-06	2.58225	-1.26182
112955261	chr2:112955261:C:T	5.88841e-07	-1.52898e-10	-0.469677
112955306	chr2:112955306:T:G	5.66991e-07	-1.52898e-10	-0.507489
112955481	chr2:112955481:A:G	3.02247e-06	1.59501	-0.429011
112955578	chr2:112955578:A:G	2.66908e-07	-1.52898e-10	-1.26093
112956490	chr2:112956490:C:T	3.50703e-07	-1.52898e-10	-0.987895
112956934	chr2:112956934:G:C	3.69786e-07	-1.52898e-10	-0.934909
112957238	chr2:112957238:T:C	3.85794e-07	-1.52898e-10	-0.89253
112957327	chr2:112957327:C:T	5.45128e-07	-1.52898e-10	-0.546813
112957367	chr2:112957367:C:T	2.48101e-06	2.20397	-1.23538
112957661	chr2:112957661:C:T	5.23566e-06	1.71541	-2.89289e-10
112957709	chr2:112957709:C:T	3.61437e-07	-1.52898e-10	-0.957746
112957875	chr2:112957875:A:G	5.1176e-08	-1.70901	-1.20355
112958099	chr2:112958099:A:G	5.3687e-08	-1.64444	-1.22022
112958286	chr2:112958286:T:C	3.81421e-07	-1.52898e-10	-0.90393
112958530	chr2:112958530:CTT:C	5.28889e-08	-1.61709	-1.26255
112958600	chr2:112958600:C:T	2.14308e-07	-0.445933	-1.03448
112958645	chr2:112958645:T:G	5.33993e-08	-1.66561	-1.20443
112958729	chr2:112958729:C:T	1.31719e-07	-0.77857	-1.18859
112959278	chr2:112959278:A:C	5.97491e-07	-1.52898e-10	-0.455094
112959552	chr2:112959552:T:C	2.66788e-07	-1.52898e-10	-1.26138
112959598	chr2:112959598:A:G	2.7303e-07	-1.52898e-10	-1.23825
112959608	chr2:112959608:T:C	1.40326e-07	-0.925223	-0.978639
112959636	chr2:112959636:A:C	2.71907e-07	-1.52898e-10	-1.24237
112959896	chr2:112959896:C:T	5.04581e-07	-1.52898e-10	-0.624104
112959947	chr2:112959947:G:A	7.13516e-08	-1.51129	-1.06893
112960260	chr2:112960260:G:A	7.19966e-08	-1.33208	-1.23914
112960320	chr2:112960320:A:G	3.7382e-07	-1.52898e-10	-0.92406
112960733	chr2:112960733:C:A	7.53839e-08	-1.66627	-0.858974
112960932	chr2:112960932:C:T	1.83657e-07	-0.448171	-1.18659
112961651	chr2:112961651:C:T	4.1033e-07	-1.52898e-10	-0.830873
112961794	chr2:112961794:T:C	2.73472e-07	-1.52898e-10	-1.23663
112961875	chr2:112961875:G:T	2.72784e-07	-1.52898e-10	-1.23915
112961963	chr2:112961963:C:T	2.75712e-07	-1.52898e-10	-1.22848
112962041	chr2:112962041:G:A	1.08944e-06	-1.52898e-10	0.145583
112962442	chr2:112962442:C:T	4.35816e-07	-1.52898e-10	-0.770614
112962507	chr2:112962507:C:T	6.54525e-07	-1.52898e-10	-0.363923
112962835	chr2:112962835:C:T	2.79244e-07	-1.52898e-10	-1.21575
112963397	chr2:112963397:A:G	3.10948e-07	-1.52898e-10	-1.10821
112963422	chr2:112963422:G:A	2.67381e-07	-1.52898e-10	-1.25916
112963466	chr2:112963466:C:T	8.43528e-08	-1.62944	-0.783382
112963535	chr2:112963535:T:C	2.74817e-07	0.0331117	-1.26484
112963759	chr2:112963759:C:T	2.67927e-07	-1.52898e-10	-1.25712
112963893	chr2:112963893:T:C	3.67479e-07	-1.52898e-10	-0.941168
112964034	chr2:112964034:G:A	2.99458e-07	-1.52898e-10	-1.14586
112964081	chr2:112964081:T:G	7.38991e-08	-1.61862	-0.926507
112964320	chr2:112964320:G:A	2.42115e-07	-0.0962648	-1.26216
112964554	chr2:112964554:A:G	2.52402e-07	-0.09472	-1.22209
112964575	chr2:112964575:A:C	7.91814e-07	-0.173507	-2.89289e-10
112965055	chr2:112965055:A:G	2.66491e-07	-1.52898e-10	-1.26249
112965150	chr2:112965150:T:A	2.7051e-07	-1.52898e-10	-1.24753
112965232	chr2:112965232:C:T	3.84752e-07	-1.52898e-10	-0.895235
112965236	chr2:112965236:C:A	2.96197e-07	-1.15681	-2.89289e-10
112965592	chr2:112965592:A:C	2.96323e-07	-1.52898e-10	-1.15638
112965785	chr2:112965785:G:A	2.65897e-07	-1.52898e-10	-1.26472
112965900	chr2:112965900:A:G	2.3907e-07	-0.117132	-1.25394
112966207	chr2:112966207:G:A	2.65866e-07	-1.52898e-10	-1.26484
112966337	chr2:112966337:C:T	8.33052e-08	-1.62662	-0.798702
112966469	chr2:112966469:G:T	3.68316e-07	-1.52898e-10	-0.938891
112966746	chr2:112966746:A:T	8.28225e-08	-1.52435	-0.906782
112967651	chr2:112967651:A:G	2.24527e-07	-0.346295	-1.08754
112967822	chr2:112967822:T:A	7.7968e-08	-1.6196	-0.871938
112968500	chr2:112968500:C:G	8.96644e-08	-1.61755	-0.734213
112968860	chr2:112968860:C:T	3.77273e-07	-1.52898e-10	-0.914864
112968866	chr2:112968866:T:C	2.96665e-07	-1.52898e-10	-1.15523
112968960	chr2:112968960:A:C	3.80766e-07	-1.52898e-10	-0.905649
112969003	chr2:112969003:T:A	3.46444e-07	-0.0802429	-0.919871
112969320	chr2:112969320:T:C	3.17739e-07	-1.52898e-10	-1.0866
112969871	chr2:112969871:C:CA	7.81961e-08	-1.6287	-0.85991
112969930	chr2:112969930:T:A	3.60444e-07	-1.52898e-10	-0.960496
112969993	chr2:112969993:G:A	3.48566e-07	-1.52898e-10	-0.994007
112970064	chr2:112970064:G:T	2.69836e-07	-1.52898e-10	-1.25002
112970522	chr2:112970522:G:A	2.70619e-07	-1.52898e-10	-1.24712
112970744	chr2:112970744:G:A	7.05717e-08	-1.62035	-0.970851
112971007	chr2:112971007:G:A	3.86671e-07	-1.52898e-10	-0.89026
112971149	chr2:112971149:A:G	2.70757e-07	-1.52898e-10	-1.24661
112971742	chr2:112971742:T:C	2.34262e-07	-0.242442	-1.14895
112971961	chr2:112971961:T:C	3.14834e-07	-1.52898e-10	-1.09579
112972383	chr2:112972383:C:T	4.28744e-07	-1.52898e-10	-0.786973
112972466	chr2:112972466:C:T	2.96606e-07	-1.52898e-10	-1.15543
112972608	chr2:112972608:G:A	2.67376e-07	-1.52898e-10	-1.25918
112972814	chr2:112972814:C:T	4.02404e-07	-1.52898e-10	-0.850376
112972838	chr2:112972838:T:TA	3.04304e-07	-1.52898e-10	-1.12981
112972848	chr2:112972848:G:A	2.7043e-07	-0.00344025	-1.24438
112972899	chr2:112972899:T:TG	1.42923e-07	-0.631324	-1.2542
112972960	chr2:112972960:T:C	2.84651e-07	-1.52898e-10	-1.19657
112973431	chr2:112973431:A:G	2.66357e-07	-1.52898e-10	-1.263
112973463	chr2:112973463:G:T	1.72479e-07	-1.69756	-2.89289e-10
112973543	chr2:112973543:G:A	5.79038e-08	-1.58103	-1.20802
112973740	chr2:112973740:T:C	2.71542e-07	-1.52898e-10	-1.24372
112974686	chr2:112974686:A:G	1.44776e-06	1.62531	-1.19537
112974727	chr2:112974727:T:C	3.86196e-07	-1.52898e-10	-0.891487
112974800	chr2:112974800:A:T	2.81373e-07	-1.52898e-10	-1.20815
112974983	chr2:112974983:A:G	1.30937e-07	-0.708271	-1.26485
112975232	chr2:112975232:C:G	2.59377e-07	-0.0802141	-1.20934
112975414	chr2:112975414:TC:T	2.77416e-07	-1.52898e-10	-1.22231
112975844	chr2:112975844:A:G	3.65842e-07	-1.52898e-10	-0.945632
112975854	chr2:112975854:G:A	7.27929e-08	-1.42181	-1.1384
112976830	chr2:112976830:T:C	3.49548e-07	-1.52898e-10	-0.991192
112977128	chr2:112977128:A:G	4.72883e-07	-0.227117	-0.461867
112978391	chr2:112978391:A:G	3.35087e-06	-1.52898e-10	1.26914
112978719	chr2:112978719:G:T	4.6552e-07	-1.52898e-10	-0.704678
112979362	chr2:112979362:C:T	2.89493e-07	-1.52898e-10	-1.1797
112979552	chr2:112979552:T:G	2.78883e-07	-1.52898e-10	-1.21704
112980053	chr2:112980053:C:A	4.6576e-07	-1.52898e-10	-0.704162
112980426	chr2:112980426:C:T	2.7926e-07	-1.52898e-10	-1.21569
112980446	chr2:112980446:G:A	2.89365e-07	-0.404362	-0.775782
112980541	chr2:112980541:G:A	4.77385e-07	-1.52898e-10	-0.679509
112980835	chr2:112980835:T:G	3.52778e-07	-0.0953564	-0.886639
112980836	chr2:112980836:G:C	2.93129e-07	-1.52898e-10	-1.16722
112981378	chr2:112981378:C:T	4.53914e-07	-0.211725	-0.5182
112981379	chr2:112981379:G:A	2.95507e-07	-1.52898e-10	-1.15914
112981986	chr2:112981986:T:C	2.93212e-07	-1.52898e-10	-1.16694
112982098	chr2:112982098:C:T	2.15524e-07	-0.522862	-0.951901
112982170	chr2:112982170:C:T	4.54458e-07	-0.728727	-2.89289e-10
112982640	chr2:112982640:T:A	3.17296e-06	-1.52898e-10	1.21459
112982682	chr2:112982682:G:T	6.87127e-08	-1.53102	-1.08688
112985096	chr2:112985096:T:C	2.71641e-07	-1.52898e-10	-1.24335
112985157	chr2:112985157:G:A	9.33688e-08	-1.63609	-0.675187
112985775	chr2:112985775:G:T	3.12728e-07	-1.52898e-10	-1.1025
112985996	chr2:112985996:G:A	3.71354e-07	-1.52898e-10	-0.930677
112986438	chr2:112986438:G:A	2.65958e-07	-1.52898e-10	-1.26449
112986836	chr2:112986836:C:A	1.21547e-05	2.55764	-2.89289e-10
112987580	chr2:112987580:C:T	3.17255e-07	-0.28361	-0.804518
112987811	chr2:112987811:T:C	2.66183e-07	-1.52898e-10	-1.26365
112987851	chr2:112987851:A:G	2.48733e-07	-0.244291	-1.08716
112988235	chr2:112988235:C:T	3.4709e-07	-0.193105	-0.805145
112988534	chr2:112988534:C:T	3.0249e-07	-1.52898e-10	-1.13579
112988983	chr2:112988983:C:A	9.72114e-08	-1.58736	-0.683586
112989382	chr2:112989382:T:A	4.6121e-07	-1.52898e-10	-0.71398
112989549	chr2:112989549:ATCT:A	2.0009e-07	-1.54907	-2.89289e-10
112989948	chr2:112989948:T:C	2.74986e-07	-1.52898e-10	-1.23111
112989963	chr2:112989963:G:T	3.05631e-07	-0.33038	-0.795076
112990625	chr2:112990625:C:T	1.50602e-07	-1.6774	-0.155796
112990955	chr2:112990955:T:C	2.85774e-07	-1.52898e-10	-1.19263
112991191	chr2:112991191:C:A	2.76823e-07	-1.52898e-10	-1.22446
112991196	chr2:112991196:T:C	2.8257e-07	-1.52898e-10	-1.20391
112991406	chr2:112991406:C:T	2.99579e-07	-1.52898e-10	-1.14545
112991565	chr2:112991565:G:T	1.54522e-07	-1.66953	-0.137972
112991577	chr2:112991577:A:G	2.7359e-07	-1.52898e-10	-1.2362
112992653	chr2:112992653:A:G	7.80724e-08	-1.26899	-1.22121
112992835	chr2:112992835:G:A	2.67079e-07	-1.52898e-10	-1.26029
112992879	chr2:112992879:A:T	2.8678e-07	-1.52898e-10	-1.18912
112992893	chr2:112992893:A:G	3.42217e-07	-0.406106	-0.606283
112993803	chr2:112993803:A:G	1.43967e-07	-1.68432	-0.193928
112994036	chr2:112994036:G:A	1.00413e-07	-1.25733	-0.981213
112994670	chr2:112994670:A:C	7.2741e-08	-1.35043	-1.2105
112995154	chr2:112995154:A:G	2.65893e-07	-1.52898e-10	-1.26474
112995184	chr2:112995184:G:A	5.0256e-07	-1.52898e-10	-0.628118
112995190	chr2:112995190:T:C	3.18849e-07	-1.52898e-10	-1.08312
112995198	chr2:112995198:A:C	2.675e-07	-1.52898e-10	-1.25871
112995547	chr2:112995547:G:A	3.03032e-07	-1.52898e-10	-1.13399
112995553	chr2:112995553:G:A	2.76814e-07	-1.52898e-10	-1.22449
112996006	chr2:112996006:C:T	7.27652e-08	-1.36758	-1.19302
112996388	chr2:112996388:T:A	3.82061e-07	-1.52898e-10	-0.902252
112996416	chr2:112996416:A:G	8.30639e-08	-1.31639	-1.11184
112996471	chr2:112996471:T:C	7.72821e-08	-1.35071	-1.14966
112996536	chr2:112996536:T:A	1.371e-07	-1.6867	-0.240423
112997070	chr2:112997070:G:A	3.13545e-07	-1.52898e-10	-1.09989
112997096	chr2:112997096:G:GC	1.70818e-07	-1.70724	-2.89289e-10
112997177	chr2:112997177:T:C	8.84928e-08	-1.62732	-0.737592
112997613	chr2:112997613:T:C	7.46252e-08	-1.31992	-1.21543
112997855	chr2:112997855:C:CT	3.03322e-07	-1.52898e-10	-1.13304
112998986	chr2:112998986:G:A	2.31512e-07	-0.1423	-1.2609
113000077	chr2:113000077:T:A	1.41414e-07	-1.68321	-0.212927
113000396	chr2:113000396:G:T	1.36915e-07	-1.69711	-0.231357
113001162	chr2:113001162:C:T	3.4706e-07	-1.52898e-10	-0.998334
113001175	chr2:113001175:A:G	3.45104e-07	-1.52898e-10	-1.00399
113001286	chr2:113001286:G:T	6.91266e-08	-1.36367	-1.24822
113001753	chr2:113001753:T:C	3.10363e-07	-0.484226	-0.625863
113002266	chr2:113002266:C:T	1.29746e-06	-1.52898e-10	0.320328
113002363	chr2:113002363:C:T	2.88064e-07	-1.52898e-10	-1.18465
113002396	chr2:113002396:CAT:C	4.88218e-07	-0.282674	-0.374397
113002402	chr2:113002402:T:C	5.16941e-08	-1.65978	-1.24271
113002407	chr2:113002407:C:T	2.77584e-07	-1.52898e-10	-1.22171
113002784	chr2:113002784:C:T	1.77002e-07	-1.67167	-2.89289e-10
113003053	chr2:113003053:G:A	1.90296e-07	-0.338307	-1.26095
113003094	chr2:113003094:A:G	2.6771e-07	-1.52898e-10	-1.25793
113003107	chr2:113003107:A:G	2.69666e-07	-1.52898e-10	-1.25065
113003124	chr2:113003124:A:G	3.55857e-07	-1.52898e-10	-0.973305
113003896	chr2:113003896:A:G	7.54686e-08	-1.61609	-0.908025
113004354	chr2:113004354:C:T	3.16795e-07	-1.52898e-10	-1.08958
113004647	chr2:113004647:T:C	1.99659e-07	-0.403474	-1.14775
113004715	chr2:113004715:T:C	2.90035e-07	-1.52898e-10	-1.17783
113004740	chr2:113004740:A:T	2.28095e-07	-0.213862	-1.20421
113004955	chr2:113004955:T:G	5.93642e-08	-1.62033	-1.14381
113005540	chr2:113005540:A:G	3.29343e-07	-1.52898e-10	-1.05073
113006842	chr2:113006842:T:C	1.85615e-07	-0.431578	-1.19258
113006976	chr2:113006976:A:C	2.83908e-07	-1.52898e-10	-1.19918
113007173	chr2:113007173:G:C	2.74535e-07	-1.52898e-10	-1.23276
113007301	chr2:113007301:C:T	1.69067e-06	-1.52898e-10	0.585046
113007406	chr2:113007406:A:G	5.29151e-07	0.678405	-1.25497
113007967	chr2:113007967:G:A	2.69643e-07	-1.52898e-10	-1.25074
113008010	chr2:113008010:A:T	1.72718e-07	-1.69617	-2.89289e-10
113008203	chr2:113008203:C:T	1.60214e-07	-1.16221	-0.609117
113008722	chr2:113008722:C:T	1.75714e-06	-1.52898e-10	0.623608
113008755	chr2:113008755:C:T	1.43233e-06	-1.52898e-10	0.419227
113008818	chr2:113008818:A:T	5.61078e-08	-1.65723	-1.16333
113009090	chr2:113009090:G:A	1.22059e-06	-1.52898e-10	0.259257
113009455	chr2:113009455:AC:A	1.37099e-06	-1.52898e-10	0.375452
113009630	chr2:113009630:C:T	3.0325e-07	-1.52898e-10	-1.13328
113010470	chr2:113010470:G:A	2.69663e-07	-1.52898e-10	-1.25066
113010825	chr2:113010825:A:T	5.85825e-08	-1.70725	-1.07015
113010927	chr2:113010927:A:G	1.75763e-06	-1.52898e-10	0.623888
113011043	chr2:113011043:G:A	2.91331e-07	-0.985715	-0.187658
113011715	chr2:113011715:G:A	7.51374e-07	-1.52898e-10	-0.22593
113012611	chr2:113012611:T:C	6.15094e-08	-1.65215	-1.0765
113012887	chr2:113012887:T:A	5.66484e-08	-1.55137	-1.2596
113013162	chr2:113013162:T:G	3.42373e-07	-1.52898e-10	-1.01193
113013545	chr2:113013545:G:T	2.84398e-07	-1.52898e-10	-1.19746
113014056	chr2:113014056:A:G	5.40378e-08	-1.71906	-1.13909
113014615	chr2:113014615:G:A	9.3721e-07	-1.52898e-10	-0.00492644
113014695	chr2:113014695:G:A	5.34424e-08	-1.60751	-1.26172
113014843	chr2:113014843:A:G	2.8918e-07	-1.52898e-10	-1.18079
113014857	chr2:113014857:T:G	2.78387e-07	-1.52898e-10	-1.21882
113015019	chr2:113015019:T:C	2.66228e-07	-1.52898e-10	-1.26348
113015177	chr2:113015177:A:G	2.08209e-06	-1.52898e-10	0.793294
113015753	chr2:113015753:A:G	5.68532e-08	-1.59883	-1.20853
113015795	chr2:113015795:TC:T	2.80571e-07	-1.52898e-10	-1.21101
113016893	chr2:113016893:G:GGCAC	5.6372e-08	-1.59999	-1.21587
113016987	chr2:113016987:C:T	2.87249e-07	-1.52898e-10	-1.18748
113017062	chr2:113017062:G:A	2.88149e-07	-1.52898e-10	-1.18436
113017438	chr2:113017438:A:T	2.98358e-07	-1.52898e-10	-1.14954
113017760	chr2:113017760:A:G	5.2828e-08	-1.64575	-1.23504
113017847	chr2:113017847:C:A	4.64246e-07	-0.707418	-2.89289e-10
113017996	chr2:113017996:G:C	5.56888e-08	-1.56773	-1.26033
113018499	chr2:113018499:C:A	3.7936e-07	-1.52898e-10	-0.909347
113018981	chr2:113018981:T:G	5.78453e-08	-1.70263	-1.08743
113019065	chr2:113019065:C:T	3.07345e-07	-1.11986	-2.89289e-10
113019095	chr2:113019095:A:G	8.58927e-08	-1.33688	-1.05785
113019113	chr2:113019113:C:T	5.47169e-08	-1.58687	-1.25879
113019538	chr2:113019538:C:T	2.55167e-07	-0.0441509	-1.26177
113019580	chr2:113019580:C:A	2.50686e-07	-1.32363	-2.89289e-10
113019813	chr2:113019813:T:A	6.97793e-08	-1.50373	-1.09877
113019831	chr2:113019831:T:C	5.42351e-08	-1.59428	-1.26023
113019973	chr2:113019973:T:C	3.07913e-07	-1.52898e-10	-1.11802
113020141	chr2:113020141:C:T	3.65973e-07	-0.945275	-2.89289e-10
113020180	chr2:113020180:C:T	2.79612e-07	-1.52898e-10	-1.21443
113020305	chr2:113020305:C:T	1.92856e-07	-1.58589	-2.89289e-10
113020987	chr2:113020987:G:A	3.01098e-07	-1.52898e-10	-1.1404
113021065	chr2:113021065:A:G	8.72496e-08	-1.31748	-1.06158
113021397	chr2:113021397:A:G	2.03069e-07	-1.53429	-2.89289e-10
113021493	chr2:113021493:TG:T	3.38585e-07	-1.52898e-10	-1.02306
113021629	chr2:113021629:C:T	5.45803e-08	-1.5836	-1.26456
113021730	chr2:113021730:T:C	2.73643e-07	-1.52898e-10	-1.23601
113021956	chr2:113021956:C:T	7.75824e-08	-1.38106	-1.11543
113022298	chr2:113022298:G:A	5.53035e-08	-1.57022	-1.26478
113022400	chr2:113022400:T:C	2.03601e-07	-1.53167	-2.89289e-10
113022490	chr2:113022490:G:A	2.68757e-07	-1.52898e-10	-1.25402
113023353	chr2:113023353:G:A	5.55724e-08	-1.56544	-1.2647
113023500	chr2:113023500:T:C	3.0214e-07	-1.52898e-10	-1.13694
113024400	chr2:113024400:T:C	1.72065e-07	-1.69996	-2.89289e-10
113024482	chr2:113024482:A:G	4.01976e-07	0.413344	-1.26479
113024752	chr2:113024752:A:G	3.96173e-07	0.39768	-1.26366
113024815	chr2:113024815:T:C	6.78035e-08	-1.71116	-0.920056
113025079	chr2:113025079:C:T	3.02824e-07	-1.52898e-10	-1.13468
113025483	chr2:113025483:A:G	1.88992e-07	-1.60613	-2.89289e-10
113025653	chr2:113025653:T:A	5.71667e-08	-1.53702	-1.26484
113025654	chr2:113025654:C:T	7.47277e-08	-1.38556	-1.14843
113025993	chr2:113025993:C:T	5.64226e-08	-1.55388	-1.26108
113026046	chr2:113026046:A:C	3.24137e-07	-1.52898e-10	-1.06667
113026332	chr2:113026332:A:T	6.48301e-08	-1.48592	-1.19014
113026684	chr2:113026684:G:C	9.97311e-07	0.796026	-0.738797
113026813	chr2:113026813:G:A	3.12695e-07	-0.815969	-0.286635
113027179	chr2:113027179:AC:A	1.33262e-07	-1.69346	-0.262057
113027225	chr2:113027225:G:A	2.39387e-07	-0.109779	-1.25997
113027443	chr2:113027443:A:G	6.95554e-08	-1.61929	-0.986424
113027625	chr2:113027625:G:A	5.41372e-08	-1.60796	-1.24835
113027686	chr2:113027686:G:A	8.34177e-07	-1.52898e-10	-0.121388
113028150	chr2:113028150:A:G	5.5282e-07	0.629655	-1.16246
113028209	chr2:113028209:C:T	2.70162e-07	-1.52898e-10	-1.24881
113028322	chr2:113028322:T:C	2.70688e-07	-1.52898e-10	-1.24687
113028408	chr2:113028408:A:C	1.54336e-06	-1.52898e-10	0.493887
113029256	chr2:113029256:C:G	1.34792e-07	-0.683988	-1.26011
113029779	chr2:113029779:G:C	3.06651e-07	-0.414598	-0.707524
113030045	chr2:113030045:A:G	6.25118e-08	-1.54419	-1.16829
113030059	chr2:113030059:C:T	3.76337e-07	-1.52898e-10	-0.91735
113030386	chr2:113030386:A:C	2.96176e-07	-1.52898e-10	-1.15688
113030523	chr2:113030523:G:A	9.40146e-07	1.12788	-1.12968
113031013	chr2:113031013:C:G	8.81791e-06	1.89604	0.340662
113031063	chr2:113031063:G:A	3.26387e-07	-1.52898e-10	-1.05975
113031387	chr2:113031387:T:C	2.9767e-07	-1.52898e-10	-1.15185
113031440	chr2:113031440:C:A	1.95979e-06	0.904087	-0.171326
113031441	chr2:113031441:C:T	3.19354e-07	-1.52898e-10	-1.08153
113031465	chr2:113031465:C:T	3.37833e-06	-1.52898e-10	1.2773
113031592	chr2:113031592:C:A	6.44909e-07	0.883651	-1.26238
113031739	chr2:113031739:C:T	5.66754e-08	-1.71943	-1.09107
113031906	chr2:113031906:A:G	2.75015e-07	-1.52898e-10	-1.23101
113032064	chr2:113032064:G:A	5.61812e-07	-0.137659	-0.379007
113032086	chr2:113032086:T:C	2.65917e-07	-1.52898e-10	-1.26465
113032550	chr2:113032550:C:A	8.1246e-08	-1.48525	-0.965106
113032681	chr2:113032681:C:T	6.5953e-08	-1.7195	-0.939392
113032755	chr2:113032755:C:T	2.63403e-07	-1.27415	-2.89289e-10
113032841	chr2:113032841:T:C	2.66674e-07	-1.52898e-10	-1.26181
113032976	chr2:113032976:G:A	4.16422e-07	-0.170556	-0.645577
113033310	chr2:113033310:A:C	2.63002e-07	-0.214554	-1.06112
113033512	chr2:113033512:T:C	3.24114e-07	-1.06674	-2.89289e-10
113033535	chr2:113033535:G:A	3.23399e-07	-1.52898e-10	-1.06895
113033546	chr2:113033546:A:G	2.66488e-07	-1.52898e-10	-1.2625
113033616	chr2:113033616:C:T	5.06342e-08	-1.67046	-1.25274
113033905	chr2:113033905:G:C	6.49711e-08	-1.71827	-0.955624
113034385	chr2:113034385:T:A	5.55721e-08	-1.56637	-1.26379
113034473	chr2:113034473:T:C	6.39396e-08	-1.62467	-1.06522
113034594	chr2:113034594:C:T	7.42079e-08	-1.4806	-1.06036
113034675	chr2:113034675:G:A	1.11991e-06	1.42683	-1.25366
113034818	chr2:113034818:T:G	2.66056e-07	-1.52898e-10	-1.26413
113034842	chr2:113034842:C:T	6.30873e-08	-1.71698	-0.986334
113035019	chr2:113035019:A:G	2.65944e-07	-1.52898e-10	-1.26455
113035023	chr2:113035023:G:A	3.24133e-07	-1.52898e-10	-1.06668
113035434	chr2:113035434:T:C	2.66515e-07	-1.52898e-10	-1.2624
113035454	chr2:113035454:G:A	2.78459e-07	-1.52898e-10	-1.21856
113035457	chr2:113035457:T:A	2.65955e-07	-1.52898e-10	-1.2645
113035696	chr2:113035696:G:T	2.66056e-07	-1.52898e-10	-1.26413
113035828	chr2:113035828:T:A	2.6595e-07	-1.52898e-10	-1.26453
113035851	chr2:113035851:A:G	5.57663e-08	-1.56294	-1.26372
113036047	chr2:113036047:A:C	2.6603e-07	-1.52898e-10	-1.26423
113036442	chr2:113036442:C:T	4.80316e-08	-1.71116	-1.26481
113036711	chr2:113036711:A:G	2.66128e-07	-1.52898e-10	-1.26386
113036856	chr2:113036856:A:G	3.74475e-07	-0.207258	-0.71505
113036921	chr2:113036921:C:T	2.37645e-06	-1.52898e-10	0.925532
113036938	chr2:113036938:TC:T	2.65947e-07	-1.52898e-10	-1.26454
113037072	chr2:113037072:A:T	3.47932e-07	-1.52898e-10	-0.995825
113037182	chr2:113037182:C:T	6.30983e-08	-1.6191	-1.08404
113037620	chr2:113037620:A:G	3.94888e-07	-0.0266899	-0.842542
113038195	chr2:113038195:G:T	7.37655e-08	-1.71245	-0.834495
113039085	chr2:113039085:C:T	3.5513e-07	-1.52898e-10	-0.97535
113039089	chr2:113039089:C:T	1.41803e-07	-1.67453	-0.218863
113039121	chr2:113039121:C:T	2.84448e-07	-1.52898e-10	-1.19728
113039130	chr2:113039130:C:T	6.49779e-07	-1.52898e-10	-0.3712
113039684	chr2:113039684:T:G	5.67502e-07	0.37832	-0.884909
113039988	chr2:113039988:G:A	4.73846e-07	0.0474207	-0.734372
113040054	chr2:113040054:A:G	2.67049e-07	-1.52898e-10	-1.2604
113040068	chr2:113040068:A:G	2.83179e-06	0.367958	0.732873
113040164	chr2:113040164:C:T	2.19393e-07	-1.45697	-2.89289e-10
113040185	chr2:113040185:C:T	2.48063e-06	0.352509	0.615924
113040189	chr2:113040189:G:A	2.78471e-07	-1.52898e-10	-1.21852
113040347	chr2:113040347:G:A	2.44581e-06	0.309855	0.644443
113040439	chr2:113040439:G:A	2.48896e-06	0.34955	0.622236
113040601	chr2:113040601:C:T	2.78095e-07	-1.52898e-10	-1.21987
113040658	chr2:113040658:T:C	2.66935e-07	-1.52898e-10	-1.26083
113040715	chr2:113040715:G:A	2.67723e-06	0.378428	0.666276
113040811	chr2:113040811:G:A	2.57645e-06	0.371076	0.635261
113040984	chr2:113040984:T:A	3.08467e-07	-1.52898e-10	-1.11622
113041082	chr2:113041082:G:A	2.92236e-06	0.415115	0.7172
113041229	chr2:113041229:C:T	1.71025e-07	-1.70603	-2.89289e-10
113041717	chr2:113041717:G:A	3.42607e-07	-1.52898e-10	-1.01125
113042037	chr2:113042037:G:C	2.66439e-07	-1.52898e-10	-1.26269
113042104	chr2:113042104:G:C	2.55836e-06	0.343783	0.655504
113042427	chr2:113042427:A:G	2.66752e-07	-1.52898e-10	-1.26152
113042472	chr2:113042472:A:G	2.79333e-06	0.461158	0.625998
113043024	chr2:113043024:CTAAT:C	1.88496e-07	-1.60876	-2.89289e-10
113043318	chr2:113043318:G:A	6.0923e-08	-1.49303	-1.24519
113043573	chr2:113043573:T:A	9.444e-07	0.360794	-0.358078
113044122	chr2:113044122:G:A	4.78091e-07	0.038659	-0.716691
113044560	chr2:113044560:C:T	2.97501e-07	-1.52898e-10	-1.15242
113044566	chr2:113044566:A:G	2.82085e-07	-1.52898e-10	-1.20563
113044811	chr2:113044811:A:G	3.49675e-07	-1.52898e-10	-0.990828
113045432	chr2:113045432:A:G	3.00038e-07	-1.52898e-10	-1.14392
113045801	chr2:113045801:T:C	2.66886e-07	-1.52898e-10	-1.26101
113045986	chr2:113045986:G:A	1.79813e-06	0.429139	0.217529
113046460	chr2:113046460:C:T	3.0712e-07	-1.52898e-10	-1.12059
113046601	chr2:113046601:A:G	2.66064e-07	-1.52898e-10	-1.2641
113046950	chr2:113046950:G:A	2.20521e-06	-1.52898e-10	0.850743
113046975	chr2:113046975:T:C	4.81876e-08	-1.7105	-1.26223
113047214	chr2:113047214:T:G	2.87723e-07	-1.52898e-10	-1.18583
113047420	chr2:113047420:G:A	6.21264e-07	-1.52898e-10	-0.416077
113047541	chr2:113047541:G:A	4.7848e-08	-1.71973	-1.26007
113048229	chr2:113048229:T:G	1.02121e-06	1.23152	-1.15061
113048544	chr2:113048544:C:T	4.82507e-08	-1.71207	-1.25936
113048757	chr2:113048757:A:T	3.39139e-07	-1.52898e-10	-1.02142
113049824	chr2:113049824:G:A	8.69415e-07	0.818592	-0.898606
113050007	chr2:113050007:G:T	8.40599e-07	0.705553	-0.819272
113050306	chr2:113050306:T:C	8.08946e-07	1.09839	-1.25049
113050794	chr2:113050794:G:A	7.3884e-08	-1.7198	-0.825538
113051106	chr2:113051106:C:T	3.60177e-07	-1.52898e-10	-0.961239
113051545	chr2:113051545:G:A	2.08764e-07	-1.50663	-2.89289e-10
113051689	chr2:113051689:C:T	1.25977e-07	-1.42587	-0.585869
113051713	chr2:113051713:G:A	1.31572e-07	-1.47334	-0.494941
113052138	chr2:113052138:C:T	9.80646e-07	0.830554	-0.790176
113052395	chr2:113052395:T:C	2.30169e-07	-1.40902	-2.89289e-10
113052544	chr2:113052544:G:A	1.70584e-07	-1.70861	-2.89289e-10
113052709	chr2:113052709:G:A	1.4218e-07	-1.41427	-0.476463
113052836	chr2:113052836:G:A	6.77515e-08	-1.40465	-1.22733
113052881	chr2:113052881:G:A	9.67735e-07	0.870261	-0.843136
113052994	chr2:113052994:G:A	6.73807e-08	-1.70545	-0.932026
113053159	chr2:113053159:T:A	1.27156e-07	-1.41664	-0.585778
113053181	chr2:113053181:C:T	2.67989e-07	-1.52898e-10	-1.25689
113053370	chr2:113053370:T:A	4.15935e-06	1.05325	0.432035
113053480	chr2:113053480:A:G	1.15436e-06	1.18203	-0.978555
113053575	chr2:113053575:G:A	1.27691e-06	-1.52898e-10	0.304361
113054154	chr2:113054154:T:G	5.14983e-08	-1.64232	-1.26397
113054214	chr2:113054214:CATG:C	3.63114e-07	-1.52898e-10	-0.953116
113054422	chr2:113054422:A:G	5.16256e-08	-1.6409	-1.26292
113054564	chr2:113054564:C:T	1.70821e-07	-1.70722	-2.89289e-10
113054672	chr2:113054672:C:T	3.6091e-07	-1.52898e-10	-0.959204
113054686	chr2:113054686:G:A	9.94479e-07	1.31328	-1.2589
113054859	chr2:113054859:A:C	3.97481e-06	1.01558	0.424317
113055292	chr2:113055292:C:T	9.65254e-07	1.28273	-1.25817
113055404	chr2:113055404:C:T	9.74373e-07	-1.52898e-10	0.0339604
113055537	chr2:113055537:C:T	7.32256e-08	-1.71979	-0.834502
113055938	chr2:113055938:G:C	4.23722e-06	1.03847	0.46536
113055959	chr2:113055959:T:C	5.23113e-07	-1.52898e-10	-0.588036
113056774	chr2:113056774:C:T	2.89652e-07	-1.52898e-10	-1.17915
113057093	chr2:113057093:T:C	1.15113e-06	0.497715	-0.297049
113057327	chr2:113057327:T:C	3.66592e-07	-1.52898e-10	-0.943585
113057376	chr2:113057376:A:G	1.34639e-06	0.617186	-0.259838
113057605	chr2:113057605:C:T	1.22587e-06	0.558938	-0.295366
113057855	chr2:113057855:A:G	3.48132e-07	-1.52898e-10	-0.995252
113057987	chr2:113057987:A:G	2.02086e-06	-1.52898e-10	0.763443
113058081	chr2:113058081:G:A	2.6381e-06	-1.52898e-10	1.02998
113058137	chr2:113058137:T:C	2.70116e-07	-1.52898e-10	-1.24898
113058180	chr2:113058180:G:C	5.97468e-07	-1.52898e-10	-0.455132
113059062	chr2:113059062:T:C	8.22924e-07	-1.52898e-10	-0.134969
113059365	chr2:113059365:A:C	5.20978e-08	-1.71941	-1.1753
113059573	chr2:113059573:T:C	7.65115e-07	-1.52898e-10	-0.207808
113059604	chr2:113059604:C:T	8.99699e-07	-0.225992	0.180219
113059632	chr2:113059632:C:T	2.42665e-06	-1.52898e-10	0.946434
113059691	chr2:113059691:T:C	9.28063e-07	-0.2044	0.189667
113059757	chr2:113059757:C:T	5.09746e-08	-1.67247	-1.24404
113059825	chr2:113059825:G:A	8.73067e-07	-0.240091	0.164271
113059878	chr2:113059878:T:C	1.63434e-06	0.874417	-0.323257
113059936	chr2:113059936:T:A	8.70847e-07	-0.248324	0.169957
113059982	chr2:113059982:C:T	2.67384e-07	-1.52898e-10	-1.25915
113059989	chr2:113059989:T:C	9.98165e-07	-0.172838	0.230923
113060141	chr2:113060141:ACT:A	8.54641e-07	-0.233125	0.135973
113060178	chr2:113060178:T:C	8.46704e-07	-0.236215	0.129733
113060188	chr2:113060188:C:T	8.44381e-07	-0.245625	0.136396
113061055	chr2:113061055:G:A	1.01003e-06	-0.214111	0.284011
113061150	chr2:113061150:A:G	6.35376e-07	-0.0652059	-0.328411
113061161	chr2:113061161:G:A	1.07844e-06	-0.140665	0.276106
113061415	chr2:113061415:C:G	1.96324e-06	-1.52898e-10	0.734518
113061430	chr2:113061430:C:G	1.10685e-06	-0.133955	0.295398
113061598	chr2:113061598:G:A	4.14825e-06	-0.169184	1.65179
113061638	chr2:113061638:G:A	2.97808e-07	-1.52898e-10	-1.15138
113061681	chr2:113061681:T:C	9.46579e-07	-0.148304	0.153324
113061757	chr2:113061757:A:C	9.29268e-07	-0.179941	0.166505
113061806	chr2:113061806:A:C	2.87822e-07	-1.52898e-10	-1.18549
113061842	chr2:113061842:A:G	9.32171e-07	-0.156628	0.146311
113061862	chr2:113061862:A:G	1.50252e-06	-0.0595327	0.526602
113061874	chr2:113061874:G:T	9.72903e-07	-0.151172	0.183622
113061959	chr2:113061959:A:G	9.28649e-07	-0.171211	0.157109
113062037	chr2:113062037:T:C	8.94993e-07	-0.177378	0.12636
113062953	chr2:113062953:A:G	9.56628e-06	-0.0361848	2.35435
113063003	chr2:113063003:C:A	6.00447e-06	-0.0754914	1.92792
113063095	chr2:113063095:A:G	6.60793e-06	0.0606664	1.88753
113063155	chr2:113063155:T:C	6.43291e-06	-0.00808576	1.92943
113063237	chr2:113063237:C:G	6.21388e-06	-0.0514153	1.93812
113063540	chr2:113063540:C:T	4.44885e-06	1.03119	0.52138
113063759	chr2:113063759:C:A	2.40812e-06	0.59337	0.345396
113064027	chr2:113064027:A:G	2.74574e-07	-1.52898e-10	-1.23261
113064310	chr2:113064310:C:T	2.43209e-06	0.589633	0.359039
113064337	chr2:113064337:G:A	3.73498e-07	-1.52898e-10	-0.924921
113064440	chr2:113064440:G:A	1.79464e-06	-1.52898e-10	0.644724
113064591	chr2:113064591:C:T	2.24653e-06	0.466747	0.402561
113064871	chr2:113064871:C:T	4.69752e-07	-1.71487	1.01924
113064982	chr2:113064982:T:C	4.93445e-07	-1.52898e-10	-0.646422
113065574	chr2:113065574:T:G	6.10085e-08	-1.47236	-1.26446
113065788	chr2:113065788:C:T	2.51857e-06	0.578262	0.40535
113065798	chr2:113065798:C:A	2.58054e-06	0.60311	0.404809
113065968	chr2:113065968:C:T	3.08538e-06	0.812068	0.37453
113065995	chr2:113065995:A:G	9.13758e-08	-1.47825	-0.854605
113066024	chr2:113066024:C:G	1.38774e-06	1.06772	-0.680118
113066049	chr2:113066049:T:C	6.59702e-06	-0.0517648	1.99831
113066169	chr2:113066169:G:T	2.62819e-06	0.602267	0.42395
113066339	chr2:113066339:T:G	2.7156e-06	0.651035	0.4079
113066515	chr2:113066515:G:T	2.53878e-06	0.602019	0.389585
113066686	chr2:113066686:A:G	3.77009e-07	-1.52898e-10	-0.915564
113066777	chr2:113066777:C:T	1.79114e-06	-1.52898e-10	0.642776
113067008	chr2:113067008:G:C	2.44159e-06	0.55405	0.39852
113067205	chr2:113067205:G:A	8.20765e-07	-1.52898e-10	-0.137597
113067398	chr2:113067398:T:G	4.01804e-07	-1.52898e-10	-0.85187
113067466	chr2:113067466:C:T	3.87579e-07	-1.52898e-10	-0.887914
113067550	chr2:113067550:T:C	2.49838e-06	0.5661	0.409466
113067726	chr2:113067726:G:A	1.17437e-07	-1.7121	-0.369831
113067809	chr2:113067809:C:A	4.92501e-06	0.975899	0.678349
113068312	chr2:113068312:G:T	1.80991e-06	-1.52898e-10	0.653198
113068389	chr2:113068389:T:C	6.1293e-08	-1.67782	-1.05434
113068495	chr2:113068495:T:G	1.54736e-06	0.892488	-0.396019
113068513	chr2:113068513:A:G	2.78321e-07	-1.52898e-10	-1.21906
113068646	chr2:113068646:C:G	6.04515e-08	-1.48118	-1.26481
113068830	chr2:113068830:A:G	3.2363e-07	-1.52898e-10	-1.06823
113068898	chr2:113068898:A:G	6.26237e-07	0.102713	-0.510817
113068927	chr2:113068927:C:T	2.65865e-07	-1.52898e-10	-1.26485
113069182	chr2:113069182:C:T	7.11692e-06	1.20067	0.82173
113069220	chr2:113069220:A:C	3.87921e-07	-1.52898e-10	-0.887032
113069221	chr2:113069221:T:C	7.16646e-06	1.20953	0.819803
113069222	chr2:113069222:G:A	7.35996e-06	1.23617	0.819803
113069255	chr2:113069255:A:G	7.89801e-06	1.28674	0.839795
113069303	chr2:113069303:GA:G	5.59271e-06	1.19042	0.590964
113069360	chr2:113069360:G:A	3.38056e-07	-1.52898e-10	-1.02462
113069482	chr2:113069482:A:G	2.83332e-07	-1.52898e-10	-1.20122
113069809	chr2:113069809:G:A	4.39579e-07	-1.52898e-10	-0.762015
113069819	chr2:113069819:G:A	2.93275e-06	0.594717	0.541147
113069953	chr2:113069953:C:A	2.88667e-07	-1.52898e-10	-1.18256
113070221	chr2:113070221:A:C	4.79771e-07	-1.52898e-10	-0.674524
113070282	chr2:113070282:C:T	5.00277e-08	-1.67074	-1.26452
113070522	chr2:113070522:C:T	6.75127e-08	-1.56676	-1.06876
113070737	chr2:113070737:T:C	2.6791e-07	-1.52898e-10	-1.25718
113070848	chr2:113070848:G:A	6.31543e-08	-1.60517	-1.09709
113070857	chr2:113070857:C:T	7.25877e-07	0.628755	-0.889207
113070873	chr2:113070873:A:C	5.3832e-08	-1.66635	-1.19561
113071025	chr2:113071025:A:T	3.23058e-07	-1.52898e-10	-1.07
113071137	chr2:113071137:T:A	7.33903e-07	0.656555	-0.906011
113071157	chr2:113071157:G:A	5.0191e-08	-1.66907	-1.26292
113071440	chr2:113071440:AAC:A	6.79552e-07	-0.3264	-2.89289e-10
113071659	chr2:113071659:A:T	3.90418e-06	0.823875	0.598096
113071673	chr2:113071673:G:A	1.97216e-07	-1.56354	-2.89289e-10
113071705	chr2:113071705:C:T	6.23276e-08	-1.71973	-0.995699
113071945	chr2:113071945:T:C	5.58715e-08	-1.63751	-1.18727
113072132	chr2:113072132:G:A	7.53541e-07	1.02562	-1.24867
113072218	chr2:113072218:G:A	3.04294e-07	-1.52898e-10	-1.12984
113072263	chr2:113072263:A:G	8.68561e-08	-1.69807	-0.685511
113072292	chr2:113072292:G:T	6.23176e-08	-1.49422	-1.22137
113072341	chr2:113072341:G:T	2.74024e-07	-1.52898e-10	-1.23462
113072480	chr2:113072480:C:T	3.1018e-07	-1.52898e-10	-1.11068
113072635	chr2:113072635:G:T	5.51287e-07	-1.52898e-10	-0.535578
113072883	chr2:113072883:C:A	8.95531e-07	-1.52898e-10	-0.0504165
113073049	chr2:113073049:A:T	9.10085e-08	-1.70144	-0.635442
113073349	chr2:113073349:T:C	5.25259e-08	-1.70375	-1.18278
113073601	chr2:113073601:C:CTAGT	2.81257e-07	-1.52898e-10	-1.20856
113073605	chr2:113073605:A:T	6.06562e-07	0.816134	-1.25616
113073712	chr2:113073712:A:G	6.016e-07	0.814732	-1.26297
113074011	chr2:113074011:C:A	3.2922e-07	-1.52898e-10	-1.05111
113074048	chr2:113074048:A:G	2.73878e-07	-1.52898e-10	-1.23515
113074368	chr2:113074368:T:C	5.01026e-08	-1.67671	-1.25705
113074495	chr2:113074495:G:T	7.16212e-07	-1.52898e-10	-0.273857
113074573	chr2:113074573:T:C	4.91329e-07	-1.52898e-10	-0.650719
113074576	chr2:113074576:A:C	8.68729e-07	-0.0808017	-2.89289e-10
113074735	chr2:113074735:T:C	7.29939e-07	1.00979	-1.26466
113074904	chr2:113074904:G:T	4.15071e-07	-1.52898e-10	-0.819385
113074951	chr2:113074951:C:T	6.18766e-07	-1.52898e-10	-0.420107
113075404	chr2:113075404:C:T	1.71038e-07	-0.561799	-1.14415
113075451	chr2:113075451:G:A	5.32334e-07	-1.52898e-10	-0.570563
113075545	chr2:113075545:A:G	5.56889e-07	-1.52898e-10	-0.525467
113075663	chr2:113075663:G:C	5.47184e-07	-1.52898e-10	-0.543048
113075742	chr2:113075742:G:A	5.27792e-07	-1.52898e-10	-0.579131
113075770	chr2:113075770:T:C	5.46149e-07	-1.52898e-10	-0.544942
113075878	chr2:113075878:T:C	5.45128e-07	-1.52898e-10	-0.546812
113075970	chr2:113075970:C:T	5.48176e-07	-0.541237	-2.89289e-10
113076262	chr2:113076262:T:C	9.3499e-08	-1.23361	-1.07628
113076453	chr2:113076453:T:C	5.38982e-08	-1.63248	-1.22826
113076508	chr2:113076508:A:G	1.70223e-07	-1.71072	-2.89289e-10
113077162	chr2:113077162:C:T	6.2248e-07	-1.03592	0.621799
113077243	chr2:113077243:A:C	1.10786e-06	1.42694	-1.2646
113077258	chr2:113077258:G:A	1.10306e-06	1.42266	-1.26466
113077420	chr2:113077420:T:C	6.82815e-07	-1.52898e-10	-0.321609
113077451	chr2:113077451:C:T	4.81148e-07	-1.52898e-10	-0.671658
113077717	chr2:113077717:T:A	2.66428e-07	-1.52898e-10	-1.26273
113077734	chr2:113077734:T:A	1.0788e-06	1.40039	-1.26462
113077742	chr2:113077742:G:A	1.02271e-06	1.34696	-1.26458
113077803	chr2:113077803:C:A	1.02822e-06	1.35252	-1.26478
113077986	chr2:113077986:G:A	1.10301e-07	-1.17407	-0.970552
113078025	chr2:113078025:C:T	1.00568e-06	1.33005	-1.26446
113078208	chr2:113078208:T:C	5.44143e-07	-1.52898e-10	-0.548621
113078342	chr2:113078342:C:A	1.07787e-06	1.39918	-1.26427
113078505	chr2:113078505:AT:A	1.07339e-06	1.39481	-1.26406
113078588	chr2:113078588:A:T	1.77093e-06	1.19776	-0.56634
113078771	chr2:113078771:C:T	1.11763e-06	1.43421	-1.26308
113078802	chr2:113078802:T:C	2.85105e-07	-1.52898e-10	-1.19498
113079263	chr2:113079263:TA:T	1.0344e-06	1.34902	-1.25528
113079539	chr2:113079539:T:C	2.14951e-07	-1.08224	-0.395184
113080263	chr2:113080263:T:C	1.22707e-07	-0.787315	-1.25072
113080404	chr2:113080404:G:A	1.81127e-07	-1.64863	-2.89289e-10
113080410	chr2:113080410:G:A	5.79181e-07	-1.52898e-10	-0.486218
113080525	chr2:113080525:G:A	0.00543812	9.81408	-1.15296
113080567	chr2:113080567:C:T	1.69527e-07	-1.71482	-2.89289e-10
113080905	chr2:113080905:T:C	2.74227e-07	-1.52898e-10	-1.23388
113080992	chr2:113080992:C:T	6.02253e-08	-1.62022	-1.12952
113081031	chr2:113081031:A:G	1.15035e-05	3.68054	-1.17797
113081051	chr2:113081051:T:C	1.1408e-05	3.68975	-1.19552
113081075	chr2:113081075:C:T	1.09281e-05	3.63023	-1.17898
113081504	chr2:113081504:C:T	1.2638e-07	-0.76353	-1.24501
113081507	chr2:113081507:G:A	1.29063e-07	-0.745981	-1.24156
113081508	chr2:113081508:TG:T	1.10218e-07	-0.937478	-1.2079
113081578	chr2:113081578:T:C	4.93291e-07	0.329836	-0.97657
113081607	chr2:113081607:G:A	6.76464e-07	-0.574773	0.243819
113081690	chr2:113081690:T:A	5.10108e-07	-1.52898e-10	-0.613212
113081709	chr2:113081709:G:A	8.66492e-08	-1.1215	-1.26447
113081820	chr2:113081820:T:C	1.00004e-07	-1.70324	-0.539384
113081928	chr2:113081928:C:T	5.83443e-08	-1.53914	-1.24233
113081963	chr2:113081963:T:C	5.80536e-08	-1.53965	-1.24682
113082011	chr2:113082011:C:T	4.23964e-07	-1.52898e-10	-0.798185
113082013	chr2:113082013:A:G	5.259e-08	-1.67606	-1.20924
113082114	chr2:113082114:G:C	5.19902e-08	-1.67867	-1.21811
113082257	chr2:113082257:G:A	1.92383e-07	-1.58835	-2.89289e-10
113082279	chr2:113082279:C:T	1.306e-06	1.24052	-0.913623
113082341	chr2:113082341:T:C	1.06094e-07	-1.70008	-0.48343
113082347	chr2:113082347:C:T	5.29016e-08	-1.6731	-1.2063
113082365	chr2:113082365:T:C	5.22287e-08	-1.6805	-1.2117
113082414	chr2:113082414:G:T	4.24574e-07	-1.52898e-10	-0.796747
113082437	chr2:113082437:A:G	6.3917e-07	-0.575626	0.187964
113082462	chr2:113082462:A:G	5.24091e-08	-1.67702	-1.21174
113082481	chr2:113082481:G:C	0.0244252	9.96463	0.198667
113082515	chr2:113082515:T:A	5.80274e-08	-1.54053	-1.24639
113082571	chr2:113082571:T:G	5.20181e-08	-1.67898	-1.21726
113082573	chr2:113082573:T:A	5.22546e-08	-1.67867	-1.21303
113082603	chr2:113082603:G:C	5.25646e-08	-1.67886	-1.20693
113082737	chr2:113082737:C:T	2.7487e-07	-1.52898e-10	-1.23154
113082772	chr2:113082772:A:G	6.46034e-07	-0.568237	0.191255
113082866	chr2:113082866:A:T	0.0303823	9.7704	0.611139
113082962	chr2:113082962:G:T	1.08693e-07	-1.70099	-0.458315
113083080	chr2:113083080:A:G	2.70094e-07	-1.52898e-10	-1.24906
113083166	chr2:113083166:C:T	5.26817e-08	-1.67034	-1.21323
113083167	chr2:113083167:A:G	5.28657e-08	-1.66705	-1.21303
113083172	chr2:113083172:G:A	5.34436e-08	-1.65509	-1.21412
113083214	chr2:113083214:G:A	3.92335e-05	4.60385	-0.874401
113083228	chr2:113083228:TACTA:T	5.21155e-08	-1.68043	-1.21394
113083264	chr2:113083264:G:T	5.2464e-08	-1.67134	-1.21637
113083357	chr2:113083357:T:C	5.21391e-08	-1.67893	-1.21499
113083364	chr2:113083364:A:G	5.21083e-08	-1.67952	-1.21499
113083405	chr2:113083405:T:G	2.70166e-07	-1.52898e-10	-1.2488
113083453	chr2:113083453:A:G	0.0202924	8.42901	1.54891
113083542	chr2:113083542:T:C	5.22407e-08	-1.67884	-1.21313
113083545	chr2:113083545:A:G	5.20665e-08	-1.67969	-1.21562
113083790	chr2:113083790:G:A	2.7487e-07	-1.52898e-10	-1.23154
113083938	chr2:113083938:C:T	0.0242212	9.54193	0.612974
113083955	chr2:113083955:G:A	0.0320912	9.03512	1.40114
113084171	chr2:113084171:C:A	2.68258e-07	-1.52898e-10	-1.25588
113084205	chr2:113084205:T:A	0.00311954	8.33972	-0.234353
113084262	chr2:113084262:G:T	5.14555e-08	-1.67875	-1.22837
113084391	chr2:113084391:T:C	8.69314e-08	-1.12149	-1.26122
113084702	chr2:113084702:C:T	5.23467e-08	-1.67017	-1.21978
113084824	chr2:113084824:G:A	1.05968e-07	-1.70221	-0.482493
113084874	chr2:113084874:T:C	5.20347e-08	-1.67905	-1.21687
113084878	chr2:113084878:A:G	5.18641e-08	-1.67838	-1.22083
113084880	chr2:113084880:C:T	5.2013e-08	-1.67905	-1.21729
113084929	chr2:113084929:T:C	0.0241573	9.54241	0.609854
113085104	chr2:113085104:A:G	5.1922e-08	-1.68913	-1.20896
113085178	chr2:113085178:A:G	5.21609e-08	-1.67897	-1.21453
113085209	chr2:113085209:T:C	5.27774e-08	-1.66532	-1.21643
113085485	chr2:113085485:G:A	5.21736e-08	-1.67915	-1.21411
113085706	chr2:113085706:G:A	0.028288	9.75592	0.554196
113085760	chr2:113085760:G:A	2.87806e-07	-1.52898e-10	-1.18555
113085904	chr2:113085904:A:G	5.23855e-08	-1.67889	-1.21031
113085918	chr2:113085918:G:T	4.31138e-07	-1.52898e-10	-0.781405
113086049	chr2:113086049:T:G	5.00435e-08	-1.70586	-1.22909
113086392	chr2:113086392:T:G	3.67332e-05	4.56445	-0.900843
113086529	chr2:113086529:G:A	5.79436e-08	-1.64168	-1.14668
113086573	chr2:113086573:GACA:G	5.88347e-08	-1.64915	-1.12395
113086898	chr2:113086898:C:T	0.028837	10.2803	0.0489964
113086899	chr2:113086899:G:A	4.7326e-07	-1.52898e-10	-0.688189
113086941	chr2:113086941:C:T	7.29819e-08	-1.71162	-0.846
113086942	chr2:113086942:C:A	2.82468e-07	-1.52898e-10	-1.20427
113086976	chr2:113086976:T:C	0.00351767	8.50556	-0.28008
113087209	chr2:113087209:A:G	7.13646e-07	-0.503769	0.226322
113087294	chr2:113087294:T:C	7.37909e-08	-1.70199	-0.844605
113087418	chr2:113087418:T:C	7.29601e-08	-1.71425	-0.843669
113087431	chr2:113087431:G:A	2.70777e-07	-1.52898e-10	-1.24654
113087452	chr2:113087452:C:T	7.18302e-08	-1.7157	-0.85783
113087461	chr2:113087461:T:G	7.19622e-08	-1.71477	-0.856926
113087503	chr2:113087503:A:T	0.00354032	8.39899	-0.167092
113087592	chr2:113087592:TTGGAGA:T	6.94019e-08	-1.71734	-0.89058
113087614	chr2:113087614:G:A	7.09984e-08	-1.71819	-0.866986
113087659	chr2:113087659:T:C	7.12268e-08	-1.71597	-0.865999
113087815	chr2:113087815:G:A	3.47581e-07	-1.52898e-10	-0.996835
113087895	chr2:113087895:A:G	2.70971e-07	-1.52898e-10	-1.24582
113087970	chr2:113087970:A:C	5.64574e-08	-1.56034	-1.25401
113088001	chr2:113088001:C:T	0.00299494	8.26182	-0.197218
113088031	chr2:113088031:G:A	1.68726e-07	-1.71956	-2.89289e-10
113088422	chr2:113088422:G:C	6.85389e-08	-1.42828	-1.19216
113089007	chr2:113089007:GAA:G	5.0847e-08	-1.6679	-1.25111
113089161	chr2:113089161:A:G	0.0026019	8.19532	-0.2714
113089217	chr2:113089217:G:T	4.99664e-08	-1.68626	-1.25022
113089430	chr2:113089430:G:A	0.0206729	9.0126	0.983902
113089660	chr2:113089660:G:C	9.11761e-08	-1.0724	-1.26264
113090002	chr2:113090002:G:T	7.0522e-07	-1.52898e-10	-0.289323
113090051	chr2:113090051:C:T	7.17363e-08	-1.71706	-0.85778
113090135	chr2:113090135:C:T	3.36487e-06	2.53733	-1.26402
113090185	chr2:113090185:C:T	2.6951e-07	-1.52898e-10	-1.25123
113090186	chr2:113090186:A:G	2.67428e-07	-1.52898e-10	-1.25898
113090375	chr2:113090375:G:A	5.28268e-07	-1.52898e-10	-0.578229
113090488	chr2:113090488:C:T	2.6773e-07	-1.52898e-10	-1.25785
113090546	chr2:113090546:A:G	8.76466e-08	-1.11237	-1.26216
113090623	chr2:113090623:T:A	7.56687e-08	-1.71583	-0.80564
113090997	chr2:113090997:G:A	8.38269e-06	2.36807	-0.181983
113091077	chr2:113091077:C:T	5.58345e-07	0.248672	-0.771527
113091144	chr2:113091144:T:C	2.95236e-07	-1.52898e-10	-1.16006
113091200	chr2:113091200:C:G	1.34962e-06	-1.52898e-10	0.359741
113091346	chr2:113091346:T:C	1.02046e-07	-1.63415	-0.588259
113091384	chr2:113091384:C:T	0.0167547	9.89229	-0.105936
113091568	chr2:113091568:G:A	2.67831e-07	-1.52898e-10	-1.25748
113092260	chr2:113092260:C:T	0.00256909	8.28857	-0.377341
113092749	chr2:113092749:C:A	8.01759e-08	-1.71708	-0.746529
113092852	chr2:113092852:C:T	7.78225e-08	-1.71747	-0.775932
113092917	chr2:113092917:C:T	2.79006e-07	-1.52898e-10	-1.2166
113093215	chr2:113093215:C:A	0.0250858	8.9212	1.26878
113093582	chr2:113093582:A:T	0.0283624	8.99622	1.31652
113093764	chr2:113093764:C:T	6.88043e-07	-1.52898e-10	-0.313983
113093862	chr2:113093862:C:T	7.46668e-08	-1.71794	-0.816861
113094179	chr2:113094179:T:C	4.88707e-07	-1.52898e-10	-0.65607
113094253	chr2:113094253:G:A	4.87987e-07	-1.52898e-10	-0.657545
113094471	chr2:113094471:A:G	5.86953e-08	-1.5111	-1.26438
113094616	chr2:113094616:A:G	5.86886e-08	-1.61518	-1.16041
113094987	chr2:113094987:G:A	0.0166454	9.65436	0.125445
113095132	chr2:113095132:T:C	2.79596e-07	-1.52898e-10	-1.21449
113095336	chr2:113095336:T:C	6.62402e-08	-1.4143	-1.24024
113095516	chr2:113095516:G:A	2.70542e-07	-1.52898e-10	-1.24741
113095725	chr2:113095725:C:A	4.74008e-07	-1.52898e-10	-0.686609
113095747	chr2:113095747:G:C	2.67898e-07	-1.52898e-10	-1.25723
113095773	chr2:113095773:C:T	7.83665e-08	-1.22168	-1.26476
113095879	chr2:113095879:G:T	0.00219326	6.88839	0.864672
113096072	chr2:113096072:T:A	0.0237866	8.86115	1.27565
113096316	chr2:113096316:C:T	7.80095e-08	-1.55015	-0.940849
113096543	chr2:113096543:T:A	0.0318096	9.03043	1.39701
113096882	chr2:113096882:ATTTATT:A	6.57102e-08	-1.71765	-0.94493
113097143	chr2:113097143:G:T	3.62641e-07	0.0623634	-1.01678
113097266	chr2:113097266:A:G	0.0481668	9.40331	1.43903
113097328	chr2:113097328:G:A	6.52991e-08	-1.71107	-0.957783
113097647	chr2:113097647:G:T	2.75282e-07	-0.920374	-0.309664
113097663	chr2:113097663:T:C	2.65942e-07	-1.52898e-10	-1.26455
113097829	chr2:113097829:C:G	6.64583e-08	-1.71585	-0.935413
113097901	chr2:113097901:A:G	5.28241e-05	4.89706	-0.870172
113098286	chr2:113098286:C:A	6.1971e-05	5.0511	-0.864513
113098387	chr2:113098387:G:T	5.41009e-07	-1.52898e-10	-0.554398
113099630	chr2:113099630:G:A	3.17892e-07	-1.52898e-10	-1.08612
113099897	chr2:113099897:GC:G	5.04685e-05	5.24542	-1.26415
113100218	chr2:113100218:T:C	4.16787e-07	-1.52898e-10	-0.815259
113100321	chr2:113100321:G:A	2.65874e-07	-1.52898e-10	-1.26481
113100387	chr2:113100387:C:T	5.25401e-05	4.95596	-0.934463
113100609	chr2:113100609:C:T	2.66294e-07	-1.52898e-10	-1.26323
113100619	chr2:113100619:C:A	8.1265e-08	-1.19392	-1.2562
113100918	chr2:113100918:G:T	7.96045e-08	-1.21677	-1.25399
113101024	chr2:113101024:C:T	1.71029e-07	-1.706	-2.89289e-10
113101035	chr2:113101035:T:C	2.66852e-07	-1.52898e-10	-1.26114
113101094	chr2:113101094:A:G	8.07985e-08	-1.63159	-0.824281
113101200	chr2:113101200:G:T	5.84814e-08	-1.60394	-1.17518
113101280	chr2:113101280:G:A	2.62802e-07	-0.643688	-0.632744
113101347	chr2:113101347:G:T	4.15034e-07	-1.52898e-10	-0.819474
113101502	chr2:113101502:GA:G	4.97292e-05	4.8396	-0.873091
113101715	chr2:113101715:CAGT:C	4.39474e-07	-1.52898e-10	-0.762255
113101789	chr2:113101789:T:C	8.1583e-08	-1.6443	-0.801914
113101916	chr2:113101916:C:T	3.87891e-07	-1.52898e-10	-0.88711
113102016	chr2:113102016:C:T	2.65944e-07	-1.52898e-10	-1.26455
113102057	chr2:113102057:G:A	8.22878e-08	-1.6465	-0.791115
113102068	chr2:113102068:G:A	6.31908e-07	-1.52898e-10	-0.39909
113102184	chr2:113102184:G:A	0.0302092	9.00645	1.36937
113102269	chr2:113102269:G:A	8.31133e-08	-1.63454	-0.793085
113102342	chr2:113102342:C:T	2.57624e-07	-0.675828	-0.620506
113102368	chr2:113102368:T:C	4.01135e-07	-1.52898e-10	-0.853536
113102461	chr2:113102461:G:A	0.0238439	10.0803	0.058904
113102619	chr2:113102619:T:C	8.16359e-08	-1.18138	-1.26419
113102652	chr2:113102652:G:A	6.95902e-08	-1.37828	-1.22693
113102733	chr2:113102733:A:G	6.36573e-08	-1.71574	-0.978585
113102796	chr2:113102796:A:G	7.51749e-07	-0.225431	-2.89289e-10
113102827	chr2:113102827:A:C	8.41257e-08	-1.62303	-0.792493
113102975	chr2:113102975:T:C	2.66363e-07	-1.52898e-10	-1.26298
113103128	chr2:113103128:T:C	2.83105e-07	-1.52898e-10	-1.20202
113103284	chr2:113103284:C:A	0.00251555	8.20549	-0.315321
113103376	chr2:113103376:TG:T	6.17545e-08	-1.46284	-1.26183
113103534	chr2:113103534:G:A	1.17048e-06	-1.52898e-10	0.217337
113103648	chr2:113103648:T:G	5.51882e-08	-1.61079	-1.2263
113103818	chr2:113103818:C:T	0.0032068	8.24528	-0.112335
113103819	chr2:113103819:A:C	0.0034601	8.307	-0.0980243
113103984	chr2:113103984:G:A	5.6706e-08	-1.71789	-1.09206
113104540	chr2:113104540:C:T	2.02282e-07	-1.53817	-2.89289e-10
113104596	chr2:113104596:G:A	7.97384e-08	-1.62996	-0.839119
113104798	chr2:113104798:CAGA:C	3.05208e-07	-1.52898e-10	-1.12684
113105248	chr2:113105248:G:A	1.21501e-06	-1.52898e-10	0.254675
113106194	chr2:113106194:T:C	0.00341871	8.30127	-0.104333
113106433	chr2:113106433:A:C	0.0693804	10.6011	0.606134
113106470	chr2:113106470:G:A	6.28923e-08	-1.44347	-1.26294
113106553	chr2:113106553:A:G	5.38392e-07	-1.52898e-10	-0.559246
113106607	chr2:113106607:TCTTTC:T	3.75616e-07	-1.52898e-10	-0.919267
113106901	chr2:113106901:T:TAAA	0.0031352	8.38898	-0.278608
113106928	chr2:113106928:G:C	4.12061e-05	5.03109	-1.25259
113106937	chr2:113106937:G:A	3.96715e-05	4.7909	-1.05035
113107343	chr2:113107343:A:G	8.28454e-08	-1.71713	-0.713731
113107387	chr2:113107387:T:C	2.74771e-07	-1.52898e-10	-1.2319
113107790	chr2:113107790:T:C	7.8145e-08	-1.22829	-1.26097
113107837	chr2:113107837:G:A	0.0373642	9.68429	0.904097
113108257	chr2:113108257:A:C	0.11033	9.41655	2.2546
113108396	chr2:113108396:G:A	3.80107e-07	-1.52898e-10	-0.907381
113108440	chr2:113108440:C:T	1.028e-07	-1.68049	-0.534555
113108458	chr2:113108458:CTCTTA:C	5.49611e-08	-1.71985	-1.12136
113108792	chr2:113108792:C:T	1.98498e-06	2.01019	-1.26466
113108948	chr2:113108948:G:A	7.63184e-07	0.714145	-0.924479
113109277	chr2:113109277:G:T	0.0865495	11.4489	-0.0204564
113109320	chr2:113109320:G:A	1.17546e-06	-1.52898e-10	0.221581
113109535	chr2:113109535:G:A	1.4981e-06	-1.52898e-10	0.46412
113109605	chr2:113109605:AAC:A	6.1032e-08	-1.67092	-1.06551
113110220	chr2:113110220:A:G	4.03429e-07	-1.52898e-10	-0.847833
113110346	chr2:113110346:C:T	1.15691e-07	-1.20937	-0.887532
113110379	chr2:113110379:C:T	1.11402e-07	-1.21841	-0.916275
113111656	chr2:113111656:C:T	0.128844	12.8851	-1.05883
113111830	chr2:113111830:T:C	9.3146e-08	-1.21672	-1.09695
113111977	chr2:113111977:C:A	1.94016e-06	1.96593	-1.24324
113111989	chr2:113111989:C:T	0.0156858	9.76201	-0.0415733
113111992	chr2:113111992:G:A	1.15488e-07	-1.19932	-0.899346
113112226	chr2:113112226:C:T	1.76917e-06	1.88943	-1.259
113112266	chr2:113112266:C:A	1.87308e-06	1.92944	-1.24193
113112422	chr2:113112422:T:C	9.16547e-07	1.23349	-1.26071
113112512	chr2:113112512:C:T	1.59491e-06	-1.52898e-10	0.52674
113112524	chr2:113112524:C:T	3.25703e-07	-0.233412	-0.828435
113112739	chr2:113112739:G:A	4.61828e-07	-1.52898e-10	-0.712641
113112922	chr2:113112922:T:C	4.04222e-07	-1.52898e-10	-0.845869
113113086	chr2:113113086:G:A	9.56079e-08	-1.13887	-1.14871
113113148	chr2:113113148:T:G	0.0288289	10.1401	0.188908
113113274	chr2:113113274:A:G	6.42983e-07	-1.52898e-10	-0.381715
113113544	chr2:113113544:T:G	2.77583e-07	-1.52898e-10	-1.22171
113113632	chr2:113113632:GT:G	6.08254e-08	-1.4816	-1.25822
113114229	chr2:113114229:T:G	6.17143e-08	-1.47358	-1.25174
113114412	chr2:113114412:GT:G	7.12538e-08	-1.39105	-1.19054
113114474	chr2:113114474:G:A	1.02573e-05	3.45394	-1.06603
113114487	chr2:113114487:G:C	2.73071e-07	-1.52898e-10	-1.2381
113114661	chr2:113114661:C:T	3.83016e-07	-0.0481467	-0.851609
113115080	chr2:113115080:C:T	2.96762e-07	-1.52898e-10	-1.1549
113115441	chr2:113115441:C:T	1.09057e-05	3.5172	-1.06799
113115546	chr2:113115546:T:C	2.65866e-07	-1.52898e-10	-1.26484
113115694	chr2:113115694:C:T	2.74837e-07	-1.52898e-10	-1.23165
113115827	chr2:113115827:T:C	2.7492e-07	-1.52898e-10	-1.23135
113115859	chr2:113115859:C:G	3.06204e-07	-1.52898e-10	-1.12358
113116022	chr2:113116022:C:T	4.29208e-07	-1.52898e-10	-0.785893
113116432	chr2:113116432:C:T	7.31119e-07	-1.52898e-10	-0.253257
113116505	chr2:113116505:G:A	2.70906e-07	-1.52898e-10	-1.24606
113116600	chr2:113116600:G:A	2.67056e-07	-1.52898e-10	-1.26037
113116935	chr2:113116935:G:A	7.59994e-07	-0.214523	-2.89289e-10
113117065	chr2:113117065:C:T	3.80958e-07	-1.52898e-10	-0.905143
113117215	chr2:113117215:C:T	8.39486e-06	-1.52898e-10	2.18754
113117640	chr2:113117640:A:C	7.54256e-07	0.775792	-0.997894
113117988	chr2:113117988:A:G	7.94945e-07	0.811695	-0.981255
113118054	chr2:113118054:T:C	7.95464e-07	0.811953	-0.980861
113118176	chr2:113118176:C:G	6.76066e-07	0.674752	-1.00629
113118196	chr2:113118196:A:G	7.21075e-07	0.716187	-0.983277
113118363	chr2:113118363:G:C	2.66486e-07	-1.52898e-10	-1.26251
113118501	chr2:113118501:C:G	7.56232e-07	0.756692	-0.976177
113118636	chr2:113118636:T:G	5.77367e-07	-0.191371	-0.297984
113118911	chr2:113118911:T:C	8.66898e-07	0.805294	-0.888206
113118921	chr2:113118921:T:C	8.1349e-07	0.769597	-0.916096
113118962	chr2:113118962:G:A	9.0406e-07	0.850841	-0.891778
113119202	chr2:113119202:G:A	4.38915e-07	-0.243065	-0.520462
113119209	chr2:113119209:C:G	2.874e-07	-1.52898e-10	-1.18696
113119376	chr2:113119376:A:T	2.8867e-07	-1.52898e-10	-1.18255
113119442	chr2:113119442:A:G	7.80367e-07	0.716788	-0.904857
113119649	chr2:113119649:A:G	7.6273e-07	0.729823	-0.940752
113119836	chr2:113119836:G:T	6.37987e-07	0.552261	-0.941776
113119918	chr2:113119918:G:T	3.60033e-07	-1.71264	0.751002
113119961	chr2:113119961:G:C	6.03926e-07	0.551922	-0.996303
113121699	chr2:113121699:T:C	2.66775e-07	-1.52898e-10	-1.26143
113121720	chr2:113121720:G:A	1.0297e-07	-1.71352	-0.499883
113122440	chr2:113122440:G:A	4.64276e-07	-0.707353	-2.89289e-10
113122472	chr2:113122472:T:G	1.36073e-07	-1.71498	-0.219657
113122492	chr2:113122492:G:A	3.36074e-07	-1.52898e-10	-1.0305
113122916	chr2:113122916:G:A	1.16298e-07	-1.71574	-0.37593
113123066	chr2:113123066:G:A	3.90851e-07	-1.52898e-10	-0.879506
113123370	chr2:113123370:T:C	1.96896e-06	1.43654	-0.699108
113123522	chr2:113123522:G:A	2.86425e-07	-1.52898e-10	-1.19036
113123788	chr2:113123788:G:A	3.8029e-07	-1.52898e-10	-0.906899
113124385	chr2:113124385:G:A	1.33191e-07	-1.38768	-0.568369
113125314	chr2:113125314:C:G	2.07547e-07	-1.51248	-2.89289e-10
113126129	chr2:113126129:T:C	1.80983e-06	1.77268	-1.11952
113126824	chr2:113126824:G:A	7.19391e-07	0.210253	-0.479682
113127096	chr2:113127096:C:T	1.6897e-07	-1.71811	-2.89289e-10
113127517	chr2:113127517:C:T	7.3057e-07	-1.52898e-10	-0.254008
113127745	chr2:113127745:G:A	3.14228e-07	-1.52898e-10	-1.09772
113128008	chr2:113128008:G:T	6.23631e-06	-1.52898e-10	1.89031
113128105	chr2:113128105:G:A	1.27827e-06	-1.52898e-10	0.305427
113128191	chr2:113128191:G:A	8.83708e-08	-1.58823	-0.778066
113128472	chr2:113128472:G:A	5.9012e-08	-1.71868	-1.05141
113128773	chr2:113128773:A:G	5.46079e-07	0.292005	-0.837075
113128807	chr2:113128807:A:G	4.95793e-07	0.403969	-1.04564
113128926	chr2:113128926:G:A	4.29413e-07	0.479037	-1.26445
113129198	chr2:113129198:T:C	7.05305e-07	0.17693	-0.466133
113129630	chr2:113129630:T:C	4.46269e-07	0.517036	-1.26395
113129685	chr2:113129685:C:T	4.44261e-07	0.511181	-1.2626
113129696	chr2:113129696:G:A	4.50787e-07	0.526957	-1.2638
113129758	chr2:113129758:T:G	1.0287e-06	1.03819	-0.949966
113129761	chr2:113129761:A:C	4.34515e-07	0.490091	-1.26369
113129772	chr2:113129772:C:A	3.15799e-07	-1.52898e-10	-1.09273
113129799	chr2:113129799:G:A	2.89851e-07	-1.52898e-10	-1.17846
113129822	chr2:113129822:G:A	4.20918e-07	0.458662	-1.26406
113129881	chr2:113129881:G:T	4.15961e-07	0.446573	-1.26381
113129906	chr2:113129906:C:T	1.43627e-07	-1.71604	-0.16457
113129933	chr2:113129933:A:C	2.78701e-07	-1.52898e-10	-1.21769
113130115	chr2:113130115:C:T	2.85886e-07	-1.52898e-10	-1.19224
113130226	chr2:113130226:A:G	4.31953e-07	0.485144	-1.26466
113130862	chr2:113130862:G:A	4.00834e-07	-1.52898e-10	-0.854286
113130888	chr2:113130888:A:G	3.81116e-07	0.351508	-1.25624
113130893	chr2:113130893:C:G	3.94263e-07	0.385346	-1.25616
113130980	chr2:113130980:G:A	4.23892e-07	0.466157	-1.26451
113131002	chr2:113131002:T:C	4.08704e-07	0.331571	-1.16641
113131216	chr2:113131216:A:T	4.51763e-07	0.50336	-1.23804
113131323	chr2:113131323:T:A	4.35348e-07	0.461142	-1.23283
113131484	chr2:113131484:G:A	3.07894e-07	0.132407	-1.25049
113131523	chr2:113131523:C:T	4.92117e-08	-1.71909	-1.23261
113131557	chr2:113131557:G:A	5.17266e-08	-1.68987	-1.21199
113131585	chr2:113131585:G:A	5.56822e-07	-1.52898e-10	-0.525588
113131892	chr2:113131892:C:A	3.67205e-07	0.316895	-1.25881
113132054	chr2:113132054:G:A	3.43585e-07	0.256369	-1.26477
113132211	chr2:113132211:A:G	6.97294e-07	-1.52898e-10	-0.300626
113132234	chr2:113132234:G:A	2.71415e-07	-1.52898e-10	-1.24419
113132426	chr2:113132426:C:T	9.52753e-08	-1.31337	-0.977689
113132478	chr2:113132478:A:G	2.66669e-07	-1.52898e-10	-1.26183
113132727	chr2:113132727:T:C	8.27284e-08	-1.20101	-1.23126
113132796	chr2:113132796:C:T	3.83348e-07	-1.52898e-10	-0.898891
113132802	chr2:113132802:C:T	3.9732e-07	-1.52898e-10	-0.863091
113133033	chr2:113133033:C:T	5.48425e-07	-0.540783	-2.89289e-10
113133181	chr2:113133181:T:C	5.10443e-07	-1.52898e-10	-0.612554
113133182	chr2:113133182:G:A	5.27005e-07	-1.52898e-10	-0.580623
113133835	chr2:113133835:G:A	1.15966e-06	-0.574306	0.782354
113134054	chr2:113134054:G:A	2.67571e-07	-1.52898e-10	-1.25845
113134109	chr2:113134109:GGCGCC:G	7.56042e-07	-1.52898e-10	-0.219736
113134198	chr2:113134198:T:C	2.7635e-07	-0.621067	-0.605098
113134228	chr2:113134228:G:A	1.50974e-06	-1.52898e-10	0.471862
113134253	chr2:113134253:A:G	3.45407e-07	-1.52898e-10	-1.00311
113134265	chr2:113134265:A:C	1.67322e-06	-1.52898e-10	0.574673
113134293	chr2:113134293:G:A	3.48257e-06	-1.52898e-10	1.30769
113134947	chr2:113134947:G:A	8.28557e-08	-1.27326	-1.15747
113134986	chr2:113134986:T:C	2.66674e-07	-1.52898e-10	-1.26181
113135197	chr2:113135197:A:G	1.23528e-06	0.525788	-0.254571
113135387	chr2:113135387:C:A	3.95219e-07	-1.52898e-10	-0.868393
113135650	chr2:113135650:A:G	5.53693e-07	-1.52898e-10	-0.531223
113135679	chr2:113135679:C:T	6.64411e-08	-1.47723	-1.17429
113136287	chr2:113136287:G:A	1.22666e-07	-0.773705	-1.26466
113136532	chr2:113136532:A:G	7.96558e-07	-1.52898e-10	-0.167533
113136549	chr2:113136549:C:T	7.79279e-08	-1.48566	-1.00639
113136615	chr2:113136615:C:T	3.37325e-07	-0.525261	-0.501526
113136761	chr2:113136761:G:A	2.03742e-06	1.11981	-0.348205
113136808	chr2:113136808:T:G	1.32388e-06	-1.52898e-10	0.340486
113136828	chr2:113136828:A:G	2.67179e-07	-1.52898e-10	-1.25991
113136934	chr2:113136934:G:A	6.8935e-07	-1.52898e-10	-0.312084
113137399	chr2:113137399:T:C	8.90566e-07	-0.0559762	-2.89289e-10
113137550	chr2:113137550:G:C	2.44571e-06	-1.52898e-10	0.954255
113137568	chr2:113137568:G:T	6.21248e-08	-1.46202	-1.25667
113137623	chr2:113137623:A:C	1.94464e-07	-0.690323	-0.887261
113137658	chr2:113137658:G:A	2.98736e-06	-1.52898e-10	1.15431
113137728	chr2:113137728:T:C	2.72581e-06	-1.52898e-10	1.06269
113137826	chr2:113137826:C:A	4.79675e-06	-1.52898e-10	1.62786
113137859	chr2:113137859:C:T	5.11689e-07	-1.52898e-10	-0.610115
113137994	chr2:113137994:G:A	2.67994e-07	-1.52898e-10	-1.25687
113139704	chr2:113139704:C:T	2.68099e-07	-1.52898e-10	-1.25648
113139718	chr2:113139718:C:A	1.01198e-06	0.0718285	-2.89289e-10
113139973	chr2:113139973:T:A	4.88251e-07	-1.52898e-10	-0.657004
113140095	chr2:113140095:A:G	1.42546e-07	-0.728191	-1.15998
113140376	chr2:113140376:C:T	1.01073e-07	-1.01684	-1.21515
113140484	chr2:113140484:C:T	6.78433e-08	-1.50689	-1.12374
113140884	chr2:113140884:G:A	7.56429e-07	-1.52898e-10	-0.219225
113140949	chr2:113140949:G:A	1.07352e-07	-1.01205	-1.15966
113141133	chr2:113141133:T:C	1.01322e-06	-1.52898e-10	0.0730519
113141302	chr2:113141302:G:A	1.38798e-06	-1.52898e-10	0.387774
113141448	chr2:113141448:T:C	3.39653e-07	-0.181226	-0.838683
113141680	chr2:113141680:G:C	4.86871e-07	-1.52898e-10	-0.659833
113142181	chr2:113142181:G:A	9.78269e-08	-1.3296	-0.935034
113142424	chr2:113142424:T:TA	4.15204e-07	-1.52898e-10	-0.819064
113142600	chr2:113142600:A:G	2.47345e-07	-0.084127	-1.25292
113142782	chr2:113142782:T:A	3.0135e-07	-1.52898e-10	-1.13956
113142983	chr2:113142983:T:C	4.12378e-07	-1.52898e-10	-0.825892
113143561	chr2:113143561:G:A	2.74871e-07	-1.52898e-10	-1.23153
113143581	chr2:113143581:A:G	1.13082e-07	-1.21133	-0.908389
113143736	chr2:113143736:C:T	6.90074e-08	-1.40457	-1.20905
113144115	chr2:113144115:A:G	3.8768e-07	-1.52898e-10	-0.887653
113144314	chr2:113144314:A:G	2.66082e-07	-1.52898e-10	-1.26403
113144336	chr2:113144336:A:G	2.66966e-07	-1.52898e-10	-1.26071
113144351	chr2:113144351:C:T	5.27906e-08	-1.61796	-1.26354
113144534	chr2:113144534:C:T	1.06379e-07	-1.25255	-0.928276
113144613	chr2:113144613:T:C	2.91344e-07	0.0905801	-1.26391
113144885	chr2:113144885:T:C	3.00697e-07	0.122637	-1.26437
113145460	chr2:113145460:G:A	4.48453e-07	-1.52898e-10	-0.74203
113145477	chr2:113145477:A:G	6.70721e-07	0.168594	-0.508074
113145597	chr2:113145597:TA:T	4.43389e-07	-1.52898e-10	-0.753387
113145873	chr2:113145873:T:A	9.7897e-08	-1.147	-1.11691
113146252	chr2:113146252:T:C	2.66915e-07	-1.52898e-10	-1.2609
113146253	chr2:113146253:A:T	7.36732e-07	0.214109	-0.459718
113146611	chr2:113146611:T:A	9.18814e-08	-1.14271	-1.18463
113147487	chr2:113147487:T:C	1.08402e-07	-1.10379	-1.05819
113147703	chr2:113147703:T:C	9.15316e-07	-1.52898e-10	-0.0285644
113148147	chr2:113148147:G:A	5.20362e-07	0.0376312	-0.630939
113148195	chr2:113148195:G:A	6.00031e-07	-0.0316659	-0.419186
113148676	chr2:113148676:T:A	6.25767e-07	0.840131	-1.24899
113148795	chr2:113148795:C:T	1.20839e-06	-1.52898e-10	0.249211
113149115	chr2:113149115:C:T	1.6028e-06	-0.198076	0.729753
113149372	chr2:113149372:G:A	1.13873e-06	-1.52898e-10	0.189832
113149901	chr2:113149901:C:A	2.95534e-07	-1.52898e-10	-1.15905
113150220	chr2:113150220:C:T	7.29694e-07	-1.52898e-10	-0.255209
113150323	chr2:113150323:T:A	1.93118e-07	-1.58453	-2.89289e-10
113150509	chr2:113150509:A:C	8.57135e-08	-1.2363	-1.16053
113150692	chr2:113150692:C:T	1.30287e-07	-0.733054	-1.24504
113150748	chr2:113150748:C:T	8.33571e-08	-1.25335	-1.17135
113150759	chr2:113150759:C:T	5.95001e-07	-1.52898e-10	-0.45927
113150773	chr2:113150773:A:G	2.74732e-07	-1.52898e-10	-1.23204
113151343	chr2:113151343:C:T	7.60612e-07	-1.52898e-10	-0.21371
113152492	chr2:113152492:T:C	2.89473e-07	-1.52898e-10	-1.17977
113152552	chr2:113152552:T:G	5.10416e-07	-1.52898e-10	-0.612607
113152856	chr2:113152856:T:C	6.8452e-07	-1.52898e-10	-0.319116
113152886	chr2:113152886:A:C	1.70314e-07	-1.71019	-2.89289e-10
113153262	chr2:113153262:G:A	2.70592e-07	-1.52898e-10	-1.24722
113153464	chr2:113153464:A:T	2.95478e-07	-1.52898e-10	-1.15924
113153836	chr2:113153836:A:G	8.08618e-07	-1.52898e-10	-0.152506
113153910	chr2:113153910:C:T	7.49194e-08	-1.43449	-1.09693
113153955	chr2:113153955:A:G	2.69517e-07	-1.52898e-10	-1.2512
113154045	chr2:113154045:G:A	4.49257e-07	-1.52898e-10	-0.740239
113154504	chr2:113154504:G:A	1.10708e-07	-1.26486	-0.876082
113154570	chr2:113154570:C:G	1.17389e-07	-1.24494	-0.837402
113155116	chr2:113155116:C:T	7.04014e-08	-1.36501	-1.22862
113155494	chr2:113155494:C:T	6.29304e-07	-1.52898e-10	-0.40322
113155608	chr2:113155608:G:A	3.81371e-07	-1.52282	0.618763
113155710	chr2:113155710:G:A	2.93859e-07	0.0743715	-1.2391
113155904	chr2:113155904:C:G	1.49203e-07	-1.3319	-0.510625
113155926	chr2:113155926:A:G	9.98036e-08	-1.30363	-0.941
113155957	chr2:113155957:T:C	2.92935e-07	-1.52898e-10	-1.16788
113155980	chr2:113155980:C:T	2.7465e-07	-1.52898e-10	-1.23234
113156043	chr2:113156043:G:A	5.11524e-07	-1.52898e-10	-0.610439
113156227	chr2:113156227:T:C	3.30045e-07	-1.52898e-10	-1.0486
113156693	chr2:113156693:G:T	4.84494e-07	-0.664728	-2.89289e-10
113156735	chr2:113156735:G:A	7.76984e-08	-1.59338	-0.901621
113157010	chr2:113157010:T:C	2.67968e-07	-1.52898e-10	-1.25697
113157075	chr2:113157075:G:T	2.77546e-07	-1.52898e-10	-1.22185
113157265	chr2:113157265:A:G	5.05924e-07	-1.52898e-10	-0.621448
113157437	chr2:113157437:G:A	3.9635e-07	-1.52898e-10	-0.865537
113157550	chr2:113157550:G:A	2.81656e-07	-1.52898e-10	-1.20715
113157600	chr2:113157600:T:C	4.66809e-07	-0.701913	-2.89289e-10
113157954	chr2:113157954:G:T	4.46385e-07	-0.746652	-2.89289e-10
113158329	chr2:113158329:C:CT	6.95702e-08	-1.38177	-1.22373
113158564	chr2:113158564:A:G	4.96826e-07	-1.52898e-10	-0.639593
113158650	chr2:113158650:C:T	5.17288e-07	-1.52898e-10	-0.599234
113158850	chr2:113158850:C:T	5.15154e-07	-0.603368	-2.89289e-10
113159335	chr2:113159335:G:T	7.37108e-08	-1.40783	-1.13985
113160295	chr2:113160295:T:C	3.04569e-07	-1.12893	-2.89289e-10
113160872	chr2:113160872:G:A	2.92055e-07	-1.52898e-10	-1.17089
113160930	chr2:113160930:T:G	7.47585e-08	-1.3098	-1.22377
113161109	chr2:113161109:T:G	3.60834e-07	-1.48075	0.521334
113161494	chr2:113161494:C:T	8.14398e-06	1.39703	0.760172
113161782	chr2:113161782:G:A	3.24162e-07	-1.52898e-10	-1.06659
113162187	chr2:113162187:C:T	3.35044e-07	-1.52898e-10	-1.03357
113162419	chr2:113162419:G:A	7.31062e-08	-1.3505	-1.20542
113162502	chr2:113162502:A:G	9.01524e-06	1.09909	1.15975
113162870	chr2:113162870:C:A	8.91035e-07	-1.52898e-10	-0.0554498
113163743	chr2:113163743:T:C	2.09536e-06	1.8538	-1.05415
113163792	chr2:113163792:C:T	1.262e-07	-0.745193	-1.26477
113164429	chr2:113164429:A:G	2.9857e-07	-1.52898e-10	-1.14883
113164493	chr2:113164493:C:G	2.65968e-07	-1.52898e-10	-1.26446
113164699	chr2:113164699:G:A	2.71063e-07	-1.52898e-10	-1.24548
113164783	chr2:113164783:A:T	3.05751e-07	-1.52898e-10	-1.12506
113164835	chr2:113164835:A:G	3.02332e-07	-1.52898e-10	-1.13631
113164909	chr2:113164909:C:T	2.66082e-07	-1.52898e-10	-1.26403
113165002	chr2:113165002:C:T	4.88895e-08	-1.71887	-1.2394
113165306	chr2:113165306:C:T	3.04841e-07	-1.52898e-10	-1.12804
113165406	chr2:113165406:T:C	3.07003e-07	-1.52898e-10	-1.12098
113165426	chr2:113165426:T:A	7.76534e-07	-1.52898e-10	-0.192993
113165497	chr2:113165497:C:T	3.07425e-07	-1.52898e-10	-1.1196
113165697	chr2:113165697:A:G	2.98071e-07	-1.52898e-10	-1.1505
113165704	chr2:113165704:A:G	1.77672e-07	-0.508718	-1.15917
113166026	chr2:113166026:G:T	3.64677e-07	-0.378546	-0.570276
113166583	chr2:113166583:G:A	2.75455e-07	-1.52898e-10	-1.22941
113166821	chr2:113166821:A:C	4.26014e-07	-1.52898e-10	-0.793361
113167161	chr2:113167161:C:T	7.11405e-06	-1.67854	3.70054
113167203	chr2:113167203:A:G	6.7786e-07	-0.165166	-0.163727
113167484	chr2:113167484:T:C	2.58327e-07	-0.283627	-1.00998
113167725	chr2:113167725:T:C	2.83066e-07	-1.52898e-10	-1.20215
113167996	chr2:113167996:C:T	2.66052e-07	-1.52898e-10	-1.26414
113168442	chr2:113168442:G:C	2.75434e-07	-1.52898e-10	-1.22949
113168685	chr2:113168685:G:A	5.11096e-07	-1.52898e-10	-0.611275
113169258	chr2:113169258:T:C	1.26585e-07	-1.67263	-0.334294
113169358	chr2:113169358:A:G	8.78165e-08	-1.57951	-0.793069
113169426	chr2:113169426:G:A	1.07497e-07	-1.67041	-0.499964
113169429	chr2:113169429:G:A	6.4482e-07	-1.52898e-10	-0.378862
113169844	chr2:113169844:A:G	1.92642e-07	-1.587	-2.89289e-10
113169913	chr2:113169913:G:A	2.87068e-07	-1.52898e-10	-1.18812
113169920	chr2:113169920:C:T	2.8645e-07	-1.52898e-10	-1.19027
113170260	chr2:113170260:G:A	2.6857e-07	-1.52898e-10	-1.25472
113170333	chr2:113170333:A:G	1.58655e-07	-0.519339	-1.26176
113170364	chr2:113170364:C:T	4.44231e-07	-1.52898e-10	-0.751488
113170451	chr2:113170451:T:G	4.42164e-07	-1.52898e-10	-0.756153
113171101	chr2:113171101:C:CCCCTGGGA	4.43041e-07	-1.52898e-10	-0.754172
113171789	chr2:113171789:A:G	2.72848e-07	-1.52898e-10	-1.23892
113171932	chr2:113171932:C:T	1.1294e-06	0.108058	0.0735476
113173287	chr2:113173287:A:G	5.0677e-07	-1.52898e-10	-0.619777
113173290	chr2:113173290:T:C	2.70644e-07	-1.52898e-10	-1.24703
113173645	chr2:113173645:C:T	2.68079e-07	-1.52898e-10	-1.25655
113173853	chr2:113173853:T:C	3.44727e-07	0.130368	-1.13545
113174775	chr2:113174775:T:G	2.73844e-07	-1.52898e-10	-1.23528
113174849	chr2:113174849:A:C	2.32523e-07	-1.39884	-2.89289e-10
113174985	chr2:113174985:C:A	1.02446e-07	-1.55214	-0.666354
113175001	chr2:113175001:T:C	2.66486e-07	-1.52898e-10	-1.26251
113175086	chr2:113175086:G:C	2.18751e-07	-1.71929	0.259394
113175158	chr2:113175158:T:TG	1.00533e-07	-1.6244	-0.612944
113175223	chr2:113175223:T:C	2.02064e-07	-1.59632	0.0570729
113175245	chr2:113175245:T:G	2.36427e-07	-1.38219	-2.89289e-10
113175363	chr2:113175363:G:C	1.0524e-07	-1.69889	-0.492694
113175540	chr2:113175540:G:A	3.19379e-07	-1.52898e-10	-1.08146
113175670	chr2:113175670:G:T	1.29275e-07	-0.968721	-1.01717
113175720	chr2:113175720:G:A	1.78397e-07	-1.66382	-2.89289e-10
113175974	chr2:113175974:C:T	7.15378e-07	-1.52898e-10	-0.275022
113176149	chr2:113176149:C:T	9.2763e-08	-1.59863	-0.719158
113176159	chr2:113176159:G:A	1.82063e-07	-1.64348	-2.89289e-10
113176227	chr2:113176227:C:T	2.7414e-07	-1.52898e-10	-1.2342
113176272	chr2:113176272:T:G	5.73863e-07	-1.52898e-10	-0.495442
113176597	chr2:113176597:C:T	7.51641e-08	-1.59125	-0.936912
113176599	chr2:113176599:A:T	9.50153e-08	-1.63366	-0.660135
113176644	chr2:113176644:G:A	3.18296e-07	-1.08485	-2.89289e-10
113176836	chr2:113176836:C:T	2.68447e-07	-1.52898e-10	-1.25518
113176905	chr2:113176905:G:A	5.81952e-07	-1.52898e-10	-0.481445
113177157	chr2:113177157:G:A	3.18759e-07	-1.52898e-10	-1.0834
113177451	chr2:113177451:T:C	8.06034e-08	-1.60191	-0.856379
113177645	chr2:113177645:C:T	1.20964e-07	-1.62141	-0.430928
113177687	chr2:113177687:C:G	1.93736e-07	-1.58134	-2.89289e-10
113177690	chr2:113177690:T:TG	7.38483e-08	-1.57698	-0.968837
113177786	chr2:113177786:A:G	3.68693e-07	-1.52898e-10	-0.93787
113178086	chr2:113178086:C:T	5.7834e-08	-1.63226	-1.158
113178410	chr2:113178410:C:T	3.0156e-07	-1.13886	-2.89289e-10
113178446	chr2:113178446:C:A	5.28839e-07	-1.52898e-10	-0.57715
113178459	chr2:113178459:G:A	6.34218e-08	-1.71946	-0.978566
113178518	chr2:113178518:C:T	3.18144e-07	-1.08533	-2.89289e-10
113178529	chr2:113178529:A:G	1.04741e-07	-1.68357	-0.512775
113178651	chr2:113178651:C:A	4.28035e-07	-1.52898e-10	-0.788628
113179566	chr2:113179566:C:T	1.90937e-07	-1.59589	-2.89289e-10
113179605	chr2:113179605:C:T	1.51733e-07	-0.864563	-0.961147
113179757	chr2:113179757:A:C	5.70142e-07	-1.52898e-10	-0.501948
113179803	chr2:113179803:G:A	4.28143e-07	-1.52898e-10	-0.788376
113179986	chr2:113179986:A:G	8.05044e-08	-1.51374	-0.945785
113180230	chr2:113180230:G:A	4.84167e-07	-1.52898e-10	-0.665403
113180493	chr2:113180493:G:C	2.73506e-07	-1.52898e-10	-1.23651
113180568	chr2:113180568:A:G	1.38455e-07	-0.935182	-0.982109
113180814	chr2:113180814:G:A	5.00826e-07	-1.52898e-10	-0.631575
113180891	chr2:113180891:T:C	3.63873e-07	-1.52898e-10	-0.951027
113181205	chr2:113181205:G:T	4.32096e-07	-1.52898e-10	-0.779185
113181693	chr2:113181693:G:A	3.25063e-07	-1.52898e-10	-1.06382
113181818	chr2:113181818:G:A	3.25293e-07	-1.52898e-10	-1.06311
113182630	chr2:113182630:T:A	3.29269e-07	-1.05096	-2.89289e-10
113183104	chr2:113183104:T:C	7.17274e-08	-1.71727	-0.857695
113183471	chr2:113183471:G:A	4.40986e-07	-1.52898e-10	-0.75882
113183729	chr2:113183729:G:A	2.42543e-07	-0.0918323	-1.26482
113184025	chr2:113184025:C:G	4.44762e-07	-1.52898e-10	-0.750293
113184192	chr2:113184192:A:C	7.08919e-08	-1.68889	-0.897788
113184402	chr2:113184402:G:A	5.70237e-08	-1.71654	-1.08782
113184482	chr2:113184482:A:G	6.43754e-08	-1.71704	-0.96606
113184622	chr2:113184622:C:T	2.65897e-07	-1.52898e-10	-1.26472
113184628	chr2:113184628:G:A	5.52222e-08	-1.71969	-1.11678
113184689	chr2:113184689:A:G	7.33045e-07	-1.52898e-10	-0.250626
113184697	chr2:113184697:C:G	5.52697e-08	-1.71891	-1.11669
113184771	chr2:113184771:G:C	3.17554e-07	-1.52898e-10	-1.08719
113184908	chr2:113184908:A:G	7.19324e-07	-1.52898e-10	-0.269521
113185326	chr2:113185326:A:C	6.53473e-08	-1.71346	-0.954662
113185486	chr2:113185486:T:G	1.06361e-07	-1.02505	-1.15595
113185519	chr2:113185519:G:A	9.43774e-07	0.00205291	-2.89289e-10
113185632	chr2:113185632:A:C	4.71857e-07	-1.52898e-10	-0.691157
113185673	chr2:113185673:A:T	4.59281e-07	-1.52898e-10	-0.71817
113185893	chr2:113185893:A:G	7.5762e-08	-1.7071	-0.813133
113185994	chr2:113185994:C:G	3.11861e-07	-1.52898e-10	-1.10528
113186031	chr2:113186031:C:T	4.4494e-07	-1.52898e-10	-0.749894
113186418	chr2:113186418:C:T	2.708e-07	-1.52898e-10	-1.24645
113186455	chr2:113186455:A:G	7.64677e-07	-1.52898e-10	-0.20838
113186821	chr2:113186821:A:G	3.22472e-07	-1.52898e-10	-1.07182
113186883	chr2:113186883:A:C	5.20292e-08	-1.63721	-1.25882
113187185	chr2:113187185:G:A	1.45908e-07	-1.59978	-0.265072
113187198	chr2:113187198:C:T	4.1425e-07	-1.12971	0.308344
113187231	chr2:113187231:T:C	5.25064e-07	-1.52898e-10	-0.584312
113187273	chr2:113187273:G:A	7.43458e-08	-1.67876	-0.860345
113187493	chr2:113187493:CT:C	5.99024e-07	-1.52898e-10	-0.452531
113187650	chr2:113187650:C:T	6.1275e-07	-1.52898e-10	-0.429877
113187681	chr2:113187681:A:G	6.39962e-08	-1.44698	-1.24203
113187757	chr2:113187757:T:C	1.08267e-07	-1.14574	-1.01748
113187882	chr2:113187882:G:A	1.74095e-07	-1.68823	-2.89289e-10
113187903	chr2:113187903:C:G	6.03037e-07	-1.52898e-10	-0.445855
113187928	chr2:113187928:C:A	8.61386e-06	-1.52898e-10	2.21329
113188118	chr2:113188118:C:A	2.14257e-07	-1.17616	-0.304495
113188257	chr2:113188257:T:C	2.50291e-06	-1.08958	2.06695
113188434	chr2:113188434:G:C	2.1821e-06	-1.22586	2.06607
113188686	chr2:113188686:T:C	2.23081e-07	-1.4403	-2.89289e-10
113188726	chr2:113188726:G:A	3.39107e-07	-1.02152	-2.89289e-10
113188915	chr2:113188915:T:G	3.005e-07	-1.14239	-2.89289e-10
113188935	chr2:113188935:G:A	2.87251e-07	-1.52898e-10	-1.18748
113189353	chr2:113189353:A:G	6.16485e-08	-1.46744	-1.25894
113189450	chr2:113189450:A:G	3.09313e-07	-1.52898e-10	-1.11348
113189784	chr2:113189784:A:G	3.9388e-07	-0.871787	-2.89289e-10
113189876	chr2:113189876:G:T	7.839e-08	-1.24587	-1.24026
113189906	chr2:113189906:G:C	3.58968e-06	-1.52898e-10	1.33799
113190176	chr2:113190176:G:A	2.28514e-06	0.886348	-2.89289e-10
113190182	chr2:113190182:T:C	5.33531e-08	-1.66818	-1.20272
113190401	chr2:113190401:T:G	3.84259e-07	-0.896517	-2.89289e-10
113190582	chr2:113190582:G:A	6.35825e-08	-1.62554	-1.06996
113190801	chr2:113190801:G:C	6.53142e-08	-1.66756	-1.00107
113190859	chr2:113190859:G:A	5.3306e-08	-1.60715	-1.26463
113190981	chr2:113190981:C:A	1.77306e-06	0.632631	-2.89289e-10
113191005	chr2:113191005:T:G	7.10822e-06	-1.52898e-10	2.02117
113191276	chr2:113191276:G:GT	3.18071e-07	-1.52898e-10	-1.08556
113191336	chr2:113191336:C:T	5.43288e-08	-1.59189	-1.26089
113191338	chr2:113191338:C:T	6.31811e-07	-1.52898e-10	-0.399243
113191520	chr2:113191520:C:T	6.15845e-08	-1.68466	-1.04277
113191914	chr2:113191914:G:A	2.87855e-07	-1.52898e-10	-1.18538
113191992	chr2:113191992:T:C	2.1779e-07	-1.59799	0.133689
113192159	chr2:113192159:A:G	9.44198e-08	-1.14048	-1.1596
113192694	chr2:113192694:G:C	2.68583e-07	-1.52898e-10	-1.25467
113192706	chr2:113192706:T:C	1.71805e-07	-1.70147	-2.89289e-10
113192717	chr2:113192717:A:G	2.65979e-07	-1.52898e-10	-1.26442
113192929	chr2:113192929:T:A	6.90975e-07	-0.565628	0.255899
113192942	chr2:113192942:T:C	1.58369e-06	-1.52898e-10	0.519678
113192963	chr2:113192963:G:A	4.21365e-07	-1.52898e-10	-0.804335
113193119	chr2:113193119:G:A	4.21172e-07	-1.52898e-10	-0.804792
113194177	chr2:113194177:G:A	2.8625e-07	-1.52898e-10	-1.19097
113195122	chr2:113195122:G:C	2.34621e-07	-1.71746	0.327595
113195328	chr2:113195328:T:C	6.89265e-07	-1.52898e-10	-0.312207
113195824	chr2:113195824:A:G	2.69937e-07	-1.52898e-10	-1.24965
113196375	chr2:113196375:T:C	5.17123e-08	-1.65434	-1.2478
113196396	chr2:113196396:A:AT	5.09563e-08	-1.66838	-1.24849
113196397	chr2:113196397:GACA:G	5.11045e-08	-1.66547	-1.24849
113196407	chr2:113196407:G:A	1.27959e-07	-1.48166	-0.51446
113196429	chr2:113196429:A:G	5.13529e-08	-1.66024	-1.24887
113196670	chr2:113196670:G:A	5.17939e-08	-1.65103	-1.24953
113196707	chr2:113196707:G:A	1.10181e-07	-0.884238	-1.26147
113196919	chr2:113196919:T:A	5.16621e-08	-1.65452	-1.24859
113197052	chr2:113197052:G:A	1.10498e-07	-0.915552	-1.22728
113197302	chr2:113197302:A:C	5.13864e-08	-1.6603	-1.24817
113197656	chr2:113197656:C:T	8.20629e-08	-1.18902	-1.25133
113197731	chr2:113197731:C:T	2.65866e-07	-1.52898e-10	-1.26484
113197866	chr2:113197866:C:A	3.69234e-07	-0.936403	-2.89289e-10
113198249	chr2:113198249:C:T	5.89041e-07	-1.52898e-10	-0.469337
113199364	chr2:113199364:T:A	1.74442e-07	-1.33682	-0.349421
113199471	chr2:113199471:G:A	5.31831e-08	-1.62818	-1.24592
113199505	chr2:113199505:A:G	1.25004e-07	-0.75733	-1.26216
113199603	chr2:113199603:T:TA	1.74287e-07	-1.27642	-0.410714
113199621	chr2:113199621:A:C	5.2652e-08	-1.6322	-1.25193
113199891	chr2:113199891:T:C	1.02688e-06	-1.52898e-10	0.0864516
113199911	chr2:113199911:C:T	5.3329e-07	-1.52898e-10	-0.568768
113200060	chr2:113200060:A:G	6.4752e-08	-1.60901	-1.06826
113200133	chr2:113200133:C:CT	6.42151e-08	-1.62296	-1.06263
113200398	chr2:113200398:C:CTG	5.20828e-07	-1.52898e-10	-0.592414
113200748	chr2:113200748:T:C	5.40489e-05	-1.52898e-10	4.04981
113201781	chr2:113201781:G:A	4.75451e-07	-1.52898e-10	-0.683569
113201875	chr2:113201875:A:G	2.68566e-07	-1.52898e-10	-1.25474
113202628	chr2:113202628:G:T	2.75849e-07	-1.52898e-10	-1.22798
113202728	chr2:113202728:G:A	1.29527e-07	-0.747943	-1.236
113203780	chr2:113203780:G:A	5.1811e-07	-1.52898e-10	-0.597647
113204494	chr2:113204494:C:T	6.04238e-08	-1.64035	-1.1061
113204566	chr2:113204566:G:T	3.96057e-07	-1.52898e-10	-0.866275
113204701	chr2:113204701:C:A	3.12658e-07	-1.10272	-2.89289e-10
113205030	chr2:113205030:C:T	9.00124e-07	-1.52898e-10	-0.0453013
113205247	chr2:113205247:C:T	3.22581e-07	-1.52898e-10	-1.07148
113206040	chr2:113206040:C:A	8.97594e-08	-1.10396	-1.24674
113206084	chr2:113206084:C:T	8.98828e-08	-1.10259	-1.24674
113206162	chr2:113206162:C:T	5.73486e-08	-1.65778	-1.1409
113206532	chr2:113206532:G:A	7.58957e-08	-1.4413	-1.07718
113206773	chr2:113206773:T:C	2.76787e-07	-1.52898e-10	-1.22459
113207054	chr2:113207054:G:A	8.99251e-08	-1.10212	-1.24674
113207582	chr2:113207582:G:A	3.1289e-07	-1.10198	-2.89289e-10
113207621	chr2:113207621:T:A	1.81713e-07	-1.12848	-0.516926
113208504	chr2:113208504:A:T	9.05796e-07	-1.52898e-10	-0.0390195
113208916	chr2:113208916:A:G	2.66635e-07	-1.52898e-10	-1.26195
113209063	chr2:113209063:G:A	3.24276e-07	-1.52898e-10	-1.06624
113209145	chr2:113209145:G:C	3.3365e-07	-0.956575	-0.0811675
113209498	chr2:113209498:C:T	4.26794e-07	-1.68516	0.893625
113209706	chr2:113209706:A:G	5.70684e-07	-1.52898e-10	-0.500998
113209741	chr2:113209741:C:T	7.64338e-07	-1.52898e-10	-0.208823
113209810	chr2:113209810:G:A	1.26353e-07	-1.71984	-0.288909
113210049	chr2:113210049:C:A	3.20494e-07	-1.52898e-10	-1.07797
113210163	chr2:113210163:G:A	1.69482e-07	-1.32376	-0.391326
113210413	chr2:113210413:T:C	2.46007e-07	-1.5738	0.231329
113210680	chr2:113210680:C:T	7.13244e-08	-1.317	-1.26359
113210730	chr2:113210730:G:A	5.22653e-08	-1.64213	-1.24938
113210871	chr2:113210871:G:C	2.2494e-07	-1.432	-2.89289e-10
113211226	chr2:113211226:T:G	1.74998e-07	-1.7182	0.0351406
113211654	chr2:113211654:A:G	1.68676e-07	-1.71985	-2.89289e-10
113211730	chr2:113211730:CA:C	2.71339e-07	-1.52898e-10	-1.24447
113211743	chr2:113211743:A:C	2.6763e-07	-1.52898e-10	-1.25823
113212371	chr2:113212371:C:T	1.41589e-07	-1.66184	-0.233064
113212704	chr2:113212704:C:G	5.49834e-07	-0.794632	0.256414
113212706	chr2:113212706:C:T	2.83441e-07	-1.52898e-10	-1.20083
113212711	chr2:113212711:C:T	6.89527e-07	-1.52898e-10	-0.311827
113213475	chr2:113213475:C:T	7.6694e-07	-1.52898e-10	-0.205424
113214022	chr2:113214022:A:G	8.88542e-08	-1.69256	-0.668272
113214178	chr2:113214178:C:CA	1.873e-07	-1.66434	0.0492154
113215103	chr2:113215103:G:T	4.13831e-07	-1.52898e-10	-0.822375
113215350	chr2:113215350:T:G	2.18611e-07	-1.46054	-2.89289e-10
113215368	chr2:113215368:A:G	1.28519e-07	-1.14784	-0.843922
113215594	chr2:113215594:G:A	3.02696e-07	-0.404911	-0.730193
113215610	chr2:113215610:C:T	3.30081e-07	-1.52898e-10	-1.04849
113215724	chr2:113215724:T:TC	2.5977e-07	-1.71574	0.427705
113215819	chr2:113215819:T:C	1.31211e-06	-1.52898e-10	0.331556
113215856	chr2:113215856:T:C	1.51904e-07	-0.860873	-0.963713
113215890	chr2:113215890:T:C	6.92839e-08	-1.6829	-0.926716
113215929	chr2:113215929:G:A	1.68676e-07	-1.71985	-2.89289e-10
113216055	chr2:113216055:G:A	7.12174e-08	-1.61223	-0.969865
113216224	chr2:113216224:T:C	9.99621e-08	-1.68322	-0.559818
113216619	chr2:113216619:G:C	5.83283e-08	-1.69459	-1.08716
113216726	chr2:113216726:G:C	2.69119e-07	-1.52898e-10	-1.25268
113216768	chr2:113216768:C:T	1.69476e-07	-1.71512	-2.89289e-10
113217533	chr2:113217533:A:G	5.40263e-08	-1.71941	-1.13896
113217906	chr2:113217906:A:T	1.30662e-06	-1.52898e-10	0.327369
113218055	chr2:113218055:T:C	6.05998e-07	-1.52898e-10	-0.440957
113218346	chr2:113218346:T:C	9.7425e-08	-1.03922	-1.22953
113219255	chr2:113219255:G:A	3.87608e-07	-1.52898e-10	-0.88784
113219877	chr2:113219877:G:A	7.60843e-08	-1.38392	-1.13207
113220305	chr2:113220305:C:T	2.84122e-07	-1.52898e-10	-1.19843
113220306	chr2:113220306:G:A	3.06022e-07	-1.52898e-10	-1.12418
113220359	chr2:113220359:C:T	5.42351e-08	-1.5947	-1.25981
113220606	chr2:113220606:A:G	1.41334e-07	-0.636496	-1.26021
113220711	chr2:113220711:T:A	1.1869e-06	-1.52898e-10	0.231263
113221073	chr2:113221073:C:T	6.87987e-08	-1.4247	-1.19195
113221281	chr2:113221281:A:AC	1.51051e-06	-1.52898e-10	0.472367
113221285	chr2:113221285:T:TCAG	1.50635e-06	-1.52898e-10	0.469614
113221288	chr2:113221288:G:C	1.50635e-06	-1.52898e-10	0.469614
113221329	chr2:113221329:C:T	1.15657e-07	-0.835269	-1.26194
113221583	chr2:113221583:A:G	1.95933e-07	-1.08858	-0.481477
113221778	chr2:113221778:G:C	4.06993e-07	-0.839037	-2.89289e-10
113221787	chr2:113221787:G:A	9.976e-08	-0.995463	-1.2496
113221833	chr2:113221833:C:T	1.40214e-06	-1.52898e-10	0.397919
113221869	chr2:113221869:C:T	1.4635e-07	-0.599688	-1.26215
113222003	chr2:113222003:T:A	1.35765e-07	-0.675152	-1.26176
113222542	chr2:113222542:C:T	1.47589e-06	-1.52898e-10	0.449186
113222612	chr2:113222612:G:A	1.26486e-07	-0.784931	-1.22277
113222626	chr2:113222626:G:A	4.08131e-07	-1.52898e-10	-0.836245
113223068	chr2:113223068:C:G	5.444e-08	-1.70834	-1.14239
113223159	chr2:113223159:C:T	4.81955e-08	-1.71735	-1.25521
113223445	chr2:113223445:G:A	6.92979e-08	-1.41978	-1.18964
113223560	chr2:113223560:T:C	1.43394e-07	-1.5385	-0.34374
113224007	chr2:113224007:T:C	1.03243e-06	-1.52898e-10	0.0918328
113224213	chr2:113224213:A:G	2.05913e-06	-1.52898e-10	0.782203
113224233	chr2:113224233:A:G	5.60296e-08	-1.68972	-1.13223
113224463	chr2:113224463:C:A	5.06375e-08	-1.66552	-1.25762
113224780	chr2:113224780:G:A	2.20629e-06	-1.52898e-10	0.851235
113225007	chr2:113225007:T:C	1.45691e-07	-1.53565	-0.3307
113225385	chr2:113225385:C:T	4.72601e-07	-1.52898e-10	-0.689583
113225790	chr2:113225790:G:A	9.76854e-07	0.859625	-0.823122
113226360	chr2:113226360:T:C	7.55242e-08	-1.30169	-1.22169
113226456	chr2:113226456:G:A	5.22238e-08	-1.63076	-1.26154
113226726	chr2:113226726:T:C	1.43894e-07	-1.53493	-0.343822
113226926	chr2:113226926:C:T	4.8385e-08	-1.71476	-1.25389
113227017	chr2:113227017:T:C	1.94445e-07	-1.06109	-0.516599
113227201	chr2:113227201:G:A	2.66274e-07	-1.52898e-10	-1.26331
113227506	chr2:113227506:C:G	1.51647e-06	-1.52898e-10	0.476307
113227593	chr2:113227593:C:T	1.22511e-07	-1.54357	-0.496061
113227888	chr2:113227888:C:A	2.74996e-07	-1.52898e-10	-1.23108
113228415	chr2:113228415:CAG:C	2.43543e-06	-1.52898e-10	0.950044
113229052	chr2:113229052:C:T	4.82707e-08	-1.71206	-1.25895
113229304	chr2:113229304:A:G	2.01452e-07	-1.05337	-0.488909
113229462	chr2:113229462:C:T	2.41462e-06	-1.52898e-10	0.941464
113229488	chr2:113229488:C:T	1.27537e-06	-1.52898e-10	0.303162
113230470	chr2:113230470:C:T	9.40421e-07	-1.52898e-10	-0.00150542
113230770	chr2:113230770:A:G	1.03957e-07	-1.2655	-0.938351
113230915	chr2:113230915:G:A	1.25331e-07	-1.52502	-0.491855
113230926	chr2:113230926:G:A	1.05915e-06	-1.52898e-10	0.117386
113231545	chr2:113231545:A:AG	1.32341e-07	-1.5471	-0.41535
113231690	chr2:113231690:T:C	1.22305e-07	-1.53429	-0.507024
113231718	chr2:113231718:CTCTT:C	3.67779e-07	-1.52898e-10	-0.94035
113231750	chr2:113231750:T:C	1.1137e-07	-1.53063	-0.604351
113231853	chr2:113231853:C:T	1.2751e-06	-1.52898e-10	0.302943
113231981	chr2:113231981:G:A	7.56513e-08	-1.2899	-1.2318
113232576	chr2:113232576:T:G	1.93764e-06	-1.52898e-10	0.721394
113232665	chr2:113232665:T:C	4.91755e-08	-1.70834	-1.2441
113232684	chr2:113232684:G:A	6.54925e-08	-1.44201	-1.22388
113232816	chr2:113232816:C:A	6.68449e-08	-1.42837	-1.21708
113232863	chr2:113232863:C:T	3.28164e-07	-1.52898e-10	-1.05432
113233364	chr2:113233364:A:G	1.29166e-07	-0.724115	-1.26262
113233496	chr2:113233496:G:A	3.00293e-07	-1.52898e-10	-1.14307
113233616	chr2:113233616:T:G	1.76697e-06	-1.52898e-10	0.629191
113234123	chr2:113234123:T:C	1.90536e-06	-1.52898e-10	0.704592
113234393	chr2:113234393:A:G	1.446e-07	-1.51542	-0.358445
113234769	chr2:113234769:C:T	2.01306e-07	-1.54301	-2.89289e-10
113235047	chr2:113235047:T:C	7.85406e-08	-1.29757	-1.18665
113235390	chr2:113235390:G:A	1.16811e-06	-1.52898e-10	0.215307
113235496	chr2:113235496:A:G	2.22642e-07	-1.44227	-2.89289e-10
113235649	chr2:113235649:C:T	2.86864e-07	-1.52898e-10	-1.18882
113235767	chr2:113235767:A:C	7.08782e-08	-1.45461	-1.13226
113236502	chr2:113236502:C:T	8.21658e-08	-1.36266	-1.07644
113236564	chr2:113236564:C:T	1.13756e-06	-1.52898e-10	0.18881
113236884	chr2:113236884:G:A	1.07829e-07	-1.09619	-1.0711
113236933	chr2:113236933:A:G	3.50213e-07	-1.52898e-10	-0.989291
113237018	chr2:113237018:C:T	2.42359e-07	-1.16923	-0.188178
113237069	chr2:113237069:C:G	6.31254e-07	-1.52898e-10	-0.400126
113237169	chr2:113237169:T:C	1.47581e-07	-0.60217	-1.25129
113237369	chr2:113237369:C:T	2.91811e-07	-1.52898e-10	-1.17173
113237515	chr2:113237515:G:A	2.72655e-07	-1.52898e-10	-1.23963
113237719	chr2:113237719:T:C	2.27411e-07	-0.566591	-0.854484
113237847	chr2:113237847:C:T	6.97255e-07	-1.52898e-10	-0.300683
113238217	chr2:113238217:G:A	4.71552e-07	-1.52898e-10	-0.691805
113238274	chr2:113238274:G:A	1.96827e-07	-0.529423	-1.03609
113238357	chr2:113238357:G:A	5.23417e-08	-1.71837	-1.17167
113238365	chr2:113238365:T:C	5.71674e-08	-1.53828	-1.26357
113238762	chr2:113238762:T:C	8.32757e-08	-1.45007	-0.975609
113238978	chr2:113238978:CAA:C	1.96818e-07	-0.487905	-1.07765
113238988	chr2:113238988:A:G	1.97279e-07	-0.530694	-1.03252
113239195	chr2:113239195:G:A	1.78093e-07	-0.593592	-1.07194
113239311	chr2:113239311:A:G	6.03186e-08	-1.71981	-1.02838
113239717	chr2:113239717:T:C	1.75986e-07	-1.18255	-0.494882
113240268	chr2:113240268:G:A	1.21338e-07	-0.831685	-1.21757
113240637	chr2:113240637:G:A	2.66062e-07	-1.52898e-10	-1.2641
113240755	chr2:113240755:T:C	1.45211e-07	-0.606137	-1.26351
113240829	chr2:113240829:GA:G	1.17763e-07	-0.912152	-1.16701
113240898	chr2:113240898:CTG:C	1.40303e-07	-0.644394	-1.25963
113241446	chr2:113241446:T:C	9.58942e-08	-1.03618	-1.24841
113242136	chr2:113242136:G:A	1.51957e-06	-1.52898e-10	0.478351
113242239	chr2:113242239:G:A	2.96637e-07	-1.52898e-10	-1.15532
113242249	chr2:113242249:A:G	1.33988e-07	-0.857385	-1.0927
113242364	chr2:113242364:CTG:C	1.41834e-07	-0.632995	-1.26018
113242425	chr2:113242425:C:T	1.55059e-06	-1.52898e-10	0.498558
113242530	chr2:113242530:T:C	1.55136e-06	-1.52898e-10	0.499056
113242555	chr2:113242555:C:T	1.19648e-07	-0.896178	-1.1671
113243289	chr2:113243289:A:G	2.10135e-07	-1.43074	-0.0693463
113243335	chr2:113243335:T:C	1.18286e-07	-0.903373	-1.17136
113243615	chr2:113243615:C:T	1.2164e-07	-0.928487	-1.11828
113243786	chr2:113243786:A:G	1.15432e-07	-0.928632	-1.17052
113243861	chr2:113243861:C:A	1.3849e-07	-0.810394	-1.10664
113244150	chr2:113244150:T:C	1.51099e-06	-1.52898e-10	0.472684
113244326	chr2:113244326:C:T	1.20533e-07	-0.903787	-1.15213
113244344	chr2:113244344:A:G	2.66533e-07	-0.177779	-1.08456
113244868	chr2:113244868:T:C	3.73501e-07	-1.10678	0.181872
113245202	chr2:113245202:A:T	4.88563e-08	-1.71444	-1.24451
113245631	chr2:113245631:C:A	3.94602e-07	-0.869956	-2.89289e-10
113245660	chr2:113245660:G:A	1.16491e-07	-0.826086	-1.26393
113246044	chr2:113246044:A:G	2.1483e-07	-1.5244	0.046411
113246131	chr2:113246131:G:A	5.58331e-07	-1.52898e-10	-0.522881
113246327	chr2:113246327:G:A	5.06725e-08	-1.70847	-1.21398
113246614	chr2:113246614:CTG:C	2.80895e-07	-1.52898e-10	-1.20985
113246660	chr2:113246660:G:A	2.65892e-07	-1.52898e-10	-1.26474
113246705	chr2:113246705:G:A	1.04496e-06	-1.52898e-10	0.103903
113247360	chr2:113247360:A:G	1.26216e-07	-0.862678	-1.14716
113247417	chr2:113247417:A:C	2.93758e-07	-1.52898e-10	-1.16508
113247523	chr2:113247523:TTCTC:T	1.29687e-07	-0.80688	-1.17583
113247756	chr2:113247756:T:C	5.00516e-08	-1.70828	-1.2265
113248133	chr2:113248133:A:G	2.86583e-06	1.11278	-2.89289e-10
113249132	chr2:113249132:C:T	4.24501e-07	-1.52898e-10	-0.796918
113249257	chr2:113249257:C:T	3.72598e-07	-1.50443	0.577098
113249590	chr2:113249590:A:T	2.71825e-07	-1.52898e-10	-1.24268
113249756	chr2:113249756:C:T	1.261e-07	-0.8485	-1.16226
113249944	chr2:113249944:T:C	5.81805e-08	-1.65219	-1.1321
113250808	chr2:113250808:C:A	1.15038e-07	-0.841676	-1.26089
113250998	chr2:113250998:G:A	4.07969e-07	-0.836642	-2.89289e-10
113251752	chr2:113251752:T:C	3.59488e-07	-1.39766	0.434508
113252471	chr2:113252471:C:T	8.57141e-08	-1.61053	-0.786291
113252735	chr2:113252735:C:T	2.66702e-07	-0.825056	-0.436645
113253016	chr2:113253016:T:C	1.18129e-07	-0.815565	-1.26049
113253192	chr2:113253192:C:T	1.69047e-07	-1.71765	-2.89289e-10
113253300	chr2:113253300:T:C	1.536e-07	-0.553259	-1.26022
113253485	chr2:113253485:A:G	2.40011e-07	-0.305425	-1.06172
113253752	chr2:113253752:T:C	1.79884e-07	-0.466912	-1.18861
113253854	chr2:113253854:G:A	1.81088e-07	-0.470974	-1.17788
113254133	chr2:113254133:C:T	3.96517e-07	-1.52898e-10	-0.865115
113254175	chr2:113254175:C:T	6.19036e-07	-1.32219	0.902522
113254274	chr2:113254274:A:G	2.43847e-07	-0.29974	-1.05155
113254519	chr2:113254519:A:G	3.88368e-07	-1.69409	0.808208
113254816	chr2:113254816:A:G	1.82764e-07	-0.459862	-1.17978
113254846	chr2:113254846:A:C	1.71928e-07	-0.518605	-1.18215
113254847	chr2:113254847:G:A	3.96344e-07	-1.52898e-10	-0.86555
113254965	chr2:113254965:G:A	2.2683e-07	-1.41495	-0.00868654
113255146	chr2:113255146:AAAG:A	1.96081e-07	-0.938917	-0.630389
113255351	chr2:113255351:A:T	2.92354e-07	-1.37165	0.201782
113255452	chr2:113255452:A:C	2.67887e-07	-1.52898e-10	-1.25727
113255891	chr2:113255891:T:C	1.36019e-07	-1.69098	-0.24406
113256195	chr2:113256195:G:A	3.96714e-07	-1.52898e-10	-0.864617
113256775	chr2:113256775:A:G	2.65868e-07	-1.52898e-10	-1.26483
113256815	chr2:113256815:T:C	2.66005e-07	-1.52898e-10	-1.26432
113257065	chr2:113257065:G:A	3.77844e-07	-1.52898e-10	-0.913352
113257124	chr2:113257124:A:C	3.11264e-07	-1.26504	0.157851
113257502	chr2:113257502:CT:C	2.07802e-07	-1.51125	-2.89289e-10
113257731	chr2:113257731:A:C	1.35986e-07	-0.867042	-1.06824
113257861	chr2:113257861:T:C	3.97632e-07	-1.52898e-10	-0.862307
113257887	chr2:113257887:A:G	2.64114e-07	-0.680491	-0.590963
113258494	chr2:113258494:G:A	3.81307e-07	-1.34584	0.441614
113258824	chr2:113258824:C:T	1.54239e-07	-1.0452	-0.764132
113259063	chr2:113259063:A:G	4.08274e-06	-1.52898e-10	1.46669
113259315	chr2:113259315:C:T	5.60251e-07	-1.52898e-10	-0.519448
113259452	chr2:113259452:A:G	3.03064e-07	-1.19586	0.0619669
113259578	chr2:113259578:G:A	2.6676e-07	-1.52898e-10	-1.26148
113259657	chr2:113259657:C:G	4.008e-07	-1.52898e-10	-0.854371
113259841	chr2:113259841:C:T	2.94862e-07	-1.52898e-10	-1.16133
113260030	chr2:113260030:G:A	2.66213e-07	-1.52898e-10	-1.26354
113260047	chr2:113260047:G:A	2.67658e-07	-1.52898e-10	-1.25812
113260050	chr2:113260050:T:C	2.6624e-07	-1.52898e-10	-1.26344
113260139	chr2:113260139:G:A	4.38363e-07	-1.52898e-10	-0.764786
113260298	chr2:113260298:T:C	3.44683e-07	-1.1954	0.190194
113260360	chr2:113260360:T:C	5.64855e-07	-1.6389	1.12764
113260488	chr2:113260488:CAG:C	6.26784e-08	-1.46156	-1.24826
113260701	chr2:113260701:C:T	2.86009e-07	-1.52898e-10	-1.19181
113260743	chr2:113260743:C:T	1.17056e-06	-1.01758	1.23499
113261013	chr2:113261013:C:T	1.01888e-07	-1.06519	-1.15876
113261078	chr2:113261078:T:C	1.41385e-07	-0.660307	-1.23604
113261249	chr2:113261249:G:A	9.50296e-07	-1.09804	1.10698
113261422	chr2:113261422:G:A	3.47724e-07	-1.52898e-10	-0.996423
113261552	chr2:113261552:G:T	9.78249e-08	-1.10179	-1.16287
113261605	chr2:113261605:G:A	5.17213e-08	-1.7047	-1.19726
113261684	chr2:113261684:G:A	3.9317e-07	-1.52898e-10	-0.873593
113261778	chr2:113261778:C:T	1.69803e-07	-1.7132	-2.89289e-10
113262207	chr2:113262207:GA:G	1.19993e-07	-0.848709	-1.21169
113262374	chr2:113262374:G:A	1.01754e-07	-1.06707	-1.15821
113262377	chr2:113262377:A:T	1.18524e-07	-0.861549	-1.21117
113262385	chr2:113262385:C:T	3.10927e-07	-1.52898e-10	-1.10827
113262416	chr2:113262416:G:A	6.50863e-08	-1.71656	-0.95556
113262543	chr2:113262543:G:C	7.03483e-07	-0.136095	-0.155695
113262802	chr2:113262802:C:T	7.78363e-07	-1.13119	0.94055
113263251	chr2:113263251:G:T	9.37289e-07	-0.838222	0.83338
113263275	chr2:113263275:C:T	3.44715e-07	-1.52898e-10	-1.00511
113263541	chr2:113263541:G:A	1.0824e-06	-1.09895	1.23806
113264588	chr2:113264588:T:G	4.16932e-07	-1.52898e-10	-0.81491
113264589	chr2:113264589:T:G	4.1762e-07	-1.52898e-10	-0.813262
113264870	chr2:113264870:CAG:C	4.12336e-07	-1.52898e-10	-0.825994
113264992	chr2:113264992:C:A	3.64924e-07	-0.676241	-0.271902
113265081	chr2:113265081:T:C	8.1627e-07	-0.926144	0.783056
113265279	chr2:113265279:G:A	9.64417e-08	-1.07843	-1.20047
113265502	chr2:113265502:C:T	1.03081e-07	-1.02263	-1.18969
113265640	chr2:113265640:G:A	1.0985e-06	-0.16804	0.321911
113266928	chr2:113266928:T:C	1.27948e-06	-0.184725	0.491101
113267017	chr2:113267017:T:G	2.86717e-07	-1.52898e-10	-1.18934
113267269	chr2:113267269:C:T	1.19429e-06	-1.15573	1.39321
113267795	chr2:113267795:A:G	7.14081e-08	-1.67962	-0.899806
113269828	chr2:113269828:G:A	6.83695e-07	-0.959419	0.639098
113269882	chr2:113269882:C:T	6.95403e-07	-0.886242	0.582899
113270374	chr2:113270374:G:A	4.80824e-07	-1.08992	0.417584
113270583	chr2:113270583:G:C	1.81417e-06	0.655549	-2.89289e-10
113270592	chr2:113270592:G:T	3.63587e-07	-1.08754	0.135723
113271096	chr2:113271096:T:C	8.14426e-08	-1.19601	-1.25193
113271663	chr2:113271663:G:T	2.74168e-07	-1.52898e-10	-1.23409
113272066	chr2:113272066:A:G	9.09772e-07	-1.52898e-10	-0.0346396
113272125	chr2:113272125:CACAGAA:C	4.71876e-07	-1.58595	0.894832
113272190	chr2:113272190:G:A	5.26016e-08	-1.68699	-1.1981
113272192	chr2:113272192:C:T	1.41775e-07	-0.631301	-1.26229
113273348	chr2:113273348:G:A	9.11159e-08	-1.08784	-1.24786
113273811	chr2:113273811:G:A	3.10676e-07	-1.52898e-10	-1.10908
113273960	chr2:113273960:A:G	4.93713e-08	-1.6957	-1.25276
113274211	chr2:113274211:G:A	2.80948e-07	-1.52898e-10	-1.20966
113274244	chr2:113274244:G:A	4.26142e-07	-1.52898e-10	-0.79306
113274621	chr2:113274621:A:T	5.41846e-07	-1.52898e-10	-0.552852
113274626	chr2:113274626:A:G	1.57479e-06	0.514046	-2.89289e-10
113274858	chr2:113274858:G:A	1.29115e-07	-1.07953	-0.907602
113274958	chr2:113274958:A:G	4.88492e-07	-1.52898e-10	-0.656509
113275005	chr2:113275005:G:A	5.91616e-07	-1.52898e-10	-0.464976
113275190	chr2:113275190:T:C	4.21069e-07	-0.796186	-0.00885176
113275546	chr2:113275546:A:G	8.9436e-08	-1.12432	-1.22999
113275573	chr2:113275573:G:A	3.93771e-07	-0.718511	-0.153554
113276582	chr2:113276582:T:C	4.83797e-08	-1.71935	-1.2494
113276585	chr2:113276585:T:G	2.95201e-07	-1.52898e-10	-1.16018
113276608	chr2:113276608:C:A	2.73728e-06	1.15724	-0.0903505
113276874	chr2:113276874:G:A	6.68754e-07	-1.52898e-10	-0.342417
113277050	chr2:113277050:G:A	1.85044e-06	0.0753814	0.599964
113277617	chr2:113277617:G:A	3.00314e-06	0.0310431	1.12854
113277779	chr2:113277779:G:T	2.72072e-07	-1.52898e-10	-1.24177
113277888	chr2:113277888:C:T	3.40307e-06	0.591315	0.693285
113277991	chr2:113277991:G:A	2.90125e-07	-1.52898e-10	-1.17752
113278236	chr2:113278236:G:T	1.78176e-06	-1.52898e-10	0.637524
113278346	chr2:113278346:A:G	3.80452e-07	-0.225157	-0.681315
113278859	chr2:113278859:C:G	2.75507e-07	-1.52898e-10	-1.22922
113278924	chr2:113278924:C:T	1.68968e-07	-1.71812	-2.89289e-10
113279983	chr2:113279983:T:C	1.3772e-07	-0.738064	-1.18455
113280620	chr2:113280620:TG:T	6.42541e-08	-1.44488	-1.24011
113280678	chr2:113280678:A:G	1.13385e-07	-0.927296	-1.18974
113280914	chr2:113280914:G:T	5.53228e-07	-1.52898e-10	-0.532064
113281311	chr2:113281311:C:T	2.67817e-07	-1.52898e-10	-1.25753
113281817	chr2:113281817:G:T	3.19766e-07	-1.52898e-10	-1.08025
113282051	chr2:113282051:T:C	4.14414e-07	-1.52898e-10	-0.820967
113282237	chr2:113282237:G:A	1.31403e-07	-0.722158	-1.24741
113282661	chr2:113282661:G:T	1.68683e-07	-1.71981	-2.89289e-10
113282778	chr2:113282778:A:G	4.38425e-07	-1.52898e-10	-0.764644
113283006	chr2:113283006:T:C	8.60974e-08	-1.15499	-1.23737
113283164	chr2:113283164:C:T	7.80098e-08	-1.48075	-1.01025
113283246	chr2:113283246:G:A	1.23422e-07	-1.30795	-0.724272
113283518	chr2:113283518:C:A	3.39803e-07	-1.52898e-10	-1.01947
113283652	chr2:113283652:T:G	3.17685e-07	-1.52898e-10	-1.08677
113283857	chr2:113283857:T:C	6.22499e-08	-1.47357	-1.2431
113283937	chr2:113283937:C:A	3.86777e-07	-1.52898e-10	-0.889986
113284318	chr2:113284318:G:A	4.5168e-07	-1.52898e-10	-0.73486
113284446	chr2:113284446:T:C	9.09407e-08	-1.12327	-1.21436
113284611	chr2:113284611:C:T	8.16309e-08	-1.71482	-0.730807
113284879	chr2:113284879:T:C	6.75806e-08	-1.4029	-1.23161
113285350	chr2:113285350:C:A	7.42103e-08	-1.43647	-1.10446
113285389	chr2:113285389:T:G	7.31863e-08	-1.30915	-1.24567
113285439	chr2:113285439:G:A	6.52246e-08	-1.40525	-1.26475
113285444	chr2:113285444:T:G	6.47377e-08	-1.41272	-1.26477
113285662	chr2:113285662:TATG:T	2.86997e-07	-0.290483	-0.897879
113285714	chr2:113285714:C:T	6.62989e-08	-1.39397	-1.25969
113285783	chr2:113285783:T:G	7.18741e-08	-1.30829	-1.26462
113285877	chr2:113285877:G:A	6.46781e-08	-1.41977	-1.25864
113286067	chr2:113286067:G:C	3.55283e-07	-1.52898e-10	-0.97492
113286258	chr2:113286258:G:A	6.19748e-07	-1.52898e-10	-0.418521
113286336	chr2:113286336:A:G	2.84163e-07	-1.52898e-10	-1.19828
113286666	chr2:113286666:T:C	7.57962e-08	-1.25501	-1.26477
113286800	chr2:113286800:T:C	6.50934e-08	-1.41415	-1.25786
113286871	chr2:113286871:C:G	7.51851e-08	-1.2634	-1.26448
113286879	chr2:113286879:T:A	2.86468e-07	-1.52898e-10	-1.19021
113286922	chr2:113286922:G:T	2.04591e-06	0.775766	-2.89289e-10
113287019	chr2:113287019:T:C	5.48627e-07	-1.52898e-10	-0.540415
113287135	chr2:113287135:A:G	6.51806e-08	-1.41244	-1.25823
113287805	chr2:113287805:G:C	7.15868e-08	-1.55272	-1.02421
113288133	chr2:113288133:G:A	7.07524e-08	-1.49078	-1.09787
113288152	chr2:113288152:A:G	2.6712e-07	-1.52898e-10	-1.26014
113288154	chr2:113288154:G:C	2.6712e-07	-1.52898e-10	-1.26014
113288171	chr2:113288171:G:C	2.66378e-07	-1.52898e-10	-1.26292
113288174	chr2:113288174:G:A	2.66433e-07	-1.52898e-10	-1.26271
113288234	chr2:113288234:G:A	3.08905e-07	-1.52898e-10	-1.1148
113288331	chr2:113288331:G:A	6.53631e-08	-1.64399	-1.02389
113288388	chr2:113288388:A:G	4.20083e-07	-1.52898e-10	-0.80738
113288507	chr2:113288507:T:C	2.90238e-07	-1.52898e-10	-1.17713
113288945	chr2:113288945:T:C	5.02593e-07	-1.52898e-10	-0.628053
113289065	chr2:113289065:C:T	2.73862e-07	-1.52898e-10	-1.23521
113289099	chr2:113289099:GACAAGA:G	1.85302e-06	-1.52898e-10	0.676738
113289264	chr2:113289264:C:T	3.38235e-07	-1.52898e-10	-1.02409
113289347	chr2:113289347:C:A	1.08427e-07	-1.37639	-0.785363
113289554	chr2:113289554:TA:T	7.31964e-08	-1.49886	-1.05583
113289724	chr2:113289724:C:A	8.08975e-08	-1.22576	-1.22889
113289869	chr2:113289869:T:C	9.15627e-08	-1.45833	-0.87248
113290009	chr2:113290009:T:C	3.33106e-07	-1.52898e-10	-1.03937
113290086	chr2:113290086:C:T	2.80739e-07	-1.52898e-10	-1.21041
113290095	chr2:113290095:A:G	7.35919e-08	-1.51976	-1.02954
113290107	chr2:113290107:C:T	2.66914e-07	-1.52898e-10	-1.26091
113290836	chr2:113290836:TC:T	2.78508e-07	-1.52898e-10	-1.21839
113290839	chr2:113290839:T:G	2.79322e-07	-1.52898e-10	-1.21547
113291314	chr2:113291314:G:T	2.8334e-07	-1.52898e-10	-1.20119
113291558	chr2:113291558:T:C	2.72227e-07	-1.52898e-10	-1.2412
113291988	chr2:113291988:C:G	6.95449e-08	-1.57865	-1.02721
113291995	chr2:113291995:C:T	6.16519e-08	-1.69734	-1.02899
113292252	chr2:113292252:T:C	2.79832e-07	-1.52898e-10	-1.21364
113292539	chr2:113292539:G:T	6.7214e-08	-1.59061	-1.04935
113292686	chr2:113292686:A:T	6.62643e-08	-1.59807	-1.05611
113292746	chr2:113292746:A:G	5.46648e-08	-1.58336	-1.26325
113292944	chr2:113292944:CTT:C	6.18375e-08	-1.69508	-1.02824
113292968	chr2:113292968:G:A	2.53083e-07	-1.31412	-2.89289e-10
113293281	chr2:113293281:G:A	2.89812e-07	-1.52898e-10	-1.1786
113293384	chr2:113293384:T:C	6.33918e-08	-1.69523	-1.00327
113293898	chr2:113293898:T:C	2.71981e-07	-1.52898e-10	-1.2421
113293928	chr2:113293928:T:A	2.74136e-07	-1.52898e-10	-1.23421
113294090	chr2:113294090:T:C	7.03202e-07	-1.71952	1.42733
113294586	chr2:113294586:T:G	3.73319e-07	-1.52898e-10	-0.925399
113294623	chr2:113294623:T:C	4.29643e-07	-1.52898e-10	-0.784879
113294672	chr2:113294672:G:A	4.23048e-07	-1.52898e-10	-0.800348
113294740	chr2:113294740:G:C	3.10658e-07	-1.52898e-10	-1.10914
113294873	chr2:113294873:G:A	3.07935e-07	-1.52898e-10	-1.11795
113295113	chr2:113295113:C:T	7.68291e-08	-1.65569	-0.85056
113295245	chr2:113295245:G:T	2.70125e-07	-1.52898e-10	-1.24895
113295356	chr2:113295356:C:G	3.00264e-07	-1.52898e-10	-1.14317
113295390	chr2:113295390:C:T	8.31503e-08	-1.65613	-0.771055
113295579	chr2:113295579:A:AT	2.66296e-07	-1.52898e-10	-1.26322
113295991	chr2:113295991:G:A	5.32552e-08	-1.60793	-1.26481
113296876	chr2:113296876:C:T	2.7347e-07	-1.52898e-10	-1.23664
113297449	chr2:113297449:A:G	6.5709e-08	-1.70543	-0.95717
113297730	chr2:113297730:G:A	6.4265e-08	-1.4213	-1.26352
113297880	chr2:113297880:G:A	6.052e-08	-1.71475	-1.03011
113297925	chr2:113297925:C:G	4.23507e-07	-1.52898e-10	-0.799264
113298269	chr2:113298269:T:C	6.02576e-08	-1.70571	-1.0435
113298556	chr2:113298556:C:T	2.75404e-07	-1.52898e-10	-1.22959
113298686	chr2:113298686:T:C	2.22385e-07	-1.44342	-2.89289e-10
113298824	chr2:113298824:G:A	8.27339e-08	-1.67402	-0.75818
113298853	chr2:113298853:T:A	6.10547e-08	-1.70376	-1.03231
113298954	chr2:113298954:T:C	7.90909e-08	-1.68158	-0.795655
113299217	chr2:113299217:C:T	8.28841e-08	-1.68586	-0.744531
113299408	chr2:113299408:C:T	8.27149e-08	-1.66831	-0.76412
113299541	chr2:113299541:T:C	2.75404e-07	-1.52898e-10	-1.22959
113299578	chr2:113299578:A:G	5.37807e-07	0.189165	-0.749498
113299770	chr2:113299770:T:C	2.67462e-07	-1.52898e-10	-1.25886
113300352	chr2:113300352:T:C	5.28876e-08	-1.63589	-1.24378
113300730	chr2:113300730:G:A	5.33218e-08	-1.62501	-1.24648
113300994	chr2:113300994:C:A	5.45028e-08	-1.609	-1.24058
113301067	chr2:113301067:G:A	2.66263e-07	-1.52898e-10	-1.26335
113301116	chr2:113301116:A:C	1.44083e-07	-1.51138	-0.366065
113301198	chr2:113301198:C:T	7.80285e-08	-1.3976	-1.09316
113301590	chr2:113301590:G:T	5.61632e-07	0.0301979	-0.547185
113302022	chr2:113302022:G:A	5.92167e-08	-1.50217	-1.26446
113302127	chr2:113302127:T:C	5.35252e-08	-1.61677	-1.25091
113302179	chr2:113302179:A:T	2.68904e-07	-1.52898e-10	-1.25348
113302451	chr2:113302451:G:A	1.1949e-07	-1.3974	-0.667195
113302541	chr2:113302541:C:T	6.97343e-08	-1.39913	-1.20401
113302542	chr2:113302542:G:A	2.13859e-07	-1.48251	-2.89289e-10
113302568	chr2:113302568:C:A	1.20597e-07	-1.42282	-0.632555
113302632	chr2:113302632:T:G	2.73838e-07	-1.52898e-10	-1.2353
113302664	chr2:113302664:T:C	4.08463e-07	0.337539	-1.17297
113302698	chr2:113302698:C:T	7.19443e-07	-1.52898e-10	-0.269357
113302731	chr2:113302731:C:T	3.78963e-07	-1.52898e-10	-0.910396
113302920	chr2:113302920:A:G	8.67243e-07	-1.71622	1.63371
113303739	chr2:113303739:T:A	3.8728e-07	-1.71941	0.830728
113303889	chr2:113303889:T:C	6.54484e-08	-1.49737	-1.1692
113304639	chr2:113304639:C:T	1.23088e-07	-1.47162	-0.563317
113304763	chr2:113304763:C:T	5.81001e-07	0.367783	-0.850865
113304814	chr2:113304814:G:A	8.54587e-08	-1.57942	-0.820379
113304831	chr2:113304831:C:T	2.68649e-07	-1.52898e-10	-1.25443
113305366	chr2:113305366:TA:T	1.9584e-06	-1.71703	2.44908
113306109	chr2:113306109:C:T	4.80415e-07	-1.71817	1.04498
113306169	chr2:113306169:C:T	1.13686e-06	0.188189	-2.89289e-10
113306232	chr2:113306232:C:T	5.81339e-07	-1.71248	1.22998
113306309	chr2:113306309:A:G	8.59944e-08	-1.68852	-0.705031
113306643	chr2:113306643:A:C	8.59469e-08	-1.68154	-0.712561
113307014	chr2:113307014:C:T	4.42196e-07	-0.756081	-2.89289e-10
113307094	chr2:113307094:G:A	1.38564e-07	-1.42402	-0.492475
113307174	chr2:113307174:T:G	3.97387e-07	-1.52898e-10	-0.862922
113307547	chr2:113307547:T:C	1.54839e-06	-1.52898e-10	0.497138
113307673	chr2:113307673:G:A	5.25113e-08	-1.6223	-1.26451
113307843	chr2:113307843:T:C	2.06859e-06	-1.52898e-10	0.78679
113307856	chr2:113307856:A:AC	1.9391e-07	-0.383221	-1.19722
113307937	chr2:113307937:T:C	2.70448e-07	-1.52898e-10	-1.24776
113307995	chr2:113307995:C:T	2.85885e-07	0.048815	-1.24106
113308280	chr2:113308280:A:G	1.47541e-07	-0.643678	-1.21005
113308567	chr2:113308567:C:T	1.69229e-07	-1.71658	-2.89289e-10
113308569	chr2:113308569:T:C	2.94593e-07	-1.52898e-10	-1.16224
113308760	chr2:113308760:C:T	3.65577e-07	-1.52898e-10	-0.946356
113308958	chr2:113308958:T:G	2.86245e-07	-1.19099	-2.89289e-10
113309099	chr2:113309099:C:T	3.01892e-06	-1.52898e-10	1.16482
113309287	chr2:113309287:T:G	2.95126e-07	-1.52898e-10	-1.16043
113309752	chr2:113309752:T:C	1.90341e-06	1.50037	-0.796805
113309875	chr2:113309875:A:G	2.97989e-07	-1.52898e-10	-1.15078
113309880	chr2:113309880:G:A	2.75635e-07	-1.52898e-10	-1.22875
113310079	chr2:113310079:G:A	3.55344e-07	-1.52898e-10	-0.974748
113310835	chr2:113310835:T:A	5.45319e-07	-1.52898e-10	-0.546462
113311225	chr2:113311225:CTG:C	1.53344e-07	-0.567584	-1.24756
113311444	chr2:113311444:A:G	1.49585e-07	-0.61714	-1.22283
113312214	chr2:113312214:C:G	3.72554e-07	-0.927452	-2.89289e-10
113313449	chr2:113313449:C:T	1.84473e-05	2.97165	0.00319091
113313665	chr2:113313665:C:A	4.47302e-07	-1.52898e-10	-0.7446
113313768	chr2:113313768:C:A	2.90682e-07	-1.52898e-10	-1.1756
113314028	chr2:113314028:C:T	2.85451e-07	-1.52898e-10	-1.19376
113314101	chr2:113314101:A:G	2.96841e-07	-1.52898e-10	-1.15464
113314140	chr2:113314140:T:C	1.71542e-07	-0.698499	-1.00451
113314651	chr2:113314651:T:A	2.62537e-07	-0.121212	-1.15623
113315470	chr2:113315470:A:G	3.10451e-07	-1.52898e-10	-1.10981
113315624	chr2:113315624:C:T	4.57215e-07	-1.52898e-10	-0.722679
113315846	chr2:113315846:T:C	4.32623e-07	-1.52898e-10	-0.777967
113315921	chr2:113315921:GGAA:G	1.3316e-07	-0.79444	-1.16184
113316554	chr2:113316554:A:G	2.61312e-06	1.02047	-2.89289e-10
113316877	chr2:113316877:A:G	2.67766e-07	-1.52898e-10	-1.25772
113316879	chr2:113316879:TAAAACATTAACAATATTATGTATTGCTAATC:T	2.66986e-07	-1.52898e-10	-1.26064
113317033	chr2:113317033:T:C	2.93952e-07	-1.52898e-10	-1.16442
113317276	chr2:113317276:A:C	2.66863e-07	-1.52898e-10	-1.2611
113317691	chr2:113317691:C:T	3.11349e-07	-1.10692	-2.89289e-10
113318757	chr2:113318757:C:T	2.80249e-07	-1.52898e-10	-1.21215
113318783	chr2:113318783:A:C	5.71913e-07	-1.52898e-10	-0.498846
113319139	chr2:113319139:T:C	3.79245e-07	-1.52898e-10	-0.909651
113319641	chr2:113319641:G:C	1.19931e-07	-1.14792	-0.913001
113320152	chr2:113320152:C:T	1.37314e-06	-1.52898e-10	0.37702
113320171	chr2:113320171:GA:G	2.43157e-06	1.70947	-0.761009
113320255	chr2:113320255:G:A	3.55716e-07	-1.52898e-10	-0.973702
113320788	chr2:113320788:C:T	6.64596e-07	-1.52898e-10	-0.348655
113320804	chr2:113320804:C:G	9.46625e-08	-1.11949	-1.17803
113321417	chr2:113321417:A:C	2.66261e-07	-1.52898e-10	-1.26336
113321676	chr2:113321676:T:C	1.83559e-06	1.43474	-0.76745
113321858	chr2:113321858:C:T	2.68284e-07	-1.52898e-10	-1.25579
113321988	chr2:113321988:A:G	3.87565e-07	-0.251002	-0.636949
113322662	chr2:113322662:T:C	5.20297e-07	-1.52898e-10	-0.593433
113322818	chr2:113322818:A:T	5.38852e-07	-1.52898e-10	-0.558393
113323182	chr2:113323182:G:A	2.71094e-07	-1.52898e-10	-1.24537
113323299	chr2:113323299:G:A	7.09616e-07	-1.52898e-10	-0.283109
113323685	chr2:113323685:G:T	2.68629e-06	1.69698	-0.648893
113323695	chr2:113323695:AG:A	2.67305e-06	1.67992	-0.63678
113323698	chr2:113323698:A:C	2.62449e-06	1.66136	-0.636548
113323939	chr2:113323939:G:C	3.26071e-07	-1.06072	-2.89289e-10
113324250	chr2:113324250:C:T	2.02408e-07	-1.33026	-0.20729
113324542	chr2:113324542:G:A	4.51316e-07	-1.52898e-10	-0.735665
113324598	chr2:113324598:A:G	1.10336e-07	-1.35063	-0.793671
113325543	chr2:113325543:A:G	7.23669e-08	-1.56072	-1.00536
113325769	chr2:113325769:T:C	4.95283e-08	-1.68428	-1.26101
113325786	chr2:113325786:T:C	2.88159e-07	-0.0388899	-1.14543
113326215	chr2:113326215:T:C	2.67417e-07	-1.52898e-10	-1.25902
113326371	chr2:113326371:C:CCGGGAG	2.66362e-07	-1.52898e-10	-1.26298
113326598	chr2:113326598:GA:G	3.703e-07	-0.986724	0.0532033
113327019	chr2:113327019:T:C	6.38059e-08	-1.63575	-1.05624
113327327	chr2:113327327:T:G	2.69247e-07	-1.52898e-10	-1.25221
113327565	chr2:113327565:G:A	8.82984e-07	0.30159	-0.366116
113327807	chr2:113327807:A:C	1.90811e-06	-1.52898e-10	0.706035
113327932	chr2:113327932:G:A	8.25205e-07	0.649984	-0.782185
113328208	chr2:113328208:G:A	6.33252e-08	-1.66921	-1.03034
113328335	chr2:113328335:G:C	3.91041e-07	-0.879022	-2.89289e-10
113328376	chr2:113328376:A:G	2.7051e-07	-1.52898e-10	-1.24752
113328859	chr2:113328859:A:G	6.67421e-07	0.729417	-1.07383
113329028	chr2:113329028:G:A	2.15425e-07	-1.47522	-2.89289e-10
113329445	chr2:113329445:T:C	2.69418e-07	-1.52898e-10	-1.25157
113329526	chr2:113329526:C:T	2.67866e-07	-1.52898e-10	-1.25735
113329918	chr2:113329918:G:T	2.69922e-07	-1.52898e-10	-1.2497
113330472	chr2:113330472:C:T	3.9185e-06	1.42563	-2.89289e-10
113331360	chr2:113331360:G:A	2.84906e-07	-1.52898e-10	-1.19567
113331974	chr2:113331974:C:A	5.76071e-08	-1.66932	-1.12487
113332835	chr2:113332835:A:G	5.12997e-08	-1.68298	-1.22717
113333058	chr2:113333058:G:A	2.89902e-07	-1.52898e-10	-1.17829
113333674	chr2:113333674:T:C	7.11413e-08	-1.70287	-0.880299
113333688	chr2:113333688:T:G	3.19663e-07	-1.52898e-10	-1.08057
113333822	chr2:113333822:G:C	9.19327e-07	-1.52898e-10	-0.0241915
113334025	chr2:113334025:G:A	2.66417e-07	-1.52898e-10	-1.26277
113334050	chr2:113334050:G:A	3.72653e-07	-1.52898e-10	-0.927184
113334118	chr2:113334118:G:A	6.62325e-07	0.213071	-0.565148
113334318	chr2:113334318:C:T	3.71642e-07	-1.52898e-10	-0.929902
113334491	chr2:113334491:A:G	1.13712e-07	-1.68702	-0.427151
113334650	chr2:113334650:T:C	2.74475e-07	-1.52898e-10	-1.23297
113334719	chr2:113334719:G:A	2.27637e-06	-1.52898e-10	0.882506
113335021	chr2:113335021:C:T	3.4806e-07	-1.67926	0.683806
113335072	chr2:113335072:C:T	2.70432e-07	-1.52898e-10	-1.24781
113335339	chr2:113335339:G:T	3.23148e-07	-1.52898e-10	-1.06972
113336770	chr2:113336770:C:T	3.09704e-07	-1.52898e-10	-1.11222
113337051	chr2:113337051:C:A	9.76174e-07	0.179829	-0.144022
113337126	chr2:113337126:T:C	6.79502e-07	0.917852	-1.24433
113338047	chr2:113338047:A:AT	2.69577e-07	-1.52898e-10	-1.25098
113338696	chr2:113338696:C:T	3.25087e-07	-1.52898e-10	-1.06374
113339075	chr2:113339075:A:G	6.51687e-07	-1.52898e-10	-0.368268
113339203	chr2:113339203:G:A	4.4448e-07	-0.325166	-0.425762
113339324	chr2:113339324:A:C	5.17208e-07	-1.52898e-10	-0.599388
113339362	chr2:113339362:A:G	2.8916e-07	0.0743784	-1.25523
113339512	chr2:113339512:G:A	2.93791e-07	-1.52898e-10	-1.16497
113339563	chr2:113339563:G:T	3.36429e-07	-1.52898e-10	-1.02945
113340506	chr2:113340506:T:G	2.1683e-06	0.833864	-2.89289e-10
113340835	chr2:113340835:C:A	2.66936e-07	-0.0198286	-1.241
113340887	chr2:113340887:G:A	3.55606e-07	-1.52898e-10	-0.974011
113340975	chr2:113340975:A:G	8.96579e-08	-1.67975	-0.672078
113341352	chr2:113341352:A:G	6.20223e-07	-1.67747	1.25972
113341445	chr2:113341445:G:A	2.82501e-07	-1.52898e-10	-1.20415
113341728	chr2:113341728:T:G	5.52176e-08	-1.69486	-1.14169
113341762	chr2:113341762:T:C	4.16398e-07	-1.52898e-10	-0.816193
113341769	chr2:113341769:C:T	6.26621e-08	-1.68507	-1.02501
113341864	chr2:113341864:C:T	1.59305e-06	-1.52898e-10	0.525573
113342291	chr2:113342291:T:A	7.50503e-08	-1.68301	-0.846669
113342422	chr2:113342422:G:C	2.73153e-07	-1.52898e-10	-1.2378
113342450	chr2:113342450:T:C	1.37228e-06	-1.52898e-10	0.376393
113342451	chr2:113342451:T:C	7.54887e-08	-1.67659	-0.84726
113342556	chr2:113342556:A:G	1.70342e-07	-1.71002	-2.89289e-10
113342567	chr2:113342567:G:A	5.01893e-07	-1.52898e-10	-0.629446
113342924	chr2:113342924:G:A	6.034e-07	-0.445253	-2.89289e-10
113343084	chr2:113343084:C:T	3.05479e-07	-1.52898e-10	-1.12595
113343157	chr2:113343157:A:G	2.66358e-07	-1.52898e-10	-1.26299
113343162	chr2:113343162:A:G	2.67165e-07	-1.52898e-10	-1.25997
113343335	chr2:113343335:T:C	3.24433e-07	-1.19531	0.129552
113344121	chr2:113344121:A:G	2.72459e-07	-1.52898e-10	-1.24034
113344355	chr2:113344355:C:T	1.82184e-06	-1.52898e-10	0.659771
113344661	chr2:113344661:T:C	2.87648e-07	-0.187617	-0.99848
113344951	chr2:113344951:C:T	2.80875e-07	-1.52898e-10	-1.20992
113345088	chr2:113345088:A:G	2.72328e-07	-1.52898e-10	-1.24082
113345110	chr2:113345110:C:T	2.72168e-07	-1.52898e-10	-1.24141
113345137	chr2:113345137:A:G	2.45307e-07	-0.27927	-1.06605
113345805	chr2:113345805:C:T	3.42377e-07	-1.52898e-10	-1.01192
113346227	chr2:113346227:A:T	5.47057e-08	-1.69446	-1.1514
113346389	chr2:113346389:C:A	1.47873e-07	-1.71348	-0.137995
113346584	chr2:113346584:A:C	2.74205e-07	-1.52898e-10	-1.23396
113346864	chr2:113346864:G:A	6.75992e-07	-1.52898e-10	-0.331652
113347557	chr2:113347557:G:A	3.32634e-07	-0.105474	-0.935315
113347575	chr2:113347575:T:C	2.85631e-07	-1.52898e-10	-1.19313
113348013	chr2:113348013:A:C	2.51622e-07	-0.202895	-1.11701
113348383	chr2:113348383:C:T	2.53331e-07	-0.207384	-1.10575
113348479	chr2:113348479:C:T	2.60268e-07	-1.28612	-2.89289e-10
113348562	chr2:113348562:G:T	1.48868e-07	-1.71159	-0.133184
113348749	chr2:113348749:A:G	6.02055e-08	-1.67049	-1.07958
113348758	chr2:113348758:C:T	2.49067e-07	-0.225384	-1.10473
113349092	chr2:113349092:G:C	2.86235e-07	-1.52898e-10	-1.19102
113349297	chr2:113349297:C:T	1.00019e-07	-0.977626	-1.26484
113349327	chr2:113349327:C:T	1.04179e-07	-1.695	-0.506728
113349647	chr2:113349647:T:G	4.15254e-07	-0.0510259	-0.767916
113349707	chr2:113349707:C:A	3.25849e-07	0.0659179	-1.12732
113349736	chr2:113349736:T:C	4.30836e-07	0.421909	-1.20401
113350609	chr2:113350609:C:T	3.73892e-07	-1.52898e-10	-0.923867
113350833	chr2:113350833:C:A	4.69396e-07	-1.52898e-10	-0.696387
113351177	chr2:113351177:C:T	3.13296e-07	-1.52898e-10	-1.10069
113351778	chr2:113351778:C:T	1.22378e-07	-1.70996	-0.330764
113351802	chr2:113351802:C:T	3.65221e-07	0.293543	-1.24087
113351879	chr2:113351879:A:G	7.20418e-07	-1.52898e-10	-0.268002
113351906	chr2:113351906:T:C	8.77095e-07	-1.52898e-10	-0.071218
113351994	chr2:113351994:A:G	3.7856e-07	-1.52898e-10	-0.911458
113352400	chr2:113352400:T:C	8.00645e-08	-1.70959	-0.755413
113352459	chr2:113352459:A:T	8.05246e-08	-1.69263	-0.766645
113352515	chr2:113352515:G:A	2.67668e-07	-0.181938	-1.07615
113352652	chr2:113352652:G:A	8.77215e-08	-1.70086	-0.67281
113352855	chr2:113352855:AT:A	3.69395e-07	-1.2898	0.353832
113352889	chr2:113352889:T:C	2.66249e-07	-1.52898e-10	-1.2634
113352892	chr2:113352892:A:G	8.44977e-08	-1.69883	-0.712276
113352897	chr2:113352897:A:G	8.32676e-08	-1.69868	-0.727097
113352991	chr2:113352991:G:A	8.05721e-08	-1.69418	-0.764497
113353287	chr2:113353287:C:T	2.76061e-07	-1.52898e-10	-1.22721
113353763	chr2:113353763:G:T	4.12742e-07	-1.52898e-10	-0.82501
113353861	chr2:113353861:CTGTT:C	1.34843e-06	0.35886	-2.89289e-10
113353882	chr2:113353882:A:G	2.69458e-07	-1.52898e-10	-1.25142
113354255	chr2:113354255:T:C	2.70711e-07	-1.52898e-10	-1.24678
113354324	chr2:113354324:T:C	8.03578e-08	-1.71325	-0.748095
113354446	chr2:113354446:C:T	8.43373e-08	-1.70364	-0.709373
113354473	chr2:113354473:C:T	1.00454e-07	-1.7165	-0.521637
113354767	chr2:113354767:T:G	3.02726e-07	-1.52898e-10	-1.13501
113356016	chr2:113356016:A:G	3.27161e-07	-1.52898e-10	-1.05738
113356206	chr2:113356206:G:A	8.22877e-08	-1.71737	-0.720239
113356358	chr2:113356358:T:C	1.1356e-07	-1.71818	-0.397325
113356397	chr2:113356397:G:A	2.8035e-07	-1.52898e-10	-1.21179
113356489	chr2:113356489:A:T	3.85032e-06	-1.52898e-10	1.40808
113356870	chr2:113356870:G:A	2.57402e-07	-0.192606	-1.10459
113356991	chr2:113356991:C:CTA	7.73797e-07	-0.247591	0.0510666
113357260	chr2:113357260:T:G	2.91397e-07	-1.52898e-10	-1.17315
113357352	chr2:113357352:T:C	2.89831e-07	-1.52898e-10	-1.17854
113357588	chr2:113357588:A:G	2.86395e-07	-1.52898e-10	-1.19046
113357612	chr2:113357612:A:G	2.90486e-07	-1.52898e-10	-1.17628
113357797	chr2:113357797:C:T	4.65901e-07	0.361409	-1.06527
113357802	chr2:113357802:T:C	2.89605e-07	-1.52898e-10	-1.17931
113357952	chr2:113357952:G:A	3.19459e-07	-1.52898e-10	-1.0812
113357977	chr2:113357977:T:C	2.89797e-07	-1.52898e-10	-1.17865
113358000	chr2:113358000:A:T	2.79731e-07	-1.214	-2.89289e-10
113358126	chr2:113358126:T:C	2.86749e-07	-1.52898e-10	-1.18923
113358357	chr2:113358357:G:T	2.89961e-07	-1.52898e-10	-1.17809
113358571	chr2:113358571:G:A	2.93409e-07	-1.52898e-10	-1.16627
113358648	chr2:113358648:A:G	3.04581e-07	-1.52898e-10	-1.12889
113358959	chr2:113358959:G:T	4.98627e-08	-1.7071	-1.23146
113358960	chr2:113358960:A:G	2.78156e-07	-1.52898e-10	-1.21965
113359042	chr2:113359042:A:G	2.81103e-07	-1.52898e-10	-1.20911
113359084	chr2:113359084:G:A	4.06507e-07	-1.52898e-10	-0.840231
113359385	chr2:113359385:C:G	2.80712e-07	-1.52898e-10	-1.2105
113359397	chr2:113359397:T:C	9.82391e-08	-1.03102	-1.22941
113359420	chr2:113359420:G:A	4.05069e-07	-1.52898e-10	-0.843775
113359558	chr2:113359558:C:T	2.75326e-07	-1.52898e-10	-1.22988
113359633	chr2:113359633:A:G	7.45356e-08	-1.47649	-1.06007
113359882	chr2:113359882:C:T	2.67387e-07	-1.52898e-10	-1.25914
113359884	chr2:113359884:G:A	2.69582e-07	-1.52898e-10	-1.25096
113360114	chr2:113360114:T:C	2.66685e-07	-1.52898e-10	-1.26176
113360666	chr2:113360666:A:T	2.67713e-07	-1.52898e-10	-1.25792
113360950	chr2:113360950:G:A	2.66311e-07	-1.52898e-10	-1.26317
113361140	chr2:113361140:T:G	2.68366e-07	-1.52898e-10	-1.25548
113361526	chr2:113361526:T:C	2.73268e-07	-1.52898e-10	-1.23738
113361613	chr2:113361613:G:T	5.68497e-07	-0.504837	-2.89289e-10
113361815	chr2:113361815:C:T	3.12232e-07	-1.52898e-10	-1.10409
113361820	chr2:113361820:G:A	1.43785e-05	3.85146	-1.1258
113362018	chr2:113362018:C:T	5.39943e-08	-1.6993	-1.15965
113362427	chr2:113362427:G:A	2.76649e-07	-1.52898e-10	-1.22508
113362460	chr2:113362460:G:A	4.74337e-06	2.78377	-1.1671
113362583	chr2:113362583:C:A	1.59233e-07	-1.04355	-0.733916
113362919	chr2:113362919:G:A	2.66921e-07	-1.52898e-10	-1.26088
113362989	chr2:113362989:G:T	2.67478e-07	-1.52898e-10	-1.2588
113363059	chr2:113363059:C:T	6.43546e-07	-1.52898e-10	-0.380839
113363062	chr2:113363062:C:T	2.6772e-07	-1.52898e-10	-1.25789
113363103	chr2:113363103:T:G	2.67405e-07	-1.52898e-10	-1.25907
113363178	chr2:113363178:A:C	2.67917e-07	-1.52898e-10	-1.25716
113363208	chr2:113363208:T:C	5.42996e-08	-1.6944	-1.15891
113363226	chr2:113363226:C:T	2.53252e-07	-1.31345	-2.89289e-10
113363365	chr2:113363365:C:T	2.67198e-07	-1.52898e-10	-1.25984
113363415	chr2:113363415:T:G	5.86457e-08	-1.69732	-1.079
113363652	chr2:113363652:C:A	2.70698e-07	-1.52898e-10	-1.24683
113363798	chr2:113363798:C:T	2.67501e-07	-1.52898e-10	-1.25871
113363952	chr2:113363952:T:C	2.6587e-07	-1.52898e-10	-1.26483
113364059	chr2:113364059:G:A	2.79287e-07	-1.52898e-10	-1.21559
113364099	chr2:113364099:C:T	1.00147e-05	3.61868	-1.25471
113364123	chr2:113364123:C:T	1.40596e-07	-0.66907	-1.23287
113364267	chr2:113364267:C:T	5.50776e-08	-1.69937	-1.13972
113364312	chr2:113364312:A:G	5.50538e-08	-1.69405	-1.14548
113364561	chr2:113364561:A:G	5.54321e-08	-1.69455	-1.13813
113364562	chr2:113364562:G:A	5.56324e-08	-1.69313	-1.13594
113364583	chr2:113364583:A:T	5.55453e-08	-1.69843	-1.1322
113364613	chr2:113364613:T:C	5.66196e-08	-1.67743	-1.13404
113364700	chr2:113364700:G:A	4.64917e-07	-1.52898e-10	-0.705975
113365217	chr2:113365217:G:A	3.02461e-07	0.00501337	-1.14089
113365374	chr2:113365374:T:C	3.10562e-07	0.0348527	-1.1443
113365481	chr2:113365481:A:G	3.13646e-07	0.0350552	-1.13463
113365583	chr2:113365583:A:G	2.95073e-07	-0.0117067	-1.1489
113365899	chr2:113365899:C:T	3.66941e-07	-1.52898e-10	-0.942633
113365938	chr2:113365938:G:A	3.12537e-07	0.0406057	-1.14372
113365940	chr2:113365940:C:T	1.54754e-07	-0.564213	-1.24178
113365985	chr2:113365985:G:A	8.01029e-07	-1.52898e-10	-0.161936
113366113	chr2:113366113:C:A	4.35119e-07	-1.52898e-10	-0.772214
113366634	chr2:113366634:A:G	5.10792e-07	-1.52898e-10	-0.611871
113366772	chr2:113366772:G:T	1.20627e-07	-1.7177	-0.33743
113366840	chr2:113366840:G:A	2.78301e-07	-1.52898e-10	-1.21913
113366931	chr2:113366931:A:G	3.08762e-07	-1.52898e-10	-1.11526
113367208	chr2:113367208:G:A	3.7395e-07	-1.52898e-10	-0.923712
113367465	chr2:113367465:T:C	9.64197e-08	-1.71539	-0.563731
113367671	chr2:113367671:A:G	5.74364e-07	-1.52898e-10	-0.494571
113367827	chr2:113367827:G:A	2.65875e-07	-1.52898e-10	-1.26481
113367888	chr2:113367888:A:C	3.28049e-07	-1.52898e-10	-1.05467
113367907	chr2:113367907:G:A	5.74364e-07	-1.52898e-10	-0.494571
113367910	chr2:113367910:C:G	5.74364e-07	-1.52898e-10	-0.494571
113367942	chr2:113367942:G:A	3.0954e-06	2.45244	-1.2626
113367988	chr2:113367988:T:C	5.74364e-07	-1.52898e-10	-0.494571
113368032	chr2:113368032:A:G	5.74109e-07	-1.52898e-10	-0.495014
113368051	chr2:113368051:CTG:C	5.74364e-07	-1.52898e-10	-0.494571
113368193	chr2:113368193:G:A	6.69645e-08	-1.38138	-1.26229
113368243	chr2:113368243:C:T	2.73049e-07	-1.52898e-10	-1.23818
113368327	chr2:113368327:G:A	5.29618e-08	-1.68997	-1.18829
113368452	chr2:113368452:T:G	2.79056e-07	-1.52898e-10	-1.21642
113368518	chr2:113368518:C:T	3.08635e-07	-1.11567	-2.89289e-10
113368555	chr2:113368555:A:G	7.56732e-08	-1.54418	-0.977231
113368613	chr2:113368613:A:G	5.92752e-08	-1.59744	-1.1682
113368621	chr2:113368621:T:C	5.36348e-08	-1.64198	-1.22365
113368640	chr2:113368640:A:G	7.38857e-08	-1.28133	-1.26398
113368657	chr2:113368657:T:C	4.93902e-08	-1.68655	-1.26153
113369225	chr2:113369225:C:T	3.04112e-07	-1.52898e-10	-1.13044
113369301	chr2:113369301:G:A	3.78035e-07	-1.52898e-10	-0.912846
113369303	chr2:113369303:T:G	3.74383e-07	-1.52898e-10	-0.922553
113369310	chr2:113369310:C:T	3.65018e-07	-1.52898e-10	-0.947886
113369313	chr2:113369313:A:T	3.62842e-07	-1.52898e-10	-0.953865
113369372	chr2:113369372:T:C	3.61516e-07	-1.52898e-10	-0.957528
113369447	chr2:113369447:T:C	3.50397e-07	-1.52898e-10	-0.988766
113369651	chr2:113369651:G:A	2.85443e-07	-1.52898e-10	-1.19379
113369759	chr2:113369759:C:G	4.93211e-08	-1.68504	-1.26444
113369773	chr2:113369773:A:T	2.6851e-07	-1.52898e-10	-1.25495
113369788	chr2:113369788:T:C	5.14859e-08	-1.65745	-1.24908
113369857	chr2:113369857:G:A	9.07471e-08	-1.09012	-1.24963
113369938	chr2:113369938:T:C	1.02289e-07	-1.3409	-0.879133
113369945	chr2:113369945:G:A	2.68979e-07	-1.52898e-10	-1.2532
113370491	chr2:113370491:A:G	4.91599e-07	-1.52898e-10	-0.65017
113370694	chr2:113370694:G:A	3.15255e-07	-1.52898e-10	-1.09445
113370932	chr2:113370932:G:A	2.17825e-07	-1.46414	-2.89289e-10
113371082	chr2:113371082:A:G	2.96003e-07	-1.52898e-10	-1.15746
113371264	chr2:113371264:A:G	2.94907e-07	-1.52898e-10	-1.16117
113371303	chr2:113371303:G:A	2.70852e-07	-1.52898e-10	-1.24626
113371307	chr2:113371307:A:G	9.84857e-08	-1.01925	-1.23867
113371654	chr2:113371654:C:T	7.6853e-08	-1.284	-1.22194
113371685	chr2:113371685:C:A	2.73349e-07	-1.52898e-10	-1.23709
113371692	chr2:113371692:G:C	1.03858e-07	-0.965542	-1.23926
113371761	chr2:113371761:C:T	5.35863e-08	-1.69204	-1.1745
113371785	chr2:113371785:G:A	2.98356e-07	-1.52898e-10	-1.14955
113371829	chr2:113371829:A:G	2.96594e-07	-1.52898e-10	-1.15547
113371942	chr2:113371942:A:AGG	2.96546e-07	-1.52898e-10	-1.15563
113372200	chr2:113372200:G:A	2.96776e-07	-1.52898e-10	-1.15486
113372266	chr2:113372266:G:A	9.639e-08	-1.03057	-1.24886
113372270	chr2:113372270:C:G	2.97901e-07	-1.52898e-10	-1.15107
113372409	chr2:113372409:C:T	2.93314e-07	-1.52898e-10	-1.16659
113372686	chr2:113372686:G:T	2.72209e-07	-1.52898e-10	-1.24126
113373016	chr2:113373016:A:G	2.99514e-07	-1.52898e-10	-1.14567
113373110	chr2:113373110:T:G	2.99704e-07	-1.52898e-10	-1.14504
113373172	chr2:113373172:A:G	2.96569e-07	-1.52898e-10	-1.15555
113373219	chr2:113373219:A:G	5.12001e-08	-1.65211	-1.25998
113373225	chr2:113373225:T:G	2.97841e-07	-1.52898e-10	-1.15127
113373309	chr2:113373309:AT:A	2.95266e-07	-1.52898e-10	-1.15996
113373410	chr2:113373410:C:T	5.09727e-07	-1.52898e-10	-0.613958
113373413	chr2:113373413:T:C	2.0081e-07	-1.54547	-2.89289e-10
113373743	chr2:113373743:A:G	2.92673e-07	-1.52898e-10	-1.16878
113374083	chr2:113374083:T:C	2.718e-07	-1.52898e-10	-1.24277
113374239	chr2:113374239:A:G	2.98727e-07	-1.52898e-10	-1.1483
113374603	chr2:113374603:C:A	1.99766e-07	-1.55069	-2.89289e-10
113374632	chr2:113374632:A:G	2.98975e-07	-1.52898e-10	-1.14747
113374680	chr2:113374680:C:T	3.0157e-07	-1.52898e-10	-1.13883
113374877	chr2:113374877:A:G	3.00809e-07	-1.52898e-10	-1.14136
113375041	chr2:113375041:G:A	1.01544e-07	-1.09489	-1.13245
113375117	chr2:113375117:C:T	3.83284e-07	-1.52898e-10	-0.899058
113375172	chr2:113375172:A:G	3.01627e-07	-1.52898e-10	-1.13864
113375209	chr2:113375209:A:G	3.04649e-07	-1.52898e-10	-1.12867
113375361	chr2:113375361:A:G	2.73168e-07	-1.52898e-10	-1.23775
113375572	chr2:113375572:T:C	3.32543e-07	-1.52898e-10	-1.04106
113375645	chr2:113375645:T:C	2.79151e-07	-1.52898e-10	-1.21608
113375800	chr2:113375800:C:T	3.25789e-07	-1.52898e-10	-1.06158
113375986	chr2:113375986:T:C	4.58476e-07	-1.52898e-10	-0.719925
113376082	chr2:113376082:C:A	3.25706e-07	-1.52898e-10	-1.06184
113376247	chr2:113376247:T:C	9.88975e-08	-1.11305	-1.1407
113376703	chr2:113376703:G:A	3.28212e-07	-1.52898e-10	-1.05417
113377388	chr2:113377388:T:C	2.68941e-07	-1.52898e-10	-1.25334
113377446	chr2:113377446:C:T	1.04964e-07	-0.967988	-1.22622
113377681	chr2:113377681:T:A	7.77487e-08	-1.25148	-1.24287
113377868	chr2:113377868:A:G	3.08979e-07	-1.52898e-10	-1.11456
113378310	chr2:113378310:G:A	2.66579e-07	-1.52898e-10	-1.26216
113379011	chr2:113379011:C:A	5.53508e-08	-1.63135	-1.20279
113379100	chr2:113379100:T:C	2.66617e-07	-1.52898e-10	-1.26202
113379204	chr2:113379204:A:G	5.38497e-08	-1.64553	-1.2161
113379388	chr2:113379388:A:C	3.86508e-07	-1.52898e-10	-0.89068
113379965	chr2:113379965:G:A	7.59531e-08	-1.25351	-1.26421
113380036	chr2:113380036:G:A	2.70814e-07	-1.52898e-10	-1.2464
113380044	chr2:113380044:G:A	9.15099e-08	-1.38559	-0.945793
113380389	chr2:113380389:A:G	5.2625e-08	-1.6325	-1.25214
113380482	chr2:113380482:A:G	2.57084e-07	-1.29843	-2.89289e-10
113380519	chr2:113380519:T:TG	4.3167e-07	-1.52898e-10	-0.780172
113380615	chr2:113380615:A:G	5.7375e-08	-1.60268	-1.19554
113381134	chr2:113381134:G:A	9.71454e-08	-1.05101	-1.22062
113381289	chr2:113381289:T:C	2.08964e-07	-1.50567	-2.89289e-10
113381576	chr2:113381576:C:T	2.67366e-07	-1.52898e-10	-1.25921
113381704	chr2:113381704:G:C	6.64988e-08	-1.65872	-0.991927
113382943	chr2:113382943:T:G	2.44946e-07	-1.3468	-2.89289e-10
113383477	chr2:113383477:C:T	5.79815e-08	-1.66132	-1.12639
113383490	chr2:113383490:C:A	8.87964e-07	-0.0589024	-2.89289e-10
113383563	chr2:113383563:A:G	5.88381e-08	-1.65441	-1.11863
113383618	chr2:113383618:A:G	9.9048e-08	-1.0005	-1.25173
113383750	chr2:113383750:G:A	1.12237e-07	-1.0817	-1.04552
113383947	chr2:113383947:G:T	1.13819e-07	-1.06882	-1.0444
113383962	chr2:113383962:C:T	6.41821e-08	-1.66953	-1.01657
113384090	chr2:113384090:A:G	5.84824e-08	-1.66344	-1.11567
113384206	chr2:113384206:G:A	5.88817e-08	-1.65464	-1.11766
113384291	chr2:113384291:T:C	6.119e-08	-1.64806	-1.08579
113384641	chr2:113384641:G:A	5.87915e-08	-1.65101	-1.12282
113385185	chr2:113385185:T:C	9.69729e-08	-1.02079	-1.25262
113385241	chr2:113385241:A:G	5.93452e-08	-1.6593	-1.10516
113385385	chr2:113385385:C:T	3.14878e-07	-1.52898e-10	-1.09565
113385718	chr2:113385718:C:T	1.97197e-07	-0.590717	-0.972915
113385736	chr2:113385736:G:A	7.5636e-08	-1.29443	-1.22747
113385898	chr2:113385898:A:T	1.73134e-07	-1.69377	-2.89289e-10
113385962	chr2:113385962:T:A	5.84873e-08	-1.65788	-1.12114
113386289	chr2:113386289:G:A	2.7108e-07	-1.52898e-10	-1.24542
113386623	chr2:113386623:T:A	5.75106e-08	-1.62916	-1.1667
113386628	chr2:113386628:C:A	5.88557e-08	-1.62901	-1.14374
113386651	chr2:113386651:C:A	1.08316e-07	-1.15209	-1.01069
113387137	chr2:113387137:C:T	3.10452e-07	-1.52898e-10	-1.10981
113387243	chr2:113387243:G:A	3.67169e-07	-1.52898e-10	-0.94201
113387336	chr2:113387336:G:A	1.05493e-07	-1.14978	-1.03941
113387359	chr2:113387359:T:C	5.68768e-08	-1.61281	-1.19413
113387457	chr2:113387457:G:A	4.49938e-07	-1.52898e-10	-0.738722
113387743	chr2:113387743:C:T	5.416e-08	-1.6502	-1.20569
113387750	chr2:113387750:C:T	5.462e-08	-1.6401	-1.20733
113387818	chr2:113387818:A:G	5.49714e-08	-1.63547	-1.20555
113387965	chr2:113387965:G:A	5.51145e-08	-1.63187	-1.20655
113388062	chr2:113388062:G:A	5.95958e-08	-1.65635	-1.1039
113388172	chr2:113388172:C:T	3.04464e-07	-1.52898e-10	-1.12928
113388351	chr2:113388351:T:C	2.85627e-07	-1.52898e-10	-1.19315
113388732	chr2:113388732:A:AG	5.50009e-08	-1.63328	-1.20721
113388749	chr2:113388749:C:G	5.58919e-08	-1.61823	-1.20619
113388824	chr2:113388824:A:G	1.03816e-07	-1.11547	-1.08975
113388836	chr2:113388836:T:C	5.62043e-08	-1.61607	-1.20277
113389071	chr2:113389071:A:G	3.55446e-07	-1.52898e-10	-0.974459
113389100	chr2:113389100:T:C	5.46612e-08	-1.64272	-1.20396
113389335	chr2:113389335:T:C	1.93339e-07	-1.58339	-2.89289e-10
113390406	chr2:113390406:G:A	2.94425e-07	-1.52898e-10	-1.16281
113390505	chr2:113390505:CA:C	5.59415e-08	-1.62096	-1.20257
113390520	chr2:113390520:C:G	5.6593e-08	-1.63625	-1.1757
113390935	chr2:113390935:A:G	5.85812e-08	-1.61421	-1.16321
113390963	chr2:113390963:G:T	5.75453e-08	-1.62868	-1.16658
113391059	chr2:113391059:C:T	6.13147e-08	-1.60473	-1.12709
113391236	chr2:113391236:T:C	1.78432e-07	-1.59812	-0.0655094
113391384	chr2:113391384:T:C	6.03516e-08	-1.6354	-1.11224
113391501	chr2:113391501:A:T	5.69248e-08	-1.65	-1.15611
113391589	chr2:113391589:G:A	6.02424e-08	-1.65554	-1.09392
113392284	chr2:113392284:A:G	5.71249e-08	-1.6508	-1.15179
113392370	chr2:113392370:T:G	5.98191e-08	-1.62777	-1.12874
113392443	chr2:113392443:T:G	5.94307e-08	-1.64352	-1.11951
113392462	chr2:113392462:A:C	1.83334e-07	-1.58848	-0.048044
113392594	chr2:113392594:T:C	2.72319e-07	-1.24086	-2.89289e-10
113393054	chr2:113393054:C:T	5.67114e-08	-1.68335	-1.12651
113393355	chr2:113393355:A:C	2.7769e-07	-1.52898e-10	-1.22133
113393431	chr2:113393431:T:G	2.88865e-07	-1.52898e-10	-1.18187
113393578	chr2:113393578:G:A	5.67968e-08	-1.6858	-1.12256
113396366	chr2:113396366:T:C	2.93685e-07	-1.52898e-10	-1.16533
113396403	chr2:113396403:A:T	5.37654e-08	-1.70332	-1.15988
113396569	chr2:113396569:T:C	7.31662e-08	-1.54377	-1.01133
113396607	chr2:113396607:TTG:T	5.32251e-08	-1.69244	-1.18086
113396636	chr2:113396636:C:T	5.42181e-08	-1.69518	-1.15964
113396792	chr2:113396792:A:G	5.43163e-08	-1.69716	-1.15585
113397002	chr2:113397002:G:A	5.36281e-08	-1.69247	-1.17329
113397008	chr2:113397008:A:G	9.69459e-08	-1.52606	-0.747623
113397047	chr2:113397047:G:A	2.0668e-06	-1.52898e-10	0.785924
113398069	chr2:113398069:C:A	1.69827e-07	-1.71305	-2.89289e-10
113398414	chr2:113398414:T:G	5.29636e-08	-1.69985	-1.17838
113398456	chr2:113398456:C:T	5.21943e-08	-1.70382	-1.18904
113398693	chr2:113398693:G:A	2.66047e-07	-1.52898e-10	-1.26416
113398857	chr2:113398857:T:C	2.95896e-07	-1.52898e-10	-1.15783
113398910	chr2:113398910:C:G	5.36226e-08	-1.69451	-1.17135
113399061	chr2:113399061:G:A	5.32159e-08	-1.70129	-1.17218
113399093	chr2:113399093:T:C	5.29413e-08	-1.6947	-1.18395
113399278	chr2:113399278:G:A	5.38872e-08	-1.6956	-1.16534
113399552	chr2:113399552:A:C	5.35114e-08	-1.6969	-1.17103
113399553	chr2:113399553:G:A	5.31971e-08	-1.69505	-1.17878
113399741	chr2:113399741:C:T	5.69673e-08	-1.70399	-1.10136
113399742	chr2:113399742:G:A	5.27567e-08	-1.69507	-1.18708
113399862	chr2:113399862:A:T	1.92525e-07	-1.53888	-0.0487304
113399878	chr2:113399878:C:T	5.1705e-08	-1.64788	-1.2544
113400129	chr2:113400129:G:T	5.32905e-08	-1.69147	-1.18061
113400327	chr2:113400327:C:T	5.21225e-08	-1.64482	-1.24942
113400336	chr2:113400336:T:G	2.95113e-07	-1.52898e-10	-1.16047
113400481	chr2:113400481:C:G	5.31515e-08	-1.69242	-1.18227
113400537	chr2:113400537:A:G	5.74728e-07	-1.52898e-10	-0.493936
113400736	chr2:113400736:G:A	5.8393e-08	-1.69417	-1.08646
113401263	chr2:113401263:G:A	1.51547e-07	-0.762136	-1.0648
113401297	chr2:113401297:G:A	1.88241e-07	-1.54277	-0.0673406
113401347	chr2:113401347:A:G	2.73264e-07	-1.52898e-10	-1.23739
113401429	chr2:113401429:G:A	3.0066e-07	-1.52898e-10	-1.14185
113401668	chr2:113401668:G:A	4.71999e-07	-1.52898e-10	-0.690857
113402228	chr2:113402228:A:G	4.44504e-07	-1.52898e-10	-0.750875
113402278	chr2:113402278:AC:A	2.65895e-07	-1.52898e-10	-1.26473
113402303	chr2:113402303:G:A	4.6644e-07	-1.52898e-10	-0.702705
113402380	chr2:113402380:A:G	2.95713e-07	-1.52898e-10	-1.15844
113402638	chr2:113402638:AAG:A	4.40342e-07	-0.928985	0.168703
113402642	chr2:113402642:GA:G	2.09608e-07	-1.286	-0.216596
113402655	chr2:113402655:T:C	6.47897e-07	-1.11058	0.736478
113402692	chr2:113402692:T:C	2.11835e-07	-1.61408	0.122059
113402813	chr2:113402813:T:A	4.88119e-07	-1.52898e-10	-0.657274
113402929	chr2:113402929:G:A	2.73149e-07	-1.52898e-10	-1.23782
113403042	chr2:113403042:A:T	4.65897e-07	-1.52898e-10	-0.703868
113403347	chr2:113403347:G:A	4.66761e-07	-1.52898e-10	-0.702016
113403362	chr2:113403362:G:A	2.96377e-07	-1.52898e-10	-1.1562
113403421	chr2:113403421:TAAC:T	1.82479e-07	-1.6412	-2.89289e-10
113403593	chr2:113403593:T:G	3.86015e-07	-0.891958	-2.89289e-10
113403781	chr2:113403781:C:T	2.95126e-07	-1.52898e-10	-1.16043
113404252	chr2:113404252:G:C	4.65273e-07	-1.52898e-10	-0.705209
113404257	chr2:113404257:GA:G	4.66371e-07	-1.52898e-10	-0.702851
113404429	chr2:113404429:A:C	4.66672e-07	-1.52898e-10	-0.702206
113404678	chr2:113404678:A:C	7.38869e-08	-1.28472	-1.26058
113404683	chr2:113404683:T:C	4.53225e-06	-1.52898e-10	1.57114
113404884	chr2:113404884:C:A	2.39478e-06	-1.52898e-10	0.933211
113405082	chr2:113405082:G:A	2.79543e-07	-1.52898e-10	-1.21468
113405107	chr2:113405107:T:C	1.00282e-07	-0.978198	-1.26165
113405147	chr2:113405147:C:T	1.98877e-07	-1.54527	-0.00987546
113405156	chr2:113405156:G:A	2.75979e-07	-1.52898e-10	-1.22751
113405406	chr2:113405406:T:C	6.40698e-08	-1.62415	-1.06371
113405464	chr2:113405464:A:G	5.39235e-08	-1.59555	-1.26472
113405495	chr2:113405495:G:C	2.85453e-07	-1.52898e-10	-1.19376
113405874	chr2:113405874:C:T	4.66331e-07	-1.52898e-10	-0.702937
113406070	chr2:113406070:A:T	5.69935e-08	-1.61961	-1.18528
113406450	chr2:113406450:G:A	1.78186e-07	-1.66501	-2.89289e-10
113407138	chr2:113407138:T:C	2.67137e-07	-1.52898e-10	-1.26007
113407141	chr2:113407141:G:A	4.66307e-07	-1.52898e-10	-0.70299
113407525	chr2:113407525:C:T	6.86443e-08	-1.35974	-1.25916
113407622	chr2:113407622:G:A	4.45161e-07	-1.52898e-10	-0.749398
113408295	chr2:113408295:A:G	2.80196e-07	-1.52898e-10	-1.21234
113408399	chr2:113408399:A:G	4.34655e-07	-1.52898e-10	-0.773281
113408419	chr2:113408419:TAAGA:T	4.54181e-07	-1.52898e-10	-0.729338
113408485	chr2:113408485:T:G	3.57813e-07	-0.967822	-2.89289e-10
113408510	chr2:113408510:C:T	2.17215e-07	-1.52029	0.0533396
113408551	chr2:113408551:C:T	3.14266e-07	-1.52898e-10	-1.09759
113408881	chr2:113408881:G:T	2.88113e-07	-1.52898e-10	-1.18448
113409029	chr2:113409029:C:T	4.36517e-07	-1.52898e-10	-0.769005
113409602	chr2:113409602:A:T	2.70936e-07	-1.52898e-10	-1.24595
113409801	chr2:113409801:G:T	2.76601e-07	-1.52898e-10	-1.22526
113409829	chr2:113409829:G:A	2.76781e-07	-1.52898e-10	-1.22461
113409897	chr2:113409897:G:A	1.91019e-07	-1.59546	-2.89289e-10
113410086	chr2:113410086:C:T	6.13357e-08	-1.61703	-1.11444
113410090	chr2:113410090:G:T	2.66782e-07	-1.52898e-10	-1.2614
113410205	chr2:113410205:G:A	4.88078e-08	-1.71072	-1.24922
113410321	chr2:113410321:A:G	2.53179e-06	-1.52898e-10	0.988848
113410805	chr2:113410805:A:G	4.94237e-08	-1.70136	-1.24604
113411093	chr2:113411093:G:A	2.76927e-07	-1.52898e-10	-1.22408
113411398	chr2:113411398:G:A	6.94238e-08	-1.39488	-1.21273
113411655	chr2:113411655:G:A	2.86679e-07	-1.52898e-10	-1.18947
113411659	chr2:113411659:C:T	2.73786e-07	-1.52898e-10	-1.23549
113412015	chr2:113412015:G:T	1.52644e-07	-0.55635	-1.26337
113412451	chr2:113412451:G:A	2.68849e-07	-1.52898e-10	-1.25368
113412838	chr2:113412838:AC:A	4.84322e-07	-1.52898e-10	-0.665083
113413163	chr2:113413163:C:T	1.22339e-06	1.33523	-1.07369
113413657	chr2:113413657:AAGG:A	1.61785e-06	1.73253	-1.19151
113413846	chr2:113413846:G:A	2.22971e-06	1.73273	-0.870936
113414497	chr2:113414497:C:T	4.25266e-07	-1.52898e-10	-0.795118
113414672	chr2:113414672:A:G	5.86481e-08	-1.52581	-1.25047
113415900	chr2:113415900:T:A	2.74331e-07	-1.52898e-10	-1.2335
113415907	chr2:113415907:G:A	1.70147e-06	1.76388	-1.17247
113415910	chr2:113415910:G:A	3.21092e-07	-1.52898e-10	-1.07611
113416624	chr2:113416624:T:C	2.85926e-07	-1.52898e-10	-1.1921
113417160	chr2:113417160:G:A	2.86406e-07	-1.52898e-10	-1.19042
113417790	chr2:113417790:G:T	4.71223e-07	-1.52898e-10	-0.692503
113418141	chr2:113418141:C:T	2.71572e-07	-1.52898e-10	-1.24361
113418411	chr2:113418411:C:T	5.42921e-08	-1.71936	-1.13409
113418452	chr2:113418452:A:C	1.93413e-07	-1.58301	-2.89289e-10
113418847	chr2:113418847:C:T	2.2595e-06	2.02217	-1.14711
113421687	chr2:113421687:G:GA	2.93122e-07	-1.52898e-10	-1.16724
113421975	chr2:113421975:T:C	2.82191e-07	-1.52898e-10	-1.20525
113422456	chr2:113422456:G:A	2.68632e-07	-1.52898e-10	-1.25449
113423488	chr2:113423488:G:A	6.16438e-07	-1.52898e-10	-0.423876
113423675	chr2:113423675:G:A	1.54367e-06	1.66456	-1.17047
113423747	chr2:113423747:T:C	2.95675e-07	-1.52898e-10	-1.15857
113423918	chr2:113423918:T:C	2.46677e-06	2.197	-1.23417
113424340	chr2:113424340:C:T	2.81272e-07	-1.52898e-10	-1.20851
113424994	chr2:113424994:T:C	5.52896e-08	-1.57212	-1.26313
113426273	chr2:113426273:G:A	2.16183e-06	-1.52898e-10	0.830878
113426294	chr2:113426294:G:A	2.66439e-07	-1.52898e-10	-1.26269
113426464	chr2:113426464:T:C	2.67268e-07	-1.52898e-10	-1.25958
113426478	chr2:113426478:C:T	8.31879e-07	-1.52898e-10	-0.124147
113428837	chr2:113428837:C:T	5.90582e-08	-1.54328	-1.22602
113428862	chr2:113428862:G:A	2.79704e-07	-1.52898e-10	-1.2141
113428873	chr2:113428873:C:T	6.59824e-08	-1.43895	-1.2195
113429216	chr2:113429216:C:A	1.12734e-06	-1.52898e-10	0.179781
113429602	chr2:113429602:GTA:G	3.1335e-07	-1.52898e-10	-1.10051
113430182	chr2:113430182:G:A	2.64074e-06	2.22712	-1.19614
113430641	chr2:113430641:A:ACTC	2.92015e-07	-1.52898e-10	-1.17103
113430863	chr2:113430863:C:T	2.28021e-06	2.08814	-1.20395
113431254	chr2:113431254:T:C	2.76191e-07	-1.52898e-10	-1.22674
113431769	chr2:113431769:C:T	2.40911e-06	2.12479	-1.18562
113431898	chr2:113431898:T:A	2.66223e-07	-1.52898e-10	-1.2635
113432940	chr2:113432940:A:T	1.19474e-06	0.237853	-2.89289e-10
113433547	chr2:113433547:T:C	3.13467e-06	2.31394	-1.1115
113433640	chr2:113433640:A:G	3.23082e-07	-1.52898e-10	-1.06993
113434083	chr2:113434083:G:A	1.12195e-07	-0.864599	-1.26299
113434758	chr2:113434758:A:AC	4.11145e-07	-1.52898e-10	-0.828888
113435235	chr2:113435235:G:A	4.08609e-07	-1.52898e-10	-0.835074
113435285	chr2:113435285:A:G	2.21241e-06	2.09963	-1.24562
113435307	chr2:113435307:TG:T	2.71009e-07	-1.52898e-10	-1.24568
113435478	chr2:113435478:C:T	2.74937e-07	-1.52898e-10	-1.23129
113435483	chr2:113435483:T:G	2.65788e-06	2.2327	-1.19524
113436101	chr2:113436101:G:A	4.33488e-06	2.48553	-0.958913
113436919	chr2:113436919:G:A	6.22434e-08	-1.52636	-1.19042
113436953	chr2:113436953:G:C	2.08075e-06	2.02441	-1.23176
113437386	chr2:113437386:C:A	2.67924e-07	-1.52898e-10	-1.25713
113437640	chr2:113437640:G:A	6.83621e-08	-1.45542	-1.1676
113437766	chr2:113437766:A:C	2.66879e-07	-1.52898e-10	-1.26104
113438348	chr2:113438348:C:T	3.52425e-07	-1.52898e-10	-0.982995
113438876	chr2:113438876:C:T	3.50459e-07	-1.52898e-10	-0.988588
113439236	chr2:113439236:C:T	1.45928e-06	1.6775	-1.23963
113440095	chr2:113440095:G:A	2.65996e-07	-1.52898e-10	-1.26435
113440320	chr2:113440320:A:G	2.82945e-07	-1.52898e-10	-1.20258
113440348	chr2:113440348:C:G	2.71696e-07	-1.52898e-10	-1.24315
113441142	chr2:113441142:G:C	6.6779e-06	2.86391	-0.905186
113441990	chr2:113441990:G:A	5.33016e-07	-1.52898e-10	-0.569281
113442421	chr2:113442421:T:G	3.37669e-06	2.49123	-1.21441
113443015	chr2:113443015:C:A	4.55438e-07	-1.52898e-10	-0.726573
113443067	chr2:113443067:C:T	4.56004e-06	2.81023	-1.23298
113443090	chr2:113443090:G:A	5.42092e-06	2.78194	-1.03175
113444810	chr2:113444810:C:T	9.31249e-07	-1.52898e-10	-0.0113067
113444859	chr2:113444859:AG:A	3.7313e-07	-1.52898e-10	-0.925906
113445072	chr2:113445072:TTAA:T	3.6558e-07	-1.52898e-10	-0.946349
113445236	chr2:113445236:C:T	2.659e-07	-1.52898e-10	-1.26471
113445300	chr2:113445300:T:C	5.54711e-08	-1.5832	-1.24877
113445844	chr2:113445844:T:C	3.88053e-07	-1.52898e-10	-0.886691
113445879	chr2:113445879:A:G	9.47393e-08	-1.08092	-1.21578
113446137	chr2:113446137:CT:C	2.7719e-07	-1.52898e-10	-1.22313
113446838	chr2:113446838:A:G	2.97212e-07	-1.52898e-10	-1.15339
113447711	chr2:113447711:T:C	2.8842e-07	-1.52898e-10	-1.18342
113448162	chr2:113448162:A:G	7.30906e-07	-1.52898e-10	-0.253549
113448239	chr2:113448239:C:T	2.70138e-07	-1.52898e-10	-1.2489
113448627	chr2:113448627:G:A	5.4612e-07	-1.52898e-10	-0.544995
113448674	chr2:113448674:G:C	3.8591e-07	-1.52898e-10	-0.892229
113448810	chr2:113448810:G:A	2.71353e-07	-1.52898e-10	-1.24441
113448866	chr2:113448866:G:A	3.26518e-07	-1.52898e-10	-1.05935
113448874	chr2:113448874:G:T	2.93328e-07	-1.52898e-10	-1.16654
113448927	chr2:113448927:A:T	6.27089e-07	-1.52898e-10	-0.406745
113449829	chr2:113449829:T:C	7.38107e-06	3.01638	-0.95754
113449938	chr2:113449938:G:A	3.35146e-07	-1.52898e-10	-1.03327
113452068	chr2:113452068:G:A	3.33123e-07	-1.03932	-2.89289e-10
113453251	chr2:113453251:T:A	7.53301e-07	-1.52898e-10	-0.223369
113453504	chr2:113453504:C:T	3.03375e-07	-1.52898e-10	-1.13286
113454553	chr2:113454553:G:A	1.90046e-06	0.105273	0.596746
113455970	chr2:113455970:G:A	5.40737e-07	-1.52898e-10	-0.5549
113457373	chr2:113457373:GAAAGAAATAGTTCCTGCTGCTGCTTTTTAAAAATGACACCAGACATCTTTGACACTAGATTTATTTCCACTCTGGTCAAC:G	5.00671e-07	-0.631884	-2.89289e-10
113457603	chr2:113457603:A:G	2.80517e-07	-1.52898e-10	-1.2112
113458235	chr2:113458235:T:G	6.57874e-07	-0.35882	-2.89289e-10
113458351	chr2:113458351:A:C	3.47276e-06	2.54214	-1.23727
113458576	chr2:113458576:A:G	4.01698e-06	2.68933	-1.23888
113458932	chr2:113458932:C:A	6.9421e-07	-1.52898e-10	-0.305058
113459817	chr2:113459817:G:C	6.97587e-07	-1.52898e-10	-0.300206
113459899	chr2:113459899:G:A	2.67036e-07	-1.52898e-10	-1.26045
113460238	chr2:113460238:T:C	3.42558e-07	-1.52898e-10	-1.01139
113460899	chr2:113460899:CT:C	2.90235e-07	-1.52898e-10	-1.17714
113460933	chr2:113460933:G:A	2.96645e-07	-1.52898e-10	-1.1553
113461061	chr2:113461061:T:A	6.14079e-08	-1.66813	-1.06217
113461586	chr2:113461586:GA:G	2.96447e-06	2.30689	-1.16027
113462086	chr2:113462086:T:C	6.39609e-07	-1.52898e-10	-0.386976
113462136	chr2:113462136:G:A	7.98809e-07	-1.52898e-10	-0.164711
113462478	chr2:113462478:T:C	2.58575e-06	2.25552	-1.24559
113463127	chr2:113463127:C:T	5.41838e-06	2.70263	-0.952906
113463335	chr2:113463335:G:A	2.77221e-06	2.29496	-1.21539
113463535	chr2:113463535:G:A	4.81376e-06	2.70481	-1.07341
113464843	chr2:113464843:C:T	6.74125e-06	3.05026	-1.0821
113465504	chr2:113465504:G:GT	9.68199e-06	3.59381	-1.26362
113466549	chr2:113466549:TTCC:T	1.68504e-06	1.52098	-0.939269
113466636	chr2:113466636:T:C	1.1744e-06	-1.52898e-10	0.220677
113466980	chr2:113466980:C:T	3.25786e-07	-1.52898e-10	-1.06159
113468455	chr2:113468455:A:G	2.65865e-07	-1.52898e-10	-1.26484
113470127	chr2:113470127:G:C	2.17277e-06	2.00096	-1.16504
113470515	chr2:113470515:T:G	6.72962e-07	-0.336145	-2.89289e-10
113471292	chr2:113471292:A:G	2.83929e-07	-1.52898e-10	-1.19911
113471327	chr2:113471327:G:A	4.86452e-07	0.521916	-1.18261
113471761	chr2:113471761:T:C	2.56494e-06	2.26362	-1.26176
113472192	chr2:113472192:A:G	7.62742e-07	0.686767	-0.897681
113472424	chr2:113472424:A:G	2.75368e-07	-1.52898e-10	-1.22972
113472592	chr2:113472592:C:T	1.87544e-06	1.93657	-1.24781
113474676	chr2:113474676:C:T	4.35154e-06	2.52584	-0.995392
113475371	chr2:113475371:G:A	3.06041e-07	-1.52898e-10	-1.12411
113475406	chr2:113475406:T:C	1.61268e-06	1.74853	-1.21071
113475597	chr2:113475597:C:T	3.66686e-06	2.27669	-0.917428
113475618	chr2:113475618:T:C	2.68418e-06	1.0473	-2.89289e-10
113476028	chr2:113476028:C:T	2.10399e-06	2.035	-1.23124
113476125	chr2:113476125:A:G	3.54944e-07	-0.975873	-2.89289e-10
113476848	chr2:113476848:T:A	1.8081e-06	1.90968	-1.25748
113477105	chr2:113477105:C:T	2.68666e-07	-1.52898e-10	-1.25436
113477174	chr2:113477174:C:T	4.82933e-07	-1.52898e-10	-0.667955
113477278	chr2:113477278:C:T	2.69637e-07	-1.52898e-10	-1.25076
113477284	chr2:113477284:G:T	2.98618e-06	2.30449	-1.15057
113477327	chr2:113477327:C:T	6.44588e-08	-1.45895	-1.22286
113477340	chr2:113477340:G:A	1.70956e-07	-0.441774	-1.26465
113477363	chr2:113477363:C:T	3.63269e-06	2.51095	-1.16105
113477379	chr2:113477379:G:A	3.584e-07	-1.52898e-10	-0.966183
113477442	chr2:113477442:C:T	3.84382e-07	-1.52898e-10	-0.896197
113477901	chr2:113477901:G:C	2.56734e-06	2.19971	-1.19692
113477911	chr2:113477911:G:A	2.97605e-06	2.32081	-1.17029
113477993	chr2:113477993:T:G	2.82197e-06	2.36027	-1.26291
113478377	chr2:113478377:G:A	2.69379e-07	-1.52898e-10	-1.25171
113478423	chr2:113478423:G:A	1.12515e-06	0.177841	-2.89289e-10
113478866	chr2:113478866:G:A	4.38884e-07	-1.52898e-10	-0.763599
113479036	chr2:113479036:G:A	1.54701e-06	1.73992	-1.24367
113479708	chr2:113479708:A:G	2.73554e-07	-1.52898e-10	-1.23633
113479835	chr2:113479835:C:T	7.1217e-07	-0.279517	-2.89289e-10
113485880	chr2:113485880:G:A	2.13876e-07	-1.48244	-2.89289e-10
113487001	chr2:113487001:AG:A	2.69278e-07	-1.52898e-10	-1.25209
113487217	chr2:113487217:G:A	2.70976e-07	-1.52898e-10	-1.2458
113487696	chr2:113487696:TATATGACGGG:T	3.53416e-07	-1.52898e-10	-0.980187
113487895	chr2:113487895:CA:C	3.45387e-07	-1.52898e-10	-1.00317
113487922	chr2:113487922:T:C	2.62546e-06	2.23846	-1.21328
113487932	chr2:113487932:G:A	6.4856e-08	-1.47358	-1.20209
113488001	chr2:113488001:C:T	3.14167e-07	-1.52898e-10	-1.09791
113488102	chr2:113488102:A:G	4.03874e-07	-1.52898e-10	-0.84673
113488183	chr2:113488183:T:A	2.38628e-06	2.02361	-1.09395
113489369	chr2:113489369:C:T	5.05488e-07	-1.52898e-10	-0.622309
113489702	chr2:113489702:C:T	6.15933e-07	-0.424695	-2.89289e-10
113490477	chr2:113490477:C:T	2.46291e-06	2.21141	-1.25015
113490484	chr2:113490484:G:A	2.6815e-07	-1.52898e-10	-1.25629
113496570	chr2:113496570:ATCTCCTGTTCCCGCCTTTGACATGCCCCCATCAATGTGGGTTTCCG:A	2.90824e-07	-1.52898e-10	-1.17511
113496808	chr2:113496808:C:G	2.77162e-07	-1.52898e-10	-1.22323
113496837	chr2:113496837:A:T	2.80113e-07	-1.52898e-10	-1.21264
113499030	chr2:113499030:A:AG	2.23176e-07	-1.43987	-2.89289e-10
113500650	chr2:113500650:C:T	2.65876e-07	-1.52898e-10	-1.2648
113500769	chr2:113500769:CGTCAA:C	3.15319e-07	-1.52898e-10	-1.09425
113501652	chr2:113501652:G:A	2.6876e-07	-1.52898e-10	-1.25402
113503160	chr2:113503160:G:A	3.38357e-07	-1.52898e-10	-1.02373
113503352	chr2:113503352:C:G	3.39104e-07	-1.52898e-10	-1.02153
113503458	chr2:113503458:G:A	3.77534e-07	-1.52898e-10	-0.914172
113504435	chr2:113504435:A:G	1.44959e-07	-0.754218	-1.11717
113504683	chr2:113504683:C:CA	2.65991e-07	-1.52898e-10	-1.26437
113505207	chr2:113505207:TCTC:T	2.74153e-07	-1.52898e-10	-1.23415
113505285	chr2:113505285:G:T	1.12701e-07	-0.881191	-1.24191
113507436	chr2:113507436:T:G	7.69428e-08	-1.46865	-1.03612
113507501	chr2:113507501:C:T	1.96487e-06	1.98653	-1.25119
113508741	chr2:113508741:C:T	1.34388e-07	-0.72022	-1.22688
113508902	chr2:113508902:GATATTGGGAGTA:G	2.75404e-07	-1.52898e-10	-1.22959
113508923	chr2:113508923:C:T	2.67177e-07	-1.52898e-10	-1.25992
113509776	chr2:113509776:C:T	2.92227e-07	-1.52898e-10	-1.1703
113509971	chr2:113509971:T:G	4.31928e-07	-1.52898e-10	-0.779575
113510243	chr2:113510243:G:A	6.70165e-07	-1.52898e-10	-0.34031
113510269	chr2:113510269:T:C	1.31387e-06	0.118007	0.214893
113510289	chr2:113510289:A:G	5.17437e-06	-1.52898e-10	1.70364
113510441	chr2:113510441:TATC:T	4.80648e-07	0.38809	-1.06079
113510599	chr2:113510599:T:C	2.84178e-07	-1.52898e-10	-1.19823
113510738	chr2:113510738:A:T	1.54321e-06	-0.00167995	0.495469
113510882	chr2:113510882:C:T	2.803e-07	-1.21197	-2.89289e-10
113510926	chr2:113510926:T:C	1.97115e-07	-0.901678	-0.662368
113511764	chr2:113511764:T:A	1.43848e-07	-0.615209	-1.26387
113512579	chr2:113512579:T:TAC	2.66361e-07	-1.52898e-10	-1.26298
113513999	chr2:113513999:C:T	7.27447e-07	0.542381	-0.800674
113514908	chr2:113514908:T:A	1.3253e-06	-0.0930352	0.434595
113515246	chr2:113515246:T:C	8.40386e-08	-1.27138	-1.14517
113515262	chr2:113515262:C:A	4.77438e-07	-0.457274	-0.222124
113515371	chr2:113515371:A:G	8.55799e-07	-1.52898e-10	-0.0957977
113515511	chr2:113515511:T:C	6.85421e-08	-1.35726	-1.26312
113515528	chr2:113515528:T:C	7.8546e-08	-1.23033	-1.25382
113515808	chr2:113515808:T:C	4.63108e-07	0.474724	-1.1846
113515809	chr2:113515809:G:T	4.86898e-08	-1.69891	-1.26345
113516198	chr2:113516198:T:C	1.97054e-07	-1.56436	-2.89289e-10
113516564	chr2:113516564:G:A	1.85454e-07	-1.62503	-2.89289e-10
113516611	chr2:113516611:A:G	2.27184e-07	-1.42207	-2.89289e-10
113517897	chr2:113517897:T:A	3.09082e-07	-1.52898e-10	-1.11423
113518061	chr2:113518061:T:C	6.59405e-07	-0.308399	-0.048096
113518723	chr2:113518723:A:G	5.91099e-06	-1.52898e-10	1.83674
113518738	chr2:113518738:T:C	1.06308e-06	0.121096	-2.89289e-10
113518740	chr2:113518740:CT:C	1.8086e-07	-1.65011	-2.89289e-10
113519021	chr2:113519021:T:C	6.13848e-06	-1.52898e-10	1.8745
113521376	chr2:113521376:G:T	4.29565e-07	-1.52898e-10	-0.785061
113522089	chr2:113522089:G:T	6.4481e-08	-1.48532	-1.19614
113523574	chr2:113523574:G:A	5.37175e-07	-1.52898e-10	-0.561509
113524748	chr2:113524748:A:G	1.40012e-07	-0.666765	-1.23934
113525477	chr2:113525477:A:G	2.67764e-07	-1.52898e-10	-1.25773
113525575	chr2:113525575:T:A	1.40539e-07	-0.660815	-1.24153
113526542	chr2:113526542:C:A	1.8727e-07	-1.61528	-2.89289e-10
113526600	chr2:113526600:A:G	1.78622e-07	-1.66256	-2.89289e-10
113526716	chr2:113526716:TG:T	4.0501e-07	-1.52898e-10	-0.843921
113526901	chr2:113526901:C:A	1.91629e-07	-1.59227	-2.89289e-10
113528364	chr2:113528364:G:A	5.30838e-07	0.616465	-1.18984
113528572	chr2:113528572:C:G	3.99796e-07	-1.52898e-10	-0.856878
113528578	chr2:113528578:C:A	3.90555e-07	-0.0287013	-0.851563
113529243	chr2:113529243:GTTAT:G	1.73091e-07	-1.69401	-2.89289e-10
113529795	chr2:113529795:T:C	7.82004e-08	-1.23788	-1.25068
113530053	chr2:113530053:C:T	5.90311e-08	-1.66945	-1.10032
113530765	chr2:113530765:ATT:A	3.06246e-07	-1.52898e-10	-1.12344
113534370	chr2:113534370:C:A	2.73022e-07	-1.52898e-10	-1.23828
113534602	chr2:113534602:T:TA	9.08806e-08	-1.16551	-1.17278
113536630	chr2:113536630:TC:T	1.68815e-07	-1.71903	-2.89289e-10
113537320	chr2:113537320:C:T	2.76139e-07	-1.52898e-10	-1.22693
113537410	chr2:113537410:A:T	6.63576e-08	-1.39349	-1.25928
113539327	chr2:113539327:CATT:C	2.105e-07	-1.49835	-2.89289e-10
113539884	chr2:113539884:A:C	3.02418e-07	-1.52898e-10	-1.13602
113540965	chr2:113540965:G:T	2.65931e-07	-1.52898e-10	-1.26459
113541248	chr2:113541248:A:G	2.71959e-07	-1.52898e-10	-1.24218
113541255	chr2:113541255:G:C	6.37836e-08	-1.4397	-1.25264
113541613	chr2:113541613:C:T	1.68933e-07	-1.71833	-2.89289e-10
113541634	chr2:113541634:T:G	3.12719e-07	-1.52898e-10	-1.10253
113541910	chr2:113541910:G:C	1.10064e-07	-1.7184	-0.428379
113541996	chr2:113541996:T:C	6.38541e-08	-1.4315	-1.25973
113541998	chr2:113541998:G:C	1.33326e-07	-0.993265	-0.961769
113542030	chr2:113542030:T:C	9.1475e-08	-1.08099	-1.25078
113542197	chr2:113542197:G:A	2.67279e-07	-1.52898e-10	-1.25954
113542409	chr2:113542409:G:A	4.89253e-08	-1.6927	-1.26484
113542711	chr2:113542711:C:T	2.52721e-07	-1.31555	-2.89289e-10
113543269	chr2:113543269:A:AC	2.6588e-07	-1.52898e-10	-1.26479
113543984	chr2:113543984:TCTTA:T	2.66225e-07	-1.52898e-10	-1.26349
113546631	chr2:113546631:C:CT	3.98963e-07	-1.52898e-10	-0.858966
113546650	chr2:113546650:C:G	4.93991e-08	-1.68318	-1.26472
113546672	chr2:113546672:C:T	4.87062e-08	-1.70129	-1.26073
113546724	chr2:113546724:C:T	2.69845e-07	-1.52898e-10	-1.24999
113546754	chr2:113546754:C:G	4.9019e-08	-1.69274	-1.26288
113547175	chr2:113547175:A:G	2.75287e-07	-1.52898e-10	-1.23002
113547283	chr2:113547283:A:G	2.90083e-07	-1.52898e-10	-1.17767
113547372	chr2:113547372:G:A	2.6797e-07	-1.52898e-10	-1.25696
113551212	chr2:113551212:G:A	6.74236e-08	-1.6198	-1.01704
113551372	chr2:113551372:T:A	1.61012e-07	-0.609893	-1.15646
113551581	chr2:113551581:C:T	6.86034e-08	-1.36402	-1.25547
113551707	chr2:113551707:G:A	2.89027e-07	-1.52898e-10	-1.18131
113551809	chr2:113551809:C:G	1.69698e-07	-1.71381	-2.89289e-10
113553936	chr2:113553936:G:T	1.52534e-07	-0.660929	-1.15952
113554753	chr2:113554753:G:A	2.73537e-07	-1.52898e-10	-1.23639
113554867	chr2:113554867:C:T	7.84249e-08	-1.24657	-1.23912
113555081	chr2:113555081:C:T	3.28562e-07	-1.52898e-10	-1.05311
113555253	chr2:113555253:C:T	2.76653e-07	-1.52898e-10	-1.22507
113555268	chr2:113555268:G:A	1.04484e-06	-1.52898e-10	0.103782
113555729	chr2:113555729:G:A	2.70848e-07	-1.52898e-10	-1.24627
113555736	chr2:113555736:C:G	4.05872e-07	-1.52898e-10	-0.841796
113556852	chr2:113556852:T:C	4.95156e-08	-1.69089	-1.25466
113557192	chr2:113557192:T:C	2.09933e-07	-1.50105	-2.89289e-10
113557598	chr2:113557598:G:A	2.66233e-07	-1.52898e-10	-1.26346
113557775	chr2:113557775:G:A	1.68716e-07	-1.71962	-2.89289e-10
113557809	chr2:113557809:C:T	2.50475e-07	-1.32448	-2.89289e-10
113559394	chr2:113559394:T:C	1.89147e-07	-0.357511	-1.2478
113559511	chr2:113559511:C:G	1.24567e-07	-0.825368	-1.19762
113562158	chr2:113562158:A:G	1.16444e-07	-0.929272	-1.16115
113562895	chr2:113562895:T:C	5.04565e-08	-1.7134	-1.21332
113563182	chr2:113563182:C:T	3.01025e-07	-1.52898e-10	-1.14064
113565241	chr2:113565241:T:C	1.32689e-07	-1.46174	-0.498087
113565260	chr2:113565260:G:A	1.69401e-07	-1.71556	-2.89289e-10
113566986	chr2:113566986:G:A	5.07928e-08	-1.66083	-1.25925
113567276	chr2:113567276:C:T	7.97875e-08	-1.32438	-1.14408
113567512	chr2:113567512:A:T	2.65918e-07	-1.52898e-10	-1.26465
113567694	chr2:113567694:C:T	7.59499e-08	-1.32774	-1.19002
113568220	chr2:113568220:A:C	7.89531e-08	-1.33326	-1.14572
113568363	chr2:113568363:G:A	1.34879e-07	-1.53387	-0.409588
113571420	chr2:113571420:A:G	2.98346e-07	-1.52898e-10	-1.14958
113571735	chr2:113571735:G:A	2.73376e-07	-1.52898e-10	-1.23699
113571749	chr2:113571749:G:A	1.08925e-07	-1.60807	-0.549107
113571811	chr2:113571811:C:T	6.51347e-08	-1.41002	-1.26135
113571914	chr2:113571914:G:T	5.25615e-08	-1.66407	-1.22178
113574198	chr2:113574198:C:T	1.06196e-07	-1.63066	-0.551888
113576506	chr2:113576506:G:A	4.61863e-07	-1.52898e-10	-0.712565
113576784	chr2:113576784:C:G	1.19063e-07	-0.923098	-1.14508
113577047	chr2:113577047:C:T	6.70639e-07	-1.52898e-10	-0.339602
113585646	chr2:113585646:G:GTAT	3.12417e-07	-1.52898e-10	-1.10349
113590000	chr2:113590000:T:C	6.41846e-08	-1.56766	-1.11841
113593391	chr2:113593391:G:C	2.75903e-07	-1.52898e-10	-1.22779
113593476	chr2:113593476:T:C	2.69538e-07	-1.52898e-10	-1.25112
113593527	chr2:113593527:C:T	2.72429e-07	-1.52898e-10	-1.24046
113593664	chr2:113593664:C:G	1.79588e-07	-1.65717	-2.89289e-10
113595976	chr2:113595976:A:AC	3.85904e-07	-1.52898e-10	-0.892243
113597313	chr2:113597313:A:C	4.51458e-07	-1.52898e-10	-0.735352
113599086	chr2:113599086:C:T	5.17992e-08	-1.63632	-1.26414
113599773	chr2:113599773:T:C	5.31568e-08	-1.61004	-1.26455
113599935	chr2:113599935:C:T	3.03895e-07	-1.52898e-10	-1.13115
113600102	chr2:113600102:T:C	2.1241e-07	-1.48931	-2.89289e-10
113600443	chr2:113600443:G:A	3.0987e-07	-1.52898e-10	-1.11168
113600453	chr2:113600453:T:TGG	6.05581e-08	-1.56584	-1.17839
113600562	chr2:113600562:TA:T	5.15531e-08	-1.67238	-1.23284
113600631	chr2:113600631:C:T	6.88956e-08	-1.44982	-1.16543
113600699	chr2:113600699:C:T	5.86145e-07	-1.52898e-10	-0.474267
113600861	chr2:113600861:CA:C	5.97146e-08	-1.56606	-1.1922
113602121	chr2:113602121:G:A	4.50105e-07	-1.52898e-10	-0.738353
113602547	chr2:113602547:G:A	2.77141e-07	-1.52898e-10	-1.22331
113603641	chr2:113603641:C:T	5.60358e-08	-1.60957	-1.21228
113604431	chr2:113604431:G:A	9.43783e-08	-1.06152	-1.239
113604493	chr2:113604493:A:T	3.09947e-07	-1.52898e-10	-1.11143
113604896	chr2:113604896:A:G	5.37444e-08	-1.7191	-1.14449
113604974	chr2:113604974:T:C	5.29639e-08	-1.66597	-1.21225
113605137	chr2:113605137:A:G	5.2246e-08	-1.70972	-1.18215
113605241	chr2:113605241:G:A	2.72914e-07	-1.52898e-10	-1.23868
113605253	chr2:113605253:G:A	5.55403e-08	-1.59953	-1.23119
113605644	chr2:113605644:G:A	6.21969e-08	-1.51114	-1.20639
113605771	chr2:113605771:T:C	5.36559e-08	-1.61416	-1.25108
113605802	chr2:113605802:C:T	3.33083e-07	-1.52898e-10	-1.03944
113606264	chr2:113606264:C:T	4.16852e-07	-0.815102	-2.89289e-10
113606623	chr2:113606623:GAATTGA:G	3.2565e-07	-1.52898e-10	-1.06201
113607224	chr2:113607224:C:T	5.70098e-08	-1.67291	-1.1317
113607692	chr2:113607692:GCCATT:G	3.45175e-07	-1.52898e-10	-1.00378
113608265	chr2:113608265:A:C	2.65982e-07	-0.414741	-0.849664
113608807	chr2:113608807:A:T	5.50134e-08	-1.57552	-1.26473
113608933	chr2:113608933:TC:T	2.93171e-07	-1.52898e-10	-1.16708
113609133	chr2:113609133:T:G	7.16828e-08	-1.41498	-1.1606
113609378	chr2:113609378:G:A	8.66138e-08	-1.33726	-1.04911
113609410	chr2:113609410:G:C	7.17206e-08	-1.62239	-0.952667
```
