## Supplementary material for "Characterization of shared and ancestry-specific signals driving complex traits using multi-ancestry fine-mapping": susiex_nc1.cs80.summary

```
# chr2:112611656-113611656
CS_ID	CS_LENGTH	CS_PURITY	MAX_PIP_SNP	BP	REF_ALLELE	ALT_ALLELE	REF_FRQ	BETA	SE	-LOG10P	MAX_PIP	POST-HOC_PROB_POP1	POST-HOC_PROB_POP2
1	18	0.743413	chr2:113111656:C:T	113111656	T,T	C,C	1,1	-inf,-inf	inf,inf	7.4027,0.298032	0.128844	0.996745	0.536203
```
