## Supplementary material for "Characterization of shared and ancestry-specific signals driving complex traits using multi-ancestry fine-mapping": susiex_nc2.cs80.cs

```
CS_ID	SNP	BP	REF_ALLELE	ALT_ALLELE	REF_FRQ	BETA	SE	-LOG10P	CS_PIP	OVRL_PIP
1	chr2:113108257:A:C	113108257	C,C	A,A	1,1	-inf,-inf	inf,inf	5.7917,2.24518	0.111612	0.111612
1	chr2:113111656:C:T	113111656	T,T	C,C	1,1	-inf,-inf	inf,inf	7.4027,0.298032	0.105519	0.105519
1	chr2:113109277:G:T	113109277	T,T	G,G	1,1	-inf,-inf	inf,inf	6.73729,0.999537	0.0893701	0.0893701
1	chr2:113106433:A:C	113106433	C,C	A,A	1,1	-inf,-inf	inf,inf	6.34352,1.3588	0.076356	0.076356
1	chr2:113097266:A:G	113097266	G,G	A,A	1,1	-inf,-inf	inf,inf	5.78553,1.8137	0.0496499	0.0496499
1	chr2:113107837:G:A	113107837	A,A	G,G	1,1	-inf,-inf	inf,inf	5.9166,1.52375	0.0396471	0.0396471
1	chr2:113096543:T:A	113096543	A,A	T,T	1,1	-inf,-inf	inf,inf	5.6114,1.79116	0.0326135	0.0326135
1	chr2:113083955:G:A	113083955	A,A	G,G	1,1	-inf,-inf	inf,inf	5.61359,1.79337	0.0320009	0.0320009
1	chr2:113082866:A:T	113082866	T,T	A,A	1,1	-inf,-inf	inf,inf	5.95674,1.36159	0.0315463	0.0315463
1	chr2:113102184:G:A	113102184	A,A	G,G	1,1	-inf,-inf	inf,inf	5.60019,1.77631	0.0309683	0.0309683
1	chr2:113086898:C:T	113086898	T,T	C,C	1,1	-inf,-inf	inf,inf	6.19427,1.04046	0.0308891	0.0308891
1	chr2:113085706:G:A	113085706	A,A	G,G	1,1	-inf,-inf	inf,inf	5.94999,1.32973	0.0293935	0.0293935
1	chr2:113113148:T:G	113113148	G,G	T,T	1,1	-inf,-inf	inf,inf	6.129,1.12193	0.0291856	0.0291856
1	chr2:113093582:A:T	113093582	T,T	A,A	1,1	-inf,-inf	inf,inf	5.59541,1.74788	0.0283106	0.0283106
1	chr2:113102461:G:A	113102461	A,A	G,G	1,1	-inf,-inf	inf,inf	6.10113,1.04627	0.0262744	0.0262744
1	chr2:113082481:G:C	113082481	C,C	G,G	1,1	-inf,-inf	inf,inf	6.04725,1.12757	0.0260213	0.0260213
1	chr2:113093215:C:A	113093215	A,A	C,C	1,1	-inf,-inf	inf,inf	5.56035,1.72214	0.0250191	0.0250191
1	chr2:113083938:C:T	113083938	T,T	C,C	1,1	-inf,-inf	inf,inf	5.8502,1.36262	0.0250005	0.0250005
```
