## Supplementary material for "Characterization of shared and ancestry-specific signals driving complex traits using multi-ancestry fine-mapping": susiex_nc2.cs80.snp

```
BP	SNP	PIP(CS1)	LogBF(CS1,Pop1)	LogBF(CS1,Pop2)
112612307	chr2:112612307:C:G	6.93699e-08	-1.24546	-1.07932
112612318	chr2:112612318:T:C	2.00504e-07	-1.52898e-10	-1.2634
112612489	chr2:112612489:G:A	1.63835e-07	-1.59781	0.132433
112612499	chr2:112612499:A:C	1.53905e-07	-1.66194	0.134035
112612678	chr2:112612678:A:G	2.52345e-07	-1.52898e-10	-1.03344
112612738	chr2:112612738:C:A	4.06424e-08	-1.60765	-1.25177
112612916	chr2:112612916:C:T	2.03681e-07	-1.52898e-10	-1.24768
112613412	chr2:112613412:C:A	2.00391e-07	-1.52898e-10	-1.26397
112613449	chr2:112613449:T:C	6.36595e-07	-0.108104	-2.89289e-10
112613452	chr2:112613452:C:G	2.00405e-07	-1.52898e-10	-1.2639
112613473	chr2:112613473:C:T	1.54073e-07	-1.65954	0.132733
112613738	chr2:112613738:A:G	5.11566e-08	-1.64836	-0.980986
112614306	chr2:112614306:G:A	4.27554e-08	-1.55664	-1.2521
112614405	chr2:112614405:T:A	6.65173e-08	-1.29481	-1.07197
112614533	chr2:112614533:G:A	2.00957e-07	-1.52898e-10	-1.26115
112614753	chr2:112614753:G:A	8.11351e-08	-1.23163	-0.936492
112614791	chr2:112614791:G:A	1.31764e-07	-1.6847	0.00147774
112615908	chr2:112615908:A:C	2.78374e-07	-1.52898e-10	-0.935271
112615995	chr2:112615995:A:C	2.01904e-07	-1.52898e-10	-1.25645
112616298	chr2:112616298:A:G	1.40859e-07	-1.19539	-0.421084
112616373	chr2:112616373:C:T	1.44725e-07	-1.18029	-0.409107
112616389	chr2:112616389:A:G	2.26591e-07	-1.52898e-10	-1.14109
112616590	chr2:112616590:G:A	3.06483e-07	-1.52898e-10	-0.839074
112616670	chr2:112616670:G:A	4.70866e-08	-1.53972	-1.17253
112616776	chr2:112616776:G:A	2.17487e-07	-1.52898e-10	-1.1821
112617138	chr2:112617138:T:C	3.7467e-08	-1.69284	-1.24793
112617577	chr2:112617577:C:A	2.4391e-07	-1.52898e-10	-1.06744
112617787	chr2:112617787:G:A	3.79129e-08	-1.66472	-1.26423
112617859	chr2:112617859:A:G	2.91864e-07	-1.52898e-10	-0.887949
112618016	chr2:112618016:G:A	2.0113e-07	-1.52898e-10	-1.26029
112618093	chr2:112618093:C:T	2.03675e-07	-1.52898e-10	-1.24771
112618261	chr2:112618261:A:G	2.00285e-07	-1.52898e-10	-1.2645
112618316	chr2:112618316:C:T	7.1811e-08	-1.17526	-1.11494
112619218	chr2:112619218:A:G	2.35266e-07	-1.52898e-10	-1.10352
112619549	chr2:112619549:G:A	3.65438e-07	-1.52898e-10	-0.66314
112619748	chr2:112619748:C:G	2.00267e-07	-1.52898e-10	-1.26458
112620001	chr2:112620001:G:A	2.89201e-07	-1.52898e-10	-0.897114
112620087	chr2:112620087:C:A	2.88901e-07	-1.52898e-10	-0.898153
112620107	chr2:112620107:G:A	1.47588e-07	-1.67222	0.102405
112620174	chr2:112620174:G:A	2.07793e-07	-1.52898e-10	-1.2277
112620343	chr2:112620343:C:G	2.07274e-07	-1.52898e-10	-1.2302
112620737	chr2:112620737:C:T	2.34461e-07	-1.52898e-10	-1.10695
112620741	chr2:112620741:G:T	3.75053e-08	-1.6837	-1.25606
112620772	chr2:112620772:G:A	2.00841e-07	-1.52898e-10	-1.26173
112621144	chr2:112621144:G:A	2.00417e-07	-1.52898e-10	-1.26384
112621183	chr2:112621183:G:A	2.31803e-07	-1.52898e-10	-1.11835
112621298	chr2:112621298:T:C	1.01443e-07	-1.13458	-0.810158
112621822	chr2:112621822:A:G	3.76937e-07	-1.52898e-10	-0.632159
112621942	chr2:112621942:G:C	2.08011e-07	-1.52898e-10	-1.22665
112622178	chr2:112622178:C:T	2.80547e-07	-1.52898e-10	-0.927495
112622270	chr2:112622270:C:T	2.13957e-07	-1.52898e-10	-1.19846
112622328	chr2:112622328:C:G	1.96886e-07	-1.68468	0.403069
112622404	chr2:112622404:C:G	6.17197e-08	-1.5077	-0.933929
112622489	chr2:112622489:C:G	2.04908e-07	-1.52898e-10	-1.24168
112622537	chr2:112622537:A:G	4.03749e-08	-1.67911	-1.18692
112622858	chr2:112622858:C:T	2.1197e-07	-1.52898e-10	-1.20779
112623042	chr2:112623042:A:G	1.93527e-07	-1.42243	0.123614
112623046	chr2:112623046:T:G	2.01113e-07	-1.52898e-10	-1.26037
112623209	chr2:112623209:C:T	2.00976e-07	-1.52898e-10	-1.26105
112623509	chr2:112623509:C:G	2.07419e-07	-1.52898e-10	-1.22949
112623658	chr2:112623658:T:A	4.62052e-07	-1.52898e-10	-0.42856
112623670	chr2:112623670:G:A	1.63432e-07	-1.46784	-2.89289e-10
112624135	chr2:112624135:A:G	2.02495e-07	-1.52898e-10	-1.25352
112624149	chr2:112624149:G:A	2.00354e-07	-1.52898e-10	-1.26415
112624231	chr2:112624231:A:G	2.00338e-07	-1.52898e-10	-1.26423
112624557	chr2:112624557:C:T	4.07432e-08	-1.60164	-1.25531
112624599	chr2:112624599:G:A	1.47941e-07	-1.71681	0.149388
112625107	chr2:112625107:G:A	4.07355e-07	-1.42428	0.869722
112625158	chr2:112625158:G:C	3.88589e-07	-1.52898e-10	-0.601716
112625381	chr2:112625381:T:G	2.00258e-07	-1.52898e-10	-1.26463
112625718	chr2:112625718:G:A	3.98436e-08	-1.62142	-1.25785
112625889	chr2:112625889:C:G	1.47319e-07	-1.57163	-2.89289e-10
112626019	chr2:112626019:C:T	2.21866e-07	-1.52898e-10	-1.16216
112626027	chr2:112626027:G:T	1.72345e-07	-1.41474	-2.89289e-10
112626408	chr2:112626408:G:A	3.18379e-07	-1.38032	0.579323
112626592	chr2:112626592:A:G	2.16145e-07	-1.52898e-10	-1.18829
112626725	chr2:112626725:G:A	3.94258e-08	-1.62756	-1.26226
112626806	chr2:112626806:G:T	2.00822e-07	-1.52898e-10	-1.26182
112627103	chr2:112627103:A:G	2.0368e-07	-1.52898e-10	-1.24769
112627135	chr2:112627135:A:T	2.01434e-07	-1.52898e-10	-1.25878
112627337	chr2:112627337:G:A	2.62363e-07	-1.52898e-10	-0.994509
112627631	chr2:112627631:C:T	2.00381e-07	-1.52898e-10	-1.26401
112627687	chr2:112627687:C:T	2.55382e-07	-1.52898e-10	-1.02148
112627956	chr2:112627956:G:A	2.16839e-07	-1.52898e-10	-1.18508
112628047	chr2:112628047:G:A	2.12798e-07	-1.52898e-10	-1.2039
112628256	chr2:112628256:G:A	2.05879e-07	-1.25543	0.0184834
112628334	chr2:112628334:G:A	2.21714e-07	-1.52898e-10	-1.16285
112628416	chr2:112628416:G:A	1.82761e-07	-1.35606	-2.89289e-10
112628685	chr2:112628685:C:T	4.04914e-07	-1.52898e-10	-0.560563
112628691	chr2:112628691:C:T	1.64369e-07	-1.46213	-2.89289e-10
112628775	chr2:112628775:G:A	2.89796e-07	-1.52898e-10	-0.895059
112628905	chr2:112628905:C:T	3.89924e-08	-1.63963	-1.26124
112628964	chr2:112628964:G:A	2.0866e-07	-1.52898e-10	-1.22353
112629065	chr2:112629065:G:A	2.77241e-07	-1.52898e-10	-0.939352
112629168	chr2:112629168:T:A	3.02485e-07	-1.28429	0.432087
112629221	chr2:112629221:C:G	2.2726e-07	-1.52898e-10	-1.13814
112629505	chr2:112629505:C:T	2.57593e-07	-1.52898e-10	-1.01286
112629519	chr2:112629519:T:C	2.73607e-07	-1.24032	0.287773
112629956	chr2:112629956:G:A	1.32774e-07	-1.67559	-2.89289e-10
112629993	chr2:112629993:C:T	5.16002e-08	-1.71724	-0.903473
112630011	chr2:112630011:G:A	2.22887e-07	-1.52898e-10	-1.15757
112630065	chr2:112630065:A:G	3.08144e-07	-1.52898e-10	-0.833671
112630175	chr2:112630175:T:C	5.78572e-07	-1.52898e-10	-0.203675
112630196	chr2:112630196:G:C	7.25913e-08	-1.23668	-1.04272
112630465	chr2:112630465:A:G	1.63904e-06	0.837631	-2.89289e-10
112630787	chr2:112630787:C:T	6.76556e-08	-1.45871	-0.891099
112630820	chr2:112630820:A:G	1.26747e-07	-1.55826	-0.163787
112630850	chr2:112630850:G:A	2.62446e-07	-1.52898e-10	-0.994191
112630867	chr2:112630867:C:G	5.06044e-08	-1.66385	-0.976348
112630931	chr2:112630931:T:C	1.35752e-07	-1.65341	-2.89289e-10
112630935	chr2:112630935:T:C	2.22318e-07	-1.52898e-10	-1.16013
112631696	chr2:112631696:A:G	2.62884e-07	-1.52898e-10	-0.992523
112631899	chr2:112631899:A:G	4.3539e-08	-1.56723	-1.22335
112631934	chr2:112631934:A:G	4.37269e-08	-1.5576	-1.22868
112632211	chr2:112632211:C:T	4.84754e-08	-1.62153	-1.06165
112632287	chr2:112632287:C:A	5.22704e-08	-1.47092	-1.13689
112632423	chr2:112632423:G:A	3.69452e-08	-1.71931	-1.23549
112632701	chr2:112632701:A:G	3.3663e-06	-1.52898e-10	1.55733
112632868	chr2:112632868:A:G	7.86324e-08	-1.54064	-0.658817
112632876	chr2:112632876:C:T	2.54463e-07	-1.52898e-10	-1.02508
112633052	chr2:112633052:A:G	6.8455e-08	-1.07399	-1.26407
112633715	chr2:112633715:C:T	2.01122e-07	-1.52898e-10	-1.26032
112633726	chr2:112633726:G:A	2.26901e-07	-1.52898e-10	-1.13972
112633833	chr2:112633833:T:G	3.95163e-08	-1.68576	-1.20176
112633932	chr2:112633932:A:G	3.96672e-08	-1.69323	-1.19048
112634016	chr2:112634016:G:A	3.47129e-07	-1.52898e-10	-0.714542
112634025	chr2:112634025:A:G	5.94855e-07	-0.17592	-2.89289e-10
112634371	chr2:112634371:C:T	1.25586e-07	-0.466805	-1.26444
112634441	chr2:112634441:A:G	2.14601e-07	-1.52898e-10	-1.19546
112634604	chr2:112634604:C:T	7.69694e-08	-1.54404	-0.676789
112634652	chr2:112634652:G:C	2.05235e-07	-1.52898e-10	-1.24008
112635485	chr2:112635485:G:C	3.64467e-08	-1.71346	-1.25492
112635588	chr2:112635588:A:G	5.39351e-08	-1.31673	-1.25973
112636542	chr2:112636542:C:T	4.72793e-08	-1.44636	-1.26181
112637128	chr2:112637128:T:C	2.0666e-07	-1.52898e-10	-1.23317
112637427	chr2:112637427:T:C	2.59916e-07	-1.00388	-2.89289e-10
112637571	chr2:112637571:G:C	4.49256e-08	-1.55758	-1.20165
112637664	chr2:112637664:C:T	4.54271e-08	-1.58905	-1.15908
112637936	chr2:112637936:G:A	4.51068e-08	-1.5005	-1.25471
112638910	chr2:112638910:G:T	6.68047e-08	-1.09765	-1.26482
112638914	chr2:112638914:G:C	6.38437e-08	-1.14746	-1.26034
112639126	chr2:112639126:G:C	6.62481e-08	-1.70632	-0.664508
112639527	chr2:112639527:C:T	4.35735e-08	-1.55677	-1.23302
112639950	chr2:112639950:C:A	2.00282e-07	-1.52898e-10	-1.26451
112640037	chr2:112640037:C:G	4.14344e-08	-1.63456	-1.20556
112640630	chr2:112640630:T:C	4.72962e-07	-0.405223	-2.89289e-10
112640975	chr2:112640975:C:T	2.25211e-07	-1.52898e-10	-1.1472
112641180	chr2:112641180:G:A	2.07425e-07	-1.52898e-10	-1.22947
112641376	chr2:112641376:T:C	2.08328e-07	-1.52898e-10	-1.22512
112641547	chr2:112641547:T:G	4.29496e-08	-1.59493	-1.20928
112641548	chr2:112641548:C:A	4.31848e-08	-1.58947	-1.20928
112641567	chr2:112641567:T:C	2.10022e-07	-1.52898e-10	-1.21702
112641916	chr2:112641916:C:T	4.2491e-08	-1.607	-1.20795
112642121	chr2:112642121:A:G	4.1418e-08	-1.5769	-1.26362
112642218	chr2:112642218:T:C	4.36912e-08	-1.52272	-1.26437
112643071	chr2:112643071:C:A	2.53118e-07	-1.52898e-10	-1.03038
112643115	chr2:112643115:G:A	2.22194e-07	-0.468252	-0.692433
112643649	chr2:112643649:G:C	2.05328e-07	-1.52898e-10	-1.23963
112644140	chr2:112644140:G:A	4.34283e-08	-1.53505	-1.25807
112644157	chr2:112644157:T:G	1.28478e-07	-1.70848	-2.89289e-10
112644196	chr2:112644196:T:C	2.37843e-07	-1.52898e-10	-1.09263
112645515	chr2:112645515:G:C	4.13422e-08	-1.60639	-1.23597
112645686	chr2:112645686:G:A	5.25954e-08	-1.33707	-1.26454
112646085	chr2:112646085:T:C	4.38424e-08	-1.52156	-1.26208
112646234	chr2:112646234:C:G	2.07677e-07	-1.52898e-10	-1.22825
112646754	chr2:112646754:G:A	2.81298e-07	-1.52898e-10	-0.924823
112647906	chr2:112647906:C:T	3.12635e-07	-0.819203	-2.89289e-10
112647917	chr2:112647917:TACTC:T	2.27785e-07	-1.52898e-10	-1.13584
112648078	chr2:112648078:AC:A	2.20151e-07	-1.52898e-10	-1.16992
112648114	chr2:112648114:C:CT	7.07137e-07	-0.00301374	-2.89289e-10
112649015	chr2:112649015:A:G	2.42888e-07	-1.52898e-10	-1.07164
112649114	chr2:112649114:A:G	3.65988e-08	-1.70438	-1.25984
112649605	chr2:112649605:A:G	2.27097e-07	-1.52898e-10	-1.13886
112649895	chr2:112649895:A:G	2.35067e-07	-1.52898e-10	-1.10436
112650733	chr2:112650733:C:T	1.43422e-07	-1.59845	-2.89289e-10
112650845	chr2:112650845:A:G	2.07425e-07	-1.52898e-10	-1.22947
112651013	chr2:112651013:C:T	2.42633e-07	-1.52898e-10	-1.07269
112651302	chr2:112651302:G:A	2.42615e-07	-1.52898e-10	-1.07276
112651695	chr2:112651695:C:T	2.37742e-07	-1.52898e-10	-1.09305
112652003	chr2:112652003:C:G	1.35041e-06	0.643923	-2.89289e-10
112652260	chr2:112652260:G:C	4.27569e-08	-1.69059	-1.11811
112652262	chr2:112652262:G:A	2.01589e-07	-1.52898e-10	-1.25801
112652276	chr2:112652276:C:T	2.38295e-07	-1.52898e-10	-1.09073
112652332	chr2:112652332:A:G	2.27942e-07	-1.52898e-10	-1.13515
112652335	chr2:112652335:C:CT	1.35949e-07	-1.65196	-2.89289e-10
112652438	chr2:112652438:A:G	3.68393e-08	-1.69493	-1.26274
112652658	chr2:112652658:A:G	2.42052e-07	-1.52898e-10	-1.07508
112653081	chr2:112653081:A:G	2.07565e-07	-1.52898e-10	-1.22879
112653230	chr2:112653230:C:T	5.84147e-07	-0.194085	-2.89289e-10
112653654	chr2:112653654:TTC:T	2.87656e-07	-1.52898e-10	-0.902472
112653953	chr2:112653953:C:T	2.24204e-07	-1.52898e-10	-1.15168
112654004	chr2:112654004:C:T	2.6612e-07	-1.52898e-10	-0.98029
112654030	chr2:112654030:G:A	2.67081e-07	-1.52898e-10	-0.976684
112654403	chr2:112654403:A:G	2.25221e-07	-1.52898e-10	-1.14716
112654426	chr2:112654426:C:T	4.26756e-08	-1.54581	-1.2648
112654802	chr2:112654802:A:G	9.25353e-07	-1.52898e-10	0.265938
112655643	chr2:112655643:A:G	2.00676e-07	-1.52898e-10	-1.26254
112655821	chr2:112655821:T:A	3.3043e-07	-1.52898e-10	-0.763844
112656341	chr2:112656341:C:T	2.6488e-07	-1.52898e-10	-0.984959
112656646	chr2:112656646:AC:A	3.80721e-08	-1.66501	-1.25974
112656807	chr2:112656807:C:T	7.752e-08	-1.69445	-0.519253
112656892	chr2:112656892:G:A	2.05699e-07	-1.52898e-10	-1.23783
112656931	chr2:112656931:A:G	2.12993e-07	-1.52898e-10	-1.20298
112656961	chr2:112656961:A:G	2.31558e-07	-1.52898e-10	-1.11941
112656997	chr2:112656997:T:A	2.47776e-07	-1.52898e-10	-1.05171
112657493	chr2:112657493:A:G	1.41927e-07	-1.60893	-2.89289e-10
112657587	chr2:112657587:G:C	4.13195e-08	-1.58166	-1.26124
112657650	chr2:112657650:C:T	4.88889e-08	-1.64193	-1.03276
112657820	chr2:112657820:A:G	3.20911e-07	-1.52898e-10	-0.793074
112657875	chr2:112657875:A:T	3.92937e-07	-1.52898e-10	-0.590588
112657973	chr2:112657973:G:T	4.10258e-08	-1.59956	-1.25047
112658196	chr2:112658196:TTGAC:T	2.17131e-07	-1.52898e-10	-1.18374
112658379	chr2:112658379:G:T	3.97543e-08	-1.62418	-1.25734
112658706	chr2:112658706:T:G	2.00526e-07	-1.52898e-10	-1.2633
112658724	chr2:112658724:C:T	2.93036e-07	-1.52898e-10	-0.883942
112659206	chr2:112659206:G:A	4.00351e-07	-1.52898e-10	-0.571897
112659922	chr2:112659922:C:T	2.01675e-07	-1.52898e-10	-1.25758
112659924	chr2:112659924:G:A	2.70775e-07	-0.96295	-2.89289e-10
112659937	chr2:112659937:G:A	2.24218e-07	-1.52898e-10	-1.15162
112659975	chr2:112659975:A:G	2.0252e-07	-1.52898e-10	-1.2534
112659989	chr2:112659989:T:A	4.09342e-08	-1.59786	-1.25441
112660025	chr2:112660025:T:C	2.38301e-07	-1.52898e-10	-1.0907
112660647	chr2:112660647:A:G	2.24962e-07	-1.52898e-10	-1.14831
112661013	chr2:112661013:A:G	2.12619e-07	-1.52898e-10	-1.20474
112661667	chr2:112661667:G:T	3.98268e-08	-1.65919	-1.22051
112661697	chr2:112661697:C:T	2.0091e-07	-1.52898e-10	-1.26138
112661767	chr2:112661767:A:C	2.41887e-07	-1.52898e-10	-1.07577
112662161	chr2:112662161:C:G	3.85404e-08	-1.68129	-1.23124
112662435	chr2:112662435:G:A	2.26368e-07	-1.52898e-10	-1.14208
112662468	chr2:112662468:C:CT	4.00105e-08	-1.61131	-1.26379
112662514	chr2:112662514:A:C	2.3735e-07	-1.52898e-10	-1.0947
112662529	chr2:112662529:A:G	3.93497e-08	-1.62818	-1.26357
112662719	chr2:112662719:A:T	9.77248e-07	-1.52898e-10	0.320503
112663745	chr2:112663745:T:C	3.08546e-07	-0.832367	-2.89289e-10
112663757	chr2:112663757:G:A	4.06286e-08	-1.6114	-1.24837
112663909	chr2:112663909:A:G	2.0622e-07	-1.52898e-10	-1.2353
112664021	chr2:112664021:T:C	3.75345e-08	-1.70721	-1.23177
112664085	chr2:112664085:T:A	3.52323e-07	-1.52898e-10	-0.699689
112664090	chr2:112664090:T:G	3.50149e-07	-1.52898e-10	-0.705878
112664138	chr2:112664138:C:T	1.71518e-07	-1.41955	-2.89289e-10
112664398	chr2:112664398:C:T	4.28728e-08	-1.60701	-1.19899
112664651	chr2:112664651:C:T	4.16316e-08	-1.64107	-1.19431
112664659	chr2:112664659:AT:A	2.35841e-07	-1.52898e-10	-1.10108
112664683	chr2:112664683:C:T	4.02656e-07	-1.52898e-10	-0.566155
112664696	chr2:112664696:T:C	4.07349e-08	-1.62239	-1.23476
112664923	chr2:112664923:T:TG	3.60561e-08	-1.71909	-1.26007
112665171	chr2:112665171:C:G	1.27128e-07	-1.71904	-2.89289e-10
112665257	chr2:112665257:A:G	3.69509e-08	-1.71667	-1.23798
112665579	chr2:112665579:A:C	4.29389e-08	-1.55609	-1.24837
112665842	chr2:112665842:C:A	3.06827e-07	-1.52898e-10	-0.837955
112665894	chr2:112665894:G:A	4.15618e-08	-1.58667	-1.25039
112665986	chr2:112665986:C:T	2.0027e-07	-1.52898e-10	-1.26457
112666107	chr2:112666107:A:G	3.85751e-08	-1.66078	-1.25085
112666764	chr2:112666764:C:T	4.03574e-08	-1.64482	-1.22164
112666888	chr2:112666888:TACTA:T	4.07494e-07	-1.52898e-10	-0.55421
112666985	chr2:112666985:G:A	2.11886e-07	-1.52898e-10	-1.20819
112667022	chr2:112667022:T:C	7.19592e-08	-1.7194	-0.568741
112667055	chr2:112667055:G:A	3.90103e-08	-1.65831	-1.2421
112667268	chr2:112667268:C:T	4.65972e-08	-1.66212	-1.06058
112667410	chr2:112667410:T:C	2.37078e-07	-1.52898e-10	-1.09585
112667508	chr2:112667508:T:C	4.17142e-08	-1.63489	-1.1985
112667860	chr2:112667860:C:T	4.01446e-08	-1.65755	-1.2142
112667904	chr2:112667904:C:T	4.82349e-08	-1.65469	-1.03346
112668232	chr2:112668232:C:T	4.23003e-08	-1.59088	-1.22856
112668499	chr2:112668499:G:A	4.38287e-08	-1.67498	-1.10897
112668578	chr2:112668578:T:C	4.14304e-08	-1.65552	-1.18471
112669063	chr2:112669063:C:T	2.2452e-07	-1.52898e-10	-1.15027
112669220	chr2:112669220:G:A	2.63665e-07	-1.52898e-10	-0.98956
112669840	chr2:112669840:T:C	3.62512e-07	-1.52898e-10	-0.671179
112670100	chr2:112670100:G:A	3.76067e-07	-1.52898e-10	-0.63447
112670209	chr2:112670209:A:G	3.67594e-08	-1.70011	-1.25973
112670586	chr2:112670586:A:G	3.71991e-08	-1.70454	-1.24341
112670590	chr2:112670590:G:A	5.51177e-08	-1.5937	-0.961067
112670680	chr2:112670680:T:C	4.02093e-08	-1.62866	-1.24148
112670724	chr2:112670724:G:A	4.20054e-08	-1.68299	-1.14345
112671049	chr2:112671049:G:A	3.94121e-08	-1.66587	-1.2243
112671634	chr2:112671634:G:A	3.93848e-08	-1.62919	-1.26166
112672067	chr2:112672067:C:T	2.38145e-07	-1.52898e-10	-1.09136
112672297	chr2:112672297:C:T	2.38789e-07	-1.52898e-10	-1.08866
112672410	chr2:112672410:G:A	3.24057e-07	-1.52898e-10	-0.783317
112672876	chr2:112672876:C:A	2.81303e-07	-1.52898e-10	-0.924805
112673296	chr2:112673296:A:G	3.31732e-07	-1.52898e-10	-0.759909
112673515	chr2:112673515:C:T	6.70536e-08	-1.31931	-1.03943
112673682	chr2:112673682:AG:A	3.07973e-07	-1.52898e-10	-0.834226
112673809	chr2:112673809:T:C	2.17747e-07	-1.52898e-10	-1.18091
112674098	chr2:112674098:C:G	2.06182e-07	-1.52898e-10	-1.23548
112674591	chr2:112674591:T:C	2.12997e-07	-1.52898e-10	-1.20296
112674642	chr2:112674642:A:C	1.27167e-07	-1.71873	-2.89289e-10
112674681	chr2:112674681:T:C	2.07928e-07	-1.52898e-10	-1.22705
112674768	chr2:112674768:T:C	4.99734e-07	-1.52898e-10	-0.350162
112675944	chr2:112675944:G:A	2.00221e-07	-1.52898e-10	-1.26482
112675977	chr2:112675977:T:C	2.05128e-07	-1.52898e-10	-1.2406
112676001	chr2:112676001:G:A	3.00282e-07	-1.52898e-10	-0.859516
112676742	chr2:112676742:A:G	2.42452e-07	-1.52898e-10	-1.07343
112677176	chr2:112677176:G:A	2.84399e-07	-1.52898e-10	-0.91386
112677546	chr2:112677546:G:A	3.79105e-08	-1.71055	-1.21846
112677594	chr2:112677594:G:T	2.0245e-07	-1.52898e-10	-1.25375
112677621	chr2:112677621:A:C	2.09979e-07	-1.52898e-10	-1.21723
112677652	chr2:112677652:T:C	1.45343e-07	-1.58514	-2.89289e-10
112677681	chr2:112677681:T:C	4.81127e-08	-1.42617	-1.26453
112677719	chr2:112677719:T:C	2.1332e-07	-1.52898e-10	-1.20145
112677989	chr2:112677989:CTAAAATCTAAATCTAGGAGTAGAAT:C	2.01804e-07	-1.52898e-10	-1.25694
112678117	chr2:112678117:T:C	5.0672e-08	-1.5434	-1.09546
112678207	chr2:112678207:T:C	4.31173e-07	-1.52898e-10	-0.497727
112678218	chr2:112678218:A:G	1.33817e-07	-1.66776	-2.89289e-10
112678379	chr2:112678379:G:A	2.56382e-07	-1.52898e-10	-1.01757
112678598	chr2:112678598:A:T	5.37816e-08	-1.47992	-1.09939
112678604	chr2:112678604:T:C	5.29465e-08	-1.50437	-1.09059
112678934	chr2:112678934:C:T	2.23114e-07	-1.52898e-10	-1.15656
112679356	chr2:112679356:C:T	2.02821e-07	-1.52898e-10	-1.25191
112679392	chr2:112679392:G:A	2.00247e-07	-1.52898e-10	-1.26468
112679664	chr2:112679664:G:A	3.46686e-07	-1.52898e-10	-0.715818
112679890	chr2:112679890:C:T	2.01581e-07	-1.52898e-10	-1.25805
112679942	chr2:112679942:A:T	2.83698e-07	-1.52898e-10	-0.916328
112680301	chr2:112680301:G:A	2.15982e-07	-1.52898e-10	-1.18904
112680383	chr2:112680383:T:C	2.00283e-07	-1.52898e-10	-1.26451
112680629	chr2:112680629:C:T	7.35581e-08	-1.27716	-0.988999
112680687	chr2:112680687:T:G	2.0133e-07	-1.52898e-10	-1.25929
112680782	chr2:112680782:G:A	1.27105e-07	-1.71922	-2.89289e-10
112681031	chr2:112681031:G:A	2.01626e-07	-1.52898e-10	-1.25782
112681068	chr2:112681068:C:T	2.9703e-07	-1.52898e-10	-0.870406
112681503	chr2:112681503:C:T	2.05186e-07	-1.52898e-10	-1.24032
112682016	chr2:112682016:C:T	3.32661e-07	-1.52898e-10	-0.757115
112682694	chr2:112682694:C:T	2.0595e-07	-1.52898e-10	-1.2366
112682837	chr2:112682837:C:T	2.27846e-07	-1.52898e-10	-1.13557
112683541	chr2:112683541:C:T	2.02388e-07	-1.52898e-10	-1.25405
112683593	chr2:112683593:G:T	3.19057e-07	-1.52898e-10	-0.798868
112683714	chr2:112683714:C:T	6.21668e-08	-1.17228	-1.26213
112684348	chr2:112684348:C:T	2.30393e-07	-1.52898e-10	-1.12445
112684924	chr2:112684924:C:T	2.1799e-07	-1.52898e-10	-1.17979
112685184	chr2:112685184:C:A	6.96534e-08	-1.1564	-1.1643
112685231	chr2:112685231:T:C	5.44239e-08	-1.40128	-1.16615
112685290	chr2:112685290:C:A	5.71906e-08	-1.35793	-1.15992
112685858	chr2:112685858:C:G	2.13527e-07	-1.52898e-10	-1.20047
112686651	chr2:112686651:C:T	2.30317e-07	-1.52898e-10	-1.12478
112686930	chr2:112686930:A:G	2.10691e-07	-1.52898e-10	-1.21384
112687260	chr2:112687260:C:T	5.50204e-08	-1.31426	-1.24227
112687616	chr2:112687616:G:A	5.58656e-08	-1.33904	-1.20225
112687844	chr2:112687844:T:C	6.22846e-08	-1.24464	-1.18788
112687968	chr2:112687968:T:A	1.75139e-07	-1.39866	-2.89289e-10
112688030	chr2:112688030:GGTT:G	2.52676e-07	-1.52898e-10	-1.03213
112688399	chr2:112688399:G:A	1.28786e-07	-1.70608	-2.89289e-10
112688611	chr2:112688611:A:G	2.65138e-07	-1.52898e-10	-0.983987
112688724	chr2:112688724:G:A	2.00361e-07	-1.52898e-10	-1.26412
112688903	chr2:112688903:G:GGT	2.06525e-07	-1.52898e-10	-1.23382
112689295	chr2:112689295:A:G	2.21478e-07	-1.52898e-10	-1.16391
112689454	chr2:112689454:G:A	2.04646e-07	-1.52898e-10	-1.24296
112689501	chr2:112689501:A:T	4.17055e-07	-1.52898e-10	-0.53102
112689602	chr2:112689602:T:G	2.0534e-07	-1.52898e-10	-1.23957
112689860	chr2:112689860:C:T	2.66434e-07	-1.52898e-10	-0.97911
112690255	chr2:112690255:G:A	3.36239e-07	-1.52898e-10	-0.746416
112690574	chr2:112690574:A:G	4.26377e-08	-1.68879	-1.12271
112690699	chr2:112690699:T:C	2.80128e-07	-0.92899	-2.89289e-10
112690741	chr2:112690741:G:A	2.77651e-07	-1.52898e-10	-0.937872
112691228	chr2:112691228:C:T	1.33065e-07	-1.6734	-2.89289e-10
112692112	chr2:112692112:G:A	2.77217e-07	-1.52898e-10	-0.939438
112692114	chr2:112692114:G:A	2.17317e-07	-1.52898e-10	-1.18288
112692492	chr2:112692492:C:T	1.86224e-07	-1.33729	-2.89289e-10
112692624	chr2:112692624:C:T	2.7992e-07	-1.52898e-10	-0.929733
112693060	chr2:112693060:A:G	2.1816e-07	-1.52898e-10	-1.17901
112693162	chr2:112693162:G:A	2.44999e-07	-1.52898e-10	-1.06298
112693921	chr2:112693921:C:A	9.3148e-08	-0.784154	-1.24589
112694109	chr2:112694109:C:T	2.36108e-07	-1.52898e-10	-1.09995
112694327	chr2:112694327:G:A	2.0197e-07	-1.52898e-10	-1.25612
112694789	chr2:112694789:G:A	1.35196e-07	-1.65752	-2.89289e-10
112694837	chr2:112694837:G:A	2.00872e-07	-1.52898e-10	-1.26157
112694931	chr2:112694931:G:A	2.03582e-07	-1.52898e-10	-1.24817
112695005	chr2:112695005:G:A	2.28528e-07	-1.52898e-10	-1.13258
112695054	chr2:112695054:G:C	1.38949e-07	-1.63013	-2.89289e-10
112695171	chr2:112695171:C:G	2.30081e-07	-1.52898e-10	-1.12581
112695249	chr2:112695249:C:T	2.00221e-07	-1.52898e-10	-1.26482
112695285	chr2:112695285:TAAAAA:T	1.00347e-07	-0.696572	-1.25903
112695340	chr2:112695340:G:A	2.00861e-07	-1.52898e-10	-1.26162
112695415	chr2:112695415:G:A	4.56989e-08	-1.71578	-1.02638
112695629	chr2:112695629:A:G	9.8191e-08	-0.721347	-1.25598
112695658	chr2:112695658:G:A	4.11127e-08	-1.70617	-1.14175
112695693	chr2:112695693:T:A	2.61242e-07	-1.52898e-10	-0.998792
112695775	chr2:112695775:G:A	2.46104e-07	-1.52898e-10	-1.05848
112695825	chr2:112695825:T:C	2.1114e-07	-1.52898e-10	-1.21172
112696349	chr2:112696349:A:G	1.39715e-07	-1.62463	-2.89289e-10
112696356	chr2:112696356:T:C	9.27776e-08	-0.772061	-1.26197
112696534	chr2:112696534:C:T	8.56558e-08	-0.857538	-1.25636
112696557	chr2:112696557:T:G	1.02233e-07	-0.796468	-1.14052
112696579	chr2:112696579:G:A	2.00941e-07	-1.52898e-10	-1.26123
112696581	chr2:112696581:C:G	2.04956e-07	-1.52898e-10	-1.24144
112697430	chr2:112697430:C:T	2.47167e-07	-1.52898e-10	-1.05417
112697539	chr2:112697539:T:C	2.63696e-07	-1.52898e-10	-0.989442
112697642	chr2:112697642:G:A	1.01799e-07	-0.823157	-1.11808
112698014	chr2:112698014:C:T	3.81716e-07	-1.52898e-10	-0.61956
112698157	chr2:112698157:A:G	2.32747e-07	-1.52898e-10	-1.11428
112698421	chr2:112698421:A:G	6.7011e-08	-1.23381	-1.12557
112698832	chr2:112698832:T:C	1.04106e-07	-0.757267	-1.16156
112698862	chr2:112698862:T:G	6.32073e-08	-1.28275	-1.13506
112698870	chr2:112698870:T:A	2.16603e-07	-1.52898e-10	-1.18617
112699126	chr2:112699126:A:G	1.53014e-07	-0.39632	-1.13739
112699162	chr2:112699162:T:A	2.25469e-07	-1.52898e-10	-1.14606
112699210	chr2:112699210:T:A	2.2416e-07	-1.52898e-10	-1.15188
112699297	chr2:112699297:A:T	2.00457e-07	-1.52898e-10	-1.26364
112699472	chr2:112699472:A:G	8.12698e-08	-1.4423	-0.724163
112699528	chr2:112699528:G:C	2.02995e-07	-1.52898e-10	-1.25105
112699734	chr2:112699734:A:G	2.04296e-07	-1.52898e-10	-1.24467
112699882	chr2:112699882:C:T	1.87228e-07	-0.497967	-0.833941
112700264	chr2:112700264:T:G	2.00218e-07	-1.52898e-10	-1.26483
112700311	chr2:112700311:G:C	2.19519e-07	-1.52898e-10	-1.1728
112700316	chr2:112700316:G:A	2.66652e-07	-1.52898e-10	-0.978292
112700338	chr2:112700338:T:G	9.6946e-08	-1.43979	-0.550298
112701002	chr2:112701002:C:T	2.00319e-07	-1.52898e-10	-1.26433
112701218	chr2:112701218:A:G	2.03916e-07	-1.52898e-10	-1.24653
112701323	chr2:112701323:T:C	5.10284e-08	-1.40042	-1.23144
112701330	chr2:112701330:A:G	2.05456e-07	-1.52898e-10	-1.23901
112701493	chr2:112701493:C:T	2.04869e-07	-1.52898e-10	-1.24186
112701559	chr2:112701559:C:T	2.04381e-07	-1.52898e-10	-1.24425
112702067	chr2:112702067:G:T	2.00215e-07	-1.52898e-10	-1.26484
112702297	chr2:112702297:C:T	2.27676e-07	-1.52898e-10	-1.13631
112702572	chr2:112702572:A:G	1.1491e-07	-1.30299	-0.517099
112702754	chr2:112702754:AT:A	8.41519e-08	-1.19913	-0.932482
112702884	chr2:112702884:C:T	2.25097e-07	-1.52898e-10	-1.14771
112703220	chr2:112703220:CT:C	6.96223e-08	-1.21249	-1.10866
112703503	chr2:112703503:C:T	1.49366e-07	-1.17766	-0.380182
112703646	chr2:112703646:T:A	2.21462e-07	-1.16399	-2.89289e-10
112703747	chr2:112703747:C:T	2.3409e-07	-1.52898e-10	-1.10853
112704295	chr2:112704295:G:T	3.04835e-07	-1.52898e-10	-0.844465
112704364	chr2:112704364:G:A	8.79772e-08	-1.44398	-0.643176
112704401	chr2:112704401:G:A	2.09817e-07	-1.52898e-10	-1.218
112704660	chr2:112704660:A:G	2.02576e-07	-1.52898e-10	-1.25312
112704693	chr2:112704693:C:T	6.70063e-08	-1.23676	-1.12269
112704714	chr2:112704714:G:A	2.02711e-07	-1.52898e-10	-1.25246
112704731	chr2:112704731:C:G	2.52317e-07	-1.52898e-10	-1.03355
112704937	chr2:112704937:A:T	2.04335e-07	-1.52898e-10	-1.24448
112705412	chr2:112705412:G:A	6.8078e-08	-1.21096	-1.13262
112705481	chr2:112705481:C:T	6.73424e-08	-1.22007	-1.13438
112705948	chr2:112705948:T:C	6.83777e-08	-1.21408	-1.12511
112706078	chr2:112706078:C:T	2.68543e-07	-1.52898e-10	-0.971225
112706136	chr2:112706136:G:C	2.5187e-07	-1.03533	-2.89289e-10
112706498	chr2:112706498:T:C	1.30771e-07	-0.857016	-0.833776
112706595	chr2:112706595:G:C	2.02361e-07	-1.52898e-10	-1.25418
112706681	chr2:112706681:A:G	2.18975e-07	-1.52898e-10	-1.17528
112706689	chr2:112706689:A:C	1.46745e-07	-1.21177	-0.363776
112706918	chr2:112706918:C:T	9.40122e-08	-1.39898	-0.621829
112706919	chr2:112706919:G:A	2.00287e-07	-1.52898e-10	-1.26449
112707132	chr2:112707132:A:G	9.47348e-08	-1.38622	-0.626933
112707753	chr2:112707753:G:A	5.87559e-08	-1.28713	-1.20372
112707959	chr2:112707959:T:C	2.12652e-07	-1.52898e-10	-1.20458
112708002	chr2:112708002:T:C	1.02534e-07	-1.37586	-0.558181
112708363	chr2:112708363:T:A	1.03305e-07	-1.45072	-0.475823
112708403	chr2:112708403:G:A	2.298e-07	-1.52898e-10	-1.12703
112708597	chr2:112708597:C:G	2.30913e-07	-1.52898e-10	-1.1222
112708695	chr2:112708695:T:C	2.15997e-07	-1.52898e-10	-1.18897
112709093	chr2:112709093:G:A	2.00247e-07	-1.52898e-10	-1.26469
112709320	chr2:112709320:G:A	1.48984e-07	-1.5604	-2.89289e-10
112709372	chr2:112709372:C:T	2.04138e-07	-1.52898e-10	-1.24544
112709377	chr2:112709377:G:A	2.03195e-07	-1.52898e-10	-1.25007
112709517	chr2:112709517:C:T	2.25194e-07	-1.52898e-10	-1.14727
112709518	chr2:112709518:G:A	3.79886e-08	-1.66219	-1.26476
112709567	chr2:112709567:C:T	3.84687e-08	-1.7196	-1.19479
112709588	chr2:112709588:A:G	4.20308e-08	-1.69869	-1.12715
112709766	chr2:112709766:G:A	1.44036e-07	-1.59417	-2.89289e-10
112710076	chr2:112710076:C:T	2.00238e-07	-1.52898e-10	-1.26473
112710222	chr2:112710222:C:T	5.1288e-08	-1.70625	-0.920532
112710342	chr2:112710342:C:A	3.65488e-08	-1.7198	-1.24579
112710343	chr2:112710343:A:G	3.65013e-08	-1.71975	-1.24714
112710429	chr2:112710429:T:G	1.79687e-07	-1.37302	-2.89289e-10
112710535	chr2:112710535:T:A	3.6526e-08	-1.71938	-1.24684
112710537	chr2:112710537:G:A	3.19695e-07	-1.52898e-10	-0.796871
112710594	chr2:112710594:T:C	2.07633e-07	-1.52898e-10	-1.22846
112710612	chr2:112710612:T:C	4.97016e-08	-1.39505	-1.26315
112710751	chr2:112710751:T:C	3.61311e-08	-1.71568	-1.2614
112710794	chr2:112710794:A:G	3.80778e-08	-1.71605	-1.20856
112711167	chr2:112711167:G:C	5.4131e-07	-1.52898e-10	-0.270245
112711319	chr2:112711319:G:T	7.23924e-08	-1.42419	-0.857952
112711509	chr2:112711509:C:T	5.30618e-07	-1.52898e-10	-0.290195
112711575	chr2:112711575:G:A	3.81696e-08	-1.68963	-1.23256
112711610	chr2:112711610:T:C	2.0029e-07	-1.52898e-10	-1.26447
112711658	chr2:112711658:T:A	3.81018e-08	-1.70993	-1.21404
112711938	chr2:112711938:T:C	6.57942e-08	-1.51331	-0.864392
112712039	chr2:112712039:G:T	2.41806e-07	-1.52898e-10	-1.0761
112712222	chr2:112712222:G:T	2.38593e-07	-1.52898e-10	-1.08948
112712402	chr2:112712402:T:C	1.21901e-07	-1.6881	-0.0729343
112712511	chr2:112712511:G:A	2.02099e-07	-1.52898e-10	-1.25548
112712569	chr2:112712569:C:T	2.08515e-07	-1.52898e-10	-1.22422
112712582	chr2:112712582:G:A	3.66408e-08	-1.69869	-1.26438
112712811	chr2:112712811:C:A	2.05151e-07	-1.52898e-10	-1.24049
112713290	chr2:112713290:T:C	1.29486e-07	-1.70066	-2.89289e-10
112713371	chr2:112713371:G:A	4.21236e-08	-1.65492	-1.1687
112713552	chr2:112713552:C:T	4.51999e-08	-1.48959	-1.26355
112713672	chr2:112713672:T:C	4.21616e-08	-1.56098	-1.26175
112713922	chr2:112713922:G:T	5.25737e-08	-1.48069	-1.12133
112714570	chr2:112714570:C:G	2.01699e-06	-1.52898e-10	1.04512
112714736	chr2:112714736:T:A	1.25127e-07	-1.32332	-0.411591
112714748	chr2:112714748:C:T	1.27102e-07	-1.71925	-2.89289e-10
112714776	chr2:112714776:G:A	6.77298e-08	-1.11037	-1.23835
112714991	chr2:112714991:G:T	1.36348e-07	-1.64902	-2.89289e-10
112715395	chr2:112715395:T:C	2.30464e-07	-1.52898e-10	-1.12414
112715434	chr2:112715434:C:T	2.12199e-07	-1.52898e-10	-1.20671
112715673	chr2:112715673:T:C	2.20554e-07	-1.52898e-10	-1.1681
112715750	chr2:112715750:T:G	2.81423e-07	-1.52898e-10	-0.92438
112715795	chr2:112715795:A:T	9.4994e-08	-1.08144	-0.928981
112716073	chr2:112716073:T:A	4.63586e-07	-1.52898e-10	-0.425247
112716164	chr2:112716164:A:G	2.12019e-07	-1.52898e-10	-1.20756
112716320	chr2:112716320:T:G	3.99893e-08	-1.68523	-1.1904
112716451	chr2:112716451:C:T	3.037e-07	-1.52898e-10	-0.848197
112716924	chr2:112716924:C:T	7.48683e-08	-1.07475	-1.17376
112716935	chr2:112716935:A:G	2.00224e-07	-1.52898e-10	-1.2648
112717036	chr2:112717036:A:G	1.29844e-07	-1.6979	-2.89289e-10
112717315	chr2:112717315:C:T	6.54732e-08	-1.12879	-1.25381
112717339	chr2:112717339:G:A	4.64273e-08	-1.48669	-1.23966
112717521	chr2:112717521:A:C	2.19518e-07	-1.52898e-10	-1.1728
112717529	chr2:112717529:G:T	2.09442e-07	-1.52898e-10	-1.21979
112717759	chr2:112717759:C:T	2.89402e-07	-1.52898e-10	-0.896423
112718258	chr2:112718258:G:A	2.00654e-07	-1.52898e-10	-1.26265
112718507	chr2:112718507:G:A	7.39181e-08	-1.15816	-1.10312
112718718	chr2:112718718:A:G	1.48382e-07	-1.56445	-2.89289e-10
112718773	chr2:112718773:G:C	3.29301e-07	-1.52898e-10	-0.767265
112718784	chr2:112718784:C:G	4.42914e-08	-1.61373	-1.15971
112718974	chr2:112718974:C:T	9.13888e-08	-1.02937	-1.01974
112719065	chr2:112719065:G:A	3.80506e-08	-1.70871	-1.21661
112720003	chr2:112720003:T:C	2.00261e-07	-1.52898e-10	-1.26462
112720183	chr2:112720183:C:T	3.75704e-07	-1.52898e-10	-0.635436
112720234	chr2:112720234:TC:T	1.27937e-07	-1.7127	-2.89289e-10
112720295	chr2:112720295:G:A	2.09778e-07	-1.52898e-10	-1.21819
112720460	chr2:112720460:G:C	2.2158e-07	-1.52898e-10	-1.16346
112720517	chr2:112720517:T:A	5.72643e-07	-1.52898e-10	-0.213975
112720525	chr2:112720525:C:G	6.21095e-07	-1.52898e-10	-0.132754
112720596	chr2:112720596:A:G	2.15707e-07	-1.52898e-10	-1.19032
112720775	chr2:112720775:C:T	3.75968e-08	-1.71619	-1.22113
112720793	chr2:112720793:T:A	2.93967e-07	-0.27131	-0.609458
112720827	chr2:112720827:G:A	2.53106e-07	-1.52898e-10	-1.03043
112720854	chr2:112720854:T:G	1.81365e-07	-1.36373	-2.89289e-10
112721222	chr2:112721222:C:T	2.00338e-07	-1.52898e-10	-1.26423
112721253	chr2:112721253:G:A	3.71921e-08	-1.69269	-1.25546
112721312	chr2:112721312:A:G	2.37607e-07	-1.52898e-10	-1.09362
112721345	chr2:112721345:G:A	2.00855e-07	-1.52898e-10	-1.26165
112721749	chr2:112721749:C:T	2.24428e-07	-1.52898e-10	-1.15068
112721991	chr2:112721991:A:G	3.08685e-07	-1.52898e-10	-0.831915
112722037	chr2:112722037:G:A	5.37507e-07	0.0887414	-0.366038
112722038	chr2:112722038:C:T	6.18043e-07	-1.52898e-10	-0.137679
112722058	chr2:112722058:C:T	2.16569e-07	-1.52898e-10	-1.18633
112722083	chr2:112722083:C:T	3.30018e-07	-1.52898e-10	-0.76509
112722168	chr2:112722168:AC:A	5.63851e-08	-1.33565	-1.19639
112722389	chr2:112722389:C:T	1.42806e-07	-1.60275	-2.89289e-10
112722776	chr2:112722776:G:A	2.05352e-07	-1.52898e-10	-1.23951
112722914	chr2:112722914:T:C	5.27151e-08	-1.39114	-1.2082
112723140	chr2:112723140:A:G	2.06337e-07	-1.52898e-10	-1.23473
112723260	chr2:112723260:C:T	1.76505e-07	-1.39089	-2.89289e-10
112723578	chr2:112723578:G:A	2.25721e-07	-1.52898e-10	-1.14494
112723842	chr2:112723842:C:T	1.32155e-07	-1.68026	-2.89289e-10
112723942	chr2:112723942:C:A	2.0653e-07	-1.52898e-10	-1.23379
112723944	chr2:112723944:A:G	2.06513e-07	-1.52898e-10	-1.23388
112723970	chr2:112723970:A:G	4.1045e-08	-1.71848	-1.13109
112724068	chr2:112724068:C:A	2.65671e-07	-1.52898e-10	-0.981979
112724336	chr2:112724336:G:T	3.09087e-07	-1.52898e-10	-0.830614
112724353	chr2:112724353:AG:A	2.02324e-07	-1.52898e-10	-1.25437
112724933	chr2:112724933:C:T	2.79273e-07	-1.52898e-10	-0.932047
112725033	chr2:112725033:C:T	5.23496e-07	-1.52898e-10	-0.303708
112725202	chr2:112725202:A:C	5.6333e-08	-1.71134	-0.821619
112725234	chr2:112725234:T:C	2.13355e-07	-1.52898e-10	-1.20128
112725291	chr2:112725291:G:A	2.07539e-07	-1.52898e-10	-1.22892
112725460	chr2:112725460:A:T	1.34788e-07	-1.02667	-0.633863
112725731	chr2:112725731:C:T	2.01713e-07	-1.52898e-10	-1.25739
112725992	chr2:112725992:G:C	2.61226e-07	-1.52898e-10	-0.998853
112726596	chr2:112726596:C:A	2.40017e-07	-1.52898e-10	-1.08353
112726742	chr2:112726742:G:A	2.03687e-07	-1.52898e-10	-1.24765
112727059	chr2:112727059:T:C	3.73095e-07	-1.52898e-10	-0.642405
112727475	chr2:112727475:C:T	2.13578e-07	-1.52898e-10	-1.20023
112727584	chr2:112727584:G:A	2.31737e-07	-1.52898e-10	-1.11863
112727928	chr2:112727928:C:T	2.31553e-07	-1.52898e-10	-1.11943
112727970	chr2:112727970:G:A	2.8273e-07	-1.52898e-10	-0.919746
112728033	chr2:112728033:A:G	4.92787e-07	-1.52898e-10	-0.36416
112728502	chr2:112728502:C:T	1.29377e-06	0.476592	0.124486
112728523	chr2:112728523:GCAT:G	2.00215e-07	-1.52898e-10	-1.26485
112728642	chr2:112728642:G:A	2.12319e-07	-1.52898e-10	-1.20615
112729303	chr2:112729303:A:G	3.60194e-07	-0.677594	-2.89289e-10
112729364	chr2:112729364:C:T	7.35307e-07	0.120953	-0.0849031
112730066	chr2:112730066:A:G	2.0654e-07	-1.52898e-10	-1.23374
112730602	chr2:112730602:C:T	2.07583e-07	-1.52898e-10	-1.22871
112730611	chr2:112730611:G:A	1.65657e-07	-0.816278	-0.638042
112730643	chr2:112730643:C:T	1.43196e-07	-0.942555	-0.65747
112731023	chr2:112731023:G:A	2.99469e-07	-1.52898e-10	-0.862228
112731056	chr2:112731056:A:G	3.00755e-07	-1.52898e-10	-0.857941
112731678	chr2:112731678:C:T	2.95096e-07	-0.767196	-0.109741
112731713	chr2:112731713:T:A	2.02292e-07	-1.52898e-10	-1.25453
112731920	chr2:112731920:T:G	1.54161e-06	-1.52898e-10	0.776342
112732134	chr2:112732134:T:C	2.02254e-07	-1.52898e-10	-1.25471
112732519	chr2:112732519:C:T	1.17103e-07	-0.675753	-1.12543
112732905	chr2:112732905:T:C	2.00225e-07	-1.52898e-10	-1.2648
112732937	chr2:112732937:T:A	2.03174e-07	-1.52898e-10	-1.25018
112733160	chr2:112733160:A:C	2.25566e-07	-1.52898e-10	-1.14562
112733374	chr2:112733374:G:A	1.55292e-07	-1.23261	-0.286319
112733529	chr2:112733529:A:G	1.94296e-07	-0.690485	-0.604371
112733603	chr2:112733603:G:C	2.04045e-07	-1.52898e-10	-1.2459
112733729	chr2:112733729:G:C	1.12623e-07	-0.830734	-1.00946
112733802	chr2:112733802:G:A	9.05456e-08	-0.861126	-1.19726
112733984	chr2:112733984:T:A	2.62733e-07	-1.52898e-10	-0.993101
112733988	chr2:112733988:A:G	1.05556e-07	-0.866753	-1.03825
112733996	chr2:112733996:G:T	2.11455e-07	-1.52898e-10	-1.21022
112734652	chr2:112734652:T:C	3.89763e-07	-1.52898e-10	-0.598698
112734686	chr2:112734686:G:C	2.03307e-07	-1.52898e-10	-1.24952
112734769	chr2:112734769:A:C	2.71656e-07	-1.52898e-10	-0.9597
112734837	chr2:112734837:A:G	2.10193e-07	-1.52898e-10	-1.21621
112735275	chr2:112735275:A:G	2.67264e-07	-1.52898e-10	-0.975999
112735494	chr2:112735494:TTTTC:T	9.32644e-08	-0.957413	-1.07139
112735770	chr2:112735770:A:G	4.11708e-07	-0.543924	-2.89289e-10
112735809	chr2:112735809:G:T	2.14188e-07	-1.19738	-2.89289e-10
112736188	chr2:112736188:A:G	2.63602e-07	-1.52898e-10	-0.989798
112736330	chr2:112736330:GTTAACTCTAATTCTTGCA:G	2.07794e-07	-1.52898e-10	-1.22769
112736412	chr2:112736412:A:G	2.01122e-07	-1.52898e-10	-1.26033
112736673	chr2:112736673:T:C	1.14593e-07	-0.563383	-1.25947
112736800	chr2:112736800:C:T	2.10217e-07	-1.52898e-10	-1.2161
112737019	chr2:112737019:C:T	1.29629e-07	-1.69956	-2.89289e-10
112737039	chr2:112737039:G:A	2.00527e-07	-1.52898e-10	-1.26329
112737155	chr2:112737155:G:A	2.04346e-07	-1.52898e-10	-1.24442
112737211	chr2:112737211:G:A	2.60585e-07	-1.52898e-10	-1.00131
112737295	chr2:112737295:A:G	2.93163e-07	-1.52898e-10	-0.883509
112737336	chr2:112737336:C:T	2.66413e-07	-1.52898e-10	-0.979189
112737407	chr2:112737407:T:C	1.74324e-07	-1.40332	-2.89289e-10
112737543	chr2:112737543:C:T	2.04781e-07	-1.52898e-10	-1.2423
112737650	chr2:112737650:G:A	2.90887e-07	-1.52898e-10	-0.891304
112737739	chr2:112737739:G:A	2.95679e-07	-1.52898e-10	-0.874962
112737868	chr2:112737868:A:G	4.08346e-07	-1.52898e-10	-0.552123
112738002	chr2:112738002:T:C	2.04313e-07	-1.52898e-10	-1.24459
112738126	chr2:112738126:T:A	7.31664e-07	-1.52898e-10	0.0310842
112738208	chr2:112738208:T:C	1.16144e-07	-0.547787	-1.26162
112738554	chr2:112738554:A:T	2.63559e-07	-1.52898e-10	-0.989962
112738609	chr2:112738609:A:G	2.00738e-07	-1.52898e-10	-1.26224
112738745	chr2:112738745:T:C	2.68859e-07	-1.52898e-10	-0.97005
112738875	chr2:112738875:C:T	4.80677e-07	-1.52898e-10	-0.389041
112738977	chr2:112738977:C:T	1.41228e-07	-1.61386	-2.89289e-10
112739003	chr2:112739003:A:G	5.43647e-07	-1.52898e-10	-0.265937
112739377	chr2:112739377:T:A	1.36014e-07	-1.65148	-2.89289e-10
112739474	chr2:112739474:T:G	2.20409e-07	-1.40496	0.236202
112739764	chr2:112739764:T:C	2.71869e-07	-1.52898e-10	-0.958918
112739841	chr2:112739841:T:A	2.00995e-07	-1.52898e-10	-1.26096
112740229	chr2:112740229:G:A	2.04864e-07	-1.52898e-10	-1.24189
112740587	chr2:112740587:C:A	2.00369e-07	-1.52898e-10	-1.26408
112740760	chr2:112740760:C:T	2.67556e-07	-1.52898e-10	-0.974908
112740989	chr2:112740989:A:G	1.07237e-07	-0.817785	-1.07141
112741053	chr2:112741053:T:C	2.67006e-07	-1.52898e-10	-0.976966
112741176	chr2:112741176:C:T	2.00312e-07	-1.52898e-10	-1.26436
112741177	chr2:112741177:G:A	1.10112e-07	-0.829021	-1.03372
112741341	chr2:112741341:C:T	2.67519e-07	-1.52898e-10	-0.975045
112741363	chr2:112741363:A:C	2.56163e-07	-1.52898e-10	-1.01843
112741672	chr2:112741672:C:T	1.12587e-07	-1.38472	-0.455793
112741902	chr2:112741902:A:G	2.75149e-07	-1.52898e-10	-0.946926
112741991	chr2:112741991:C:T	5.77067e-08	-1.69664	-0.812223
112742058	chr2:112742058:G:A	6.04216e-07	-1.52898e-10	-0.160306
112743028	chr2:112743028:A:G	2.69241e-07	-1.52898e-10	-0.968632
112743180	chr2:112743180:T:C	3.02978e-07	-1.52898e-10	-0.850579
112743393	chr2:112743393:C:T	2.01094e-07	-1.52898e-10	-1.26047
112743402	chr2:112743402:A:G	6.12061e-07	-1.52898e-10	-0.147406
112743564	chr2:112743564:A:G	2.69384e-07	-1.52898e-10	-0.9681
112746005	chr2:112746005:C:T	2.72014e-07	-1.52898e-10	-0.958384
112746101	chr2:112746101:A:G	2.68982e-07	-1.52898e-10	-0.969592
112746253	chr2:112746253:C:T	1.09381e-07	-0.607776	-1.26163
112746819	chr2:112746819:GCT:G	2.93044e-07	-1.52898e-10	-0.883915
112746916	chr2:112746916:T:C	2.55466e-07	-1.52898e-10	-1.02115
112746918	chr2:112746918:G:C	2.04069e-07	-1.52898e-10	-1.24578
112747031	chr2:112747031:C:T	2.00935e-07	-1.52898e-10	-1.26125
112747365	chr2:112747365:CTAGAG:C	1.66615e-07	-1.26553	-0.183015
112747491	chr2:112747491:G:A	1.17732e-07	-1.45199	-0.343836
112747563	chr2:112747563:A:C	1.00128e-07	-0.788266	-1.16952
112748267	chr2:112748267:G:A	2.27601e-07	-1.52898e-10	-1.13664
112748344	chr2:112748344:A:G	2.00367e-07	-1.52898e-10	-1.26409
112748424	chr2:112748424:T:C	1.06742e-07	-1.47201	-0.421817
112748797	chr2:112748797:T:C	7.46267e-08	-1.3519	-0.899836
112748798	chr2:112748798:A:T	1.14104e-07	-1.39853	-0.42859
112748845	chr2:112748845:A:G	1.52444e-07	-1.53744	-2.89289e-10
112749096	chr2:112749096:C:T	1.08134e-07	-1.41742	-0.463442
112749222	chr2:112749222:AAGAGCTACC:A	1.12113e-07	-1.41707	-0.427662
112749719	chr2:112749719:A:G	2.55714e-07	-1.52898e-10	-1.02018
112750182	chr2:112750182:A:G	2.00214e-07	-1.52898e-10	-1.26485
112750213	chr2:112750213:T:C	2.00516e-07	-1.52898e-10	-1.26334
112750214	chr2:112750214:T:C	2.00633e-07	-1.52898e-10	-1.26276
112750352	chr2:112750352:CAG:C	2.66816e-07	-1.52898e-10	-0.977677
112750441	chr2:112750441:C:G	2.18548e-07	-1.52898e-10	-1.17723
112750518	chr2:112750518:C:T	2.86038e-07	-1.52898e-10	-0.908112
112750632	chr2:112750632:G:C	1.52728e-07	-1.39244	-0.143141
112750783	chr2:112750783:C:T	2.00354e-07	-1.52898e-10	-1.26415
112750972	chr2:112750972:A:G	3.29787e-07	-1.52898e-10	-0.765791
112751063	chr2:112751063:CAT:C	1.6168e-07	-1.47862	-2.89289e-10
112751083	chr2:112751083:T:C	2.57527e-07	-1.52898e-10	-1.01311
112751364	chr2:112751364:T:C	2.92966e-07	-1.52898e-10	-0.884179
112751435	chr2:112751435:T:C	3.34297e-07	-1.52898e-10	-0.752209
112751655	chr2:112751655:A:G	2.23356e-07	-1.52898e-10	-1.15547
112752062	chr2:112752062:T:C	2.11187e-07	-1.52898e-10	-1.21149
112752314	chr2:112752314:T:C	2.04604e-07	-1.52898e-10	-1.24316
112752656	chr2:112752656:C:T	2.67775e-07	-1.52898e-10	-0.974091
112752716	chr2:112752716:G:T	1.39634e-07	-1.62521	-2.89289e-10
112753146	chr2:112753146:A:G	2.93551e-07	-1.52898e-10	-0.882185
112753467	chr2:112753467:C:T	2.51391e-07	-1.52898e-10	-1.03723
112753734	chr2:112753734:G:A	2.28918e-07	-1.52898e-10	-1.13087
112753820	chr2:112753820:A:T	2.17098e-07	-1.52898e-10	-1.18389
112754186	chr2:112754186:A:T	2.00218e-07	-1.52898e-10	-1.26483
112754526	chr2:112754526:C:T	5.94868e-07	-1.52898e-10	-0.175898
112755264	chr2:112755264:T:C	9.87758e-08	-0.914554	-1.05683
112755289	chr2:112755289:G:C	2.63147e-07	-1.52898e-10	-0.991526
112755927	chr2:112755927:A:G	1.0544e-07	-0.87758	-1.02852
112756582	chr2:112756582:T:A	1.09615e-07	-0.918891	-0.94837
112756603	chr2:112756603:T:C	1.08384e-07	-0.929645	-0.948911
112757186	chr2:112757186:T:C	1.10967e-07	-0.593976	-1.26103
112757306	chr2:112757306:AT:A	7.66586e-08	-1.30893	-0.915943
112757556	chr2:112757556:T:C	4.92223e-07	-1.52898e-10	-0.365305
112757678	chr2:112757678:C:T	4.34901e-08	-1.5613	-1.23041
112757879	chr2:112757879:C:A	2.00925e-07	-1.52898e-10	-1.26131
112757903	chr2:112757903:C:T	2.12145e-07	-1.52898e-10	-1.20697
112757958	chr2:112757958:C:T	2.51171e-07	-1.52898e-10	-1.0381
112758599	chr2:112758599:A:T	1.51562e-07	-1.54324	-2.89289e-10
112758703	chr2:112758703:T:G	2.07192e-07	-1.52898e-10	-1.23059
112758793	chr2:112758793:TTAG:T	1.31183e-07	-1.68765	-2.89289e-10
112759917	chr2:112759917:T:C	2.437e-07	-1.52898e-10	-1.0683
112759943	chr2:112759943:G:T	2.49781e-07	-1.52898e-10	-1.04365
112759959	chr2:112759959:T:A	2.50472e-07	-1.52898e-10	-1.04089
112760262	chr2:112760262:A:G	1.5026e-07	-1.55187	-2.89289e-10
112760283	chr2:112760283:C:T	2.5384e-07	-1.52898e-10	-1.02753
112760367	chr2:112760367:T:C	9.69609e-08	-0.932875	-1.05706
112760836	chr2:112760836:TA:T	2.12368e-07	-1.52898e-10	-1.20592
112760971	chr2:112760971:C:T	2.00258e-07	-1.52898e-10	-1.26463
112761800	chr2:112761800:T:C	5.76967e-07	-1.52898e-10	-0.206453
112762197	chr2:112762197:T:C	2.13821e-07	-1.52898e-10	-1.1991
112762377	chr2:112762377:G:A	2.03466e-07	-1.52898e-10	-1.24874
112762448	chr2:112762448:T:C	2.15343e-07	-1.52898e-10	-1.19201
112762530	chr2:112762530:T:C	2.78197e-07	-1.52898e-10	-0.93591
112762552	chr2:112762552:G:A	2.09393e-07	-1.2811	0.0610708
112762953	chr2:112762953:T:A	1.23692e-07	-0.721674	-1.02477
112763101	chr2:112763101:G:T	1.022e-07	-0.898998	-1.03831
112763356	chr2:112763356:T:C	1.16219e-07	-0.567033	-1.24173
112763392	chr2:112763392:C:T	2.91194e-07	-1.52898e-10	-0.890249
112763555	chr2:112763555:G:A	1.6682e-07	-1.44732	-2.89289e-10
112763572	chr2:112763572:A:G	3.31165e-07	-1.52898e-10	-0.761622
112763580	chr2:112763580:C:G	9.5556e-08	-0.768926	-1.2356
112763845	chr2:112763845:C:T	2.07004e-07	-1.52898e-10	-1.2315
112763893	chr2:112763893:T:TA	2.30756e-07	-1.52898e-10	-1.12288
112763945	chr2:112763945:T:C	2.81573e-07	-1.52898e-10	-0.923846
112763970	chr2:112763970:A:G	2.00968e-07	-1.52898e-10	-1.26109
112764015	chr2:112764015:G:T	4.69165e-07	0.725178	-1.13846
112764068	chr2:112764068:G:A	1.44658e-07	-1.58986	-2.89289e-10
112764177	chr2:112764177:C:T	1.71974e-07	-0.368109	-1.04879
112764366	chr2:112764366:G:T	2.16052e-07	-1.52898e-10	-1.18872
112764441	chr2:112764441:G:A	2.2777e-07	-1.52898e-10	-1.1359
112764713	chr2:112764713:A:C	8.8026e-07	-1.52898e-10	0.21598
112764786	chr2:112764786:T:C	6.58693e-07	-1.52898e-10	-0.0739807
112764883	chr2:112764883:G:C	5.42394e-07	-1.52898e-10	-0.268245
112765001	chr2:112765001:C:T	1.73825e-07	-1.40619	-2.89289e-10
112765410	chr2:112765410:A:G	3.11725e-07	-1.52898e-10	-0.822117
112765475	chr2:112765475:G:A	6.57012e-07	-1.52898e-10	-0.0765348
112765553	chr2:112765553:A:G	5.57423e-08	-1.68464	-0.858856
112765597	chr2:112765597:C:T	4.30269e-08	-1.55066	-1.25176
112765889	chr2:112765889:TC:T	2.16501e-07	-1.52898e-10	-1.18664
112766076	chr2:112766076:C:A	2.52124e-07	-1.52898e-10	-1.03432
112766390	chr2:112766390:C:T	6.17594e-07	1.03373	-1.17214
112766584	chr2:112766584:T:G	1.48957e-07	-1.56058	-2.89289e-10
112766590	chr2:112766590:C:T	7.36564e-07	-1.52898e-10	0.0377588
112766810	chr2:112766810:T:C	2.23009e-07	-1.52898e-10	-1.15703
112766828	chr2:112766828:C:CATGGTGG	2.02352e-07	-1.52898e-10	-1.25423
112767018	chr2:112767018:G:A	2.00798e-07	-1.52898e-10	-1.26194
112767218	chr2:112767218:T:C	4.47761e-08	-1.67807	-1.0845
112767359	chr2:112767359:G:A	2.28825e-07	-1.52898e-10	-1.13128
112767491	chr2:112767491:C:G	1.08335e-06	-1.52898e-10	0.423575
112767562	chr2:112767562:C:T	2.05994e-07	-1.52898e-10	-1.23639
112767734	chr2:112767734:G:A	4.25903e-08	-1.67202	-1.14059
112768168	chr2:112768168:A:G	4.74463e-08	-1.70715	-0.997486
112768335	chr2:112768335:C:A	4.14826e-08	-1.7159	-1.12307
112768681	chr2:112768681:T:C	2.63143e-07	-1.52898e-10	-0.991539
112768761	chr2:112768761:T:G	1.51244e-07	-1.54535	-2.89289e-10
112768954	chr2:112768954:G:A	2.29363e-07	-1.52898e-10	-1.12893
112768999	chr2:112768999:C:G	2.62945e-07	-1.52898e-10	-0.992292
112769119	chr2:112769119:C:T	2.17456e-07	-1.18224	-2.89289e-10
112769224	chr2:112769224:T:C	2.21374e-07	-1.52898e-10	-1.16438
112769622	chr2:112769622:G:A	3.35601e-07	-1.52898e-10	-0.748316
112769795	chr2:112769795:A:G	2.00981e-07	-1.52898e-10	-1.26103
112770129	chr2:112770129:G:T	4.77181e-08	-1.70944	-0.989487
112770329	chr2:112770329:T:C	4.26999e-08	-1.68038	-1.12966
112770466	chr2:112770466:A:T	2.08591e-07	-1.52898e-10	-1.22386
112770745	chr2:112770745:C:G	4.30211e-08	-1.67483	-1.12771
112770855	chr2:112770855:A:C	3.07523e-07	-1.52898e-10	-0.835689
112770893	chr2:112770893:A:G	9.78735e-07	-1.52898e-10	0.322023
112770959	chr2:112770959:G:A	4.16045e-08	-1.67827	-1.15776
112771048	chr2:112771048:A:G	4.34982e-08	-1.6598	-1.13172
112771414	chr2:112771414:T:C	2.14568e-07	-1.52898e-10	-1.19561
112771606	chr2:112771606:C:T	4.90102e-08	-1.40767	-1.26454
112771633	chr2:112771633:TTATTA:T	4.34798e-08	-1.67313	-1.11881
112771663	chr2:112771663:T:C	4.72417e-08	-1.70851	-1.00045
112771800	chr2:112771800:C:G	2.19659e-07	-1.52898e-10	-1.17216
112772272	chr2:112772272:C:T	2.15965e-07	-1.52898e-10	-1.18912
112772522	chr2:112772522:C:T	4.70371e-08	-1.71222	-1.00108
112773135	chr2:112773135:C:T	7.58617e-08	-1.63191	-0.603416
112773447	chr2:112773447:C:T	4.54754e-08	-1.6746	-1.07247
112773452	chr2:112773452:G:A	2.29763e-07	-1.52898e-10	-1.12719
112773516	chr2:112773516:T:C	4.67399e-08	-1.66674	-1.0529
112773714	chr2:112773714:G:A	4.40501e-08	-1.68507	-1.09384
112773906	chr2:112773906:ATAAC:A	7.41294e-07	-1.52898e-10	0.0441592
112773937	chr2:112773937:C:T	2.26153e-07	-1.52898e-10	-1.14303
112774148	chr2:112774148:A:T	3.02605e-07	-1.52898e-10	-0.851808
112774506	chr2:112774506:A:G	4.64416e-08	-1.71299	-1.01305
112774659	chr2:112774659:T:C	4.09851e-08	-1.68121	-1.16982
112775308	chr2:112775308:G:T	4.90472e-08	-1.4088	-1.26266
112775756	chr2:112775756:G:A	5.15413e-08	-1.71187	-0.909984
112776107	chr2:112776107:C:T	2.02208e-07	-1.52898e-10	-1.25494
112776361	chr2:112776361:G:A	2.1324e-07	-1.52898e-10	-1.20182
112776448	chr2:112776448:G:A	8.4392e-07	-1.52898e-10	0.17382
112777253	chr2:112777253:G:C	4.95474e-08	-1.39716	-1.26415
112777649	chr2:112777649:A:G	8.84095e-07	-1.52898e-10	0.220326
112777836	chr2:112777836:C:G	2.40087e-07	-1.52898e-10	-1.08324
112777861	chr2:112777861:C:T	4.72941e-08	-1.71087	-0.996979
112778202	chr2:112778202:G:A	2.0574e-07	-1.52898e-10	-1.23763
112778558	chr2:112778558:A:G	3.14676e-07	-1.52898e-10	-0.812693
112779058	chr2:112779058:T:C	1.53915e-06	0.774748	-2.89289e-10
112779074	chr2:112779074:A:G	4.99533e-08	-1.39317	-1.25998
112779199	chr2:112779199:T:C	2.38301e-07	-1.52898e-10	-1.0907
112779250	chr2:112779250:TG:T	4.63753e-07	-1.52898e-10	-0.424886
112779348	chr2:112779348:G:GT	2.14798e-07	-1.52898e-10	-1.19454
112779406	chr2:112779406:G:GT	2.50435e-07	-1.52898e-10	-1.04104
112779574	chr2:112779574:C:T	2.03445e-07	-1.52898e-10	-1.24884
112779775	chr2:112779775:T:G	4.86116e-08	-1.51595	-1.16443
112780002	chr2:112780002:T:C	1.16875e-07	-1.39179	-0.411346
112780471	chr2:112780471:A:G	2.2772e-07	-1.52898e-10	-1.13612
112780617	chr2:112780617:A:G	1.75838e-07	-1.39468	-2.89289e-10
112780749	chr2:112780749:AATC:A	5.05041e-08	-1.38654	-1.25565
112780912	chr2:112780912:C:T	2.6659e-07	-1.52898e-10	-0.978525
112780913	chr2:112780913:A:G	5.06719e-08	-1.38757	-1.2513
112780973	chr2:112780973:T:C	2.0418e-07	-1.52898e-10	-1.24524
112780976	chr2:112780976:C:T	4.75634e-08	-1.71215	-0.990021
112781027	chr2:112781027:T:A	4.46494e-08	-1.70145	-1.06395
112781205	chr2:112781205:G:A	6.93159e-08	-1.57448	-0.751087
112781647	chr2:112781647:G:A	2.1768e-07	-1.52898e-10	-1.18121
112782132	chr2:112782132:C:T	2.01392e-07	-1.52898e-10	-1.25898
112782296	chr2:112782296:C:T	2.19063e-07	-1.52898e-10	-1.17488
112782395	chr2:112782395:G:A	6.30959e-08	-1.19338	-1.2262
112782498	chr2:112782498:A:G	2.59199e-07	-1.52898e-10	-1.00664
112782507	chr2:112782507:G:A	1.15239e-07	-1.36441	-0.452824
112782567	chr2:112782567:G:A	2.00257e-07	-1.52898e-10	-1.26464
112782600	chr2:112782600:C:T	3.88186e-08	-1.70596	-1.19937
112782628	chr2:112782628:G:T	5.02659e-08	-1.38252	-1.26439
112782836	chr2:112782836:A:G	2.04046e-07	-1.52898e-10	-1.24589
112783805	chr2:112783805:C:T	2.00225e-07	-1.52898e-10	-1.2648
112784230	chr2:112784230:T:C	1.1677e-07	-1.36017	-0.443858
112784242	chr2:112784242:T:A	5.14109e-08	-1.36074	-1.26365
112784348	chr2:112784348:G:A	5.63417e-08	-1.71695	-0.815855
112785696	chr2:112785696:G:A	5.12673e-08	-1.6965	-0.930688
112785701	chr2:112785701:TTGTG:T	3.07082e-07	-1.52898e-10	-0.837122
112785741	chr2:112785741:A:G	1.14392e-06	-1.52898e-10	0.477982
112785806	chr2:112785806:A:C	2.92891e-07	-1.52898e-10	-0.884436
112786000	chr2:112786000:G:A	1.1406e-07	-1.37424	-0.453281
112786762	chr2:112786762:C:T	6.37775e-08	-1.71503	-0.693805
112786765	chr2:112786765:AC:A	2.03137e-07	-1.52898e-10	-1.25036
112786857	chr2:112786857:A:G	3.855e-08	-1.69435	-1.21793
112786890	chr2:112786890:T:C	3.88839e-08	-1.68981	-1.21384
112786978	chr2:112786978:G:T	2.4007e-07	-1.52898e-10	-1.08331
112787249	chr2:112787249:G:A	3.85787e-08	-1.70821	-1.20333
112787346	chr2:112787346:C:T	2.41078e-07	-1.52898e-10	-1.07912
112788101	chr2:112788101:T:C	6.34212e-08	-1.19066	-1.22378
112788257	chr2:112788257:G:A	6.34883e-08	-1.19272	-1.22066
112788418	chr2:112788418:G:A	2.60282e-07	-1.52898e-10	-1.00247
112788512	chr2:112788512:T:C	2.94043e-07	-1.52898e-10	-0.880512
112788714	chr2:112788714:A:G	2.87719e-07	-1.52898e-10	-0.902254
112788798	chr2:112788798:C:T	2.01552e-07	-1.52898e-10	-1.25819
112788852	chr2:112788852:AAG:A	2.13304e-07	-1.52898e-10	-1.20152
112788972	chr2:112788972:G:A	2.0135e-07	-1.52898e-10	-1.25919
112789477	chr2:112789477:C:A	3.07098e-07	-1.52898e-10	-0.83707
112789893	chr2:112789893:G:A	5.08656e-08	-1.37249	-1.26256
112789923	chr2:112789923:C:T	3.98869e-07	-1.52898e-10	-0.575603
112790232	chr2:112790232:C:T	5.13462e-08	-1.36297	-1.26268
112790322	chr2:112790322:A:G	2.41456e-07	-1.52898e-10	-1.07755
112790682	chr2:112790682:G:A	2.21843e-07	-1.52898e-10	-1.16227
112790920	chr2:112790920:G:A	2.03029e-07	-1.52898e-10	-1.25089
112791619	chr2:112791619:C:T	1.27871e-07	-1.71321	-2.89289e-10
112792103	chr2:112792103:C:A	2.01807e-07	-1.52898e-10	-1.25693
112792392	chr2:112792392:G:T	7.49689e-07	-1.52898e-10	0.055421
112792483	chr2:112792483:C:T	4.01069e-07	-1.52898e-10	-0.570105
112792567	chr2:112792567:A:G	2.00218e-07	-1.52898e-10	-1.26483
112792966	chr2:112792966:G:T	2.10897e-07	-1.52898e-10	-1.21287
112793111	chr2:112793111:T:C	5.40715e-08	-1.31708	-1.25685
112793365	chr2:112793365:G:A	3.91303e-07	-1.52898e-10	-0.594755
112793640	chr2:112793640:T:C	2.30109e-07	-1.52898e-10	-1.12569
112793751	chr2:112793751:G:A	2.69085e-07	-1.52898e-10	-0.96921
112793757	chr2:112793757:G:A	2.06415e-07	-1.52898e-10	-1.23435
112794139	chr2:112794139:C:T	5.37109e-08	-1.32523	-1.2554
112794217	chr2:112794217:C:G	2.03933e-07	-1.52898e-10	-1.24644
112794667	chr2:112794667:G:A	1.407e-07	-1.61761	-2.89289e-10
112795030	chr2:112795030:C:T	7.66117e-08	-1.65205	-0.573437
112795101	chr2:112795101:T:A	6.04277e-08	-1.23485	-1.22794
112795121	chr2:112795121:A:G	4.57094e-08	-1.71972	-1.02221
112795160	chr2:112795160:T:C	4.40453e-08	-1.71953	-1.05949
112795588	chr2:112795588:T:G	6.07807e-08	-1.22815	-1.22881
112795849	chr2:112795849:A:G	6.41969e-08	-1.1384	-1.26389
112795922	chr2:112795922:T:A	2.16491e-07	-1.52898e-10	-1.18669
112796025	chr2:112796025:G:A	2.08664e-07	-1.52898e-10	-1.22351
112796091	chr2:112796091:A:G	5.99679e-08	-1.24456	-1.22587
112796247	chr2:112796247:A:T	3.60251e-08	-1.71968	-1.26034
112796374	chr2:112796374:T:C	1.42419e-06	1.96015	-1.26303
112796531	chr2:112796531:AC:A	2.05145e-07	-1.52898e-10	-1.24052
112796568	chr2:112796568:G:A	5.93625e-07	1.077	-1.25499
112796585	chr2:112796585:G:T	1.6348e-07	-1.46755	-2.89289e-10
112796587	chr2:112796587:C:T	2.16841e-07	-1.52898e-10	-1.18507
112796834	chr2:112796834:C:A	2.05602e-07	-1.52898e-10	-1.2383
112797337	chr2:112797337:G:A	3.71935e-07	-1.52898e-10	-0.645519
112797339	chr2:112797339:G:T	3.72002e-07	-1.52898e-10	-0.645339
112797803	chr2:112797803:A:G	2.0943e-07	-1.52898e-10	-1.21985
112798015	chr2:112798015:C:T	4.12687e-08	-1.57933	-1.2648
112798211	chr2:112798211:C:T	4.74733e-07	0.83036	-1.23185
112798612	chr2:112798612:A:C	2.0586e-07	-1.52898e-10	-1.23704
112799450	chr2:112799450:T:C	2.00326e-07	-1.52898e-10	-1.26429
112800866	chr2:112800866:A:G	4.05634e-08	-1.70662	-1.15475
112801034	chr2:112801034:C:T	3.21703e-07	-1.52898e-10	-0.79061
112801038	chr2:112801038:A:G	3.74396e-08	-1.68736	-1.25415
112801096	chr2:112801096:A:G	3.69126e-08	-1.69933	-1.25636
112801309	chr2:112801309:A:G	4.40942e-08	-1.62768	-1.15023
112801723	chr2:112801723:G:A	3.6749e-08	-1.70358	-1.25654
112801786	chr2:112801786:A:G	4.50786e-08	-1.71977	-1.03606
112802184	chr2:112802184:A:G	3.65444e-08	-1.70472	-1.26099
112802423	chr2:112802423:A:G	2.29587e-07	-1.52898e-10	-1.12795
112803344	chr2:112803344:A:G	1.33128e-07	-1.67292	-2.89289e-10
112803688	chr2:112803688:G:A	2.02366e-07	-1.52898e-10	-1.25416
112803817	chr2:112803817:C:G	3.01812e-07	-1.52898e-10	-0.854433
112803971	chr2:112803971:A:G	2.47648e-07	-1.52898e-10	-1.05223
112804813	chr2:112804813:T:C	2.02778e-07	-1.52898e-10	-1.25213
112804832	chr2:112804832:A:G	3.65014e-07	-1.52898e-10	-0.664303
112804856	chr2:112804856:T:A	3.48521e-07	-1.52898e-10	-0.710539
112805304	chr2:112805304:C:T	2.30273e-07	-1.52898e-10	-1.12497
112805784	chr2:112805784:A:G	6.76885e-08	-1.08802	-1.2613
112806008	chr2:112806008:G:A	2.00261e-07	-1.52898e-10	-1.26462
112806140	chr2:112806140:T:C	2.91209e-07	-1.52898e-10	-0.890197
112806241	chr2:112806241:G:A	2.07829e-07	-1.52898e-10	-1.22752
112806358	chr2:112806358:G:A	2.04267e-07	-1.52898e-10	-1.24481
112806397	chr2:112806397:A:G	3.07654e-07	-1.52898e-10	-0.835263
112806442	chr2:112806442:C:T	2.26844e-07	-1.52898e-10	-1.13997
112806586	chr2:112806586:A:G	2.05675e-07	-1.52898e-10	-1.23794
112806728	chr2:112806728:C:T	5.06446e-07	-1.52898e-10	-0.33682
112806849	chr2:112806849:T:C	3.67135e-08	-1.69763	-1.26347
112808721	chr2:112808721:G:GT	4.46686e-07	-1.52898e-10	-0.462382
112809124	chr2:112809124:A:T	2.11898e-07	-1.52898e-10	-1.20813
112809806	chr2:112809806:C:A	3.37263e-07	-1.52898e-10	-0.743375
112809853	chr2:112809853:T:G	1.1779e-07	-1.02956	-0.765779
112809955	chr2:112809955:C:T	1.152e-07	-1.06752	-0.75005
112810169	chr2:112810169:G:A	2.73086e-07	-1.52898e-10	-0.95445
112810237	chr2:112810237:C:A	3.00682e-07	-1.52898e-10	-0.858185
112810242	chr2:112810242:T:A	2.05163e-07	-1.52898e-10	-1.24043
112810599	chr2:112810599:C:T	9.61271e-08	-1.11571	-0.882853
112810807	chr2:112810807:C:G	2.43134e-07	-1.52898e-10	-1.07063
112811039	chr2:112811039:T:C	1.30778e-07	-1.69074	-2.89289e-10
112811043	chr2:112811043:G:A	2.05733e-07	-1.52898e-10	-1.23766
112811115	chr2:112811115:T:A	2.71986e-07	-1.52898e-10	-0.958486
112811270	chr2:112811270:G:C	6.74778e-08	-1.13432	-1.21812
112811462	chr2:112811462:T:C	3.94596e-08	-1.62472	-1.26424
112811507	chr2:112811507:G:A	1.2715e-07	-1.71887	-2.89289e-10
112811768	chr2:112811768:T:C	4.04721e-08	-1.62034	-1.24329
112811976	chr2:112811976:C:T	2.05872e-07	-1.52898e-10	-1.23698
112812343	chr2:112812343:A:T	6.5469e-08	-1.14575	-1.23691
112812756	chr2:112812756:C:T	2.73526e-07	-1.52898e-10	-0.95284
112812916	chr2:112812916:C:T	3.79893e-08	-1.67367	-1.25326
112813059	chr2:112813059:A:G	2.23367e-07	-1.52898e-10	-1.15542
112813164	chr2:112813164:G:A	2.42674e-07	-1.52898e-10	-1.07252
112813232	chr2:112813232:C:A	8.16167e-08	-0.897796	-1.26441
112813495	chr2:112813495:C:G	8.51984e-07	1.41645	-1.23312
112813987	chr2:112813987:A:G	5.65851e-07	-1.52898e-10	-0.225908
112814096	chr2:112814096:G:A	4.80436e-07	-1.52898e-10	-0.389544
112814137	chr2:112814137:C:T	2.02134e-07	-1.52898e-10	-1.25531
112814291	chr2:112814291:TTCTTG:T	2.05623e-07	-1.52898e-10	-1.2382
112814325	chr2:112814325:T:C	2.42783e-07	-1.52898e-10	-1.07207
112814442	chr2:112814442:A:G	1.45559e-07	-1.58366	-2.89289e-10
112814780	chr2:112814780:T:C	4.12158e-08	-1.71839	-1.12703
112815326	chr2:112815326:T:C	3.54488e-07	-1.52898e-10	-0.693563
112815559	chr2:112815559:T:G	2.46581e-07	-1.52898e-10	-1.05655
112815824	chr2:112815824:T:C	2.14935e-07	-1.52898e-10	-1.1939
112815954	chr2:112815954:T:A	2.16502e-07	-1.52898e-10	-1.18664
112816238	chr2:112816238:A:C	3.30341e-07	-1.52898e-10	-0.764111
112816388	chr2:112816388:G:A	2.04561e-07	-1.52898e-10	-1.24337
112816499	chr2:112816499:A:G	2.10819e-07	-1.52898e-10	-1.21324
112816897	chr2:112816897:G:A	4.65188e-07	-1.52898e-10	-0.421796
112816941	chr2:112816941:C:T	2.39655e-07	-1.52898e-10	-1.08504
112817106	chr2:112817106:G:A	7.74465e-07	-1.52898e-10	0.0879353
112817172	chr2:112817172:C:T	5.77911e-07	-1.52898e-10	-0.204817
112817277	chr2:112817277:G:A	3.81822e-08	-1.65705	-1.26482
112817287	chr2:112817287:T:C	5.80705e-07	-1.52898e-10	-0.199995
112817441	chr2:112817441:C:T	2.35843e-07	-1.52898e-10	-1.10107
112817512	chr2:112817512:G:A	2.70455e-07	-1.52898e-10	-0.964133
112817651	chr2:112817651:G:T	6.53682e-08	-1.29076	-1.09344
112818269	chr2:112818269:A:T	3.40423e-07	-1.52898e-10	-0.734048
112818364	chr2:112818364:A:G	2.27909e-07	-1.52898e-10	-1.13529
112818680	chr2:112818680:G:A	2.05721e-07	-1.52898e-10	-1.23772
112818722	chr2:112818722:C:T	2.2734e-07	-1.52898e-10	-1.13779
112819149	chr2:112819149:C:G	2.80131e-07	-0.102902	-0.826076
112819247	chr2:112819247:T:A	2.1563e-07	-1.52898e-10	-1.19067
112819325	chr2:112819325:A:G	1.15488e-07	-0.934464	-0.880605
112819330	chr2:112819330:T:G	2.1992e-07	-1.52898e-10	-1.17098
112819338	chr2:112819338:G:A	1.97256e-07	-0.424364	-0.855373
112819356	chr2:112819356:T:C	2.97731e-07	-1.52898e-10	-0.868046
112819357	chr2:112819357:G:T	3.28777e-07	-1.52898e-10	-0.768858
112819632	chr2:112819632:C:T	7.37529e-08	-1.28804	-0.975474
112819872	chr2:112819872:T:C	6.61092e-07	1.17503	-1.24538
112820380	chr2:112820380:T:C	8.91782e-07	0.896676	-0.667693
112820875	chr2:112820875:A:G	6.77544e-08	-1.11599	-1.23235
112821027	chr2:112821027:T:C	2.07084e-07	-1.52898e-10	-1.23112
112821085	chr2:112821085:AATATTTTAT:A	1.3794e-07	-1.63742	-2.89289e-10
112822264	chr2:112822264:A:G	2.017e-07	-1.52898e-10	-1.25745
112822289	chr2:112822289:T:C	4.47168e-07	-0.461304	-2.89289e-10
112822681	chr2:112822681:C:G	2.0207e-07	-1.52898e-10	-1.25562
112822855	chr2:112822855:C:G	3.35389e-07	0.408914	-1.15786
112823049	chr2:112823049:T:A	1.6109e-07	-1.48227	-2.89289e-10
112823416	chr2:112823416:C:T	2.27993e-07	-1.52898e-10	-1.13492
112823573	chr2:112823573:C:T	2.10539e-07	-1.52898e-10	-1.21457
112823805	chr2:112823805:C:T	1.52914e-07	-1.53436	-2.89289e-10
112823911	chr2:112823911:G:A	1.80733e-07	-1.36722	-2.89289e-10
112823950	chr2:112823950:C:T	1.79154e-07	-1.37599	-2.89289e-10
112824293	chr2:112824293:T:A	2.01517e-07	-1.52898e-10	-1.25836
112824589	chr2:112824589:A:C	2.67338e-07	-1.52898e-10	-0.975725
112825003	chr2:112825003:G:C	2.9982e-07	-1.52898e-10	-0.861055
112825104	chr2:112825104:G:A	2.98728e-07	-1.52898e-10	-0.864706
112825205	chr2:112825205:C:T	3.69899e-08	-1.71959	-1.234
112825326	chr2:112825326:G:A	2.28046e-07	-1.52898e-10	-1.13469
112826303	chr2:112826303:C:A	8.26712e-08	-0.906903	-1.24246
112826379	chr2:112826379:C:T	2.02362e-07	-1.52898e-10	-1.25418
112827473	chr2:112827473:C:T	8.66486e-07	1.42291	-1.22271
112827570	chr2:112827570:T:C	2.00367e-07	-1.52898e-10	-1.26409
112828093	chr2:112828093:CCCATGAT:C	1.36945e-07	-1.64466	-2.89289e-10
112828642	chr2:112828642:A:G	2.24762e-07	-1.1492	-2.89289e-10
112828793	chr2:112828793:G:A	3.73358e-07	-1.52898e-10	-0.6417
112828857	chr2:112828857:A:C	3.21493e-07	-1.52898e-10	-0.791263
112828892	chr2:112828892:A:G	1.68893e-06	2.13114	-1.26353
112829544	chr2:112829544:A:G	3.09307e-07	0.325438	-1.15534
112829641	chr2:112829641:A:G	2.30913e-07	-1.52898e-10	-1.1222
112829896	chr2:112829896:AAATTG:A	2.99081e-07	-1.52898e-10	-0.863522
112830624	chr2:112830624:T:C	2.28953e-07	-1.52898e-10	-1.13072
112830725	chr2:112830725:C:T	3.72041e-08	-1.71442	-1.2334
112830955	chr2:112830955:A:G	2.01951e-07	-1.52898e-10	-1.25621
112830976	chr2:112830976:A:G	9.41196e-07	1.54413	-1.26122
112831089	chr2:112831089:G:A	2.10701e-07	-1.52898e-10	-1.2138
112831178	chr2:112831178:CAA:C	8.26851e-08	-0.950741	-1.19846
112831217	chr2:112831217:G:A	2.01886e-07	-1.52898e-10	-1.25654
112831756	chr2:112831756:C:T	8.0769e-08	-0.958047	-1.2146
112831797	chr2:112831797:A:G	1.28224e-07	-1.71046	-2.89289e-10
112832174	chr2:112832174:G:A	3.60251e-07	-1.52898e-10	-0.677438
112832890	chr2:112832890:C:T	4.78794e-08	-1.71628	-0.979277
112833698	chr2:112833698:A:G	3.22683e-07	0.343788	-1.13136
112833765	chr2:112833765:G:A	2.40739e-07	0.0396462	-1.12017
112834078	chr2:112834078:T:G	1.16829e-07	-0.617346	-1.18618
112834786	chr2:112834786:C:T	9.66295e-08	-0.771867	-1.22149
112835315	chr2:112835315:GA:G	2.92432e-07	-0.0660564	-0.819948
112835370	chr2:112835370:C:T	2.18309e-07	-1.52898e-10	-1.17833
112835372	chr2:112835372:T:A	2.08476e-07	-1.52898e-10	-1.22441
112835941	chr2:112835941:G:A	5.46408e-06	2.50354	-0.461826
112836014	chr2:112836014:T:C	3.00621e-07	-1.52898e-10	-0.858389
112836120	chr2:112836120:A:G	2.29853e-07	-1.52898e-10	-1.1268
112836171	chr2:112836171:G:A	2.14133e-07	-1.52898e-10	-1.19764
112836810	chr2:112836810:G:A	2.0808e-05	3.61159	-0.23274
112837290	chr2:112837290:A:G	5.91901e-06	3.0521	-0.930408
112837491	chr2:112837491:T:G	4.33412e-07	-1.52898e-10	-0.492548
112837576	chr2:112837576:TACCA:T	2.90692e-07	-1.52898e-10	-0.891974
112837782	chr2:112837782:T:C	4.20437e-05	5.04972	-0.967496
112837878	chr2:112837878:A:T	2.10789e-07	-1.52898e-10	-1.21338
112838147	chr2:112838147:G:A	2.26458e-07	-1.52898e-10	-1.14168
112838252	chr2:112838252:C:G	6.52803e-05	5.52914	-1.00693
112838503	chr2:112838503:CTG:C	4.93392e-07	-1.52898e-10	-0.362933
112838691	chr2:112838691:CTTTT:C	7.70229e-07	-1.52898e-10	0.0824498
112839163	chr2:112839163:C:T	1.34329e-07	-1.66395	-2.89289e-10
112839179	chr2:112839179:C:T	1.64226e-07	-1.46299	-2.89289e-10
112839356	chr2:112839356:G:T	1.66845e-07	-1.44717	-2.89289e-10
112839656	chr2:112839656:T:C	2.73608e-07	-1.52898e-10	-0.952542
112839770	chr2:112839770:A:G	4.52855e-07	-1.52898e-10	-0.448665
112840530	chr2:112840530:G:A	9.24211e-08	-0.821484	-1.2164
112840640	chr2:112840640:T:TTA	2.04138e-07	-1.52898e-10	-1.24544
112840644	chr2:112840644:T:C	2.04075e-07	-1.52898e-10	-1.24575
112840730	chr2:112840730:G:C	2.9074e-07	-1.52898e-10	-0.89181
112840741	chr2:112840741:T:C	2.04018e-07	-1.52898e-10	-1.24603
112841950	chr2:112841950:A:G	7.02048e-07	0.65645	-0.666686
112842297	chr2:112842297:C:A	4.59716e-07	-0.433628	-2.89289e-10
112842714	chr2:112842714:C:A	2.40183e-07	-1.52898e-10	-1.08283
112842749	chr2:112842749:T:C	6.6159e-06	2.43207	-0.199074
112842838	chr2:112842838:C:T	8.50392e-08	-0.891553	-1.22957
112842989	chr2:112842989:C:G	6.25784e-07	0.314295	-0.439529
112843435	chr2:112843435:C:G	2.40767e-07	-1.52898e-10	-1.08041
112843850	chr2:112843850:G:GAAACA	6.39935e-08	-1.17436	-1.2311
112844063	chr2:112844063:A:G	4.11966e-07	-1.52898e-10	-0.543298
112844416	chr2:112844416:T:A	2.11051e-07	-1.52898e-10	-1.21214
112844447	chr2:112844447:A:G	5.7502e-07	-1.52898e-10	-0.209834
112844819	chr2:112844819:T:G	4.93392e-07	-1.52898e-10	-0.362933
112844982	chr2:112844982:A:G	1.44003e-07	-0.439227	-1.15518
112845069	chr2:112845069:C:CA	4.944e-07	-1.52898e-10	-0.360893
112845375	chr2:112845375:C:T	2.01146e-07	-1.52898e-10	-1.26021
112845606	chr2:112845606:G:T	9.38268e-08	-1.16018	-0.862606
112845653	chr2:112845653:TCTC:T	2.33613e-07	-1.52898e-10	-1.11057
112845681	chr2:112845681:G:A	4.54057e-07	-1.52898e-10	-0.446015
112845742	chr2:112845742:C:T	2.72044e-07	-1.52898e-10	-0.958273
112846455	chr2:112846455:CA:C	4.50674e-05	5.14944	-0.997765
112847272	chr2:112847272:C:T	2.27735e-07	-1.52898e-10	-1.13605
112848380	chr2:112848380:C:T	6.77997e-08	-1.12406	-1.22362
112848548	chr2:112848548:T:C	5.73107e-07	-1.52898e-10	-0.213165
112848616	chr2:112848616:G:A	7.29988e-07	0.802653	-0.773862
112848703	chr2:112848703:T:C	6.84453e-07	0.977756	-1.01337
112848727	chr2:112848727:C:T	2.52603e-07	-1.52898e-10	-1.03242
112848983	chr2:112848983:G:A	1.51967e-07	-1.54057	-2.89289e-10
112849068	chr2:112849068:T:C	1.84508e-07	-0.855954	-0.490588
112849849	chr2:112849849:A:G	7.51776e-07	-1.52898e-10	0.0582013
112850086	chr2:112850086:T:C	6.24637e-07	-1.52898e-10	-0.127067
112850250	chr2:112850250:A:G	6.22714e-07	-1.52898e-10	-0.13015
112851246	chr2:112851246:A:G	7.64834e-05	5.90129	-1.2207
112851327	chr2:112851327:C:A	7.51049e-07	-1.52898e-10	0.0572331
112851631	chr2:112851631:G:A	2.06679e-07	-1.52898e-10	-1.23307
112851794	chr2:112851794:G:A	5.52641e-08	-1.2873	-1.26482
112851830	chr2:112851830:T:C	2.26663e-07	-1.52898e-10	-1.14077
112851908	chr2:112851908:G:C	3.07683e-07	-1.52898e-10	-0.835168
112851991	chr2:112851991:C:T	3.3625e-05	4.4113	-0.552511
112852467	chr2:112852467:G:A	6.44085e-08	-1.16961	-1.22939
112852546	chr2:112852546:A:C	2.36135e-07	-1.52898e-10	-1.09983
112852637	chr2:112852637:A:G	5.97645e-07	-1.52898e-10	-0.17124
112852779	chr2:112852779:T:C	1.46233e-07	-0.758623	-0.820411
112852904	chr2:112852904:C:G	4.21611e-07	-1.52898e-10	-0.520154
112853203	chr2:112853203:T:C	9.71103e-05	6.18146	-1.26209
112853546	chr2:112853546:G:T	7.56293e-07	-1.52898e-10	0.0641913
112853676	chr2:112853676:G:A	2.28543e-07	-1.52898e-10	-1.13251
112853848	chr2:112853848:T:C	2.07264e-07	-1.52898e-10	-1.23024
112854789	chr2:112854789:A:G	2.20665e-07	-1.52898e-10	-1.16759
112855291	chr2:112855291:A:C	2.05461e-07	-1.52898e-10	-1.23898
112855363	chr2:112855363:T:C	2.22698e-07	-1.52898e-10	-1.15842
112855571	chr2:112855571:A:C	2.07762e-07	-1.52898e-10	-1.22785
112855998	chr2:112855998:TA:T	1.73769e-07	-1.40651	-2.89289e-10
112856108	chr2:112856108:C:T	2.08527e-07	-1.52898e-10	-1.22417
112856180	chr2:112856180:C:G	1.67003e-07	-0.960493	-0.48573
112856379	chr2:112856379:T:A	2.53925e-07	-1.52898e-10	-1.0272
112856403	chr2:112856403:A:T	1.09048e-07	-0.64774	-1.22471
112856510	chr2:112856510:T:C	2.85002e-07	-1.52898e-10	-0.91174
112857116	chr2:112857116:TTAAAA:T	6.71914e-07	-1.52898e-10	-0.0541068
112857317	chr2:112857317:C:T	1.81247e-07	-0.236043	-1.12833
112857745	chr2:112857745:C:A	1.57118e-07	-1.50724	-2.89289e-10
112857987	chr2:112857987:TAAGAG:T	2.81962e-07	-1.52898e-10	-0.922466
112858042	chr2:112858042:C:G	0.000103586	6.21789	-1.23397
112858128	chr2:112858128:A:G	6.08122e-07	-1.52898e-10	-0.153863
112858245	chr2:112858245:G:T	2.19645e-07	-1.52898e-10	-1.17222
112858498	chr2:112858498:G:T	1.62556e-07	-1.47321	-2.89289e-10
112858681	chr2:112858681:A:G	1.30488e-07	-1.00435	-0.688607
112859164	chr2:112859164:A:G	2.29836e-07	-1.52898e-10	-1.12687
112859327	chr2:112859327:CAGTT:C	2.99642e-07	-1.52898e-10	-0.86165
112859587	chr2:112859587:A:G	1.2928e-07	-1.70225	-2.89289e-10
112860086	chr2:112860086:G:A	2.05405e-07	-0.617392	-0.621861
112860361	chr2:112860361:G:A	2.3876e-07	-1.52898e-10	-1.08878
112861077	chr2:112861077:ATTG:A	2.86991e-07	-1.52898e-10	-0.904785
112861080	chr2:112861080:G:A	2.50269e-06	1.26088	-2.89289e-10
112861653	chr2:112861653:A:C	9.06256e-05	6.09011	-1.23985
112861752	chr2:112861752:T:C	2.17964e-07	-1.52898e-10	-1.17991
112862230	chr2:112862230:T:G	6.56169e-07	-1.52898e-10	-0.0778199
112862460	chr2:112862460:A:C	1.22753e-07	-0.98598	-0.768082
112863018	chr2:112863018:TG:T	1.69808e-06	0.873014	-2.89289e-10
112863060	chr2:112863060:A:G	7.66564e-07	-1.52898e-10	0.0776804
112863188	chr2:112863188:A:G	9.63641e-05	6.14411	-1.23246
112863351	chr2:112863351:C:T	6.02108e-07	-1.52898e-10	-0.1638
112863628	chr2:112863628:A:G	2.0595e-07	-1.52898e-10	-1.23661
112863633	chr2:112863633:C:T	6.86233e-08	-1.08659	-1.24901
112864671	chr2:112864671:G:A	3.52829e-07	-1.52898e-10	-0.698253
112865417	chr2:112865417:T:G	5.46657e-07	-1.52898e-10	-0.260416
112865703	chr2:112865703:C:A	1.59465e-05	3.38208	-0.269322
112866295	chr2:112866295:G:T	2.7511e-07	-1.52898e-10	-0.947068
112866313	chr2:112866313:G:A	2.05918e-07	-1.52898e-10	-1.23676
112866421	chr2:112866421:G:A	2.02098e-07	-1.52898e-10	-1.25549
112866638	chr2:112866638:C:T	7.45756e-07	0.37616	-0.325999
112866815	chr2:112866815:A:C	5.54905e-07	-1.52898e-10	-0.245441
112867134	chr2:112867134:A:G	2.09782e-07	-0.1147	-1.10347
112867808	chr2:112867808:G:A	9.92972e-07	-1.52898e-10	0.336465
112869012	chr2:112869012:C:G	8.46961e-05	5.97864	-1.19605
112869019	chr2:112869019:CAT:C	7.04881e-07	0.349601	-0.355811
112869247	chr2:112869247:C:T	3.19617e-07	-1.52898e-10	-0.797113
112869657	chr2:112869657:T:G	1.09036e-05	3.18638	-0.453769
112870389	chr2:112870389:C:T	4.8933e-08	-1.4377	-1.23608
112870522	chr2:112870522:C:T	2.58666e-07	-1.52898e-10	-1.0087
112870629	chr2:112870629:T:G	1.5922e-07	-0.808209	-0.685741
112870724	chr2:112870724:C:T	1.59769e-05	3.26692	-0.152264
112870789	chr2:112870789:C:T	2.24501e-07	-1.52898e-10	-1.15036
112872401	chr2:112872401:TCAA:T	9.51495e-07	0.996954	-0.703157
112872452	chr2:112872452:G:A	2.6719e-07	0.0451656	-1.02144
112872674	chr2:112872674:G:T	5.99879e-07	-1.52898e-10	-0.167509
112872681	chr2:112872681:T:C	5.62825e-07	-1.52898e-10	-0.231269
112872715	chr2:112872715:A:T	3.42368e-07	-1.52898e-10	-0.72835
112872725	chr2:112872725:C:T	8.81192e-07	0.948788	-0.731749
112872908	chr2:112872908:G:A	3.25395e-07	-1.52898e-10	-0.779198
112873186	chr2:112873186:GAAC:G	2.00216e-07	-1.52898e-10	-1.26484
112873920	chr2:112873920:C:T	1.1238e-06	-1.52898e-10	0.460234
112873948	chr2:112873948:C:T	9.57518e-07	0.888759	-0.588651
112874607	chr2:112874607:C:T	6.76635e-07	0.260014	-0.30712
112875416	chr2:112875416:C:T	7.0143e-07	-1.52898e-10	-0.0111159
112875432	chr2:112875432:G:A	6.17681e-07	0.191484	-0.32975
112875630	chr2:112875630:A:T	3.58884e-07	-1.52898e-10	-0.681239
112876212	chr2:112876212:G:A	3.45027e-07	-1.52898e-10	-0.720615
112876218	chr2:112876218:A:T	2.05773e-07	-1.52898e-10	-1.23747
112877122	chr2:112877122:C:T	2.07204e-07	-1.52898e-10	-1.23053
112877212	chr2:112877212:C:T	2.79415e-07	-1.52898e-10	-0.931539
112878483	chr2:112878483:T:G	2.81705e-07	-1.52898e-10	-0.923377
112878516	chr2:112878516:T:G	7.48128e-07	1.13095	-1.07761
112878905	chr2:112878905:CT:C	3.76947e-07	-1.52898e-10	-0.632133
112878987	chr2:112878987:G:A	2.39295e-07	-1.52898e-10	-1.08654
112879115	chr2:112879115:C:T	2.2807e-07	-1.13459	-2.89289e-10
112879285	chr2:112879285:T:C	1.45361e-07	-0.471504	-1.11351
112879542	chr2:112879542:A:C	2.12666e-07	-1.52898e-10	-1.20452
112880500	chr2:112880500:C:T	3.1257e-07	-1.52898e-10	-0.81941
112880555	chr2:112880555:C:G	1.6717e-07	-1.44523	-2.89289e-10
112881306	chr2:112881306:C:T	2.53163e-07	-1.52898e-10	-1.0302
112881653	chr2:112881653:T:A	3.11264e-07	0.438926	-1.26252
112882007	chr2:112882007:A:G	7.40994e-07	1.26482	-1.22106
112882056	chr2:112882056:C:A	8.60482e-07	1.39932	-1.20606
112882162	chr2:112882162:T:C	2.53383e-07	-1.52898e-10	-1.02933
112882186	chr2:112882186:A:T	2.12775e-07	-1.52898e-10	-1.204
112882228	chr2:112882228:C:T	2.07763e-07	-1.52898e-10	-1.22784
112882367	chr2:112882367:T:C	1.69147e-07	-1.43347	-2.89289e-10
112883090	chr2:112883090:G:A	4.95062e-08	-1.71721	-0.944931
112883119	chr2:112883119:C:T	2.57889e-07	-1.52898e-10	-1.01171
112883120	chr2:112883120:G:A	2.63816e-07	-1.52898e-10	-0.988985
112883755	chr2:112883755:A:G	4.66916e-07	-1.52898e-10	-0.418089
112883895	chr2:112883895:C:T	7.45003e-06	3.56762	-1.21588
112884022	chr2:112884022:C:A	2.98452e-07	-1.52898e-10	-0.865629
112884054	chr2:112884054:T:C	9.45634e-08	-0.750219	-1.26475
112884367	chr2:112884367:G:A	7.39985e-06	3.56285	-1.21787
112885447	chr2:112885447:C:T	7.54267e-08	-1.0601	-1.18098
112886051	chr2:112886051:T:C	8.86178e-08	-0.818676	-1.26123
112886061	chr2:112886061:G:A	1.90125e-07	-0.600632	-0.715924
112886148	chr2:112886148:C:A	4.41449e-08	-1.71704	-1.05972
112887074	chr2:112887074:G:A	2.33086e-07	-1.11283	-2.89289e-10
112887540	chr2:112887540:A:G	9.94564e-08	-0.72769	-1.23683
112887860	chr2:112887860:C:T	2.13229e-07	-1.20187	-2.89289e-10
112887897	chr2:112887897:C:G	2.65336e-07	-1.52898e-10	-0.983242
112888365	chr2:112888365:C:A	3.93185e-08	-1.71926	-1.17329
112889169	chr2:112889169:G:A	1.0236e-05	3.81332	-1.14389
112889482	chr2:112889482:T:G	3.36287e-07	-1.52898e-10	-0.746271
112889542	chr2:112889542:C:T	2.36917e-07	-1.52898e-10	-1.09653
112889682	chr2:112889682:C:T	2.63791e-07	-1.52898e-10	-0.989081
112890125	chr2:112890125:AG:A	3.94089e-08	-1.71749	-1.17276
112891633	chr2:112891633:G:A	1.05142e-05	3.76618	-1.06993
112892444	chr2:112892444:C:A	2.02424e-07	-1.52898e-10	-1.25387
112893227	chr2:112893227:C:T	4.0055e-08	-1.71292	-1.16107
112893674	chr2:112893674:T:C	3.40671e-07	-1.52898e-10	-0.733321
112894308	chr2:112894308:T:C	2.0257e-07	-1.25315	-2.89289e-10
112894946	chr2:112894946:G:T	4.42579e-07	0.706355	-1.17797
112895476	chr2:112895476:G:A	2.75586e-07	-1.52898e-10	-0.945339
112895792	chr2:112895792:T:C	7.69618e-07	1.28402	-1.20237
112895859	chr2:112895859:A:T	1.25223e-06	-1.52898e-10	0.568442
112896981	chr2:112896981:C:T	3.06651e-07	-1.52898e-10	-0.838528
112897642	chr2:112897642:T:C	1.10985e-06	1.37842	-0.930683
112898513	chr2:112898513:CATT:C	4.24039e-08	-1.69966	-1.11734
112899173	chr2:112899173:T:G	2.62174e-07	-1.52898e-10	-0.995228
112899643	chr2:112899643:A:G	2.86898e-07	-1.52898e-10	-0.90511
112899688	chr2:112899688:T:C	3.07521e-07	-1.52898e-10	-0.835693
112900182	chr2:112900182:C:T	3.86938e-07	0.607601	-1.21357
112900498	chr2:112900498:T:C	1.09908e-07	-0.745862	-1.11874
112901128	chr2:112901128:C:T	3.27779e-07	0.430758	-1.20265
112901133	chr2:112901133:G:T	1.85268e-07	-1.34243	-2.89289e-10
112901139	chr2:112901139:C:T	2.10307e-07	-1.52898e-10	-1.21567
112901147	chr2:112901147:G:A	3.69023e-08	-1.69277	-1.26319
112902055	chr2:112902055:T:C	4.53073e-08	-1.5424	-1.20837
112902069	chr2:112902069:G:A	2.12032e-07	-1.52898e-10	-1.2075
112902610	chr2:112902610:A:G	8.67485e-07	-1.52898e-10	0.20136
112902654	chr2:112902654:G:A	2.08412e-07	-1.52898e-10	-1.22472
112902798	chr2:112902798:AAAATG:A	2.54037e-07	-1.52898e-10	-1.02676
112903783	chr2:112903783:C:T	1.29601e-07	-1.69978	-2.89289e-10
112904132	chr2:112904132:G:A	2.77444e-07	-1.52898e-10	-0.93862
112904583	chr2:112904583:G:A	3.591e-07	-1.52898e-10	-0.680636
112904879	chr2:112904879:T:C	3.41705e-07	-1.52898e-10	-0.730291
112905253	chr2:112905253:T:C	2.6468e-07	-1.52898e-10	-0.985714
112905327	chr2:112905327:A:G	2.63147e-07	-1.52898e-10	-0.991524
112906296	chr2:112906296:A:G	2.21435e-07	-1.52898e-10	-1.16411
112906480	chr2:112906480:G:A	2.49806e-07	-1.52898e-10	-1.04355
112906666	chr2:112906666:G:A	2.2503e-07	-1.52898e-10	-1.148
112907240	chr2:112907240:T:C	3.787e-08	-1.68921	-1.24087
112907241	chr2:112907241:G:A	2.44568e-07	-1.52898e-10	-1.06475
112907695	chr2:112907695:C:T	1.50086e-07	-1.55303	-2.89289e-10
112907872	chr2:112907872:G:A	7.28131e-07	-1.52898e-10	0.0262436
112908164	chr2:112908164:T:C	4.04937e-08	-1.63616	-1.22693
112908292	chr2:112908292:T:C	2.98064e-07	-1.52898e-10	-0.866929
112908311	chr2:112908311:A:G	2.01773e-07	-1.52898e-10	-1.25709
112909226	chr2:112909226:A:G	5.18085e-07	-1.52898e-10	-0.314098
112909434	chr2:112909434:T:C	3.73651e-08	-1.69653	-1.24697
112909891	chr2:112909891:T:TTG	3.73614e-08	-1.69687	-1.24673
112910093	chr2:112910093:T:C	2.32625e-07	-1.52898e-10	-1.11481
112910176	chr2:112910176:G:A	3.62226e-08	-1.71033	-1.26422
112910267	chr2:112910267:T:C	3.73338e-08	-1.69523	-1.24911
112910268	chr2:112910268:C:A	3.76351e-08	-1.68825	-1.24805
112910286	chr2:112910286:A:G	3.76873e-08	-1.68552	-1.24939
112910428	chr2:112910428:T:G	5.14575e-06	2.79866	-0.816968
112910567	chr2:112910567:T:A	3.80461e-08	-1.69309	-1.23235
112910570	chr2:112910570:G:A	3.59874e-08	-1.71622	-1.26485
112910784	chr2:112910784:C:A	3.77988e-08	-1.69847	-1.23349
112910946	chr2:112910946:A:G	3.80968e-08	-1.67678	-1.24732
112911097	chr2:112911097:CT:C	3.75379e-08	-1.68448	-1.25441
112911226	chr2:112911226:G:C	3.83403e-08	-1.65768	-1.26005
112911266	chr2:112911266:A:G	3.77033e-08	-1.682	-1.25249
112911501	chr2:112911501:C:A	3.78619e-08	-1.68389	-1.24641
112911621	chr2:112911621:G:A	2.0227e-07	-1.52898e-10	-1.25463
112911742	chr2:112911742:C:T	3.64488e-08	-1.70526	-1.26307
112911786	chr2:112911786:C:T	3.65245e-08	-1.70317	-1.26308
112912003	chr2:112912003:C:T	3.64999e-08	-1.70401	-1.26292
112912052	chr2:112912052:G:A	4.37777e-07	-1.52898e-10	-0.482527
112912187	chr2:112912187:C:T	1.30621e-07	-0.468502	-1.22344
112912248	chr2:112912248:T:C	3.6909e-08	-1.6975	-1.25829
112912618	chr2:112912618:T:TA	2.27613e-07	-1.52898e-10	-1.13659
112912655	chr2:112912655:A:G	1.53125e-07	-1.53298	-2.89289e-10
112912798	chr2:112912798:C:T	3.67227e-08	-1.69616	-1.26469
112912860	chr2:112912860:A:T	3.64819e-08	-1.70264	-1.26478
112912898	chr2:112912898:A:G	3.65317e-08	-1.7014	-1.26466
112912904	chr2:112912904:G:C	3.65441e-08	-1.70088	-1.26483
112913372	chr2:112913372:G:C	3.65434e-08	-1.7016	-1.26414
112913435	chr2:112913435:C:G	1.56026e-07	-0.256231	-1.25798
112913436	chr2:112913436:A:G	3.63704e-08	-1.70653	-1.26395
112913437	chr2:112913437:G:A	3.86416e-08	-1.65322	-1.25669
112913559	chr2:112913559:C:T	3.65327e-08	-1.70631	-1.25972
112913621	chr2:112913621:T:C	3.64598e-08	-1.70682	-1.26121
112913726	chr2:112913726:T:C	1.59974e-07	-0.264437	-1.22479
112913833	chr2:112913833:A:G	2.28132e-07	-0.147749	-0.986565
112913972	chr2:112913972:G:A	2.00222e-07	-1.52898e-10	-1.26481
112914243	chr2:112914243:T:C	2.03461e-07	-1.52898e-10	-1.24877
112914526	chr2:112914526:C:G	2.66874e-07	-1.52898e-10	-0.977462
112914547	chr2:112914547:G:A	2.80266e-07	-1.52898e-10	-0.928497
112914717	chr2:112914717:C:T	2.31021e-07	-1.52898e-10	-1.12173
112914857	chr2:112914857:C:G	3.72575e-08	-1.7083	-1.23808
112914929	chr2:112914929:A:G	2.01789e-07	-1.52898e-10	-1.25701
112914991	chr2:112914991:A:G	3.71028e-08	-1.70732	-1.24323
112915088	chr2:112915088:A:G	3.70991e-08	-1.70861	-1.24204
112915089	chr2:112915089:C:T	3.71055e-08	-1.7083	-1.24217
112915313	chr2:112915313:C:T	3.73409e-08	-1.70623	-1.23792
112915391	chr2:112915391:A:G	3.72328e-08	-1.70188	-1.24517
112915893	chr2:112915893:C:T	5.64735e-07	0.969115	-1.197
112915894	chr2:112915894:G:A	9.65531e-08	-1.05749	-0.936655
112915897	chr2:112915897:C:A	3.76097e-08	-1.70309	-1.23389
112915989	chr2:112915989:G:A	3.76759e-08	-1.70378	-1.23143
112916005	chr2:112916005:A:G	3.74246e-08	-1.70737	-1.23454
112916008	chr2:112916008:A:G	3.75638e-08	-1.70418	-1.23402
112916019	chr2:112916019:G:A	3.74785e-08	-1.70645	-1.23402
112916166	chr2:112916166:C:T	3.7512e-08	-1.70664	-1.23294
112916195	chr2:112916195:A:G	3.762e-08	-1.7052	-1.2315
112916678	chr2:112916678:G:A	2.03272e-07	-1.52898e-10	-1.24969
112917132	chr2:112917132:C:G	3.78958e-08	-1.70696	-1.22243
112917144	chr2:112917144:A:G	3.78895e-08	-1.70492	-1.22464
112917310	chr2:112917310:G:T	3.82696e-08	-1.69878	-1.2208
112917503	chr2:112917503:A:G	3.99603e-08	-1.63765	-1.2387
112917692	chr2:112917692:C:T	3.69665e-08	-1.71168	-1.24255
112917851	chr2:112917851:G:A	3.7629e-08	-1.70333	-1.23313
112917878	chr2:112917878:A:G	2.33266e-07	-1.52898e-10	-1.11206
112918199	chr2:112918199:A:AT	4.11514e-08	-1.64364	-1.20334
112918606	chr2:112918606:C:T	2.03336e-07	-1.52898e-10	-1.24938
112918642	chr2:112918642:T:C	3.85315e-08	-1.70202	-1.21074
112918804	chr2:112918804:G:A	3.77596e-08	-1.71318	-1.21982
112918994	chr2:112918994:C:A	3.77955e-08	-1.71404	-1.21801
112919082	chr2:112919082:T:C	3.78949e-08	-1.67277	-1.25665
112919355	chr2:112919355:TGAGG:T	3.87687e-08	-1.69889	-1.20773
112919378	chr2:112919378:T:C	7.73989e-07	1.26791	-1.18059
112920075	chr2:112920075:C:T	3.65857e-07	-1.52898e-10	-0.661995
112920086	chr2:112920086:T:C	3.82611e-08	-1.70125	-1.21856
112920089	chr2:112920089:T:C	2.06364e-07	-1.52898e-10	-1.2346
112920186	chr2:112920186:G:A	2.2541e-07	-1.52898e-10	-1.14632
112920410	chr2:112920410:G:C	2.96827e-07	-1.52898e-10	-0.871088
112920473	chr2:112920473:C:T	1.48663e-07	-0.374876	-1.18768
112920581	chr2:112920581:C:CA	3.62908e-08	-1.71652	-1.25615
112920596	chr2:112920596:T:C	3.15823e-07	-0.249946	-0.55911
112920663	chr2:112920663:C:T	3.81216e-08	-1.6965	-1.22696
112920664	chr2:112920664:C:T	3.80105e-08	-1.6995	-1.22687
112920754	chr2:112920754:A:G	3.84763e-08	-1.69946	-1.21474
112920888	chr2:112920888:G:A	3.69679e-08	-1.71589	-1.2383
112920959	chr2:112920959:C:T	1.49447e-07	-0.378782	-1.17851
112921027	chr2:112921027:A:G	3.83399e-08	-1.69854	-1.21921
112921052	chr2:112921052:A:G	3.93155e-08	-1.67608	-1.21654
112921279	chr2:112921279:G:A	1.43858e-07	-0.412399	-1.18301
112921324	chr2:112921324:T:C	3.81768e-08	-1.70163	-1.22038
112921784	chr2:112921784:G:A	8.08777e-07	1.29563	-1.16435
112922176	chr2:112922176:A:G	3.8244e-08	-1.70324	-1.21701
112922237	chr2:112922237:C:T	3.84603e-08	-1.64977	-1.26484
112922748	chr2:112922748:G:C	2.25409e-07	-1.52898e-10	-1.14632
112922859	chr2:112922859:A:C	3.74959e-08	-1.68563	-1.25437
112923008	chr2:112923008:C:T	3.67045e-07	-1.52898e-10	-0.658752
112923020	chr2:112923020:C:T	2.00234e-07	-1.52898e-10	-1.26475
112923292	chr2:112923292:T:C	2.16241e-07	-1.52898e-10	-1.18784
112923361	chr2:112923361:C:T	5.36574e-07	-1.52898e-10	-0.279033
112923423	chr2:112923423:G:A	2.20588e-07	-1.52898e-10	-1.16794
112923515	chr2:112923515:G:A	2.19877e-07	-1.52898e-10	-1.17117
112923665	chr2:112923665:A:C	9.72681e-08	-0.840028	-1.14674
112923864	chr2:112923864:C:T	3.91911e-08	-1.67436	-1.22143
112923911	chr2:112923911:A:G	2.09324e-07	-1.52898e-10	-1.22035
112923988	chr2:112923988:A:T	2.01718e-07	-1.52898e-10	-1.25737
112924269	chr2:112924269:T:C	3.69184e-08	-1.70685	-1.24868
112924383	chr2:112924383:T:C	6.36303e-07	-1.52898e-10	-0.108563
112924704	chr2:112924704:C:G	9.65959e-07	1.14528	-0.836397
112924836	chr2:112924836:G:A	4.0779e-08	-1.64367	-1.2124
112925044	chr2:112925044:G:A	4.67524e-08	-1.46047	-1.2589
112925194	chr2:112925194:C:T	3.85281e-08	-1.67151	-1.24134
112925403	chr2:112925403:T:C	4.63177e-07	-1.52898e-10	-0.426128
112925533	chr2:112925533:C:T	2.01279e-07	-1.52898e-10	-1.25955
112926032	chr2:112926032:G:A	5.29515e-07	-1.52898e-10	-0.292276
112926820	chr2:112926820:C:A	4.5161e-08	-1.61355	-1.14045
112926982	chr2:112926982:T:A	2.00637e-07	-1.52898e-10	-1.26274
112927353	chr2:112927353:A:ATTT	3.80094e-08	-1.69693	-1.22948
112928162	chr2:112928162:T:A	2.47404e-07	-1.52898e-10	-1.05322
112928703	chr2:112928703:C:T	2.40056e-07	-1.52898e-10	-1.08337
112928773	chr2:112928773:A:G	1.27071e-07	-1.7195	-2.89289e-10
112929615	chr2:112929615:C:T	3.51687e-07	-1.52898e-10	-0.701496
112929665	chr2:112929665:T:C	3.90102e-08	-1.70033	-1.20009
112929862	chr2:112929862:T:A	2.53928e-07	-1.52898e-10	-1.02719
112929892	chr2:112929892:T:TG	5.12958e-07	-0.324044	-2.89289e-10
112930127	chr2:112930127:CAG:C	1.86923e-07	-1.33354	-2.89289e-10
112930584	chr2:112930584:A:G	3.11203e-07	-1.52898e-10	-0.823793
112930703	chr2:112930703:G:C	2.31577e-07	-1.52898e-10	-1.11932
112930732	chr2:112930732:C:A	3.61424e-08	-1.712	-1.26477
112930822	chr2:112930822:C:G	3.82952e-08	-1.6603	-1.25861
112930863	chr2:112930863:T:C	3.76535e-08	-1.68051	-1.2553
112930999	chr2:112930999:A:G	2.06797e-07	-1.52898e-10	-1.2325
112931292	chr2:112931292:G:A	3.78073e-08	-1.67536	-1.25638
112931308	chr2:112931308:G:T	3.8026e-08	-1.66976	-1.2562
112931317	chr2:112931317:C:T	3.76808e-08	-1.679	-1.25609
112931646	chr2:112931646:C:A	3.80911e-08	-1.66803	-1.25623
112931752	chr2:112931752:T:G	3.77882e-08	-1.67948	-1.25276
112931848	chr2:112931848:A:C	4.16823e-08	-1.57819	-1.25598
112932086	chr2:112932086:T:G	2.02212e-07	-1.52898e-10	-1.25492
112932167	chr2:112932167:C:G	3.85037e-08	-1.71406	-1.19942
112932170	chr2:112932170:G:A	8.18968e-08	-1.10055	-1.05822
112932264	chr2:112932264:T:G	2.00882e-07	-1.52898e-10	-1.26152
112932374	chr2:112932374:C:T	6.02652e-06	2.13969	-2.89289e-10
112932500	chr2:112932500:A:G	3.75816e-08	-1.70059	-1.23713
112932545	chr2:112932545:C:T	2.03198e-07	-1.52898e-10	-1.25005
112932739	chr2:112932739:T:C	3.64647e-08	-1.70513	-1.26276
112932773	chr2:112932773:G:A	5.08682e-08	-1.7109	-0.9241
112932875	chr2:112932875:A:G	4.23959e-08	-1.70688	-1.11031
112933084	chr2:112933084:G:A	2.3441e-07	-1.52898e-10	-1.10717
112933358	chr2:112933358:C:T	8.78707e-07	1.32053	-1.10632
112933483	chr2:112933483:T:C	4.20077e-07	0.675635	-1.19944
112933573	chr2:112933573:GC:G	2.00492e-07	-1.52898e-10	-1.26346
112933711	chr2:112933711:T:C	5.01998e-07	0.880987	-1.22663
112933827	chr2:112933827:A:G	1.28202e-06	1.6833	-1.09134
112933922	chr2:112933922:G:A	6.63497e-08	-1.47414	-0.895154
112934349	chr2:112934349:T:C	6.06628e-07	1.10851	-1.26483
112934386	chr2:112934386:C:T	2.16079e-07	-1.52898e-10	-1.1886
112934653	chr2:112934653:G:A	2.21012e-07	-1.52898e-10	-1.16602
112935010	chr2:112935010:C:A	2.07503e-07	-1.52898e-10	-1.22909
112935136	chr2:112935136:G:T	2.03543e-07	-1.52898e-10	-1.24836
112935454	chr2:112935454:T:C	2.90797e-07	-1.52898e-10	-0.891611
112935586	chr2:112935586:G:A	2.45589e-07	-1.52898e-10	-1.06058
112935780	chr2:112935780:AT:A	8.76643e-07	-1.52898e-10	0.211863
112936076	chr2:112936076:C:T	8.9553e-07	1.03716	-0.80398
112936218	chr2:112936218:C:T	9.09322e-07	1.08479	-0.836326
112936248	chr2:112936248:G:A	8.94468e-07	1.05302	-0.821026
112936301	chr2:112936301:C:G	1.2917e-06	1.8545	-1.25503
112936340	chr2:112936340:T:C	4.20251e-08	-1.64347	-1.1825
112936568	chr2:112936568:A:G	1.00935e-06	1.06852	-0.715695
112936658	chr2:112936658:G:A	1.38067e-06	1.10977	-0.443683
112936692	chr2:112936692:G:A	1.08428e-06	1.09403	-0.669602
112936762	chr2:112936762:C:T	5.66478e-08	-1.51145	-1.01594
112936864	chr2:112936864:C:T	2.10319e-07	-1.52898e-10	-1.21561
112936991	chr2:112936991:AAC:A	1.26632e-06	1.07444	-0.494809
112937543	chr2:112937543:T:C	1.22104e-06	1.28446	-0.741239
112937569	chr2:112937569:C:T	1.23127e-06	1.29431	-0.742742
112937764	chr2:112937764:G:A	1.19171e-06	1.28506	-0.76615
112937782	chr2:112937782:A:G	1.2116e-06	1.30968	-0.774223
112937925	chr2:112937925:A:G	4.35447e-08	-1.66205	-1.1284
112938441	chr2:112938441:T:C	2.49075e-07	-1.52898e-10	-1.04648
112938455	chr2:112938455:G:A	2.05668e-07	-1.52898e-10	-1.23797
112938456	chr2:112938456:A:AGTT	2.57592e-07	-1.52898e-10	-1.01286
112938469	chr2:112938469:T:C	2.55563e-07	-1.52898e-10	-1.02077
112938769	chr2:112938769:C:T	1.49451e-06	1.93189	-1.18657
112939017	chr2:112939017:T:C	1.51771e-06	1.92834	-1.16762
112939109	chr2:112939109:G:T	3.87052e-07	0.103517	-0.709194
112939253	chr2:112939253:G:A	2.75876e-07	-1.52898e-10	-0.944287
112939261	chr2:112939261:G:A	2.672e-06	2.41074	-1.08439
112939267	chr2:112939267:G:A	5.66741e-08	-1.54534	-0.981582
112939269	chr2:112939269:G:A	5.64503e-08	-1.54929	-0.981582
112939319	chr2:112939319:G:A	3.91406e-08	-1.64311	-1.25396
112939353	chr2:112939353:G:C	2.04268e-07	-1.52898e-10	-1.2448
112939384	chr2:112939384:C:T	2.33244e-07	-1.52898e-10	-1.11215
112939411	chr2:112939411:A:G	2.0148e-07	-1.52898e-10	-1.25855
112939469	chr2:112939469:G:C	2.00368e-07	-1.52898e-10	-1.26408
112939699	chr2:112939699:A:G	4.73463e-08	-1.63652	-1.07023
112939718	chr2:112939718:G:A	2.33343e-07	-1.52898e-10	-1.11173
112939852	chr2:112939852:T:C	2.00217e-07	-1.52898e-10	-1.26484
112940031	chr2:112940031:A:G	3.15447e-07	-1.52898e-10	-0.810248
112940384	chr2:112940384:C:T	6.68969e-08	-1.48793	-0.873159
112940392	chr2:112940392:T:G	2.15826e-07	-1.52898e-10	-1.18977
112940501	chr2:112940501:A:G	2.56046e-06	2.49211	-1.2084
112940517	chr2:112940517:G:A	1.50519e-06	1.95237	-1.19993
112940559	chr2:112940559:C:T	1.46703e-06	1.94883	-1.22207
112940703	chr2:112940703:A:G	2.12611e-07	-1.52898e-10	-1.20477
112940733	chr2:112940733:C:T	2.00573e-07	-1.52898e-10	-1.26306
112940753	chr2:112940753:A:G	5.52232e-07	-1.52898e-10	-0.25027
112940832	chr2:112940832:G:A	2.94718e-07	-1.52898e-10	-0.87822
112941072	chr2:112941072:A:G	4.71136e-07	-1.52898e-10	-0.409091
112941153	chr2:112941153:A:G	2.02615e-07	-1.52898e-10	-1.25293
112941304	chr2:112941304:C:T	2.03465e-07	-1.52898e-10	-1.24874
112941478	chr2:112941478:G:C	5.09611e-08	-1.6277	-1.00547
112941855	chr2:112941855:A:G	2.19951e-07	-1.52898e-10	-1.17083
112942040	chr2:112942040:C:T	2.23447e-06	1.58911	-0.441592
112942204	chr2:112942204:A:G	2.022e-07	-1.52898e-10	-1.25498
112942249	chr2:112942249:G:A	2.022e-07	-1.52898e-10	-1.25498
112942404	chr2:112942404:A:G	1.84972e-06	2.14262	-1.18406
112942778	chr2:112942778:T:C	8.56992e-08	-1.56971	-0.543686
112943315	chr2:112943315:G:A	2.14379e-06	2.27887	-1.17277
112943587	chr2:112943587:G:A	2.07945e-06	2.24008	-1.16446
112943806	chr2:112943806:T:G	2.17932e-06	2.31729	-1.19476
112943870	chr2:112943870:G:A	2.17001e-06	2.31404	-1.19579
112943875	chr2:112943875:G:A	2.07438e-06	2.26337	-1.19019
112944021	chr2:112944021:T:G	2.19646e-06	2.31989	-1.18953
112944601	chr2:112944601:A:C	2.20563e-06	2.32319	-1.18865
112944953	chr2:112944953:T:C	7.34295e-08	-1.55766	-0.710255
112945501	chr2:112945501:A:G	3.08257e-06	2.27898	-0.809703
112945591	chr2:112945591:C:G	2.01486e-07	-1.52898e-10	-1.25852
112945704	chr2:112945704:T:C	2.41787e-06	2.42202	-1.19562
112945916	chr2:112945916:C:A	2.46371e-06	1.64964	-0.40445
112946069	chr2:112946069:T:C	1.35437e-06	1.82552	-1.17867
112946612	chr2:112946612:T:C	2.0115e-07	-1.52898e-10	-1.26019
112946628	chr2:112946628:C:T	2.01049e-07	-1.52898e-10	-1.26069
112946980	chr2:112946980:C:A	2.01357e-07	-1.52898e-10	-1.25916
112947001	chr2:112947001:CT:C	2.01378e-07	-1.52898e-10	-1.25905
112947050	chr2:112947050:A:G	2.02071e-07	-1.52898e-10	-1.25562
112947147	chr2:112947147:C:T	1.21259e-06	1.02224	-0.485964
112947229	chr2:112947229:C:T	2.63e-07	-1.52898e-10	-0.992085
112947411	chr2:112947411:A:G	3.83121e-07	-1.52898e-10	-0.615887
112947421	chr2:112947421:C:T	2.0206e-07	-1.52898e-10	-1.25567
112947513	chr2:112947513:G:A	4.61485e-08	-1.69731	-1.03506
112947617	chr2:112947617:A:G	2.01455e-07	-1.52898e-10	-1.25867
112947708	chr2:112947708:C:T	2.51484e-07	-1.52898e-10	-1.03686
112947785	chr2:112947785:C:A	1.324e-07	-1.67841	-2.89289e-10
112947787	chr2:112947787:G:A	2.01455e-07	-1.52898e-10	-1.25867
112947826	chr2:112947826:T:C	2.22779e-06	2.31243	-1.1679
112947939	chr2:112947939:A:G	2.01294e-07	-1.52898e-10	-1.25947
112948040	chr2:112948040:T:C	2.15401e-07	-1.52898e-10	-1.19174
112948096	chr2:112948096:G:A	1.29803e-06	1.7834	-1.17904
112948302	chr2:112948302:T:C	2.0181e-07	-1.52898e-10	-1.25691
112948594	chr2:112948594:T:C	2.43582e-06	1.67379	-0.439984
112948696	chr2:112948696:C:G	9.75512e-07	-1.52898e-10	0.318725
112948730	chr2:112948730:A:G	1.0611e-06	-1.52898e-10	0.402821
112948776	chr2:112948776:A:G	2.98387e-07	-1.52898e-10	-0.865847
112948797	chr2:112948797:G:A	7.0317e-08	-1.69523	-0.61599
112948800	chr2:112948800:G:A	2.01459e-07	-1.52898e-10	-1.25865
112948962	chr2:112948962:A:G	9.09278e-07	-1.52898e-10	0.248414
112948963	chr2:112948963:T:C	2.00766e-07	-1.52898e-10	-1.2621
112949263	chr2:112949263:T:C	2.36198e-07	-1.52898e-10	-1.09957
112949535	chr2:112949535:G:C	3.90221e-08	-1.63901	-1.2611
112949537	chr2:112949537:G:A	3.89853e-08	-1.6399	-1.26115
112949979	chr2:112949979:A:G	3.15741e-07	-1.52898e-10	-0.809316
112950000	chr2:112950000:G:A	7.52598e-07	0.979897	-0.920603
112950068	chr2:112950068:G:T	1.19166e-06	1.69429	-1.17543
112950098	chr2:112950098:A:T	2.96846e-07	-1.52898e-10	-0.871023
112950229	chr2:112950229:T:C	2.60353e-07	-1.52898e-10	-1.0022
112950449	chr2:112950449:A:G	2.46522e-06	1.58058	-0.334778
112950783	chr2:112950783:C:A	2.14339e-07	-1.52898e-10	-1.19668
112951077	chr2:112951077:A:G	3.14942e-07	-1.52898e-10	-0.81185
112951213	chr2:112951213:T:A	1.13744e-06	1.47736	-1.00507
112951231	chr2:112951231:GT:G	3.48284e-07	-1.52898e-10	-0.711219
112951427	chr2:112951427:C:T	2.17078e-07	-1.52898e-10	-1.18398
112952041	chr2:112952041:C:G	1.09756e-06	1.44988	-1.01327
112952155	chr2:112952155:A:G	4.39679e-07	-1.52898e-10	-0.478193
112952294	chr2:112952294:C:T	6.28794e-07	-1.52898e-10	-0.120434
112952332	chr2:112952332:G:A	3.07003e-07	-1.52898e-10	-0.837379
112952418	chr2:112952418:T:G	2.14247e-07	-1.52898e-10	-1.19711
112952440	chr2:112952440:G:A	2.86812e-07	-1.52898e-10	-0.90541
112952747	chr2:112952747:C:G	7.74638e-07	-1.52898e-10	0.0881578
112952767	chr2:112952767:G:A	2.34969e-07	-1.52898e-10	-1.10479
112952776	chr2:112952776:G:A	4.04565e-08	-1.67532	-1.18869
112953336	chr2:112953336:A:G	2.08901e-07	-1.52898e-10	-1.22238
112953374	chr2:112953374:T:G	2.57206e-07	-1.52898e-10	-1.01436
112953631	chr2:112953631:G:A	2.35803e-07	-1.52898e-10	-1.10124
112953781	chr2:112953781:T:C	2.00418e-07	-1.52898e-10	-1.26383
112954565	chr2:112954565:G:A	4.29781e-07	-1.52898e-10	-0.500962
112954831	chr2:112954831:G:A	7.08738e-08	-1.08421	-1.21913
112954919	chr2:112954919:T:C	4.9364e-08	-1.68123	-0.983788
112955182	chr2:112955182:A:G	3.01419e-06	2.70769	-1.26084
112955261	chr2:112955261:C:T	4.2652e-07	-1.52898e-10	-0.508577
112955306	chr2:112955306:T:G	4.11097e-07	-1.52898e-10	-0.545409
112955481	chr2:112955481:A:G	2.45159e-06	1.69877	-0.458516
112955578	chr2:112955578:A:G	2.01165e-07	-1.52898e-10	-1.26011
112956490	chr2:112956490:C:T	2.61891e-07	-1.52898e-10	-0.99631
112956934	chr2:112956934:G:C	2.78129e-07	-1.52898e-10	-0.936153
112957238	chr2:112957238:T:C	2.89313e-07	-1.52898e-10	-0.896728
112957327	chr2:112957327:C:T	3.95379e-07	-1.52898e-10	-0.584393
112957367	chr2:112957367:C:T	2.09602e-06	2.32063	-1.23707
112957661	chr2:112957661:C:T	3.88765e-06	1.70132	-2.89289e-10
112957709	chr2:112957709:C:T	2.71693e-07	-1.52898e-10	-0.959563
112957875	chr2:112957875:A:G	3.89019e-08	-1.69715	-1.20604
112958099	chr2:112958099:A:G	4.14677e-08	-1.61681	-1.22252
112958286	chr2:112958286:T:C	2.86108e-07	-1.52898e-10	-0.907867
112958530	chr2:112958530:CTT:C	3.89196e-08	-1.63802	-1.26472
112958600	chr2:112958600:C:T	1.83529e-07	-0.310838	-1.04103
112958645	chr2:112958645:T:G	4.11756e-08	-1.64308	-1.20331
112958729	chr2:112958729:C:T	1.04317e-07	-0.732248	-1.18456
112959278	chr2:112959278:A:C	4.48836e-07	-1.52898e-10	-0.45758
112959552	chr2:112959552:T:C	2.00521e-07	-1.52898e-10	-1.26332
112959598	chr2:112959598:A:G	2.06049e-07	-1.52898e-10	-1.23612
112959608	chr2:112959608:T:C	1.08722e-07	-0.886985	-0.988457
112959636	chr2:112959636:A:C	2.05167e-07	-1.52898e-10	-1.24041
112959896	chr2:112959896:C:T	3.74955e-07	-1.52898e-10	-0.637432
112959947	chr2:112959947:G:A	5.55543e-08	-1.48433	-1.06255
112960260	chr2:112960260:G:A	5.84872e-08	-1.25716	-1.23827
112960320	chr2:112960320:A:G	2.8059e-07	-1.52898e-10	-0.927342
112960733	chr2:112960733:C:A	5.90061e-08	-1.64522	-0.84138
112960932	chr2:112960932:C:T	1.45452e-07	-0.393221	-1.19117
112961651	chr2:112961651:C:T	3.11983e-07	-1.52898e-10	-0.821288
112961794	chr2:112961794:T:C	2.04633e-07	-1.52898e-10	-1.24302
112961875	chr2:112961875:G:T	2.06228e-07	-1.52898e-10	-1.23526
112961963	chr2:112961963:C:T	2.06731e-07	-1.52898e-10	-1.23282
112962041	chr2:112962041:G:A	8.16156e-07	-1.52898e-10	0.140368
112962442	chr2:112962442:C:T	3.27604e-07	-1.52898e-10	-0.772432
112962507	chr2:112962507:C:T	4.91683e-07	-1.52898e-10	-0.366404
112962835	chr2:112962835:C:T	2.10412e-07	-1.52898e-10	-1.21517
112963397	chr2:112963397:A:G	2.30604e-07	-1.52898e-10	-1.12354
112963422	chr2:112963422:G:A	2.0156e-07	-1.52898e-10	-1.25815
112963466	chr2:112963466:C:T	6.69932e-08	-1.59244	-0.767211
112963535	chr2:112963535:T:C	2.54607e-07	0.240238	-1.26475
112963759	chr2:112963759:C:T	2.01616e-07	-1.52898e-10	-1.25787
112963893	chr2:112963893:T:C	2.74157e-07	-1.52898e-10	-0.950536
112964034	chr2:112964034:G:A	2.26751e-07	-1.52898e-10	-1.14038
112964081	chr2:112964081:T:G	5.88251e-08	-1.57958	-0.910089
112964320	chr2:112964320:G:A	2.20096e-07	0.0909644	-1.26114
112964554	chr2:112964554:A:G	1.99017e-07	-0.0532987	-1.21755
112964575	chr2:112964575:A:C	5.92771e-07	-0.17943	-2.89289e-10
112965055	chr2:112965055:A:G	2.00555e-07	-1.52898e-10	-1.26315
112965150	chr2:112965150:T:A	2.03647e-07	-1.52898e-10	-1.24785
112965232	chr2:112965232:C:T	2.88802e-07	-1.52898e-10	-0.898498
112965236	chr2:112965236:C:A	2.34861e-07	-1.10524	-2.89289e-10
112965592	chr2:112965592:A:C	2.24351e-07	-1.52898e-10	-1.15103
112965785	chr2:112965785:G:A	2.00217e-07	-1.52898e-10	-1.26484
112965900	chr2:112965900:A:G	2.17341e-07	0.0692121	-1.25198
112966207	chr2:112966207:G:A	2.00214e-07	-1.52898e-10	-1.26485
112966337	chr2:112966337:C:T	6.64278e-08	-1.58901	-0.779114
112966469	chr2:112966469:G:T	2.76925e-07	-1.52898e-10	-0.94049
112966746	chr2:112966746:A:T	6.6869e-08	-1.47116	-0.890338
112967651	chr2:112967651:A:G	1.77746e-07	-0.289534	-1.09435
112967822	chr2:112967822:T:A	6.21552e-08	-1.58069	-0.853908
112968500	chr2:112968500:C:G	7.17067e-08	-1.57829	-0.713362
112968860	chr2:112968860:C:T	2.8198e-07	-1.52898e-10	-0.922403
112968866	chr2:112968866:T:C	2.21354e-07	-1.52898e-10	-1.16448
112968960	chr2:112968960:A:C	2.86254e-07	-1.52898e-10	-0.90736
112969003	chr2:112969003:T:A	3.10187e-07	0.106388	-0.933452
112969320	chr2:112969320:T:C	2.40702e-07	-1.52898e-10	-1.08068
112969871	chr2:112969871:C:CA	6.22527e-08	-1.59155	-0.841484
112969930	chr2:112969930:T:A	2.68995e-07	-1.52898e-10	-0.969545
112969993	chr2:112969993:G:A	2.64491e-07	-1.52898e-10	-0.98643
112970064	chr2:112970064:G:T	2.02871e-07	-1.52898e-10	-1.25167
112970522	chr2:112970522:G:A	2.0356e-07	-1.52898e-10	-1.24828
112970744	chr2:112970744:G:A	5.61112e-08	-1.58161	-0.955287
112971007	chr2:112971007:G:A	2.90698e-07	-1.52898e-10	-0.891953
112971149	chr2:112971149:A:G	2.03632e-07	-1.52898e-10	-1.24792
112971742	chr2:112971742:T:C	1.8794e-07	-0.179528	-1.14859
112971961	chr2:112971961:T:C	2.38463e-07	-1.52898e-10	-1.09002
112972383	chr2:112972383:C:T	3.22286e-07	-1.52898e-10	-0.788798
112972466	chr2:112972466:C:T	2.24551e-07	-1.52898e-10	-1.15014
112972608	chr2:112972608:G:A	2.01209e-07	-1.52898e-10	-1.25989
112972814	chr2:112972814:C:T	3.0274e-07	-1.52898e-10	-0.851364
112972838	chr2:112972838:T:TA	2.27929e-07	-1.52898e-10	-1.1352
112972848	chr2:112972848:G:A	2.47368e-07	0.189478	-1.24284
112972899	chr2:112972899:T:TG	1.13479e-07	-0.57774	-1.25488
112972960	chr2:112972960:T:C	2.15037e-07	-1.52898e-10	-1.19343
112973431	chr2:112973431:A:G	2.00828e-07	-1.52898e-10	-1.26179
112973463	chr2:112973463:G:T	1.29355e-07	-1.70168	-2.89289e-10
112973543	chr2:112973543:G:A	4.59931e-08	-1.53614	-1.1996
112973740	chr2:112973740:T:C	2.05237e-07	-1.52898e-10	-1.24007
112974686	chr2:112974686:A:G	1.20436e-06	1.72796	-1.19849
112974727	chr2:112974727:T:C	2.91435e-07	-1.52898e-10	-0.88942
112974800	chr2:112974800:A:T	2.11166e-07	-1.52898e-10	-1.2116
112974983	chr2:112974983:A:G	1.03631e-07	-0.658562	-1.26484
112975232	chr2:112975232:C:G	2.36947e-07	0.108496	-1.2049
112975414	chr2:112975414:TC:T	2.0853e-07	-1.52898e-10	-1.22416
112975844	chr2:112975844:A:G	2.76025e-07	-1.52898e-10	-0.943744
112975854	chr2:112975854:G:A	5.87899e-08	-1.35666	-1.13361
112976830	chr2:112976830:T:C	2.63119e-07	-1.52898e-10	-0.991633
112977128	chr2:112977128:A:G	3.69552e-07	-0.166573	-0.485374
112978391	chr2:112978391:A:G	2.37326e-06	-1.52898e-10	1.20778
112978719	chr2:112978719:G:T	3.49829e-07	-1.52898e-10	-0.706792
112979362	chr2:112979362:C:T	2.16412e-07	-1.52898e-10	-1.18705
112979552	chr2:112979552:T:G	2.10609e-07	-1.52898e-10	-1.21423
112980053	chr2:112980053:C:A	3.42659e-07	-1.52898e-10	-0.727501
112980426	chr2:112980426:C:T	2.10902e-07	-1.52898e-10	-1.21284
112980446	chr2:112980446:G:A	2.28635e-07	-0.364094	-0.768015
112980541	chr2:112980541:G:A	3.55935e-07	-1.52898e-10	-0.68949
112980835	chr2:112980835:T:G	3.15517e-07	0.0909036	-0.900928
112980836	chr2:112980836:G:C	2.18086e-07	-1.52898e-10	-1.17935
112981378	chr2:112981378:C:T	3.55165e-07	-0.150886	-0.540769
112981379	chr2:112981379:G:A	2.2218e-07	-1.52898e-10	-1.16075
112981986	chr2:112981986:T:C	2.19808e-07	-1.52898e-10	-1.17149
112982098	chr2:112982098:C:T	1.69985e-07	-0.483609	-0.944916
112982170	chr2:112982170:C:T	3.32825e-07	-0.756621	-2.89289e-10
112982640	chr2:112982640:T:A	2.27921e-06	-1.52898e-10	1.16735
112982682	chr2:112982682:G:T	5.51532e-08	-1.47878	-1.07534
112985096	chr2:112985096:T:C	2.04236e-07	-1.52898e-10	-1.24496
112985157	chr2:112985157:G:A	6.96838e-08	-1.67992	-0.640354
112985775	chr2:112985775:G:T	2.33791e-07	-1.52898e-10	-1.10981
112985996	chr2:112985996:G:A	2.74763e-07	-1.52898e-10	-0.948329
112986438	chr2:112986438:G:A	2.00325e-07	-1.52898e-10	-1.2643
112986836	chr2:112986836:C:A	8.96653e-06	2.53702	-2.89289e-10
112987580	chr2:112987580:C:T	2.51323e-07	-0.240655	-0.796845
112987811	chr2:112987811:T:C	2.00517e-07	-1.52898e-10	-1.26334
112987851	chr2:112987851:A:G	1.96682e-07	-0.200624	-1.08202
112988235	chr2:112988235:C:T	2.75216e-07	-0.1493	-0.797383
112988534	chr2:112988534:C:T	2.26425e-07	-1.52898e-10	-1.14183
112988983	chr2:112988983:C:A	7.16606e-08	-1.64371	-0.648587
112989382	chr2:112989382:T:A	3.39252e-07	-1.52898e-10	-0.737494
112989549	chr2:112989549:ATCT:A	1.51986e-07	-1.54045	-2.89289e-10
112989948	chr2:112989948:T:C	2.07571e-07	-1.52898e-10	-1.22876
112989963	chr2:112989963:G:T	2.37332e-07	-0.28798	-0.806796
112990625	chr2:112990625:C:T	1.1164e-07	-1.70584	-0.143122
112990955	chr2:112990955:T:C	2.14375e-07	-1.52898e-10	-1.19651
112991191	chr2:112991191:C:A	2.09004e-07	-1.52898e-10	-1.22189
112991196	chr2:112991196:T:C	2.12038e-07	-1.52898e-10	-1.20747
112991406	chr2:112991406:C:T	2.22592e-07	-1.52898e-10	-1.1589
112991565	chr2:112991565:G:T	1.1418e-07	-1.70119	-0.125271
112991577	chr2:112991577:A:G	2.0648e-07	-1.52898e-10	-1.23403
112992653	chr2:112992653:A:G	6.67676e-08	-1.14629	-1.21673
112992835	chr2:112992835:G:A	2.00914e-07	-1.52898e-10	-1.26136
112992879	chr2:112992879:A:T	2.15107e-07	-1.52898e-10	-1.1931
112992893	chr2:112992893:A:G	2.63161e-07	-0.371471	-0.620001
112993803	chr2:112993803:A:G	1.07008e-07	-1.70968	-0.181651
112994036	chr2:112994036:G:A	7.24764e-08	-1.28973	-0.991245
112994670	chr2:112994670:A:C	6.14355e-08	-1.2307	-1.21555
112995154	chr2:112995154:A:G	2.00238e-07	-1.52898e-10	-1.26473
112995184	chr2:112995184:G:A	3.69008e-07	-1.52898e-10	-0.653419
112995190	chr2:112995190:T:C	2.38367e-07	-1.52898e-10	-1.09043
112995198	chr2:112995198:A:C	2.01744e-07	-1.52898e-10	-1.25724
112995547	chr2:112995547:G:A	2.24999e-07	-1.52898e-10	-1.14814
112995553	chr2:112995553:G:A	2.08992e-07	-1.52898e-10	-1.22194
112996006	chr2:112996006:C:T	6.10851e-08	-1.25313	-1.19884
112996388	chr2:112996388:T:A	2.82589e-07	-1.52898e-10	-0.920244
112996416	chr2:112996416:A:G	6.04693e-08	-1.34673	-1.11537
112996471	chr2:112996471:T:C	6.49401e-08	-1.23367	-1.1571
112996536	chr2:112996536:T:A	1.01998e-07	-1.71093	-0.228348
112997070	chr2:112997070:G:A	2.34388e-07	-1.52898e-10	-1.10726
112997096	chr2:112997096:G:GC	1.28156e-07	-1.71099	-2.89289e-10
112997177	chr2:112997177:T:C	6.58089e-08	-1.67312	-0.704365
112997613	chr2:112997613:T:C	6.31472e-08	-1.19851	-1.22026
112997855	chr2:112997855:C:CT	2.25203e-07	-1.52898e-10	-1.14724
112998986	chr2:112998986:G:A	2.10242e-07	0.0436902	-1.25967
113000077	chr2:113000077:T:A	1.05051e-07	-1.709	-0.200799
113000396	chr2:113000396:G:T	1.02418e-07	-1.71583	-0.21934
113001162	chr2:113001162:C:T	2.57381e-07	-1.52898e-10	-1.01368
113001175	chr2:113001175:A:G	2.55969e-07	-1.52898e-10	-1.01918
113001286	chr2:113001286:G:T	5.85662e-08	-1.24855	-1.24553
113001753	chr2:113001753:T:C	2.38745e-07	-0.44948	-0.639363
113002266	chr2:113002266:C:T	9.49601e-07	-1.52898e-10	0.291804
113002363	chr2:113002363:C:T	2.16046e-07	-1.52898e-10	-1.18874
113002396	chr2:113002396:CAT:C	3.81314e-07	-0.221647	-0.398969
113002402	chr2:113002402:T:C	3.95356e-08	-1.64433	-1.2427
113002407	chr2:113002407:C:T	2.0841e-07	-1.52898e-10	-1.22473
113002784	chr2:113002784:C:T	1.35312e-07	-1.65666	-2.89289e-10
113003053	chr2:113003053:G:A	1.70693e-07	-0.162346	-1.26203
113003094	chr2:113003094:A:G	2.01796e-07	-1.52898e-10	-1.25698
113003107	chr2:113003107:A:G	2.03346e-07	-1.52898e-10	-1.24933
113003124	chr2:113003124:A:G	2.637e-07	-1.52898e-10	-0.989425
113003896	chr2:113003896:A:G	5.56493e-08	-1.66516	-0.880004
113004354	chr2:113004354:C:T	2.34632e-07	-1.52898e-10	-1.10622
113004647	chr2:113004647:T:C	1.58671e-07	-0.348477	-1.14893
113004715	chr2:113004715:T:C	2.168e-07	-1.52898e-10	-1.18526
113004740	chr2:113004740:A:T	2.07249e-07	-0.030619	-1.1997
113004955	chr2:113004955:T:G	4.33819e-08	-1.66841	-1.12578
113005540	chr2:113005540:A:G	2.47851e-07	-1.52898e-10	-1.05141
113006842	chr2:113006842:T:C	1.48468e-07	-0.370363	-1.19351
113006976	chr2:113006976:A:C	2.12827e-07	-1.52898e-10	-1.20376
113007173	chr2:113007173:G:C	2.07214e-07	-1.52898e-10	-1.23049
113007301	chr2:113007301:C:T	1.23331e-06	-1.52898e-10	0.553222
113007406	chr2:113007406:A:G	4.22954e-07	0.736271	-1.25324
113007967	chr2:113007967:G:A	2.02733e-07	-1.52898e-10	-1.25235
113008010	chr2:113008010:A:T	1.29359e-07	-1.70164	-2.89289e-10
113008203	chr2:113008203:C:T	1.14549e-07	-1.19783	-0.625406
113008722	chr2:113008722:C:T	1.28139e-06	-1.52898e-10	0.591464
113008755	chr2:113008755:C:T	1.04798e-06	-1.52898e-10	0.390379
113008818	chr2:113008818:A:T	4.14013e-08	-1.69316	-1.14776
113009090	chr2:113009090:G:A	8.94331e-07	-1.52898e-10	0.231838
113009455	chr2:113009455:AC:A	1.00346e-06	-1.52898e-10	0.346969
113009630	chr2:113009630:C:T	2.25071e-07	-1.52898e-10	-1.14782
113010470	chr2:113010470:G:A	2.02748e-07	-1.52898e-10	-1.25228
113010825	chr2:113010825:A:T	4.46036e-08	-1.69013	-1.07629
113010927	chr2:113010927:A:G	1.28182e-06	-1.52898e-10	0.591796
113011043	chr2:113011043:G:A	2.04543e-07	-1.02578	-0.217682
113011715	chr2:113011715:G:A	5.55987e-07	-1.52898e-10	-0.243493
113012611	chr2:113012611:T:C	4.65151e-08	-1.66184	-1.06262
113012887	chr2:113012887:T:A	4.61057e-08	-1.47398	-1.25932
113013162	chr2:113013162:T:G	2.58205e-07	-1.52898e-10	-1.01048
113013545	chr2:113013545:G:T	2.13645e-07	-1.52898e-10	-1.19992
113014056	chr2:113014056:A:G	4.00847e-08	-1.71939	-1.15385
113014615	chr2:113014615:G:A	6.95262e-07	-1.52898e-10	-0.0199486
113014695	chr2:113014695:G:A	4.19309e-08	-1.56596	-1.26226
113014843	chr2:113014843:A:G	2.17032e-07	-1.52898e-10	-1.18419
113014857	chr2:113014857:T:G	2.09495e-07	-1.52898e-10	-1.21954
113015019	chr2:113015019:T:C	2.00448e-07	-1.52898e-10	-1.26368
113015177	chr2:113015177:A:G	1.53152e-06	-1.52898e-10	0.769778
113015753	chr2:113015753:A:G	4.21085e-08	-1.60429	-1.2197
113015795	chr2:113015795:TC:T	2.10701e-07	-1.52898e-10	-1.2138
113016893	chr2:113016893:G:GGCAC	4.17886e-08	-1.60537	-1.22624
113016987	chr2:113016987:C:T	2.15757e-07	-1.52898e-10	-1.19008
113017062	chr2:113017062:G:A	2.1757e-07	-1.52898e-10	-1.18172
113017438	chr2:113017438:A:T	2.23693e-07	-1.52898e-10	-1.15396
113017760	chr2:113017760:A:G	4.08917e-08	-1.60964	-1.24367
113017847	chr2:113017847:C:A	3.65274e-07	-0.66359	-2.89289e-10
113017996	chr2:113017996:G:C	4.40039e-08	-1.5203	-1.25966
113018499	chr2:113018499:C:A	2.8613e-07	-1.52898e-10	-0.907791
113018981	chr2:113018981:T:G	4.27266e-08	-1.70461	-1.1048
113019065	chr2:113019065:C:T	2.19385e-07	-1.17341	-2.89289e-10
113019095	chr2:113019095:A:G	5.95402e-08	-1.44333	-1.03426
113019113	chr2:113019113:C:T	4.31351e-08	-1.54187	-1.25803
113019538	chr2:113019538:C:T	2.03467e-07	0.0138538	-1.26259
113019580	chr2:113019580:C:A	1.84676e-07	-1.34564	-2.89289e-10
113019813	chr2:113019813:T:A	5.37434e-08	-1.4789	-1.10112
113019831	chr2:113019831:T:C	4.27021e-08	-1.55042	-1.25957
113019973	chr2:113019973:T:C	2.31715e-07	-1.52898e-10	-1.11873
113020141	chr2:113020141:C:T	2.84521e-07	-0.91343	-2.89289e-10
113020180	chr2:113020180:C:T	2.102e-07	-1.52898e-10	-1.21618
113020305	chr2:113020305:C:T	1.48813e-07	-1.56155	-2.89289e-10
113020987	chr2:113020987:G:A	2.27558e-07	-1.52898e-10	-1.13683
113021065	chr2:113021065:A:G	6.02848e-08	-1.42699	-1.03817
113021397	chr2:113021397:A:G	1.47921e-07	-1.56756	-2.89289e-10
113021493	chr2:113021493:TG:T	2.54394e-07	-1.52898e-10	-1.02536
113021629	chr2:113021629:C:T	4.29805e-08	-1.53879	-1.2647
113021730	chr2:113021730:T:C	2.06417e-07	-1.52898e-10	-1.23434
113021956	chr2:113021956:C:T	5.39754e-08	-1.48046	-1.09525
113022298	chr2:113022298:G:A	4.36641e-08	-1.52287	-1.26484
113022400	chr2:113022400:T:C	1.56148e-07	-1.51343	-2.89289e-10
113022490	chr2:113022490:G:A	2.02723e-07	-1.52898e-10	-1.2524
113023353	chr2:113023353:G:A	4.39105e-08	-1.51752	-1.26457
113023500	chr2:113023500:T:C	2.26761e-07	-1.52898e-10	-1.14034
113024400	chr2:113024400:T:C	1.2804e-07	-1.7119	-2.89289e-10
113024482	chr2:113024482:A:G	3.23094e-07	0.478558	-1.26485
113024752	chr2:113024752:A:G	3.18183e-07	0.462551	-1.26416
113024815	chr2:113024815:T:C	4.95683e-08	-1.71254	-0.948341
113025079	chr2:113025079:C:T	2.24842e-07	-1.52898e-10	-1.14884
113025483	chr2:113025483:A:G	1.40189e-07	-1.62125	-2.89289e-10
113025653	chr2:113025653:T:A	4.53427e-08	-1.48519	-1.2648
113025654	chr2:113025654:C:T	5.53044e-08	-1.40047	-1.15091
113025993	chr2:113025993:C:T	4.46844e-08	-1.50415	-1.26046
113026046	chr2:113026046:A:C	2.43834e-07	-1.52898e-10	-1.06775
113026332	chr2:113026332:A:T	4.43981e-08	-1.56701	-1.20403
113026684	chr2:113026684:G:C	8.06193e-07	0.853555	-0.72547
113026813	chr2:113026813:G:A	2.35926e-07	-0.81048	-0.290239
113027179	chr2:113027179:AC:A	9.46454e-08	-1.69589	-0.318208
113027225	chr2:113027225:G:A	1.90829e-07	-0.0519734	-1.26089
113027443	chr2:113027443:A:G	5.46597e-08	-1.54683	-1.01629
113027625	chr2:113027625:G:A	4.26141e-08	-1.56557	-1.24648
113027686	chr2:113027686:G:A	6.19501e-07	-1.52898e-10	-0.135324
113028150	chr2:113028150:A:G	3.91735e-07	0.585248	-1.1789
113028209	chr2:113028209:C:T	2.03534e-07	-1.52898e-10	-1.2484
113028322	chr2:113028322:T:C	2.0416e-07	-1.52898e-10	-1.24533
113028408	chr2:113028408:A:C	1.14093e-06	-1.52898e-10	0.475359
113029256	chr2:113029256:C:G	8.33138e-08	-0.880148	-1.26148
113029779	chr2:113029779:G:C	1.72547e-07	-0.625841	-0.787725
113030045	chr2:113030045:A:G	4.77168e-08	-1.52571	-1.17324
113030059	chr2:113030059:C:T	2.77018e-07	-1.52898e-10	-0.940156
113030386	chr2:113030386:A:C	2.24297e-07	-1.52898e-10	-1.15126
113030523	chr2:113030523:G:A	5.7848e-07	0.919557	-1.12339
113031013	chr2:113031013:C:G	5.22364e-06	1.65989	0.336823
113031063	chr2:113031063:G:A	2.43984e-07	-1.52898e-10	-1.06713
113031387	chr2:113031387:T:C	2.23613e-07	-1.52898e-10	-1.15432
113031440	chr2:113031440:C:A	1.19442e-06	0.704444	-0.183269
113031441	chr2:113031441:C:T	2.39803e-07	-1.52898e-10	-1.08442
113031465	chr2:113031465:C:T	2.38867e-06	-1.52898e-10	1.21426
113031592	chr2:113031592:C:A	3.9751e-07	0.684544	-1.26356
113031739	chr2:113031739:C:T	4.18261e-08	-1.71898	-1.11173
113031906	chr2:113031906:A:G	2.07554e-07	-1.52898e-10	-1.22884
113032064	chr2:113032064:G:A	3.00923e-07	-0.383453	-0.473932
113032086	chr2:113032086:T:C	2.00261e-07	-1.52898e-10	-1.26462
113032550	chr2:113032550:C:A	6.2083e-08	-1.46373	-0.972034
113032681	chr2:113032681:C:T	4.83129e-08	-1.71513	-0.971411
113032755	chr2:113032755:C:T	1.99596e-07	-1.26794	-2.89289e-10
113032841	chr2:113032841:T:C	2.00791e-07	-1.52898e-10	-1.26197
113032976	chr2:113032976:G:A	2.3758e-07	-0.412311	-0.681423
113033310	chr2:113033310:A:C	1.53715e-07	-0.452298	-1.07684
113033512	chr2:113033512:T:C	2.48247e-07	-1.04981	-2.89289e-10
113033535	chr2:113033535:G:A	2.41791e-07	-1.52898e-10	-1.07616
113033546	chr2:113033546:A:G	2.00655e-07	-1.52898e-10	-1.26265
113033616	chr2:113033616:C:T	3.91249e-08	-1.6404	-1.25707
113033905	chr2:113033905:G:C	4.77309e-08	-1.71177	-0.986885
113034385	chr2:113034385:T:A	4.28753e-08	-1.54208	-1.26386
113034473	chr2:113034473:T:C	4.98682e-08	-1.57505	-1.0798
113034594	chr2:113034594:C:T	5.67742e-08	-1.45914	-1.06601
113034675	chr2:113034675:G:A	6.78645e-07	1.20756	-1.2517
113034818	chr2:113034818:T:G	2.00344e-07	-1.52898e-10	-1.2642
113034842	chr2:113034842:C:T	4.64848e-08	-1.70915	-1.01596
113035019	chr2:113035019:A:G	2.00283e-07	-1.52898e-10	-1.26451
113035023	chr2:113035023:G:A	2.39959e-07	-1.52898e-10	-1.08377
113035434	chr2:113035434:T:C	2.00677e-07	-1.52898e-10	-1.26254
113035454	chr2:113035454:G:A	2.09492e-07	-1.52898e-10	-1.21955
113035457	chr2:113035457:T:A	2.00292e-07	-1.52898e-10	-1.26446
113035696	chr2:113035696:G:T	2.00344e-07	-1.52898e-10	-1.2642
113035828	chr2:113035828:T:A	2.00287e-07	-1.52898e-10	-1.26448
113035851	chr2:113035851:A:G	4.30322e-08	-1.53849	-1.2638
113036047	chr2:113036047:A:C	2.00325e-07	-1.52898e-10	-1.26429
113036442	chr2:113036442:C:T	3.6715e-08	-1.6962	-1.26485
113036711	chr2:113036711:A:G	2.00398e-07	-1.52898e-10	-1.26393
113036856	chr2:113036856:A:G	2.14769e-07	-0.445978	-0.748698
113036921	chr2:113036921:C:T	1.68801e-06	-1.52898e-10	0.86707
113036938	chr2:113036938:TC:T	2.00268e-07	-1.52898e-10	-1.26458
113037072	chr2:113037072:A:T	2.56842e-07	-1.52898e-10	-1.01578
113037182	chr2:113037182:C:T	4.8945e-08	-1.57824	-1.0953
113037620	chr2:113037620:A:G	2.19155e-07	-0.277815	-0.896644
113038195	chr2:113038195:G:T	5.46529e-08	-1.71222	-0.851014
113039085	chr2:113039085:C:T	2.65306e-07	-1.52898e-10	-0.983353
113039089	chr2:113039089:C:T	1.07386e-07	-1.66394	-0.223868
113039121	chr2:113039121:C:T	2.13395e-07	-1.52898e-10	-1.20109
113039130	chr2:113039130:C:T	4.74515e-07	-1.52898e-10	-0.401944
113039684	chr2:113039684:T:G	3.05349e-07	0.0933207	-0.936103
113039988	chr2:113039988:G:A	2.56018e-07	-0.21353	-0.80546
113040054	chr2:113040054:A:G	2.01188e-07	-1.52898e-10	-1.26
113040068	chr2:113040068:A:G	1.39372e-06	0.0843322	0.591164
113040164	chr2:113040164:C:T	1.55946e-07	-1.51473	-2.89289e-10
113040185	chr2:113040185:C:T	1.22899e-06	0.0712705	0.478441
113040189	chr2:113040189:G:A	2.10444e-07	-1.52898e-10	-1.21502
113040347	chr2:113040347:G:A	1.21406e-06	0.0315448	0.505942
113040439	chr2:113040439:G:A	1.23288e-06	0.0683555	0.484519
113040601	chr2:113040601:C:T	2.1015e-07	-1.52898e-10	-1.21642
113040658	chr2:113040658:T:C	2.00964e-07	-1.52898e-10	-1.26111
113040715	chr2:113040715:G:A	1.32154e-06	0.0953646	0.526954
113040811	chr2:113040811:G:A	1.27386e-06	0.0884885	0.497083
113040984	chr2:113040984:T:A	2.31984e-07	-1.52898e-10	-1.11757
113041082	chr2:113041082:G:A	1.43633e-06	0.129535	0.576075
113041229	chr2:113041229:C:T	1.2845e-07	-1.7087	-2.89289e-10
113041717	chr2:113041717:G:A	2.53018e-07	-1.52898e-10	-1.03078
113042037	chr2:113042037:G:C	2.00703e-07	-1.52898e-10	-1.26241
113042104	chr2:113042104:G:C	1.26656e-06	0.063279	0.516542
113042427	chr2:113042427:A:G	2.00788e-07	-1.52898e-10	-1.26199
113042472	chr2:113042472:A:G	1.3729e-06	0.172358	0.488086
113043024	chr2:113043024:CTAAT:C	1.36429e-07	-1.64844	-2.89289e-10
113043318	chr2:113043318:G:A	4.66893e-08	-1.47788	-1.24285
113043573	chr2:113043573:T:A	5.72944e-07	0.200066	-0.413516
113044122	chr2:113044122:G:A	2.58247e-07	-0.221255	-0.789067
113044560	chr2:113044560:C:T	2.23293e-07	-1.52898e-10	-1.15575
113044566	chr2:113044566:A:G	2.13272e-07	-1.52898e-10	-1.20167
113044811	chr2:113044811:A:G	2.58587e-07	-1.52898e-10	-1.00901
113045432	chr2:113045432:A:G	2.2594e-07	-1.52898e-10	-1.14397
113045801	chr2:113045801:T:C	2.00747e-07	-1.52898e-10	-1.26219
113045986	chr2:113045986:G:A	8.99871e-07	0.141997	0.0960165
113046460	chr2:113046460:C:T	2.28604e-07	-1.52898e-10	-1.13225
113046601	chr2:113046601:A:G	2.00335e-07	-1.52898e-10	-1.26425
113046950	chr2:113046950:G:A	1.56863e-06	-1.52898e-10	0.793722
113046975	chr2:113046975:T:C	3.66176e-08	-1.70037	-1.26334
113047214	chr2:113047214:T:G	2.16074e-07	-1.52898e-10	-1.18862
113047420	chr2:113047420:G:A	4.60783e-07	-1.52898e-10	-0.43131
113047541	chr2:113047541:G:A	3.60783e-08	-1.71693	-1.26162
113048229	chr2:113048229:T:G	6.49636e-07	1.05592	-1.14375
113048544	chr2:113048544:C:T	3.66147e-08	-1.70277	-1.26102
113048757	chr2:113048757:A:T	2.51488e-07	-1.52898e-10	-1.03684
113049824	chr2:113049824:G:A	4.93229e-07	0.550331	-0.913595
113050007	chr2:113050007:G:T	4.7927e-07	0.444159	-0.836132
113050306	chr2:113050306:T:C	4.69375e-07	0.841387	-1.25422
113050794	chr2:113050794:G:A	5.42144e-08	-1.71947	-0.85182
113051106	chr2:113051106:C:T	2.6964e-07	-1.52898e-10	-0.96715
113051545	chr2:113051545:G:A	1.50019e-07	-1.55347	-2.89289e-10
113051689	chr2:113051689:C:T	9.56935e-08	-1.40277	-0.600314
113051713	chr2:113051713:G:A	9.96288e-08	-1.45231	-0.510476
113052138	chr2:113052138:C:T	5.547e-07	0.561911	-0.807721
113052395	chr2:113052395:T:C	1.74926e-07	-1.39988	-2.89289e-10
113052544	chr2:113052544:G:A	1.28631e-07	-1.70729	-2.89289e-10
113052709	chr2:113052709:G:A	1.07777e-07	-1.39195	-0.492223
113052836	chr2:113052836:G:A	5.22782e-08	-1.38062	-1.22704
113052881	chr2:113052881:G:A	5.46861e-07	0.599475	-0.859519
113052994	chr2:113052994:G:A	5.00625e-08	-1.70705	-0.943914
113053159	chr2:113053159:T:A	9.66189e-08	-1.39321	-0.600251
113053181	chr2:113053181:C:T	2.02368e-07	-1.52898e-10	-1.25415
113053370	chr2:113053370:T:A	2.14055e-06	0.826849	0.277732
113053480	chr2:113053480:A:G	7.01893e-07	0.993358	-1.00381
113053575	chr2:113053575:G:A	9.2805e-07	-1.52898e-10	0.268848
113054154	chr2:113054154:T:G	3.92918e-08	-1.63012	-1.2631
113054214	chr2:113054214:CATG:C	2.68769e-07	-1.52898e-10	-0.970387
113054422	chr2:113054422:A:G	3.93236e-08	-1.62855	-1.26386
113054564	chr2:113054564:C:T	1.28846e-07	-1.70562	-2.89289e-10
113054672	chr2:113054672:C:T	2.66042e-07	-1.52898e-10	-0.980584
113054686	chr2:113054686:G:A	5.92929e-07	1.07901	-1.25817
113054859	chr2:113054859:A:C	2.04934e-06	0.79066	0.270374
113055292	chr2:113055292:C:T	5.76228e-07	1.04967	-1.2574
113055404	chr2:113055404:C:T	7.26013e-07	-1.52898e-10	0.0233299
113055537	chr2:113055537:C:T	5.37283e-08	-1.7198	-0.860502
113055938	chr2:113055938:G:C	2.17858e-06	0.812604	0.309586
113055959	chr2:113055959:T:C	3.87471e-07	-1.52898e-10	-0.604598
113056774	chr2:113056774:C:T	2.18995e-07	-1.52898e-10	-1.17519
113057093	chr2:113057093:T:C	6.4603e-07	0.249151	-0.342543
113057327	chr2:113057327:T:C	2.70142e-07	-1.52898e-10	-0.96529
113057376	chr2:113057376:A:G	7.49822e-07	0.361794	-0.306196
113057605	chr2:113057605:C:T	6.84758e-07	0.306337	-0.341509
113057855	chr2:113057855:A:G	2.56957e-07	-1.52898e-10	-1.01533
113057987	chr2:113057987:A:G	1.43909e-06	-1.52898e-10	0.707529
113058081	chr2:113058081:G:A	1.90436e-06	-1.52898e-10	0.987663
113058137	chr2:113058137:T:C	2.03674e-07	-1.52898e-10	-1.24772
113058180	chr2:113058180:G:C	4.30782e-07	-1.52898e-10	-0.498636
113059062	chr2:113059062:T:C	5.95289e-07	-1.52898e-10	-0.175191
113059365	chr2:113059365:A:C	3.93767e-08	-1.71869	-1.17237
113059573	chr2:113059573:T:C	5.54718e-07	-1.52898e-10	-0.245777
113059604	chr2:113059604:C:T	5.11063e-07	-0.406715	0.0789695
113059632	chr2:113059632:C:T	1.79117e-06	-1.52898e-10	0.926385
113059691	chr2:113059691:T:C	5.26339e-07	-0.386373	0.0880807
113059757	chr2:113059757:C:T	3.89858e-08	-1.65304	-1.248
113059825	chr2:113059825:G:A	4.9664e-07	-0.419968	0.063596
113059878	chr2:113059878:T:C	9.86494e-07	0.668699	-0.338779
113059936	chr2:113059936:T:A	4.95622e-07	-0.427505	0.0690818
113059982	chr2:113059982:C:T	2.01254e-07	-1.52898e-10	-1.25967
113059989	chr2:113059989:T:C	5.64213e-07	-0.356648	0.127842
113060141	chr2:113060141:ACT:A	4.86482e-07	-0.413337	0.0362994
113060178	chr2:113060178:T:C	4.82165e-07	-0.416226	0.0302754
113060188	chr2:113060188:C:T	4.81004e-07	-0.425059	0.0366968
113061055	chr2:113061055:G:A	5.71278e-07	-0.395315	0.178953
113061150	chr2:113061150:A:G	3.91147e-07	-0.228201	-0.366954
113061161	chr2:113061161:G:A	6.07345e-07	-0.326508	0.171367
113061415	chr2:113061415:C:G	1.39864e-06	-1.52898e-10	0.67902
113061430	chr2:113061430:C:G	6.2266e-07	-0.320241	0.190004
113061598	chr2:113061598:G:A	2.20799e-06	-0.353295	1.48889
113061638	chr2:113061638:G:A	2.26172e-07	-1.52898e-10	-1.14294
113061681	chr2:113061681:T:C	5.35735e-07	-0.33362	0.0530207
113061757	chr2:113061757:A:C	5.26665e-07	-0.363439	0.0657664
113061806	chr2:113061806:A:C	2.18295e-07	-1.52898e-10	-1.17839
113061842	chr2:113061842:A:G	5.27932e-07	-0.341538	0.0462684
113061862	chr2:113061862:A:G	8.96509e-07	-0.223026	0.457297
113061874	chr2:113061874:G:T	5.50117e-07	-0.336393	0.0822869
113061959	chr2:113061959:A:G	5.262e-07	-0.355278	0.0567216
113062037	chr2:113062037:T:C	5.07827e-07	-0.361171	0.027074
113062953	chr2:113062953:A:G	5.22708e-06	-0.203173	2.20054
113063003	chr2:113063003:C:A	3.31848e-06	-0.24046	1.78348
113063095	chr2:113063095:A:G	3.62975e-06	-0.111355	1.74404
113063155	chr2:113063155:T:C	3.54405e-06	-0.176535	1.78532
113063237	chr2:113063237:C:G	3.4303e-06	-0.217484	1.79365
113063540	chr2:113063540:C:T	2.28023e-06	0.804755	0.36304
113063759	chr2:113063759:C:A	1.42583e-06	0.403058	0.295217
113064027	chr2:113064027:A:G	2.06631e-07	-1.52898e-10	-1.2333
113064310	chr2:113064310:C:T	1.44009e-06	0.39951	0.308715
113064337	chr2:113064337:G:A	2.75006e-07	-1.52898e-10	-0.947443
113064440	chr2:113064440:G:A	1.28192e-06	-1.52898e-10	0.59188
113064591	chr2:113064591:C:T	1.33693e-06	0.282349	0.351548
113064871	chr2:113064871:C:T	3.41744e-07	-1.70656	0.976382
113064982	chr2:113064982:T:C	3.6283e-07	-1.52898e-10	-0.670302
113065574	chr2:113065574:T:G	4.69389e-08	-1.45093	-1.26446
113065788	chr2:113065788:C:T	1.49087e-06	0.388594	0.354286
113065798	chr2:113065798:C:A	1.52595e-06	0.412379	0.353754
113065968	chr2:113065968:C:T	1.81154e-06	0.613803	0.32389
113065995	chr2:113065995:A:G	6.95226e-08	-1.45702	-0.865568
113066024	chr2:113066024:C:G	8.37009e-07	0.85828	-0.692683
113066049	chr2:113066049:T:C	3.63611e-06	-0.217897	1.85233
113066169	chr2:113066169:G:T	1.55378e-06	0.411609	0.372601
113066339	chr2:113066339:T:G	1.60179e-06	0.457845	0.356798
113066515	chr2:113066515:G:T	1.50166e-06	0.411351	0.33874
113066686	chr2:113066686:A:G	2.77506e-07	-1.52898e-10	-0.938396
113066777	chr2:113066777:C:T	1.27938e-06	-1.52898e-10	0.58989
113067008	chr2:113067008:G:C	1.44689e-06	0.365407	0.347524
113067205	chr2:113067205:G:A	6.13625e-07	-1.52898e-10	-0.144854
113067398	chr2:113067398:T:G	2.96402e-07	-1.52898e-10	-0.872522
113067466	chr2:113067466:C:T	2.85064e-07	-1.52898e-10	-0.911523
113067550	chr2:113067550:T:C	1.4796e-06	0.376918	0.358372
113067726	chr2:113067726:G:A	8.83364e-08	-1.70192	-0.381169
113067809	chr2:113067809:C:A	2.51119e-06	0.751803	0.51247
113068312	chr2:113068312:G:T	1.29268e-06	-1.52898e-10	0.600232
113068389	chr2:113068389:T:C	4.50024e-08	-1.68582	-1.0717
113068495	chr2:113068495:T:G	8.92917e-07	0.650932	-0.420676
113068513	chr2:113068513:A:G	2.10239e-07	-1.52898e-10	-1.21599
113068646	chr2:113068646:C:G	4.64923e-08	-1.46013	-1.26482
113068830	chr2:113068830:A:G	2.40958e-07	-1.52898e-10	-1.07962
113068898	chr2:113068898:A:G	3.82171e-07	-0.0674473	-0.550923
113068927	chr2:113068927:C:T	2.00215e-07	-1.52898e-10	-1.26485
113069182	chr2:113069182:C:T	3.58997e-06	0.968705	0.652956
113069220	chr2:113069220:A:C	2.85189e-07	-1.52898e-10	-0.911084
113069221	chr2:113069221:T:C	3.61333e-06	0.977071	0.651075
113069222	chr2:113069222:G:A	3.708e-06	1.00294	0.651075
113069255	chr2:113069255:A:G	3.96871e-06	1.05132	0.670642
113069303	chr2:113069303:GA:G	2.83681e-06	0.956845	0.429355
113069360	chr2:113069360:G:A	2.51433e-07	-1.52898e-10	-1.03706
113069482	chr2:113069482:A:G	2.12974e-07	-1.52898e-10	-1.20307
113069809	chr2:113069809:G:A	3.23401e-07	-1.52898e-10	-0.785343
113069819	chr2:113069819:G:A	1.55235e-06	0.3994	0.383885
113069953	chr2:113069953:C:A	2.15486e-07	-1.52898e-10	-1.19134
113070221	chr2:113070221:A:C	3.54767e-07	-1.52898e-10	-0.692776
113070282	chr2:113070282:C:T	3.7065e-08	-1.68672	-1.26485
113070522	chr2:113070522:C:T	5.17673e-08	-1.55074	-1.06674
113070737	chr2:113070737:T:C	2.01699e-07	-1.52898e-10	-1.25746
113070848	chr2:113070848:G:A	4.92407e-08	-1.56303	-1.10449
113070857	chr2:113070857:C:T	4.38395e-07	0.418472	-0.89959
113070873	chr2:113070873:A:C	4.00965e-08	-1.67357	-1.19938
113071025	chr2:113071025:A:T	2.42861e-07	-1.52898e-10	-1.07175
113071137	chr2:113071137:T:A	4.43173e-07	0.445928	-0.916206
113071157	chr2:113071157:G:A	3.71456e-08	-1.68534	-1.26405
113071440	chr2:113071440:AAC:A	5.30497e-07	-0.290423	-2.89289e-10
113071659	chr2:113071659:A:T	2.04126e-06	0.618489	0.438596
113071673	chr2:113071673:G:A	1.50504e-07	-1.55025	-2.89289e-10
113071705	chr2:113071705:C:T	4.67444e-08	-1.7195	-1.00005
113071945	chr2:113071945:T:C	4.34197e-08	-1.60121	-1.19212
113072132	chr2:113072132:G:A	5.2066e-07	0.94449	-1.25363
113072218	chr2:113072218:G:A	2.28433e-07	-1.52898e-10	-1.133
113072263	chr2:113072263:A:G	6.35601e-08	-1.69626	-0.715994
113072292	chr2:113072292:G:T	4.78902e-08	-1.47555	-1.21978
113072341	chr2:113072341:G:T	2.05993e-07	-1.52898e-10	-1.2364
113072480	chr2:113072480:C:T	2.34922e-07	-1.52898e-10	-1.10498
113072635	chr2:113072635:G:T	4.08478e-07	-1.52898e-10	-0.5518
113072883	chr2:113072883:C:A	6.66544e-07	-1.52898e-10	-0.0621312
113073049	chr2:113073049:A:T	6.87499e-08	-1.68277	-0.650996
113073349	chr2:113073349:T:C	3.87422e-08	-1.71371	-1.1936
113073601	chr2:113073601:C:CTAGT	2.11415e-07	-1.52898e-10	-1.21041
113073605	chr2:113073605:A:T	4.15897e-07	0.724987	-1.25879
113073712	chr2:113073712:A:G	4.14416e-07	0.723971	-1.26134
113074011	chr2:113074011:C:A	2.45084e-07	-1.52898e-10	-1.06263
113074048	chr2:113074048:A:G	2.06475e-07	-1.52898e-10	-1.23406
113074368	chr2:113074368:T:C	3.86569e-08	-1.65448	-1.25504
113074495	chr2:113074495:G:T	5.33239e-07	-1.52898e-10	-0.285269
113074573	chr2:113074573:T:C	3.64958e-07	-1.52898e-10	-0.664454
113074576	chr2:113074576:A:C	5.96163e-07	-0.173724	-2.89289e-10
113074735	chr2:113074735:T:C	5.44721e-07	1.00089	-1.26485
113074904	chr2:113074904:G:T	3.07291e-07	-1.52898e-10	-0.836444
113074951	chr2:113074951:C:T	4.50417e-07	-1.52898e-10	-0.454064
113075404	chr2:113075404:C:T	1.35808e-07	-0.515273	-1.13772
113075451	chr2:113075451:G:A	3.88704e-07	-1.52898e-10	-0.601421
113075545	chr2:113075545:A:G	4.0615e-07	-1.52898e-10	-0.557515
113075663	chr2:113075663:G:C	3.99224e-07	-1.52898e-10	-0.574714
113075742	chr2:113075742:G:A	3.85374e-07	-1.52898e-10	-0.610024
113075770	chr2:113075770:T:C	3.98517e-07	-1.52898e-10	-0.576488
113075878	chr2:113075878:T:C	3.97788e-07	-1.52898e-10	-0.578319
113075970	chr2:113075970:C:T	4.21998e-07	-0.519236	-2.89289e-10
113076262	chr2:113076262:T:C	7.06544e-08	-1.23459	-1.07185
113076453	chr2:113076453:T:C	3.92915e-08	-1.66072	-1.2325
113076508	chr2:113076508:A:G	1.27498e-07	-1.71614	-2.89289e-10
113077162	chr2:113077162:C:T	4.88769e-07	-0.956501	0.584154
113077243	chr2:113077243:A:C	8.24608e-07	1.41469	-1.26402
113077258	chr2:113077258:G:A	8.21085e-07	1.41052	-1.26413
113077420	chr2:113077420:T:C	4.95501e-07	-1.52898e-10	-0.358667
113077451	chr2:113077451:C:T	3.52111e-07	-1.52898e-10	-0.700292
113077717	chr2:113077717:T:A	2.0061e-07	-1.52898e-10	-1.26287
113077734	chr2:113077734:T:A	8.02605e-07	1.38769	-1.26407
113077742	chr2:113077742:G:A	7.60772e-07	1.33409	-1.26399
113077803	chr2:113077803:C:A	7.64685e-07	1.33962	-1.26439
113077986	chr2:113077986:G:A	8.70334e-08	-1.09654	-1.00141
113078025	chr2:113078025:C:T	7.482e-07	1.31722	-1.26378
113078208	chr2:113078208:T:C	3.97112e-07	-1.52898e-10	-0.580019
113078342	chr2:113078342:C:A	8.01906e-07	1.38623	-1.26347
113078505	chr2:113078505:AT:A	7.98596e-07	1.38178	-1.26316
113078588	chr2:113078588:A:T	9.66824e-07	0.951549	-0.641771
113078771	chr2:113078771:C:T	8.31711e-07	1.42106	-1.26182
113078802	chr2:113078802:T:C	2.14441e-07	-1.52898e-10	-1.1962
113079263	chr2:113079263:TA:T	7.71043e-07	1.33603	-1.25252
113079539	chr2:113079539:T:C	1.73973e-07	-1.00484	-0.400491
113080263	chr2:113080263:T:C	8.6812e-08	-0.846502	-1.25399
113080404	chr2:113080404:G:A	1.37407e-07	-1.64129	-2.89289e-10
113080410	chr2:113080410:G:A	4.23614e-07	-1.52898e-10	-0.515416
113080525	chr2:113080525:G:A	0.00581902	10.1657	-1.1533
113080567	chr2:113080567:C:T	1.29487e-07	-1.70065	-2.89289e-10
113080905	chr2:113080905:T:C	2.0612e-07	-1.52898e-10	-1.23578
113080992	chr2:113080992:C:T	4.40351e-08	-1.6506	-1.12865
113081031	chr2:113081031:A:G	9.62336e-06	3.792	-1.18429
113081051	chr2:113081051:T:C	9.5534e-06	3.80153	-1.20112
113081075	chr2:113081075:C:T	9.13873e-06	3.74128	-1.18524
113081504	chr2:113081504:C:T	1.03444e-07	-0.676523	-1.24869
113081507	chr2:113081507:G:A	1.05685e-07	-0.658219	-1.24555
113081508	chr2:113081508:TG:T	9.02808e-08	-0.852673	-1.20864
113081578	chr2:113081578:T:C	4.86504e-07	0.580382	-0.957374
113081607	chr2:113081607:G:A	5.39885e-07	-0.509123	0.236241
113081690	chr2:113081690:T:A	3.78818e-07	-1.52898e-10	-0.627181
113081709	chr2:113081709:G:A	7.04087e-08	-1.04598	-1.26394
113081820	chr2:113081820:T:C	7.42544e-08	-1.71381	-0.542933
113081928	chr2:113081928:C:T	4.37463e-08	-1.54033	-1.2455
113081963	chr2:113081963:T:C	4.35433e-08	-1.54084	-1.24964
113082011	chr2:113082011:C:T	3.12388e-07	-1.52898e-10	-0.819993
113082013	chr2:113082013:A:G	3.93403e-08	-1.67653	-1.21546
113082114	chr2:113082114:G:C	3.89132e-08	-1.67912	-1.22378
113082257	chr2:113082257:G:A	1.42591e-07	-1.60426	-2.89289e-10
113082279	chr2:113082279:C:T	7.80619e-07	1.02235	-0.926504
113082341	chr2:113082341:T:C	7.86689e-08	-1.71185	-0.487135
113082347	chr2:113082347:C:T	3.95645e-08	-1.67363	-1.21267
113082365	chr2:113082365:T:C	3.90771e-08	-1.68094	-1.21776
113082414	chr2:113082414:G:T	3.12826e-07	-1.52898e-10	-0.818589
113082437	chr2:113082437:A:G	5.10234e-07	-0.509941	0.180573
113082462	chr2:113082462:A:G	3.92111e-08	-1.67748	-1.2178
113082481	chr2:113082481:G:C	0.0260213	10.3128	0.197418
113082515	chr2:113082515:T:A	4.35213e-08	-1.54175	-1.24924
113082571	chr2:113082571:T:G	3.89321e-08	-1.67943	-1.22299
113082573	chr2:113082573:T:A	3.90989e-08	-1.67912	-1.21902
113082603	chr2:113082603:G:C	3.93171e-08	-1.67931	-1.21327
113082737	chr2:113082737:C:T	2.06922e-07	-1.52898e-10	-1.23189
113082772	chr2:113082772:A:G	5.15808e-07	-0.502363	0.18386
113082866	chr2:113082866:A:T	0.0315463	10.1154	0.587311
113082962	chr2:113082962:G:T	8.06246e-08	-1.71242	-0.462012
113083080	chr2:113083080:A:G	2.0303e-07	-1.52898e-10	-1.25088
113083166	chr2:113083166:C:T	3.94171e-08	-1.67084	-1.2192
113083167	chr2:113083167:A:G	3.95535e-08	-1.66756	-1.21902
113083172	chr2:113083172:G:A	3.99847e-08	-1.6557	-1.22004
113083214	chr2:113083214:G:A	2.24123e-05	4.35834	-0.905208
113083228	chr2:113083228:TACTA:T	3.89974e-08	-1.68087	-1.21987
113083264	chr2:113083264:G:T	3.92618e-08	-1.67183	-1.22215
113083357	chr2:113083357:T:C	3.90171e-08	-1.67938	-1.22086
113083364	chr2:113083364:A:G	3.89942e-08	-1.67997	-1.22086
113083405	chr2:113083405:T:G	2.03391e-07	-1.52898e-10	-1.24911
113083453	chr2:113083453:A:G	0.0194898	8.75033	1.47084
113083542	chr2:113083542:T:C	3.90889e-08	-1.67929	-1.21911
113083545	chr2:113083545:A:G	3.89648e-08	-1.68014	-1.22144
113083790	chr2:113083790:G:A	2.06922e-07	-1.52898e-10	-1.23189
113083938	chr2:113083938:C:T	0.0250005	9.8815	0.58867
113083955	chr2:113083955:G:A	0.0320009	9.36677	1.35026
113084171	chr2:113084171:C:A	2.0193e-07	-1.52898e-10	-1.25632
113084205	chr2:113084205:T:A	0.00250317	8.45387	-0.285038
113084262	chr2:113084262:G:T	3.85395e-08	-1.6792	-1.23335
113084391	chr2:113084391:T:C	7.07042e-08	-1.04593	-1.25981
113084702	chr2:113084702:C:T	3.9182e-08	-1.67068	-1.22534
113084824	chr2:113084824:G:A	7.86394e-08	-1.71318	-0.486182
113084874	chr2:113084874:T:C	3.89436e-08	-1.6795	-1.22263
113084878	chr2:113084878:A:G	3.88255e-08	-1.67883	-1.22633
113084880	chr2:113084880:C:T	3.89284e-08	-1.67949	-1.22302
113084929	chr2:113084929:T:C	0.0249316	9.88189	0.585519
113085104	chr2:113085104:A:G	3.88288e-08	-1.6896	-1.21547
113085178	chr2:113085178:A:G	3.90325e-08	-1.67942	-1.22042
113085209	chr2:113085209:T:C	3.94972e-08	-1.66581	-1.2222
113085485	chr2:113085485:G:A	3.90419e-08	-1.6796	-1.22
113085706	chr2:113085706:G:A	0.0293935	10.1013	0.530746
113085760	chr2:113085760:G:A	2.17353e-07	-1.52898e-10	-1.18272
113085904	chr2:113085904:A:G	3.91907e-08	-1.67934	-1.21646
113085918	chr2:113085918:G:T	3.16455e-07	-1.52898e-10	-0.807056
113086049	chr2:113086049:T:G	3.75084e-08	-1.70562	-1.23405
113086392	chr2:113086392:T:G	2.1031e-05	4.32006	-0.930542
113086529	chr2:113086529:G:A	4.32036e-08	-1.64205	-1.15626
113086573	chr2:113086573:GACA:G	4.38285e-08	-1.64954	-1.13441
113086898	chr2:113086898:C:T	0.0308891	10.6302	0.0515072
113086899	chr2:113086899:G:A	3.47686e-07	-1.52898e-10	-0.712938
113086941	chr2:113086941:C:T	5.51367e-08	-1.71797	-0.836457
113086942	chr2:113086942:C:A	2.13256e-07	-1.52898e-10	-1.20174
113086976	chr2:113086976:T:C	0.00283048	8.62123	-0.329512
113087209	chr2:113087209:A:G	5.70781e-07	-0.43604	0.218808
113087294	chr2:113087294:T:C	5.55186e-08	-1.7125	-0.835022
113087418	chr2:113087418:T:C	5.52068e-08	-1.71907	-0.834082
113087431	chr2:113087431:G:A	2.03847e-07	-1.52898e-10	-1.24687
113087452	chr2:113087452:C:T	5.43981e-08	-1.71953	-0.848382
113087461	chr2:113087461:T:G	5.4463e-08	-1.71925	-0.847467
113087503	chr2:113087503:A:T	0.00283421	8.51389	-0.220849
113087592	chr2:113087592:TTGGAGA:T	5.26145e-08	-1.7198	-0.88145
113087614	chr2:113087614:G:A	5.38836e-08	-1.71975	-0.857656
113087659	chr2:113087659:T:C	5.3946e-08	-1.71959	-0.856665
113087815	chr2:113087815:G:A	2.58559e-07	-1.52898e-10	-1.00912
113087895	chr2:113087895:A:G	2.03979e-07	-1.52898e-10	-1.24622
113087970	chr2:113087970:A:C	4.16872e-08	-1.58021	-1.25384
113088001	chr2:113088001:C:T	0.00239773	8.37582	-0.250024
113088031	chr2:113088031:G:A	1.27354e-07	-1.71727	-2.89289e-10
113088422	chr2:113088422:G:C	5.12506e-08	-1.4293	-1.19821
113089007	chr2:113089007:GAA:G	3.76539e-08	-1.68734	-1.24846
113089161	chr2:113089161:A:G	0.00263	8.51315	-0.294896
113089217	chr2:113089217:G:T	3.71593e-08	-1.70153	-1.24749
113089430	chr2:113089430:G:A	0.0207618	9.34459	0.939804
113089660	chr2:113089660:G:C	7.43525e-08	-0.993908	-1.26151
113090002	chr2:113090002:G:T	5.05441e-07	-1.52898e-10	-0.338806
113090051	chr2:113090051:C:T	5.43658e-08	-1.71978	-0.848725
113090135	chr2:113090135:C:T	3.147e-06	2.75172	-1.26175
113090185	chr2:113090185:C:T	2.02886e-07	-1.52898e-10	-1.25159
113090186	chr2:113090186:A:G	2.01358e-07	-1.52898e-10	-1.25915
113090375	chr2:113090375:G:A	3.9486e-07	-1.52898e-10	-0.585705
113090488	chr2:113090488:C:T	2.01583e-07	-1.52898e-10	-1.25804
113090546	chr2:113090546:A:G	7.13038e-08	-1.03637	-1.26092
113090623	chr2:113090623:T:A	5.73111e-08	-1.71956	-0.796186
113090997	chr2:113090997:G:A	6.04156e-06	2.34168	-0.1995
113091077	chr2:113091077:C:T	4.89179e-07	0.412987	-0.784496
113091144	chr2:113091144:T:C	2.22035e-07	-1.52898e-10	-1.1614
113091200	chr2:113091200:C:G	9.70642e-07	-1.52898e-10	0.31372
113091346	chr2:113091346:T:C	7.39221e-08	-1.66203	-0.599193
113091384	chr2:113091384:C:T	0.0179231	10.2407	-0.103362
113091568	chr2:113091568:G:A	2.01638e-07	-1.52898e-10	-1.25776
113092260	chr2:113092260:C:T	0.00207193	8.40319	-0.423438
113092749	chr2:113092749:C:A	6.07626e-08	-1.71978	-0.737484
113092852	chr2:113092852:C:T	5.89843e-08	-1.7198	-0.767165
113092917	chr2:113092917:C:T	2.10037e-07	-1.52898e-10	-1.21695
113093215	chr2:113093215:C:A	0.0250191	9.25172	1.2192
113093582	chr2:113093582:A:T	0.0283106	9.32805	1.26646
113093764	chr2:113093764:C:T	4.9327e-07	-1.52898e-10	-0.36318
113093862	chr2:113093862:C:T	5.66537e-08	-1.71979	-0.807492
113094179	chr2:113094179:T:C	3.65551e-07	-1.52898e-10	-0.662833
113094253	chr2:113094253:G:A	3.65015e-07	-1.52898e-10	-0.664299
113094471	chr2:113094471:A:G	4.41184e-08	-1.51264	-1.26472
113094616	chr2:113094616:A:G	4.28857e-08	-1.64599	-1.15971
113094987	chr2:113094987:G:A	0.0182379	10.0266	0.128214
113095132	chr2:113095132:T:C	2.10293e-07	-1.52898e-10	-1.21574
113095336	chr2:113095336:T:C	5.11312e-08	-1.38879	-1.24105
113095516	chr2:113095516:G:A	2.03721e-07	-1.52898e-10	-1.24748
113095725	chr2:113095725:C:A	3.52374e-07	-1.52898e-10	-0.699544
113095747	chr2:113095747:G:C	2.01745e-07	-1.52898e-10	-1.25723
113095773	chr2:113095773:C:T	6.32053e-08	-1.153	-1.26485
113095879	chr2:113095879:G:T	0.00235532	7.28198	0.825966
113096072	chr2:113096072:T:A	0.0243499	9.219	1.2248
113096316	chr2:113096316:C:T	5.61522e-08	-1.58999	-0.946177
113096543	chr2:113096543:T:A	0.0326135	9.39104	1.34496
113096882	chr2:113096882:ATTTATT:A	4.9747e-08	-1.7198	-0.937485
113097143	chr2:113097143:G:T	3.20855e-07	0.231395	-1.02464
113097266	chr2:113097266:A:G	0.0496499	9.77025	1.38602
113097328	chr2:113097328:G:A	4.92138e-08	-1.71765	-0.95041
113097647	chr2:113097647:G:T	2.25723e-07	-0.838075	-0.306852
113097663	chr2:113097663:T:C	2.00218e-07	-1.52898e-10	-1.26483
113097829	chr2:113097829:C:G	5.0245e-08	-1.71955	-0.927779
113097901	chr2:113097901:A:G	2.99931e-05	4.64569	-0.901204
113098286	chr2:113098286:C:A	3.50826e-05	4.79696	-0.895735
113098387	chr2:113098387:G:T	3.99163e-07	-1.52898e-10	-0.574867
113099630	chr2:113099630:G:A	2.38061e-07	-1.52898e-10	-1.09171
113099897	chr2:113099897:GC:G	2.94007e-05	4.98645	-1.26192
113100218	chr2:113100218:T:C	3.12132e-07	-1.52898e-10	-0.820813
113100321	chr2:113100321:G:A	2.00218e-07	-1.52898e-10	-1.26483
113100387	chr2:113100387:C:T	2.98288e-05	4.70175	-0.96276
113100609	chr2:113100609:C:T	2.00575e-07	-1.52898e-10	-1.26305
113100619	chr2:113100619:C:A	6.57926e-08	-1.12362	-1.25411
113100918	chr2:113100918:G:T	6.44688e-08	-1.1464	-1.25166
113101024	chr2:113101024:C:T	1.29973e-07	-1.69691	-2.89289e-10
113101035	chr2:113101035:T:C	2.00699e-07	-1.52898e-10	-1.26243
113101094	chr2:113101094:A:G	5.85853e-08	-1.65972	-0.834037
113101200	chr2:113101200:G:T	4.2647e-08	-1.63661	-1.17467
113101280	chr2:113101280:G:A	2.12802e-07	-0.569129	-0.634748
113101347	chr2:113101347:G:T	3.04635e-07	-1.52898e-10	-0.845123
113101502	chr2:113101502:GA:G	2.82775e-05	4.58954	-0.903958
113101715	chr2:113101715:CAGT:C	3.23524e-07	-1.52898e-10	-0.784963
113101789	chr2:113101789:T:C	5.92812e-08	-1.67011	-0.811837
113101916	chr2:113101916:C:T	2.89835e-07	-1.52898e-10	-0.894925
113102016	chr2:113102016:C:T	2.00274e-07	-1.52898e-10	-1.26455
113102057	chr2:113102057:G:A	5.981e-08	-1.67188	-0.801188
113102068	chr2:113102068:G:A	4.54089e-07	-1.52898e-10	-0.445944
113102184	chr2:113102184:G:A	0.0309683	9.36653	1.3177
113102269	chr2:113102269:G:A	6.02689e-08	-1.66232	-0.803102
113102342	chr2:113102342:C:T	2.08321e-07	-0.602619	-0.622537
113102368	chr2:113102368:T:C	3.00472e-07	-1.52898e-10	-0.858883
113102461	chr2:113102461:G:A	0.0262744	10.4603	0.0595667
113102619	chr2:113102619:T:C	6.60801e-08	-1.10986	-1.26351
113102652	chr2:113102652:G:A	5.22368e-08	-1.38018	-1.22827
113102733	chr2:113102733:A:G	4.81018e-08	-1.71952	-0.971398
113102796	chr2:113102796:A:G	5.43629e-07	-0.26597	-2.89289e-10
113102827	chr2:113102827:A:C	6.08954e-08	-1.65258	-0.802496
113102975	chr2:113102975:T:C	2.00508e-07	-1.52898e-10	-1.26338
113103128	chr2:113103128:T:C	2.129e-07	-1.52898e-10	-1.20342
113103284	chr2:113103284:C:A	0.00207847	8.34575	-0.362842
113103376	chr2:113103376:TG:T	4.64163e-08	-1.46367	-1.26292
113103534	chr2:113103534:G:A	8.62387e-07	-1.52898e-10	0.195467
113103648	chr2:113103648:T:G	4.02786e-08	-1.64242	-1.226
113103818	chr2:113103818:C:T	0.00264193	8.38672	-0.163933
113103819	chr2:113103819:A:C	0.0028517	8.44913	-0.149945
113103984	chr2:113103984:G:A	4.29087e-08	-1.7198	-1.08537
113104540	chr2:113104540:C:T	1.55375e-07	-1.51839	-2.89289e-10
113104596	chr2:113104596:G:A	5.78201e-08	-1.65829	-0.848611
113104798	chr2:113104798:CAGA:C	2.30143e-07	-1.52898e-10	-1.12554
113105248	chr2:113105248:G:A	8.89081e-07	-1.52898e-10	0.225951
113106194	chr2:113106194:T:C	0.00281843	8.44361	-0.15616
113106433	chr2:113106433:A:C	0.076356	10.9878	0.598856
113106470	chr2:113106470:G:A	4.73611e-08	-1.44459	-1.26185
113106553	chr2:113106553:A:G	4.05131e-07	-1.52898e-10	-0.560028
113106607	chr2:113106607:TCTTTC:T	2.76584e-07	-1.52898e-10	-0.941721
113106901	chr2:113106901:T:TAAA	0.00259643	8.53188	-0.326469
113106928	chr2:113106928:G:C	2.39248e-05	4.77642	-1.25799
113106937	chr2:113106937:G:A	2.27624e-05	4.54154	-1.07291
113107343	chr2:113107343:A:G	6.32703e-08	-1.70997	-0.706847
113107387	chr2:113107387:T:C	2.06417e-07	-1.52898e-10	-1.23434
113107790	chr2:113107790:T:C	6.30808e-08	-1.16036	-1.25946
113107837	chr2:113107837:G:A	0.0396471	10.0546	0.876689
113108257	chr2:113108257:A:C	0.111612	9.77823	2.18807
113108396	chr2:113108396:G:A	2.82865e-07	-1.52898e-10	-0.919267
113108440	chr2:113108440:C:T	7.80025e-08	-1.64742	-0.560072
113108458	chr2:113108458:CTCTTA:C	4.10598e-08	-1.71704	-1.13217
113108792	chr2:113108792:C:T	1.82871e-06	2.21071	-1.26358
113108948	chr2:113108948:G:A	6.30506e-07	0.79132	-0.909035
113109277	chr2:113109277:G:T	0.0893701	11.7575	-0.0134359
113109320	chr2:113109320:G:A	8.48252e-07	-1.52898e-10	0.17894
113109535	chr2:113109535:G:A	1.07593e-06	-1.52898e-10	0.416707
113109605	chr2:113109605:AAC:A	4.49635e-08	-1.69095	-1.06744
113110220	chr2:113110220:A:G	2.96353e-07	-1.52898e-10	-0.872685
113110346	chr2:113110346:C:T	8.1026e-08	-1.27539	-0.894079
113110379	chr2:113110379:C:T	7.80835e-08	-1.28387	-0.92259
113111656	chr2:113111656:C:T	0.105519	12.9631	-1.05297
113111830	chr2:113111830:T:C	7.48264e-08	-1.15032	-1.09875
113111977	chr2:113111977:C:A	1.79393e-06	2.16447	-1.23655
113111989	chr2:113111989:C:T	0.0160166	10.0606	-0.0357376
113111992	chr2:113111992:G:A	8.0825e-08	-1.2662	-0.905754
113112226	chr2:113112226:C:T	1.6275e-06	2.08582	-1.25526
113112266	chr2:113112266:C:A	1.73095e-06	2.12724	-1.23505
113112422	chr2:113112422:T:C	8.25544e-07	1.41383	-1.26202
113112512	chr2:113112512:C:T	1.14614e-06	-1.52898e-10	0.479921
113112524	chr2:113112524:C:T	2.45306e-07	-0.224584	-0.837148
113112739	chr2:113112739:G:A	3.38745e-07	-1.52898e-10	-0.73899
113112922	chr2:113112922:T:C	3.04838e-07	-1.52898e-10	-0.844457
113113086	chr2:113113086:G:A	6.68348e-08	-1.20941	-1.15261
113113148	chr2:113113148:T:G	0.0291856	10.444	0.180939
113113274	chr2:113113274:A:G	4.79186e-07	-1.52898e-10	-0.392148
113113544	chr2:113113544:T:G	2.09533e-07	-1.52898e-10	-1.21936
113113632	chr2:113113632:GT:G	4.68374e-08	-1.45892	-1.25864
113114229	chr2:113114229:T:G	4.76024e-08	-1.45071	-1.25065
113114412	chr2:113114412:GT:G	5.66747e-08	-1.33992	-1.18699
113114474	chr2:113114474:G:A	6.12122e-06	3.25215	-1.09687
113114487	chr2:113114487:G:C	2.05505e-07	-1.52898e-10	-1.23877
113114661	chr2:113114661:C:T	2.62581e-07	-0.137567	-0.856111
113115080	chr2:113115080:C:T	2.23342e-07	-1.52898e-10	-1.15553
113115441	chr2:113115441:C:T	6.25186e-06	3.26237	-1.08597
113115546	chr2:113115546:T:C	2.00235e-07	-1.52898e-10	-1.26475
113115694	chr2:113115694:C:T	2.06879e-07	-1.52898e-10	-1.2321
113115827	chr2:113115827:T:C	2.06941e-07	-1.52898e-10	-1.2318
113115859	chr2:113115859:C:G	2.31805e-07	-1.52898e-10	-1.11834
113116022	chr2:113116022:C:T	3.19123e-07	-1.52898e-10	-0.798661
113116432	chr2:113116432:C:T	5.48779e-07	-1.52898e-10	-0.256541
113116505	chr2:113116505:G:A	2.04267e-07	-1.52898e-10	-1.24481
113116600	chr2:113116600:G:A	2.01099e-07	-1.52898e-10	-1.26044
113116935	chr2:113116935:G:A	5.06787e-07	-0.336146	-2.89289e-10
113117065	chr2:113117065:C:T	2.8558e-07	-1.52898e-10	-0.909715
113117215	chr2:113117215:C:T	5.84954e-06	-1.52898e-10	2.10988
113117640	chr2:113117640:A:C	5.7723e-07	0.794083	-1.00008
113117988	chr2:113117988:A:G	6.08325e-07	0.829975	-0.983503
113118054	chr2:113118054:T:C	6.08775e-07	0.830325	-0.983114
113118176	chr2:113118176:C:G	5.17134e-07	0.692505	-1.00844
113118196	chr2:113118196:A:G	5.51535e-07	0.73398	-0.985513
113118363	chr2:113118363:G:C	2.00699e-07	-1.52898e-10	-1.26243
113118501	chr2:113118501:C:G	5.78659e-07	0.77492	-0.978445
113118636	chr2:113118636:T:G	4.5681e-07	-0.106023	-0.333947
113118911	chr2:113118911:T:C	6.63698e-07	0.823496	-0.889907
113118921	chr2:113118921:T:C	6.22845e-07	0.787781	-0.917721
113118962	chr2:113118962:G:A	6.9228e-07	0.86924	-0.893487
113119202	chr2:113119202:G:A	3.50464e-07	-0.158989	-0.54599
113119209	chr2:113119209:C:G	2.17249e-07	-1.52898e-10	-1.18319
113119376	chr2:113119376:A:T	2.17191e-07	-1.52898e-10	-1.18346
113119442	chr2:113119442:A:G	5.97184e-07	0.734498	-0.906511
113119649	chr2:113119649:A:G	5.83636e-07	0.747456	-0.942417
113119836	chr2:113119836:G:T	4.87566e-07	0.568476	-0.943287
113119918	chr2:113119918:G:T	2.54089e-07	-1.71787	0.691321
113119961	chr2:113119961:G:C	4.61617e-07	0.568965	-0.998466
113121699	chr2:113121699:T:C	2.00924e-07	-1.52898e-10	-1.26131
113121720	chr2:113121720:G:A	7.72861e-08	-1.7049	-0.511822
113122440	chr2:113122440:G:A	3.3047e-07	-0.763723	-2.89289e-10
113122472	chr2:113122472:T:G	1.01827e-07	-1.70723	-0.233738
113122492	chr2:113122492:G:A	2.52112e-07	-1.52898e-10	-1.03436
113122916	chr2:113122916:G:A	8.71152e-08	-1.70847	-0.388537
113123066	chr2:113123066:G:A	2.91281e-07	-1.52898e-10	-0.889949
113123370	chr2:113123370:T:C	1.4644e-06	1.44695	-0.72199
113123522	chr2:113123522:G:A	2.1553e-07	-1.52898e-10	-1.19114
113123788	chr2:113123788:G:A	2.79833e-07	-1.52898e-10	-0.930043
113124385	chr2:113124385:G:A	9.74628e-08	-1.38868	-0.596088
113125314	chr2:113125314:C:G	1.74929e-07	-1.39986	-2.89289e-10
113126129	chr2:113126129:T:C	1.11444e-06	1.58587	-1.134
113126824	chr2:113126824:G:A	5.8377e-07	0.294207	-0.488937
113127096	chr2:113127096:C:T	1.27058e-07	-1.7196	-2.89289e-10
113127517	chr2:113127517:C:T	5.386e-07	-1.52898e-10	-0.275265
113127745	chr2:113127745:G:A	2.35154e-07	-1.52898e-10	-1.104
113128008	chr2:113128008:G:T	4.36353e-06	-1.52898e-10	1.8168
113128105	chr2:113128105:G:A	9.58748e-07	-1.52898e-10	0.301391
113128191	chr2:113128191:G:A	6.49901e-08	-1.61059	-0.779415
113128472	chr2:113128472:G:A	4.44921e-08	-1.71409	-1.05484
113128773	chr2:113128773:A:G	4.44868e-07	0.377875	-0.844335
113128807	chr2:113128807:A:G	3.68943e-07	0.405896	-1.05949
113128926	chr2:113128926:G:A	3.23312e-07	0.478939	-1.26456
113129198	chr2:113129198:T:C	5.72182e-07	0.259228	-0.474009
113129630	chr2:113129630:T:C	3.35994e-07	0.516968	-1.26411
113129685	chr2:113129685:C:T	3.34465e-07	0.511155	-1.26286
113129696	chr2:113129696:G:A	3.39395e-07	0.5269	-1.26397
113129758	chr2:113129758:T:G	9.05125e-07	1.16837	-0.924539
113129761	chr2:113129761:A:C	3.27147e-07	0.490051	-1.26388
113129772	chr2:113129772:C:A	2.36293e-07	-1.52898e-10	-1.09916
113129799	chr2:113129799:G:A	2.18805e-07	-1.52898e-10	-1.17606
113129822	chr2:113129822:G:A	3.16951e-07	0.45872	-1.26421
113129881	chr2:113129881:G:T	3.13177e-07	0.44652	-1.26399
113129906	chr2:113129906:C:T	1.07464e-07	-1.70913	-0.177944
113129933	chr2:113129933:A:C	2.10257e-07	-1.52898e-10	-1.2159
113130115	chr2:113130115:C:T	2.1681e-07	-1.52898e-10	-1.18521
113130226	chr2:113130226:A:G	3.25163e-07	0.484821	-1.26473
113130862	chr2:113130862:G:A	3.01173e-07	-1.52898e-10	-0.856552
113130888	chr2:113130888:A:G	2.88124e-07	0.355884	-1.25673
113130893	chr2:113130893:C:G	2.98073e-07	0.389757	-1.25666
113130980	chr2:113130980:G:A	3.30602e-07	0.501349	-1.26467
113131002	chr2:113131002:T:C	3.09219e-07	0.336565	-1.16675
113131216	chr2:113131216:A:T	3.41557e-07	0.508164	-1.23889
113131323	chr2:113131323:T:A	3.32745e-07	0.477041	-1.2339
113131484	chr2:113131484:G:A	2.52083e-07	0.216106	-1.25058
113131523	chr2:113131523:C:T	3.71551e-08	-1.71581	-1.23332
113131557	chr2:113131557:G:A	3.9468e-08	-1.67608	-1.21266
113131585	chr2:113131585:G:A	4.03643e-07	-1.52898e-10	-0.563707
113131892	chr2:113131892:C:A	2.76205e-07	0.315909	-1.259
113132054	chr2:113132054:G:A	2.58107e-07	0.253824	-1.26469
113132211	chr2:113132211:A:G	5.05059e-07	-1.52898e-10	-0.339562
113132234	chr2:113132234:G:A	2.04556e-07	-1.52898e-10	-1.2434
113132426	chr2:113132426:C:T	7.36865e-08	-1.29228	-0.972142
113132478	chr2:113132478:A:G	2.00809e-07	-1.52898e-10	-1.26188
113132727	chr2:113132727:T:C	6.37228e-08	-1.18128	-1.22842
113132796	chr2:113132796:C:T	2.859e-07	-1.52898e-10	-0.908597
113132802	chr2:113132802:C:T	2.97305e-07	-1.52898e-10	-0.869481
113133033	chr2:113133033:C:T	4.32416e-07	-0.494849	-2.89289e-10
113133181	chr2:113133181:T:C	3.79504e-07	-1.52898e-10	-0.625372
113133182	chr2:113133182:G:A	3.91713e-07	-1.52898e-10	-0.593709
113133835	chr2:113133835:G:A	9.21273e-07	-0.481571	0.74309
113134054	chr2:113134054:G:A	2.0159e-07	-1.52898e-10	-1.258
113134109	chr2:113134109:GGCGCC:G	5.56155e-07	-1.52898e-10	-0.243191
113134198	chr2:113134198:T:C	2.247e-07	-0.53003	-0.619442
113134228	chr2:113134228:G:A	1.07044e-06	-1.52898e-10	0.411586
113134253	chr2:113134253:A:G	2.58735e-07	-1.52898e-10	-1.00843
113134265	chr2:113134265:A:C	1.25215e-06	-1.52898e-10	0.568383
113134293	chr2:113134293:G:A	2.55717e-06	-1.52898e-10	1.28242
113134947	chr2:113134947:G:A	6.46904e-08	-1.23824	-1.15638
113134986	chr2:113134986:T:C	2.00896e-07	-1.52898e-10	-1.26145
113135197	chr2:113135197:A:G	1.05764e-06	0.693385	-0.293828
113135387	chr2:113135387:C:A	2.95626e-07	-1.52898e-10	-0.875143
113135650	chr2:113135650:A:G	4.01159e-07	-1.52898e-10	-0.56988
113135679	chr2:113135679:C:T	4.97369e-08	-1.49085	-1.16665
113136287	chr2:113136287:G:A	8.95673e-08	-0.807042	-1.26221
113136532	chr2:113136532:A:G	5.88433e-07	-1.52898e-10	-0.186774
113136549	chr2:113136549:C:T	6.00838e-08	-1.4706	-0.997897
113136615	chr2:113136615:C:T	2.74069e-07	-0.432115	-0.518743
113136761	chr2:113136761:G:A	1.76862e-06	1.30292	-0.389201
113136808	chr2:113136808:T:G	9.94397e-07	-1.52898e-10	0.337899
113136828	chr2:113136828:A:G	2.01295e-07	-1.52898e-10	-1.25946
113136934	chr2:113136934:G:A	5.14026e-07	-1.52898e-10	-0.321965
113137399	chr2:113137399:T:C	7.12845e-07	0.00502668	-2.89289e-10
113137550	chr2:113137550:G:C	1.82745e-06	-1.52898e-10	0.946437
113137568	chr2:113137568:G:T	4.93054e-08	-1.40744	-1.25876
113137623	chr2:113137623:A:C	1.49771e-07	-0.659623	-0.895507
113137658	chr2:113137658:G:A	2.08125e-06	-1.52898e-10	1.07649
113137728	chr2:113137728:T:C	1.90173e-06	-1.52898e-10	0.986284
113137826	chr2:113137826:C:A	3.32067e-06	-1.52898e-10	1.54368
113137859	chr2:113137859:C:T	3.80339e-07	-1.52898e-10	-0.623175
113137994	chr2:113137994:G:A	2.01797e-07	-1.52898e-10	-1.25698
113139704	chr2:113139704:C:T	2.02024e-07	-1.52898e-10	-1.25585
113139718	chr2:113139718:C:A	8.24333e-07	0.150337	-2.89289e-10
113139973	chr2:113139973:T:A	3.6309e-07	-1.52898e-10	-0.669587
113140095	chr2:113140095:A:G	1.09896e-07	-0.700864	-1.16384
113140376	chr2:113140376:C:T	7.52005e-08	-1.04652	-1.19756
113140484	chr2:113140484:C:T	5.3285e-08	-1.45508	-1.1335
113140884	chr2:113140884:G:A	5.48079e-07	-1.52898e-10	-0.257818
113140949	chr2:113140949:G:A	8.29861e-08	-0.981986	-1.16358
113141133	chr2:113141133:T:C	7.3041e-07	-1.52898e-10	0.0293685
113141302	chr2:113141302:G:A	9.91522e-07	-1.52898e-10	0.335004
113141448	chr2:113141448:T:C	2.96893e-07	-0.00879219	-0.862073
113141680	chr2:113141680:G:C	3.6205e-07	-1.52898e-10	-0.672455
113142181	chr2:113142181:G:A	7.73398e-08	-1.26457	-0.951455
113142424	chr2:113142424:T:TA	3.09159e-07	-1.52898e-10	-0.830383
113142600	chr2:113142600:A:G	2.21109e-07	0.08824	-1.25382
113142782	chr2:113142782:T:A	2.28262e-07	-1.52898e-10	-1.13375
113142983	chr2:113142983:T:C	3.07083e-07	-1.52898e-10	-0.837119
113143561	chr2:113143561:G:A	2.06952e-07	-1.52898e-10	-1.23175
113143581	chr2:113143581:A:G	8.68146e-08	-1.18523	-0.915233
113143736	chr2:113143736:C:T	5.46192e-08	-1.34813	-1.21572
113144115	chr2:113144115:A:G	2.90042e-07	-1.52898e-10	-0.894213
113144314	chr2:113144314:A:G	2.00288e-07	-1.52898e-10	-1.26448
113144336	chr2:113144336:A:G	2.01123e-07	-1.52898e-10	-1.26032
113144351	chr2:113144351:C:T	3.90189e-08	-1.63644	-1.26375
113144534	chr2:113144534:C:T	8.17128e-08	-1.22578	-0.935247
113144613	chr2:113144613:T:C	2.62633e-07	0.27054	-1.26402
113144885	chr2:113144885:T:C	2.71501e-07	0.304178	-1.26445
113145460	chr2:113145460:G:A	3.33587e-07	-1.52898e-10	-0.754332
113145477	chr2:113145477:A:G	5.86163e-07	0.349033	-0.539672
113145597	chr2:113145597:TA:T	3.33581e-07	-1.52898e-10	-0.754353
113145873	chr2:113145873:T:A	7.86559e-08	-1.07218	-1.12698
113146252	chr2:113146252:T:C	2.01081e-07	-1.52898e-10	-1.26053
113146253	chr2:113146253:A:T	6.44408e-07	0.396199	-0.492104
113146611	chr2:113146611:T:A	7.4046e-08	-1.06748	-1.19208
113147487	chr2:113147487:T:C	8.71781e-08	-1.02628	-1.07
113147703	chr2:113147703:T:C	6.8866e-07	-1.52898e-10	-0.0294902
113148147	chr2:113148147:G:A	4.54266e-07	0.211586	-0.657141
113148195	chr2:113148195:G:A	5.18537e-07	0.139041	-0.452267
113148676	chr2:113148676:T:A	4.21068e-07	0.727063	-1.24851
113148795	chr2:113148795:C:T	8.64141e-07	-1.52898e-10	0.197498
113149115	chr2:113149115:C:T	1.329e-06	-0.106462	0.734403
113149372	chr2:113149372:G:A	8.34458e-07	-1.52898e-10	0.162544
113149901	chr2:113149901:C:A	2.20721e-07	-1.52898e-10	-1.16734
113150220	chr2:113150220:C:T	5.29829e-07	-1.52898e-10	-0.291684
113150323	chr2:113150323:T:A	1.39874e-07	-1.62349	-2.89289e-10
113150509	chr2:113150509:A:C	6.84054e-08	-1.17018	-1.16861
113150692	chr2:113150692:C:T	1.04637e-07	-0.667956	-1.24578
113150748	chr2:113150748:C:T	6.6479e-08	-1.18835	-1.179
113150759	chr2:113150759:C:T	4.44485e-07	-1.52898e-10	-0.467322
113150773	chr2:113150773:A:G	2.06614e-07	-1.52898e-10	-1.23338
113151343	chr2:113151343:C:T	5.51857e-07	-1.52898e-10	-0.250948
113152492	chr2:113152492:T:C	2.17607e-07	-1.52898e-10	-1.18155
113152552	chr2:113152552:T:G	3.79325e-07	-1.52898e-10	-0.625844
113152856	chr2:113152856:T:C	4.97643e-07	-1.52898e-10	-0.354355
113152886	chr2:113152886:A:C	1.2901e-07	-1.70435	-2.89289e-10
113153262	chr2:113153262:G:A	2.03931e-07	-1.52898e-10	-1.24646
113153464	chr2:113153464:A:T	2.21337e-07	-1.52898e-10	-1.16455
113153836	chr2:113153836:A:G	5.86216e-07	-1.52898e-10	-0.190549
113153910	chr2:113153910:C:T	5.87683e-08	-1.38363	-1.10701
113153955	chr2:113153955:A:G	2.03103e-07	-1.52898e-10	-1.25052
113154045	chr2:113154045:G:A	3.39542e-07	-1.52898e-10	-0.73664
113154504	chr2:113154504:G:A	8.74545e-08	-1.20124	-0.891884
113154570	chr2:113154570:C:G	9.27523e-08	-1.18031	-0.853999
113155116	chr2:113155116:C:T	5.60702e-08	-1.30785	-1.22978
113155494	chr2:113155494:C:T	4.58105e-07	-1.52898e-10	-0.437139
113155608	chr2:113155608:G:A	2.85848e-07	-1.50475	0.595972
113155710	chr2:113155710:G:A	2.3635e-07	0.148966	-1.24789
113155904	chr2:113155904:C:G	1.13578e-07	-1.30694	-0.524805
113155926	chr2:113155926:A:G	7.87142e-08	-1.24327	-0.955144
113155957	chr2:113155957:T:C	2.20967e-07	-1.52898e-10	-1.16622
113155980	chr2:113155980:C:T	2.06554e-07	-1.52898e-10	-1.23368
113156043	chr2:113156043:G:A	3.80142e-07	-1.52898e-10	-0.623694
113156227	chr2:113156227:T:C	2.47537e-07	-1.52898e-10	-1.05268
113156693	chr2:113156693:G:T	3.88119e-07	-0.602926	-2.89289e-10
113156735	chr2:113156735:G:A	6.08234e-08	-1.56168	-0.894581
113157010	chr2:113157010:T:C	2.01901e-07	-1.52898e-10	-1.25646
113157075	chr2:113157075:G:T	2.08689e-07	-1.52898e-10	-1.22339
113157265	chr2:113157265:A:G	3.76011e-07	-1.52898e-10	-0.634618
113157437	chr2:113157437:G:A	3.0043e-07	-1.52898e-10	-0.859022
113157550	chr2:113157550:G:A	2.11577e-07	-1.52898e-10	-1.20965
113157600	chr2:113157600:T:C	3.64553e-07	-0.665566	-2.89289e-10
113157954	chr2:113157954:G:T	3.56549e-07	-0.687766	-2.89289e-10
113158329	chr2:113158329:C:CT	5.53778e-08	-1.32501	-1.22505
113158564	chr2:113158564:A:G	3.71515e-07	-1.52898e-10	-0.646649
113158650	chr2:113158650:C:T	3.84513e-07	-1.52898e-10	-0.612261
113158850	chr2:113158850:C:T	3.89543e-07	-0.599263	-2.89289e-10
113159335	chr2:113159335:G:T	5.7908e-08	-1.35693	-1.14845
113160295	chr2:113160295:T:C	2.30624e-07	-1.12345	-2.89289e-10
113160872	chr2:113160872:G:A	2.20912e-07	-1.52898e-10	-1.16647
113160930	chr2:113160930:T:G	5.94975e-08	-1.24963	-1.22867
113161109	chr2:113161109:T:G	2.87956e-07	-1.43924	0.537812
113161494	chr2:113161494:C:T	7.11828e-06	1.53709	0.769089
113161782	chr2:113161782:G:A	2.4296e-07	-1.52898e-10	-1.07134
113162187	chr2:113162187:C:T	2.49059e-07	-1.52898e-10	-1.04655
113162419	chr2:113162419:G:A	5.79402e-08	-1.29344	-1.21139
113162502	chr2:113162502:A:G	7.84434e-06	1.23321	1.1701
113162870	chr2:113162870:C:A	6.39679e-07	-1.52898e-10	-0.103271
113163743	chr2:113163743:T:C	1.79591e-06	1.96909	-1.04006
113163792	chr2:113163792:C:T	9.85604e-08	-0.708762	-1.26481
113164429	chr2:113164429:A:G	2.22471e-07	-1.52898e-10	-1.15944
113164493	chr2:113164493:C:G	2.00273e-07	-1.52898e-10	-1.26455
113164699	chr2:113164699:G:A	2.03418e-07	-1.52898e-10	-1.24898
113164783	chr2:113164783:A:T	2.28229e-07	-1.52898e-10	-1.13389
113164835	chr2:113164835:A:G	2.25463e-07	-1.52898e-10	-1.14608
113164909	chr2:113164909:C:T	2.0027e-07	-1.52898e-10	-1.26457
113165002	chr2:113165002:C:T	3.67474e-08	-1.71978	-1.24039
113165306	chr2:113165306:C:T	2.27249e-07	-1.52898e-10	-1.13819
113165406	chr2:113165406:T:C	2.28809e-07	-1.52898e-10	-1.13135
113165426	chr2:113165426:T:A	5.86634e-07	-1.52898e-10	-0.189836
113165497	chr2:113165497:C:T	2.29112e-07	-1.52898e-10	-1.13003
113165697	chr2:113165697:A:G	2.22416e-07	-1.52898e-10	-1.15969
113165704	chr2:113165704:A:G	1.41385e-07	-0.459441	-1.15331
113166026	chr2:113166026:G:T	2.90439e-07	-0.32635	-0.566495
113166583	chr2:113166583:G:A	2.05882e-07	-1.52898e-10	-1.23693
113166821	chr2:113166821:A:C	3.2193e-07	-1.52898e-10	-0.789904
113167161	chr2:113167161:C:T	4.51959e-06	-1.69604	3.54798
113167203	chr2:113167203:A:G	4.1188e-07	-0.318173	-0.225333
113167484	chr2:113167484:T:C	2.29857e-07	-0.108277	-1.0185
113167725	chr2:113167725:T:C	2.12199e-07	-1.52898e-10	-1.20671
113167996	chr2:113167996:C:T	2.0027e-07	-1.52898e-10	-1.26457
113168442	chr2:113168442:G:C	2.07374e-07	-1.52898e-10	-1.22971
113168685	chr2:113168685:G:A	3.70827e-07	-1.52898e-10	-0.648502
113169258	chr2:113169258:T:C	9.66417e-08	-1.66237	-0.330857
113169358	chr2:113169358:A:G	6.59804e-08	-1.58471	-0.790166
113169426	chr2:113169426:G:A	8.20417e-08	-1.65983	-0.497179
113169429	chr2:113169429:G:A	4.66432e-07	-1.52898e-10	-0.419125
113169844	chr2:113169844:A:G	1.46069e-07	-1.58016	-2.89289e-10
113169913	chr2:113169913:G:A	2.16088e-07	-1.52898e-10	-1.18855
113169920	chr2:113169920:C:T	2.14328e-07	-1.52898e-10	-1.19673
113170260	chr2:113170260:G:A	2.02794e-07	-1.52898e-10	-1.25205
113170333	chr2:113170333:A:G	1.22671e-07	-0.49483	-1.2599
113170364	chr2:113170364:C:T	3.29095e-07	-1.52898e-10	-0.767891
113170451	chr2:113170451:T:G	3.27591e-07	-1.52898e-10	-0.772471
113171101	chr2:113171101:C:CCCCTGGGA	3.2823e-07	-1.52898e-10	-0.770524
113171789	chr2:113171789:A:G	2.05271e-07	-1.52898e-10	-1.23991
113171932	chr2:113171932:C:T	8.31097e-07	0.0988521	0.0596563
113173287	chr2:113173287:A:G	3.77983e-07	-1.52898e-10	-0.629388
113173290	chr2:113173290:T:C	2.03772e-07	-1.52898e-10	-1.24723
113173645	chr2:113173645:C:T	2.02365e-07	-1.52898e-10	-1.25417
113173853	chr2:113173853:T:C	2.86383e-07	0.242854	-1.14976
113174775	chr2:113174775:T:G	2.05311e-07	-1.52898e-10	-1.23971
113174849	chr2:113174849:A:C	1.6189e-07	-1.47732	-2.89289e-10
113174985	chr2:113174985:C:A	8.09068e-08	-1.50413	-0.666806
113175001	chr2:113175001:T:C	2.00615e-07	-1.52898e-10	-1.26285
113175086	chr2:113175086:G:C	1.62248e-07	-1.7195	0.244393
113175158	chr2:113175158:T:TG	7.60341e-08	-1.63062	-0.602437
113175223	chr2:113175223:T:C	1.53835e-07	-1.55125	0.0228902
113175245	chr2:113175245:T:G	1.72934e-07	-1.41133	-2.89289e-10
113175363	chr2:113175363:G:C	7.7847e-08	-1.70182	-0.507676
113175540	chr2:113175540:G:A	2.41357e-07	-1.52898e-10	-1.07796
113175670	chr2:113175670:G:T	1.00009e-07	-0.962144	-0.996829
113175720	chr2:113175720:G:A	1.31211e-07	-1.68743	-2.89289e-10
113175974	chr2:113175974:C:T	5.32812e-07	-1.52898e-10	-0.286068
113176149	chr2:113176149:C:T	7.0066e-08	-1.60541	-0.709387
113176159	chr2:113176159:G:A	1.37821e-07	-1.63828	-2.89289e-10
113176227	chr2:113176227:C:T	2.06397e-07	-1.52898e-10	-1.23444
113176272	chr2:113176272:T:G	4.15102e-07	-1.52898e-10	-0.535714
113176597	chr2:113176597:C:T	5.86034e-08	-1.54555	-0.947891
113176599	chr2:113176599:A:T	7.18757e-08	-1.63951	-0.649789
113176644	chr2:113176644:G:A	2.38833e-07	-1.08847	-2.89289e-10
113176836	chr2:113176836:C:T	2.01753e-07	-1.52898e-10	-1.25719
113176905	chr2:113176905:G:A	4.20738e-07	-1.52898e-10	-0.522227
113177157	chr2:113177157:G:A	2.40917e-07	-1.52898e-10	-1.07978
113177451	chr2:113177451:T:C	6.26933e-08	-1.55775	-0.868231
113177645	chr2:113177645:C:T	9.71945e-08	-1.5744	-0.413127
113177687	chr2:113177687:C:G	1.53023e-07	-1.53365	-2.89289e-10
113177690	chr2:113177690:T:TG	5.80593e-08	-1.52882	-0.973951
113177786	chr2:113177786:A:G	2.76635e-07	-1.52898e-10	-0.941538
113178086	chr2:113178086:C:T	4.48765e-08	-1.59672	-1.1636
113178410	chr2:113178410:C:T	2.32285e-07	-1.11627	-2.89289e-10
113178446	chr2:113178446:C:A	3.99831e-07	-1.52898e-10	-0.573196
113178459	chr2:113178459:G:A	4.74636e-08	-1.71893	-0.985339
113178518	chr2:113178518:C:T	2.38958e-07	-1.08795	-2.89289e-10
113178529	chr2:113178529:A:G	8.00156e-08	-1.67443	-0.507587
113178651	chr2:113178651:C:A	3.16258e-07	-1.52898e-10	-0.807678
113179566	chr2:113179566:C:T	1.37071e-07	-1.64374	-2.89289e-10
113179605	chr2:113179605:C:T	1.17939e-07	-0.843207	-0.95086
113179757	chr2:113179757:A:C	4.16088e-07	-1.52898e-10	-0.53334
113179803	chr2:113179803:G:A	3.27106e-07	-1.52898e-10	-0.773953
113179986	chr2:113179986:A:G	6.13587e-08	-1.52138	-0.92612
113180230	chr2:113180230:G:A	3.56633e-07	-1.52898e-10	-0.687532
113180493	chr2:113180493:G:C	2.06859e-07	-1.52898e-10	-1.2322
113180568	chr2:113180568:A:G	1.0748e-07	-0.914652	-0.972279
113180814	chr2:113180814:G:A	3.68754e-07	-1.52898e-10	-0.654108
113180891	chr2:113180891:T:C	2.73039e-07	-1.52898e-10	-0.954623
113181205	chr2:113181205:G:T	3.3018e-07	-1.52898e-10	-0.764599
113181693	chr2:113181693:G:A	2.44109e-07	-1.52898e-10	-1.06662
113181818	chr2:113181818:G:A	2.44281e-07	-1.52898e-10	-1.06592
113182630	chr2:113182630:T:A	2.46956e-07	-1.05503	-2.89289e-10
113183104	chr2:113183104:T:C	5.28698e-08	-1.71816	-0.878248
113183471	chr2:113183471:G:A	3.34176e-07	-1.52898e-10	-0.752571
113183729	chr2:113183729:G:A	1.56375e-07	-0.247327	-1.26466
113184025	chr2:113184025:C:G	3.3706e-07	-1.52898e-10	-0.743978
113184192	chr2:113184192:A:C	5.29077e-08	-1.67495	-0.920737
113184402	chr2:113184402:G:A	4.2912e-08	-1.71974	-1.08534
113184482	chr2:113184482:A:G	4.75593e-08	-1.71794	-0.984323
113184622	chr2:113184622:C:T	2.00218e-07	-1.52898e-10	-1.26483
113184628	chr2:113184628:G:A	4.12164e-08	-1.71979	-1.12561
113184689	chr2:113184689:A:G	5.4585e-07	-1.52898e-10	-0.261894
113184697	chr2:113184697:C:G	4.12361e-08	-1.71938	-1.12554
113184771	chr2:113184771:G:C	2.4001e-07	-1.52898e-10	-1.08356
113184908	chr2:113184908:A:G	5.35684e-07	-1.52898e-10	-0.280693
113185326	chr2:113185326:A:C	4.82312e-08	-1.71492	-0.973307
113185486	chr2:113185486:T:G	8.20157e-08	-0.992253	-1.16507
113185519	chr2:113185519:G:A	7.37595e-07	0.0391572	-2.89289e-10
113185632	chr2:113185632:A:C	3.45371e-07	-1.52898e-10	-0.719619
113185673	chr2:113185673:A:T	3.51486e-07	-1.52898e-10	-0.702067
113185893	chr2:113185893:A:G	5.55763e-08	-1.712	-0.83448
113185994	chr2:113185994:C:G	2.35631e-07	-1.52898e-10	-1.10197
113186031	chr2:113186031:C:T	3.37198e-07	-1.52898e-10	-0.743569
113186418	chr2:113186418:C:T	2.03591e-07	-1.52898e-10	-1.24812
113186455	chr2:113186455:A:G	5.84943e-07	-1.52898e-10	-0.192724
113186821	chr2:113186821:A:G	2.43811e-07	-1.52898e-10	-1.06784
113186883	chr2:113186883:A:C	3.90797e-08	-1.64027	-1.25837
113187185	chr2:113187185:G:A	1.05396e-07	-1.64443	-0.262088
113187198	chr2:113187198:C:T	3.01754e-07	-1.13338	0.278756
113187231	chr2:113187231:T:C	3.98313e-07	-1.52898e-10	-0.576999
113187273	chr2:113187273:G:A	5.49197e-08	-1.69629	-0.862075
113187493	chr2:113187493:CT:C	4.53817e-07	-1.52898e-10	-0.446543
113187650	chr2:113187650:C:T	4.831e-07	-1.52898e-10	-0.384014
113187681	chr2:113187681:A:G	5.13204e-08	-1.38095	-1.2452
113187757	chr2:113187757:T:C	7.69792e-08	-1.2078	-1.01291
113187882	chr2:113187882:G:A	1.3006e-07	-1.69625	-2.89289e-10
113187903	chr2:113187903:C:G	4.65641e-07	-1.52898e-10	-0.420823
113187928	chr2:113187928:C:A	5.8701e-06	-1.52898e-10	2.11339
113188118	chr2:113188118:C:A	1.51373e-07	-1.23699	-0.307498
113188257	chr2:113188257:T:C	1.72274e-06	-1.09288	1.98031
113188434	chr2:113188434:G:C	1.4974e-06	-1.22943	1.97668
113188686	chr2:113188686:T:C	1.83018e-07	-1.35465	-2.89289e-10
113188726	chr2:113188726:G:A	2.52316e-07	-1.03355	-2.89289e-10
113188915	chr2:113188915:T:G	1.92678e-07	-1.30322	-2.89289e-10
113188935	chr2:113188935:G:A	2.16978e-07	-1.52898e-10	-1.18444
113189353	chr2:113189353:A:G	4.49986e-08	-1.49951	-1.2581
113189450	chr2:113189450:A:G	2.32411e-07	-1.52898e-10	-1.11573
113189784	chr2:113189784:A:G	2.42302e-07	-1.07405	-2.89289e-10
113189876	chr2:113189876:G:T	5.66725e-08	-1.2921	-1.23485
113189906	chr2:113189906:G:C	2.61839e-06	-1.52898e-10	1.30608
113190176	chr2:113190176:G:A	1.68592e-06	0.865828	-2.89289e-10
113190182	chr2:113190182:T:C	3.88972e-08	-1.69969	-1.20362
113190401	chr2:113190401:T:G	2.37068e-07	-1.09589	-2.89289e-10
113190582	chr2:113190582:G:A	4.75656e-08	-1.62563	-1.0765
113190801	chr2:113190801:G:C	4.74424e-08	-1.69893	-1.00579
113190859	chr2:113190859:G:A	3.87878e-08	-1.64135	-1.26478
113190981	chr2:113190981:C:A	1.4029e-06	0.682059	-2.89289e-10
113191005	chr2:113191005:T:G	5.11846e-06	-1.52898e-10	1.97637
113191276	chr2:113191276:G:GT	2.34893e-07	-1.52898e-10	-1.10511
113191336	chr2:113191336:C:T	3.94088e-08	-1.62867	-1.26158
113191338	chr2:113191338:C:T	4.68199e-07	-1.52898e-10	-0.415343
113191520	chr2:113191520:C:T	4.5042e-08	-1.70907	-1.04757
113191914	chr2:113191914:G:A	2.15561e-07	-1.52898e-10	-1.19099
113191992	chr2:113191992:T:C	1.5286e-07	-1.64322	0.108504
113192159	chr2:113192159:A:G	7.7525e-08	-1.05089	-1.16274
113192694	chr2:113192694:G:C	2.03184e-07	-1.52898e-10	-1.25013
113192706	chr2:113192706:T:C	1.30653e-07	-1.6917	-2.89289e-10
113192717	chr2:113192717:A:G	2.00245e-07	-1.52898e-10	-1.2647
113192929	chr2:113192929:T:A	5.94022e-07	-0.448603	0.271282
113192942	chr2:113192942:T:C	1.06066e-06	-1.52898e-10	0.402412
113192963	chr2:113192963:G:A	3.11457e-07	-1.52898e-10	-0.822978
113193119	chr2:113193119:G:A	3.14483e-07	-1.52898e-10	-0.813306
113194177	chr2:113194177:G:A	2.15732e-07	-1.52898e-10	-1.1902
113195122	chr2:113195122:G:C	1.57397e-07	-1.71237	0.206907
113195328	chr2:113195328:T:C	4.97865e-07	-1.52898e-10	-0.353908
113195824	chr2:113195824:A:G	2.03737e-07	-1.52898e-10	-1.24741
113196375	chr2:113196375:T:C	3.94738e-08	-1.64349	-1.24511
113196396	chr2:113196396:A:AT	3.88507e-08	-1.65865	-1.24586
113196397	chr2:113196397:GACA:G	3.89736e-08	-1.6555	-1.24586
113196407	chr2:113196407:G:A	8.40093e-08	-1.54772	-0.585594
113196429	chr2:113196429:A:G	3.91784e-08	-1.64984	-1.24627
113196670	chr2:113196670:G:A	3.95427e-08	-1.63988	-1.24698
113196707	chr2:113196707:G:A	8.93117e-08	-0.811259	-1.26085
113196919	chr2:113196919:T:A	3.94347e-08	-1.64363	-1.24596
113197052	chr2:113197052:G:A	7.41497e-08	-1.0344	-1.22375
113197302	chr2:113197302:A:C	3.92127e-08	-1.64973	-1.24551
113197656	chr2:113197656:C:T	5.65889e-08	-1.27299	-1.25543
113197731	chr2:113197731:C:T	2.00219e-07	-1.52898e-10	-1.26483
113197866	chr2:113197866:C:A	2.93279e-07	-0.883114	-2.89289e-10
113198249	chr2:113198249:C:T	4.356e-07	-1.52898e-10	-0.487514
113199364	chr2:113199364:T:A	1.11602e-07	-1.42149	-0.427806
113199471	chr2:113199471:G:A	4.06909e-08	-1.61513	-1.24311
113199505	chr2:113199505:A:G	1.01899e-07	-0.678662	-1.2616
113199603	chr2:113199603:T:TA	1.11043e-07	-1.36795	-0.486367
113199621	chr2:113199621:A:C	4.02557e-08	-1.6194	-1.24958
113199891	chr2:113199891:T:C	7.75027e-07	-1.52898e-10	0.0886605
113199911	chr2:113199911:C:T	3.87894e-07	-1.52898e-10	-0.603504
113200060	chr2:113200060:A:G	4.97461e-08	-1.5946	-1.06271
113200133	chr2:113200133:C:CT	4.92918e-08	-1.60949	-1.05699
113200398	chr2:113200398:C:CTG	3.85049e-07	-1.52898e-10	-0.610867
113200748	chr2:113200748:T:C	3.01871e-05	-1.52898e-10	3.75093
113201781	chr2:113201781:G:A	3.51822e-07	-1.52898e-10	-0.701111
113201875	chr2:113201875:A:G	2.02613e-07	-1.52898e-10	-1.25294
113202628	chr2:113202628:G:T	2.0807e-07	-1.52898e-10	-1.22636
113202728	chr2:113202728:G:A	1.06807e-07	-0.658901	-1.23432
113203780	chr2:113203780:G:A	3.73656e-07	-1.52898e-10	-0.640901
113204494	chr2:113204494:C:T	4.6067e-08	-1.6281	-1.10604
113204566	chr2:113204566:G:T	2.93835e-07	-1.52898e-10	-0.88122
113204701	chr2:113204701:C:A	2.30531e-07	-1.12385	-2.89289e-10
113205030	chr2:113205030:C:T	6.82741e-07	-1.52898e-10	-0.0381222
113205247	chr2:113205247:C:T	2.42433e-07	-1.52898e-10	-1.07351
113206040	chr2:113206040:C:A	6.10054e-08	-1.20716	-1.24612
113206084	chr2:113206084:C:T	6.10837e-08	-1.20587	-1.24612
113206162	chr2:113206162:C:T	4.36772e-08	-1.64686	-1.14055
113206532	chr2:113206532:G:A	6.34537e-08	-1.3241	-1.08983
113206773	chr2:113206773:T:C	2.08005e-07	-1.52898e-10	-1.22667
113207054	chr2:113207054:G:A	6.11093e-08	-1.20545	-1.24612
113207582	chr2:113207582:G:A	2.14663e-07	-1.19517	-2.89289e-10
113207621	chr2:113207621:T:A	1.15819e-07	-1.23625	-0.575953
113208504	chr2:113208504:A:T	6.52238e-07	-1.52898e-10	-0.0838288
113208916	chr2:113208916:A:G	2.00945e-07	-1.52898e-10	-1.26121
113209063	chr2:113209063:G:A	2.41105e-07	-1.52898e-10	-1.07901
113209145	chr2:113209145:G:C	2.46417e-07	-0.981761	-0.0754528
113209498	chr2:113209498:C:T	2.98231e-07	-1.65676	0.790396
113209706	chr2:113209706:A:G	4.13661e-07	-1.52898e-10	-0.539192
113209741	chr2:113209741:C:T	5.45073e-07	-1.52898e-10	-0.263317
113209810	chr2:113209810:G:A	9.10597e-08	-1.71554	-0.337187
113210049	chr2:113210049:C:A	2.40833e-07	-1.52898e-10	-1.08013
113210163	chr2:113210163:G:A	1.10231e-07	-1.40605	-0.45561
113210413	chr2:113210413:T:C	1.61273e-07	-1.62951	0.148368
113210680	chr2:113210680:C:T	5.59493e-08	-1.27783	-1.26196
113210730	chr2:113210730:G:A	3.81378e-08	-1.66957	-1.25346
113210871	chr2:113210871:G:C	1.76696e-07	-1.38981	-2.89289e-10
113211226	chr2:113211226:T:G	1.24464e-07	-1.71961	-0.0206192
113211654	chr2:113211654:A:G	1.27053e-07	-1.71964	-2.89289e-10
113211730	chr2:113211730:CA:C	2.03895e-07	-1.52898e-10	-1.24663
113211743	chr2:113211743:A:C	2.01766e-07	-1.52898e-10	-1.25713
113212371	chr2:113212371:C:T	9.7763e-08	-1.69429	-0.2874
113212704	chr2:113212704:C:G	4.05494e-07	-0.821709	0.262576
113212706	chr2:113212706:C:T	2.11169e-07	-1.52898e-10	-1.21158
113212711	chr2:113212711:C:T	4.97449e-07	-1.52898e-10	-0.354745
113213475	chr2:113213475:C:T	5.78172e-07	-1.52898e-10	-0.204366
113214022	chr2:113214022:A:G	6.55678e-08	-1.67326	-0.707892
113214178	chr2:113214178:C:CA	1.28744e-07	-1.69594	-0.0104648
113215103	chr2:113215103:G:T	3.05761e-07	-1.52898e-10	-0.841433
113215350	chr2:113215350:T:G	1.60504e-07	-1.48592	-2.89289e-10
113215368	chr2:113215368:A:G	8.48624e-08	-1.24723	-0.875979
113215594	chr2:113215594:G:A	1.87957e-07	-0.564478	-0.763547
113215610	chr2:113215610:C:T	2.46736e-07	-1.52898e-10	-1.05592
113215724	chr2:113215724:T:TC	1.88717e-07	-1.70598	0.381993
113215819	chr2:113215819:T:C	9.3756e-07	-1.52898e-10	0.279043
113215856	chr2:113215856:T:C	1.00643e-07	-0.985984	-0.966673
113215890	chr2:113215890:T:C	5.00714e-08	-1.69303	-0.957761
113215929	chr2:113215929:G:A	1.27129e-07	-1.71904	-2.89289e-10
113216055	chr2:113216055:G:A	5.43624e-08	-1.59896	-0.969604
113216224	chr2:113216224:T:C	7.30061e-08	-1.66121	-0.612479
113216619	chr2:113216619:G:C	4.25251e-08	-1.70448	-1.10966
113216726	chr2:113216726:G:C	2.02769e-07	-1.52898e-10	-1.25217
113216768	chr2:113216768:C:T	1.27256e-07	-1.71804	-2.89289e-10
113217533	chr2:113217533:A:G	4.03072e-08	-1.71905	-1.14866
113217906	chr2:113217906:A:T	9.33417e-07	-1.52898e-10	0.274614
113218055	chr2:113218055:T:C	4.59307e-07	-1.52898e-10	-0.434518
113218346	chr2:113218346:T:C	7.86503e-08	-0.97172	-1.22751
113219255	chr2:113219255:G:A	2.87356e-07	-1.52898e-10	-0.903515
113219877	chr2:113219877:G:A	5.1794e-08	-1.47659	-1.14037
113220305	chr2:113220305:C:T	2.14445e-07	-1.52898e-10	-1.19619
113220306	chr2:113220306:G:A	2.31639e-07	-1.52898e-10	-1.11906
113220359	chr2:113220359:C:T	4.1247e-08	-1.58613	-1.25853
113220606	chr2:113220606:A:G	9.12128e-08	-0.791325	-1.25972
113220711	chr2:113220711:T:A	8.4875e-07	-1.52898e-10	0.179527
113221073	chr2:113221073:C:T	4.84218e-08	-1.48452	-1.19977
113221281	chr2:113221281:A:AC	1.07637e-06	-1.52898e-10	0.417116
113221285	chr2:113221285:T:TCAG	1.07346e-06	-1.52898e-10	0.414407
113221288	chr2:113221288:G:C	1.07346e-06	-1.52898e-10	0.414407
113221329	chr2:113221329:C:T	7.58053e-08	-0.974792	-1.26128
113221583	chr2:113221583:A:G	1.29307e-07	-1.17996	-0.522085
113221778	chr2:113221778:G:C	3.56455e-07	-0.688028	-2.89289e-10
113221787	chr2:113221787:G:A	6.78452e-08	-1.09928	-1.24773
113221833	chr2:113221833:C:T	1.00036e-06	-1.52898e-10	0.343873
113221869	chr2:113221869:C:T	9.41782e-08	-0.75728	-1.26177
113222003	chr2:113222003:T:A	8.78726e-08	-0.826994	-1.26136
113222542	chr2:113222542:C:T	1.05209e-06	-1.52898e-10	0.394295
113222612	chr2:113222612:G:A	8.23692e-08	-0.928125	-1.2249
113222626	chr2:113222626:G:A	3.07911e-07	-1.52898e-10	-0.834426
113223068	chr2:113223068:C:G	4.02406e-08	-1.71702	-1.15234
113223159	chr2:113223159:C:T	3.64163e-08	-1.7124	-1.25683
113223445	chr2:113223445:G:A	4.87508e-08	-1.47996	-1.19756
113223560	chr2:113223560:T:C	9.84499e-08	-1.5845	-0.390189
113224007	chr2:113224007:T:C	7.40197e-07	-1.52898e-10	0.0426784
113224213	chr2:113224213:A:G	1.46305e-06	-1.52898e-10	0.724038
113224233	chr2:113224233:A:G	4.24257e-08	-1.68436	-1.13212
113224463	chr2:113224463:C:A	3.84209e-08	-1.65952	-1.25612
113224780	chr2:113224780:G:A	1.56607e-06	-1.52898e-10	0.792088
113225007	chr2:113225007:T:C	9.99662e-08	-1.58204	-0.37737
113225385	chr2:113225385:C:T	3.48914e-07	-1.52898e-10	-0.709411
113225790	chr2:113225790:G:A	9.01143e-07	1.06954	-0.83011
113226360	chr2:113226360:T:C	5.56778e-08	-1.31952	-1.22514
113226456	chr2:113226456:G:A	3.96674e-08	-1.6232	-1.26051
113226726	chr2:113226726:T:C	9.87524e-08	-1.58143	-0.390188
113226926	chr2:113226926:C:T	3.62696e-08	-1.71878	-1.25448
113227017	chr2:113227017:T:C	1.2815e-07	-1.15483	-0.556207
113227201	chr2:113227201:G:A	2.0045e-07	-1.52898e-10	-1.26367
113227506	chr2:113227506:C:G	1.08066e-06	-1.52898e-10	0.421092
113227593	chr2:113227593:C:T	8.44927e-08	-1.58892	-0.538656
113227888	chr2:113227888:C:A	2.07762e-07	-1.52898e-10	-1.22784
113228415	chr2:113228415:CAG:C	1.68075e-06	-1.52898e-10	0.86276
113229052	chr2:113229052:C:T	3.60431e-08	-1.7187	-1.26082
113229304	chr2:113229304:A:G	1.32607e-07	-1.14762	-0.529229
113229462	chr2:113229462:C:T	1.66668e-06	-1.52898e-10	0.854349
113229488	chr2:113229488:C:T	9.14841e-07	-1.52898e-10	0.254513
113230470	chr2:113230470:C:T	6.86605e-07	-1.52898e-10	-0.0324778
113230770	chr2:113230770:A:G	7.65306e-08	-1.28006	-0.946484
113230915	chr2:113230915:G:A	8.62214e-08	-1.57289	-0.53443
113230926	chr2:113230926:G:A	7.61744e-07	-1.52898e-10	0.0713727
113231545	chr2:113231545:A:AG	9.193e-08	-1.59176	-0.45145
113231690	chr2:113231690:T:C	8.42857e-08	-1.58089	-0.549134
113231718	chr2:113231718:CTCTT:C	2.76657e-07	-1.52898e-10	-0.94146
113231750	chr2:113231750:T:C	7.69213e-08	-1.57775	-0.643708
113231853	chr2:113231853:C:T	9.14684e-07	-1.52898e-10	0.254341
113231981	chr2:113231981:G:A	5.57657e-08	-1.30817	-1.23491
113232576	chr2:113232576:T:G	1.3835e-06	-1.52898e-10	0.668134
113232665	chr2:113232665:T:C	3.65383e-08	-1.71704	-1.24884
113232684	chr2:113232684:G:A	4.62997e-08	-1.49937	-1.22973
113232816	chr2:113232816:C:A	4.71593e-08	-1.48729	-1.22342
113232863	chr2:113232863:C:T	2.47606e-07	-1.52898e-10	-1.0524
113233364	chr2:113233364:A:G	8.39305e-08	-0.87219	-1.26206
113233496	chr2:113233496:G:A	2.23702e-07	-1.52898e-10	-1.15392
113233616	chr2:113233616:T:G	1.26309e-06	-1.52898e-10	0.577076
113234123	chr2:113234123:T:C	1.36076e-06	-1.52898e-10	0.651558
113234393	chr2:113234393:A:G	9.90651e-08	-1.56411	-0.404354
113234769	chr2:113234769:C:T	1.55989e-07	-1.51445	-2.89289e-10
113235047	chr2:113235047:T:C	5.78465e-08	-1.31495	-1.1915
113235390	chr2:113235390:G:A	8.79209e-07	-1.52898e-10	0.214785
113235496	chr2:113235496:A:G	1.5407e-07	-1.52683	-2.89289e-10
113235649	chr2:113235649:C:T	2.16601e-07	-1.52898e-10	-1.18618
113235767	chr2:113235767:A:C	4.98571e-08	-1.51237	-1.14271
113236502	chr2:113236502:C:T	6.04476e-08	-1.37876	-1.0837
113236564	chr2:113236564:C:T	8.56162e-07	-1.52898e-10	0.188222
113236884	chr2:113236884:G:A	8.90931e-08	-1.0146	-1.05995
113236933	chr2:113236933:A:G	2.58607e-07	-1.52898e-10	-1.00893
113237018	chr2:113237018:C:T	1.60442e-07	-1.25478	-0.231525
113237069	chr2:113237069:C:G	4.56221e-07	-1.52898e-10	-0.44126
113237169	chr2:113237169:T:C	9.50156e-08	-0.760025	-1.25017
113237369	chr2:113237369:C:T	2.20734e-07	-1.52898e-10	-1.16728
113237515	chr2:113237515:G:A	2.04242e-07	-1.52898e-10	-1.24493
113237719	chr2:113237719:T:C	1.46375e-07	-0.719858	-0.858206
113237847	chr2:113237847:C:T	5.11246e-07	-1.52898e-10	-0.327386
113238217	chr2:113238217:G:A	3.50841e-07	-1.52898e-10	-0.703904
113238274	chr2:113238274:G:A	1.2647e-07	-0.684932	-1.0393
113238357	chr2:113238357:G:A	3.99153e-08	-1.70863	-1.16885
113238365	chr2:113238365:T:C	4.36154e-08	-1.52585	-1.26298
113238762	chr2:113238762:T:C	6.54657e-08	-1.41077	-0.971942
113238978	chr2:113238978:CAA:C	1.26139e-07	-0.646305	-1.08055
113238988	chr2:113238988:A:G	1.26749e-07	-0.686248	-1.03578
113239195	chr2:113239195:G:A	1.14925e-07	-0.745062	-1.07489
113239311	chr2:113239311:A:G	4.5888e-08	-1.7141	-1.02394
113239717	chr2:113239717:T:C	1.17373e-07	-1.26959	-0.529289
113240268	chr2:113240268:G:A	7.98407e-08	-0.968651	-1.21555
113240637	chr2:113240637:G:A	2.00282e-07	-1.52898e-10	-1.26451
113240755	chr2:113240755:T:C	1.22495e-07	-0.493849	-1.26232
113240829	chr2:113240829:GA:G	7.78277e-08	-1.04169	-1.16805
113240898	chr2:113240898:CTG:C	1.18246e-07	-0.533983	-1.25749
113241446	chr2:113241446:T:C	6.41422e-08	-1.15253	-1.25061
113242136	chr2:113242136:G:A	1.06443e-06	-1.52898e-10	0.405958
113242239	chr2:113242239:G:A	2.20843e-07	-1.52898e-10	-1.16679
113242249	chr2:113242249:A:G	8.7981e-08	-0.993056	-1.09406
113242364	chr2:113242364:CTG:C	1.19571e-07	-0.522167	-1.25816
113242425	chr2:113242425:C:T	1.08574e-06	-1.52898e-10	0.42578
113242530	chr2:113242530:T:C	1.08628e-06	-1.52898e-10	0.426276
113242555	chr2:113242555:C:T	7.89431e-08	-1.02735	-1.16816
113243289	chr2:113243289:A:G	1.51278e-07	-1.41224	-0.132882
113243335	chr2:113243335:T:C	7.80914e-08	-1.03397	-1.17239
113243615	chr2:113243615:C:T	8.03981e-08	-1.05757	-1.11968
113243786	chr2:113243786:A:G	7.63669e-08	-1.05713	-1.17156
113243861	chr2:113243861:C:A	9.10765e-08	-0.950055	-1.10248
113244150	chr2:113244150:T:C	1.05851e-06	-1.52898e-10	0.400383
113244326	chr2:113244326:C:T	7.98302e-08	-1.03577	-1.14857
113244344	chr2:113244344:A:G	1.98409e-07	-0.178035	-1.09587
113244868	chr2:113244868:T:C	2.42888e-07	-1.20629	0.134652
113245202	chr2:113245202:A:T	3.65215e-08	-1.71979	-1.24654
113245631	chr2:113245631:C:A	2.59748e-07	-1.00453	-2.89289e-10
113245660	chr2:113245660:G:A	9.14401e-08	-0.784334	-1.26422
113246044	chr2:113246044:A:G	1.5305e-07	-1.51399	-0.0194826
113246131	chr2:113246131:G:A	4.04933e-07	-1.52898e-10	-0.560516
113246327	chr2:113246327:G:A	3.76825e-08	-1.71801	-1.21703
113246614	chr2:113246614:CTG:C	2.10346e-07	-1.52898e-10	-1.21549
113246660	chr2:113246660:G:A	2.00214e-07	-1.52898e-10	-1.26485
113246705	chr2:113246705:G:A	7.62241e-07	-1.52898e-10	0.0720248
113247360	chr2:113247360:A:G	8.30347e-08	-0.996664	-1.14831
113247417	chr2:113247417:A:C	2.20286e-07	-1.52898e-10	-1.16931
113247523	chr2:113247523:TTCTC:T	1.07691e-07	-0.702357	-1.18261
113247756	chr2:113247756:T:C	3.72258e-08	-1.71806	-1.22917
113248133	chr2:113248133:A:G	2.03614e-06	1.05457	-2.89289e-10
113249132	chr2:113249132:C:T	3.20483e-07	-1.52898e-10	-0.794409
113249257	chr2:113249257:C:T	2.59243e-07	-1.49313	0.486664
113249590	chr2:113249590:A:T	2.05132e-07	-1.52898e-10	-1.24058
113249756	chr2:113249756:C:T	8.31555e-08	-0.98516	-1.15836
113249944	chr2:113249944:T:C	4.439e-08	-1.63332	-1.13791
113250808	chr2:113250808:C:A	9.02161e-08	-0.800521	-1.26151
113250998	chr2:113250998:G:A	3.18122e-07	-0.801804	-2.89289e-10
113251752	chr2:113251752:T:C	2.61412e-07	-1.34946	0.351319
113252471	chr2:113252471:C:T	6.32975e-08	-1.60418	-0.812212
113252735	chr2:113252735:C:T	2.03045e-07	-0.780809	-0.47
113253016	chr2:113253016:T:C	1.05295e-07	-0.645339	-1.26213
113253192	chr2:113253192:C:T	1.27762e-07	-1.71407	-2.89289e-10
113253300	chr2:113253300:T:C	1.26669e-07	-0.46521	-1.25745
113253485	chr2:113253485:A:G	1.90987e-07	-0.250986	-1.06104
113253752	chr2:113253752:T:C	1.4258e-07	-0.415643	-1.18869
113253854	chr2:113253854:G:A	1.43515e-07	-0.419833	-1.17796
113254133	chr2:113254133:C:T	2.89757e-07	-1.52898e-10	-0.895194
113254175	chr2:113254175:C:T	3.94349e-07	-1.40118	0.814175
113254274	chr2:113254274:A:G	1.94055e-07	-0.245239	-1.05085
113254519	chr2:113254519:A:G	2.63523e-07	-1.70179	0.711691
113254816	chr2:113254816:A:G	1.44894e-07	-0.408373	-1.17986
113254846	chr2:113254846:A:C	1.36133e-07	-0.468375	-1.18223
113254847	chr2:113254847:G:A	2.89633e-07	-1.52898e-10	-0.895621
113254965	chr2:113254965:G:A	1.6839e-07	-1.36818	-0.0697776
113255146	chr2:113255146:AAAG:A	1.49701e-07	-0.896039	-0.659559
113255351	chr2:113255351:A:T	1.8763e-07	-1.44554	0.115769
113255452	chr2:113255452:A:C	2.02197e-07	-1.52898e-10	-1.25499
113255891	chr2:113255891:T:C	9.36654e-08	-1.71015	-0.314362
113256195	chr2:113256195:G:A	2.89897e-07	-1.52898e-10	-0.894713
113256775	chr2:113256775:A:G	2.00246e-07	-1.52898e-10	-1.26469
113256815	chr2:113256815:T:C	2.00237e-07	-1.52898e-10	-1.26474
113257065	chr2:113257065:G:A	2.7687e-07	-1.52898e-10	-0.940689
113257124	chr2:113257124:A:C	2.32782e-07	-1.20608	0.0919416
113257502	chr2:113257502:CT:C	1.48437e-07	-1.56407	-2.89289e-10
113257731	chr2:113257731:A:C	8.98537e-08	-1.00266	-1.06339
113257861	chr2:113257861:T:C	2.90568e-07	-1.52898e-10	-0.8924
113257887	chr2:113257887:A:G	2.0234e-07	-0.633798	-0.62049
113258494	chr2:113258494:G:A	2.42475e-07	-1.4227	0.349359
113258824	chr2:113258824:C:T	1.04687e-07	-1.15931	-0.753957
113259063	chr2:113259063:A:G	2.78959e-06	-1.52898e-10	1.36941
113259315	chr2:113259315:C:T	4.06415e-07	-1.52898e-10	-0.556862
113259452	chr2:113259452:A:G	2.27683e-07	-1.13446	-0.00182008
113259578	chr2:113259578:G:A	2.0119e-07	-1.52898e-10	-1.25999
113259657	chr2:113259657:C:G	2.9304e-07	-1.52898e-10	-0.88393
113259841	chr2:113259841:C:T	2.21043e-07	-1.52898e-10	-1.16588
113260030	chr2:113260030:G:A	2.0035e-07	-1.52898e-10	-1.26417
113260047	chr2:113260047:G:A	2.01712e-07	-1.52898e-10	-1.25739
113260050	chr2:113260050:T:C	2.00682e-07	-1.52898e-10	-1.26251
113260139	chr2:113260139:G:A	3.1958e-07	-1.52898e-10	-0.79723
113260298	chr2:113260298:T:C	2.33178e-07	-1.23085	0.118416
113260360	chr2:113260360:T:C	3.56828e-07	-1.67383	0.986849
113260488	chr2:113260488:CAG:C	4.97822e-08	-1.40601	-1.25057
113260701	chr2:113260701:C:T	2.16085e-07	-1.52898e-10	-1.18857
113260743	chr2:113260743:C:T	8.43996e-07	-0.952139	1.12605
113261013	chr2:113261013:C:T	8.66352e-08	-0.935991	-1.16654
113261078	chr2:113261078:T:C	9.06944e-08	-0.822606	-1.23414
113261249	chr2:113261249:G:A	5.92217e-07	-1.19813	1.01777
113261422	chr2:113261422:G:A	2.62562e-07	-1.52898e-10	-0.993751
113261552	chr2:113261552:G:T	8.27819e-08	-0.977468	-1.17056
113261605	chr2:113261605:G:A	3.83167e-08	-1.70911	-1.20924
113261684	chr2:113261684:G:A	2.96791e-07	-1.52898e-10	-0.871211
113261778	chr2:113261778:C:T	1.27043e-07	-1.71971	-2.89289e-10
113262207	chr2:113262207:GA:G	7.82974e-08	-0.994321	-1.2094
113262374	chr2:113262374:G:A	8.6366e-08	-0.939608	-1.16604
113262377	chr2:113262377:A:T	7.74266e-08	-1.00604	-1.20887
113262385	chr2:113262385:C:T	2.32296e-07	-1.52898e-10	-1.11623
113262416	chr2:113262416:G:A	4.81435e-08	-1.71374	-0.976316
113262543	chr2:113262543:G:C	5.36771e-07	-0.0878698	-0.190796
113262802	chr2:113262802:C:T	4.87209e-07	-1.22848	0.852933
113263251	chr2:113263251:G:T	6.89119e-07	-0.757957	0.729133
113263275	chr2:113263275:C:T	2.56126e-07	-1.52898e-10	-1.01857
113263541	chr2:113263541:G:A	6.72731e-07	-1.19901	1.14612
113264588	chr2:113264588:T:G	3.15014e-07	-1.52898e-10	-0.811619
113264589	chr2:113264589:T:G	3.15535e-07	-1.52898e-10	-0.809968
113264870	chr2:113264870:CAG:C	3.11649e-07	-1.52898e-10	-0.822359
113264992	chr2:113264992:C:A	2.3395e-07	-0.808493	-0.300635
113265081	chr2:113265081:T:C	5.9861e-07	-0.849524	0.679897
113265279	chr2:113265279:G:A	8.19685e-08	-0.951482	-1.20642
113265502	chr2:113265502:C:T	8.79997e-08	-0.890685	-1.19622
113265640	chr2:113265640:G:A	8.26599e-07	-0.119694	0.272776
113266928	chr2:113266928:T:C	9.5952e-07	-0.137097	0.439293
113267017	chr2:113267017:T:G	2.1384e-07	-1.52898e-10	-1.19901
113267269	chr2:113267269:C:T	7.37015e-07	-1.25111	1.28948
113267795	chr2:113267795:A:G	5.30172e-08	-1.67121	-0.922414
113269828	chr2:113269828:G:A	5.38087e-07	-0.866447	0.59023
113269882	chr2:113269882:C:T	5.50128e-07	-0.788936	0.534849
113270374	chr2:113270374:G:A	3.55339e-07	-1.01628	0.325118
113270583	chr2:113270583:G:C	1.21856e-06	0.54119	-2.89289e-10
113270592	chr2:113270592:G:T	2.72226e-07	-1.01332	0.0557106
113271096	chr2:113271096:T:C	5.4984e-08	-1.30426	-1.25293
113271663	chr2:113271663:G:T	2.06765e-07	-1.52898e-10	-1.23265
113272066	chr2:113272066:A:G	6.65154e-07	-1.52898e-10	-0.0642193
113272125	chr2:113272125:CACAGAA:C	3.21881e-07	-1.59422	0.804165
113272190	chr2:113272190:G:A	3.97178e-08	-1.67607	-1.20637
113272192	chr2:113272192:C:T	1.30653e-07	-0.429574	-1.26212
113273348	chr2:113273348:G:A	6.08132e-08	-1.20728	-1.24915
113273811	chr2:113273811:G:A	2.34667e-07	-1.52898e-10	-1.10607
113273960	chr2:113273960:A:G	3.74054e-08	-1.68644	-1.25598
113274211	chr2:113274211:G:A	2.1053e-07	-1.52898e-10	-1.21461
113274244	chr2:113274244:G:A	3.17823e-07	-1.52898e-10	-0.802744
113274621	chr2:113274621:A:T	4.09735e-07	-1.52898e-10	-0.548727
113274626	chr2:113274626:A:G	1.05463e-06	0.396705	-2.89289e-10
113274858	chr2:113274858:G:A	8.57167e-08	-1.19981	-0.913377
113274958	chr2:113274958:A:G	3.62326e-07	-1.52898e-10	-0.671694
113275005	chr2:113275005:G:A	4.37482e-07	-1.52898e-10	-0.483201
113275190	chr2:113275190:T:C	3.4311e-07	-0.681867	-0.0443186
113275546	chr2:113275546:A:G	6.2247e-08	-1.19662	-1.2365
113275573	chr2:113275573:G:A	3.23194e-07	-0.599945	-0.186038
113276582	chr2:113276582:T:C	3.6332e-08	-1.71974	-1.2518
113276585	chr2:113276585:T:G	2.20559e-07	-1.52898e-10	-1.16807
113276608	chr2:113276608:C:A	1.9655e-06	1.16048	-0.14121
113276874	chr2:113276874:G:A	5.08101e-07	-1.52898e-10	-0.333558
113277050	chr2:113277050:G:A	1.37854e-06	0.160149	0.504391
113277617	chr2:113277617:G:A	2.18963e-06	0.113626	1.01363
113277779	chr2:113277779:G:T	2.04069e-07	-1.52898e-10	-1.24578
113277888	chr2:113277888:C:T	2.58267e-06	0.696413	0.595929
113277991	chr2:113277991:G:A	2.1692e-07	-1.52898e-10	-1.18471
113278236	chr2:113278236:G:T	1.20392e-06	-1.52898e-10	0.529099
113278346	chr2:113278346:A:G	3.07397e-07	-0.120994	-0.715105
113278859	chr2:113278859:C:G	2.0636e-07	-1.52898e-10	-1.23462
113278924	chr2:113278924:C:T	1.27086e-07	-1.71937	-2.89289e-10
113279983	chr2:113279983:T:C	8.89043e-08	-0.888584	-1.18809
113280620	chr2:113280620:TG:T	5.20301e-08	-1.37342	-1.23899
113280678	chr2:113280678:A:G	7.47316e-08	-1.0631	-1.18723
113280914	chr2:113280914:G:T	4.09161e-07	-1.52898e-10	-0.550128
113281311	chr2:113281311:C:T	2.01436e-07	-1.52898e-10	-1.25877
113281817	chr2:113281817:G:T	2.41407e-07	-1.52898e-10	-1.07775
113282051	chr2:113282051:T:C	3.07575e-07	-1.52898e-10	-0.835517
113282237	chr2:113282237:G:A	8.49427e-08	-0.873418	-1.24884
113282661	chr2:113282661:G:T	1.27162e-07	-1.71878	-2.89289e-10
113282778	chr2:113282778:A:G	3.31499e-07	-1.52898e-10	-0.760612
113283006	chr2:113283006:T:C	7.51161e-08	-1.00698	-1.23822
113283164	chr2:113283164:C:T	6.31027e-08	-1.4078	-1.01167
113283246	chr2:113283246:G:A	9.41685e-08	-1.25804	-0.761117
113283518	chr2:113283518:C:A	2.53482e-07	-1.52898e-10	-1.02895
113283652	chr2:113283652:T:G	2.37338e-07	-1.52898e-10	-1.09475
113283857	chr2:113283857:T:C	5.01696e-08	-1.40172	-1.24711
113283937	chr2:113283937:C:A	2.86047e-07	-1.52898e-10	-0.90808
113284318	chr2:113284318:G:A	3.47339e-07	-1.52898e-10	-0.713937
113284446	chr2:113284446:T:C	6.40005e-08	-1.18373	-1.22162
113284611	chr2:113284611:C:T	6.12984e-08	-1.70552	-0.742958
113284879	chr2:113284879:T:C	5.66764e-08	-1.30032	-1.22656
113285350	chr2:113285350:C:A	5.96101e-08	-1.35815	-1.11826
113285389	chr2:113285389:T:G	6.15319e-08	-1.196	-1.24869
113285439	chr2:113285439:G:A	5.44023e-08	-1.30348	-1.26435
113285444	chr2:113285444:T:G	5.39342e-08	-1.31208	-1.26439
113285662	chr2:113285662:TATG:T	1.84591e-07	-0.452989	-0.893103
113285714	chr2:113285714:C:T	5.54778e-08	-1.29052	-1.25773
113285783	chr2:113285783:T:G	6.06011e-08	-1.19509	-1.26484
113285877	chr2:113285877:G:A	5.39202e-08	-1.32023	-1.2565
113286067	chr2:113286067:G:C	2.66477e-07	-1.52898e-10	-0.97895
113286258	chr2:113286258:G:A	4.62792e-07	-1.52898e-10	-0.426961
113286336	chr2:113286336:A:G	2.14414e-07	-1.52898e-10	-1.19633
113286666	chr2:113286666:T:C	6.43394e-08	-1.13522	-1.26484
113286800	chr2:113286800:T:C	5.43182e-08	-1.31376	-1.25562
113286871	chr2:113286871:C:G	6.37462e-08	-1.14454	-1.26479
113286879	chr2:113286879:T:A	2.16172e-07	-1.52898e-10	-1.18816
113286922	chr2:113286922:G:T	1.3355e-06	0.632821	-2.89289e-10
113287019	chr2:113287019:T:C	4.05428e-07	-1.52898e-10	-0.559295
113287135	chr2:113287135:A:G	5.43988e-08	-1.31185	-1.25604
113287805	chr2:113287805:G:C	5.64451e-08	-1.49171	-1.03926
113288133	chr2:113288133:G:A	5.64941e-08	-1.42055	-1.10955
113288152	chr2:113288152:A:G	2.01091e-07	-1.52898e-10	-1.26048
113288154	chr2:113288154:G:C	2.01091e-07	-1.52898e-10	-1.26048
113288171	chr2:113288171:G:C	2.00558e-07	-1.52898e-10	-1.26314
113288174	chr2:113288174:G:A	2.00597e-07	-1.52898e-10	-1.26294
113288234	chr2:113288234:G:A	2.33584e-07	-1.52898e-10	-1.1107
113288331	chr2:113288331:G:A	4.7463e-08	-1.66441	-1.03988
113288388	chr2:113288388:A:G	3.11974e-07	-1.52898e-10	-0.821316
113288507	chr2:113288507:T:C	2.18436e-07	-1.52898e-10	-1.17774
113288945	chr2:113288945:T:C	3.72025e-07	-1.52898e-10	-0.645275
113289065	chr2:113289065:C:T	2.06424e-07	-1.52898e-10	-1.23431
113289099	chr2:113289099:GACAAGA:G	1.29244e-06	-1.52898e-10	0.600051
113289264	chr2:113289264:C:T	2.51981e-07	-1.52898e-10	-1.03488
113289347	chr2:113289347:C:A	8.65475e-08	-1.29285	-0.81069
113289554	chr2:113289554:TA:T	5.97718e-08	-1.41342	-1.06028
113289724	chr2:113289724:C:A	5.70912e-08	-1.28495	-1.23464
113289869	chr2:113289869:T:C	7.25399e-08	-1.3833	-0.896805
113290009	chr2:113290009:T:C	2.51387e-07	-1.52898e-10	-1.03725
113290086	chr2:113290086:C:T	2.11805e-07	-1.52898e-10	-1.20857
113290095	chr2:113290095:A:G	5.91904e-08	-1.43646	-1.04702
113290107	chr2:113290107:C:T	2.01077e-07	-1.52898e-10	-1.26055
113290836	chr2:113290836:TC:T	2.1145e-07	-1.52898e-10	-1.21025
113290839	chr2:113290839:T:G	2.12121e-07	-1.52898e-10	-1.20708
113291314	chr2:113291314:G:T	2.13758e-07	-1.52898e-10	-1.19939
113291558	chr2:113291558:T:C	2.05503e-07	-1.52898e-10	-1.23878
113291988	chr2:113291988:C:G	5.45788e-08	-1.52006	-1.04454
113291995	chr2:113291995:C:T	4.51143e-08	-1.70625	-1.04879
113292252	chr2:113292252:T:C	2.11073e-07	-1.52898e-10	-1.21203
113292539	chr2:113292539:G:T	5.2682e-08	-1.53415	-1.06581
113292686	chr2:113292686:A:T	5.18741e-08	-1.54312	-1.0723
113292746	chr2:113292746:A:G	4.44343e-08	-1.5058	-1.26442
113292944	chr2:113292944:CTT:C	4.69994e-08	-1.66905	-1.04505
113292968	chr2:113292968:G:A	1.80602e-07	-1.36794	-2.89289e-10
113293281	chr2:113293281:G:A	2.16572e-07	-1.52898e-10	-1.18632
113293384	chr2:113293384:T:C	4.81363e-08	-1.66923	-1.02097
113293898	chr2:113293898:T:C	2.05125e-07	-1.52898e-10	-1.24062
113293928	chr2:113293928:T:A	2.06986e-07	-1.52898e-10	-1.23159
113294090	chr2:113294090:T:C	5.13319e-07	-1.71615	1.39281
113294586	chr2:113294586:T:G	2.79979e-07	-1.52898e-10	-0.929521
113294623	chr2:113294623:T:C	3.24659e-07	-1.52898e-10	-0.781461
113294672	chr2:113294672:G:A	3.09657e-07	-1.52898e-10	-0.828773
113294740	chr2:113294740:G:C	2.33437e-07	-1.52898e-10	-1.11133
113294873	chr2:113294873:G:A	2.33322e-07	-1.52898e-10	-1.11182
113295113	chr2:113295113:C:T	5.52577e-08	-1.67462	-0.877607
113295245	chr2:113295245:G:T	2.0368e-07	-1.52898e-10	-1.24769
113295356	chr2:113295356:C:G	2.28504e-07	-1.52898e-10	-1.13268
113295390	chr2:113295390:C:T	5.97244e-08	-1.67396	-0.800533
113295579	chr2:113295579:A:AT	2.00466e-07	-1.52898e-10	-1.26359
113295991	chr2:113295991:G:A	4.31237e-08	-1.53602	-1.26415
113296876	chr2:113296876:C:T	2.06486e-07	-1.52898e-10	-1.23401
113297449	chr2:113297449:A:G	4.95699e-08	-1.68428	-0.976571
113297730	chr2:113297730:G:A	4.61058e-08	-1.47075	-1.26255
113297880	chr2:113297880:G:A	4.45169e-08	-1.71842	-1.04995
113297925	chr2:113297925:C:G	3.12425e-07	-1.52898e-10	-0.819873
113298269	chr2:113298269:T:C	4.42105e-08	-1.71255	-1.06273
113298556	chr2:113298556:C:T	2.0776e-07	-1.52898e-10	-1.22786
113298686	chr2:113298686:T:C	1.70946e-07	-1.42289	-2.89289e-10
113298824	chr2:113298824:G:A	5.95019e-08	-1.68978	-0.788449
113298853	chr2:113298853:T:A	4.47491e-08	-1.71113	-1.05204
113298954	chr2:113298954:T:C	5.70298e-08	-1.69583	-0.82483
113299217	chr2:113299217:C:T	5.97477e-08	-1.69903	-0.775079
113299408	chr2:113299408:C:T	5.94435e-08	-1.68513	-0.794083
113299541	chr2:113299541:T:C	2.0776e-07	-1.52898e-10	-1.22786
113299578	chr2:113299578:A:G	3.36781e-07	-0.000920144	-0.743884
113299770	chr2:113299770:T:C	2.01319e-07	-1.52898e-10	-1.25935
113300352	chr2:113300352:T:C	3.95272e-08	-1.6387	-1.24855
113300730	chr2:113300730:G:A	3.98581e-08	-1.62799	-1.25092
113300994	chr2:113300994:C:A	4.07015e-08	-1.61228	-1.24569
113301067	chr2:113301067:G:A	2.00783e-07	-1.52898e-10	-1.26201
113301116	chr2:113301116:A:C	1.04213e-07	-1.52743	-0.390368
113301198	chr2:113301198:C:T	6.51435e-08	-1.27803	-1.10961
113301590	chr2:113301590:G:T	3.53809e-07	-0.154317	-0.541163
113302022	chr2:113302022:G:A	4.42725e-08	-1.50903	-1.26485
113302127	chr2:113302127:T:C	4.00218e-08	-1.62013	-1.25468
113302179	chr2:113302179:A:T	2.02092e-07	-1.52898e-10	-1.25552
113302451	chr2:113302451:G:A	1.00207e-07	-1.30394	-0.653058
113302541	chr2:113302541:C:T	5.86002e-08	-1.27992	-1.21358
113302542	chr2:113302542:G:A	1.55753e-07	-1.51596	-2.89289e-10
113302568	chr2:113302568:C:A	1.00846e-07	-1.33263	-0.618017
113302632	chr2:113302632:T:G	2.06464e-07	-1.52898e-10	-1.23411
113302664	chr2:113302664:T:C	2.50965e-07	0.131591	-1.17052
113302698	chr2:113302698:C:T	5.52943e-07	-1.52898e-10	-0.248984
113302731	chr2:113302731:C:T	2.82651e-07	-1.52898e-10	-0.920025
113302920	chr2:113302920:A:G	6.35337e-07	-1.70934	1.59926
113303739	chr2:113303739:T:A	2.84426e-07	-1.71582	0.802054
113303889	chr2:113303889:T:C	5.41642e-08	-1.39503	-1.17719
113304639	chr2:113304639:C:T	1.02194e-07	-1.38936	-0.548002
113304763	chr2:113304763:C:T	3.62059e-07	0.173496	-0.845928
113304814	chr2:113304814:G:A	6.69482e-08	-1.52291	-0.837403
113304831	chr2:113304831:C:T	2.02776e-07	-1.52898e-10	-1.25214
113305366	chr2:113305366:TA:T	1.42352e-06	-1.71078	2.40743
113306109	chr2:113306109:C:T	3.4931e-07	-1.71974	1.01146
113306169	chr2:113306169:C:T	7.10793e-07	0.00214312	-2.89289e-10
113306232	chr2:113306232:C:T	4.2105e-07	-1.717	1.19551
113306309	chr2:113306309:A:G	6.50786e-08	-1.65622	-0.732417
113306643	chr2:113306643:A:C	6.52916e-08	-1.64707	-0.738302
113307014	chr2:113307014:C:T	2.75332e-07	-0.946261	-2.89289e-10
113307094	chr2:113307094:G:A	1.04777e-07	-1.39151	-0.520893
113307174	chr2:113307174:T:G	2.9726e-07	-1.52898e-10	-0.869631
113307547	chr2:113307547:T:C	1.16157e-06	-1.52898e-10	0.493293
113307673	chr2:113307673:G:A	3.78653e-08	-1.66536	-1.26485
113307843	chr2:113307843:T:C	1.50602e-06	-1.52898e-10	0.752991
113307856	chr2:113307856:A:AC	1.93449e-07	-0.0922001	-1.20702
113307937	chr2:113307937:T:C	2.02675e-07	-1.52898e-10	-1.25263
113307995	chr2:113307995:C:T	2.97313e-07	0.368417	-1.23787
113308280	chr2:113308280:A:G	1.22046e-07	-0.543568	-1.21628
113308567	chr2:113308567:C:T	1.28215e-07	-1.71053	-2.89289e-10
113308569	chr2:113308569:T:C	2.1922e-07	-1.52898e-10	-1.17416
113308760	chr2:113308760:C:T	2.69345e-07	-1.52898e-10	-0.968246
113308958	chr2:113308958:T:G	2.25516e-07	-1.14584	-2.89289e-10
113309099	chr2:113309099:C:T	2.1894e-06	-1.52898e-10	1.12715
113309287	chr2:113309287:T:G	2.20471e-07	-1.52898e-10	-1.16847
113309752	chr2:113309752:T:C	2.38937e-06	2.03879	-0.82424
113309875	chr2:113309875:A:G	2.2369e-07	-1.52898e-10	-1.15398
113309880	chr2:113309880:G:A	2.08673e-07	-1.52898e-10	-1.22347
113310079	chr2:113310079:G:A	2.63181e-07	-1.52898e-10	-0.991397
113310835	chr2:113310835:T:A	4.04017e-07	-1.52898e-10	-0.56278
113311225	chr2:113311225:CTG:C	1.50059e-07	-0.308743	-1.24447
113311444	chr2:113311444:A:G	1.4541e-07	-0.35777	-1.22691
113312214	chr2:113312214:C:G	3.00159e-07	-0.859927	-2.89289e-10
113313449	chr2:113313449:C:T	1.49129e-05	3.10392	-0.058174
113313665	chr2:113313665:C:A	3.29172e-07	-1.52898e-10	-0.767657
113313768	chr2:113313768:C:A	2.17315e-07	-1.52898e-10	-1.18289
113314028	chr2:113314028:C:T	2.13054e-07	-1.52898e-10	-1.20269
113314101	chr2:113314101:A:G	2.21069e-07	-1.52898e-10	-1.16576
113314140	chr2:113314140:T:C	1.63381e-07	-0.453026	-1.01512
113314651	chr2:113314651:T:A	1.55183e-07	-0.359471	-1.16016
113315470	chr2:113315470:A:G	2.3538e-07	-1.52898e-10	-1.10304
113315624	chr2:113315624:C:T	3.40544e-07	-1.52898e-10	-0.733692
113315846	chr2:113315846:T:C	3.22436e-07	-1.52898e-10	-0.788334
113315921	chr2:113315921:GGAA:G	1.25758e-07	-0.560718	-1.16916
113316554	chr2:113316554:A:G	1.89452e-06	0.982482	-2.89289e-10
113316877	chr2:113316877:A:G	2.01531e-07	-1.52898e-10	-1.2583
113316879	chr2:113316879:TAAAACATTAACAATATTATGTATTGCTAATC:T	2.00969e-07	-1.52898e-10	-1.26109
113317033	chr2:113317033:T:C	2.19028e-07	-1.52898e-10	-1.17504
113317276	chr2:113317276:A:C	2.01196e-07	-1.52898e-10	-1.25996
113317691	chr2:113317691:C:T	2.41015e-07	-1.07938	-2.89289e-10
113318757	chr2:113318757:C:T	2.10007e-07	-1.52898e-10	-1.2171
113318783	chr2:113318783:A:C	4.19466e-07	-1.52898e-10	-0.525254
113319139	chr2:113319139:T:C	2.80018e-07	-1.52898e-10	-0.929385
113319641	chr2:113319641:G:C	1.07768e-07	-0.965334	-0.91892
113320152	chr2:113320152:C:T	1.00643e-06	-1.52898e-10	0.349928
113320171	chr2:113320171:GA:G	1.97441e-06	1.82886	-0.80507
113320255	chr2:113320255:G:A	2.63105e-07	-1.52898e-10	-0.991683
113320788	chr2:113320788:C:T	4.70929e-07	-1.52898e-10	-0.40953
113320804	chr2:113320804:C:G	8.58349e-08	-0.931261	-1.18055
113321417	chr2:113321417:A:C	2.00281e-07	-1.52898e-10	-1.26451
113321676	chr2:113321676:T:C	1.50767e-06	1.56549	-0.811413
113321858	chr2:113321858:C:T	2.01648e-07	-1.52898e-10	-1.25771
113321988	chr2:113321988:A:G	2.40804e-07	-0.404212	-0.676042
113322662	chr2:113322662:T:C	3.82365e-07	-1.52898e-10	-0.617863
113322818	chr2:113322818:A:T	3.95754e-07	-1.52898e-10	-0.583445
113323182	chr2:113323182:G:A	2.03748e-07	-1.52898e-10	-1.24736
113323299	chr2:113323299:G:A	5.18807e-07	-1.52898e-10	-0.312706
113323685	chr2:113323685:G:T	2.17609e-06	1.81856	-0.697514
113323695	chr2:113323695:AG:A	2.16412e-06	1.80144	-0.685903
113323698	chr2:113323698:A:C	2.12397e-06	1.78249	-0.685682
113323939	chr2:113323939:G:C	2.54668e-07	-1.02428	-2.89289e-10
113324250	chr2:113324250:C:T	1.74045e-07	-1.1883	-0.216628
113324542	chr2:113324542:G:A	3.33976e-07	-1.52898e-10	-0.753169
113324598	chr2:113324598:A:G	9.53436e-08	-1.20803	-0.798724
113325543	chr2:113325543:A:G	6.01145e-08	-1.45883	-1.00916
113325769	chr2:113325769:T:C	3.61021e-08	-1.71803	-1.25985
113325786	chr2:113325786:T:C	1.83016e-07	-0.193109	-1.16156
113326215	chr2:113326215:T:C	2.01542e-07	-1.52898e-10	-1.25824
113326371	chr2:113326371:C:CCGGGAG	2.00578e-07	-1.52898e-10	-1.26304
113326598	chr2:113326598:GA:G	2.74238e-07	-0.988009	0.0377692
113327019	chr2:113327019:T:C	5.17094e-08	-1.55908	-1.05952
113327327	chr2:113327327:T:G	2.02715e-07	-1.52898e-10	-1.25243
113327565	chr2:113327565:G:A	5.28414e-07	0.128261	-0.422618
113327807	chr2:113327807:A:C	1.37962e-06	-1.52898e-10	0.665326
113327932	chr2:113327932:G:A	6.58175e-07	0.750077	-0.824844
113328208	chr2:113328208:G:A	5.05761e-08	-1.60702	-1.03374
113328335	chr2:113328335:G:C	3.06594e-07	-0.838713	-2.89289e-10
113328376	chr2:113328376:A:G	2.0366e-07	-1.52898e-10	-1.24779
113328859	chr2:113328859:A:G	6.08595e-07	0.935639	-1.08872
113329028	chr2:113329028:G:A	1.66931e-07	-1.44666	-2.89289e-10
113329445	chr2:113329445:T:C	2.02844e-07	-1.52898e-10	-1.2518
113329526	chr2:113329526:C:T	2.01686e-07	-1.52898e-10	-1.25753
113329918	chr2:113329918:G:T	2.0322e-07	-1.52898e-10	-1.24995
113330472	chr2:113330472:C:T	2.82023e-06	1.38034	-2.89289e-10
113331360	chr2:113331360:G:A	2.14705e-07	-1.52898e-10	-1.19497
113331974	chr2:113331974:C:A	4.6073e-08	-1.60724	-1.12677
113332835	chr2:113332835:A:G	4.07717e-08	-1.6281	-1.22815
113333058	chr2:113333058:G:A	2.17867e-07	-1.52898e-10	-1.18035
113333674	chr2:113333674:T:C	5.19407e-08	-1.71948	-0.894658
113333688	chr2:113333688:T:G	2.41856e-07	-1.52898e-10	-1.07589
113333822	chr2:113333822:G:C	6.68506e-07	-1.52898e-10	-0.0591916
113334025	chr2:113334025:G:A	2.01053e-07	-1.52898e-10	-1.26067
113334050	chr2:113334050:G:A	2.80573e-07	-1.52898e-10	-0.927404
113334118	chr2:113334118:G:A	5.19921e-07	0.305494	-0.616055
113334318	chr2:113334318:C:T	2.73063e-07	-1.52898e-10	-0.954535
113334491	chr2:113334491:A:G	8.12519e-08	-1.71873	-0.447956
113334650	chr2:113334650:T:C	2.05188e-07	-1.52898e-10	-1.24031
113334719	chr2:113334719:G:A	1.64076e-06	-1.52898e-10	0.838678
113335021	chr2:113335021:C:T	2.40503e-07	-1.71697	0.635465
113335072	chr2:113335072:C:T	2.03341e-07	-1.52898e-10	-1.24935
113335339	chr2:113335339:G:T	2.41228e-07	-1.52898e-10	-1.07849
113336770	chr2:113336770:C:T	2.31212e-07	-1.52898e-10	-1.1209
113337051	chr2:113337051:C:A	1.03267e-06	0.595558	-0.219893
113337126	chr2:113337126:T:C	6.34373e-07	1.13469	-1.24629
113338047	chr2:113338047:A:AT	2.03992e-07	-1.52898e-10	-1.24616
113338696	chr2:113338696:C:T	2.42665e-07	-1.52898e-10	-1.07256
113339075	chr2:113339075:A:G	4.76486e-07	-1.52898e-10	-0.397798
113339203	chr2:113339203:G:A	4.59333e-07	0.0599874	-0.494451
113339324	chr2:113339324:A:C	3.81254e-07	-1.52898e-10	-0.620772
113339362	chr2:113339362:A:G	2.60474e-07	0.24824	-1.24998
113339512	chr2:113339512:G:A	2.22313e-07	-1.52898e-10	-1.16015
113339563	chr2:113339563:G:T	2.50938e-07	-1.52898e-10	-1.03903
113340506	chr2:113340506:T:G	1.42003e-06	0.694197	-2.89289e-10
113340835	chr2:113340835:C:A	2.37002e-07	0.151842	-1.24801
113340887	chr2:113340887:G:A	2.68202e-07	-1.52898e-10	-0.972498
113340975	chr2:113340975:A:G	6.35181e-08	-1.71707	-0.695839
113341352	chr2:113341352:A:G	4.25764e-07	-1.71647	1.20612
113341445	chr2:113341445:G:A	2.12342e-07	-1.52898e-10	-1.20604
113341728	chr2:113341728:T:G	4.22801e-08	-1.68085	-1.13907
113341762	chr2:113341762:T:C	3.087e-07	-1.52898e-10	-0.831866
113341769	chr2:113341769:C:T	4.8123e-08	-1.66891	-1.02156
113341864	chr2:113341864:C:T	1.1445e-06	-1.52898e-10	0.478484
113342291	chr2:113342291:T:A	5.39693e-08	-1.71035	-0.865474
113342422	chr2:113342422:G:C	2.06155e-07	-1.52898e-10	-1.23561
113342450	chr2:113342450:T:C	9.88224e-07	-1.52898e-10	0.331672
113342451	chr2:113342451:T:C	5.41161e-08	-1.70693	-0.866173
113342556	chr2:113342556:A:G	1.27531e-07	-1.71588	-2.89289e-10
113342567	chr2:113342567:G:A	3.62665e-07	-1.52898e-10	-0.670759
113342924	chr2:113342924:G:A	4.11205e-07	-0.545145	-2.89289e-10
113343084	chr2:113343084:C:T	2.26892e-07	-1.52898e-10	-1.13976
113343157	chr2:113343157:A:G	2.00738e-07	-1.52898e-10	-1.26224
113343162	chr2:113343162:A:G	2.01232e-07	-1.52898e-10	-1.25978
113343335	chr2:113343335:T:C	2.4046e-07	-1.19522	0.11354
113344121	chr2:113344121:A:G	2.05605e-07	-1.52898e-10	-1.23828
113344355	chr2:113344355:C:T	1.39791e-06	-1.52898e-10	0.678499
113344661	chr2:113344661:T:C	2.34567e-07	-0.0756109	-1.03089
113344951	chr2:113344951:C:T	2.13352e-07	-1.52898e-10	-1.2013
113345088	chr2:113345088:A:G	2.05467e-07	-1.52898e-10	-1.23895
113345110	chr2:113345110:C:T	2.0475e-07	-1.52898e-10	-1.24245
113345137	chr2:113345137:A:G	2.0027e-07	-0.170418	-1.09415
113345805	chr2:113345805:C:T	2.59544e-07	-1.52898e-10	-1.00531
113346227	chr2:113346227:A:T	4.20071e-08	-1.68097	-1.14543
113346389	chr2:113346389:C:A	1.15708e-07	-1.67868	-0.134482
113346584	chr2:113346584:A:C	2.05539e-07	-1.52898e-10	-1.2386
113346864	chr2:113346864:G:A	5.12789e-07	-1.52898e-10	-0.324373
113347557	chr2:113347557:G:A	2.70593e-07	0.00811232	-0.971733
113347575	chr2:113347575:T:C	2.14644e-07	-1.52898e-10	-1.19525
113348013	chr2:113348013:A:C	2.06849e-07	-0.0911373	-1.14111
113348383	chr2:113348383:C:T	2.08013e-07	-0.095877	-1.13076
113348479	chr2:113348479:C:T	1.69482e-07	-1.43149	-2.89289e-10
113348562	chr2:113348562:G:T	1.16812e-07	-1.67401	-0.12966
113348749	chr2:113348749:A:G	4.65277e-08	-1.65225	-1.07194
113348758	chr2:113348758:C:T	2.0432e-07	-0.114727	-1.12982
113349092	chr2:113349092:G:C	2.17719e-07	-1.52898e-10	-1.18103
113349297	chr2:113349297:C:T	6.44395e-08	-1.13384	-1.26467
113349327	chr2:113349327:C:T	7.48196e-08	-1.7158	-0.533359
113349647	chr2:113349647:T:G	3.35697e-07	0.0655078	-0.813536
113349707	chr2:113349707:C:A	2.50278e-07	0.08547	-1.12713
113349736	chr2:113349736:T:C	3.28776e-07	0.445938	-1.2148
113350609	chr2:113350609:C:T	2.83782e-07	-1.52898e-10	-0.91603
113350833	chr2:113350833:C:A	3.5791e-07	-1.52898e-10	-0.683957
113351177	chr2:113351177:C:T	2.37401e-07	-1.52898e-10	-1.09449
113351778	chr2:113351778:C:T	9.60958e-08	-1.67059	-0.328302
113351802	chr2:113351802:C:T	2.79906e-07	0.317677	-1.24746
113351879	chr2:113351879:A:G	5.51117e-07	-1.52898e-10	-0.25229
113351906	chr2:113351906:T:C	6.388e-07	-1.52898e-10	-0.104646
113351994	chr2:113351994:A:G	2.8006e-07	-1.52898e-10	-0.929234
113352400	chr2:113352400:T:C	6.00516e-08	-1.71974	-0.749294
113352459	chr2:113352459:A:T	6.44545e-08	-1.63659	-0.761692
113352515	chr2:113352515:G:A	2.19431e-07	-0.0694526	-1.10375
113352652	chr2:113352652:G:A	6.37781e-08	-1.71786	-0.690968
113352855	chr2:113352855:AT:A	2.73589e-07	-1.28973	0.337117
113352889	chr2:113352889:T:C	2.00598e-07	-1.52898e-10	-1.26294
113352892	chr2:113352892:A:G	6.13923e-08	-1.71718	-0.729778
113352897	chr2:113352897:A:G	6.05072e-08	-1.71712	-0.744357
113352991	chr2:113352991:G:A	6.44111e-08	-1.63936	-0.759589
113353287	chr2:113353287:C:T	2.09395e-07	-1.52898e-10	-1.22002
113353763	chr2:113353763:G:T	3.04725e-07	-1.52898e-10	-0.844829
113353861	chr2:113353861:CTGTT:C	8.69028e-07	0.203137	-2.89289e-10
113353882	chr2:113353882:A:G	2.02768e-07	-1.52898e-10	-1.25217
113354255	chr2:113354255:T:C	2.03686e-07	-1.52898e-10	-1.24766
113354324	chr2:113354324:T:C	6.05005e-08	-1.71966	-0.741928
113354446	chr2:113354446:C:T	6.14772e-08	-1.71866	-0.726909
113354473	chr2:113354473:C:T	7.35274e-08	-1.71854	-0.548038
113354767	chr2:113354767:T:G	2.25011e-07	-1.52898e-10	-1.14809
113356016	chr2:113356016:A:G	2.48099e-07	-1.52898e-10	-1.05041
113356206	chr2:113356206:G:A	6.19644e-08	-1.70043	-0.737251
113356358	chr2:113356358:T:C	8.43913e-08	-1.70266	-0.426117
113356397	chr2:113356397:G:A	2.11639e-07	-1.52898e-10	-1.20935
113356489	chr2:113356489:A:T	2.81975e-06	-1.52898e-10	1.38017
113356870	chr2:113356870:G:A	2.11434e-07	-0.0784598	-1.13187
113356991	chr2:113356991:C:CTA	5.51804e-07	-0.285617	0.0345722
113357260	chr2:113357260:T:G	2.21871e-07	-1.52898e-10	-1.16214
113357352	chr2:113357352:T:C	2.20614e-07	-1.52898e-10	-1.16782
113357588	chr2:113357588:A:G	2.17838e-07	-1.52898e-10	-1.18048
113357612	chr2:113357612:A:G	2.21145e-07	-1.52898e-10	-1.16542
113357797	chr2:113357797:C:T	4.70599e-07	0.676851	-1.08708
113357802	chr2:113357802:T:C	2.20435e-07	-1.52898e-10	-1.16864
113357952	chr2:113357952:G:A	2.4193e-07	-1.52898e-10	-1.07559
113357977	chr2:113357977:T:C	2.20589e-07	-1.52898e-10	-1.16794
113358000	chr2:113358000:A:T	1.86573e-07	-1.33541	-2.89289e-10
113358126	chr2:113358126:T:C	2.18125e-07	-1.52898e-10	-1.17917
113358357	chr2:113358357:G:T	2.20721e-07	-1.52898e-10	-1.16734
113358571	chr2:113358571:G:A	2.23498e-07	-1.52898e-10	-1.15483
113358648	chr2:113358648:A:G	2.27487e-07	-1.52898e-10	-1.13715
113358959	chr2:113358959:G:T	3.7348e-08	-1.71895	-1.22501
113358960	chr2:113358960:A:G	2.11107e-07	-1.52898e-10	-1.21187
113359042	chr2:113359042:A:G	2.13532e-07	-1.52898e-10	-1.20045
113359084	chr2:113359084:G:A	3.00311e-07	-1.52898e-10	-0.85942
113359385	chr2:113359385:C:G	2.10606e-07	-1.52898e-10	-1.21425
113359397	chr2:113359397:T:C	7.55983e-08	-1.00515	-1.23366
113359420	chr2:113359420:G:A	2.97243e-07	-1.52898e-10	-0.869688
113359558	chr2:113359558:C:T	2.07628e-07	-1.52898e-10	-1.22849
113359633	chr2:113359633:A:G	6.47793e-08	-1.33992	-1.05334
113359882	chr2:113359882:C:T	2.00968e-07	-1.52898e-10	-1.26109
113359884	chr2:113359884:G:A	2.02374e-07	-1.52898e-10	-1.25412
113360114	chr2:113360114:T:C	2.00556e-07	-1.52898e-10	-1.26314
113360666	chr2:113360666:A:T	2.01169e-07	-1.52898e-10	-1.26009
113360950	chr2:113360950:G:A	2.00366e-07	-1.52898e-10	-1.26409
113361140	chr2:113361140:T:G	2.01581e-07	-1.52898e-10	-1.25805
113361526	chr2:113361526:T:C	2.0433e-07	-1.52898e-10	-1.2445
113361613	chr2:113361613:G:T	4.05978e-07	-0.557938	-2.89289e-10
113361815	chr2:113361815:C:T	2.31229e-07	-1.52898e-10	-1.12083
113361820	chr2:113361820:G:A	1.18293e-05	3.94667	-1.13257
113362018	chr2:113362018:C:T	4.00754e-08	-1.71575	-1.15772
113362427	chr2:113362427:G:A	2.07164e-07	-1.52898e-10	-1.23073
113362460	chr2:113362460:G:A	5.30931e-06	3.17871	-1.16573
113362583	chr2:113362583:C:A	1.45874e-07	-0.879766	-0.701728
113362919	chr2:113362919:G:A	2.00688e-07	-1.52898e-10	-1.26248
113362989	chr2:113362989:G:T	2.01022e-07	-1.52898e-10	-1.26082
113363059	chr2:113363059:C:T	4.77779e-07	-1.52898e-10	-0.395089
113363062	chr2:113363062:C:T	2.01171e-07	-1.52898e-10	-1.26008
113363103	chr2:113363103:T:G	2.00977e-07	-1.52898e-10	-1.26105
113363178	chr2:113363178:A:C	2.01295e-07	-1.52898e-10	-1.25947
113363208	chr2:113363208:T:C	4.02005e-08	-1.71346	-1.1569
113363226	chr2:113363226:C:T	1.66736e-07	-1.44783	-2.89289e-10
113363365	chr2:113363365:C:T	2.00851e-07	-1.52898e-10	-1.26167
113363415	chr2:113363415:T:G	4.32516e-08	-1.71491	-1.08229
113363652	chr2:113363652:C:A	2.02923e-07	-1.52898e-10	-1.25141
113363798	chr2:113363798:C:T	2.01036e-07	-1.52898e-10	-1.26075
113363952	chr2:113363952:T:C	2.0025e-07	-1.52898e-10	-1.26467
113364059	chr2:113364059:G:A	2.09e-07	-1.52898e-10	-1.22191
113364099	chr2:113364099:C:T	8.29825e-06	3.7135	-1.25394
113364123	chr2:113364123:C:T	8.68882e-08	-0.863215	-1.2364
113364267	chr2:113364267:C:T	4.08913e-08	-1.7158	-1.13752
113364312	chr2:113364312:A:G	4.07568e-08	-1.71328	-1.14334
113364561	chr2:113364561:A:G	4.10503e-08	-1.71353	-1.13591
113364562	chr2:113364562:G:A	4.11705e-08	-1.71281	-1.13371
113364583	chr2:113364583:A:T	4.122e-08	-1.71538	-1.12994
113364613	chr2:113364613:T:C	4.16184e-08	-1.7039	-1.1318
113364700	chr2:113364700:G:A	3.47997e-07	-1.52898e-10	-0.712044
113365217	chr2:113365217:G:A	1.75244e-07	-0.254363	-1.14369
113365374	chr2:113365374:T:C	1.79504e-07	-0.227	-1.14704
113365481	chr2:113365481:A:G	1.81264e-07	-0.226786	-1.1375
113365583	chr2:113365583:A:G	1.71233e-07	-0.269653	-1.15156
113365899	chr2:113365899:C:T	2.72749e-07	-1.52898e-10	-0.955684
113365938	chr2:113365938:G:A	1.804e-07	-0.222585	-1.14647
113365940	chr2:113365940:C:T	8.69485e-08	-0.855022	-1.2439
113365985	chr2:113365985:G:A	5.93663e-07	-1.52898e-10	-0.177927
113366113	chr2:113366113:C:A	3.25811e-07	-1.52898e-10	-0.777921
113366634	chr2:113366634:A:G	3.77692e-07	-1.52898e-10	-0.630159
113366772	chr2:113366772:G:T	8.59552e-08	-1.71878	-0.391628
113366840	chr2:113366840:G:A	2.1131e-07	-1.52898e-10	-1.21091
113366931	chr2:113366931:A:G	2.33804e-07	-1.52898e-10	-1.10976
113367208	chr2:113367208:G:A	2.77947e-07	-1.52898e-10	-0.936807
113367465	chr2:113367465:T:C	6.90688e-08	-1.71958	-0.609559
113367671	chr2:113367671:A:G	4.28522e-07	-1.52898e-10	-0.503896
113367827	chr2:113367827:G:A	2.00214e-07	-1.52898e-10	-1.26485
113367888	chr2:113367888:A:C	2.44876e-07	-1.52898e-10	-1.06349
113367907	chr2:113367907:G:A	4.28522e-07	-1.52898e-10	-0.503896
113367910	chr2:113367910:C:G	4.28522e-07	-1.52898e-10	-0.503896
113367942	chr2:113367942:G:A	2.56468e-06	2.5475	-1.26215
113367988	chr2:113367988:T:C	4.28522e-07	-1.52898e-10	-0.503896
113368032	chr2:113368032:A:G	4.28332e-07	-1.52898e-10	-0.50434
113368051	chr2:113368051:CTG:C	4.28522e-07	-1.52898e-10	-0.503896
113368193	chr2:113368193:G:A	4.51313e-08	-1.49356	-1.2611
113368243	chr2:113368243:C:T	2.05072e-07	-1.52898e-10	-1.24088
113368327	chr2:113368327:G:A	3.86696e-08	-1.71205	-1.19713
113368452	chr2:113368452:T:G	2.08381e-07	-1.52898e-10	-1.22487
113368518	chr2:113368518:C:T	2.10028e-07	-1.217	-2.89289e-10
113368555	chr2:113368555:A:G	5.84987e-08	-1.51119	-0.984044
113368613	chr2:113368613:A:G	4.16035e-08	-1.66185	-1.1742
113368621	chr2:113368621:T:C	3.86599e-08	-1.69043	-1.219
113368640	chr2:113368640:A:G	4.88977e-08	-1.41138	-1.26313
113368657	chr2:113368657:T:C	3.66773e-08	-1.69977	-1.26231
113369225	chr2:113369225:C:T	2.3365e-07	-1.52898e-10	-1.11041
113369301	chr2:113369301:G:A	2.7358e-07	-1.52898e-10	-0.952642
113369303	chr2:113369303:T:G	2.7109e-07	-1.52898e-10	-0.961787
113369310	chr2:113369310:C:T	2.64713e-07	-1.52898e-10	-0.98559
113369313	chr2:113369313:A:T	2.63231e-07	-1.52898e-10	-0.991204
113369372	chr2:113369372:T:C	2.62326e-07	-1.52898e-10	-0.99465
113369447	chr2:113369447:T:C	2.54736e-07	-1.52898e-10	-1.02401
113369651	chr2:113369651:G:A	2.17078e-07	-1.52898e-10	-1.18398
113369759	chr2:113369759:C:G	3.64267e-08	-1.70408	-1.26485
113369773	chr2:113369773:A:T	2.01391e-07	-1.52898e-10	-1.25899
113369788	chr2:113369788:T:C	3.64614e-08	-1.71611	-1.25187
113369857	chr2:113369857:G:A	4.15189e-08	-1.5772	-1.26089
113369938	chr2:113369938:T:C	5.28215e-08	-1.65178	-0.945537
113369945	chr2:113369945:G:A	2.01625e-07	-1.52898e-10	-1.25783
113370491	chr2:113370491:A:G	3.75955e-07	-1.52898e-10	-0.634768
113370694	chr2:113370694:G:A	2.3496e-07	-1.52898e-10	-1.10482
113370932	chr2:113370932:G:A	1.69738e-07	-1.42998	-2.89289e-10
113371082	chr2:113371082:A:G	2.19524e-07	-1.52898e-10	-1.17277
113371264	chr2:113371264:A:G	2.18771e-07	-1.52898e-10	-1.17621
113371303	chr2:113371303:G:A	2.03461e-07	-1.52898e-10	-1.24876
113371307	chr2:113371307:A:G	4.32496e-08	-1.54279	-1.25446
113371654	chr2:113371654:C:T	4.96433e-08	-1.43416	-1.22521
113371685	chr2:113371685:C:A	2.0522e-07	-1.52898e-10	-1.24015
113371692	chr2:113371692:G:C	4.44341e-08	-1.51539	-1.25484
113371761	chr2:113371761:C:T	4.10668e-08	-1.68196	-1.16708
113371785	chr2:113371785:G:A	2.21143e-07	-1.52898e-10	-1.16543
113371829	chr2:113371829:A:G	2.19933e-07	-1.52898e-10	-1.17091
113371942	chr2:113371942:A:AGG	2.19899e-07	-1.52898e-10	-1.17107
113372200	chr2:113372200:G:A	2.20056e-07	-1.52898e-10	-1.17035
113372266	chr2:113372266:G:A	4.2892e-08	-1.54816	-1.25739
113372270	chr2:113372270:C:G	2.2083e-07	-1.52898e-10	-1.16685
113372409	chr2:113372409:C:T	2.17684e-07	-1.52898e-10	-1.18119
113372686	chr2:113372686:G:T	2.04413e-07	-1.52898e-10	-1.2441
113373016	chr2:113373016:A:G	2.2194e-07	-1.52898e-10	-1.16183
113373110	chr2:113373110:T:G	2.22071e-07	-1.52898e-10	-1.16124
113373172	chr2:113373172:A:G	2.19913e-07	-1.52898e-10	-1.171
113373219	chr2:113373219:A:G	3.6017e-08	-1.71679	-1.26346
113373225	chr2:113373225:T:G	2.20787e-07	-1.52898e-10	-1.16704
113373309	chr2:113373309:AT:A	2.19021e-07	-1.52898e-10	-1.17507
113373410	chr2:113373410:C:T	3.78782e-07	-1.52898e-10	-0.627277
113373413	chr2:113373413:T:C	1.46795e-07	-1.5752	-2.89289e-10
113373743	chr2:113373743:A:G	2.1724e-07	-1.52898e-10	-1.18324
113374083	chr2:113374083:T:C	2.04873e-07	-1.52898e-10	-1.24185
113374239	chr2:113374239:A:G	2.21398e-07	-1.52898e-10	-1.16427
113374603	chr2:113374603:C:A	1.46102e-07	-1.57994	-2.89289e-10
113374632	chr2:113374632:A:G	2.21569e-07	-1.52898e-10	-1.1635
113374680	chr2:113374680:C:T	2.23358e-07	-1.52898e-10	-1.15546
113374877	chr2:113374877:A:G	2.22835e-07	-1.52898e-10	-1.15781
113375041	chr2:113375041:G:A	6.26137e-08	-1.28568	-1.14157
113375117	chr2:113375117:C:T	2.83687e-07	-1.52898e-10	-0.916365
113375172	chr2:113375172:A:G	2.23414e-07	-1.52898e-10	-1.15521
113375209	chr2:113375209:A:G	2.25495e-07	-1.52898e-10	-1.14594
113375361	chr2:113375361:A:G	2.05093e-07	-1.52898e-10	-1.24078
113375572	chr2:113375572:T:C	2.44805e-07	-1.52898e-10	-1.06378
113375645	chr2:113375645:T:C	2.09054e-07	-1.52898e-10	-1.22165
113375800	chr2:113375800:C:T	2.40094e-07	-1.52898e-10	-1.08321
113375986	chr2:113375986:T:C	3.18716e-07	-1.52898e-10	-0.799938
113376082	chr2:113376082:C:A	2.40037e-07	-1.52898e-10	-1.08345
113376247	chr2:113376247:T:C	6.11878e-08	-1.30078	-1.14951
113376703	chr2:113376703:G:A	2.41783e-07	-1.52898e-10	-1.0762
113377388	chr2:113377388:T:C	2.0169e-07	-1.52898e-10	-1.25751
113377446	chr2:113377446:C:T	4.4786e-08	-1.51687	-1.24547
113377681	chr2:113377681:T:A	4.99609e-08	-1.4078	-1.2452
113377868	chr2:113377868:A:G	2.31607e-07	-1.52898e-10	-1.1192
113378310	chr2:113378310:G:A	2.00824e-07	-1.52898e-10	-1.26181
113379011	chr2:113379011:C:A	3.85745e-08	-1.71948	-1.19217
113379100	chr2:113379100:T:C	2.00859e-07	-1.52898e-10	-1.26163
113379204	chr2:113379204:A:G	3.82007e-08	-1.71794	-1.20344
113379388	chr2:113379388:A:C	2.86207e-07	-1.52898e-10	-0.907521
113379965	chr2:113379965:G:A	7.52852e-08	-0.978426	-1.26453
113380036	chr2:113380036:G:A	2.03586e-07	-1.52898e-10	-1.24815
113380044	chr2:113380044:G:A	4.87233e-08	-1.67197	-1.0061
113380389	chr2:113380389:A:G	3.6707e-08	-1.71941	-1.24186
113380482	chr2:113380482:A:G	1.6224e-07	-1.47516	-2.89289e-10
113380519	chr2:113380519:T:TG	3.22018e-07	-1.52898e-10	-0.789629
113380615	chr2:113380615:A:G	3.88913e-08	-1.7191	-1.18437
113381134	chr2:113381134:G:A	5.97934e-08	-1.24783	-1.22551
113381289	chr2:113381289:T:C	1.52292e-07	-1.53844	-2.89289e-10
113381576	chr2:113381576:C:T	2.00788e-07	-1.52898e-10	-1.26199
113381704	chr2:113381704:G:C	4.85548e-08	-1.71513	-0.966414
113382943	chr2:113382943:T:G	2.12059e-07	-1.20737	-2.89289e-10
113383477	chr2:113383477:C:T	4.22854e-08	-1.71433	-1.10547
113383490	chr2:113383490:C:A	4.93748e-07	-0.362213	-2.89289e-10
113383563	chr2:113383563:A:G	4.25584e-08	-1.71619	-1.09717
113383618	chr2:113383618:A:G	4.44802e-08	-1.53369	-1.2355
113383750	chr2:113383750:G:A	6.87235e-08	-1.27422	-1.05993
113383947	chr2:113383947:G:T	6.95425e-08	-1.26347	-1.05883
113383962	chr2:113383962:C:T	4.75613e-08	-1.71141	-0.990813
113384090	chr2:113384090:A:G	4.28026e-08	-1.71366	-1.09398
113384206	chr2:113384206:G:A	4.26054e-08	-1.71614	-1.09612
113384291	chr2:113384291:T:C	4.39485e-08	-1.7175	-1.06372
113384641	chr2:113384641:G:A	4.23365e-08	-1.71695	-1.10164
113385185	chr2:113385185:T:C	4.39635e-08	-1.54404	-1.23683
113385241	chr2:113385241:A:G	4.32318e-08	-1.71492	-1.08274
113385385	chr2:113385385:C:T	2.34685e-07	-1.52898e-10	-1.10599
113385718	chr2:113385718:C:T	1.09272e-07	-0.895297	-0.975102
113385736	chr2:113385736:G:A	4.89632e-08	-1.44263	-1.23054
113385898	chr2:113385898:A:T	1.33467e-07	-1.67038	-2.89289e-10
113385962	chr2:113385962:T:A	4.24817e-08	-1.71532	-1.09985
113386289	chr2:113386289:G:A	2.0462e-07	-1.52898e-10	-1.24308
113386623	chr2:113386623:T:A	4.06122e-08	-1.7196	-1.14057
113386628	chr2:113386628:C:A	4.16087e-08	-1.7196	-1.11632
113386651	chr2:113386651:C:A	6.70482e-08	-1.3327	-1.02613
113387137	chr2:113387137:C:T	2.30235e-07	-1.52898e-10	-1.12514
113387243	chr2:113387243:G:A	2.72309e-07	-1.52898e-10	-0.957301
113387336	chr2:113387336:G:A	6.51681e-08	-1.33082	-1.05645
113387359	chr2:113387359:T:C	3.93233e-08	-1.71966	-1.17276
113387457	chr2:113387457:G:A	3.41871e-07	-1.52898e-10	-0.729805
113387743	chr2:113387743:C:T	3.89011e-08	-1.71721	-1.186
113387750	chr2:113387750:C:T	3.87695e-08	-1.7187	-1.1879
113387818	chr2:113387818:A:G	3.88302e-08	-1.71918	-1.18586
113387965	chr2:113387965:G:A	3.87757e-08	-1.71944	-1.187
113388062	chr2:113388062:G:A	4.3126e-08	-1.7157	-1.08441
113388172	chr2:113388172:C:T	2.30914e-07	-1.52898e-10	-1.12219
113388351	chr2:113388351:T:C	2.1417e-07	-1.52898e-10	-1.19747
113388732	chr2:113388732:A:AG	3.87521e-08	-1.71935	-1.18771
113388749	chr2:113388749:C:G	3.87805e-08	-1.71979	-1.18653
113388824	chr2:113388824:A:G	6.38986e-08	-1.30228	-1.10466
113388836	chr2:113388836:T:C	3.89351e-08	-1.71976	-1.18258
113389071	chr2:113389071:A:G	2.708e-07	-1.52898e-10	-0.962857
113389100	chr2:113389100:T:C	3.88935e-08	-1.71837	-1.18504
113389335	chr2:113389335:T:C	1.41862e-07	-1.60938	-2.89289e-10
113390406	chr2:113390406:G:A	2.20872e-07	-1.52898e-10	-1.16666
113390505	chr2:113390505:CA:C	3.89008e-08	-1.7198	-1.18342
113390520	chr2:113390520:C:G	4.01272e-08	-1.71907	-1.15311
113390935	chr2:113390935:A:G	4.06582e-08	-1.71972	-1.13931
113390963	chr2:113390963:G:T	4.05075e-08	-1.7196	-1.14315
113391059	chr2:113391059:C:T	4.23352e-08	-1.71927	-1.09935
113391236	chr2:113391236:T:C	1.22881e-07	-1.62083	-0.132184
113391384	chr2:113391384:T:C	4.30296e-08	-1.71913	-1.08322
113391501	chr2:113391501:A:T	4.109e-08	-1.71707	-1.1314
113391589	chr2:113391589:G:A	4.40399e-08	-1.71586	-1.06328
113392284	chr2:113392284:A:G	4.12922e-08	-1.7169	-1.12666
113392370	chr2:113392370:T:G	4.22376e-08	-1.71963	-1.1013
113392443	chr2:113392443:T:G	4.273e-08	-1.71818	-1.09116
113392462	chr2:113392462:A:C	1.26078e-07	-1.61209	-0.115248
113392594	chr2:113392594:T:C	2.12593e-07	-1.20486	-2.89289e-10
113393054	chr2:113393054:C:T	4.30009e-08	-1.70418	-1.09884
113393355	chr2:113393355:A:C	2.08757e-07	-1.52898e-10	-1.22307
113393431	chr2:113393431:T:G	2.18761e-07	-1.52898e-10	-1.17626
113393578	chr2:113393578:G:A	4.32597e-08	-1.70251	-1.0945
113396366	chr2:113396366:T:C	2.19529e-07	-1.52898e-10	-1.17275
113396403	chr2:113396403:A:T	4.22513e-08	-1.68479	-1.13581
113396569	chr2:113396569:T:C	4.39434e-08	-1.71628	-1.06506
113396607	chr2:113396607:TTG:T	4.0763e-08	-1.69726	-1.15921
113396636	chr2:113396636:C:T	4.18478e-08	-1.69463	-1.13557
113396792	chr2:113396792:A:G	4.21124e-08	-1.69255	-1.13134
113397002	chr2:113397002:G:A	4.11124e-08	-1.69723	-1.15069
113397008	chr2:113397008:A:G	6.83599e-08	-1.5537	-0.785751
113397047	chr2:113397047:G:A	1.41616e-06	-1.52898e-10	0.691464
113398069	chr2:113398069:C:A	1.29084e-07	-1.70377	-2.89289e-10
113398414	chr2:113398414:T:G	4.12484e-08	-1.68944	-1.15519
113398456	chr2:113398456:C:T	4.09744e-08	-1.68404	-1.16725
113398693	chr2:113398693:G:A	2.00669e-07	-1.52898e-10	-1.26258
113398857	chr2:113398857:T:C	2.21121e-07	-1.52898e-10	-1.16553
113398910	chr2:113398910:C:G	4.13327e-08	-1.69531	-1.14728
113399061	chr2:113399061:G:A	4.16148e-08	-1.68758	-1.1482
113399093	chr2:113399093:T:C	4.07583e-08	-1.69512	-1.16146
113399278	chr2:113399278:G:A	4.16561e-08	-1.69423	-1.14056
113399552	chr2:113399552:A:C	4.14493e-08	-1.69284	-1.14693
113399553	chr2:113399553:G:A	4.10112e-08	-1.69477	-1.15563
113399741	chr2:113399741:C:T	4.46349e-08	-1.68358	-1.08214
113399742	chr2:113399742:G:A	4.06291e-08	-1.69475	-1.16501
113399862	chr2:113399862:A:T	1.31817e-07	-1.56686	-0.115962
113399878	chr2:113399878:C:T	3.6047e-08	-1.71661	-1.26281
113400129	chr2:113400129:G:T	4.07895e-08	-1.69812	-1.15769
113400327	chr2:113400327:C:T	3.61143e-08	-1.71722	-1.26033
113400336	chr2:113400336:T:G	2.20557e-07	-1.52898e-10	-1.16808
113400481	chr2:113400481:C:G	4.07475e-08	-1.69728	-1.15956
113400537	chr2:113400537:A:G	4.26719e-07	-1.52898e-10	-0.508112
113400736	chr2:113400736:G:A	4.45451e-08	-1.69548	-1.07226
113401263	chr2:113401263:G:A	8.65119e-08	-1.03761	-1.06635
113401297	chr2:113401297:G:A	1.29005e-07	-1.57043	-0.133964
113401347	chr2:113401347:A:G	2.05478e-07	-1.52898e-10	-1.2389
113401429	chr2:113401429:G:A	2.24478e-07	-1.52898e-10	-1.15046
113401668	chr2:113401668:G:A	3.51665e-07	-1.52898e-10	-0.70156
113402228	chr2:113402228:A:G	3.31351e-07	-1.52898e-10	-0.761058
113402278	chr2:113402278:AC:A	2.00254e-07	-1.52898e-10	-1.26465
113402303	chr2:113402303:G:A	3.47562e-07	-1.52898e-10	-0.713295
113402380	chr2:113402380:A:G	2.20989e-07	-1.52898e-10	-1.16612
113402638	chr2:113402638:AAG:A	2.9172e-07	-0.986175	0.0977305
113402642	chr2:113402642:GA:G	1.42413e-07	-1.32875	-0.276749
113402655	chr2:113402655:T:C	4.25896e-07	-1.16158	0.651541
113402692	chr2:113402692:T:C	1.45425e-07	-1.63506	0.0504864
113402813	chr2:113402813:T:A	3.63556e-07	-1.52898e-10	-0.668304
113402929	chr2:113402929:G:A	2.05394e-07	-1.52898e-10	-1.23931
113403042	chr2:113403042:A:T	3.47154e-07	-1.52898e-10	-0.714468
113403347	chr2:113403347:G:A	3.47793e-07	-1.52898e-10	-0.712631
113403362	chr2:113403362:G:A	2.21377e-07	-1.52898e-10	-1.16437
113403421	chr2:113403421:TAAC:T	1.45681e-07	-1.58282	-2.89289e-10
113403593	chr2:113403593:T:G	2.6729e-07	-0.975904	-2.89289e-10
113403781	chr2:113403781:C:T	2.23245e-07	-1.52898e-10	-1.15597
113404252	chr2:113404252:G:C	3.46696e-07	-1.52898e-10	-0.71579
113404257	chr2:113404257:GA:G	3.47505e-07	-1.52898e-10	-0.713458
113404429	chr2:113404429:A:C	3.47727e-07	-1.52898e-10	-0.712819
113404678	chr2:113404678:A:C	4.78855e-08	-1.43489	-1.26054
113404683	chr2:113404683:T:C	3.05788e-06	-1.52898e-10	1.46124
113404884	chr2:113404884:C:A	1.64852e-06	-1.52898e-10	0.843396
113405082	chr2:113405082:G:A	2.09422e-07	-1.52898e-10	-1.21988
113405107	chr2:113405107:T:C	4.35408e-08	-1.52571	-1.26483
113405147	chr2:113405147:C:T	1.36115e-07	-1.57263	-0.0781107
113405156	chr2:113405156:G:A	2.06312e-07	-1.52898e-10	-1.23485
113405406	chr2:113405406:T:C	4.53406e-08	-1.71973	-1.0303
113405464	chr2:113405464:A:G	3.60157e-08	-1.71913	-1.26116
113405495	chr2:113405495:G:C	2.12758e-07	-1.52898e-10	-1.20408
113405874	chr2:113405874:C:T	3.47475e-07	-1.52898e-10	-0.713543
113406070	chr2:113406070:A:T	3.97073e-08	-1.7198	-1.1629
113406450	chr2:113406450:G:A	1.32022e-07	-1.68127	-2.89289e-10
113407138	chr2:113407138:T:C	2.00982e-07	-1.52898e-10	-1.26102
113407141	chr2:113407141:G:A	3.47458e-07	-1.52898e-10	-0.713594
113407525	chr2:113407525:C:T	4.51609e-08	-1.49477	-1.25924
113407622	chr2:113407622:G:A	3.31836e-07	-1.52898e-10	-0.759596
113408295	chr2:113408295:A:G	2.09897e-07	-1.52898e-10	-1.21762
113408399	chr2:113408399:A:G	3.23987e-07	-1.52898e-10	-0.783535
113408419	chr2:113408419:TAAGA:T	3.14928e-07	-1.52898e-10	-0.811894
113408485	chr2:113408485:T:G	2.00288e-07	-1.26448	-2.89289e-10
113408510	chr2:113408510:C:T	1.48057e-07	-1.54976	-0.0168774
113408551	chr2:113408551:C:T	2.34055e-07	-1.52898e-10	-1.10868
113408881	chr2:113408881:G:T	2.14603e-07	-1.52898e-10	-1.19545
113409029	chr2:113409029:C:T	3.2545e-07	-1.52898e-10	-0.779028
113409602	chr2:113409602:A:T	2.03369e-07	-1.52898e-10	-1.24922
113409801	chr2:113409801:G:T	2.07943e-07	-1.52898e-10	-1.22697
113409829	chr2:113409829:G:A	2.08075e-07	-1.52898e-10	-1.22634
113409897	chr2:113409897:G:A	1.40338e-07	-1.62019	-2.89289e-10
113410086	chr2:113410086:C:T	4.24541e-08	-1.7198	-1.09601
113410090	chr2:113410090:G:T	2.00748e-07	-1.52898e-10	-1.26219
113410205	chr2:113410205:G:A	3.71179e-08	-1.70408	-1.24606
113410321	chr2:113410321:A:G	1.87766e-06	-1.52898e-10	0.973545
113410805	chr2:113410805:A:G	3.84219e-08	-1.68911	-1.2265
113411093	chr2:113411093:G:A	2.07579e-07	-1.52898e-10	-1.22873
113411398	chr2:113411398:G:A	3.90853e-08	-1.66543	-1.23306
113411655	chr2:113411655:G:A	2.17172e-07	-1.52898e-10	-1.18355
113411659	chr2:113411659:C:T	2.05768e-07	-1.52898e-10	-1.23749
113412015	chr2:113412015:G:T	5.35351e-08	-1.32782	-1.25608
113412451	chr2:113412451:G:A	2.02898e-07	-1.52898e-10	-1.25153
113412838	chr2:113412838:AC:A	3.52261e-07	-1.52898e-10	-0.699866
113413163	chr2:113413163:C:T	1.64292e-07	-0.41133	-1.05126
113413657	chr2:113413657:AAGG:A	1.78371e-07	-0.158535	-1.22183
113413846	chr2:113413846:G:A	2.6808e-07	-0.154094	-0.818859
113414497	chr2:113414497:C:T	3.16615e-07	-1.52898e-10	-0.806551
113414672	chr2:113414672:A:G	3.74457e-08	-1.6961	-1.24525
113415900	chr2:113415900:T:A	2.06729e-07	-1.52898e-10	-1.23283
113415907	chr2:113415907:G:A	1.83193e-07	-0.140131	-1.21357
113415910	chr2:113415910:G:A	2.40874e-07	-1.52898e-10	-1.07996
113416624	chr2:113416624:T:C	2.11929e-07	-1.52898e-10	-1.20799
113417160	chr2:113417160:G:A	2.14086e-07	-1.52898e-10	-1.19786
113417790	chr2:113417790:G:T	3.38388e-07	-1.52898e-10	-0.740044
113418141	chr2:113418141:C:T	2.05109e-07	-1.52898e-10	-1.2407
113418411	chr2:113418411:C:T	4.11611e-08	-1.71593	-1.13081
113418452	chr2:113418452:A:C	1.41785e-07	-1.60992	-2.89289e-10
113418847	chr2:113418847:C:T	2.24583e-07	0.0369924	-1.18699
113421687	chr2:113421687:G:GA	2.18867e-07	-1.52898e-10	-1.17577
113421975	chr2:113421975:T:C	2.11514e-07	-1.52898e-10	-1.20995
113422456	chr2:113422456:G:A	2.01499e-07	-1.52898e-10	-1.25846
113423488	chr2:113423488:G:A	4.33522e-07	-1.52898e-10	-0.492295
113423675	chr2:113423675:G:A	1.83691e-07	-0.19694	-1.15404
113423747	chr2:113423747:T:C	2.24636e-07	-1.52898e-10	-1.14976
113423918	chr2:113423918:T:C	2.46268e-07	0.159909	-1.21773
113424340	chr2:113424340:C:T	2.12136e-07	-1.52898e-10	-1.20701
113424994	chr2:113424994:T:C	3.82403e-08	-1.65678	-1.26356
113426273	chr2:113426273:G:A	1.48432e-06	-1.52898e-10	0.738473
113426294	chr2:113426294:G:A	2.00576e-07	-1.52898e-10	-1.26304
113426464	chr2:113426464:T:C	2.01456e-07	-1.52898e-10	-1.25867
113426478	chr2:113426478:C:T	6.17822e-07	-1.52898e-10	-0.138038
113428837	chr2:113428837:C:T	4.05186e-08	-1.63771	-1.22477
113428862	chr2:113428862:G:A	2.08668e-07	-1.52898e-10	-1.22349
113428873	chr2:113428873:C:T	4.39802e-08	-1.55852	-1.22198
113429216	chr2:113429216:C:A	7.85163e-07	-1.52898e-10	0.101653
113429602	chr2:113429602:GTA:G	2.3889e-07	-1.52898e-10	-1.08823
113430182	chr2:113430182:G:A	2.45921e-07	0.171587	-1.23082
113430641	chr2:113430641:A:ACTC	2.2034e-07	-1.52898e-10	-1.16907
113430863	chr2:113430863:C:T	2.22248e-07	0.0757963	-1.23624
113431254	chr2:113431254:T:C	2.06318e-07	-1.52898e-10	-1.23482
113431769	chr2:113431769:C:T	2.30827e-07	0.100726	-1.2233
113431898	chr2:113431898:T:A	2.00545e-07	-1.52898e-10	-1.2632
113432940	chr2:113432940:A:T	8.05055e-07	0.126673	-2.89289e-10
113433547	chr2:113433547:T:C	3.0774e-07	0.237164	-1.07215
113433640	chr2:113433640:A:G	2.47285e-07	-1.52898e-10	-1.0537
113434083	chr2:113434083:G:A	1.10329e-07	-0.597482	-1.26329
113434758	chr2:113434758:A:AC	3.08471e-07	-1.52898e-10	-0.83261
113435235	chr2:113435235:G:A	2.90719e-07	-1.52898e-10	-0.891881
113435285	chr2:113435285:A:G	2.18531e-07	0.0836364	-1.26095
113435307	chr2:113435307:TG:T	2.04494e-07	-1.52898e-10	-1.2437
113435478	chr2:113435478:C:T	2.05496e-07	-1.52898e-10	-1.23881
113435483	chr2:113435483:T:G	2.46989e-07	0.1753	-1.23019
113436101	chr2:113436101:G:A	3.58835e-07	0.355693	-1.03707
113436919	chr2:113436919:G:A	4.25045e-08	-1.62598	-1.18865
113436953	chr2:113436953:G:C	5.47924e-07	0.97515	-1.23325
113437386	chr2:113437386:C:A	2.0109e-07	-1.52898e-10	-1.26049
113437640	chr2:113437640:G:A	4.55156e-08	-1.57473	-1.17145
113437766	chr2:113437766:A:C	2.00883e-07	-1.52898e-10	-1.26152
113438348	chr2:113438348:C:T	2.5353e-07	-1.52898e-10	-1.02875
113438876	chr2:113438876:C:T	2.52253e-07	-1.52898e-10	-1.03381
113439236	chr2:113439236:C:T	1.70949e-07	-0.191252	-1.23162
113440095	chr2:113440095:G:A	2.00281e-07	-1.52898e-10	-1.26452
113440320	chr2:113440320:A:G	2.10884e-07	-1.52898e-10	-1.21293
113440348	chr2:113440348:C:G	2.03388e-07	-1.52898e-10	-1.24912
113441142	chr2:113441142:G:C	4.92098e-07	0.626082	-0.991642
113441990	chr2:113441990:G:A	3.99286e-07	-1.52898e-10	-0.574559
113442421	chr2:113442421:T:G	2.9167e-07	0.354259	-1.24287
113443015	chr2:113443015:C:A	3.24054e-07	-1.52898e-10	-0.783327
113443067	chr2:113443067:C:T	3.61042e-07	0.579162	-1.2544
113443090	chr2:113443090:G:A	4.12732e-07	0.55847	-1.09991
113444810	chr2:113444810:C:T	6.54653e-07	-1.52898e-10	-0.0801317
113444859	chr2:113444859:AG:A	2.67201e-07	-1.52898e-10	-0.976238
113445072	chr2:113445072:TTAA:T	2.62209e-07	-1.52898e-10	-0.995097
113445236	chr2:113445236:C:T	2.0022e-07	-1.52898e-10	-1.26482
113445300	chr2:113445300:T:C	3.84615e-08	-1.66442	-1.25016
113445844	chr2:113445844:T:C	2.77059e-07	-1.52898e-10	-0.940008
113445879	chr2:113445879:A:G	9.59778e-08	-0.785453	-1.21467
113446137	chr2:113446137:CT:C	2.10372e-07	-1.52898e-10	-1.21536
113446838	chr2:113446838:A:G	2.17676e-07	-1.52898e-10	-1.18123
113447711	chr2:113447711:T:C	2.19509e-07	-1.52898e-10	-1.17284
113448162	chr2:113448162:A:G	5.15576e-07	-1.52898e-10	-0.318952
113448239	chr2:113448239:C:T	2.02409e-07	-1.52898e-10	-1.25395
113448627	chr2:113448627:G:A	4.09116e-07	-1.52898e-10	-0.550238
113448674	chr2:113448674:G:C	2.75648e-07	-1.52898e-10	-0.945113
113448810	chr2:113448810:G:A	2.05838e-07	-1.52898e-10	-1.23715
113448866	chr2:113448866:G:A	2.37591e-07	-1.52898e-10	-1.09369
113448874	chr2:113448874:G:T	2.18036e-07	-1.52898e-10	-1.17958
113448927	chr2:113448927:A:T	4.79587e-07	-1.52898e-10	-0.391311
113449829	chr2:113449829:T:C	5.21544e-07	0.728994	-1.03644
113449938	chr2:113449938:G:A	2.35654e-07	-1.52898e-10	-1.10187
113452068	chr2:113452068:G:A	2.31784e-07	-1.11843	-2.89289e-10
113453251	chr2:113453251:T:A	5.30927e-07	-1.52898e-10	-0.289613
113453504	chr2:113453504:C:T	2.2875e-07	-1.52898e-10	-1.13161
113454553	chr2:113454553:G:A	1.03765e-06	-0.254872	0.635347
113455970	chr2:113455970:G:A	4.11518e-07	-1.52898e-10	-0.544384
113457373	chr2:113457373:GAAAGAAATAGTTCCTGCTGCTGCTTTTTAAAAATGACACCAGACATCTTTGACACTAGATTTATTTCCACTCTGGTCAAC:G	2.86193e-07	-0.907572	-2.89289e-10
113457603	chr2:113457603:A:G	2.13084e-07	-1.52898e-10	-1.20255
113458235	chr2:113458235:T:G	3.4918e-07	-0.708649	-2.89289e-10
113458351	chr2:113458351:A:C	2.97831e-07	0.389093	-1.25681
113458576	chr2:113458576:A:G	3.30503e-07	0.494053	-1.25767
113458932	chr2:113458932:C:A	4.90862e-07	-1.52898e-10	-0.368075
113459817	chr2:113459817:G:C	4.92928e-07	-1.52898e-10	-0.363875
113459899	chr2:113459899:G:A	2.01284e-07	-1.52898e-10	-1.25952
113460238	chr2:113460238:T:C	2.47041e-07	-1.52898e-10	-1.05468
113460899	chr2:113460899:CT:C	2.19142e-07	-1.52898e-10	-1.17452
113460933	chr2:113460933:G:A	2.23869e-07	-1.52898e-10	-1.15318
113461061	chr2:113461061:T:A	4.42362e-08	-1.70681	-1.06788
113461586	chr2:113461586:GA:G	2.66457e-07	0.225469	-1.2045
113462086	chr2:113462086:T:C	4.53272e-07	-1.52898e-10	-0.447746
113462136	chr2:113462136:G:A	5.61862e-07	-1.52898e-10	-0.232982
113462478	chr2:113462478:T:C	2.52042e-07	0.203877	-1.23852
113463127	chr2:113463127:C:T	4.17207e-07	0.50203	-1.03268
113463335	chr2:113463335:G:A	2.53945e-07	0.216809	-1.24393
113463535	chr2:113463535:G:A	3.77306e-07	0.503477	-1.13466
113464843	chr2:113464843:C:T	4.79508e-07	0.750331	-1.14181
113465504	chr2:113465504:G:GT	6.41148e-07	1.15118	-1.25216
113466549	chr2:113466549:TTCC:T	2.00137e-07	-0.247134	-1.0181
113466636	chr2:113466636:T:C	8.16807e-07	-1.52898e-10	0.141165
113466980	chr2:113466980:C:T	2.36104e-07	-1.52898e-10	-1.09997
113468455	chr2:113468455:A:G	2.00247e-07	-1.52898e-10	-1.26468
113470127	chr2:113470127:G:C	2.31299e-07	0.0308241	-1.15135
113470515	chr2:113470515:T:G	5.7213e-07	-0.214871	-2.89289e-10
113471292	chr2:113471292:A:G	2.15871e-07	-1.52898e-10	-1.18956
113471327	chr2:113471327:G:A	1.10549e-07	-0.642523	-1.21626
113471761	chr2:113471761:T:C	6.21732e-07	1.1319	-1.26363
113472192	chr2:113472192:A:G	1.22172e-07	-0.774234	-0.984573
113472424	chr2:113472424:A:G	2.07685e-07	-1.52898e-10	-1.22821
113472592	chr2:113472592:C:T	2.01871e-07	-0.0155014	-1.24111
113474676	chr2:113474676:C:T	3.58938e-07	0.387945	-1.06903
113475371	chr2:113475371:G:A	2.3124e-07	-1.52898e-10	-1.12078
113475406	chr2:113475406:T:C	1.75593e-07	-0.155218	-1.24085
113475597	chr2:113475597:C:T	3.20206e-07	0.207773	-1.00305
113475618	chr2:113475618:T:C	3.89453e-07	-0.599494	-2.89289e-10
113476028	chr2:113476028:C:T	2.20112e-07	0.0519483	-1.22205
113476125	chr2:113476125:A:G	2.46483e-07	-1.05695	-2.89289e-10
113476848	chr2:113476848:T:A	1.95901e-07	-0.0337637	-1.25287
113477105	chr2:113477105:C:T	2.02491e-07	-1.52898e-10	-1.25354
113477174	chr2:113477174:C:T	3.44078e-07	-1.52898e-10	-0.723369
113477278	chr2:113477278:C:T	2.03249e-07	-1.52898e-10	-1.24981
113477284	chr2:113477284:G:T	2.697e-07	0.229373	-1.1963
113477327	chr2:113477327:C:T	4.29921e-08	-1.57774	-1.22548
113477340	chr2:113477340:G:A	1.04523e-07	-0.650033	-1.2648
113477363	chr2:113477363:C:T	3.08829e-07	0.372937	-1.20439
113477379	chr2:113477379:G:A	2.72699e-07	-1.52898e-10	-0.955867
113477442	chr2:113477442:C:T	2.74779e-07	-1.52898e-10	-0.948272
113477901	chr2:113477901:G:C	2.41355e-07	0.153006	-1.23097
113477911	chr2:113477911:G:A	2.67558e-07	0.236668	-1.21157
113477993	chr2:113477993:T:G	2.65507e-07	0.277762	-1.26036
113478377	chr2:113478377:G:A	2.03049e-07	-1.52898e-10	-1.25079
113478423	chr2:113478423:G:A	7.09574e-07	0.000427287	-2.89289e-10
113478866	chr2:113478866:G:A	3.10685e-07	-1.52898e-10	-0.825458
113479036	chr2:113479036:G:A	1.77532e-07	-0.14883	-1.23626
113479708	chr2:113479708:A:G	2.06478e-07	-1.52898e-10	-1.23404
113479835	chr2:113479835:C:T	4.70717e-07	-0.40998	-2.89289e-10
113485880	chr2:113485880:G:A	1.5391e-07	-1.52787	-2.89289e-10
113487001	chr2:113487001:AG:A	2.01898e-07	-1.52898e-10	-1.25647
113487217	chr2:113487217:G:A	2.0429e-07	-1.52898e-10	-1.2447
113487696	chr2:113487696:TATATGACGGG:T	2.60226e-07	-1.52898e-10	-1.00269
113487895	chr2:113487895:CA:C	2.6129e-07	-1.52898e-10	-0.998607
113487922	chr2:113487922:T:C	2.58598e-07	0.193085	-1.20205
113487932	chr2:113487932:G:A	4.34116e-08	-1.58868	-1.20483
113488001	chr2:113488001:C:T	2.40194e-07	-1.52898e-10	-1.08279
113488102	chr2:113488102:A:G	2.87531e-07	-1.52898e-10	-0.902906
113488183	chr2:113488183:T:A	2.31299e-07	0.0316921	-1.15222
113489369	chr2:113489369:C:T	3.78746e-07	-1.52898e-10	-0.627371
113489702	chr2:113489702:C:T	3.30239e-07	-0.76442	-2.89289e-10
113490477	chr2:113490477:C:T	2.43339e-07	0.174107	-1.24389
113490484	chr2:113490484:G:A	2.02296e-07	-1.52898e-10	-1.25451
113496570	chr2:113496570:ATCTCCTGTTCCCGCCTTTGACATGCCCCCATCAATGTGGGTTTCCG:A	2.14856e-07	-1.52898e-10	-1.19427
113496808	chr2:113496808:C:G	2.09221e-07	-1.52898e-10	-1.22085
113496837	chr2:113496837:A:T	2.11508e-07	-1.52898e-10	-1.20998
113499030	chr2:113499030:A:AG	1.74933e-07	-1.39983	-2.89289e-10
113500650	chr2:113500650:C:T	2.00214e-07	-1.52898e-10	-1.26485
113500769	chr2:113500769:CGTCAA:C	2.35623e-07	-1.52898e-10	-1.102
113501652	chr2:113501652:G:A	2.02607e-07	-1.52898e-10	-1.25297
113503160	chr2:113503160:G:A	2.51628e-07	-1.52898e-10	-1.03629
113503352	chr2:113503352:C:G	2.46048e-07	-1.52898e-10	-1.05871
113503458	chr2:113503458:G:A	2.70618e-07	-1.52898e-10	-0.963528
113504435	chr2:113504435:A:G	1.53656e-07	-0.41009	-1.11943
113504683	chr2:113504683:C:CA	2.0022e-07	-1.52898e-10	-1.26482
113505207	chr2:113505207:TCTC:T	2.07211e-07	-1.52898e-10	-1.2305
113505285	chr2:113505285:G:T	1.18028e-07	-0.55065	-1.24267
113507436	chr2:113507436:T:G	5.17241e-08	-1.58522	-1.0331
113507501	chr2:113507501:C:T	2.0848e-07	0.0208151	-1.24521
113508741	chr2:113508741:C:T	1.43937e-07	-0.362641	-1.23222
113508902	chr2:113508902:GATATTGGGAGTA:G	2.07668e-07	-1.52898e-10	-1.2283
113508923	chr2:113508923:C:T	2.01317e-07	-1.52898e-10	-1.25936
113509776	chr2:113509776:C:T	2.20171e-07	-1.52898e-10	-1.16983
113509971	chr2:113509971:T:G	3.11012e-07	-1.52898e-10	-0.824408
113510243	chr2:113510243:G:A	4.68084e-07	-1.52898e-10	-0.415589
113510269	chr2:113510269:T:C	3.26445e-07	-0.890577	0.114599
113510289	chr2:113510289:A:G	3.48456e-06	-1.52898e-10	1.59186
113510441	chr2:113510441:TATC:T	9.29682e-08	-0.935854	-1.09613
113510599	chr2:113510599:T:C	2.14363e-07	-1.52898e-10	-1.19657
113510738	chr2:113510738:A:T	3.76795e-07	-0.968937	0.3364
113510882	chr2:113510882:C:T	1.71426e-07	-1.42008	-2.89289e-10
113510926	chr2:113510926:T:C	1.21354e-07	-1.12328	-0.642244
113511764	chr2:113511764:T:A	1.56621e-07	-0.246729	-1.26368
113512579	chr2:113512579:T:TAC	2.00672e-07	-1.52898e-10	-1.26256
113513999	chr2:113513999:C:T	1.37364e-07	-0.802596	-0.839005
113514908	chr2:113514908:T:A	5.47827e-07	-0.615723	0.357446
113515246	chr2:113515246:T:C	5.21329e-08	-1.45095	-1.15949
113515262	chr2:113515262:C:A	2.46347e-07	-0.793741	-0.263757
113515371	chr2:113515371:A:G	5.72439e-07	-1.52898e-10	-0.214331
113515511	chr2:113515511:T:C	4.87363e-08	-1.41348	-1.26434
113515528	chr2:113515528:T:C	4.8513e-08	-1.43645	-1.24596
113515808	chr2:113515808:T:C	2.39379e-07	0.096123	-1.18231
113515809	chr2:113515809:G:T	3.61134e-08	-1.7151	-1.26247
113516198	chr2:113516198:T:C	1.33926e-07	-1.66695	-2.89289e-10
113516564	chr2:113516564:G:A	1.37091e-07	-1.64359	-2.89289e-10
113516611	chr2:113516611:A:G	1.77297e-07	-1.38641	-2.89289e-10
113517897	chr2:113517897:T:A	2.25945e-07	-1.52898e-10	-1.14395
113518061	chr2:113518061:T:C	3.77416e-07	-0.505529	-0.12536
113518723	chr2:113518723:A:G	3.80507e-06	-1.52898e-10	1.67985
113518738	chr2:113518738:T:C	6.11486e-07	-0.148346	-2.89289e-10
113518740	chr2:113518740:CT:C	1.34059e-07	-1.66596	-2.89289e-10
113519021	chr2:113519021:T:C	3.95537e-06	-1.52898e-10	1.71859
113521376	chr2:113521376:G:T	3.20232e-07	-1.52898e-10	-0.795192
113522089	chr2:113522089:G:T	4.31517e-08	-1.59962	-1.1999
113523574	chr2:113523574:G:A	3.86046e-07	-1.52898e-10	-0.60828
113524748	chr2:113524748:A:G	8.30955e-08	-0.906942	-1.23731
113525477	chr2:113525477:A:G	2.01931e-07	-1.52898e-10	-1.25631
113525575	chr2:113525575:T:A	8.33598e-08	-0.901758	-1.23931
113526542	chr2:113526542:C:A	1.38267e-07	-1.63505	-2.89289e-10
113526600	chr2:113526600:A:G	1.32605e-07	-1.67686	-2.89289e-10
113526716	chr2:113526716:TG:T	2.85503e-07	-1.52898e-10	-0.909985
113526901	chr2:113526901:C:A	1.41177e-07	-1.61422	-2.89289e-10
113528364	chr2:113528364:G:A	2.19862e-07	0.0147036	-1.18594
113528572	chr2:113528572:C:G	2.95678e-07	-1.52898e-10	-0.874967
113528578	chr2:113528578:C:A	2.35522e-07	-0.253412	-0.84902
113529243	chr2:113529243:GTTAT:G	1.32468e-07	-1.6779	-2.89289e-10
113529795	chr2:113529795:T:C	5.11396e-08	-1.37956	-1.25011
113530053	chr2:113530053:C:T	5.21241e-08	-1.52896	-1.08166
113530765	chr2:113530765:ATT:A	2.27202e-07	-1.52898e-10	-1.1384
113534370	chr2:113534370:C:A	2.04211e-07	-1.52898e-10	-1.24509
113534602	chr2:113534602:T:TA	6.4783e-08	-1.22386	-1.16933
113536630	chr2:113536630:TC:T	1.27492e-07	-1.71619	-2.89289e-10
113537320	chr2:113537320:C:T	2.05779e-07	-1.52898e-10	-1.23744
113537410	chr2:113537410:A:T	4.55827e-08	-1.48517	-1.25954
113539327	chr2:113539327:CATT:C	1.50693e-07	-1.54899	-2.89289e-10
113539884	chr2:113539884:A:C	2.23971e-07	-1.52898e-10	-1.15272
113540965	chr2:113540965:G:T	2.00524e-07	-1.52898e-10	-1.26331
113541248	chr2:113541248:A:G	2.06276e-07	-1.52898e-10	-1.23502
113541255	chr2:113541255:G:C	4.62673e-08	-1.47595	-1.25385
113541613	chr2:113541613:C:T	1.27038e-07	-1.71975	-2.89289e-10
113541634	chr2:113541634:T:G	2.33828e-07	-1.52898e-10	-1.10965
113541910	chr2:113541910:G:C	7.91344e-08	-1.71964	-0.473449
113541996	chr2:113541996:T:C	4.62874e-08	-1.46866	-1.26071
113541998	chr2:113541998:G:C	6.87386e-08	-1.40214	-0.931791
113542030	chr2:113542030:T:C	4.73639e-08	-1.44816	-1.25821
113542197	chr2:113542197:G:A	2.01449e-07	-1.52898e-10	-1.2587
113542409	chr2:113542409:G:A	3.87456e-08	-1.64251	-1.26471
113542711	chr2:113542711:C:T	1.72961e-07	-1.41117	-2.89289e-10
113543269	chr2:113543269:A:AC	2.00217e-07	-1.52898e-10	-1.26484
113543984	chr2:113543984:TCTTA:T	2.00285e-07	-1.52898e-10	-1.26449
113546631	chr2:113546631:C:CT	2.96827e-07	-1.52898e-10	-0.871089
113546650	chr2:113546650:C:G	3.92944e-08	-1.62831	-1.26485
113546672	chr2:113546672:C:T	3.83075e-08	-1.65915	-1.25944
113546724	chr2:113546724:C:T	2.04149e-07	-1.52898e-10	-1.24539
113546754	chr2:113546754:C:G	3.87648e-08	-1.64309	-1.26364
113547175	chr2:113547175:A:G	2.06661e-07	-1.52898e-10	-1.23316
113547283	chr2:113547283:A:G	2.18959e-07	-1.52898e-10	-1.17535
113547372	chr2:113547372:G:A	2.02996e-07	-1.52898e-10	-1.25105
113551212	chr2:113551212:G:A	4.75062e-08	-1.68225	-1.02113
113551372	chr2:113551372:T:A	1.13953e-07	-0.668696	-1.15975
113551581	chr2:113551581:C:T	4.22295e-08	-1.56607	-1.25505
113551707	chr2:113551707:G:A	2.17592e-07	-1.52898e-10	-1.18162
113551809	chr2:113551809:C:G	1.273e-07	-1.71769	-2.89289e-10
113553936	chr2:113553936:G:T	1.08078e-07	-0.718514	-1.16287
113554753	chr2:113554753:G:A	2.04483e-07	-1.52898e-10	-1.24375
113554867	chr2:113554867:C:T	6.69069e-08	-1.12358	-1.23735
113555081	chr2:113555081:C:T	2.47371e-07	-1.52898e-10	-1.05335
113555253	chr2:113555253:C:T	2.0649e-07	-1.52898e-10	-1.23398
113555268	chr2:113555268:G:A	8.0015e-07	-1.52898e-10	0.120561
113555729	chr2:113555729:G:A	2.04897e-07	-1.52898e-10	-1.24173
113555736	chr2:113555736:C:G	3.01197e-07	-1.52898e-10	-0.856474
113556852	chr2:113556852:T:C	3.90596e-08	-1.64346	-1.25569
113557192	chr2:113557192:T:C	1.72998e-07	-1.41096	-2.89289e-10
113557598	chr2:113557598:G:A	2.00777e-07	-1.52898e-10	-1.26204
113557775	chr2:113557775:G:A	1.27423e-07	-1.71673	-2.89289e-10
113557809	chr2:113557809:C:T	1.93298e-07	-1.30001	-2.89289e-10
113559394	chr2:113559394:T:C	1.32772e-07	-0.426514	-1.24909
113559511	chr2:113559511:C:G	8.87654e-08	-0.878062	-1.20018
113562158	chr2:113562158:A:G	5.8174e-08	-1.35663	-1.14417
113562895	chr2:113562895:T:C	3.89764e-08	-1.68559	-1.21569
113563182	chr2:113563182:C:T	2.26213e-07	-1.52898e-10	-1.14276
113565241	chr2:113565241:T:C	9.39454e-08	-1.52327	-0.498255
113565260	chr2:113565260:G:A	1.27181e-07	-1.71863	-2.89289e-10
113566986	chr2:113566986:G:A	4.05134e-08	-1.60742	-1.25518
113567276	chr2:113567276:C:T	5.23099e-08	-1.45783	-1.14922
113567512	chr2:113567512:A:T	2.0022e-07	-1.52898e-10	-1.26482
113567694	chr2:113567694:C:T	4.98904e-08	-1.46027	-1.19414
113568220	chr2:113568220:A:C	4.75554e-08	-1.54443	-1.15791
113568363	chr2:113568363:G:A	9.61809e-08	-1.58544	-0.412568
113571420	chr2:113571420:A:G	2.25148e-07	-1.52898e-10	-1.14748
113571735	chr2:113571735:G:A	2.06831e-07	-1.52898e-10	-1.23234
113571749	chr2:113571749:G:A	7.87282e-08	-1.64536	-0.552877
113571811	chr2:113571811:C:T	5.4152e-08	-1.3105	-1.26195
113571914	chr2:113571914:G:T	4.13417e-08	-1.61182	-1.23055
113574198	chr2:113574198:C:T	7.66255e-08	-1.67941	-0.545896
113576506	chr2:113576506:G:A	3.44167e-07	-1.52898e-10	-0.723111
113576784	chr2:113576784:C:G	9.79251e-08	-0.836268	-1.14377
113577047	chr2:113577047:C:T	4.98599e-07	-1.52898e-10	-0.352435
113585646	chr2:113585646:G:GTAT	2.32982e-07	-1.52898e-10	-1.11328
113590000	chr2:113590000:T:C	4.79433e-08	-1.58008	-1.11413
113593391	chr2:113593391:G:C	2.06658e-07	-1.52898e-10	-1.23317
113593476	chr2:113593476:T:C	2.02442e-07	-1.52898e-10	-1.25378
113593527	chr2:113593527:C:T	2.06153e-07	-1.52898e-10	-1.23562
113593664	chr2:113593664:C:G	1.33251e-07	-1.672	-2.89289e-10
113595976	chr2:113595976:A:AC	2.89396e-07	-1.52898e-10	-0.896443
113597313	chr2:113597313:A:C	3.33339e-07	-1.52898e-10	-0.755078
113599086	chr2:113599086:C:T	3.69874e-08	-1.68921	-1.26445
113599773	chr2:113599773:T:C	3.96464e-08	-1.61994	-1.2643
113599935	chr2:113599935:C:T	2.26805e-07	-1.52898e-10	-1.14015
113600102	chr2:113600102:T:C	1.54775e-07	-1.52227	-2.89289e-10
113600443	chr2:113600443:G:A	2.31049e-07	-1.52898e-10	-1.12161
113600453	chr2:113600453:T:TGG	4.75987e-08	-1.52631	-1.17512
113600562	chr2:113600562:TA:T	3.83419e-08	-1.68835	-1.22935
113600631	chr2:113600631:C:T	4.90303e-08	-1.5029	-1.1689
113600699	chr2:113600699:C:T	4.49668e-07	-1.52898e-10	-0.455728
113600861	chr2:113600861:CA:C	4.43505e-08	-1.57827	-1.19384
113602121	chr2:113602121:G:A	3.40289e-07	-1.52898e-10	-0.734444
113602547	chr2:113602547:G:A	2.07524e-07	-1.52898e-10	-1.22899
113603641	chr2:113603641:C:T	4.42128e-08	-1.56384	-1.21139
113604431	chr2:113604431:G:A	7.68712e-08	-0.984473	-1.23763
113604493	chr2:113604493:A:T	2.3117e-07	-1.52898e-10	-1.12109
113604896	chr2:113604896:A:G	3.99751e-08	-1.71533	-1.16065
113604974	chr2:113604974:T:C	3.84268e-08	-1.70626	-1.20922
113605137	chr2:113605137:A:G	3.93222e-08	-1.71618	-1.17627
113605241	chr2:113605241:G:A	2.06858e-07	-1.52898e-10	-1.23221
113605253	chr2:113605253:G:A	4.40598e-08	-1.5462	-1.23249
113605644	chr2:113605644:G:A	4.61087e-08	-1.52539	-1.20785
113605771	chr2:113605771:T:C	3.99555e-08	-1.62386	-1.25261
113605802	chr2:113605802:C:T	2.47884e-07	-1.52898e-10	-1.05127
113606264	chr2:113606264:C:T	2.87557e-07	-0.902816	-2.89289e-10
113606623	chr2:113606623:GAATTGA:G	2.42525e-07	-1.52898e-10	-1.07313
113607224	chr2:113607224:C:T	4.15858e-08	-1.70958	-1.1269
113607692	chr2:113607692:GCCATT:G	2.56509e-07	-1.52898e-10	-1.01707
113608265	chr2:113608265:A:C	1.6948e-07	-0.572045	-0.85946
113608807	chr2:113608807:A:T	4.09076e-08	-1.58814	-1.26478
113608933	chr2:113608933:TC:T	2.20541e-07	-1.52898e-10	-1.16815
113609133	chr2:113609133:T:G	5.93857e-08	-1.32053	-1.15965
113609378	chr2:113609378:G:A	6.49638e-08	-1.35098	-1.03943
113609410	chr2:113609410:G:C	5.54622e-08	-1.59338	-0.955157
```
