## Supplementary material for "Characterization of shared and ancestry-specific signals driving complex traits using multi-ancestry fine-mapping": susiex_nc3.cs80.cs

```
CS_ID	SNP	BP	REF_ALLELE	ALT_ALLELE	REF_FRQ	BETA	SE	-LOG10P	CS_PIP	OVRL_PIP
1	chr2:113108257:A:C	113108257	C,C	A,A	1,1	-inf,-inf	inf,inf	5.7917,2.24518	0.109066	0.109066
1	chr2:113111656:C:T	113111656	T,T	C,C	1,1	-inf,-inf	inf,inf	7.4027,0.298032	0.099724	0.099724
1	chr2:113109277:G:T	113109277	T,T	G,G	1,1	-inf,-inf	inf,inf	6.73729,0.999537	0.0909991	0.0909991
1	chr2:113106433:A:C	113106433	C,C	A,A	1,1	-inf,-inf	inf,inf	6.34352,1.3588	0.0785608	0.0785608
1	chr2:113097266:A:G	113097266	G,G	A,A	1,1	-inf,-inf	inf,inf	5.78553,1.8137	0.0491226	0.0491226
1	chr2:113107837:G:A	113107837	A,A	G,G	1,1	-inf,-inf	inf,inf	5.9166,1.52375	0.0402203	0.0402203
1	chr2:113096543:T:A	113096543	A,A	T,T	1,1	-inf,-inf	inf,inf	5.6114,1.79116	0.0323722	0.0323722
1	chr2:113086898:C:T	113086898	T,T	C,C	1,1	-inf,-inf	inf,inf	6.19427,1.04046	0.0319947	0.0319947
1	chr2:113082866:A:T	113082866	T,T	A,A	1,1	-inf,-inf	inf,inf	5.95674,1.36159	0.0319351	0.0319351
1	chr2:113083955:G:A	113083955	A,A	G,G	1,1	-inf,-inf	inf,inf	5.61359,1.79337	0.0315773	0.0315773
1	chr2:113102184:G:A	113102184	A,A	G,G	1,1	-inf,-inf	inf,inf	5.60019,1.77631	0.0307527	0.0307527
1	chr2:113113148:T:G	113113148	G,G	T,T	1,1	-inf,-inf	inf,inf	6.129,1.12193	0.0302447	0.0302447
1	chr2:113085706:G:A	113085706	A,A	G,G	1,1	-inf,-inf	inf,inf	5.94999,1.32973	0.0297793	0.0297793
1	chr2:113093582:A:T	113093582	T,T	A,A	1,1	-inf,-inf	inf,inf	5.59541,1.74788	0.0279744	0.0279744
1	chr2:113102461:G:A	113102461	A,A	G,G	1,1	-inf,-inf	inf,inf	6.10113,1.04627	0.0273272	0.0273272
1	chr2:113082481:G:C	113082481	C,C	G,G	1,1	-inf,-inf	inf,inf	6.04725,1.12757	0.0269497	0.0269497
1	chr2:113083938:C:T	113083938	T,T	C,C	1,1	-inf,-inf	inf,inf	5.8502,1.36262	0.0252485	0.0252485
1	chr2:113084929:T:C	113084929	C,C	T,T	1,1	-inf,-inf	inf,inf	5.85043,1.36088	0.0251816	0.0251816
```
