## Supplementary material for "Characterization of shared and ancestry-specific signals driving complex traits using multi-ancestry fine-mapping": susiex_nc3.cs80.snp

```
BP	SNP	PIP(CS1)	LogBF(CS1,Pop1)	LogBF(CS1,Pop2)
112612307	chr2:112612307:C:G	8.09339e-08	-1.25466	-1.09163
112612318	chr2:112612318:T:C	2.39083e-07	-1.52898e-10	-1.26311
112612489	chr2:112612489:G:A	1.92521e-07	-1.59992	0.120204
112612499	chr2:112612499:A:C	1.80978e-07	-1.66334	0.121791
112612678	chr2:112612678:A:G	2.99303e-07	-1.52898e-10	-1.03847
112612738	chr2:112612738:C:A	4.87591e-08	-1.60155	-1.25149
112612916	chr2:112612916:C:T	2.43202e-07	-1.52898e-10	-1.24603
112613412	chr2:112613412:C:A	2.38923e-07	-1.52898e-10	-1.26378
112613449	chr2:112613449:T:C	7.52994e-07	-0.115866	-2.89289e-10
112613452	chr2:112613452:C:G	2.3885e-07	-1.52898e-10	-1.26409
112613473	chr2:112613473:C:T	1.81173e-07	-1.66097	0.120502
112613738	chr2:112613738:A:G	6.1209e-08	-1.64356	-0.982072
112614306	chr2:112614306:G:A	5.13406e-08	-1.54938	-1.25206
112614405	chr2:112614405:T:A	7.76363e-08	-1.30336	-1.08452
112614533	chr2:112614533:G:A	2.39683e-07	-1.52898e-10	-1.26061
112614753	chr2:112614753:G:A	9.44001e-08	-1.24131	-0.951068
112614791	chr2:112614791:G:A	1.5489e-07	-1.68579	-0.0114154
112615908	chr2:112615908:A:C	3.30675e-07	-1.52898e-10	-0.93879
112615995	chr2:112615995:A:C	2.40809e-07	-1.52898e-10	-1.25592
112616298	chr2:112616298:A:G	1.66954e-07	-1.19922	-0.422989
112616373	chr2:112616373:C:T	1.71529e-07	-1.18418	-0.41099
112616389	chr2:112616389:A:G	2.7147e-07	-1.52898e-10	-1.13607
112616590	chr2:112616590:G:A	3.64868e-07	-1.52898e-10	-0.84039
112616670	chr2:112616670:G:A	5.60223e-08	-1.54204	-1.17213
112616776	chr2:112616776:G:A	2.59788e-07	-1.52898e-10	-1.18006
112617138	chr2:112617138:T:C	4.4825e-08	-1.68958	-1.24757
112617577	chr2:112617577:C:A	2.89154e-07	-1.52898e-10	-1.07297
112617787	chr2:112617787:G:A	4.54181e-08	-1.65986	-1.26416
112617859	chr2:112617859:A:G	3.45999e-07	-1.52898e-10	-0.893489
112618016	chr2:112618016:G:A	2.39658e-07	-1.52898e-10	-1.26071
112618093	chr2:112618093:C:T	2.43184e-07	-1.52898e-10	-1.24611
112618261	chr2:112618261:A:G	2.38725e-07	-1.52898e-10	-1.26461
112618316	chr2:112618316:C:T	8.37186e-08	-1.18425	-1.12821
112619218	chr2:112619218:A:G	2.79274e-07	-1.52898e-10	-1.10773
112619549	chr2:112619549:G:A	4.31374e-07	-1.52898e-10	-0.672949
112619748	chr2:112619748:C:G	2.3871e-07	-1.52898e-10	-1.26467
112620001	chr2:112620001:G:A	3.42867e-07	-1.52898e-10	-0.902581
112620087	chr2:112620087:C:A	3.42511e-07	-1.52898e-10	-0.903622
112620107	chr2:112620107:G:A	1.73046e-07	-1.66716	0.0807869
112620174	chr2:112620174:G:A	2.47931e-07	-1.52898e-10	-1.22678
112620343	chr2:112620343:C:G	2.47289e-07	-1.52898e-10	-1.22937
112620737	chr2:112620737:C:T	2.78707e-07	-1.52898e-10	-1.10976
112620741	chr2:112620741:G:T	4.48571e-08	-1.67981	-1.25663
112620772	chr2:112620772:G:A	2.39335e-07	-1.52898e-10	-1.26206
112621144	chr2:112621144:G:A	2.38863e-07	-1.52898e-10	-1.26404
112621183	chr2:112621183:G:A	2.77009e-07	-1.52898e-10	-1.11587
112621298	chr2:112621298:T:C	1.17172e-07	-1.144	-0.83228
112621822	chr2:112621822:A:G	4.46009e-07	-1.52898e-10	-0.639585
112621942	chr2:112621942:G:C	2.48407e-07	-1.52898e-10	-1.22486
112622178	chr2:112622178:C:T	3.36731e-07	-1.52898e-10	-0.920641
112622270	chr2:112622270:C:T	2.55378e-07	-1.52898e-10	-1.19718
112622328	chr2:112622328:C:G	2.31407e-07	-1.68576	0.390013
112622404	chr2:112622404:C:G	7.37347e-08	-1.49888	-0.940576
112622489	chr2:112622489:C:G	2.44274e-07	-1.52898e-10	-1.24164
112622537	chr2:112622537:A:G	4.82383e-08	-1.67503	-1.18874
112622858	chr2:112622858:C:T	2.51958e-07	-1.52898e-10	-1.21066
112623042	chr2:112623042:A:G	2.28945e-07	-1.42528	0.118837
112623046	chr2:112623046:T:G	2.39622e-07	-1.52898e-10	-1.26086
112623209	chr2:112623209:C:T	2.39491e-07	-1.52898e-10	-1.26141
112623509	chr2:112623509:C:G	2.47261e-07	-1.52898e-10	-1.22948
112623658	chr2:112623658:T:A	5.46182e-07	-1.52898e-10	-0.436973
112623670	chr2:112623670:G:A	1.93635e-07	-1.47395	-2.89289e-10
112624135	chr2:112624135:A:G	2.41616e-07	-1.52898e-10	-1.25257
112624149	chr2:112624149:G:A	2.38791e-07	-1.52898e-10	-1.26433
112624231	chr2:112624231:A:G	2.38779e-07	-1.52898e-10	-1.26439
112624557	chr2:112624557:C:T	4.89535e-08	-1.59438	-1.25468
112624599	chr2:112624599:G:A	1.73896e-07	-1.71709	0.135617
112625107	chr2:112625107:G:A	4.61285e-07	-1.4324	0.82649
112625158	chr2:112625158:G:C	4.59705e-07	-1.52898e-10	-0.60934
112625381	chr2:112625381:T:G	2.38698e-07	-1.52898e-10	-1.26473
112625718	chr2:112625718:G:A	4.77909e-08	-1.61499	-1.2581
112625889	chr2:112625889:C:G	1.76147e-07	-1.56861	-2.89289e-10
112626019	chr2:112626019:C:T	2.64254e-07	-1.52898e-10	-1.16302
112626027	chr2:112626027:G:T	2.05555e-07	-1.41421	-2.89289e-10
112626408	chr2:112626408:G:A	3.6145e-07	-1.38905	0.539252
112626592	chr2:112626592:A:G	2.5675e-07	-1.52898e-10	-1.19182
112626725	chr2:112626725:G:A	4.72851e-08	-1.62132	-1.26241
112626806	chr2:112626806:G:T	2.39303e-07	-1.52898e-10	-1.26219
112627103	chr2:112627103:A:G	2.43013e-07	-1.52898e-10	-1.24681
112627135	chr2:112627135:A:T	2.40004e-07	-1.52898e-10	-1.25927
112627337	chr2:112627337:G:A	3.11405e-07	-1.52898e-10	-0.998829
112627631	chr2:112627631:C:T	2.38822e-07	-1.52898e-10	-1.26421
112627687	chr2:112627687:C:T	3.06155e-07	-1.52898e-10	-1.01583
112627956	chr2:112627956:G:A	2.58975e-07	-1.52898e-10	-1.18319
112628047	chr2:112628047:G:A	2.54245e-07	-1.52898e-10	-1.20163
112628256	chr2:112628256:G:A	2.34009e-07	-1.26269	-0.0218753
112628334	chr2:112628334:G:A	2.63581e-07	-1.52898e-10	-1.16556
112628416	chr2:112628416:G:A	2.16164e-07	-1.36389	-2.89289e-10
112628685	chr2:112628685:C:T	4.77596e-07	-1.52898e-10	-0.571159
112628691	chr2:112628691:C:T	1.96036e-07	-1.46163	-2.89289e-10
112628775	chr2:112628775:G:A	3.43714e-07	-1.52898e-10	-0.900113
112628905	chr2:112628905:C:T	4.6746e-08	-1.63378	-1.26142
112628964	chr2:112628964:G:A	2.4899e-07	-1.52898e-10	-1.22251
112629065	chr2:112629065:G:A	3.28931e-07	-1.52898e-10	-0.944076
112629168	chr2:112629168:T:A	3.58092e-07	-1.28795	0.428818
112629221	chr2:112629221:C:G	2.70618e-07	-1.52898e-10	-1.13922
112629505	chr2:112629505:C:T	3.05789e-07	-1.52898e-10	-1.01703
112629519	chr2:112629519:T:C	3.23282e-07	-1.24409	0.282692
112629956	chr2:112629956:G:A	1.5805e-07	-1.67701	-2.89289e-10
112629993	chr2:112629993:C:T	6.21657e-08	-1.71659	-0.893536
112630011	chr2:112630011:G:A	2.65808e-07	-1.52898e-10	-1.15715
112630065	chr2:112630065:A:G	3.65317e-07	-1.52898e-10	-0.83916
112630175	chr2:112630175:T:C	6.84975e-07	-1.52898e-10	-0.210541
112630196	chr2:112630196:G:C	8.57989e-08	-1.23597	-1.05195
112630465	chr2:112630465:A:G	1.87486e-06	0.796365	-2.89289e-10
112630787	chr2:112630787:C:T	7.90155e-08	-1.46809	-0.902188
112630820	chr2:112630820:A:G	1.4539e-07	-1.55977	-0.20074
112630850	chr2:112630850:G:A	3.11968e-07	-1.52898e-10	-0.997022
112630867	chr2:112630867:C:G	5.94999e-08	-1.66752	-0.98643
112630931	chr2:112630931:T:C	1.62849e-07	-1.6471	-2.89289e-10
112630935	chr2:112630935:T:C	2.64399e-07	-1.52898e-10	-1.16246
112631696	chr2:112631696:A:G	3.14312e-07	-1.52898e-10	-0.989538
112631899	chr2:112631899:A:G	5.1435e-08	-1.57294	-1.22666
112631934	chr2:112631934:A:G	5.16596e-08	-1.56348	-1.23177
112632211	chr2:112632211:C:T	5.82956e-08	-1.61645	-1.05795
112632287	chr2:112632287:C:A	6.11896e-08	-1.47762	-1.14833
112632423	chr2:112632423:G:A	4.41413e-08	-1.71876	-1.23377
112632701	chr2:112632701:A:G	3.96775e-06	-1.52898e-10	1.54603
112632868	chr2:112632868:A:G	9.42634e-08	-1.54406	-0.649768
112632876	chr2:112632876:C:T	3.01555e-07	-1.52898e-10	-1.03097
112633052	chr2:112633052:A:G	8.16195e-08	-1.07414	-1.26372
112633715	chr2:112633715:C:T	2.39996e-07	-1.52898e-10	-1.2593
112633726	chr2:112633726:G:A	2.70474e-07	-1.52898e-10	-1.13975
112633833	chr2:112633833:T:G	4.73323e-08	-1.68562	-1.19711
112633932	chr2:112633932:A:G	4.71861e-08	-1.69598	-1.18984
112634016	chr2:112634016:G:A	4.09824e-07	-1.52898e-10	-0.724196
112634025	chr2:112634025:A:G	6.99933e-07	-0.18894	-2.89289e-10
112634371	chr2:112634371:C:T	1.47082e-07	-0.484614	-1.26432
112634441	chr2:112634441:A:G	2.54752e-07	-1.52898e-10	-1.19963
112634604	chr2:112634604:C:T	9.14101e-08	-1.55025	-0.674315
112634652	chr2:112634652:G:C	2.44836e-07	-1.52898e-10	-1.23934
112635485	chr2:112635485:G:C	4.33769e-08	-1.71495	-1.25505
112635588	chr2:112635588:A:G	6.37029e-08	-1.32695	-1.25874
112636542	chr2:112636542:C:T	5.59761e-08	-1.45355	-1.26145
112637128	chr2:112637128:T:C	2.45561e-07	-1.52898e-10	-1.23638
112637427	chr2:112637427:T:C	3.12956e-07	-0.993861	-2.89289e-10
112637571	chr2:112637571:G:C	5.33362e-08	-1.56391	-1.1994
112637664	chr2:112637664:C:T	5.4003e-08	-1.59487	-1.15601
112637936	chr2:112637936:G:A	5.33921e-08	-1.50836	-1.2539
112638910	chr2:112638910:G:T	7.81e-08	-1.11742	-1.26451
112638914	chr2:112638914:G:C	7.45611e-08	-1.16645	-1.26186
112639126	chr2:112639126:G:C	7.75814e-08	-1.70889	-0.679705
112639527	chr2:112639527:C:T	5.17448e-08	-1.56315	-1.23045
112639950	chr2:112639950:C:A	2.38821e-07	-1.52898e-10	-1.26421
112640037	chr2:112640037:C:G	4.96623e-08	-1.63175	-1.20293
112640630	chr2:112640630:T:C	5.54092e-07	-0.422594	-2.89289e-10
112640975	chr2:112640975:C:T	2.67274e-07	-1.52898e-10	-1.15165
112641180	chr2:112641180:G:A	2.47156e-07	-1.52898e-10	-1.2299
112641376	chr2:112641376:T:C	2.47759e-07	-1.52898e-10	-1.22747
112641547	chr2:112641547:T:G	5.10919e-08	-1.60048	-1.20582
112641548	chr2:112641548:C:A	5.13653e-08	-1.59514	-1.20582
112641567	chr2:112641567:T:C	2.5052e-07	-1.52898e-10	-1.21638
112641916	chr2:112641916:C:T	5.0568e-08	-1.61223	-1.20438
112642121	chr2:112642121:A:G	4.90849e-08	-1.58309	-1.26328
112642218	chr2:112642218:T:C	5.17119e-08	-1.53007	-1.26417
112643071	chr2:112643071:C:A	3.01752e-07	-1.52898e-10	-1.03032
112643115	chr2:112643115:G:A	2.58826e-07	-0.487753	-0.696015
112643649	chr2:112643649:G:C	2.44381e-07	-1.52898e-10	-1.2412
112644140	chr2:112644140:G:A	5.14404e-08	-1.54215	-1.25735
112644157	chr2:112644157:T:G	1.52794e-07	-1.71084	-2.89289e-10
112644196	chr2:112644196:T:C	2.8538e-07	-1.52898e-10	-1.0861
112645515	chr2:112645515:G:C	4.91473e-08	-1.61168	-1.23342
112645686	chr2:112645686:G:A	6.21034e-08	-1.34653	-1.2646
112646085	chr2:112646085:T:C	5.19039e-08	-1.52893	-1.2616
112646234	chr2:112646234:C:G	2.48366e-07	-1.52898e-10	-1.22502
112646754	chr2:112646754:G:A	3.34541e-07	-1.52898e-10	-0.927165
112647906	chr2:112647906:C:T	3.77171e-07	-0.807224	-2.89289e-10
112647917	chr2:112647917:TACTC:T	2.70324e-07	-1.52898e-10	-1.1403
112648078	chr2:112648078:AC:A	2.63758e-07	-1.52898e-10	-1.16489
112648114	chr2:112648114:C:CT	8.26365e-07	-0.0228876	-2.89289e-10
112649015	chr2:112649015:A:G	2.89615e-07	-1.52898e-10	-1.07137
112649114	chr2:112649114:A:G	4.36761e-08	-1.70416	-1.25897
112649605	chr2:112649605:A:G	2.6909e-07	-1.52898e-10	-1.14488
112649895	chr2:112649895:A:G	2.79286e-07	-1.52898e-10	-1.10769
112650733	chr2:112650733:C:T	1.70952e-07	-1.59854	-2.89289e-10
112650845	chr2:112650845:A:G	2.47231e-07	-1.52898e-10	-1.2296
112651013	chr2:112651013:C:T	2.87131e-07	-1.52898e-10	-1.07999
112651302	chr2:112651302:G:A	2.87544e-07	-1.52898e-10	-1.07855
112651695	chr2:112651695:C:T	2.81859e-07	-1.52898e-10	-1.09852
112652003	chr2:112652003:C:G	1.56754e-06	0.617341	-2.89289e-10
112652260	chr2:112652260:G:C	5.09841e-08	-1.692	-1.11641
112652262	chr2:112652262:G:A	2.40435e-07	-1.52898e-10	-1.25747
112652276	chr2:112652276:C:T	2.82504e-07	-1.52898e-10	-1.09623
112652332	chr2:112652332:A:G	2.7333e-07	-1.52898e-10	-1.12924
112652335	chr2:112652335:C:CT	1.62266e-07	-1.65069	-2.89289e-10
112652438	chr2:112652438:A:G	4.38515e-08	-1.69637	-1.26275
112652658	chr2:112652658:A:G	2.88618e-07	-1.52898e-10	-1.07482
112653081	chr2:112653081:A:G	2.48252e-07	-1.52898e-10	-1.22548
112653230	chr2:112653230:C:T	6.83431e-07	-0.212798	-2.89289e-10
112653654	chr2:112653654:TTC:T	3.44044e-07	-1.52898e-10	-0.899155
112653953	chr2:112653953:C:T	2.67319e-07	-1.52898e-10	-1.15148
112654004	chr2:112654004:C:T	3.1608e-07	-1.52898e-10	-0.983927
112654030	chr2:112654030:G:A	3.18104e-07	-1.52898e-10	-0.977547
112654403	chr2:112654403:A:G	2.69991e-07	-1.52898e-10	-1.14154
112654426	chr2:112654426:C:T	5.05733e-08	-1.55169	-1.26481
112654802	chr2:112654802:A:G	1.06918e-06	-1.52898e-10	0.234726
112655643	chr2:112655643:A:G	2.39309e-07	-1.52898e-10	-1.26217
112655821	chr2:112655821:T:A	3.9112e-07	-1.52898e-10	-0.770911
112656341	chr2:112656341:C:T	3.15858e-07	-1.52898e-10	-0.984633
112656646	chr2:112656646:AC:A	4.53994e-08	-1.66399	-1.26043
112656807	chr2:112656807:C:T	9.05987e-08	-1.69807	-0.53541
112656892	chr2:112656892:G:A	2.45226e-07	-1.52898e-10	-1.23774
112656931	chr2:112656931:A:G	2.53185e-07	-1.52898e-10	-1.2058
112656961	chr2:112656961:A:G	2.75066e-07	-1.52898e-10	-1.12291
112656997	chr2:112656997:T:A	2.93827e-07	-1.52898e-10	-1.05693
112657493	chr2:112657493:A:G	1.66591e-07	-1.62438	-2.89289e-10
112657587	chr2:112657587:G:C	4.89923e-08	-1.58786	-1.2604
112657650	chr2:112657650:C:T	5.80178e-08	-1.64144	-1.03773
112657820	chr2:112657820:A:G	3.79952e-07	-1.52898e-10	-0.799878
112657875	chr2:112657875:A:T	4.6515e-07	-1.52898e-10	-0.597565
112657973	chr2:112657973:G:T	4.87032e-08	-1.60532	-1.24886
112658196	chr2:112658196:TTGAC:T	2.57999e-07	-1.52898e-10	-1.18697
112658379	chr2:112658379:G:T	4.7202e-08	-1.62932	-1.25616
112658706	chr2:112658706:T:G	2.39032e-07	-1.52898e-10	-1.26333
112658724	chr2:112658724:C:T	3.49313e-07	-1.52898e-10	-0.883957
112659206	chr2:112659206:G:A	4.73945e-07	-1.52898e-10	-0.578833
112659922	chr2:112659922:C:T	2.40325e-07	-1.52898e-10	-1.25793
112659924	chr2:112659924:G:A	3.21262e-07	-0.967667	-2.89289e-10
112659937	chr2:112659937:G:A	2.67334e-07	-1.52898e-10	-1.15142
112659975	chr2:112659975:A:G	2.41217e-07	-1.52898e-10	-1.25423
112659989	chr2:112659989:T:A	4.8579e-08	-1.60371	-1.25303
112660025	chr2:112660025:T:C	2.8251e-07	-1.52898e-10	-1.09621
112660647	chr2:112660647:A:G	2.68222e-07	-1.52898e-10	-1.14811
112661013	chr2:112661013:A:G	2.52739e-07	-1.52898e-10	-1.20757
112661667	chr2:112661667:G:T	4.74914e-08	-1.66306	-1.21632
112661697	chr2:112661697:C:T	2.39392e-07	-1.52898e-10	-1.26182
112661767	chr2:112661767:A:C	2.86695e-07	-1.52898e-10	-1.08151
112662161	chr2:112662161:C:G	4.59098e-08	-1.68264	-1.2306
112662435	chr2:112662435:G:A	2.71422e-07	-1.52898e-10	-1.13625
112662468	chr2:112662468:C:CT	4.74544e-08	-1.61685	-1.26331
112662514	chr2:112662514:A:C	2.84763e-07	-1.52898e-10	-1.08827
112662529	chr2:112662529:A:G	4.66943e-08	-1.63326	-1.26304
112662719	chr2:112662719:A:T	1.12908e-06	-1.52898e-10	0.289237
112663745	chr2:112663745:T:C	3.7003e-07	-0.826339	-2.89289e-10
112663757	chr2:112663757:G:A	4.825e-08	-1.61689	-1.24663
112663909	chr2:112663909:A:G	2.46549e-07	-1.52898e-10	-1.23236
112664021	chr2:112664021:T:C	4.4739e-08	-1.70794	-1.23114
112664085	chr2:112664085:T:A	4.20232e-07	-1.52898e-10	-0.699118
112664090	chr2:112664090:T:G	4.17636e-07	-1.52898e-10	-0.705315
112664138	chr2:112664138:C:T	2.02521e-07	-1.42908	-2.89289e-10
112664398	chr2:112664398:C:T	5.10929e-08	-1.61235	-1.19393
112664651	chr2:112664651:C:T	4.96931e-08	-1.64501	-1.18904
112664659	chr2:112664659:AT:A	2.82912e-07	-1.52898e-10	-1.09479
112664683	chr2:112664683:C:T	4.76559e-07	-1.52898e-10	-0.573332
112664696	chr2:112664696:T:C	4.8585e-08	-1.62746	-1.22915
112664923	chr2:112664923:T:TG	4.29773e-08	-1.71916	-1.26009
112665171	chr2:112665171:C:G	1.51518e-07	-1.71922	-2.89289e-10
112665257	chr2:112665257:A:G	4.4065e-08	-1.71618	-1.23808
112665579	chr2:112665579:A:C	5.09282e-08	-1.56289	-1.24662
112665842	chr2:112665842:C:A	3.63113e-07	-1.52898e-10	-0.84521
112665894	chr2:112665894:G:A	4.93229e-08	-1.59278	-1.24875
112665986	chr2:112665986:C:T	2.38764e-07	-1.52898e-10	-1.26445
112666107	chr2:112666107:A:G	4.58571e-08	-1.665	-1.24939
112666764	chr2:112666764:C:T	4.80482e-08	-1.64646	-1.22126
112666888	chr2:112666888:TACTA:T	4.85997e-07	-1.52898e-10	-0.553721
112666985	chr2:112666985:G:A	2.53626e-07	-1.52898e-10	-1.20406
112667022	chr2:112667022:T:C	8.42759e-08	-1.71865	-0.587183
112667055	chr2:112667055:G:A	4.64427e-08	-1.65979	-1.24191
112667268	chr2:112667268:C:T	5.57342e-08	-1.66608	-1.05325
112667410	chr2:112667410:T:C	2.81072e-07	-1.52898e-10	-1.10131
112667508	chr2:112667508:T:C	4.918e-08	-1.63977	-1.20467
112667860	chr2:112667860:C:T	4.78048e-08	-1.65904	-1.21375
112667904	chr2:112667904:C:T	5.77165e-08	-1.65913	-1.02525
112668232	chr2:112668232:C:T	4.98772e-08	-1.597	-1.23336
112668499	chr2:112668499:G:A	5.22695e-08	-1.67859	-1.10493
112668578	chr2:112668578:T:C	4.88451e-08	-1.65973	-1.19153
112669063	chr2:112669063:C:T	2.6652e-07	-1.52898e-10	-1.15447
112669220	chr2:112669220:G:A	3.14431e-07	-1.52898e-10	-0.98916
112669840	chr2:112669840:T:C	4.29311e-07	-1.52898e-10	-0.677742
112670100	chr2:112670100:G:A	4.45271e-07	-1.52898e-10	-0.641242
112670209	chr2:112670209:A:G	4.36999e-08	-1.70303	-1.25955
112670586	chr2:112670586:A:G	4.43021e-08	-1.70513	-1.24377
112670590	chr2:112670590:G:A	6.48257e-08	-1.60008	-0.968137
112670680	chr2:112670680:T:C	4.77274e-08	-1.63415	-1.24027
112670724	chr2:112670724:G:A	4.99411e-08	-1.6867	-1.14238
112671049	chr2:112671049:G:A	4.68599e-08	-1.67004	-1.22272
112671634	chr2:112671634:G:A	4.68197e-08	-1.6318	-1.26182
112672067	chr2:112672067:C:T	2.82334e-07	-1.52898e-10	-1.09683
112672297	chr2:112672297:C:T	2.83108e-07	-1.52898e-10	-1.0941
112672410	chr2:112672410:G:A	3.90491e-07	-1.52898e-10	-0.77252
112672876	chr2:112672876:C:A	3.36229e-07	-1.52898e-10	-0.922133
112673296	chr2:112673296:A:G	3.9981e-07	-1.52898e-10	-0.748936
112673515	chr2:112673515:C:T	8.03923e-08	-1.32722	-1.02578
112673682	chr2:112673682:AG:A	3.67733e-07	-1.52898e-10	-0.832567
112673809	chr2:112673809:T:C	2.6006e-07	-1.52898e-10	-1.17901
112674098	chr2:112674098:C:G	2.45453e-07	-1.52898e-10	-1.23682
112674591	chr2:112674591:T:C	2.53633e-07	-1.52898e-10	-1.20404
112674642	chr2:112674642:A:C	1.5153e-07	-1.71914	-2.89289e-10
112674681	chr2:112674681:T:C	2.47576e-07	-1.52898e-10	-1.2282
112674768	chr2:112674768:T:C	5.84458e-07	-1.52898e-10	-0.36924
112675944	chr2:112675944:G:A	2.38686e-07	-1.52898e-10	-1.26478
112675977	chr2:112675977:T:C	2.43843e-07	-1.52898e-10	-1.2434
112676001	chr2:112676001:G:A	3.56412e-07	-1.52898e-10	-0.863836
112676742	chr2:112676742:A:G	2.87684e-07	-1.52898e-10	-1.07806
112677176	chr2:112677176:G:A	3.38029e-07	-1.52898e-10	-0.916793
112677546	chr2:112677546:G:A	4.5039e-08	-1.71031	-1.22208
112677594	chr2:112677594:G:T	2.4122e-07	-1.52898e-10	-1.25421
112677621	chr2:112677621:A:C	2.50617e-07	-1.52898e-10	-1.216
112677652	chr2:112677652:T:C	1.73221e-07	-1.58536	-2.89289e-10
112677681	chr2:112677681:T:C	5.70615e-08	-1.43097	-1.26483
112677719	chr2:112677719:T:C	2.54708e-07	-1.52898e-10	-1.19981
112677989	chr2:112677989:CTAAAATCTAAATCTAGGAGTAGAAT:C	2.40347e-07	-1.52898e-10	-1.25784
112678117	chr2:112678117:T:C	5.98164e-08	-1.54912	-1.09953
112678207	chr2:112678207:T:C	5.1265e-07	-1.52898e-10	-0.500332
112678218	chr2:112678218:A:G	1.59e-07	-1.67102	-2.89289e-10
112678379	chr2:112678379:G:A	3.04468e-07	-1.52898e-10	-1.02136
112678598	chr2:112678598:A:T	6.34269e-08	-1.4866	-1.10343
112678604	chr2:112678604:T:C	6.24569e-08	-1.5107	-1.09475
112678934	chr2:112678934:C:T	2.66187e-07	-1.52898e-10	-1.15572
112679356	chr2:112679356:C:T	2.41496e-07	-1.52898e-10	-1.25307
112679392	chr2:112679392:G:A	2.38722e-07	-1.52898e-10	-1.26462
112679664	chr2:112679664:G:A	4.11327e-07	-1.52898e-10	-0.720537
112679890	chr2:112679890:C:T	2.40098e-07	-1.52898e-10	-1.25888
112679942	chr2:112679942:A:T	3.35943e-07	-1.52898e-10	-0.922983
112680301	chr2:112680301:G:A	2.58022e-07	-1.52898e-10	-1.18688
112680383	chr2:112680383:T:C	2.38727e-07	-1.52898e-10	-1.2646
112680629	chr2:112680629:C:T	8.60992e-08	-1.28367	-1.00076
112680687	chr2:112680687:T:G	2.3991e-07	-1.52898e-10	-1.25966
112680782	chr2:112680782:G:A	1.51605e-07	-1.71864	-2.89289e-10
112681031	chr2:112681031:G:A	2.4015e-07	-1.52898e-10	-1.25866
112681068	chr2:112681068:C:T	3.52956e-07	-1.52898e-10	-0.87358
112681503	chr2:112681503:C:T	2.44207e-07	-1.52898e-10	-1.24191
112682016	chr2:112682016:C:T	3.94898e-07	-1.52898e-10	-0.761298
112682694	chr2:112682694:C:T	2.45071e-07	-1.52898e-10	-1.23838
112682837	chr2:112682837:C:T	2.71154e-07	-1.52898e-10	-1.13724
112683541	chr2:112683541:C:T	2.41427e-07	-1.52898e-10	-1.25336
112683593	chr2:112683593:G:T	3.78323e-07	-1.52898e-10	-0.804176
112683714	chr2:112683714:C:T	7.34497e-08	-1.18132	-1.262
112684348	chr2:112684348:C:T	2.74164e-07	-1.52898e-10	-1.1262
112684924	chr2:112684924:C:T	2.60383e-07	-1.52898e-10	-1.17777
112685184	chr2:112685184:C:A	8.19178e-08	-1.16345	-1.17076
112685231	chr2:112685231:T:C	6.41645e-08	-1.40907	-1.16941
112685290	chr2:112685290:C:A	6.73846e-08	-1.36619	-1.16331
112685858	chr2:112685858:C:G	2.53878e-07	-1.52898e-10	-1.20307
112686651	chr2:112686651:C:T	2.74167e-07	-1.52898e-10	-1.12619
112686930	chr2:112686930:A:G	2.52151e-07	-1.52898e-10	-1.20989
112687260	chr2:112687260:C:T	6.48626e-08	-1.32399	-1.24367
112687616	chr2:112687616:G:A	6.58231e-08	-1.3484	-1.20456
112687844	chr2:112687844:T:C	7.32892e-08	-1.25509	-1.19042
112687968	chr2:112687968:T:A	2.10251e-07	-1.39162	-2.89289e-10
112688030	chr2:112688030:GGTT:G	3.00536e-07	-1.52898e-10	-1.03436
112688399	chr2:112688399:G:A	1.53633e-07	-1.70536	-2.89289e-10
112688611	chr2:112688611:A:G	3.15286e-07	-1.52898e-10	-0.986444
112688724	chr2:112688724:G:A	2.38778e-07	-1.52898e-10	-1.26439
112688903	chr2:112688903:G:GGT	2.46328e-07	-1.52898e-10	-1.23326
112689295	chr2:112689295:A:G	2.63619e-07	-1.52898e-10	-1.16542
112689454	chr2:112689454:G:A	2.44431e-07	-1.52898e-10	-1.24099
112689501	chr2:112689501:A:T	4.91046e-07	-1.52898e-10	-0.543386
112689602	chr2:112689602:T:G	2.45064e-07	-1.52898e-10	-1.23841
112689860	chr2:112689860:C:T	3.15137e-07	-1.52898e-10	-0.986917
112690255	chr2:112690255:G:A	3.99333e-07	-1.52898e-10	-0.75013
112690574	chr2:112690574:A:G	5.06579e-08	-1.68843	-1.1264
112690699	chr2:112690699:T:C	3.41267e-07	-0.907259	-2.89289e-10
112690741	chr2:112690741:G:A	3.29778e-07	-1.52898e-10	-0.941505
112691228	chr2:112691228:C:T	1.58098e-07	-1.67671	-2.89289e-10
112692112	chr2:112692112:G:A	3.29627e-07	-1.52898e-10	-0.941961
112692114	chr2:112692114:G:A	2.58171e-07	-1.52898e-10	-1.1863
112692492	chr2:112692492:C:T	2.23719e-07	-1.32953	-2.89289e-10
112692624	chr2:112692624:C:T	3.31678e-07	-1.52898e-10	-0.935759
112693060	chr2:112693060:A:G	2.59684e-07	-1.52898e-10	-1.18046
112693162	chr2:112693162:G:A	2.92957e-07	-1.52898e-10	-1.0599
112693921	chr2:112693921:C:A	1.08731e-07	-0.804033	-1.24701
112694109	chr2:112694109:C:T	2.80861e-07	-1.52898e-10	-1.10207
112694327	chr2:112694327:G:A	2.40488e-07	-1.52898e-10	-1.25726
112694789	chr2:112694789:G:A	1.61054e-07	-1.65818	-2.89289e-10
112694837	chr2:112694837:G:A	2.39181e-07	-1.52898e-10	-1.2627
112694931	chr2:112694931:G:A	2.41946e-07	-1.52898e-10	-1.25121
112695005	chr2:112695005:G:A	2.71451e-07	-1.52898e-10	-1.13614
112695054	chr2:112695054:G:C	1.65499e-07	-1.63096	-2.89289e-10
112695171	chr2:112695171:C:G	2.73737e-07	-1.52898e-10	-1.12776
112695249	chr2:112695249:C:T	2.38671e-07	-1.52898e-10	-1.26484
112695285	chr2:112695285:TAAAAA:T	1.17347e-07	-0.716245	-1.25854
112695340	chr2:112695340:G:A	2.39171e-07	-1.52898e-10	-1.26275
112695415	chr2:112695415:G:A	5.42993e-08	-1.7157	-1.02972
112695629	chr2:112695629:A:G	1.14868e-07	-0.740762	-1.25538
112695658	chr2:112695658:G:A	4.88387e-08	-1.70614	-1.14526
112695693	chr2:112695693:T:A	3.10723e-07	-1.52898e-10	-1.00102
112695775	chr2:112695775:G:A	2.94281e-07	-1.52898e-10	-1.05539
112695825	chr2:112695825:T:C	2.51386e-07	-1.52898e-10	-1.21293
112696349	chr2:112696349:A:G	1.66409e-07	-1.62548	-2.89289e-10
112696356	chr2:112696356:T:C	1.08682e-07	-0.790371	-1.26113
112696534	chr2:112696534:C:T	1.00283e-07	-0.874104	-1.25783
112696557	chr2:112696557:T:G	1.18876e-07	-0.814103	-1.14774
112696579	chr2:112696579:G:A	2.39877e-07	-1.52898e-10	-1.2598
112696581	chr2:112696581:C:G	2.43454e-07	-1.52898e-10	-1.245
112697430	chr2:112697430:C:T	2.93527e-07	-1.52898e-10	-1.05795
112697539	chr2:112697539:T:C	3.13578e-07	-1.52898e-10	-0.991876
112697642	chr2:112697642:G:A	1.21809e-07	-0.815129	-1.12234
112698014	chr2:112698014:C:T	4.48584e-07	-1.52898e-10	-0.633829
112698157	chr2:112698157:A:G	2.76866e-07	-1.52898e-10	-1.11639
112698421	chr2:112698421:A:G	8.03307e-08	-1.22802	-1.12576
112698832	chr2:112698832:T:C	1.24275e-07	-0.751939	-1.16548
112698862	chr2:112698862:T:G	7.54652e-08	-1.27803	-1.13822
112698870	chr2:112698870:T:A	2.58299e-07	-1.52898e-10	-1.18581
112699126	chr2:112699126:A:G	1.83054e-07	-0.388373	-1.14177
112699162	chr2:112699162:T:A	2.67971e-07	-1.52898e-10	-1.14904
112699210	chr2:112699210:T:A	2.66376e-07	-1.52898e-10	-1.15502
112699297	chr2:112699297:A:T	2.39004e-07	-1.52898e-10	-1.26344
112699472	chr2:112699472:A:G	9.48648e-08	-1.45811	-0.729365
112699528	chr2:112699528:G:C	2.41519e-07	-1.52898e-10	-1.25298
112699734	chr2:112699734:A:G	2.4348e-07	-1.52898e-10	-1.24489
112699882	chr2:112699882:C:T	2.17083e-07	-0.525769	-0.833874
112700264	chr2:112700264:T:G	2.38667e-07	-1.52898e-10	-1.26485
112700311	chr2:112700311:G:C	2.60939e-07	-1.52898e-10	-1.17564
112700316	chr2:112700316:G:A	3.16396e-07	-1.52898e-10	-0.982929
112700338	chr2:112700338:T:G	1.12482e-07	-1.45572	-0.56142
112701002	chr2:112701002:C:T	2.388e-07	-1.52898e-10	-1.2643
112701218	chr2:112701218:A:G	2.42536e-07	-1.52898e-10	-1.24878
112701323	chr2:112701323:T:C	5.9959e-08	-1.41612	-1.23014
112701330	chr2:112701330:A:G	2.45265e-07	-1.52898e-10	-1.23758
112701493	chr2:112701493:C:T	2.43891e-07	-1.52898e-10	-1.2432
112701559	chr2:112701559:C:T	2.43325e-07	-1.52898e-10	-1.24553
112702067	chr2:112702067:G:T	2.38686e-07	-1.52898e-10	-1.26478
112702297	chr2:112702297:C:T	2.70419e-07	-1.52898e-10	-1.13995
112702572	chr2:112702572:A:G	1.32403e-07	-1.32236	-0.531719
112702754	chr2:112702754:AT:A	9.83145e-08	-1.21913	-0.932618
112702884	chr2:112702884:C:T	2.6894e-07	-1.52898e-10	-1.14544
112703220	chr2:112703220:CT:C	8.1427e-08	-1.23227	-1.10795
112703503	chr2:112703503:C:T	1.77071e-07	-1.17407	-0.389306
112703646	chr2:112703646:T:A	2.64788e-07	-1.16099	-2.89289e-10
112703747	chr2:112703747:C:T	2.79777e-07	-1.52898e-10	-1.10593
112704295	chr2:112704295:G:T	3.5967e-07	-1.52898e-10	-0.854737
112704364	chr2:112704364:G:A	1.02218e-07	-1.45911	-0.653708
112704401	chr2:112704401:G:A	2.4981e-07	-1.52898e-10	-1.21922
112704660	chr2:112704660:A:G	2.41255e-07	-1.52898e-10	-1.25407
112704693	chr2:112704693:C:T	7.84031e-08	-1.25606	-1.122
112704714	chr2:112704714:G:A	2.41586e-07	-1.52898e-10	-1.2527
112704731	chr2:112704731:C:G	2.99098e-07	-1.52898e-10	-1.03915
112704937	chr2:112704937:A:T	2.43889e-07	-1.52898e-10	-1.24321
112705412	chr2:112705412:G:A	7.96126e-08	-1.2308	-1.13195
112705481	chr2:112705481:C:T	7.87662e-08	-1.23973	-1.13371
112705948	chr2:112705948:T:C	7.99703e-08	-1.23386	-1.12441
112706078	chr2:112706078:C:T	3.17319e-07	-1.52898e-10	-0.980016
112706136	chr2:112706136:G:C	3.00134e-07	-1.0357	-2.89289e-10
112706498	chr2:112706498:T:C	1.53034e-07	-0.87921	-0.830053
112706595	chr2:112706595:G:C	2.41403e-07	-1.52898e-10	-1.25346
112706681	chr2:112706681:A:G	2.6059e-07	-1.52898e-10	-1.17698
112706689	chr2:112706689:A:C	1.7393e-07	-1.2081	-0.373168
112706918	chr2:112706918:C:T	1.09846e-07	-1.41544	-0.625403
112706919	chr2:112706919:G:A	2.38772e-07	-1.52898e-10	-1.26441
112707132	chr2:112707132:A:G	1.10351e-07	-1.40322	-0.633035
112707753	chr2:112707753:G:A	6.90361e-08	-1.30386	-1.20143
112707959	chr2:112707959:T:C	2.53876e-07	-1.52898e-10	-1.20308
112708002	chr2:112708002:T:C	1.19716e-07	-1.39289	-0.561919
112708363	chr2:112708363:T:A	1.20816e-07	-1.46578	-0.479874
112708403	chr2:112708403:G:A	2.74544e-07	-1.52898e-10	-1.12481
112708597	chr2:112708597:C:G	2.73666e-07	-1.52898e-10	-1.12801
112708695	chr2:112708695:T:C	2.5589e-07	-1.52898e-10	-1.19518
112709093	chr2:112709093:G:A	2.38694e-07	-1.52898e-10	-1.26474
112709320	chr2:112709320:G:A	1.77335e-07	-1.56188	-2.89289e-10
112709372	chr2:112709372:C:T	2.43464e-07	-1.52898e-10	-1.24495
112709377	chr2:112709377:G:A	2.42465e-07	-1.52898e-10	-1.24907
112709517	chr2:112709517:C:T	2.69154e-07	-1.52898e-10	-1.14464
112709518	chr2:112709518:G:A	4.51547e-08	-1.66516	-1.26467
112709567	chr2:112709567:C:T	4.57413e-08	-1.7197	-1.19722
112709588	chr2:112709588:A:G	4.98262e-08	-1.70261	-1.12878
112709766	chr2:112709766:G:A	1.70788e-07	-1.5995	-2.89289e-10
112710076	chr2:112710076:C:T	2.38696e-07	-1.52898e-10	-1.26474
112710222	chr2:112710222:C:T	6.12351e-08	-1.70441	-0.920793
112710342	chr2:112710342:C:A	4.35846e-08	-1.71968	-1.24554
112710343	chr2:112710343:A:G	4.35244e-08	-1.7197	-1.2469
112710429	chr2:112710429:T:G	2.13494e-07	-1.37632	-2.89289e-10
112710535	chr2:112710535:T:A	4.35485e-08	-1.71946	-1.24659
112710537	chr2:112710537:G:A	3.79273e-07	-1.52898e-10	-0.801668
112710594	chr2:112710594:T:C	2.47634e-07	-1.52898e-10	-1.22797
112710612	chr2:112710612:T:C	5.87019e-08	-1.40412	-1.26333
112710751	chr2:112710751:T:C	4.30507e-08	-1.71619	-1.26135
112710794	chr2:112710794:A:G	4.53287e-08	-1.71691	-1.20907
112711167	chr2:112711167:G:C	6.39531e-07	-1.52898e-10	-0.27919
112711319	chr2:112711319:G:T	8.6498e-08	-1.41896	-0.860845
112711509	chr2:112711509:C:T	6.26955e-07	-1.52898e-10	-0.29905
112711575	chr2:112711575:G:A	4.54402e-08	-1.69125	-1.23228
112711610	chr2:112711610:T:C	2.38796e-07	-1.52898e-10	-1.26432
112711658	chr2:112711658:T:A	4.53992e-08	-1.71078	-1.21365
112711938	chr2:112711938:T:C	7.85394e-08	-1.50893	-0.867396
112712039	chr2:112712039:G:T	2.87684e-07	-1.52898e-10	-1.07806
112712222	chr2:112712222:G:T	2.83899e-07	-1.52898e-10	-1.09131
112712402	chr2:112712402:T:C	1.44885e-07	-1.68497	-0.0790104
112712511	chr2:112712511:G:A	2.40402e-07	-1.52898e-10	-1.25761
112712569	chr2:112712569:C:T	2.48725e-07	-1.52898e-10	-1.22358
112712582	chr2:112712582:G:A	4.36214e-08	-1.70002	-1.26436
112712811	chr2:112712811:C:A	2.4441e-07	-1.52898e-10	-1.24108
112713290	chr2:112713290:T:C	1.53717e-07	-1.70481	-2.89289e-10
112713371	chr2:112713371:G:A	4.98998e-08	-1.65932	-1.17058
112713552	chr2:112713552:C:T	5.34571e-08	-1.49732	-1.26373
112713672	chr2:112713672:T:C	5.04221e-08	-1.55767	-1.26182
112713922	chr2:112713922:G:T	6.18956e-08	-1.48982	-1.12466
112714570	chr2:112714570:C:G	2.34937e-06	-1.52898e-10	1.02198
112714736	chr2:112714736:T:A	1.47793e-07	-1.3338	-0.410318
112714748	chr2:112714748:C:T	1.51558e-07	-1.71896	-2.89289e-10
112714776	chr2:112714776:G:A	8.07952e-08	-1.11105	-1.23696
112714991	chr2:112714991:G:T	1.63362e-07	-1.64396	-2.89289e-10
112715395	chr2:112715395:T:C	2.74931e-07	-1.52898e-10	-1.1234
112715434	chr2:112715434:C:T	2.53168e-07	-1.52898e-10	-1.20587
112715673	chr2:112715673:T:C	2.62054e-07	-1.52898e-10	-1.17138
112715750	chr2:112715750:T:G	3.38514e-07	-1.52898e-10	-0.915359
112715795	chr2:112715795:A:T	1.12629e-07	-1.09553	-0.920295
112716073	chr2:112716073:T:A	5.5062e-07	-1.52898e-10	-0.42888
112716164	chr2:112716164:A:G	2.52942e-07	-1.52898e-10	-1.20676
112716320	chr2:112716320:T:G	4.76971e-08	-1.68201	-1.19304
112716451	chr2:112716451:C:T	3.62461e-07	-1.52898e-10	-0.847006
112716924	chr2:112716924:C:T	8.8214e-08	-1.08785	-1.17231
112716935	chr2:112716935:A:G	2.38673e-07	-1.52898e-10	-1.26483
112717036	chr2:112717036:A:G	1.54195e-07	-1.7017	-2.89289e-10
112717315	chr2:112717315:C:T	7.71366e-08	-1.14295	-1.25139
112717339	chr2:112717339:G:A	5.51417e-08	-1.48977	-1.24025
112717521	chr2:112717521:A:C	2.60792e-07	-1.52898e-10	-1.1762
112717529	chr2:112717529:G:T	2.48466e-07	-1.52898e-10	-1.22462
112717759	chr2:112717759:C:T	3.45374e-07	-1.52898e-10	-0.895296
112718258	chr2:112718258:G:A	2.39193e-07	-1.52898e-10	-1.26265
112718507	chr2:112718507:G:A	8.74377e-08	-1.17281	-1.09619
112718718	chr2:112718718:A:G	1.75975e-07	-1.56958	-2.89289e-10
112718773	chr2:112718773:G:C	3.88545e-07	-1.52898e-10	-0.777515
112718784	chr2:112718784:C:G	5.24337e-08	-1.61823	-1.16214
112718974	chr2:112718974:C:T	1.08525e-07	-1.02709	-1.02585
112719065	chr2:112719065:G:A	4.52639e-08	-1.70928	-1.21814
112720003	chr2:112720003:T:C	2.38677e-07	-1.52898e-10	-1.26481
112720183	chr2:112720183:C:T	4.41825e-07	-1.52898e-10	-0.64901
112720234	chr2:112720234:TC:T	1.52569e-07	-1.71231	-2.89289e-10
112720295	chr2:112720295:G:A	2.50142e-07	-1.52898e-10	-1.2179
112720460	chr2:112720460:G:C	2.64661e-07	-1.52898e-10	-1.16147
112720517	chr2:112720517:T:A	6.72825e-07	-1.52898e-10	-0.228439
112720525	chr2:112720525:C:G	7.29424e-07	-1.52898e-10	-0.147669
112720596	chr2:112720596:A:G	2.57326e-07	-1.52898e-10	-1.18958
112720775	chr2:112720775:C:T	4.5004e-08	-1.7155	-1.21767
112720793	chr2:112720793:T:A	3.29727e-07	-0.311474	-0.630185
112720827	chr2:112720827:G:A	3.011e-07	-1.52898e-10	-1.03248
112720854	chr2:112720854:T:G	2.12062e-07	-1.38305	-2.89289e-10
112721222	chr2:112721222:C:T	2.38843e-07	-1.52898e-10	-1.26412
112721253	chr2:112721253:G:A	4.42529e-08	-1.69489	-1.25512
112721312	chr2:112721312:A:G	2.83147e-07	-1.52898e-10	-1.09396
112721345	chr2:112721345:G:A	2.39458e-07	-1.52898e-10	-1.26155
112721749	chr2:112721749:C:T	2.67943e-07	-1.52898e-10	-1.14915
112721991	chr2:112721991:A:G	3.66112e-07	-1.52898e-10	-0.836985
112722037	chr2:112722037:G:A	6.14766e-07	0.0458879	-0.36457
112722038	chr2:112722038:C:T	7.22032e-07	-1.52898e-10	-0.157855
112722058	chr2:112722058:C:T	2.57457e-07	-1.52898e-10	-1.18907
112722083	chr2:112722083:C:T	3.91672e-07	-1.52898e-10	-0.7695
112722168	chr2:112722168:AC:A	6.66461e-08	-1.34351	-1.19702
112722389	chr2:112722389:C:T	1.69147e-07	-1.60916	-2.89289e-10
112722776	chr2:112722776:G:A	2.44362e-07	-1.52898e-10	-1.24127
112722914	chr2:112722914:T:C	6.23552e-08	-1.39838	-1.2087
112723140	chr2:112723140:A:G	2.461e-07	-1.52898e-10	-1.23418
112723260	chr2:112723260:C:T	2.09303e-07	-1.39614	-2.89289e-10
112723578	chr2:112723578:G:A	2.6781e-07	-1.52898e-10	-1.14964
112723842	chr2:112723842:C:T	1.57074e-07	-1.68321	-2.89289e-10
112723942	chr2:112723942:C:A	2.45163e-07	-1.52898e-10	-1.238
112723944	chr2:112723944:A:G	2.46309e-07	-1.52898e-10	-1.23334
112723970	chr2:112723970:A:G	4.90577e-08	-1.71874	-1.12819
112724068	chr2:112724068:C:A	3.15728e-07	-1.52898e-10	-0.985043
112724336	chr2:112724336:G:T	3.6654e-07	-1.52898e-10	-0.835816
112724353	chr2:112724353:AG:A	2.41411e-07	-1.52898e-10	-1.25343
112724933	chr2:112724933:C:T	3.27672e-07	-1.52898e-10	-0.947911
112725033	chr2:112725033:C:T	6.15902e-07	-1.52898e-10	-0.316837
112725202	chr2:112725202:A:C	6.71003e-08	-1.71272	-0.82102
112725234	chr2:112725234:T:C	2.53743e-07	-1.52898e-10	-1.2036
112725291	chr2:112725291:G:A	2.47482e-07	-1.52898e-10	-1.22859
112725460	chr2:112725460:A:T	1.56481e-07	-1.03666	-0.650328
112725731	chr2:112725731:C:T	2.40491e-07	-1.52898e-10	-1.25724
112725992	chr2:112725992:G:C	3.08882e-07	-1.52898e-10	-1.00697
112726596	chr2:112726596:C:A	2.86382e-07	-1.52898e-10	-1.0826
112726742	chr2:112726742:G:A	2.4229e-07	-1.52898e-10	-1.24979
112727059	chr2:112727059:T:C	4.38877e-07	-1.52898e-10	-0.655706
112727475	chr2:112727475:C:T	2.533e-07	-1.52898e-10	-1.20535
112727584	chr2:112727584:G:A	2.74837e-07	-1.52898e-10	-1.12375
112727928	chr2:112727928:C:T	2.77722e-07	-1.52898e-10	-1.1133
112727970	chr2:112727970:G:A	3.31658e-07	-1.52898e-10	-0.935819
112728033	chr2:112728033:A:G	5.76825e-07	-1.52898e-10	-0.382385
112728502	chr2:112728502:C:T	1.41923e-06	0.42056	0.0973844
112728523	chr2:112728523:GCAT:G	2.38668e-07	-1.52898e-10	-1.26485
112728642	chr2:112728642:G:A	2.52507e-07	-1.52898e-10	-1.20849
112729303	chr2:112729303:A:G	4.05534e-07	-0.73472	-2.89289e-10
112729364	chr2:112729364:C:T	8.1297e-07	0.0694382	-0.108668
112730066	chr2:112730066:A:G	2.4579e-07	-1.52898e-10	-1.23545
112730602	chr2:112730602:C:T	2.47632e-07	-1.52898e-10	-1.22798
112730611	chr2:112730611:G:A	1.89692e-07	-0.839664	-0.654859
112730643	chr2:112730643:C:T	1.64358e-07	-0.963878	-0.673998
112731023	chr2:112731023:G:A	3.53754e-07	-1.52898e-10	-0.871323
112731056	chr2:112731056:A:G	3.55255e-07	-1.52898e-10	-0.867088
112731678	chr2:112731678:C:T	3.34007e-07	-0.78881	-0.139952
112731713	chr2:112731713:T:A	2.41033e-07	-1.52898e-10	-1.25499
112731920	chr2:112731920:T:G	1.76991e-06	-1.52898e-10	0.738757
112732134	chr2:112732134:T:C	2.4115e-07	-1.52898e-10	-1.25451
112732519	chr2:112732519:C:T	1.34968e-07	-0.710276	-1.12461
112732905	chr2:112732905:T:C	2.3868e-07	-1.52898e-10	-1.2648
112732937	chr2:112732937:T:A	2.42344e-07	-1.52898e-10	-1.24956
112733160	chr2:112733160:A:C	2.67767e-07	-1.52898e-10	-1.14981
112733374	chr2:112733374:G:A	1.79039e-07	-1.25645	-0.295872
112733529	chr2:112733529:A:G	2.20868e-07	-0.713831	-0.62853
112733603	chr2:112733603:G:C	2.42835e-07	-1.52898e-10	-1.24754
112733729	chr2:112733729:G:C	1.29808e-07	-0.853919	-1.01995
112733802	chr2:112733802:G:A	1.04971e-07	-0.883965	-1.20228
112733984	chr2:112733984:T:A	3.08793e-07	-1.52898e-10	-1.00725
112733988	chr2:112733988:A:G	1.21779e-07	-0.889451	-1.04827
112733996	chr2:112733996:G:T	2.53013e-07	-1.52898e-10	-1.20648
112734652	chr2:112734652:T:C	4.57033e-07	-1.52898e-10	-0.615168
112734686	chr2:112734686:G:C	2.42066e-07	-1.52898e-10	-1.25071
112734769	chr2:112734769:A:C	3.20449e-07	-1.52898e-10	-0.9702
112734837	chr2:112734837:A:G	2.50121e-07	-1.52898e-10	-1.21798
112735275	chr2:112735275:A:G	3.15368e-07	-1.52898e-10	-0.986184
112735494	chr2:112735494:TTTTC:T	1.07812e-07	-0.979144	-1.08039
112735770	chr2:112735770:A:G	5.01846e-07	-0.521631	-2.89289e-10
112735809	chr2:112735809:G:T	2.52956e-07	-1.20671	-2.89289e-10
112736188	chr2:112736188:A:G	3.11103e-07	-1.52898e-10	-0.9998
112736330	chr2:112736330:GTTAACTCTAATTCTTGCA:G	2.47778e-07	-1.52898e-10	-1.22739
112736412	chr2:112736412:A:G	2.40107e-07	-1.52898e-10	-1.25884
112736673	chr2:112736673:T:C	1.39312e-07	-0.54411	-1.2591
112736800	chr2:112736800:C:T	2.50675e-07	-1.52898e-10	-1.21577
112737019	chr2:112737019:C:T	1.54473e-07	-1.6999	-2.89289e-10
112737039	chr2:112737039:G:A	2.38956e-07	-1.52898e-10	-1.26365
112737155	chr2:112737155:G:A	2.42752e-07	-1.52898e-10	-1.24788
112737211	chr2:112737211:G:A	3.06327e-07	-1.52898e-10	-1.01527
112737295	chr2:112737295:A:G	3.46396e-07	-1.52898e-10	-0.89234
112737336	chr2:112737336:C:T	3.14375e-07	-1.52898e-10	-0.989338
112737407	chr2:112737407:T:C	2.09892e-07	-1.39333	-2.89289e-10
112737543	chr2:112737543:C:T	2.43674e-07	-1.52898e-10	-1.24409
112737650	chr2:112737650:G:A	3.43739e-07	-1.52898e-10	-0.900041
112737739	chr2:112737739:G:A	3.49336e-07	-1.52898e-10	-0.88389
112737868	chr2:112737868:A:G	4.78069e-07	-1.52898e-10	-0.570169
112738002	chr2:112738002:T:C	2.43726e-07	-1.52898e-10	-1.24388
112738126	chr2:112738126:T:A	8.6265e-07	-1.52898e-10	0.020085
112738208	chr2:112738208:T:C	1.41203e-07	-0.528396	-1.26133
112738554	chr2:112738554:A:T	3.11067e-07	-1.52898e-10	-0.999916
112738609	chr2:112738609:A:G	2.39179e-07	-1.52898e-10	-1.26271
112738745	chr2:112738745:T:C	3.19173e-07	-1.52898e-10	-0.974192
112738875	chr2:112738875:C:T	5.60082e-07	-1.52898e-10	-0.41184
112738977	chr2:112738977:C:T	1.68641e-07	-1.61215	-2.89289e-10
112739003	chr2:112739003:A:G	6.45892e-07	-1.52898e-10	-0.269292
112739377	chr2:112739377:T:A	1.6264e-07	-1.64839	-2.89289e-10
112739474	chr2:112739474:T:G	2.50545e-07	-1.42176	0.205474
112739764	chr2:112739764:T:C	3.20702e-07	-1.52898e-10	-0.969413
112739841	chr2:112739841:T:A	2.39933e-07	-1.52898e-10	-1.25957
112740229	chr2:112740229:G:A	2.44596e-07	-1.52898e-10	-1.24032
112740587	chr2:112740587:C:A	2.38794e-07	-1.52898e-10	-1.26432
112740760	chr2:112740760:C:T	3.15707e-07	-1.52898e-10	-0.985111
112740989	chr2:112740989:A:G	1.23742e-07	-0.841083	-1.08065
112741053	chr2:112741053:T:C	3.15069e-07	-1.52898e-10	-0.987133
112741176	chr2:112741176:C:T	2.38785e-07	-1.52898e-10	-1.26436
112741177	chr2:112741177:G:A	1.26965e-07	-0.852185	-1.04383
112741341	chr2:112741341:C:T	3.15664e-07	-1.52898e-10	-0.985246
112741363	chr2:112741363:A:C	3.042e-07	-1.52898e-10	-1.02224
112741672	chr2:112741672:C:T	1.29278e-07	-1.40234	-0.47562
112741902	chr2:112741902:A:G	3.24489e-07	-1.52898e-10	-0.957674
112741991	chr2:112741991:C:T	6.80174e-08	-1.70115	-0.819011
112742058	chr2:112742058:G:A	7.07446e-07	-1.52898e-10	-0.178262
112743028	chr2:112743028:A:G	3.1764e-07	-1.52898e-10	-0.979007
112743180	chr2:112743180:T:C	3.57875e-07	-1.52898e-10	-0.85974
112743393	chr2:112743393:C:T	2.39568e-07	-1.52898e-10	-1.26109
112743402	chr2:112743402:A:G	7.14502e-07	-1.52898e-10	-0.168338
112743564	chr2:112743564:A:G	3.17807e-07	-1.52898e-10	-0.978481
112746005	chr2:112746005:C:T	3.20855e-07	-1.52898e-10	-0.968936
112746101	chr2:112746101:A:G	3.17331e-07	-1.52898e-10	-0.97998
112746253	chr2:112746253:C:T	1.32907e-07	-0.588931	-1.26134
112746819	chr2:112746819:GCT:G	3.46284e-07	-1.52898e-10	-0.892666
112746916	chr2:112746916:T:C	3.02472e-07	-1.52898e-10	-1.02793
112746918	chr2:112746918:G:C	2.43301e-07	-1.52898e-10	-1.24562
112747031	chr2:112747031:C:T	2.39394e-07	-1.52898e-10	-1.26181
112747365	chr2:112747365:CTAGAG:C	1.86706e-07	-1.29822	-0.212169
112747491	chr2:112747491:G:A	1.35406e-07	-1.46769	-0.363962
112747563	chr2:112747563:A:C	1.21652e-07	-0.77098	-1.16778
112748267	chr2:112748267:G:A	2.69971e-07	-1.52898e-10	-1.14161
112748344	chr2:112748344:A:G	2.38848e-07	-1.52898e-10	-1.2641
112748424	chr2:112748424:T:C	1.22792e-07	-1.48726	-0.442171
112748797	chr2:112748797:T:C	8.67063e-08	-1.37111	-0.906292
112748798	chr2:112748798:A:T	1.30976e-07	-1.41594	-0.448967
112748845	chr2:112748845:A:G	1.82295e-07	-1.5343	-2.89289e-10
112749096	chr2:112749096:C:T	1.24249e-07	-1.43432	-0.483314
112749222	chr2:112749222:AAGAGCTACC:A	1.28763e-07	-1.43398	-0.447973
112749719	chr2:112749719:A:G	3.06181e-07	-1.52898e-10	-1.01575
112750182	chr2:112750182:A:G	2.38667e-07	-1.52898e-10	-1.26485
112750213	chr2:112750213:T:C	2.39056e-07	-1.52898e-10	-1.26323
112750214	chr2:112750214:T:C	2.392e-07	-1.52898e-10	-1.26262
112750352	chr2:112750352:CAG:C	3.14826e-07	-1.52898e-10	-0.987904
112750441	chr2:112750441:C:G	2.59014e-07	-1.52898e-10	-1.18304
112750518	chr2:112750518:C:T	3.36968e-07	-1.52898e-10	-0.919937
112750632	chr2:112750632:G:C	1.74215e-07	-1.40958	-0.17006
112750783	chr2:112750783:C:T	2.38779e-07	-1.52898e-10	-1.26439
112750972	chr2:112750972:A:G	3.88447e-07	-1.52898e-10	-0.777768
112751063	chr2:112751063:CAT:C	1.91275e-07	-1.48621	-2.89289e-10
112751083	chr2:112751083:T:C	3.04091e-07	-1.52898e-10	-1.0226
112751364	chr2:112751364:T:C	3.46173e-07	-1.52898e-10	-0.892987
112751435	chr2:112751435:T:C	3.93694e-07	-1.52898e-10	-0.76435
112751655	chr2:112751655:A:G	2.64085e-07	-1.52898e-10	-1.16365
112752062	chr2:112752062:T:C	2.50557e-07	-1.52898e-10	-1.21624
112752314	chr2:112752314:T:C	2.43551e-07	-1.52898e-10	-1.2446
112752656	chr2:112752656:C:T	3.15951e-07	-1.52898e-10	-0.984339
112752716	chr2:112752716:G:T	1.65676e-07	-1.62989	-2.89289e-10
112753146	chr2:112753146:A:G	3.47149e-07	-1.52898e-10	-0.890171
112753467	chr2:112753467:C:T	2.9783e-07	-1.52898e-10	-1.0434
112753734	chr2:112753734:G:A	2.71731e-07	-1.52898e-10	-1.13511
112753820	chr2:112753820:A:T	2.58948e-07	-1.52898e-10	-1.1833
112754186	chr2:112754186:A:T	2.38672e-07	-1.52898e-10	-1.26483
112754526	chr2:112754526:C:T	6.95235e-07	-1.52898e-10	-0.195674
112755264	chr2:112755264:T:C	1.14055e-07	-0.93684	-1.0664
112755289	chr2:112755289:G:C	3.11507e-07	-1.52898e-10	-0.998501
112755927	chr2:112755927:A:G	1.21633e-07	-0.900374	-1.03854
112756582	chr2:112756582:T:A	1.32277e-07	-0.905283	-0.94974
112756603	chr2:112756603:T:C	1.30781e-07	-0.916128	-0.950274
112757186	chr2:112757186:T:C	1.34861e-07	-0.574953	-1.26072
112757306	chr2:112757306:AT:A	8.85161e-08	-1.32879	-0.927953
112757556	chr2:112757556:T:C	5.73367e-07	-1.52898e-10	-0.388399
112757678	chr2:112757678:C:T	5.15532e-08	-1.56355	-1.23376
112757879	chr2:112757879:C:A	2.39376e-07	-1.52898e-10	-1.26189
112757903	chr2:112757903:C:T	2.53887e-07	-1.52898e-10	-1.20304
112757958	chr2:112757958:C:T	2.9754e-07	-1.52898e-10	-1.04438
112758599	chr2:112758599:A:T	1.81233e-07	-1.54014	-2.89289e-10
112758703	chr2:112758703:T:G	2.46451e-07	-1.52898e-10	-1.23276
112758793	chr2:112758793:TTAG:T	1.56387e-07	-1.68759	-2.89289e-10
112759917	chr2:112759917:T:C	2.87032e-07	-1.52898e-10	-1.08033
112759943	chr2:112759943:G:T	2.97373e-07	-1.52898e-10	-1.04494
112759959	chr2:112759959:T:A	2.98194e-07	-1.52898e-10	-1.04218
112760262	chr2:112760262:A:G	1.80422e-07	-1.54463	-2.89289e-10
112760283	chr2:112760283:C:T	3.0295e-07	-1.52898e-10	-1.02636
112760367	chr2:112760367:T:C	1.11997e-07	-0.954901	-1.06655
112760836	chr2:112760836:TA:T	2.53235e-07	-1.52898e-10	-1.20561
112760971	chr2:112760971:C:T	2.38721e-07	-1.52898e-10	-1.26463
112761800	chr2:112761800:T:C	6.75376e-07	-1.52898e-10	-0.224654
112762197	chr2:112762197:T:C	2.54061e-07	-1.52898e-10	-1.20235
112762377	chr2:112762377:G:A	2.42885e-07	-1.52898e-10	-1.24734
112762448	chr2:112762448:T:C	2.56324e-07	-1.52898e-10	-1.19348
112762530	chr2:112762530:T:C	3.30178e-07	-1.52898e-10	-0.940293
112762552	chr2:112762552:G:A	2.46903e-07	-1.29909	0.0681645
112762953	chr2:112762953:T:A	1.42678e-07	-0.744751	-1.03458
112763101	chr2:112763101:G:T	1.17948e-07	-0.921446	-1.04823
112763356	chr2:112763356:T:C	1.41329e-07	-0.547858	-1.24098
112763392	chr2:112763392:C:T	3.41523e-07	-1.52898e-10	-0.906508
112763555	chr2:112763555:G:A	1.96881e-07	-1.45732	-2.89289e-10
112763572	chr2:112763572:A:G	3.99242e-07	-1.52898e-10	-0.750356
112763580	chr2:112763580:C:G	1.10794e-07	-0.792928	-1.23932
112763845	chr2:112763845:C:T	2.467e-07	-1.52898e-10	-1.23175
112763893	chr2:112763893:T:TA	2.74728e-07	-1.52898e-10	-1.12414
112763945	chr2:112763945:T:C	3.33568e-07	-1.52898e-10	-0.930077
112763970	chr2:112763970:A:G	2.39572e-07	-1.52898e-10	-1.26107
112764015	chr2:112764015:G:T	5.41968e-07	0.700906	-1.14562
112764068	chr2:112764068:G:A	1.73715e-07	-1.58251	-2.89289e-10
112764177	chr2:112764177:C:T	1.97733e-07	-0.399914	-1.05309
112764366	chr2:112764366:G:T	2.57627e-07	-1.52898e-10	-1.18841
112764441	chr2:112764441:G:A	2.71221e-07	-1.52898e-10	-1.13699
112764713	chr2:112764713:A:C	1.0292e-06	-1.52898e-10	0.196609
112764786	chr2:112764786:T:C	7.68989e-07	-1.52898e-10	-0.0948472
112764883	chr2:112764883:G:C	6.35907e-07	-1.52898e-10	-0.284872
112765001	chr2:112765001:C:T	2.05695e-07	-1.41353	-2.89289e-10
112765410	chr2:112765410:A:G	3.70134e-07	-1.52898e-10	-0.826058
112765475	chr2:112765475:G:A	7.62563e-07	-1.52898e-10	-0.103239
112765553	chr2:112765553:A:G	6.54072e-08	-1.69145	-0.867843
112765597	chr2:112765597:C:T	5.04749e-08	-1.56577	-1.25268
112765889	chr2:112765889:TC:T	2.57122e-07	-1.52898e-10	-1.19038
112766076	chr2:112766076:C:A	2.99423e-07	-1.52898e-10	-1.03807
112766390	chr2:112766390:C:T	7.1658e-07	1.00592	-1.17135
112766584	chr2:112766584:T:G	1.76616e-07	-1.56595	-2.89289e-10
112766590	chr2:112766590:C:T	8.66244e-07	-1.52898e-10	0.024242
112766810	chr2:112766810:T:C	2.66025e-07	-1.52898e-10	-1.15633
112766828	chr2:112766828:C:CATGGTGG	2.41112e-07	-1.52898e-10	-1.25466
112767018	chr2:112767018:G:A	2.39516e-07	-1.52898e-10	-1.2613
112767218	chr2:112767218:T:C	5.33527e-08	-1.66993	-1.09307
112767359	chr2:112767359:G:A	2.72543e-07	-1.52898e-10	-1.13213
112767491	chr2:112767491:C:G	1.25091e-06	-1.52898e-10	0.391706
112767562	chr2:112767562:C:T	2.46148e-07	-1.52898e-10	-1.23399
112767734	chr2:112767734:G:A	5.08515e-08	-1.66334	-1.14768
112768168	chr2:112768168:A:G	5.68428e-08	-1.70262	-0.997017
112768335	chr2:112768335:C:A	4.96269e-08	-1.7132	-1.12219
112768681	chr2:112768681:T:C	3.12548e-07	-1.52898e-10	-0.995168
112768761	chr2:112768761:T:G	1.78623e-07	-1.55465	-2.89289e-10
112768954	chr2:112768954:G:A	2.72619e-07	-1.52898e-10	-1.13185
112768999	chr2:112768999:C:G	3.12313e-07	-1.52898e-10	-0.995918
112769119	chr2:112769119:C:T	2.60636e-07	-1.1768	-2.89289e-10
112769224	chr2:112769224:T:C	2.64071e-07	-1.52898e-10	-1.16371
112769622	chr2:112769622:G:A	3.96674e-07	-1.52898e-10	-0.756808
112769795	chr2:112769795:A:G	2.39757e-07	-1.52898e-10	-1.2603
112770129	chr2:112770129:G:T	5.71457e-08	-1.7053	-0.989024
112770329	chr2:112770329:T:C	5.09294e-08	-1.67246	-1.13703
112770466	chr2:112770466:A:T	2.48244e-07	-1.52898e-10	-1.22551
112770745	chr2:112770745:C:G	5.13338e-08	-1.6664	-1.13517
112770855	chr2:112770855:A:C	3.60236e-07	-1.52898e-10	-0.853166
112770893	chr2:112770893:A:G	1.15049e-06	-1.52898e-10	0.308023
112770959	chr2:112770959:G:A	4.96669e-08	-1.67015	-1.16443
112771048	chr2:112771048:A:G	5.19731e-08	-1.65013	-1.13907
112771414	chr2:112771414:T:C	2.55689e-07	-1.52898e-10	-1.19596
112771606	chr2:112771606:C:T	5.72723e-08	-1.42781	-1.2643
112771633	chr2:112771633:TTATTA:T	5.18766e-08	-1.66455	-1.1265
112771663	chr2:112771663:T:C	5.65837e-08	-1.70421	-0.999995
112771800	chr2:112771800:C:G	2.62021e-07	-1.52898e-10	-1.1715
112772272	chr2:112772272:C:T	2.57351e-07	-1.52898e-10	-1.18948
112772522	chr2:112772522:C:T	5.62995e-08	-1.70861	-1.00063
112773135	chr2:112773135:C:T	9.06998e-08	-1.64413	-0.58824
112773447	chr2:112773447:C:T	5.48908e-08	-1.66625	-1.06833
112773452	chr2:112773452:G:A	2.73086e-07	-1.52898e-10	-1.13014
112773516	chr2:112773516:T:C	5.57165e-08	-1.65765	-1.062
112773714	chr2:112773714:G:A	5.24662e-08	-1.67762	-1.10213
112773906	chr2:112773906:ATAAC:A	8.71773e-07	-1.52898e-10	0.0306044
112773937	chr2:112773937:C:T	2.68841e-07	-1.52898e-10	-1.14581
112774148	chr2:112774148:A:T	3.53232e-07	-1.52898e-10	-0.8728
112774506	chr2:112774506:A:G	5.55771e-08	-1.70955	-1.0126
112774659	chr2:112774659:T:C	4.89335e-08	-1.67337	-1.1761
112775308	chr2:112775308:G:T	5.73375e-08	-1.42891	-1.26206
112775756	chr2:112775756:G:A	6.12807e-08	-1.71152	-0.912936
112776107	chr2:112776107:C:T	2.41302e-07	-1.52898e-10	-1.25387
112776361	chr2:112776361:G:A	2.55542e-07	-1.52898e-10	-1.19654
112776448	chr2:112776448:G:A	9.74059e-07	-1.52898e-10	0.141548
112777253	chr2:112777253:G:C	5.78848e-08	-1.41766	-1.2638
112777649	chr2:112777649:A:G	1.0396e-06	-1.52898e-10	0.206669
112777836	chr2:112777836:C:G	2.8618e-07	-1.52898e-10	-1.0833
112777861	chr2:112777861:C:T	5.66203e-08	-1.707	-0.99656
112778202	chr2:112778202:G:A	2.46153e-07	-1.52898e-10	-1.23397
112778558	chr2:112778558:A:G	3.75447e-07	-1.52898e-10	-0.811807
112779058	chr2:112779058:T:C	1.80897e-06	0.760591	-2.89289e-10
112779074	chr2:112779074:A:G	5.8382e-08	-1.41379	-1.25912
112779199	chr2:112779199:T:C	2.83424e-07	-1.52898e-10	-1.09298
112779250	chr2:112779250:TG:T	5.43483e-07	-1.52898e-10	-0.441926
112779348	chr2:112779348:G:GT	2.55941e-07	-1.52898e-10	-1.19498
112779406	chr2:112779406:G:GT	2.98475e-07	-1.52898e-10	-1.04124
112779574	chr2:112779574:C:T	2.432e-07	-1.52898e-10	-1.24604
112779775	chr2:112779775:T:G	5.75229e-08	-1.52086	-1.16688
112780002	chr2:112780002:T:C	1.34852e-07	-1.41339	-0.422355
112780471	chr2:112780471:A:G	2.71337e-07	-1.52898e-10	-1.13656
112780617	chr2:112780617:A:G	2.11724e-07	-1.38464	-2.89289e-10
112780749	chr2:112780749:AATC:A	5.90334e-08	-1.40737	-1.25445
112780912	chr2:112780912:C:T	3.16595e-07	-1.52898e-10	-0.982301
112780913	chr2:112780913:A:G	5.92456e-08	-1.40838	-1.24985
112780973	chr2:112780973:T:C	2.44149e-07	-1.52898e-10	-1.24214
112780976	chr2:112780976:C:T	5.69276e-08	-1.70853	-0.989609
112781027	chr2:112781027:T:A	5.31648e-08	-1.69592	-1.07061
112781205	chr2:112781205:G:A	8.19201e-08	-1.58839	-0.745787
112781647	chr2:112781647:G:A	2.58894e-07	-1.52898e-10	-1.1835
112782132	chr2:112782132:C:T	2.39931e-07	-1.52898e-10	-1.25957
112782296	chr2:112782296:C:T	2.60516e-07	-1.52898e-10	-1.17726
112782395	chr2:112782395:G:A	7.50419e-08	-1.19401	-1.22787
112782498	chr2:112782498:A:G	3.07769e-07	-1.52898e-10	-1.01057
112782507	chr2:112782507:G:A	1.32877e-07	-1.38696	-0.463546
112782567	chr2:112782567:G:A	2.38706e-07	-1.52898e-10	-1.26469
112782600	chr2:112782600:C:T	4.6356e-08	-1.70107	-1.2025
112782628	chr2:112782628:G:T	5.86618e-08	-1.40352	-1.26462
112782836	chr2:112782836:A:G	2.43977e-07	-1.52898e-10	-1.24285
112783805	chr2:112783805:C:T	2.38674e-07	-1.52898e-10	-1.26483
112784230	chr2:112784230:T:C	1.34615e-07	-1.38287	-0.454639
112784242	chr2:112784242:T:A	5.99972e-08	-1.38242	-1.26321
112784348	chr2:112784348:G:A	6.72702e-08	-1.71455	-0.816652
112785696	chr2:112785696:G:A	6.14978e-08	-1.70144	-0.91948
112785701	chr2:112785701:TTGTG:T	3.61824e-07	-1.52898e-10	-0.848767
112785741	chr2:112785741:A:G	1.33946e-06	-1.52898e-10	0.460099
112785806	chr2:112785806:A:C	3.47317e-07	-1.52898e-10	-0.889687
112786000	chr2:112786000:G:A	1.31557e-07	-1.39647	-0.464015
112786762	chr2:112786762:C:T	7.55885e-08	-1.71712	-0.6975
112786765	chr2:112786765:AC:A	2.42464e-07	-1.52898e-10	-1.24907
112786857	chr2:112786857:A:G	4.60777e-08	-1.68786	-1.22173
112786890	chr2:112786890:T:C	4.64931e-08	-1.68281	-1.21781
112786978	chr2:112786978:G:T	2.8616e-07	-1.52898e-10	-1.08337
112787249	chr2:112787249:G:A	4.59882e-08	-1.70393	-1.20761
112787346	chr2:112787346:C:T	2.87367e-07	-1.52898e-10	-1.07916
112788101	chr2:112788101:T:C	7.54236e-08	-1.19129	-1.22552
112788257	chr2:112788257:G:A	7.54983e-08	-1.19335	-1.22247
112788418	chr2:112788418:G:A	3.05338e-07	-1.52898e-10	-1.01851
112788512	chr2:112788512:T:C	3.48674e-07	-1.52898e-10	-0.885786
112788714	chr2:112788714:A:G	3.4077e-07	-1.52898e-10	-0.908716
112788798	chr2:112788798:C:T	2.40473e-07	-1.52898e-10	-1.25732
112788852	chr2:112788852:AAG:A	2.54168e-07	-1.52898e-10	-1.20193
112788972	chr2:112788972:G:A	2.39989e-07	-1.52898e-10	-1.25933
112789477	chr2:112789477:C:A	3.66377e-07	-1.52898e-10	-0.836262
112789893	chr2:112789893:G:A	5.93912e-08	-1.39381	-1.26197
112789923	chr2:112789923:C:T	4.65059e-07	-1.52898e-10	-0.597759
112790232	chr2:112790232:C:T	5.99334e-08	-1.3846	-1.26209
112790322	chr2:112790322:A:G	2.87416e-07	-1.52898e-10	-1.07899
112790682	chr2:112790682:G:A	2.63775e-07	-1.52898e-10	-1.16483
112790920	chr2:112790920:G:A	2.4197e-07	-1.52898e-10	-1.25111
112791619	chr2:112791619:C:T	1.52656e-07	-1.71174	-2.89289e-10
112792103	chr2:112792103:C:A	2.40409e-07	-1.52898e-10	-1.25758
112792392	chr2:112792392:G:T	8.82347e-07	-1.52898e-10	0.0426606
112792483	chr2:112792483:C:T	4.67585e-07	-1.52898e-10	-0.592344
112792567	chr2:112792567:A:G	2.38684e-07	-1.52898e-10	-1.26479
112792966	chr2:112792966:G:T	2.5161e-07	-1.52898e-10	-1.21204
112793111	chr2:112793111:T:C	6.30571e-08	-1.34008	-1.2558
112793365	chr2:112793365:G:A	4.5643e-07	-1.52898e-10	-0.616488
112793640	chr2:112793640:T:C	2.73946e-07	-1.52898e-10	-1.12699
112793751	chr2:112793751:G:A	3.20597e-07	-1.52898e-10	-0.969738
112793757	chr2:112793757:G:A	2.47003e-07	-1.52898e-10	-1.23052
112794139	chr2:112794139:C:T	6.26581e-08	-1.34798	-1.25425
112794217	chr2:112794217:C:G	2.43456e-07	-1.52898e-10	-1.24499
112794667	chr2:112794667:G:A	1.67004e-07	-1.62191	-2.89289e-10
112795030	chr2:112795030:C:T	9.04895e-08	-1.65585	-0.578843
112795101	chr2:112795101:T:A	7.03998e-08	-1.26008	-1.22565
112795121	chr2:112795121:A:G	5.44971e-08	-1.71897	-1.02281
112795160	chr2:112795160:T:C	5.25019e-08	-1.7197	-1.05937
112795588	chr2:112795588:T:G	7.07964e-08	-1.25355	-1.22656
112795849	chr2:112795849:A:G	7.64826e-08	-1.1392	-1.26366
112795922	chr2:112795922:T:A	2.57949e-07	-1.52898e-10	-1.18716
112796025	chr2:112796025:G:A	2.49819e-07	-1.52898e-10	-1.21919
112796091	chr2:112796091:A:G	6.98868e-08	-1.26952	-1.22353
112796247	chr2:112796247:A:T	4.30207e-08	-1.71882	-1.25942
112796374	chr2:112796374:T:C	1.63996e-06	1.92466	-1.26216
112796531	chr2:112796531:AC:A	2.45386e-07	-1.52898e-10	-1.23709
112796568	chr2:112796568:G:A	6.84617e-07	1.04579	-1.25685
112796585	chr2:112796585:G:T	1.93376e-07	-1.47529	-2.89289e-10
112796587	chr2:112796587:C:T	2.58354e-07	-1.52898e-10	-1.18559
112796834	chr2:112796834:C:A	2.45969e-07	-1.52898e-10	-1.23472
112797337	chr2:112797337:G:A	4.34172e-07	-1.52898e-10	-0.666484
112797339	chr2:112797339:G:T	4.34253e-07	-1.52898e-10	-0.666297
112797803	chr2:112797803:A:G	2.49967e-07	-1.52898e-10	-1.21859
112798015	chr2:112798015:C:T	4.96391e-08	-1.57061	-1.26454
112798211	chr2:112798211:C:T	5.47355e-07	0.800504	-1.23533
112798612	chr2:112798612:A:C	2.46285e-07	-1.52898e-10	-1.23344
112799450	chr2:112799450:T:C	2.38807e-07	-1.52898e-10	-1.26427
112800866	chr2:112800866:A:G	4.8597e-08	-1.70257	-1.1538
112801034	chr2:112801034:C:T	3.76717e-07	-1.52898e-10	-0.80843
112801038	chr2:112801038:A:G	4.46267e-08	-1.68882	-1.25277
112801096	chr2:112801096:A:G	4.39945e-08	-1.70049	-1.25537
112801309	chr2:112801309:A:G	5.31893e-08	-1.62061	-1.14546
112801723	chr2:112801723:G:A	4.38052e-08	-1.70461	-1.25557
112801786	chr2:112801786:A:G	5.42958e-08	-1.71961	-1.02587
112802184	chr2:112802184:A:G	4.355e-08	-1.7057	-1.26031
112802423	chr2:112802423:A:G	2.73314e-07	-1.52898e-10	-1.1293
112803344	chr2:112803344:A:G	1.58267e-07	-1.67564	-2.89289e-10
112803688	chr2:112803688:G:A	2.41694e-07	-1.52898e-10	-1.25225
112803817	chr2:112803817:C:G	3.53707e-07	-1.52898e-10	-0.871455
112803971	chr2:112803971:A:G	2.94473e-07	-1.52898e-10	-1.05474
112804813	chr2:112804813:T:C	2.4157e-07	-1.52898e-10	-1.25277
112804832	chr2:112804832:A:G	4.26237e-07	-1.52898e-10	-0.684928
112804856	chr2:112804856:T:A	4.07299e-07	-1.52898e-10	-0.730377
112805304	chr2:112805304:C:T	2.74684e-07	-1.52898e-10	-1.1243
112805784	chr2:112805784:A:G	7.8384e-08	-1.11653	-1.26178
112806008	chr2:112806008:G:A	2.38829e-07	-1.52898e-10	-1.26418
112806140	chr2:112806140:T:C	3.41577e-07	-1.52898e-10	-0.90635
112806241	chr2:112806241:G:A	2.48812e-07	-1.52898e-10	-1.22322
112806358	chr2:112806358:G:A	2.43086e-07	-1.52898e-10	-1.24651
112806397	chr2:112806397:A:G	3.60971e-07	-1.52898e-10	-0.851128
112806442	chr2:112806442:C:T	2.69658e-07	-1.52898e-10	-1.14277
112806586	chr2:112806586:A:G	2.44853e-07	-1.52898e-10	-1.23927
112806728	chr2:112806728:C:T	6.01742e-07	-1.52898e-10	-0.340096
112806849	chr2:112806849:T:C	4.37291e-08	-1.69886	-1.26305
112808721	chr2:112808721:G:GT	5.20526e-07	-1.52898e-10	-0.485084
112809124	chr2:112809124:A:T	2.52333e-07	-1.52898e-10	-1.20918
112809806	chr2:112809806:C:A	4.08358e-07	-1.52898e-10	-0.72778
112809853	chr2:112809853:T:G	1.35045e-07	-1.06086	-0.773461
112809955	chr2:112809955:C:T	1.32171e-07	-1.09798	-0.757847
112810169	chr2:112810169:G:A	3.20785e-07	-1.52898e-10	-0.969155
112810237	chr2:112810237:C:A	3.525e-07	-1.52898e-10	-0.874875
112810242	chr2:112810242:T:A	2.44144e-07	-1.52898e-10	-1.24217
112810599	chr2:112810599:C:T	1.1129e-07	-1.14024	-0.887546
112810807	chr2:112810807:C:G	2.8872e-07	-1.52898e-10	-1.07447
112811039	chr2:112811039:T:C	1.55707e-07	-1.69195	-2.89289e-10
112811043	chr2:112811043:G:A	2.44906e-07	-1.52898e-10	-1.23905
112811115	chr2:112811115:T:A	3.19523e-07	-1.52898e-10	-0.973094
112811270	chr2:112811270:G:C	7.82778e-08	-1.16286	-1.2168
112811462	chr2:112811462:T:C	4.68235e-08	-1.62903	-1.26451
112811507	chr2:112811507:G:A	1.51626e-07	-1.71851	-2.89289e-10
112811768	chr2:112811768:T:C	4.78801e-08	-1.62464	-1.24658
112811976	chr2:112811976:C:T	2.45228e-07	-1.52898e-10	-1.23774
112812343	chr2:112812343:A:T	7.59484e-08	-1.17398	-1.23589
112812756	chr2:112812756:C:T	3.24248e-07	-1.52898e-10	-0.958416
112812916	chr2:112812916:C:T	4.52173e-08	-1.67676	-1.25168
112813059	chr2:112813059:A:G	2.65942e-07	-1.52898e-10	-1.15665
112813164	chr2:112813164:G:A	2.8879e-07	-1.52898e-10	-1.07423
112813232	chr2:112813232:C:A	9.74506e-08	-0.896288	-1.26429
112813495	chr2:112813495:C:G	9.81337e-07	1.38589	-1.2369
112813987	chr2:112813987:A:G	6.72503e-07	-1.52898e-10	-0.228918
112814096	chr2:112814096:G:A	5.59325e-07	-1.52898e-10	-0.413193
112814137	chr2:112814137:C:T	2.40807e-07	-1.52898e-10	-1.25593
112814291	chr2:112814291:TTCTTG:T	2.45149e-07	-1.52898e-10	-1.23806
112814325	chr2:112814325:T:C	2.86821e-07	-1.52898e-10	-1.08107
112814442	chr2:112814442:A:G	1.73845e-07	-1.58176	-2.89289e-10
112814780	chr2:112814780:T:C	4.89792e-08	-1.71942	-1.1291
112815326	chr2:112815326:T:C	4.14572e-07	-1.52898e-10	-0.712679
112815559	chr2:112815559:T:G	2.91209e-07	-1.52898e-10	-1.06588
112815824	chr2:112815824:T:C	2.56287e-07	-1.52898e-10	-1.19363
112815954	chr2:112815954:T:A	2.56947e-07	-1.52898e-10	-1.19105
112816238	chr2:112816238:A:C	3.86816e-07	-1.52898e-10	-0.781976
112816388	chr2:112816388:G:A	2.43686e-07	-1.52898e-10	-1.24404
112816499	chr2:112816499:A:G	2.51361e-07	-1.52898e-10	-1.21303
112816897	chr2:112816897:G:A	5.41278e-07	-1.52898e-10	-0.445992
112816941	chr2:112816941:C:T	2.82492e-07	-1.52898e-10	-1.09627
112817106	chr2:112817106:G:A	9.11525e-07	-1.52898e-10	0.075195
112817172	chr2:112817172:C:T	6.86389e-07	-1.52898e-10	-0.20848
112817277	chr2:112817277:G:A	4.53566e-08	-1.66067	-1.2647
112817287	chr2:112817287:T:C	6.90218e-07	-1.52898e-10	-0.202917
112817441	chr2:112817441:C:T	2.78144e-07	-1.52898e-10	-1.11179
112817512	chr2:112817512:G:A	3.20645e-07	-1.52898e-10	-0.969589
112817651	chr2:112817651:G:T	7.84092e-08	-1.28237	-1.09561
112818269	chr2:112818269:A:T	3.98006e-07	-1.52898e-10	-0.753458
112818364	chr2:112818364:A:G	2.71583e-07	-1.52898e-10	-1.13566
112818680	chr2:112818680:G:A	2.45274e-07	-1.52898e-10	-1.23755
112818722	chr2:112818722:C:T	2.69908e-07	-1.52898e-10	-1.14184
112819149	chr2:112819149:C:G	3.15623e-07	-0.152508	-0.832867
112819247	chr2:112819247:T:A	2.56419e-07	-1.52898e-10	-1.19311
112819325	chr2:112819325:A:G	1.27049e-07	-0.990681	-0.90467
112819330	chr2:112819330:T:G	2.60964e-07	-1.52898e-10	-1.17554
112819338	chr2:112819338:G:A	2.1321e-07	-0.501345	-0.8763
112819356	chr2:112819356:T:C	3.53887e-07	-1.52898e-10	-0.870946
112819357	chr2:112819357:G:T	3.90906e-07	-1.52898e-10	-0.771456
112819632	chr2:112819632:C:T	8.95556e-08	-1.26943	-0.975635
112819872	chr2:112819872:T:C	7.34559e-07	1.10759	-1.24824
112820380	chr2:112820380:T:C	9.72749e-07	0.831434	-0.691232
112820875	chr2:112820875:A:G	7.69577e-08	-1.16383	-1.23284
112821027	chr2:112821027:T:C	2.46537e-07	-1.52898e-10	-1.23241
112821085	chr2:112821085:AATATTTTAT:A	1.64114e-07	-1.63936	-2.89289e-10
112822264	chr2:112822264:A:G	2.40253e-07	-1.52898e-10	-1.25823
112822289	chr2:112822289:T:C	5.3879e-07	-0.450598	-2.89289e-10
112822681	chr2:112822681:C:G	2.40867e-07	-1.52898e-10	-1.25568
112822855	chr2:112822855:C:G	3.82556e-07	0.373343	-1.16639
112823049	chr2:112823049:T:A	1.92876e-07	-1.47788	-2.89289e-10
112823416	chr2:112823416:C:T	2.72939e-07	-1.52898e-10	-1.13067
112823573	chr2:112823573:C:T	2.51505e-07	-1.52898e-10	-1.21246
112823805	chr2:112823805:C:T	1.81569e-07	-1.53829	-2.89289e-10
112823911	chr2:112823911:G:A	2.15078e-07	-1.36892	-2.89289e-10
112823950	chr2:112823950:C:T	2.17482e-07	-1.35781	-2.89289e-10
112824293	chr2:112824293:T:A	2.40096e-07	-1.52898e-10	-1.25889
112824589	chr2:112824589:A:C	3.17678e-07	-1.52898e-10	-0.978887
112825003	chr2:112825003:G:C	3.51938e-07	-1.52898e-10	-0.87647
112825104	chr2:112825104:G:A	3.5068e-07	-1.52898e-10	-0.880051
112825205	chr2:112825205:C:T	4.37883e-08	-1.7197	-1.24086
112825326	chr2:112825326:G:A	2.72823e-07	-1.52898e-10	-1.1311
112826303	chr2:112826303:C:A	9.26543e-08	-0.967982	-1.24307
112826379	chr2:112826379:C:T	2.41117e-07	-1.52898e-10	-1.25464
112827473	chr2:112827473:C:T	9.5712e-07	1.3471	-1.2231
112827570	chr2:112827570:T:C	2.38825e-07	-1.52898e-10	-1.26419
112828093	chr2:112828093:CCCATGAT:C	1.64384e-07	-1.63772	-2.89289e-10
112828642	chr2:112828642:A:G	2.63118e-07	-1.16732	-2.89289e-10
112828793	chr2:112828793:G:A	4.41011e-07	-1.52898e-10	-0.650855
112828857	chr2:112828857:A:C	3.80239e-07	-1.52898e-10	-0.799123
112828892	chr2:112828892:A:G	1.86413e-06	2.05326	-1.26264
112829544	chr2:112829544:A:G	3.52885e-07	0.291147	-1.16493
112829641	chr2:112829641:A:G	2.76486e-07	-1.52898e-10	-1.11776
112829896	chr2:112829896:AAATTG:A	3.51086e-07	-1.52898e-10	-0.878892
112830624	chr2:112830624:T:C	2.74097e-07	-1.52898e-10	-1.12644
112830725	chr2:112830725:C:T	4.39482e-08	-1.7166	-1.24032
112830955	chr2:112830955:A:G	2.40808e-07	-1.52898e-10	-1.25593
112830976	chr2:112830976:A:G	1.0456e-06	1.47272	-1.26029
112831089	chr2:112831089:G:A	2.51703e-07	-1.52898e-10	-1.21167
112831178	chr2:112831178:CAA:C	9.26149e-08	-1.01017	-1.20131
112831217	chr2:112831217:G:A	2.40561e-07	-1.52898e-10	-1.25695
112831756	chr2:112831756:C:T	9.05272e-08	-1.01719	-1.21709
112831797	chr2:112831797:A:G	1.52604e-07	-1.71208	-2.89289e-10
112832174	chr2:112832174:G:A	4.23562e-07	-1.52898e-10	-0.691225
112832890	chr2:112832890:C:T	5.54048e-08	-1.71796	-1.0073
112833698	chr2:112833698:A:G	3.562e-07	0.268472	-1.1329
112833765	chr2:112833765:G:A	2.63922e-07	-0.0453138	-1.11895
112834078	chr2:112834078:T:G	1.35171e-07	-0.654449	-1.17893
112834786	chr2:112834786:C:T	1.17035e-07	-0.759974	-1.21748
112835315	chr2:112835315:GA:G	3.15813e-07	-0.166381	-0.818395
112835370	chr2:112835370:C:T	2.59947e-07	-1.52898e-10	-1.17945
112835372	chr2:112835372:T:A	2.48051e-07	-1.52898e-10	-1.22629
112835941	chr2:112835941:G:A	5.9229e-06	2.39699	-0.450334
112836014	chr2:112836014:T:C	3.56483e-07	-1.52898e-10	-0.863636
112836120	chr2:112836120:A:G	2.73592e-07	-1.52898e-10	-1.12829
112836171	chr2:112836171:G:A	2.55649e-07	-1.52898e-10	-1.19612
112836810	chr2:112836810:G:A	2.21798e-05	3.49294	-0.225923
112837290	chr2:112837290:A:G	6.36758e-06	2.93859	-0.919535
112837491	chr2:112837491:T:G	5.03627e-07	-1.52898e-10	-0.518088
112837576	chr2:112837576:TACCA:T	3.46409e-07	-1.52898e-10	-0.892304
112837782	chr2:112837782:T:C	4.07691e-05	4.84565	-0.96989
112837878	chr2:112837878:A:T	2.51477e-07	-1.52898e-10	-1.21257
112838147	chr2:112838147:G:A	2.69614e-07	-1.52898e-10	-1.14293
112838252	chr2:112838252:C:G	6.28621e-05	5.31792	-1.00914
112838503	chr2:112838503:CTG:C	5.72599e-07	-1.52898e-10	-0.389739
112838691	chr2:112838691:CTTTT:C	8.88638e-07	-1.52898e-10	0.0497653
112839163	chr2:112839163:C:T	1.5989e-07	-1.66544	-2.89289e-10
112839179	chr2:112839179:C:T	1.95e-07	-1.46693	-2.89289e-10
112839356	chr2:112839356:G:T	2.01545e-07	-1.43391	-2.89289e-10
112839656	chr2:112839656:T:C	3.22632e-07	-1.52898e-10	-0.963411
112839770	chr2:112839770:A:G	5.25529e-07	-1.52898e-10	-0.475519
112840530	chr2:112840530:G:A	1.11941e-07	-0.809778	-1.21218
112840640	chr2:112840640:T:TTA	2.43162e-07	-1.52898e-10	-1.2462
112840644	chr2:112840644:T:C	2.43088e-07	-1.52898e-10	-1.2465
112840730	chr2:112840730:G:C	3.44072e-07	-1.52898e-10	-0.899072
112840741	chr2:112840741:T:C	2.4302e-07	-1.52898e-10	-1.24678
112841950	chr2:112841950:A:G	7.43765e-07	0.535632	-0.663831
112842297	chr2:112842297:C:A	5.42228e-07	-0.444238	-2.89289e-10
112842714	chr2:112842714:C:A	2.85211e-07	-1.52898e-10	-1.0867
112842749	chr2:112842749:T:C	7.17529e-06	2.32488	-0.186406
112842838	chr2:112842838:C:T	1.02946e-07	-0.880299	-1.22542
112842989	chr2:112842989:C:G	7.11756e-07	0.263799	-0.435988
112843435	chr2:112843435:C:G	2.85689e-07	-1.52898e-10	-1.08502
112843850	chr2:112843850:G:GAAACA	7.67533e-08	-1.1637	-1.23562
112844063	chr2:112844063:A:G	4.78255e-07	-1.52898e-10	-0.56978
112844416	chr2:112844416:T:A	2.51791e-07	-1.52898e-10	-1.21132
112844447	chr2:112844447:A:G	6.6523e-07	-1.52898e-10	-0.239791
112844819	chr2:112844819:T:G	5.72599e-07	-1.52898e-10	-0.389739
112844982	chr2:112844982:A:G	1.65801e-07	-0.482481	-1.14665
112845069	chr2:112845069:C:CA	5.73752e-07	-1.52898e-10	-0.387728
112845375	chr2:112845375:C:T	2.39773e-07	-1.52898e-10	-1.26023
112845606	chr2:112845606:G:T	1.09777e-07	-1.18927	-0.852194
112845653	chr2:112845653:TCTC:T	2.76097e-07	-1.52898e-10	-1.11917
112845681	chr2:112845681:G:A	5.2764e-07	-1.52898e-10	-0.47151
112845742	chr2:112845742:C:T	3.2179e-07	-1.52898e-10	-0.966024
112846455	chr2:112846455:CA:C	4.36146e-05	4.94322	-0.999995
112847272	chr2:112847272:C:T	2.71239e-07	-1.52898e-10	-1.13692
112848380	chr2:112848380:C:T	8.20322e-08	-1.11319	-1.21962
112848548	chr2:112848548:T:C	6.63606e-07	-1.52898e-10	-0.242236
112848616	chr2:112848616:G:A	7.70327e-07	0.677898	-0.771008
112848703	chr2:112848703:T:C	7.2053e-07	0.848699	-1.00864
112848727	chr2:112848727:C:T	2.97936e-07	-1.52898e-10	-1.04304
112848983	chr2:112848983:G:A	1.82526e-07	-1.53303	-2.89289e-10
112849068	chr2:112849068:T:C	2.15081e-07	-0.892361	-0.476548
112849849	chr2:112849849:A:G	8.66937e-07	-1.52898e-10	0.0250422
112850086	chr2:112850086:T:C	7.22356e-07	-1.52898e-10	-0.157406
112850250	chr2:112850250:A:G	7.20162e-07	-1.52898e-10	-0.160448
112851246	chr2:112851246:A:G	7.37376e-05	5.68976	-1.22141
112851327	chr2:112851327:C:A	8.62027e-07	-1.52898e-10	0.0193619
112851631	chr2:112851631:G:A	2.46808e-07	-1.52898e-10	-1.23131
112851794	chr2:112851794:G:A	6.65488e-08	-1.27757	-1.26442
112851830	chr2:112851830:T:C	2.70148e-07	-1.52898e-10	-1.14095
112851908	chr2:112851908:G:C	3.62813e-07	-1.52898e-10	-0.846037
112851991	chr2:112851991:C:T	3.28782e-05	4.22043	-0.559788
112852467	chr2:112852467:G:A	7.78777e-08	-1.15911	-1.22567
112852546	chr2:112852546:A:C	2.81359e-07	-1.52898e-10	-1.10029
112852637	chr2:112852637:A:G	6.91552e-07	-1.52898e-10	-0.200985
112852779	chr2:112852779:T:C	1.69577e-07	-0.797067	-0.809548
112852904	chr2:112852904:C:G	4.90552e-07	-1.52898e-10	-0.544394
112853203	chr2:112853203:T:C	9.38804e-05	5.97212	-1.26226
112853546	chr2:112853546:G:T	8.67959e-07	-1.52898e-10	0.0262199
112853676	chr2:112853676:G:A	2.72037e-07	-1.52898e-10	-1.13399
112853848	chr2:112853848:T:C	2.46106e-07	-1.52898e-10	-1.23416
112854789	chr2:112854789:A:G	2.61792e-07	-1.52898e-10	-1.17237
112855291	chr2:112855291:A:C	2.4464e-07	-1.52898e-10	-1.24014
112855363	chr2:112855363:T:C	2.65121e-07	-1.52898e-10	-1.15974
112855571	chr2:112855571:A:C	2.46665e-07	-1.52898e-10	-1.23189
112855998	chr2:112855998:TA:T	2.01573e-07	-1.43378	-2.89289e-10
112856108	chr2:112856108:C:T	2.47555e-07	-1.52898e-10	-1.22829
112856180	chr2:112856180:C:G	1.95273e-07	-0.99434	-0.471187
112856379	chr2:112856379:T:A	3.02144e-07	-1.52898e-10	-1.02902
112856403	chr2:112856403:A:T	1.2568e-07	-0.680267	-1.22592
112856510	chr2:112856510:T:C	3.35814e-07	-1.52898e-10	-0.923368
112857116	chr2:112857116:TTAAAA:T	7.9415e-07	-1.52898e-10	-0.0626525
112857317	chr2:112857317:C:T	2.08315e-07	-0.28213	-1.11874
112857745	chr2:112857745:C:A	1.89303e-07	-1.49657	-2.89289e-10
112857987	chr2:112857987:TAAGAG:T	3.32537e-07	-1.52898e-10	-0.933172
112858042	chr2:112858042:C:G	9.98354e-05	6.00605	-1.2347
112858128	chr2:112858128:A:G	7.03499e-07	-1.52898e-10	-0.183858
112858245	chr2:112858245:G:T	2.61707e-07	-1.52898e-10	-1.1727
112858498	chr2:112858498:G:T	1.92116e-07	-1.48183	-2.89289e-10
112858681	chr2:112858681:A:G	1.52483e-07	-1.03656	-0.676311
112859164	chr2:112859164:A:G	2.73831e-07	-1.52898e-10	-1.12741
112859327	chr2:112859327:CAGTT:C	3.52179e-07	-1.52898e-10	-0.875783
112859587	chr2:112859587:A:G	1.53802e-07	-1.70426	-2.89289e-10
112860086	chr2:112860086:G:A	2.35963e-07	-0.658351	-0.617897
112860361	chr2:112860361:G:A	2.83538e-07	-1.52898e-10	-1.09258
112861077	chr2:112861077:ATTG:A	3.38048e-07	-1.52898e-10	-0.916737
112861080	chr2:112861080:G:A	2.59912e-06	1.123	-2.89289e-10
112861653	chr2:112861653:A:C	8.76299e-05	5.88147	-1.24051
112861752	chr2:112861752:T:C	2.60497e-07	-1.52898e-10	-1.17733
112862230	chr2:112862230:T:G	7.75573e-07	-1.52898e-10	-0.0863215
112862460	chr2:112862460:A:C	1.43246e-07	-1.01946	-0.755893
112863018	chr2:112863018:TG:T	1.91463e-06	0.817355	-2.89289e-10
112863060	chr2:112863060:A:G	8.83738e-07	-1.52898e-10	0.0442366
112863188	chr2:112863188:A:G	9.29839e-05	5.93346	-1.23321
112863351	chr2:112863351:C:T	6.96637e-07	-1.52898e-10	-0.19366
112863628	chr2:112863628:A:G	2.44655e-07	-1.52898e-10	-1.24008
112863633	chr2:112863633:C:T	8.3065e-08	-1.07392	-1.24638
112864671	chr2:112864671:G:A	4.13019e-07	-1.52898e-10	-0.71643
112865417	chr2:112865417:T:G	6.30662e-07	-1.52898e-10	-0.293154
112865703	chr2:112865703:C:A	1.71558e-05	3.27284	-0.262669
112866295	chr2:112866295:G:T	3.24583e-07	-1.52898e-10	-0.957382
112866313	chr2:112866313:G:A	2.44609e-07	-1.52898e-10	-1.24027
112866421	chr2:112866421:G:A	2.41035e-07	-1.52898e-10	-1.25498
112866638	chr2:112866638:C:T	8.47777e-07	0.325217	-0.322524
112866815	chr2:112866815:A:C	6.40003e-07	-1.52898e-10	-0.278451
112867134	chr2:112867134:A:G	2.40843e-07	-0.162753	-1.09303
112867808	chr2:112867808:G:A	1.15258e-06	-1.52898e-10	0.309834
112869012	chr2:112869012:C:G	8.19324e-05	5.77087	-1.19714
112869019	chr2:112869019:CAT:C	8.01517e-07	0.298968	-0.352386
112869247	chr2:112869247:C:T	3.763e-07	-1.52898e-10	-0.809537
112869657	chr2:112869657:T:G	1.17619e-05	3.07942	-0.446723
112870389	chr2:112870389:C:T	5.9394e-08	-1.42761	-1.22812
112870522	chr2:112870522:C:T	3.04552e-07	-1.52898e-10	-1.02108
112870629	chr2:112870629:T:G	1.85205e-07	-0.845685	-0.672778
112870724	chr2:112870724:C:T	1.72251e-05	3.15907	-0.144868
112870789	chr2:112870789:C:T	2.65492e-07	-1.52898e-10	-1.15834
112872401	chr2:112872401:TCAA:T	9.98439e-07	0.866504	-0.700235
112872452	chr2:112872452:G:A	3.06702e-07	-0.00544892	-1.0086
112872674	chr2:112872674:G:T	6.94071e-07	-1.52898e-10	-0.19735
112872681	chr2:112872681:T:C	6.5171e-07	-1.52898e-10	-0.260324
112872715	chr2:112872715:A:T	4.05726e-07	-1.52898e-10	-0.734246
112872725	chr2:112872725:C:T	9.26059e-07	0.819518	-0.728504
112872908	chr2:112872908:G:A	3.85431e-07	-1.52898e-10	-0.785562
112873186	chr2:112873186:GAAC:G	2.38676e-07	-1.52898e-10	-1.26482
112873920	chr2:112873920:C:T	1.28363e-06	-1.52898e-10	0.41752
112873948	chr2:112873948:C:T	1.0082e-06	0.76107	-0.585069
112874607	chr2:112874607:C:T	7.70398e-07	0.210577	-0.303595
112875416	chr2:112875416:C:T	8.28961e-07	-1.52898e-10	-0.0197511
112875432	chr2:112875432:G:A	7.03902e-07	0.142734	-0.326019
112875630	chr2:112875630:A:T	4.25025e-07	-1.52898e-10	-0.687775
112876212	chr2:112876212:G:A	4.04968e-07	-1.52898e-10	-0.736116
112876218	chr2:112876218:A:T	2.4567e-07	-1.52898e-10	-1.23593
112877122	chr2:112877122:C:T	2.46445e-07	-1.52898e-10	-1.23279
112877212	chr2:112877212:C:T	3.30718e-07	-1.52898e-10	-0.938659
112878483	chr2:112878483:T:G	3.31108e-07	-1.52898e-10	-0.93748
112878516	chr2:112878516:T:G	7.82693e-07	0.996388	-1.07357
112878905	chr2:112878905:CT:C	4.42019e-07	-1.52898e-10	-0.648572
112878987	chr2:112878987:G:A	2.82087e-07	-1.52898e-10	-1.09771
112879115	chr2:112879115:C:T	2.75009e-07	-1.12312	-2.89289e-10
112879285	chr2:112879285:T:C	1.74076e-07	-0.45676	-1.12367
112879542	chr2:112879542:A:C	2.52755e-07	-1.52898e-10	-1.2075
112880500	chr2:112880500:C:T	3.69168e-07	-1.52898e-10	-0.828671
112880555	chr2:112880555:C:G	1.9702e-07	-1.45662	-2.89289e-10
112881306	chr2:112881306:C:T	3.01274e-07	-1.52898e-10	-1.0319
112881653	chr2:112881653:T:A	3.28802e-07	0.319007	-1.26348
112882007	chr2:112882007:A:G	8.34429e-07	1.20379	-1.21696
112882056	chr2:112882056:C:A	9.68303e-07	1.33696	-1.20134
112882162	chr2:112882162:T:C	3.01545e-07	-1.52898e-10	-1.03101
112882186	chr2:112882186:A:T	2.54955e-07	-1.52898e-10	-1.19884
112882228	chr2:112882228:C:T	2.48105e-07	-1.52898e-10	-1.22607
112882367	chr2:112882367:T:C	1.98476e-07	-1.44925	-2.89289e-10
112883090	chr2:112883090:G:A	5.9092e-08	-1.71841	-0.942417
112883119	chr2:112883119:C:T	3.05868e-07	-1.52898e-10	-1.01677
112883120	chr2:112883120:G:A	3.10647e-07	-1.52898e-10	-1.00127
112883755	chr2:112883755:A:G	5.53778e-07	-1.52898e-10	-0.423161
112883895	chr2:112883895:C:T	7.51374e-06	3.40144	-1.21687
112884022	chr2:112884022:C:A	3.50817e-07	-1.52898e-10	-0.879659
112884054	chr2:112884054:T:C	1.13016e-07	-0.747763	-1.26463
112884367	chr2:112884367:G:A	7.46679e-06	3.39715	-1.21885
112885447	chr2:112885447:C:T	9.12874e-08	-1.04863	-1.17728
112886051	chr2:112886051:T:C	1.05836e-07	-0.816223	-1.26181
112886061	chr2:112886061:G:A	2.32083e-07	-0.579399	-0.713431
112886148	chr2:112886148:C:A	5.29063e-08	-1.71826	-1.05314
112887074	chr2:112887074:G:A	2.74873e-07	-1.12362	-2.89289e-10
112887540	chr2:112887540:A:G	1.18903e-07	-0.725103	-1.23651
112887860	chr2:112887860:C:T	2.5263e-07	-1.208	-2.89289e-10
112887897	chr2:112887897:C:G	3.15216e-07	-1.52898e-10	-0.986665
112888365	chr2:112888365:C:A	4.69221e-08	-1.71817	-1.17327
112889169	chr2:112889169:G:A	1.03019e-05	3.64363	-1.14347
112889482	chr2:112889482:T:G	3.99288e-07	-1.52898e-10	-0.750241
112889542	chr2:112889542:C:T	2.83351e-07	-1.52898e-10	-1.09324
112889682	chr2:112889682:C:T	3.12844e-07	-1.52898e-10	-0.99422
112890125	chr2:112890125:AG:A	4.70662e-08	-1.71561	-1.17275
112891633	chr2:112891633:G:A	1.05597e-05	3.59703	-1.07215
112892444	chr2:112892444:C:A	2.41057e-07	-1.52898e-10	-1.25489
112893227	chr2:112893227:C:T	4.78905e-08	-1.70994	-1.16107
112893674	chr2:112893674:T:C	3.99414e-07	-1.52898e-10	-0.749927
112894308	chr2:112894308:T:C	2.45775e-07	-1.23551	-2.89289e-10
112894946	chr2:112894946:G:T	4.84592e-07	0.623947	-1.18056
112895476	chr2:112895476:G:A	3.27619e-07	-1.52898e-10	-0.948073
112895792	chr2:112895792:T:C	8.56606e-07	1.21744	-1.20439
112895859	chr2:112895859:A:T	1.41763e-06	-1.52898e-10	0.516816
112896981	chr2:112896981:C:T	3.62273e-07	-1.52898e-10	-0.847528
112897642	chr2:112897642:T:C	1.22932e-06	1.31008	-0.93579
112898513	chr2:112898513:CATT:C	5.07413e-08	-1.69486	-1.11833
112899173	chr2:112899173:T:G	3.11472e-07	-1.52898e-10	-0.998613
112899643	chr2:112899643:A:G	3.3918e-07	-1.52898e-10	-0.913393
112899688	chr2:112899688:T:C	3.65285e-07	-1.52898e-10	-0.839246
112900182	chr2:112900182:C:T	4.24368e-07	0.526343	-1.21567
112900498	chr2:112900498:T:C	1.23756e-07	-0.800993	-1.12062
112901128	chr2:112901128:C:T	3.60837e-07	0.353364	-1.20486
112901133	chr2:112901133:G:T	2.12844e-07	-1.37937	-2.89289e-10
112901139	chr2:112901139:C:T	2.49554e-07	-1.52898e-10	-1.22025
112901147	chr2:112901147:G:A	4.41992e-08	-1.68795	-1.26326
112902055	chr2:112902055:T:C	5.44952e-08	-1.53665	-1.20516
112902069	chr2:112902069:G:A	2.51684e-07	-1.52898e-10	-1.21175
112902610	chr2:112902610:A:G	1.02691e-06	-1.52898e-10	0.194385
112902654	chr2:112902654:G:A	2.47762e-07	-1.52898e-10	-1.22746
112902798	chr2:112902798:AAAATG:A	2.99634e-07	-1.52898e-10	-1.03736
112903783	chr2:112903783:C:T	1.54286e-07	-1.70111	-2.89289e-10
112904132	chr2:112904132:G:A	3.26497e-07	-1.52898e-10	-0.951504
112904583	chr2:112904583:G:A	4.26657e-07	-1.52898e-10	-0.683943
112904879	chr2:112904879:T:C	4.06073e-07	-1.52898e-10	-0.733391
112905253	chr2:112905253:T:C	3.14449e-07	-1.52898e-10	-0.989102
112905327	chr2:112905327:A:G	3.12632e-07	-1.52898e-10	-0.994897
112906296	chr2:112906296:A:G	2.64789e-07	-1.52898e-10	-1.16099
112906480	chr2:112906480:G:A	2.97318e-07	-1.52898e-10	-1.04512
112906666	chr2:112906666:G:A	2.6753e-07	-1.52898e-10	-1.15069
112907240	chr2:112907240:T:C	4.50774e-08	-1.69419	-1.23736
112907241	chr2:112907241:G:A	2.90192e-07	-1.52898e-10	-1.06938
112907695	chr2:112907695:C:T	1.79433e-07	-1.55012	-2.89289e-10
112907872	chr2:112907872:G:A	8.64979e-07	-1.52898e-10	0.0227804
112908164	chr2:112908164:T:C	4.86179e-08	-1.63217	-1.22376
112908292	chr2:112908292:T:C	3.52509e-07	-1.52898e-10	-0.874847
112908311	chr2:112908311:A:G	2.40368e-07	-1.52898e-10	-1.25775
112909226	chr2:112909226:A:G	6.00474e-07	-1.52898e-10	-0.342204
112909434	chr2:112909434:T:C	4.44854e-08	-1.70083	-1.24393
112909891	chr2:112909891:T:TTG	4.44833e-08	-1.70114	-1.24367
112910093	chr2:112910093:T:C	2.74327e-07	-1.52898e-10	-1.1256
112910176	chr2:112910176:G:A	4.30455e-08	-1.71297	-1.2647
112910267	chr2:112910267:T:C	4.44343e-08	-1.69966	-1.24625
112910268	chr2:112910268:C:A	4.47686e-08	-1.69332	-1.24509
112910286	chr2:112910286:A:G	4.48146e-08	-1.69082	-1.24657
112910428	chr2:112910428:T:G	5.24107e-06	2.64694	-0.822581
112910567	chr2:112910567:T:A	4.53283e-08	-1.69772	-1.22828
112910570	chr2:112910570:G:A	4.2843e-08	-1.71772	-1.26466
112910784	chr2:112910784:C:A	4.50771e-08	-1.70254	-1.22901
112910946	chr2:112910946:A:G	4.5295e-08	-1.68284	-1.24389
112911097	chr2:112911097:CT:C	4.4624e-08	-1.68993	-1.25172
112911226	chr2:112911226:G:C	4.5455e-08	-1.66502	-1.25818
112911266	chr2:112911266:A:G	4.45595e-08	-1.68769	-1.25541
112911501	chr2:112911501:C:A	4.47245e-08	-1.68942	-1.24999
112911621	chr2:112911621:G:A	2.40876e-07	-1.52898e-10	-1.25564
112911742	chr2:112911742:C:T	4.33568e-08	-1.70863	-1.26183
112911786	chr2:112911786:C:T	4.34355e-08	-1.7068	-1.26184
112912003	chr2:112912003:C:T	4.34129e-08	-1.70753	-1.26164
112912052	chr2:112912052:G:A	5.19033e-07	-1.52898e-10	-0.487957
112912187	chr2:112912187:C:T	1.40401e-07	-0.57378	-1.22164
112912248	chr2:112912248:T:C	4.37291e-08	-1.70175	-1.26016
112912618	chr2:112912618:T:TA	2.70316e-07	-1.52898e-10	-1.14033
112912655	chr2:112912655:A:G	1.81847e-07	-1.53676	-2.89289e-10
112912798	chr2:112912798:C:T	4.36057e-08	-1.70054	-1.2642
112912860	chr2:112912860:A:T	4.33452e-08	-1.70633	-1.2644
112912898	chr2:112912898:A:G	4.33733e-08	-1.70523	-1.26485
112912904	chr2:112912904:G:C	4.33962e-08	-1.70477	-1.26478
112913372	chr2:112913372:G:C	4.33719e-08	-1.70542	-1.26469
112913435	chr2:112913435:C:G	1.66092e-07	-0.370162	-1.25722
112913436	chr2:112913436:A:G	4.32581e-08	-1.70973	-1.26301
112913437	chr2:112913437:G:A	4.63036e-08	-1.6496	-1.25511
112913559	chr2:112913559:C:T	4.34967e-08	-1.70954	-1.2577
112913621	chr2:112913621:T:C	4.34004e-08	-1.70997	-1.25949
112913726	chr2:112913726:T:C	1.70471e-07	-0.377793	-1.22357
112913833	chr2:112913833:A:G	2.42115e-07	-0.265706	-0.984806
112913972	chr2:112913972:G:A	2.38678e-07	-1.52898e-10	-1.26481
112914243	chr2:112914243:T:C	2.42324e-07	-1.52898e-10	-1.24965
112914526	chr2:112914526:C:G	3.14982e-07	-1.52898e-10	-0.987409
112914547	chr2:112914547:G:A	3.328e-07	-1.52898e-10	-0.932383
112914717	chr2:112914717:C:T	2.74671e-07	-1.52898e-10	-1.12435
112914857	chr2:112914857:C:G	4.47686e-08	-1.70466	-1.23376
112914929	chr2:112914929:A:G	2.41009e-07	-1.52898e-10	-1.25509
112914991	chr2:112914991:A:G	4.45701e-08	-1.70354	-1.23932
112915088	chr2:112915088:A:G	4.45622e-08	-1.70501	-1.23803
112915089	chr2:112915089:C:T	4.45711e-08	-1.70466	-1.23818
112915313	chr2:112915313:C:T	4.48821e-08	-1.70231	-1.23358
112915391	chr2:112915391:A:G	4.4749e-08	-1.69742	-1.24144
112915893	chr2:112915893:C:T	5.86016e-07	0.835152	-1.20173
112915894	chr2:112915894:G:A	1.17548e-07	-1.03894	-0.934137
112915897	chr2:112915897:C:A	4.52383e-08	-1.69875	-1.22923
112915989	chr2:112915989:G:A	4.5322e-08	-1.69953	-1.2266
112916005	chr2:112916005:A:G	4.49887e-08	-1.70358	-1.22993
112916008	chr2:112916008:A:G	4.51766e-08	-1.69998	-1.22937
112916019	chr2:112916019:G:A	4.50607e-08	-1.70254	-1.22937
112916166	chr2:112916166:C:T	4.51037e-08	-1.70275	-1.22821
112916195	chr2:112916195:A:G	4.52466e-08	-1.70113	-1.22667
112916678	chr2:112916678:G:A	2.42167e-07	-1.52898e-10	-1.2503
112917132	chr2:112917132:C:G	4.55996e-08	-1.70312	-1.2169
112917144	chr2:112917144:A:G	4.55979e-08	-1.70081	-1.21925
112917310	chr2:112917310:G:T	4.60993e-08	-1.69396	-1.21517
112917503	chr2:112917503:A:G	4.77089e-08	-1.63368	-1.24113
112917692	chr2:112917692:C:T	4.43821e-08	-1.70857	-1.23852
112917851	chr2:112917851:G:A	4.5263e-08	-1.69902	-1.22841
112917878	chr2:112917878:A:G	2.75713e-07	-1.52898e-10	-1.12056
112918199	chr2:112918199:A:AT	4.90604e-08	-1.63978	-1.20709
112918606	chr2:112918606:C:T	2.42241e-07	-1.52898e-10	-1.24999
112918642	chr2:112918642:T:C	4.64214e-08	-1.69756	-1.2046
112918804	chr2:112918804:G:A	4.53966e-08	-1.71033	-1.21415
112918994	chr2:112918994:C:A	4.54371e-08	-1.71136	-1.21223
112919082	chr2:112919082:T:C	4.5401e-08	-1.66497	-1.25942
112919355	chr2:112919355:TGAGG:T	4.6731e-08	-1.69408	-1.20143
112919378	chr2:112919378:T:C	7.96063e-07	1.12562	-1.18587
112920075	chr2:112920075:C:T	4.33833e-07	-1.52898e-10	-0.667265
112920086	chr2:112920086:T:C	4.6081e-08	-1.6967	-1.21282
112920089	chr2:112920089:T:C	2.4524e-07	-1.52898e-10	-1.23769
112920186	chr2:112920186:G:A	2.679e-07	-1.52898e-10	-1.14931
112920410	chr2:112920410:G:C	3.52362e-07	-1.52898e-10	-0.875265
112920473	chr2:112920473:C:T	1.59253e-07	-0.484143	-1.18529
112920581	chr2:112920581:C:CA	4.33119e-08	-1.71796	-1.25354
112920596	chr2:112920596:T:C	3.59417e-07	-0.300654	-0.554786
112920663	chr2:112920663:C:T	4.59124e-08	-1.69144	-1.22175
112920664	chr2:112920664:C:T	4.57645e-08	-1.69476	-1.22166
112920754	chr2:112920754:A:G	4.63604e-08	-1.6947	-1.20878
112920888	chr2:112920888:G:A	4.43643e-08	-1.71362	-1.23387
112920959	chr2:112920959:C:T	1.60141e-07	-0.487885	-1.17599
112921027	chr2:112921027:A:G	4.61885e-08	-1.69369	-1.21351
112921052	chr2:112921052:A:G	4.71728e-08	-1.67312	-1.21299
112921279	chr2:112921279:G:A	1.54359e-07	-0.520102	-1.18054
112921324	chr2:112921324:T:C	4.59729e-08	-1.69712	-1.21475
112921784	chr2:112921784:G:A	8.38337e-07	1.15283	-1.16133
112922176	chr2:112922176:A:G	4.60546e-08	-1.69892	-1.21118
112922237	chr2:112922237:C:T	4.63007e-08	-1.64032	-1.26445
112922748	chr2:112922748:G:C	2.67899e-07	-1.52898e-10	-1.14932
112922859	chr2:112922859:A:C	4.48536e-08	-1.6789	-1.25762
112923008	chr2:112923008:C:T	4.3636e-07	-1.52898e-10	-0.661457
112923020	chr2:112923020:C:T	2.38672e-07	-1.52898e-10	-1.26483
112923292	chr2:112923292:T:C	2.58607e-07	-1.52898e-10	-1.18462
112923361	chr2:112923361:C:T	6.33965e-07	-1.52898e-10	-0.28793
112923423	chr2:112923423:G:A	2.63686e-07	-1.52898e-10	-1.16517
112923515	chr2:112923515:G:A	2.61551e-07	-1.52898e-10	-1.1733
112923665	chr2:112923665:A:C	1.09168e-07	-0.898287	-1.14875
112923864	chr2:112923864:C:T	4.67478e-08	-1.66666	-1.2285
112923911	chr2:112923911:A:G	2.48378e-07	-1.52898e-10	-1.22497
112923988	chr2:112923988:A:T	2.40085e-07	-1.52898e-10	-1.25893
112924269	chr2:112924269:T:C	4.40181e-08	-1.70256	-1.25277
112924383	chr2:112924383:T:C	7.38282e-07	-1.52898e-10	-0.135598
112924704	chr2:112924704:C:G	9.8801e-07	1.00615	-0.85038
112924836	chr2:112924836:G:A	4.89816e-08	-1.6398	-1.20868
112925044	chr2:112925044:G:A	5.67124e-08	-1.44155	-1.26038
112925194	chr2:112925194:C:T	4.60635e-08	-1.66357	-1.24633
112925403	chr2:112925403:T:C	5.47714e-07	-1.52898e-10	-0.434172
112925533	chr2:112925533:C:T	2.39762e-07	-1.52898e-10	-1.26028
112926032	chr2:112926032:G:A	6.25608e-07	-1.52898e-10	-0.301201
112926820	chr2:112926820:C:A	5.46588e-08	-1.6015	-1.13731
112926982	chr2:112926982:T:A	2.39119e-07	-1.52898e-10	-1.26296
112927353	chr2:112927353:A:ATTT	4.52822e-08	-1.69132	-1.23569
112928162	chr2:112928162:T:A	2.91196e-07	-1.52898e-10	-1.06593
112928703	chr2:112928703:C:T	2.85214e-07	-1.52898e-10	-1.08668
112928773	chr2:112928773:A:G	1.51461e-07	-1.7196	-2.89289e-10
112929615	chr2:112929615:C:T	4.14245e-07	-1.52898e-10	-0.713468
112929665	chr2:112929665:T:C	4.63498e-08	-1.69512	-1.20859
112929862	chr2:112929862:T:A	2.98612e-07	-1.52898e-10	-1.04078
112929892	chr2:112929892:T:TG	6.09207e-07	-0.327767	-2.89289e-10
112930127	chr2:112930127:CAG:C	2.19686e-07	-1.34773	-2.89289e-10
112930584	chr2:112930584:A:G	3.70695e-07	-1.52898e-10	-0.824544
112930703	chr2:112930703:G:C	2.73164e-07	-1.52898e-10	-1.12985
112930732	chr2:112930732:C:A	4.32351e-08	-1.70893	-1.26434
112930822	chr2:112930822:C:G	4.59437e-08	-1.65147	-1.26104
112930863	chr2:112930863:T:C	4.50732e-08	-1.67326	-1.25838
112930999	chr2:112930999:A:G	2.46352e-07	-1.52898e-10	-1.23316
112931292	chr2:112931292:G:A	4.52859e-08	-1.66767	-1.25926
112931308	chr2:112931308:G:T	4.55667e-08	-1.66163	-1.25912
112931317	chr2:112931317:C:T	4.51183e-08	-1.67161	-1.25902
112931646	chr2:112931646:C:A	4.5651e-08	-1.65976	-1.25914
112931752	chr2:112931752:T:G	4.52195e-08	-1.67213	-1.25626
112931848	chr2:112931848:A:C	5.02156e-08	-1.56471	-1.25889
112932086	chr2:112932086:T:G	2.41165e-07	-1.52898e-10	-1.25444
112932167	chr2:112932167:C:G	4.60009e-08	-1.71494	-1.19633
112932170	chr2:112932170:G:A	9.98505e-08	-1.08087	-1.05538
112932264	chr2:112932264:T:G	2.39616e-07	-1.52898e-10	-1.26089
112932374	chr2:112932374:C:T	6.04358e-06	1.96683	-2.89289e-10
112932500	chr2:112932500:A:G	4.43836e-08	-1.70481	-1.24225
112932545	chr2:112932545:C:T	2.41894e-07	-1.52898e-10	-1.25142
112932739	chr2:112932739:T:C	4.36983e-08	-1.70105	-1.26157
112932773	chr2:112932773:G:A	6.01082e-08	-1.71031	-0.933464
112932875	chr2:112932875:A:G	5.07695e-08	-1.70832	-1.10431
112933084	chr2:112933084:G:A	2.80599e-07	-1.52898e-10	-1.103
112933358	chr2:112933358:C:T	9.02367e-07	1.17729	-1.11219
112933483	chr2:112933483:T:C	4.68951e-07	0.605796	-1.19522
112933573	chr2:112933573:GC:G	2.38909e-07	-1.52898e-10	-1.26384
112933711	chr2:112933711:T:C	5.63592e-07	0.814732	-1.22033
112933827	chr2:112933827:A:G	1.40618e-06	1.60357	-1.09486
112933922	chr2:112933922:G:A	8.03559e-08	-1.46074	-0.892715
112934349	chr2:112934349:T:C	6.75519e-07	1.04022	-1.26467
112934386	chr2:112934386:C:T	2.55645e-07	-1.52898e-10	-1.19613
112934653	chr2:112934653:G:A	2.612e-07	-1.52898e-10	-1.17464
112935010	chr2:112935010:C:A	2.47184e-07	-1.52898e-10	-1.22979
112935136	chr2:112935136:G:T	2.42536e-07	-1.52898e-10	-1.24877
112935454	chr2:112935454:T:C	3.40144e-07	-1.52898e-10	-0.910556
112935586	chr2:112935586:G:A	2.8847e-07	-1.52898e-10	-1.07533
112935780	chr2:112935780:AT:A	1.01261e-06	-1.52898e-10	0.180359
112936076	chr2:112936076:C:T	9.09234e-07	0.900489	-0.827811
112936218	chr2:112936218:C:T	9.22888e-07	0.946891	-0.859307
112936248	chr2:112936248:G:A	9.08184e-07	0.915965	-0.844442
112936301	chr2:112936301:C:G	1.42214e-06	1.77849	-1.25849
112936340	chr2:112936340:T:C	5.08031e-08	-1.63396	-1.17801
112936568	chr2:112936568:A:G	1.02176e-06	0.931112	-0.741751
112936658	chr2:112936658:G:A	1.38791e-06	0.971316	-0.475688
112936692	chr2:112936692:G:A	1.09665e-06	0.955995	-0.695905
112936762	chr2:112936762:C:T	6.87217e-08	-1.49893	-1.01093
112936864	chr2:112936864:C:T	2.48728e-07	-1.52898e-10	-1.22356
112936991	chr2:112936991:AAC:A	1.27487e-06	0.936834	-0.52616
112937543	chr2:112937543:T:C	1.2308e-06	1.14169	-0.766192
112937569	chr2:112937569:C:T	1.24088e-06	1.15129	-0.76764
112937764	chr2:112937764:G:A	1.20215e-06	1.14227	-0.790328
112937782	chr2:112937782:A:G	1.22172e-06	1.16631	-0.798219
112937925	chr2:112937925:A:G	5.24995e-08	-1.65404	-1.12508
112938441	chr2:112938441:T:C	2.92378e-07	-1.52898e-10	-1.06188
112938455	chr2:112938455:G:A	2.44961e-07	-1.52898e-10	-1.23883
112938456	chr2:112938456:A:AGTT	3.0202e-07	-1.52898e-10	-1.02943
112938469	chr2:112938469:T:C	2.99721e-07	-1.52898e-10	-1.03707
112938769	chr2:112938769:C:T	1.51983e-06	1.77522	-1.18879
112939017	chr2:112939017:T:C	1.61817e-06	1.81606	-1.16693
112939109	chr2:112939109:G:T	4.01871e-07	-0.0209096	-0.722884
112939253	chr2:112939253:G:A	3.2267e-07	-1.52898e-10	-0.963293
112939261	chr2:112939261:G:A	2.67653e-06	2.24553	-1.09318
112939267	chr2:112939267:G:A	6.76294e-08	-1.53154	-0.994343
112939269	chr2:112939269:G:A	6.7352e-08	-1.53565	-0.994343
112939319	chr2:112939319:G:A	4.71576e-08	-1.63387	-1.25255
112939353	chr2:112939353:G:C	2.43645e-07	-1.52898e-10	-1.24421
112939384	chr2:112939384:C:T	2.76298e-07	-1.52898e-10	-1.11844
112939411	chr2:112939411:A:G	2.40306e-07	-1.52898e-10	-1.25801
112939469	chr2:112939469:G:C	2.38847e-07	-1.52898e-10	-1.2641
112939699	chr2:112939699:A:G	5.65397e-08	-1.63354	-1.07145
112939718	chr2:112939718:G:A	2.76413e-07	-1.52898e-10	-1.11803
112939852	chr2:112939852:T:C	2.38668e-07	-1.52898e-10	-1.26485
112940031	chr2:112940031:A:G	3.74199e-07	-1.52898e-10	-0.815136
112940384	chr2:112940384:C:T	8.12935e-08	-1.47446	-0.867394
112940392	chr2:112940392:T:G	2.54763e-07	-1.52898e-10	-1.19959
112940501	chr2:112940501:A:G	2.67332e-06	2.36224	-1.21109
112940517	chr2:112940517:G:A	1.58408e-06	1.82971	-1.20188
112940559	chr2:112940559:C:T	1.54416e-06	1.82639	-1.22408
112940703	chr2:112940703:A:G	2.54751e-07	-1.52898e-10	-1.19964
112940733	chr2:112940733:C:T	2.39048e-07	-1.52898e-10	-1.26326
112940753	chr2:112940753:A:G	6.46514e-07	-1.52898e-10	-0.26833
112940832	chr2:112940832:G:A	3.49124e-07	-1.52898e-10	-0.884496
112941072	chr2:112941072:A:G	5.39251e-07	-1.52898e-10	-0.449744
112941153	chr2:112941153:A:G	2.41815e-07	-1.52898e-10	-1.25175
112941304	chr2:112941304:C:T	2.42393e-07	-1.52898e-10	-1.24937
112941478	chr2:112941478:G:C	6.08491e-08	-1.62457	-1.00696
112941855	chr2:112941855:A:G	2.59313e-07	-1.52898e-10	-1.18189
112942040	chr2:112942040:C:T	2.21859e-06	1.44087	-0.476165
112942204	chr2:112942204:A:G	2.40917e-07	-1.52898e-10	-1.25547
112942249	chr2:112942249:G:A	2.40917e-07	-1.52898e-10	-1.25547
112942404	chr2:112942404:A:G	1.94332e-06	2.01892	-1.18669
112942778	chr2:112942778:T:C	1.04036e-07	-1.55888	-0.536313
112943315	chr2:112943315:G:A	2.24683e-06	2.15293	-1.17557
112943587	chr2:112943587:G:A	2.18035e-06	2.11474	-1.16742
112943806	chr2:112943806:T:G	2.28265e-06	2.19076	-1.19759
112943870	chr2:112943870:G:A	2.2731e-06	2.18758	-1.1986
112943875	chr2:112943875:G:A	2.17448e-06	2.13773	-1.19311
112944021	chr2:112944021:T:G	2.30029e-06	2.19333	-1.19246
112944601	chr2:112944601:A:C	2.3098e-06	2.1966	-1.19161
112944953	chr2:112944953:T:C	8.91227e-08	-1.54645	-0.703464
112945501	chr2:112945501:A:G	3.0942e-06	2.11707	-0.819714
112945591	chr2:112945591:C:G	2.40053e-07	-1.52898e-10	-1.25906
112945704	chr2:112945704:T:C	2.52851e-06	2.29388	-1.19842
112945916	chr2:112945916:C:A	2.44128e-06	1.50003	-0.439673
112946069	chr2:112946069:T:C	1.42924e-06	1.70588	-1.18091
112946612	chr2:112946612:T:C	2.39672e-07	-1.52898e-10	-1.26065
112946628	chr2:112946628:C:T	2.39558e-07	-1.52898e-10	-1.26113
112946980	chr2:112946980:C:A	2.39907e-07	-1.52898e-10	-1.25967
112947001	chr2:112947001:CT:C	2.39931e-07	-1.52898e-10	-1.25957
112947050	chr2:112947050:A:G	2.40724e-07	-1.52898e-10	-1.25627
112947147	chr2:112947147:C:T	1.2209e-06	0.887119	-0.519695
112947229	chr2:112947229:C:T	3.08322e-07	-1.52898e-10	-1.00878
112947411	chr2:112947411:A:G	4.48985e-07	-1.52898e-10	-0.632936
112947421	chr2:112947421:C:T	2.40711e-07	-1.52898e-10	-1.25633
112947513	chr2:112947513:G:A	5.55931e-08	-1.69217	-1.02969
112947617	chr2:112947617:A:G	2.40019e-07	-1.52898e-10	-1.25921
112947708	chr2:112947708:C:T	2.98427e-07	-1.52898e-10	-1.0414
112947785	chr2:112947785:C:A	1.5773e-07	-1.67904	-2.89289e-10
112947787	chr2:112947787:G:A	2.40019e-07	-1.52898e-10	-1.25921
112947826	chr2:112947826:T:C	2.33249e-06	2.186	-1.17123
112947939	chr2:112947939:A:G	2.39835e-07	-1.52898e-10	-1.25997
112948040	chr2:112948040:T:C	2.55246e-07	-1.52898e-10	-1.1977
112948096	chr2:112948096:G:A	1.37078e-06	1.66449	-1.18128
112948302	chr2:112948302:T:C	2.40424e-07	-1.52898e-10	-1.25752
112948594	chr2:112948594:T:C	2.41404e-06	1.52366	-0.474523
112948696	chr2:112948696:C:G	1.12594e-06	-1.52898e-10	0.286446
112948730	chr2:112948730:A:G	1.2237e-06	-1.52898e-10	0.369707
112948776	chr2:112948776:A:G	3.53459e-07	-1.52898e-10	-0.872156
112948797	chr2:112948797:G:A	8.25276e-08	-1.70074	-0.626052
112948800	chr2:112948800:G:A	2.40364e-07	-1.52898e-10	-1.25777
112948962	chr2:112948962:A:G	1.03491e-06	-1.52898e-10	0.202146
112948963	chr2:112948963:T:C	2.39468e-07	-1.52898e-10	-1.2615
112949263	chr2:112949263:T:C	2.79723e-07	-1.52898e-10	-1.10613
112949535	chr2:112949535:G:C	4.66685e-08	-1.63616	-1.2607
112949537	chr2:112949537:G:A	4.66236e-08	-1.63706	-1.26075
112949979	chr2:112949979:A:G	3.73857e-07	-1.52898e-10	-0.816052
112950000	chr2:112950000:G:A	8.05916e-07	0.876743	-0.924687
112950068	chr2:112950068:G:T	1.26034e-06	1.57692	-1.17771
112950098	chr2:112950098:A:T	3.51653e-07	-1.52898e-10	-0.877281
112950229	chr2:112950229:T:C	3.05466e-07	-1.52898e-10	-1.01808
112950449	chr2:112950449:A:G	2.44324e-06	1.43255	-0.371392
112950783	chr2:112950783:C:A	2.55061e-07	-1.52898e-10	-1.19842
112951077	chr2:112951077:A:G	3.6627e-07	-1.52898e-10	-0.836553
112951213	chr2:112951213:T:A	1.21086e-06	1.3676	-1.00845
112951231	chr2:112951231:GT:G	4.12078e-07	-1.52898e-10	-0.718711
112951427	chr2:112951427:C:T	2.56148e-07	-1.52898e-10	-1.19417
112952041	chr2:112952041:C:G	1.16903e-06	1.34061	-1.0166
112952155	chr2:112952155:A:G	5.03294e-07	-1.52898e-10	-0.518751
112952294	chr2:112952294:C:T	7.13126e-07	-1.52898e-10	-0.170267
112952332	chr2:112952332:G:A	3.59993e-07	-1.52898e-10	-0.853841
112952418	chr2:112952418:T:G	2.54953e-07	-1.52898e-10	-1.19885
112952440	chr2:112952440:G:A	3.39897e-07	-1.52898e-10	-0.911283
112952747	chr2:112952747:C:G	8.96329e-07	-1.52898e-10	0.0583838
112952767	chr2:112952767:G:A	2.78296e-07	-1.52898e-10	-1.11124
112952776	chr2:112952776:G:A	4.831e-08	-1.67325	-1.18904
112953336	chr2:112953336:A:G	2.48623e-07	-1.52898e-10	-1.22399
112953374	chr2:112953374:T:G	3.05171e-07	-1.52898e-10	-1.01905
112953631	chr2:112953631:G:A	2.79264e-07	-1.52898e-10	-1.10777
112953781	chr2:112953781:T:C	2.38881e-07	-1.52898e-10	-1.26396
112954565	chr2:112954565:G:A	5.12139e-07	-1.52898e-10	-0.501328
112954831	chr2:112954831:G:A	8.04066e-08	-1.13246	-1.22037
112954919	chr2:112954919:T:C	5.8797e-08	-1.67921	-0.986628
112955182	chr2:112955182:A:G	3.03483e-06	2.5381	-1.26011
112955261	chr2:112955261:C:T	4.88447e-07	-1.52898e-10	-0.548694
112955306	chr2:112955306:T:G	4.71275e-07	-1.52898e-10	-0.584483
112955481	chr2:112955481:A:G	2.43038e-06	1.54855	-0.492673
112955578	chr2:112955578:A:G	2.39984e-07	-1.52898e-10	-1.25935
112956490	chr2:112956490:C:T	3.07563e-07	-1.52898e-10	-1.01124
112956934	chr2:112956934:G:C	3.29691e-07	-1.52898e-10	-0.941767
112957238	chr2:112957238:T:C	3.4213e-07	-1.52898e-10	-0.904733
112957327	chr2:112957327:C:T	4.53565e-07	-1.52898e-10	-0.622786
112957367	chr2:112957367:C:T	2.12498e-06	2.15972	-1.23812
112957661	chr2:112957661:C:T	4.25296e-06	1.61545	-2.89289e-10
112957709	chr2:112957709:C:T	3.21841e-07	-1.52898e-10	-0.965868
112957875	chr2:112957875:A:G	4.64187e-08	-1.69507	-1.20715
112958099	chr2:112958099:A:G	4.95829e-08	-1.61275	-1.22353
112958286	chr2:112958286:T:C	3.38534e-07	-1.52898e-10	-0.915301
112958530	chr2:112958530:CTT:C	4.5776e-08	-1.65149	-1.26468
112958600	chr2:112958600:C:T	2.10775e-07	-0.343079	-1.04605
112958645	chr2:112958645:T:G	4.92085e-08	-1.63938	-1.20448
112958729	chr2:112958729:C:T	1.19191e-07	-0.780741	-1.17846
112959278	chr2:112959278:A:C	5.29739e-07	-1.52898e-10	-0.46754
112959552	chr2:112959552:T:C	2.38774e-07	-1.52898e-10	-1.26441
112959598	chr2:112959598:A:G	2.46048e-07	-1.52898e-10	-1.2344
112959608	chr2:112959608:T:C	1.22929e-07	-0.933095	-0.995224
112959636	chr2:112959636:A:C	2.44962e-07	-1.52898e-10	-1.23882
112959896	chr2:112959896:C:T	4.40797e-07	-1.52898e-10	-0.651339
112959947	chr2:112959947:G:A	6.53825e-08	-1.49978	-1.05989
112960260	chr2:112960260:G:A	6.98579e-08	-1.25482	-1.23864
112960320	chr2:112960320:A:G	3.3432e-07	-1.52898e-10	-0.927824
112960733	chr2:112960733:C:A	7.14836e-08	-1.6391	-0.831353
112960932	chr2:112960932:C:T	1.63108e-07	-0.447452	-1.19806
112961651	chr2:112961651:C:T	3.73317e-07	-1.52898e-10	-0.817497
112961794	chr2:112961794:T:C	2.42655e-07	-1.52898e-10	-1.24828
112961875	chr2:112961875:G:T	2.46426e-07	-1.52898e-10	-1.23286
112961963	chr2:112961963:C:T	2.45807e-07	-1.52898e-10	-1.23538
112962041	chr2:112962041:G:A	9.61791e-07	-1.52898e-10	0.128873
112962442	chr2:112962442:C:T	3.87582e-07	-1.52898e-10	-0.779997
112962507	chr2:112962507:C:T	5.80032e-07	-1.52898e-10	-0.376841
112962835	chr2:112962835:C:T	2.51192e-07	-1.52898e-10	-1.21371
112963397	chr2:112963397:A:G	2.71317e-07	-1.52898e-10	-1.13664
112963422	chr2:112963422:G:A	2.40476e-07	-1.52898e-10	-1.2573
112963466	chr2:112963466:C:T	8.07305e-08	-1.59041	-0.758394
112963535	chr2:112963535:T:C	2.90615e-07	0.196438	-1.26436
112963759	chr2:112963759:C:T	2.40187e-07	-1.52898e-10	-1.25851
112963893	chr2:112963893:T:C	3.21588e-07	-1.52898e-10	-0.966652
112964034	chr2:112964034:G:A	2.71031e-07	-1.52898e-10	-1.13769
112964081	chr2:112964081:T:G	7.09543e-08	-1.57741	-0.900477
112964320	chr2:112964320:G:A	2.51359e-07	0.0468011	-1.25984
112964554	chr2:112964554:A:G	2.22567e-07	-0.118942	-1.21576
112964575	chr2:112964575:A:C	6.77064e-07	-0.222159	-2.89289e-10
112965055	chr2:112965055:A:G	2.38959e-07	-1.52898e-10	-1.26363
112965150	chr2:112965150:T:A	2.42942e-07	-1.52898e-10	-1.2471
112965232	chr2:112965232:C:T	3.44225e-07	-1.52898e-10	-0.898629
112965236	chr2:112965236:C:A	2.85815e-07	-1.08458	-2.89289e-10
112965592	chr2:112965592:A:C	2.68142e-07	-1.52898e-10	-1.14841
112965785	chr2:112965785:G:A	2.38669e-07	-1.52898e-10	-1.26485
112965900	chr2:112965900:A:G	2.48545e-07	0.0253609	-1.24966
112966207	chr2:112966207:G:A	2.3867e-07	-1.52898e-10	-1.26484
112966337	chr2:112966337:C:T	8.02612e-08	-1.58687	-0.767771
112966469	chr2:112966469:G:T	3.2806e-07	-1.52898e-10	-0.946726
112966746	chr2:112966746:A:T	8.05353e-08	-1.46813	-0.883101
112967651	chr2:112967651:A:G	1.98184e-07	-0.345913	-1.10482
112967822	chr2:112967822:T:A	7.50365e-08	-1.57849	-0.843464
112968500	chr2:112968500:C:G	8.67005e-08	-1.57607	-0.701391
112968860	chr2:112968860:C:T	3.33966e-07	-1.52898e-10	-0.928884
112968866	chr2:112968866:T:C	2.61469e-07	-1.52898e-10	-1.17361
112968960	chr2:112968960:A:C	3.38999e-07	-1.52898e-10	-0.913926
112969003	chr2:112969003:T:A	3.4974e-07	0.0597559	-0.94249
112969320	chr2:112969320:T:C	2.88312e-07	-1.52898e-10	-1.07588
112969871	chr2:112969871:C:CA	7.51698e-08	-1.5894	-0.830777
112969930	chr2:112969930:T:A	3.17727e-07	-1.52898e-10	-0.97873
112969993	chr2:112969993:G:A	3.1624e-07	-1.52898e-10	-0.983422
112970064	chr2:112970064:G:T	2.41518e-07	-1.52898e-10	-1.25298
112970522	chr2:112970522:G:A	2.42406e-07	-1.52898e-10	-1.24931
112970744	chr2:112970744:G:A	6.76461e-08	-1.57946	-0.946171
112971007	chr2:112971007:G:A	3.44217e-07	-1.52898e-10	-0.898652
112971149	chr2:112971149:A:G	2.42405e-07	-1.52898e-10	-1.24931
112971742	chr2:112971742:T:C	2.11601e-07	-0.236576	-1.14865
112971961	chr2:112971961:T:C	2.85593e-07	-1.52898e-10	-1.08536
112972383	chr2:112972383:C:T	3.81324e-07	-1.52898e-10	-0.796275
112972466	chr2:112972466:C:T	2.6836e-07	-1.52898e-10	-1.1476
112972608	chr2:112972608:G:A	2.39676e-07	-1.52898e-10	-1.26064
112972814	chr2:112972814:C:T	3.58472e-07	-1.52898e-10	-0.858073
112972838	chr2:112972838:T:TA	2.70486e-07	-1.52898e-10	-1.1397
112972848	chr2:112972848:G:A	2.82345e-07	0.14407	-1.24087
112972899	chr2:112972899:T:TG	1.28655e-07	-0.627142	-1.25565
112972960	chr2:112972960:T:C	2.57034e-07	-1.52898e-10	-1.19071
112973431	chr2:112973431:A:G	2.39634e-07	-1.52898e-10	-1.26081
112973463	chr2:112973463:G:T	1.54339e-07	-1.70077	-2.89289e-10
112973543	chr2:112973543:G:A	5.53031e-08	-1.53361	-1.19349
112973740	chr2:112973740:T:C	2.45276e-07	-1.52898e-10	-1.23754
112974686	chr2:112974686:A:G	1.41257e-06	1.71373	-1.20049
112974727	chr2:112974727:T:C	3.47855e-07	-1.52898e-10	-0.888139
112974800	chr2:112974800:A:T	2.50997e-07	-1.52898e-10	-1.21448
112974983	chr2:112974983:A:G	1.17794e-07	-0.706181	-1.26481
112975232	chr2:112975232:C:G	2.71751e-07	0.0649532	-1.19999
112975414	chr2:112975414:TC:T	2.48073e-07	-1.52898e-10	-1.2262
112975844	chr2:112975844:A:G	3.29414e-07	-1.52898e-10	-0.942609
112975854	chr2:112975854:G:A	7.04304e-08	-1.35417	-1.13113
112976830	chr2:112976830:T:C	3.13446e-07	-1.52898e-10	-0.992297
112977128	chr2:112977128:A:G	4.01148e-07	-0.2256	-0.519994
112978391	chr2:112978391:A:G	2.67097e-06	-1.52898e-10	1.15027
112978719	chr2:112978719:G:T	4.15684e-07	-1.52898e-10	-0.709999
112979362	chr2:112979362:C:T	2.56165e-07	-1.52898e-10	-1.1941
112979552	chr2:112979552:T:G	2.51723e-07	-1.52898e-10	-1.2116
112980053	chr2:112980053:C:A	4.0079e-07	-1.52898e-10	-0.746487
112980426	chr2:112980426:C:T	2.52082e-07	-1.52898e-10	-1.21017
112980446	chr2:112980446:G:A	2.56445e-07	-0.422403	-0.770609
112980541	chr2:112980541:G:A	4.19004e-07	-1.52898e-10	-0.702044
112980835	chr2:112980835:T:G	3.56534e-07	0.0453478	-0.908841
112980836	chr2:112980836:G:C	2.57304e-07	-1.52898e-10	-1.18967
112981378	chr2:112981378:C:T	3.85884e-07	-0.210325	-0.574062
112981379	chr2:112981379:G:A	2.64614e-07	-1.52898e-10	-1.16165
112981986	chr2:112981986:T:C	2.61021e-07	-1.52898e-10	-1.17532
112982098	chr2:112982098:C:T	1.91474e-07	-0.539288	-0.945886
112982170	chr2:112982170:C:T	3.9446e-07	-0.762406	-2.89289e-10
112982640	chr2:112982640:T:A	2.5495e-06	-1.52898e-10	1.10373
112982682	chr2:112982682:G:T	6.62992e-08	-1.4754	-1.07034
112985096	chr2:112985096:T:C	2.43183e-07	-1.52898e-10	-1.24611
112985157	chr2:112985157:G:A	8.40332e-08	-1.69209	-0.61662
112985775	chr2:112985775:G:T	2.76953e-07	-1.52898e-10	-1.11608
112985996	chr2:112985996:G:A	3.22576e-07	-1.52898e-10	-0.963587
112986438	chr2:112986438:G:A	2.38857e-07	-1.52898e-10	-1.26406
112986836	chr2:112986836:C:A	9.70073e-06	2.44003	-2.89289e-10
112987580	chr2:112987580:C:T	2.81096e-07	-0.301722	-0.799505
112987811	chr2:112987811:T:C	2.39082e-07	-1.52898e-10	-1.26312
112987851	chr2:112987851:A:G	2.20196e-07	-0.262397	-1.08301
112988235	chr2:112988235:C:T	3.07276e-07	-0.212253	-0.799925
112988534	chr2:112988534:C:T	2.68314e-07	-1.52898e-10	-1.14776
112988983	chr2:112988983:C:A	8.59179e-08	-1.6618	-0.624734
112989382	chr2:112989382:T:A	3.96779e-07	-1.52898e-10	-0.756545
112989549	chr2:112989549:ATCT:A	1.79481e-07	-1.54986	-2.89289e-10
112989948	chr2:112989948:T:C	2.47988e-07	-1.52898e-10	-1.22654
112989963	chr2:112989963:G:T	2.61611e-07	-0.346108	-0.826957
112990625	chr2:112990625:C:T	1.32566e-07	-1.71265	-0.140188
112990955	chr2:112990955:T:C	2.54718e-07	-1.52898e-10	-1.19977
112991191	chr2:112991191:C:A	2.49749e-07	-1.52898e-10	-1.21947
112991196	chr2:112991196:T:C	2.52011e-07	-1.52898e-10	-1.21045
112991406	chr2:112991406:C:T	2.62261e-07	-1.52898e-10	-1.17059
112991565	chr2:112991565:G:T	1.35404e-07	-1.70925	-0.122407
112991577	chr2:112991577:A:G	2.46646e-07	-1.52898e-10	-1.23197
112992653	chr2:112992653:A:G	8.16695e-08	-1.12591	-1.21133
112992835	chr2:112992835:G:A	2.39326e-07	-1.52898e-10	-1.2621
112992879	chr2:112992879:A:T	2.55564e-07	-1.52898e-10	-1.19645
112992893	chr2:112992893:A:G	2.89467e-07	-0.428089	-0.643793
112993803	chr2:112993803:A:G	1.27195e-07	-1.71529	-0.178913
112994036	chr2:112994036:G:A	8.18992e-08	-1.33178	-1.00265
112994670	chr2:112994670:A:C	7.41567e-08	-1.21252	-1.22123
112995154	chr2:112995154:A:G	2.38901e-07	-1.52898e-10	-1.26387
112995184	chr2:112995184:G:A	4.30263e-07	-1.52898e-10	-0.675527
112995190	chr2:112995190:T:C	2.82115e-07	-1.52898e-10	-1.09761
112995198	chr2:112995198:A:C	2.40845e-07	-1.52898e-10	-1.25577
112995547	chr2:112995547:G:A	2.64933e-07	-1.52898e-10	-1.16045
112995553	chr2:112995553:G:A	2.4973e-07	-1.52898e-10	-1.21954
112996006	chr2:112996006:C:T	7.36154e-08	-1.23563	-1.20544
112996388	chr2:112996388:T:A	3.3106e-07	-1.52898e-10	-0.937626
112996416	chr2:112996416:A:G	6.89896e-08	-1.38588	-1.12009
112996471	chr2:112996471:T:C	7.81386e-08	-1.21585	-1.16559
112996536	chr2:112996536:T:A	1.21288e-07	-1.71611	-0.225649
112997070	chr2:112997070:G:A	2.77646e-07	-1.52898e-10	-1.11358
112997096	chr2:112997096:G:GC	1.52587e-07	-1.71219	-2.89289e-10
112997177	chr2:112997177:T:C	7.91433e-08	-1.68697	-0.68169
112997613	chr2:112997613:T:C	7.62656e-08	-1.18005	-1.22565
112997855	chr2:112997855:C:CT	2.65159e-07	-1.52898e-10	-1.15959
112998986	chr2:112998986:G:A	2.40639e-07	0.0014884	-1.25811
113000077	chr2:113000077:T:A	1.24772e-07	-1.71484	-0.198593
113000396	chr2:113000396:G:T	1.21984e-07	-1.71887	-0.217162
113001162	chr2:113001162:C:T	3.02326e-07	-1.52898e-10	-1.02842
113001175	chr2:113001175:A:G	3.00714e-07	-1.52898e-10	-1.03377
113001286	chr2:113001286:G:T	7.13035e-08	-1.23096	-1.24202
113001753	chr2:113001753:T:C	2.63062e-07	-0.504349	-0.663185
113002266	chr2:113002266:C:T	1.07624e-06	-1.52898e-10	0.241305
113002363	chr2:113002363:C:T	2.56656e-07	-1.52898e-10	-1.19219
113002396	chr2:113002396:CAT:C	4.1344e-07	-0.279618	-0.435793
113002402	chr2:113002402:T:C	4.67535e-08	-1.65244	-1.24259
113002407	chr2:113002407:C:T	2.47719e-07	-1.52898e-10	-1.22763
113002784	chr2:113002784:C:T	1.61303e-07	-1.65664	-2.89289e-10
113003053	chr2:113003053:G:A	1.95483e-07	-0.201402	-1.26305
113003094	chr2:113003094:A:G	2.40719e-07	-1.52898e-10	-1.25629
113003107	chr2:113003107:A:G	2.42624e-07	-1.52898e-10	-1.24841
113003124	chr2:113003124:A:G	3.09546e-07	-1.52898e-10	-1.00482
113003896	chr2:113003896:A:G	6.66296e-08	-1.68034	-0.860431
113004354	chr2:113004354:C:T	2.75605e-07	-1.52898e-10	-1.12095
113004647	chr2:113004647:T:C	1.79208e-07	-0.402183	-1.14919
113004715	chr2:113004715:T:C	2.566e-07	-1.52898e-10	-1.19241
113004740	chr2:113004740:A:T	2.38417e-07	-0.0713522	-1.19455
113004955	chr2:113004955:T:G	5.17153e-08	-1.68314	-1.11103
113005540	chr2:113005540:A:G	2.95186e-07	-1.52898e-10	-1.05232
113006842	chr2:113006842:T:C	1.67814e-07	-0.423344	-1.19372
113006976	chr2:113006976:A:C	2.5272e-07	-1.52898e-10	-1.20764
113007173	chr2:113007173:G:C	2.47565e-07	-1.52898e-10	-1.22825
113007301	chr2:113007301:C:T	1.39202e-06	-1.52898e-10	0.498588
113007406	chr2:113007406:A:G	4.69463e-07	0.663884	-1.25222
113007967	chr2:113007967:G:A	2.41333e-07	-1.52898e-10	-1.25375
113008010	chr2:113008010:A:T	1.53946e-07	-1.70332	-2.89289e-10
113008203	chr2:113008203:C:T	1.28063e-07	-1.24424	-0.643162
113008722	chr2:113008722:C:T	1.44547e-06	-1.52898e-10	0.536265
113008755	chr2:113008755:C:T	1.18709e-06	-1.52898e-10	0.339336
113008818	chr2:113008818:A:T	4.94422e-08	-1.70328	-1.13584
113009090	chr2:113009090:G:A	1.01561e-06	-1.52898e-10	0.183325
113009455	chr2:113009455:AC:A	1.13742e-06	-1.52898e-10	0.296593
113009630	chr2:113009630:C:T	2.64529e-07	-1.52898e-10	-1.16197
113010470	chr2:113010470:G:A	2.41349e-07	-1.52898e-10	-1.25368
113010825	chr2:113010825:A:T	5.31838e-08	-1.68289	-1.08328
113010927	chr2:113010927:A:G	1.44604e-06	-1.52898e-10	0.536661
113011043	chr2:113011043:G:A	2.23847e-07	-1.08022	-0.248738
113011715	chr2:113011715:G:A	6.47716e-07	-1.52898e-10	-0.266472
113012611	chr2:113012611:T:C	5.56369e-08	-1.66619	-1.05489
113012887	chr2:113012887:T:A	5.59019e-08	-1.45787	-1.25846
113013162	chr2:113013162:T:G	3.07597e-07	-1.52898e-10	-1.01113
113013545	chr2:113013545:G:T	2.54366e-07	-1.52898e-10	-1.20115
113014056	chr2:113014056:A:G	4.71931e-08	-1.71961	-1.16607
113014615	chr2:113014615:G:A	8.08559e-07	-1.52898e-10	-0.0446706
113014695	chr2:113014695:G:A	5.09724e-08	-1.54566	-1.26298
113014843	chr2:113014843:A:G	2.5787e-07	-1.52898e-10	-1.18747
113014857	chr2:113014857:T:G	2.49847e-07	-1.52898e-10	-1.21908
113015019	chr2:113015019:T:C	2.38866e-07	-1.52898e-10	-1.26402
113015177	chr2:113015177:A:G	1.79365e-06	-1.52898e-10	0.752084
113015753	chr2:113015753:A:G	4.94125e-08	-1.61116	-1.22856
113015795	chr2:113015795:TC:T	2.5065e-07	-1.52898e-10	-1.21587
113016893	chr2:113016893:G:GGCAC	4.90732e-08	-1.6122	-1.23441
113016987	chr2:113016987:C:T	2.56864e-07	-1.52898e-10	-1.19138
113017062	chr2:113017062:G:A	2.60016e-07	-1.52898e-10	-1.17918
113017438	chr2:113017438:A:T	2.65705e-07	-1.52898e-10	-1.15754
113017760	chr2:113017760:A:G	4.93351e-08	-1.59058	-1.25071
113017847	chr2:113017847:C:A	4.27162e-07	-0.68276	-2.89289e-10
113017996	chr2:113017996:G:C	5.37342e-08	-1.49733	-1.25854
113018499	chr2:113018499:C:A	3.42588e-07	-1.52898e-10	-0.903395
113018981	chr2:113018981:T:G	5.00787e-08	-1.70695	-1.11938
113019065	chr2:113019065:C:T	2.62942e-07	-1.16799	-2.89289e-10
113019095	chr2:113019095:A:G	6.94231e-08	-1.48356	-1.01615
113019113	chr2:113019113:C:T	5.26151e-08	-1.52015	-1.25677
113019538	chr2:113019538:C:T	2.3009e-07	-0.037778	-1.26367
113019580	chr2:113019580:C:A	2.20772e-07	-1.34279	-2.89289e-10
113019813	chr2:113019813:T:A	6.21794e-08	-1.5061	-1.1038
113019831	chr2:113019831:T:C	5.20525e-08	-1.52922	-1.25845
113019973	chr2:113019973:T:C	2.75994e-07	-1.52898e-10	-1.11954
113020141	chr2:113020141:C:T	3.29911e-07	-0.941102	-2.89289e-10
113020180	chr2:113020180:C:T	2.50385e-07	-1.52898e-10	-1.21693
113020305	chr2:113020305:C:T	1.77349e-07	-1.5618	-2.89289e-10
113020987	chr2:113020987:G:A	2.7211e-07	-1.52898e-10	-1.13372
113021065	chr2:113021065:A:G	7.01962e-08	-1.46841	-1.02022
113021397	chr2:113021397:A:G	1.75131e-07	-1.57439	-2.89289e-10
113021493	chr2:113021493:TG:T	3.02664e-07	-1.52898e-10	-1.0273
113021629	chr2:113021629:C:T	5.23561e-08	-1.51702	-1.26483
113021730	chr2:113021730:T:C	2.46454e-07	-1.52898e-10	-1.23275
113021956	chr2:113021956:C:T	6.29528e-08	-1.51779	-1.07975
113022298	chr2:113022298:G:A	5.32512e-08	-1.50007	-1.26484
113022400	chr2:113022400:T:C	1.86255e-07	-1.51281	-2.89289e-10
113022490	chr2:113022490:G:A	2.42254e-07	-1.52898e-10	-1.24994
113023353	chr2:113023353:G:A	5.35839e-08	-1.49441	-1.26427
113023500	chr2:113023500:T:C	2.69856e-07	-1.52898e-10	-1.14204
113024400	chr2:113024400:T:C	1.52378e-07	-1.71356	-2.89289e-10
113024482	chr2:113024482:A:G	3.63896e-07	0.42163	-1.26469
113024752	chr2:113024752:A:G	3.582e-07	0.405835	-1.26467
113024815	chr2:113024815:T:C	5.74973e-08	-1.71399	-0.974191
113025079	chr2:113025079:C:T	2.64391e-07	-1.52898e-10	-1.16249
113025483	chr2:113025483:A:G	1.68511e-07	-1.61292	-2.89289e-10
113025653	chr2:113025653:T:A	5.54171e-08	-1.4604	-1.26464
113025654	chr2:113025654:C:T	6.57925e-08	-1.39597	-1.15745
113025993	chr2:113025993:C:T	5.46106e-08	-1.48028	-1.25942
113026046	chr2:113026046:A:C	2.90324e-07	-1.52898e-10	-1.06893
113026332	chr2:113026332:A:T	5.08338e-08	-1.59633	-1.21503
113026684	chr2:113026684:G:C	9.15139e-07	0.793335	-0.714184
113026813	chr2:113026813:G:A	2.71967e-07	-0.842435	-0.291808
113027179	chr2:113027179:AC:A	1.06673e-07	-1.6987	-0.371453
113027225	chr2:113027225:G:A	2.15911e-07	-0.102759	-1.2623
113027443	chr2:113027443:A:G	6.44406e-08	-1.52806	-1.04612
113027625	chr2:113027625:G:A	5.19931e-08	-1.54499	-1.24382
113027686	chr2:113027686:G:A	7.21471e-07	-1.52898e-10	-0.158632
113028150	chr2:113028150:A:G	4.20973e-07	0.491776	-1.18913
113028209	chr2:113028209:C:T	2.42868e-07	-1.52898e-10	-1.24741
113028322	chr2:113028322:T:C	2.4372e-07	-1.52898e-10	-1.2439
113028408	chr2:113028408:A:C	1.32035e-06	-1.52898e-10	0.44573
113029256	chr2:113029256:C:G	9.16287e-08	-0.959706	-1.26247
113029779	chr2:113029779:G:C	1.73812e-07	-0.741329	-0.840623
113030045	chr2:113030045:A:G	5.52308e-08	-1.553	-1.17541
113030059	chr2:113030059:C:T	3.24375e-07	-1.52898e-10	-0.958023
113030386	chr2:113030386:A:C	2.67679e-07	-1.52898e-10	-1.15014
113030523	chr2:113030523:G:A	6.55045e-07	0.863084	-1.1183
113031013	chr2:113031013:C:G	5.76454e-06	1.59763	0.32193
113031063	chr2:113031063:G:A	2.88766e-07	-1.52898e-10	-1.07431
113031387	chr2:113031387:T:C	2.66393e-07	-1.52898e-10	-1.15495
113031440	chr2:113031440:C:A	1.32709e-06	0.650593	-0.199775
113031441	chr2:113031441:C:T	2.85442e-07	-1.52898e-10	-1.08589
113031465	chr2:113031465:C:T	2.62624e-06	-1.52898e-10	1.13339
113031592	chr2:113031592:C:A	4.48763e-07	0.630873	-1.2643
113031739	chr2:113031739:C:T	4.92422e-08	-1.71494	-1.12824
113031906	chr2:113031906:A:G	2.47966e-07	-1.52898e-10	-1.22663
113032064	chr2:113032064:G:A	2.95277e-07	-0.514548	-0.537462
113032086	chr2:113032086:T:C	2.38738e-07	-1.52898e-10	-1.26456
113032550	chr2:113032550:C:A	7.16359e-08	-1.49519	-0.973137
113032681	chr2:113032681:C:T	5.65101e-08	-1.7078	-0.997708
113032755	chr2:113032755:C:T	2.34573e-07	-1.28216	-2.89289e-10
113032841	chr2:113032841:T:C	2.39378e-07	-1.52898e-10	-1.26188
113032976	chr2:113032976:G:A	2.41882e-07	-0.539504	-0.711968
113033310	chr2:113033310:A:C	1.59723e-07	-0.577172	-1.08931
113033512	chr2:113033512:T:C	2.93795e-07	-1.05704	-2.89289e-10
113033535	chr2:113033535:G:A	2.86221e-07	-1.52898e-10	-1.08316
113033546	chr2:113033546:A:G	2.39145e-07	-1.52898e-10	-1.26286
113033616	chr2:113033616:C:T	4.71409e-08	-1.62643	-1.26035
113033905	chr2:113033905:G:C	5.59679e-08	-1.70272	-1.01242
113034385	chr2:113034385:T:A	5.04319e-08	-1.55543	-1.26387
113034473	chr2:113034473:T:C	5.93554e-08	-1.5636	-1.09278
113034594	chr2:113034594:C:T	6.55138e-08	-1.49083	-1.06683
113034675	chr2:113034675:G:A	7.64421e-07	1.14857	-1.24938
113034818	chr2:113034818:T:G	2.38799e-07	-1.52898e-10	-1.2643
113034842	chr2:113034842:C:T	5.46443e-08	-1.69898	-1.0401
113035019	chr2:113035019:A:G	2.38767e-07	-1.52898e-10	-1.26444
113035023	chr2:113035023:G:A	2.82309e-07	-1.52898e-10	-1.09692
113035434	chr2:113035434:T:C	2.39175e-07	-1.52898e-10	-1.26273
113035454	chr2:113035454:G:A	2.49599e-07	-1.52898e-10	-1.22007
113035457	chr2:113035457:T:A	2.38779e-07	-1.52898e-10	-1.26438
113035696	chr2:113035696:G:T	2.38799e-07	-1.52898e-10	-1.2643
113035828	chr2:113035828:T:A	2.38773e-07	-1.52898e-10	-1.26441
113035851	chr2:113035851:A:G	5.06098e-08	-1.55197	-1.26381
113036047	chr2:113036047:A:C	2.38779e-07	-1.52898e-10	-1.26439
113036442	chr2:113036442:C:T	4.40653e-08	-1.68943	-1.26483
113036711	chr2:113036711:A:G	2.38857e-07	-1.52898e-10	-1.26406
113036856	chr2:113036856:A:G	2.19481e-07	-0.571479	-0.777181
113036921	chr2:113036921:C:T	1.86713e-06	-1.52898e-10	0.792236
113036938	chr2:113036938:TC:T	2.38717e-07	-1.52898e-10	-1.26465
113037072	chr2:113037072:A:T	3.01479e-07	-1.52898e-10	-1.03122
113037182	chr2:113037182:C:T	5.88711e-08	-1.56013	-1.10445
113037620	chr2:113037620:A:G	2.20577e-07	-0.413733	-0.929947
113038195	chr2:113038195:G:T	6.44699e-08	-1.71043	-0.863298
113039085	chr2:113039085:C:T	3.13714e-07	-1.52898e-10	-0.991442
113039089	chr2:113039089:C:T	1.27602e-07	-1.65922	-0.23179
113039121	chr2:113039121:C:T	2.53389e-07	-1.52898e-10	-1.205
113039130	chr2:113039130:C:T	5.47181e-07	-1.52898e-10	-0.435144
113039684	chr2:113039684:T:G	3.02122e-07	-0.060354	-0.968739
113039988	chr2:113039988:G:A	2.53605e-07	-0.353632	-0.850513
113040054	chr2:113040054:A:G	2.39882e-07	-1.52898e-10	-1.25978
113040068	chr2:113040068:A:G	1.2792e-06	-0.0680246	0.482091
113040164	chr2:113040164:C:T	1.83475e-07	-1.52784	-2.89289e-10
113040185	chr2:113040185:C:T	1.13207e-06	-0.0808889	0.372767
113040189	chr2:113040189:G:A	2.51027e-07	-1.52898e-10	-1.21436
113040347	chr2:113040347:G:A	1.11928e-06	-0.118877	0.399393
113040439	chr2:113040439:G:A	1.1356e-06	-0.0836676	0.378658
113040601	chr2:113040601:C:T	2.50676e-07	-1.52898e-10	-1.21576
113040658	chr2:113040658:T:C	2.39529e-07	-1.52898e-10	-1.26125
113040715	chr2:113040715:G:A	1.21421e-06	-0.0578792	0.419808
113040811	chr2:113040811:G:A	1.17183e-06	-0.0644491	0.390847
113040984	chr2:113040984:T:A	2.75455e-07	-1.52898e-10	-1.1215
113041082	chr2:113041082:G:A	1.31587e-06	-0.0251981	0.467525
113041229	chr2:113041229:C:T	1.53234e-07	-1.70796	-2.89289e-10
113041717	chr2:113041717:G:A	2.97075e-07	-1.52898e-10	-1.04594
113042037	chr2:113042037:G:C	2.39289e-07	-1.52898e-10	-1.26225
113042104	chr2:113042104:G:C	1.16569e-06	-0.0885781	0.409719
113042427	chr2:113042427:A:G	2.39226e-07	-1.52898e-10	-1.26252
113042472	chr2:113042472:A:G	1.25871e-06	0.0158317	0.382084
113043024	chr2:113043024:CTAAT:C	1.61323e-07	-1.65652	-2.89289e-10
113043318	chr2:113043318:G:A	5.55021e-08	-1.48108	-1.24243
113043573	chr2:113043573:T:A	5.51113e-07	0.0314205	-0.459405
113044122	chr2:113044122:G:A	2.55678e-07	-0.361041	-0.834964
113044560	chr2:113044560:C:T	2.65232e-07	-1.52898e-10	-1.15932
113044566	chr2:113044566:A:G	2.54421e-07	-1.52898e-10	-1.20093
113044811	chr2:113044811:A:G	3.03937e-07	-1.52898e-10	-1.02311
113045432	chr2:113045432:A:G	2.69318e-07	-1.52898e-10	-1.14403
113045801	chr2:113045801:T:C	2.39079e-07	-1.52898e-10	-1.26313
113045986	chr2:113045986:G:A	8.36423e-07	-0.0133748	0.00258491
113046460	chr2:113046460:C:T	2.69514e-07	-1.52898e-10	-1.1433
113046601	chr2:113046601:A:G	2.38793e-07	-1.52898e-10	-1.26433
113046950	chr2:113046950:G:A	1.73781e-06	-1.52898e-10	0.720457
113046975	chr2:113046975:T:C	4.3701e-08	-1.69864	-1.26391
113047214	chr2:113047214:T:G	2.56803e-07	-1.52898e-10	-1.19162
113047420	chr2:113047420:G:A	5.42331e-07	-1.52898e-10	-0.444048
113047541	chr2:113047541:G:A	4.30031e-08	-1.71618	-1.26247
113048229	chr2:113048229:T:G	6.87766e-07	0.935473	-1.14195
113048544	chr2:113048544:C:T	4.36771e-08	-1.70115	-1.26195
113048757	chr2:113048757:A:T	2.95771e-07	-1.52898e-10	-1.05034
113049824	chr2:113049824:G:A	5.28891e-07	0.462552	-0.931693
113050007	chr2:113050007:G:T	5.13984e-07	0.358518	-0.85625
113050306	chr2:113050306:T:C	4.84093e-07	0.698335	-1.25598
113050794	chr2:113050794:G:A	6.32324e-08	-1.7197	-0.873403
113051106	chr2:113051106:C:T	3.20681e-07	-1.52898e-10	-0.969477
113051545	chr2:113051545:G:A	1.76867e-07	-1.56453	-2.89289e-10
113051689	chr2:113051689:C:T	1.07232e-07	-1.43754	-0.627383
113051713	chr2:113051713:G:A	1.11819e-07	-1.48415	-0.538897
113052138	chr2:113052138:C:T	5.92896e-07	0.473794	-0.828699
113052395	chr2:113052395:T:C	2.07768e-07	-1.4035	-2.89289e-10
113052544	chr2:113052544:G:A	1.53439e-07	-1.70662	-2.89289e-10
113052709	chr2:113052709:G:A	1.2052e-07	-1.42711	-0.521001
113052836	chr2:113052836:G:A	5.99956e-08	-1.41651	-1.22914
113052881	chr2:113052881:G:A	5.84903e-07	0.510608	-0.879086
113052994	chr2:113052994:G:A	5.89539e-08	-1.70849	-0.954678
113053159	chr2:113053159:T:A	1.08209e-07	-1.42852	-0.627341
113053181	chr2:113053181:C:T	2.42058e-07	-1.52898e-10	-1.25075
113053370	chr2:113053370:T:A	1.86304e-06	0.616519	0.173522
113053480	chr2:113053480:A:G	6.66619e-07	0.784147	-1.02185
113053575	chr2:113053575:G:A	1.07335e-06	-1.52898e-10	0.238614
113054154	chr2:113054154:T:G	4.5952e-08	-1.64958	-1.26275
113054214	chr2:113054214:CATG:C	3.15126e-07	-1.52898e-10	-0.986953
113054422	chr2:113054422:A:G	4.59538e-08	-1.64818	-1.2641
113054564	chr2:113054564:C:T	1.53845e-07	-1.70398	-2.89289e-10
113054672	chr2:113054672:C:T	3.11917e-07	-1.52898e-10	-0.997188
113054686	chr2:113054686:G:A	6.09823e-07	0.931171	-1.25793
113054859	chr2:113054859:A:C	1.78684e-06	0.581865	0.166417
113055292	chr2:113055292:C:T	5.93123e-07	0.902623	-1.25715
113055404	chr2:113055404:C:T	8.45197e-07	-1.52898e-10	-0.000354592
113055537	chr2:113055537:C:T	6.27164e-08	-1.71944	-0.881865
113055938	chr2:113055938:G:C	1.89528e-06	0.602849	0.20435
113055959	chr2:113055959:T:C	4.55565e-07	-1.52898e-10	-0.618387
113056774	chr2:113056774:C:T	2.61904e-07	-1.52898e-10	-1.17195
113057093	chr2:113057093:T:C	6.74452e-07	0.16207	-0.388094
113057327	chr2:113057327:T:C	3.16621e-07	-1.52898e-10	-0.98222
113057376	chr2:113057376:A:G	7.80157e-07	0.272238	-0.352667
113057605	chr2:113057605:C:T	7.13687e-07	0.218052	-0.387532
113057855	chr2:113057855:A:G	3.01578e-07	-1.52898e-10	-1.0309
113057987	chr2:113057987:A:G	1.59678e-06	-1.52898e-10	0.635822
113058081	chr2:113058081:G:A	2.17345e-06	-1.52898e-10	0.944149
113058137	chr2:113058137:T:C	2.43077e-07	-1.52898e-10	-1.24655
113058180	chr2:113058180:G:C	4.93196e-07	-1.52898e-10	-0.539017
113059062	chr2:113059062:T:C	6.73335e-07	-1.52898e-10	-0.227681
113059365	chr2:113059365:A:C	4.697e-08	-1.71944	-1.17097
113059573	chr2:113059573:T:C	6.29108e-07	-1.52898e-10	-0.295621
113059604	chr2:113059604:C:T	5.05538e-07	-0.512167	-0.00213441
113059632	chr2:113059632:C:T	2.06452e-06	-1.52898e-10	0.892729
113059691	chr2:113059691:T:C	5.20072e-07	-0.492655	0.00669806
113059757	chr2:113059757:C:T	4.65258e-08	-1.64971	-1.25021
113059825	chr2:113059825:G:A	4.91779e-07	-0.524868	-0.017027
113059878	chr2:113059878:T:C	1.08935e-06	0.613352	-0.359938
113059936	chr2:113059936:T:A	4.90825e-07	-0.532123	-0.0117138
113059982	chr2:113059982:C:T	2.39878e-07	-1.52898e-10	-1.25979
113059989	chr2:113059989:T:C	5.56099e-07	-0.464224	0.0452468
113060141	chr2:113060141:ACT:A	4.81981e-07	-0.518541	-0.043478
113060178	chr2:113060178:T:C	4.77833e-07	-0.521319	-0.0493442
113060188	chr2:113060188:C:T	4.76763e-07	-0.529781	-0.043123
113061055	chr2:113061055:G:A	5.63077e-07	-0.501247	0.0947401
113061150	chr2:113061150:A:G	4.03966e-07	-0.336404	-0.40219
113061161	chr2:113061161:G:A	5.97101e-07	-0.435253	0.0874149
113061415	chr2:113061415:C:G	1.55269e-06	-1.52898e-10	0.607821
113061430	chr2:113061430:C:G	6.11686e-07	-0.429224	0.105518
113061598	chr2:113061598:G:A	2.05046e-06	-0.460705	1.3466
113061638	chr2:113061638:G:A	2.71966e-07	-1.52898e-10	-1.13425
113061681	chr2:113061681:T:C	5.28504e-07	-0.442217	-0.0276562
113061757	chr2:113061757:A:C	5.20025e-07	-0.470797	-0.0152494
113061806	chr2:113061806:A:C	2.62142e-07	-1.52898e-10	-1.17104
113061842	chr2:113061842:A:G	5.21142e-07	-0.449776	-0.0341251
113061862	chr2:113061862:A:G	8.95059e-07	-0.331116	0.388081
113061874	chr2:113061874:G:T	5.42331e-07	-0.444845	0.000796928
113061959	chr2:113061959:A:G	5.19555e-07	-0.462973	-0.0239794
113062037	chr2:113062037:T:C	5.02021e-07	-0.468605	-0.0526772
113062953	chr2:113062953:A:G	4.78167e-06	-0.314002	2.04662
113063003	chr2:113063003:C:A	3.06925e-06	-0.349853	1.63912
113063095	chr2:113063095:A:G	3.34415e-06	-0.225575	1.60062
113063155	chr2:113063155:T:C	3.27019e-06	-0.288338	1.64102
113063237	chr2:113063237:C:G	3.1693e-06	-0.327805	1.64915
113063540	chr2:113063540:C:T	1.98112e-06	0.595548	0.255945
113063759	chr2:113063759:C:A	1.522e-06	0.348421	0.239433
113064027	chr2:113064027:A:G	2.45826e-07	-1.52898e-10	-1.2353
113064310	chr2:113064310:C:T	1.53709e-06	0.344934	0.252791
113064337	chr2:113064337:G:A	3.22187e-07	-1.52898e-10	-0.964793
113064440	chr2:113064440:G:A	1.42611e-06	-1.52898e-10	0.522778
113064591	chr2:113064591:C:T	1.42805e-06	0.229343	0.294797
113064871	chr2:113064871:C:T	3.82297e-07	-1.70537	0.911646
113064982	chr2:113064982:T:C	4.236e-07	-1.52898e-10	-0.691134
113065574	chr2:113065574:T:G	5.4191e-08	-1.48273	-1.26468
113065788	chr2:113065788:C:T	1.59013e-06	0.334152	0.297495
113065798	chr2:113065798:C:A	1.62706e-06	0.357635	0.296972
113065968	chr2:113065968:C:T	1.92645e-06	0.555893	0.267618
113065995	chr2:113065995:A:G	7.85835e-08	-1.48853	-0.88723
113066024	chr2:113066024:C:G	9.25878e-07	0.800554	-0.709736
113066049	chr2:113066049:T:C	3.35471e-06	-0.328178	1.70637
113066169	chr2:113066169:G:T	1.6562e-06	0.356868	0.315486
113066339	chr2:113066339:T:G	1.70684e-06	0.402512	0.299962
113066515	chr2:113066515:G:T	1.60157e-06	0.356614	0.282205
113066686	chr2:113066686:A:G	3.25029e-07	-1.52898e-10	-0.956009
113066777	chr2:113066777:C:T	1.42328e-06	-1.52898e-10	0.520792
113067008	chr2:113067008:G:C	1.54388e-06	0.311291	0.290836
113067205	chr2:113067205:G:A	7.19951e-07	-1.52898e-10	-0.160741
113067398	chr2:113067398:T:G	3.46828e-07	-1.52898e-10	-0.891094
113067466	chr2:113067466:C:T	3.33686e-07	-1.52898e-10	-0.929724
113067550	chr2:113067550:T:C	1.57829e-06	0.322634	0.301537
113067726	chr2:113067726:G:A	1.03278e-07	-1.70066	-0.401845
113067809	chr2:113067809:C:A	2.17487e-06	0.544864	0.399934
113068312	chr2:113068312:G:T	1.43783e-06	-1.52898e-10	0.530967
113068389	chr2:113068389:T:C	5.22751e-08	-1.69637	-1.08703
113068495	chr2:113068495:T:G	9.74316e-07	0.592611	-0.4508
113068513	chr2:113068513:A:G	2.51604e-07	-1.52898e-10	-1.21207
113068646	chr2:113068646:C:G	5.3724e-08	-1.49135	-1.26471
113068830	chr2:113068830:A:G	2.84885e-07	-1.52898e-10	-1.08784
113068898	chr2:113068898:A:G	3.91103e-07	-0.180596	-0.590357
113068927	chr2:113068927:C:T	2.38679e-07	-1.52898e-10	-1.2648
113069182	chr2:113069182:C:T	3.06476e-06	0.752768	0.535034
113069220	chr2:113069220:A:C	3.33705e-07	-1.52898e-10	-0.929666
113069221	chr2:113069221:T:C	3.08382e-06	0.760808	0.533193
113069222	chr2:113069222:G:A	3.16117e-06	0.78558	0.533193
113069255	chr2:113069255:A:G	3.37608e-06	0.831999	0.552547
113069303	chr2:113069303:GA:G	2.44379e-06	0.741399	0.319982
113069360	chr2:113069360:G:A	2.96624e-07	-1.52898e-10	-1.04746
113069482	chr2:113069482:A:G	2.53732e-07	-1.52898e-10	-1.20365
113069809	chr2:113069809:G:A	3.77461e-07	-1.52898e-10	-0.806458
113069819	chr2:113069819:G:A	1.37756e-06	0.210243	0.2779
113069953	chr2:113069953:C:A	2.55226e-07	-1.52898e-10	-1.19777
113070221	chr2:113070221:A:C	4.12913e-07	-1.52898e-10	-0.716687
113070282	chr2:113070282:C:T	4.40843e-08	-1.68904	-1.26478
113070522	chr2:113070522:C:T	6.074e-08	-1.56848	-1.06484
113070737	chr2:113070737:T:C	2.40235e-07	-1.52898e-10	-1.25831
113070848	chr2:113070848:G:A	5.91505e-08	-1.54894	-1.1109
113070857	chr2:113070857:C:T	4.92732e-07	0.373861	-0.91382
113070873	chr2:113070873:A:C	4.70443e-08	-1.68669	-1.20214
113071025	chr2:113071025:A:T	2.89073e-07	-1.52898e-10	-1.07325
113071137	chr2:113071137:T:A	4.97978e-07	0.400745	-0.930113
113071157	chr2:113071157:G:A	4.41535e-08	-1.6877	-1.26455
113071440	chr2:113071440:AAC:A	6.08962e-07	-0.328169	-2.89289e-10
113071659	chr2:113071659:A:T	1.79115e-06	0.419655	0.331034
113071673	chr2:113071673:G:A	1.78116e-07	-1.55749	-2.89289e-10
113071705	chr2:113071705:C:T	5.55553e-08	-1.71912	-1.00342
113071945	chr2:113071945:T:C	5.21826e-08	-1.58887	-1.1963
113072132	chr2:113072132:G:A	5.25906e-07	0.781471	-1.25627
113072218	chr2:113072218:G:A	2.71401e-07	-1.52898e-10	-1.13633
113072263	chr2:113072263:A:G	7.41659e-08	-1.69315	-0.740471
113072292	chr2:113072292:G:T	5.59406e-08	-1.49703	-1.2186
113072341	chr2:113072341:G:T	2.45293e-07	-1.52898e-10	-1.23747
113072480	chr2:113072480:C:T	2.80412e-07	-1.52898e-10	-1.10367
113072635	chr2:113072635:G:T	4.81876e-07	-1.52898e-10	-0.562237
113072883	chr2:113072883:C:A	7.76072e-07	-1.52898e-10	-0.0856795
113073049	chr2:113073049:A:T	8.09149e-08	-1.6771	-0.669423
113073349	chr2:113073349:T:C	4.58685e-08	-1.71636	-1.19778
113073601	chr2:113073601:C:CTAGT	2.51861e-07	-1.52898e-10	-1.21105
113073605	chr2:113073605:A:T	4.38613e-07	0.603669	-1.25998
113073712	chr2:113073712:A:G	4.37929e-07	0.602464	-1.26033
113074011	chr2:113074011:C:A	2.89135e-07	-1.52898e-10	-1.07303
113074048	chr2:113074048:A:G	2.46462e-07	-1.52898e-10	-1.23271
113074368	chr2:113074368:T:C	4.63653e-08	-1.64975	-1.25362
113074495	chr2:113074495:G:T	6.22031e-07	-1.52898e-10	-0.306934
113074573	chr2:113074573:T:C	4.31158e-07	-1.52898e-10	-0.673449
113074576	chr2:113074576:A:C	6.92716e-07	-0.199304	-2.89289e-10
113074735	chr2:113074735:T:C	5.95561e-07	0.914372	-1.26479
113074904	chr2:113074904:G:T	3.57681e-07	-1.52898e-10	-0.860283
113074951	chr2:113074951:C:T	5.19965e-07	-1.52898e-10	-0.486163
113075404	chr2:113075404:C:T	1.5924e-07	-0.537902	-1.13161
113075451	chr2:113075451:G:A	4.50574e-07	-1.52898e-10	-0.629402
113075545	chr2:113075545:A:G	4.69787e-07	-1.52898e-10	-0.587645
113075663	chr2:113075663:G:C	4.61954e-07	-1.52898e-10	-0.604458
113075742	chr2:113075742:G:A	4.46258e-07	-1.52898e-10	-0.639026
113075770	chr2:113075770:T:C	4.61177e-07	-1.52898e-10	-0.606143
113075878	chr2:113075878:T:C	4.6035e-07	-1.52898e-10	-0.607938
113075970	chr2:113075970:C:T	4.92348e-07	-0.540739	-2.89289e-10
113076262	chr2:113076262:T:C	8.50807e-08	-1.2241	-1.07223
113076453	chr2:113076453:T:C	4.63293e-08	-1.66873	-1.23542
113076508	chr2:113076508:A:G	1.51903e-07	-1.71668	-2.89289e-10
113077162	chr2:113077162:C:T	5.70061e-07	-0.939596	0.545415
113077243	chr2:113077243:A:C	8.97808e-07	1.32356	-1.26353
113077258	chr2:113077258:G:A	8.94009e-07	1.31947	-1.26368
113077420	chr2:113077420:T:C	5.70429e-07	-1.52898e-10	-0.393535
113077451	chr2:113077451:C:T	4.08623e-07	-1.52898e-10	-0.72713
113077717	chr2:113077717:T:A	2.39022e-07	-1.52898e-10	-1.26337
113077734	chr2:113077734:T:A	8.74233e-07	1.29701	-1.26359
113077742	chr2:113077742:G:A	8.29369e-07	1.24424	-1.26349
113077803	chr2:113077803:C:A	8.3345e-07	1.24966	-1.26401
113077986	chr2:113077986:G:A	1.05018e-07	-1.06268	-1.02311
113078025	chr2:113078025:C:T	8.15922e-07	1.22763	-1.26324
113078208	chr2:113078208:T:C	4.59622e-07	-1.52898e-10	-0.609519
113078342	chr2:113078342:C:A	8.73638e-07	1.2956	-1.26286
113078505	chr2:113078505:AT:A	8.70153e-07	1.29123	-1.26249
113078588	chr2:113078588:A:T	9.36896e-07	0.795428	-0.69278
113078771	chr2:113078771:C:T	9.05886e-07	1.32992	-1.26093
113078802	chr2:113078802:T:C	2.55634e-07	-1.52898e-10	-1.19618
113079263	chr2:113079263:TA:T	8.41634e-07	1.2462	-1.25078
113079539	chr2:113079539:T:C	2.08882e-07	-0.989325	-0.408832
113080263	chr2:113080263:T:C	9.89238e-08	-0.889829	-1.25574
113080404	chr2:113080404:G:A	1.62786e-07	-1.64749	-2.89289e-10
113080410	chr2:113080410:G:A	4.86563e-07	-1.52898e-10	-0.552558
113080525	chr2:113080525:G:A	0.00601719	10.0213	-1.15112
113080567	chr2:113080567:C:T	1.53968e-07	-1.70318	-2.89289e-10
113080905	chr2:113080905:T:C	2.45531e-07	-1.52898e-10	-1.2365
113080992	chr2:113080992:C:T	5.19141e-08	-1.65902	-1.13131
113081031	chr2:113081031:A:G	1.06429e-05	3.72235	-1.18962
113081051	chr2:113081051:T:C	1.05705e-05	3.73172	-1.20582
113081075	chr2:113081075:C:T	1.01098e-05	3.67186	-1.19052
113081504	chr2:113081504:C:T	1.26103e-07	-0.651667	-1.25115
113081507	chr2:113081507:G:A	1.28833e-07	-0.633154	-1.24826
113081508	chr2:113081508:TG:T	1.09373e-07	-0.834455	-1.21071
113081578	chr2:113081578:T:C	6.07296e-07	0.616612	-0.947519
113081607	chr2:113081607:G:A	6.32377e-07	-0.525508	0.23507
113081690	chr2:113081690:T:A	4.47497e-07	-1.52898e-10	-0.636255
113081709	chr2:113081709:G:A	8.5183e-08	-1.03165	-1.26347
113081820	chr2:113081820:T:C	8.65438e-08	-1.71614	-0.563131
113081928	chr2:113081928:C:T	5.23231e-08	-1.5345	-1.24799
113081963	chr2:113081963:T:C	5.2095e-08	-1.53501	-1.25184
113082011	chr2:113082011:C:T	3.65498e-07	-1.52898e-10	-0.838663
113082013	chr2:113082013:A:G	4.67957e-08	-1.67345	-1.22068
113082114	chr2:113082114:G:C	4.63058e-08	-1.67613	-1.22852
113082257	chr2:113082257:G:A	1.69044e-07	-1.60976	-2.89289e-10
113082279	chr2:113082279:C:T	8.94002e-07	0.992537	-0.936753
113082341	chr2:113082341:T:C	9.15803e-08	-1.7146	-0.508105
113082347	chr2:113082347:C:T	4.70599e-08	-1.67047	-1.21804
113082365	chr2:113082365:T:C	4.64819e-08	-1.67802	-1.22284
113082414	chr2:113082414:G:T	3.66e-07	-1.52898e-10	-0.837291
113082437	chr2:113082437:A:G	5.9766e-07	-0.526345	0.179442
113082462	chr2:113082462:A:G	4.66469e-08	-1.67443	-1.22289
113082481	chr2:113082481:G:C	0.0269497	10.1816	0.187989
113082515	chr2:113082515:T:A	5.2067e-08	-1.53593	-1.25147
113082571	chr2:113082571:T:G	4.63256e-08	-1.67645	-1.22778
113082573	chr2:113082573:T:A	4.6514e-08	-1.67614	-1.22403
113082603	chr2:113082603:G:C	4.67586e-08	-1.67633	-1.2186
113082737	chr2:113082737:C:T	2.46753e-07	-1.52898e-10	-1.23154
113082772	chr2:113082772:A:G	6.04163e-07	-0.518812	0.182732
113082866	chr2:113082866:A:T	0.0319351	9.98303	0.556261
113082962	chr2:113082962:G:T	9.38412e-08	-1.71506	-0.483263
113083080	chr2:113083080:A:G	2.41817e-07	-1.52898e-10	-1.25174
113083166	chr2:113083166:C:T	4.6906e-08	-1.66758	-1.2242
113083167	chr2:113083167:A:G	4.70726e-08	-1.6642	-1.22403
113083172	chr2:113083172:G:A	4.76042e-08	-1.65199	-1.22501
113083214	chr2:113083214:G:A	2.15123e-05	4.1608	-0.924344
113083228	chr2:113083228:TACTA:T	4.63926e-08	-1.67794	-1.22484
113083264	chr2:113083264:G:T	4.67276e-08	-1.6686	-1.22699
113083357	chr2:113083357:T:C	4.64212e-08	-1.6764	-1.22577
113083364	chr2:113083364:A:G	4.6393e-08	-1.67701	-1.22577
113083405	chr2:113083405:T:G	2.4222e-07	-1.52898e-10	-1.25008
113083453	chr2:113083453:A:G	0.0186656	8.61346	1.38881
113083542	chr2:113083542:T:C	4.6502e-08	-1.67631	-1.22412
113083545	chr2:113083545:A:G	4.63594e-08	-1.67718	-1.22632
113083790	chr2:113083790:G:A	2.46753e-07	-1.52898e-10	-1.23154
113083938	chr2:113083938:C:T	0.0252485	9.74968	0.554677
113083955	chr2:113083955:G:A	0.0315773	9.23656	1.29147
113084171	chr2:113084171:C:A	2.40357e-07	-1.52898e-10	-1.2578
113084205	chr2:113084205:T:A	0.00236858	8.25464	-0.316761
113084262	chr2:113084262:G:T	4.5889e-08	-1.67622	-1.23748
113084391	chr2:113084391:T:C	8.55879e-08	-1.0316	-1.25878
113084702	chr2:113084702:C:T	4.6643e-08	-1.66741	-1.22999
113084824	chr2:113084824:G:A	9.15712e-08	-1.71566	-0.507151
113084874	chr2:113084874:T:C	4.63383e-08	-1.67652	-1.22744
113084878	chr2:113084878:A:G	4.62091e-08	-1.67583	-1.23091
113084880	chr2:113084880:C:T	4.63211e-08	-1.67652	-1.22781
113084929	chr2:113084929:T:C	0.0251816	9.75016	0.551544
113085104	chr2:113085104:A:G	4.61578e-08	-1.68692	-1.22094
113085178	chr2:113085178:A:G	4.64382e-08	-1.67644	-1.22536
113085209	chr2:113085209:T:C	4.7017e-08	-1.66238	-1.22703
113085485	chr2:113085485:G:A	4.64489e-08	-1.67663	-1.22495
113085706	chr2:113085706:G:A	0.0297793	9.96922	0.500179
113085760	chr2:113085760:G:A	2.58999e-07	-1.52898e-10	-1.1831
113085904	chr2:113085904:A:G	4.66162e-08	-1.67636	-1.22161
113085918	chr2:113085918:G:T	3.68231e-07	-1.52898e-10	-0.831214
113086049	chr2:113086049:T:G	4.44628e-08	-1.70712	-1.23815
113086392	chr2:113086392:T:G	2.02205e-05	4.1235	-0.948977
113086529	chr2:113086529:G:A	5.12685e-08	-1.63805	-1.16479
113086573	chr2:113086573:GACA:G	5.19586e-08	-1.64572	-1.14376
113086898	chr2:113086898:C:T	0.0319947	10.4947	0.0464826
113086899	chr2:113086899:G:A	4.05763e-07	-1.52898e-10	-0.734155
113086941	chr2:113086941:C:T	6.53878e-08	-1.71915	-0.840436
113086942	chr2:113086942:C:A	2.54137e-07	-1.52898e-10	-1.20205
113086976	chr2:113086976:T:C	0.00267613	8.42042	-0.360464
113087209	chr2:113087209:A:G	6.68217e-07	-0.452977	0.217666
113087294	chr2:113087294:T:C	6.57326e-08	-1.71531	-0.839015
113087418	chr2:113087418:T:C	6.55096e-08	-1.71965	-0.838081
113087431	chr2:113087431:G:A	2.42746e-07	-1.52898e-10	-1.24791
113087452	chr2:113087452:C:T	6.45811e-08	-1.7197	-0.852303
113087461	chr2:113087461:T:G	6.46406e-08	-1.71969	-0.851393
113087503	chr2:113087503:A:T	0.00267477	8.31424	-0.254795
113087592	chr2:113087592:TTGGAGA:T	6.25107e-08	-1.71942	-0.885167
113087614	chr2:113087614:G:A	6.40306e-08	-1.71902	-0.861547
113087659	chr2:113087659:T:C	6.40505e-08	-1.71968	-0.860568
113087815	chr2:113087815:G:A	3.05115e-07	-1.52898e-10	-1.01924
113087895	chr2:113087895:A:G	2.42784e-07	-1.52898e-10	-1.24775
113087970	chr2:113087970:A:C	4.96069e-08	-1.58189	-1.25391
113088001	chr2:113088001:C:T	0.00226777	8.17767	-0.283291
113088031	chr2:113088031:G:A	1.51693e-07	-1.71807	-2.89289e-10
113088422	chr2:113088422:G:C	6.12188e-08	-1.42207	-1.2034
113089007	chr2:113089007:GAA:G	4.46259e-08	-1.69379	-1.24783
113089161	chr2:113089161:A:G	0.00269945	8.38702	-0.318385
113089217	chr2:113089217:G:T	4.41168e-08	-1.70626	-1.24683
113089430	chr2:113089430:G:A	0.0206316	9.21446	0.887949
113089660	chr2:113089660:G:C	9.00342e-08	-0.979068	-1.26067
113090002	chr2:113090002:G:T	5.76139e-07	-1.52898e-10	-0.383574
113090051	chr2:113090051:C:T	6.45352e-08	-1.7195	-0.853215
113090135	chr2:113090135:C:T	3.91047e-06	2.79063	-1.25914
113090185	chr2:113090185:C:T	2.41538e-07	-1.52898e-10	-1.2529
113090186	chr2:113090186:A:G	2.39899e-07	-1.52898e-10	-1.25971
113090375	chr2:113090375:G:A	4.63035e-07	-1.52898e-10	-0.602122
113090488	chr2:113090488:C:T	2.40155e-07	-1.52898e-10	-1.25864
113090546	chr2:113090546:A:G	8.63129e-08	-1.02194	-1.26
113090623	chr2:113090623:T:A	6.79754e-08	-1.71969	-0.801086
113090997	chr2:113090997:G:A	6.4724e-06	2.26244	-0.227062
113091077	chr2:113091077:C:T	5.77262e-07	0.409421	-0.79105
113091144	chr2:113091144:T:C	2.64754e-07	-1.52898e-10	-1.16112
113091200	chr2:113091200:C:G	1.08828e-06	-1.52898e-10	0.252433
113091346	chr2:113091346:T:C	8.55124e-08	-1.66978	-0.62148
113091384	chr2:113091384:C:T	0.0186654	10.1102	-0.10795
113091568	chr2:113091568:G:A	2.40251e-07	-1.52898e-10	-1.25824
113092260	chr2:113092260:C:T	0.00196844	8.20454	-0.451708
113092749	chr2:113092749:C:A	7.20219e-08	-1.7195	-0.743457
113092852	chr2:113092852:C:T	6.99355e-08	-1.71937	-0.772978
113092917	chr2:113092917:C:T	2.50515e-07	-1.52898e-10	-1.21641
113093215	chr2:113093215:C:A	0.0247469	9.12235	1.16194
113093582	chr2:113093582:A:T	0.0279744	9.19824	1.20864
113093764	chr2:113093764:C:T	5.62765e-07	-1.52898e-10	-0.407062
113093862	chr2:113093862:C:T	6.72513e-08	-1.71917	-0.812312
113094179	chr2:113094179:T:C	4.29099e-07	-1.52898e-10	-0.678237
113094253	chr2:113094253:G:A	4.28479e-07	-1.52898e-10	-0.679683
113094471	chr2:113094471:A:G	5.2914e-08	-1.50641	-1.26485
113094616	chr2:113094616:A:G	5.05592e-08	-1.65477	-1.16201
113094987	chr2:113094987:G:A	0.0190321	9.89844	0.123277
113095132	chr2:113095132:T:C	2.50634e-07	-1.52898e-10	-1.21593
113095336	chr2:113095336:T:C	5.87984e-08	-1.42379	-1.24202
113095516	chr2:113095516:G:A	2.42817e-07	-1.52898e-10	-1.24761
113095725	chr2:113095725:C:A	4.16569e-07	-1.52898e-10	-0.707873
113095747	chr2:113095747:G:C	2.40522e-07	-1.52898e-10	-1.25711
113095773	chr2:113095773:C:T	7.63462e-08	-1.13986	-1.26478
113095879	chr2:113095879:G:T	0.00247454	7.19767	0.783974
113096072	chr2:113096072:T:A	0.0242235	9.09052	1.17239
113096316	chr2:113096316:C:T	6.53095e-08	-1.6019	-0.958892
113096543	chr2:113096543:T:A	0.0323722	9.26158	1.2913
113096882	chr2:113096882:ATTTATT:A	5.90704e-08	-1.71934	-0.941851
113097143	chr2:113097143:G:T	3.80634e-07	0.228367	-1.02645
113097266	chr2:113097266:A:G	0.0491226	9.63911	1.33079
113097328	chr2:113097328:G:A	5.83431e-08	-1.71898	-0.954607
113097647	chr2:113097647:G:T	2.73112e-07	-0.824651	-0.305391
113097663	chr2:113097663:T:C	2.38682e-07	-1.52898e-10	-1.26479
113097829	chr2:113097829:C:G	5.96267e-08	-1.71969	-0.932126
113097901	chr2:113097901:A:G	2.86799e-05	4.44453	-0.920506
113098286	chr2:113098286:C:A	3.34643e-05	4.59347	-0.915154
113098387	chr2:113098387:G:T	4.66748e-07	-1.52898e-10	-0.594134
113099630	chr2:113099630:G:A	2.82458e-07	-1.52898e-10	-1.09639
113099897	chr2:113099897:GC:G	2.85193e-05	4.7781	-1.25969
113100218	chr2:113100218:T:C	3.67283e-07	-1.52898e-10	-0.833791
113100321	chr2:113100321:G:A	2.38668e-07	-1.52898e-10	-1.26485
113100387	chr2:113100387:C:T	2.85541e-05	4.49989	-0.980258
113100609	chr2:113100609:C:T	2.39139e-07	-1.52898e-10	-1.26288
113100619	chr2:113100619:C:A	7.96112e-08	-1.11011	-1.25266
113100918	chr2:113100918:G:T	7.80103e-08	-1.13302	-1.25006
113101024	chr2:113101024:C:T	1.54462e-07	-1.69998	-2.89289e-10
113101035	chr2:113101035:T:C	2.39008e-07	-1.52898e-10	-1.26343
113101094	chr2:113101094:A:G	6.80034e-08	-1.66764	-0.852723
113101200	chr2:113101200:G:T	5.02495e-08	-1.64593	-1.177
113101280	chr2:113101280:G:A	2.51061e-07	-0.584934	-0.629292
113101347	chr2:113101347:G:T	3.5468e-07	-1.52898e-10	-0.868709
113101502	chr2:113101502:GA:G	2.70716e-05	4.38945	-0.923129
113101715	chr2:113101715:CAGT:C	3.78219e-07	-1.52898e-10	-0.80445
113101789	chr2:113101789:T:C	6.88409e-08	-1.67728	-0.830846
113101916	chr2:113101916:C:T	3.43447e-07	-1.52898e-10	-0.900893
113102016	chr2:113102016:C:T	2.38744e-07	-1.52898e-10	-1.26453
113102057	chr2:113102057:G:A	6.94514e-08	-1.67891	-0.82039
113102068	chr2:113102068:G:A	5.19146e-07	-1.52898e-10	-0.487739
113102184	chr2:113102184:G:A	0.0307527	9.23715	1.26441
113102269	chr2:113102269:G:A	6.99356e-08	-1.67005	-0.822302
113102342	chr2:113102342:C:T	2.45883e-07	-0.618048	-0.617021
113102368	chr2:113102368:T:C	3.53757e-07	-1.52898e-10	-0.871315
113102461	chr2:113102461:G:A	0.0273272	10.329	0.0544745
113102619	chr2:113102619:T:C	7.98923e-08	-1.09629	-1.26295
113102652	chr2:113102652:G:A	6.26425e-08	-1.37338	-1.2291
113102733	chr2:113102733:A:G	5.70983e-08	-1.7197	-0.975451
113102796	chr2:113102796:A:G	6.42287e-07	-0.274889	-2.89289e-10
113102827	chr2:113102827:A:C	7.06139e-08	-1.66099	-0.821704
113102975	chr2:113102975:T:C	2.38925e-07	-1.52898e-10	-1.26377
113103128	chr2:113103128:T:C	2.5373e-07	-1.52898e-10	-1.20365
113103284	chr2:113103284:C:A	0.00198386	8.14856	-0.387927
113103376	chr2:113103376:TG:T	5.56631e-08	-1.45694	-1.26366
113103534	chr2:113103534:G:A	1.00946e-06	-1.52898e-10	0.177249
113103648	chr2:113103648:T:G	4.7512e-08	-1.6514	-1.22754
113103818	chr2:113103818:C:T	0.00251442	8.18914	-0.191512
113103819	chr2:113103819:A:C	0.00271173	8.25087	-0.177699
113103984	chr2:113103984:G:A	5.10536e-08	-1.71923	-1.08782
113104540	chr2:113104540:C:T	1.85127e-07	-1.51888	-2.89289e-10
113104596	chr2:113104596:G:A	6.71415e-08	-1.6663	-0.866823
113104798	chr2:113104798:CAGA:C	2.74367e-07	-1.52898e-10	-1.12546
113105248	chr2:113105248:G:A	1.02988e-06	-1.52898e-10	0.197277
113106194	chr2:113106194:T:C	0.00268043	8.2454	-0.183842
113106433	chr2:113106433:A:C	0.0785608	10.8533	0.586112
113106470	chr2:113106470:G:A	5.69174e-08	-1.43761	-1.26071
113106553	chr2:113106553:A:G	4.82408e-07	-1.52898e-10	-0.561134
113106607	chr2:113106607:TCTTTC:T	3.22981e-07	-1.52898e-10	-0.962329
113106901	chr2:113106901:T:TAAA	0.00247232	8.33291	-0.352164
113106928	chr2:113106928:G:C	2.31704e-05	4.57133	-1.26063
113106937	chr2:113106937:G:A	2.19214e-05	4.34216	-1.08687
113107343	chr2:113107343:A:G	7.51202e-08	-1.70569	-0.715149
113107387	chr2:113107387:T:C	2.45241e-07	-1.52898e-10	-1.23768
113107790	chr2:113107790:T:C	7.62671e-08	-1.14732	-1.25837
113107837	chr2:113107837:G:A	0.0402203	9.923	0.846959
113108257	chr2:113108257:A:C	0.109066	9.64824	2.1193
113108396	chr2:113108396:G:A	3.33744e-07	-1.52898e-10	-0.929551
113108440	chr2:113108440:C:T	9.11529e-08	-1.63704	-0.590345
113108458	chr2:113108458:CTCTTA:C	4.88124e-08	-1.71471	-1.13723
113108792	chr2:113108792:C:T	2.17448e-06	2.20651	-1.26189
113108948	chr2:113108948:G:A	7.41153e-07	0.766359	-0.898076
113109277	chr2:113109277:G:T	0.0909991	11.6015	-0.0150379
113109320	chr2:113109320:G:A	9.5453e-07	-1.52898e-10	0.121294
113109535	chr2:113109535:G:A	1.20395e-06	-1.52898e-10	0.353435
113109605	chr2:113109605:AAC:A	5.29728e-08	-1.69628	-1.07387
113110220	chr2:113110220:A:G	3.45287e-07	-1.52898e-10	-0.895548
113110346	chr2:113110346:C:T	9.24729e-08	-1.30389	-0.909118
113110379	chr2:113110379:C:T	8.91856e-08	-1.31208	-0.937122
113111656	chr2:113111656:C:T	0.099724	12.7227	-1.04473
113111830	chr2:113111830:T:C	9.01317e-08	-1.13673	-1.10193
113111977	chr2:113111977:C:A	2.14348e-06	2.16032	-1.23006
113111989	chr2:113111989:C:T	0.016876	9.93941	-0.0379348
113111992	chr2:113111992:G:A	9.22456e-08	-1.29497	-0.9205
113112226	chr2:113112226:C:T	1.93977e-06	2.0817	-1.2513
113112266	chr2:113112266:C:A	2.06855e-06	2.12308	-1.22841
113112422	chr2:113112422:T:C	9.71152e-07	1.40179	-1.26323
113112512	chr2:113112512:C:T	1.28224e-06	-1.52898e-10	0.416438
113112524	chr2:113112524:C:T	2.78133e-07	-0.265516	-0.846311
113112739	chr2:113112739:G:A	3.94193e-07	-1.52898e-10	-0.763083
113112922	chr2:113112922:T:C	3.62998e-07	-1.52898e-10	-0.845528
113113086	chr2:113113086:G:A	7.66453e-08	-1.23996	-1.16078
113113148	chr2:113113148:T:G	0.0302447	10.3193	0.165562
113113274	chr2:113113274:A:G	5.59624e-07	-1.52898e-10	-0.41266
113113544	chr2:113113544:T:G	2.50202e-07	-1.52898e-10	-1.21766
113113632	chr2:113113632:GT:G	5.4109e-08	-1.48981	-1.25911
113114229	chr2:113114229:T:G	5.50183e-08	-1.48201	-1.25025
113114412	chr2:113114412:GT:G	6.84462e-08	-1.32833	-1.18554
113114474	chr2:113114474:G:A	6.01631e-06	3.07866	-1.11636
113114487	chr2:113114487:G:C	2.44453e-07	-1.52898e-10	-1.2409
113114661	chr2:113114661:C:T	2.89239e-07	-0.206909	-0.865761
113115080	chr2:113115080:C:T	2.66182e-07	-1.52898e-10	-1.15574
113115441	chr2:113115441:C:T	6.17669e-06	3.08485	-1.09624
113115546	chr2:113115546:T:C	2.38793e-07	-1.52898e-10	-1.26433
113115694	chr2:113115694:C:T	2.46568e-07	-1.52898e-10	-1.23229
113115827	chr2:113115827:T:C	2.46641e-07	-1.52898e-10	-1.23199
113115859	chr2:113115859:C:G	2.7756e-07	-1.52898e-10	-1.11389
113116022	chr2:113116022:C:T	3.73578e-07	-1.52898e-10	-0.816797
113116432	chr2:113116432:C:T	6.52977e-07	-1.52898e-10	-0.258383
113116505	chr2:113116505:G:A	2.43652e-07	-1.52898e-10	-1.24419
113116600	chr2:113116600:G:A	2.39742e-07	-1.52898e-10	-1.26036
113116935	chr2:113116935:G:A	5.97561e-07	-0.347067	-2.89289e-10
113117065	chr2:113117065:C:T	3.38922e-07	-1.52898e-10	-0.914153
113117215	chr2:113117215:C:T	6.35488e-06	-1.52898e-10	2.01705
113117640	chr2:113117640:A:C	6.74999e-07	0.776295	-1.00151
113117988	chr2:113117988:A:G	7.11224e-07	0.812033	-0.98497
113118054	chr2:113118054:T:C	7.11749e-07	0.812386	-0.984584
113118176	chr2:113118176:C:G	6.04948e-07	0.67507	-1.00985
113118196	chr2:113118196:A:G	6.45085e-07	0.716443	-0.986986
113118363	chr2:113118363:G:C	2.3923e-07	-1.52898e-10	-1.2625
113118501	chr2:113118501:C:G	6.76653e-07	0.757172	-0.979937
113118636	chr2:113118636:T:G	5.54013e-07	-0.0642778	-0.358459
113118911	chr2:113118911:T:C	7.76664e-07	0.805615	-0.890531
113118921	chr2:113118921:T:C	7.28967e-07	0.770022	-0.918318
113118962	chr2:113118962:G:A	8.09972e-07	0.851206	-0.894131
113119202	chr2:113119202:G:A	4.3086e-07	-0.116926	-0.557215
113119209	chr2:113119209:C:G	2.59834e-07	-1.52898e-10	-1.17988
113119376	chr2:113119376:A:T	2.58849e-07	-1.52898e-10	-1.18368
113119442	chr2:113119442:A:G	6.99106e-07	0.716997	-0.907119
113119649	chr2:113119649:A:G	6.82984e-07	0.729726	-0.94318
113119836	chr2:113119836:G:T	5.71518e-07	0.552249	-0.943878
113119918	chr2:113119918:G:T	2.87899e-07	-1.71949	0.64218
113119961	chr2:113119961:G:C	5.40197e-07	0.551912	-0.999902
113121699	chr2:113121699:T:C	2.39509e-07	-1.52898e-10	-1.26133
113121720	chr2:113121720:G:A	9.24396e-08	-1.69706	-0.516305
113122440	chr2:113122440:G:A	3.89787e-07	-0.774323	-2.89289e-10
113122472	chr2:113122472:T:G	1.21718e-07	-1.69993	-0.238288
113122492	chr2:113122492:G:A	2.97344e-07	-1.52898e-10	-1.04504
113122916	chr2:113122916:G:A	1.04178e-07	-1.7015	-0.392322
113123066	chr2:113123066:G:A	3.4148e-07	-1.52898e-10	-0.906636
113123370	chr2:113123370:T:C	1.66684e-06	1.42441	-0.745648
113123522	chr2:113123522:G:A	2.57085e-07	-1.52898e-10	-1.19052
113123788	chr2:113123788:G:A	3.25978e-07	-1.52898e-10	-0.953094
113124385	chr2:113124385:G:A	1.14519e-07	-1.38144	-0.617745
113125314	chr2:113125314:C:G	2.03829e-07	-1.42264	-2.89289e-10
113126129	chr2:113126129:T:C	1.14373e-06	1.44421	-1.14208
113126824	chr2:113126824:G:A	7.23877e-07	0.335737	-0.49104
113127096	chr2:113127096:C:T	1.51484e-07	-1.71945	-2.89289e-10
113127517	chr2:113127517:C:T	6.30457e-07	-1.52898e-10	-0.29348
113127745	chr2:113127745:G:A	2.77213e-07	-1.52898e-10	-1.11514
113128008	chr2:113128008:G:T	4.76326e-06	-1.52898e-10	1.72876
113128105	chr2:113128105:G:A	1.13073e-06	-1.52898e-10	0.290694
113128191	chr2:113128191:G:A	7.70856e-08	-1.61285	-0.782157
113128472	chr2:113128472:G:A	5.33712e-08	-1.70891	-1.05374
113128773	chr2:113128773:A:G	5.54065e-07	0.421683	-0.844325
113128807	chr2:113128807:A:G	4.26463e-07	0.389311	-1.07371
113128926	chr2:113128926:G:A	3.78048e-07	0.459724	-1.26463
113129198	chr2:113129198:T:C	7.1024e-07	0.300354	-0.474676
113129630	chr2:113129630:T:C	3.928e-07	0.497596	-1.26422
113129685	chr2:113129685:C:T	3.9099e-07	0.4918	-1.26304
113129696	chr2:113129696:G:A	3.9675e-07	0.507475	-1.26409
113129758	chr2:113129758:T:G	1.11018e-06	1.17756	-0.905201
113129761	chr2:113129761:A:C	3.8249e-07	0.470784	-1.26401
113129772	chr2:113129772:C:A	2.78501e-07	-1.52898e-10	-1.1105
113129799	chr2:113129799:G:A	2.61633e-07	-1.52898e-10	-1.17298
113129822	chr2:113129822:G:A	3.70632e-07	0.439596	-1.26431
113129881	chr2:113129881:G:T	3.66235e-07	0.42746	-1.26411
113129906	chr2:113129906:C:T	1.28556e-07	-1.70233	-0.181229
113129933	chr2:113129933:A:C	2.5085e-07	-1.52898e-10	-1.21507
113130115	chr2:113130115:C:T	2.60338e-07	-1.52898e-10	-1.17794
113130226	chr2:113130226:A:G	3.80234e-07	0.46564	-1.26478
113130862	chr2:113130862:G:A	3.58551e-07	-1.52898e-10	-0.857853
113130888	chr2:113130888:A:G	3.36745e-07	0.336493	-1.25709
113130893	chr2:113130893:C:G	3.48314e-07	0.370195	-1.25701
113130980	chr2:113130980:G:A	3.84459e-07	0.476658	-1.26475
113131002	chr2:113131002:T:C	3.61562e-07	0.318818	-1.16831
113131216	chr2:113131216:A:T	3.98836e-07	0.488074	-1.23945
113131323	chr2:113131323:T:A	3.89705e-07	0.45951	-1.23404
113131484	chr2:113131484:G:A	3.13642e-07	0.257397	-1.24907
113131523	chr2:113131523:C:T	4.45689e-08	-1.71132	-1.23156
113131557	chr2:113131557:G:A	4.77658e-08	-1.66356	-1.21006
113131585	chr2:113131585:G:A	4.67922e-07	-1.52898e-10	-0.591623
113131892	chr2:113131892:C:A	3.21155e-07	0.291461	-1.25946
113132054	chr2:113132054:G:A	2.99401e-07	0.2264	-1.26454
113132211	chr2:113132211:A:G	5.78627e-07	-1.52898e-10	-0.379266
113132234	chr2:113132234:G:A	2.44097e-07	-1.52898e-10	-1.24236
113132426	chr2:113132426:C:T	8.74603e-08	-1.29959	-0.969147
113132478	chr2:113132478:A:G	2.39333e-07	-1.52898e-10	-1.26207
113132727	chr2:113132727:T:C	7.56022e-08	-1.18896	-1.22548
113132796	chr2:113132796:C:T	3.35605e-07	-1.52898e-10	-0.923989
113132802	chr2:113132802:C:T	3.51994e-07	-1.52898e-10	-0.876309
113133033	chr2:113133033:C:T	4.98803e-07	-0.527714	-2.89289e-10
113133181	chr2:113133181:T:C	4.43501e-07	-1.52898e-10	-0.645224
113133182	chr2:113133182:G:A	4.57573e-07	-1.52898e-10	-0.613988
113133835	chr2:113133835:G:A	1.01358e-06	-0.50827	0.689589
113134054	chr2:113134054:G:A	2.40452e-07	-1.52898e-10	-1.2574
113134109	chr2:113134109:GGCGCC:G	6.40127e-07	-1.52898e-10	-0.278257
113134198	chr2:113134198:T:C	2.57475e-07	-0.55762	-0.631381
113134228	chr2:113134228:G:A	1.20008e-06	-1.52898e-10	0.350218
113134253	chr2:113134253:A:G	3.04548e-07	-1.52898e-10	-1.0211
113134265	chr2:113134265:A:C	1.44836e-06	-1.52898e-10	0.538263
113134293	chr2:113134293:G:A	2.91332e-06	-1.52898e-10	1.23712
113134947	chr2:113134947:G:A	7.37199e-08	-1.28375	-1.1559
113134986	chr2:113134986:T:C	2.39455e-07	-1.52898e-10	-1.26156
113135197	chr2:113135197:A:G	1.14749e-06	0.643102	-0.337692
113135387	chr2:113135387:C:A	3.49852e-07	-1.52898e-10	-0.882413
113135650	chr2:113135650:A:G	4.64718e-07	-1.52898e-10	-0.598494
113135679	chr2:113135679:C:T	5.75729e-08	-1.52371	-1.16316
113136287	chr2:113136287:G:A	9.95555e-08	-0.880163	-1.25905
113136532	chr2:113136532:A:G	6.81013e-07	-1.52898e-10	-0.216342
113136549	chr2:113136549:C:T	7.16399e-08	-1.47565	-0.992617
113136615	chr2:113136615:C:T	3.12987e-07	-0.460914	-0.532848
113136761	chr2:113136761:G:A	1.90768e-06	1.24569	-0.431966
113136808	chr2:113136808:T:G	1.1811e-06	-1.52898e-10	0.334275
113136828	chr2:113136828:A:G	2.39924e-07	-1.52898e-10	-1.2596
113136934	chr2:113136934:G:A	5.99025e-07	-1.52898e-10	-0.344621
113137399	chr2:113137399:T:C	8.69091e-07	0.0275238	-2.89289e-10
113137550	chr2:113137550:G:C	2.16136e-06	-1.52898e-10	0.938569
113137568	chr2:113137568:G:T	5.81146e-08	-1.41744	-1.26007
113137623	chr2:113137623:A:C	1.73542e-07	-0.680641	-0.902864
113137658	chr2:113137658:G:A	2.28847e-06	-1.52898e-10	0.995715
113137728	chr2:113137728:T:C	2.0948e-06	-1.52898e-10	0.90729
113137826	chr2:113137826:C:A	3.62818e-06	-1.52898e-10	1.45656
113137859	chr2:113137859:C:T	4.43888e-07	-1.52898e-10	-0.644352
113137994	chr2:113137994:G:A	2.40628e-07	-1.52898e-10	-1.25667
113139704	chr2:113139704:C:T	2.40784e-07	-1.52898e-10	-1.25602
113139718	chr2:113139718:C:A	9.26871e-07	0.0918903	-2.89289e-10
113139973	chr2:113139973:T:A	4.24097e-07	-1.52898e-10	-0.689962
113140095	chr2:113140095:A:G	1.2793e-07	-0.720872	-1.16757
113140376	chr2:113140376:C:T	8.54932e-08	-1.10672	-1.18477
113140484	chr2:113140484:C:T	6.25532e-08	-1.46386	-1.14005
113140884	chr2:113140884:G:A	6.30804e-07	-1.52898e-10	-0.29293
113140949	chr2:113140949:G:A	9.67856e-08	-1.00014	-1.16729
113141133	chr2:113141133:T:C	8.36459e-07	-1.52898e-10	-0.0107463
113141302	chr2:113141302:G:A	1.11861e-06	-1.52898e-10	0.279921
113141448	chr2:113141448:T:C	3.31756e-07	-0.0560139	-0.87951
113141680	chr2:113141680:G:C	4.22917e-07	-1.52898e-10	-0.692748
113142181	chr2:113142181:G:A	9.00406e-08	-1.27659	-0.963078
113142424	chr2:113142424:T:TA	3.62017e-07	-1.52898e-10	-0.848234
113142600	chr2:113142600:A:G	2.51435e-07	0.0412728	-1.25401
113142782	chr2:113142782:T:A	2.73081e-07	-1.52898e-10	-1.13016
113142983	chr2:113142983:T:C	3.59641e-07	-1.52898e-10	-0.854818
113143561	chr2:113143561:G:A	2.46843e-07	-1.52898e-10	-1.23117
113143581	chr2:113143581:A:G	1.01287e-07	-1.2006	-0.921369
113143736	chr2:113143736:C:T	6.41173e-08	-1.35895	-1.22026
113144115	chr2:113144115:A:G	3.43338e-07	-1.52898e-10	-0.901209
113144314	chr2:113144314:A:G	2.38683e-07	-1.52898e-10	-1.26479
113144336	chr2:113144336:A:G	2.39706e-07	-1.52898e-10	-1.26051
113144351	chr2:113144351:C:T	4.67408e-08	-1.63146	-1.26385
113144534	chr2:113144534:C:T	9.53724e-08	-1.24065	-0.941484
113144613	chr2:113144613:T:C	2.98106e-07	0.221561	-1.26404
113144885	chr2:113144885:T:C	3.08043e-07	0.254776	-1.26446
113145460	chr2:113145460:G:A	3.9007e-07	-1.52898e-10	-0.773598
113145477	chr2:113145477:A:G	6.4695e-07	0.295637	-0.563292
113145597	chr2:113145597:TA:T	3.95233e-07	-1.52898e-10	-0.76045
113145873	chr2:113145873:T:A	9.17515e-08	-1.08692	-1.13392
113146252	chr2:113146252:T:C	2.39656e-07	-1.52898e-10	-1.26072
113146253	chr2:113146253:A:T	7.10449e-07	0.342248	-0.516275
113146611	chr2:113146611:T:A	8.65387e-08	-1.08227	-1.19706
113147487	chr2:113147487:T:C	1.01516e-07	-1.04153	-1.07818
113147703	chr2:113147703:T:C	8.20601e-07	-1.52898e-10	-0.0298871
113148147	chr2:113148147:G:A	5.04361e-07	0.160027	-0.67666
113148195	chr2:113148195:G:A	5.7333e-07	0.0885457	-0.477008
113148676	chr2:113148676:T:A	5.0147e-07	0.726103	-1.24848
113148795	chr2:113148795:C:T	9.76484e-07	-1.52898e-10	0.144035
113149115	chr2:113149115:C:T	1.56471e-06	-0.106676	0.722211
113149372	chr2:113149372:G:A	9.54922e-07	-1.52898e-10	0.121705
113149901	chr2:113149901:C:A	2.61286e-07	-1.52898e-10	-1.17431
113150220	chr2:113150220:C:T	6.11375e-07	-1.52898e-10	-0.324214
113150323	chr2:113150323:T:A	1.66659e-07	-1.62397	-2.89289e-10
113150509	chr2:113150509:A:C	8.01605e-08	-1.18159	-1.1743
113150692	chr2:113150692:C:T	1.16713e-07	-0.733875	-1.24633
113150748	chr2:113150748:C:T	7.7939e-08	-1.1996	-1.18439
113150759	chr2:113150759:C:T	5.19605e-07	-1.52898e-10	-0.486855
113150773	chr2:113150773:A:G	2.46008e-07	-1.52898e-10	-1.23456
113151343	chr2:113151343:C:T	6.36367e-07	-1.52898e-10	-0.284149
113152492	chr2:113152492:T:C	2.58762e-07	-1.52898e-10	-1.18402
113152552	chr2:113152552:T:G	4.42727e-07	-1.52898e-10	-0.646972
113152856	chr2:113152856:T:C	5.74897e-07	-1.52898e-10	-0.385734
113152886	chr2:113152886:A:C	1.53986e-07	-1.70306	-2.89289e-10
113153262	chr2:113153262:G:A	2.43272e-07	-1.52898e-10	-1.24575
113153464	chr2:113153464:A:T	2.62392e-07	-1.52898e-10	-1.17008
113153836	chr2:113153836:A:G	6.75554e-07	-1.52898e-10	-0.224392
113153910	chr2:113153910:C:T	6.89247e-08	-1.39262	-1.11429
113153955	chr2:113153955:A:G	2.42025e-07	-1.52898e-10	-1.25088
113154045	chr2:113154045:G:A	4.06547e-07	-1.52898e-10	-0.732225
113154504	chr2:113154504:G:A	1.01765e-07	-1.21213	-0.905127
113154570	chr2:113154570:C:G	1.07833e-07	-1.19142	-0.867916
113155116	chr2:113155116:C:T	6.6203e-08	-1.31615	-1.23105
113155494	chr2:113155494:C:T	5.31521e-07	-1.52898e-10	-0.464181
113155608	chr2:113155608:G:A	3.31564e-07	-1.51481	0.578708
113155710	chr2:113155710:G:A	2.53822e-07	0.0489847	-1.25228
113155904	chr2:113155904:C:G	1.3193e-07	-1.32047	-0.537188
113155926	chr2:113155926:A:G	9.18818e-08	-1.25397	-0.965451
113155957	chr2:113155957:T:C	2.63704e-07	-1.52898e-10	-1.1651
113155980	chr2:113155980:C:T	2.45938e-07	-1.52898e-10	-1.23485
113156043	chr2:113156043:G:A	4.43664e-07	-1.52898e-10	-0.644856
113156227	chr2:113156227:T:C	2.91974e-07	-1.52898e-10	-1.06326
113156693	chr2:113156693:G:T	4.42012e-07	-0.648588	-2.89289e-10
113156735	chr2:113156735:G:A	7.12343e-08	-1.57803	-0.895915
113157010	chr2:113157010:T:C	2.40793e-07	-1.52898e-10	-1.25599
113157075	chr2:113157075:G:T	2.48431e-07	-1.52898e-10	-1.22476
113157265	chr2:113157265:A:G	4.38963e-07	-1.52898e-10	-0.65551
113157437	chr2:113157437:G:A	3.5895e-07	-1.52898e-10	-0.85674
113157550	chr2:113157550:G:A	2.51498e-07	-1.52898e-10	-1.21249
113157600	chr2:113157600:T:C	4.30102e-07	-0.675901	-2.89289e-10
113157954	chr2:113157954:G:T	4.06795e-07	-0.731616	-2.89289e-10
113158329	chr2:113158329:C:CT	6.54061e-08	-1.33293	-1.22638
113158564	chr2:113158564:A:G	4.40806e-07	-1.52898e-10	-0.651319
113158650	chr2:113158650:C:T	4.48785e-07	-1.52898e-10	-0.633381
113158850	chr2:113158850:C:T	4.77816e-07	-0.570698	-2.89289e-10
113159335	chr2:113159335:G:T	6.79637e-08	-1.36614	-1.15481
113160295	chr2:113160295:T:C	2.75511e-07	-1.1213	-2.89289e-10
113160872	chr2:113160872:G:A	2.64637e-07	-1.52898e-10	-1.16157
113160930	chr2:113160930:T:G	6.99598e-08	-1.25985	-1.23215
113161109	chr2:113161109:T:G	3.47609e-07	-1.43563	0.546784
113161494	chr2:113161494:C:T	8.22806e-06	1.51595	0.759433
113161782	chr2:113161782:G:A	2.88095e-07	-1.52898e-10	-1.07663
113162187	chr2:113162187:C:T	2.93404e-07	-1.52898e-10	-1.05837
113162419	chr2:113162419:G:A	6.81045e-08	-1.30322	-1.21566
113162502	chr2:113162502:A:G	9.07819e-06	1.21335	1.16036
113162870	chr2:113162870:C:A	7.36622e-07	-1.52898e-10	-0.137849
113163743	chr2:113163743:T:C	2.0824e-06	1.9295	-1.02815
113163792	chr2:113163792:C:T	1.16532e-07	-0.71721	-1.26455
113164429	chr2:113164429:A:G	2.6342e-07	-1.52898e-10	-1.16617
113164493	chr2:113164493:C:G	2.38707e-07	-1.52898e-10	-1.26469
113164699	chr2:113164699:G:A	2.41943e-07	-1.52898e-10	-1.25122
113164783	chr2:113164783:A:T	2.69705e-07	-1.52898e-10	-1.14259
113164835	chr2:113164835:A:G	2.66951e-07	-1.52898e-10	-1.15286
113164909	chr2:113164909:C:T	2.38689e-07	-1.52898e-10	-1.26476
113165002	chr2:113165002:C:T	4.38008e-08	-1.71971	-1.24057
113165306	chr2:113165306:C:T	2.68995e-07	-1.52898e-10	-1.14523
113165406	chr2:113165406:T:C	2.70799e-07	-1.52898e-10	-1.13855
113165426	chr2:113165426:T:A	6.98932e-07	-1.52898e-10	-0.19037
113165497	chr2:113165497:C:T	2.71145e-07	-1.52898e-10	-1.13727
113165697	chr2:113165697:A:G	2.63454e-07	-1.52898e-10	-1.16604
113165704	chr2:113165704:A:G	1.67201e-07	-0.473608	-1.14712
113166026	chr2:113166026:G:T	3.42377e-07	-0.340956	-0.563054
113166583	chr2:113166583:G:A	2.43872e-07	-1.52898e-10	-1.24328
113166821	chr2:113166821:A:C	3.83349e-07	-1.52898e-10	-0.790977
113167161	chr2:113167161:C:T	4.64237e-06	-1.69324	3.3963
113167203	chr2:113167203:A:G	4.70631e-07	-0.299859	-0.285991
113167484	chr2:113167484:T:C	2.73236e-07	-0.100206	-1.02938
113167725	chr2:113167725:T:C	2.52308e-07	-1.52898e-10	-1.20927
113167996	chr2:113167996:C:T	2.3869e-07	-1.52898e-10	-1.26476
113168442	chr2:113168442:G:C	2.47432e-07	-1.52898e-10	-1.22879
113168685	chr2:113168685:G:A	4.26158e-07	-1.52898e-10	-0.685114
113169258	chr2:113169258:T:C	1.15312e-07	-1.6619	-0.33038
113169358	chr2:113169358:A:G	7.91856e-08	-1.58044	-0.787694
113169426	chr2:113169426:G:A	9.78837e-08	-1.65936	-0.496784
113169429	chr2:113169429:G:A	5.33962e-07	-1.52898e-10	-0.459599
113169844	chr2:113169844:A:G	1.73469e-07	-1.58393	-2.89289e-10
113169913	chr2:113169913:G:A	2.57912e-07	-1.52898e-10	-1.18731
113169920	chr2:113169920:C:T	2.53856e-07	-1.52898e-10	-1.20316
113170260	chr2:113170260:G:A	2.42246e-07	-1.52898e-10	-1.24997
113170333	chr2:113170333:A:G	1.44079e-07	-0.511751	-1.25781
113170364	chr2:113170364:C:T	3.86097e-07	-1.52898e-10	-0.783835
113170451	chr2:113170451:T:G	3.84366e-07	-1.52898e-10	-0.788329
113171101	chr2:113171101:C:CCCCTGGGA	3.85102e-07	-1.52898e-10	-0.786416
113171789	chr2:113171789:A:G	2.44761e-07	-1.52898e-10	-1.23964
113171932	chr2:113171932:C:T	9.53961e-07	0.0929796	0.0277187
113173287	chr2:113173287:A:G	4.45044e-07	-1.52898e-10	-0.64175
113173290	chr2:113173290:T:C	2.43064e-07	-1.52898e-10	-1.2466
113173645	chr2:113173645:C:T	2.41681e-07	-1.52898e-10	-1.25231
113173853	chr2:113173853:T:C	3.11714e-07	0.159889	-1.15773
113174775	chr2:113174775:T:G	2.43751e-07	-1.52898e-10	-1.24378
113174849	chr2:113174849:A:C	1.94841e-07	-1.46774	-2.89289e-10
113174985	chr2:113174985:C:A	9.37152e-08	-1.52748	-0.672185
113175001	chr2:113175001:T:C	2.39084e-07	-1.52898e-10	-1.26311
113175086	chr2:113175086:G:C	1.89699e-07	-1.71923	0.224741
113175158	chr2:113175158:T:TG	9.07808e-08	-1.62849	-0.602989
113175223	chr2:113175223:T:C	1.77198e-07	-1.55674	-0.0059153
113175245	chr2:113175245:T:G	2.05455e-07	-1.4147	-2.89289e-10
113175363	chr2:113175363:G:C	9.16168e-08	-1.70524	-0.517071
113175540	chr2:113175540:G:A	2.87368e-07	-1.52898e-10	-1.07916
113175670	chr2:113175670:G:T	1.20031e-07	-0.970529	-0.981643
113175720	chr2:113175720:G:A	1.57027e-07	-1.6835	-2.89289e-10
113175974	chr2:113175974:C:T	6.17357e-07	-1.52898e-10	-0.314477
113176149	chr2:113176149:C:T	8.37011e-08	-1.603	-0.709673
113176159	chr2:113176159:G:A	1.63829e-07	-1.6411	-2.89289e-10
113176227	chr2:113176227:C:T	2.46241e-07	-1.52898e-10	-1.23361
113176272	chr2:113176272:T:G	4.75517e-07	-1.52898e-10	-0.575521
113176597	chr2:113176597:C:T	6.89492e-08	-1.55123	-0.95532
113176599	chr2:113176599:A:T	8.58279e-08	-1.63749	-0.650088
113176644	chr2:113176644:G:A	2.8309e-07	-1.09416	-2.89289e-10
113176836	chr2:113176836:C:T	2.40055e-07	-1.52898e-10	-1.25905
113176905	chr2:113176905:G:A	4.81743e-07	-1.52898e-10	-0.562513
113177157	chr2:113177157:G:A	2.86876e-07	-1.52898e-10	-1.08087
113177451	chr2:113177451:T:C	7.37416e-08	-1.56324	-0.876118
113177645	chr2:113177645:C:T	1.16142e-07	-1.58179	-0.403319
113177687	chr2:113177687:C:G	1.81265e-07	-1.53996	-2.89289e-10
113177690	chr2:113177690:T:TG	6.85105e-08	-1.53539	-0.977545
113177786	chr2:113177786:A:G	3.28921e-07	-1.52898e-10	-0.944105
113178086	chr2:113178086:C:T	5.22974e-08	-1.61414	-1.16883
113178410	chr2:113178410:C:T	2.77652e-07	-1.11356	-2.89289e-10
113178446	chr2:113178446:C:A	4.76504e-07	-1.52898e-10	-0.573448
113178459	chr2:113178459:G:A	5.63272e-08	-1.71787	-0.990874
113178518	chr2:113178518:C:T	2.83267e-07	-1.09353	-2.89289e-10
113178529	chr2:113178529:A:G	9.56056e-08	-1.674	-0.505689
113178651	chr2:113178651:C:A	3.70102e-07	-1.52898e-10	-0.826145
113179566	chr2:113179566:C:T	1.64362e-07	-1.63786	-2.89289e-10
113179605	chr2:113179605:C:T	1.39811e-07	-0.857458	-0.942177
113179757	chr2:113179757:A:C	4.80226e-07	-1.52898e-10	-0.565667
113179803	chr2:113179803:G:A	3.94229e-07	-1.52898e-10	-0.762992
113179986	chr2:113179986:A:G	7.44053e-08	-1.51668	-0.913714
113180230	chr2:113180230:G:A	4.16058e-07	-1.52898e-10	-0.709099
113180493	chr2:113180493:G:C	2.47378e-07	-1.52898e-10	-1.22901
113180568	chr2:113180568:A:G	1.27439e-07	-0.928288	-0.964001
113180814	chr2:113180814:G:A	4.29992e-07	-1.52898e-10	-0.676159
113180891	chr2:113180891:T:C	3.2464e-07	-1.52898e-10	-0.957207
113181205	chr2:113181205:G:T	3.97981e-07	-1.52898e-10	-0.75352
113181693	chr2:113181693:G:A	2.90412e-07	-1.52898e-10	-1.06862
113181818	chr2:113181818:G:A	2.90616e-07	-1.52898e-10	-1.06792
113182630	chr2:113182630:T:A	2.92668e-07	-1.06089	-2.89289e-10
113183104	chr2:113183104:T:C	6.20548e-08	-1.71903	-0.892878
113183471	chr2:113183471:G:A	3.98706e-07	-1.52898e-10	-0.7517
113183729	chr2:113183729:G:A	1.87494e-07	-0.241794	-1.26438
113184025	chr2:113184025:C:G	4.0217e-07	-1.52898e-10	-0.743049
113184192	chr2:113184192:A:C	6.18648e-08	-1.67777	-0.937207
113184402	chr2:113184402:G:A	5.11374e-08	-1.7197	-1.08571
113184482	chr2:113184482:A:G	5.59094e-08	-1.71889	-0.997299
113184622	chr2:113184622:C:T	2.38754e-07	-1.52898e-10	-1.26449
113184628	chr2:113184628:G:A	4.88728e-08	-1.71958	-1.13113
113184689	chr2:113184689:A:G	6.3214e-07	-1.52898e-10	-0.290814
113184697	chr2:113184697:C:G	4.88697e-08	-1.71967	-1.1311
113184771	chr2:113184771:G:C	2.85799e-07	-1.52898e-10	-1.08463
113184908	chr2:113184908:A:G	6.20534e-07	-1.52898e-10	-0.309345
113185326	chr2:113185326:A:C	5.66326e-08	-1.71666	-0.986681
113185486	chr2:113185486:T:G	9.67901e-08	-0.996063	-1.17132
113185519	chr2:113185519:G:A	8.69702e-07	0.0282266	-2.89289e-10
113185632	chr2:113185632:A:C	3.99956e-07	-1.52898e-10	-0.748569
113185673	chr2:113185673:A:T	4.24259e-07	-1.52898e-10	-0.689579
113185893	chr2:113185893:A:G	6.50312e-08	-1.71427	-0.850783
113185994	chr2:113185994:C:G	2.81556e-07	-1.52898e-10	-1.09959
113186031	chr2:113186031:C:T	4.02317e-07	-1.52898e-10	-0.742684
113186418	chr2:113186418:C:T	2.42564e-07	-1.52898e-10	-1.24866
113186455	chr2:113186455:A:G	7.03557e-07	-1.52898e-10	-0.183775
113186821	chr2:113186821:A:G	2.90343e-07	-1.52898e-10	-1.06886
113186883	chr2:113186883:A:C	4.62693e-08	-1.64815	-1.2573
113187185	chr2:113187185:G:A	1.24237e-07	-1.64628	-0.271455
113187198	chr2:113187198:C:T	3.45452e-07	-1.13978	0.244711
113187231	chr2:113187231:T:C	4.7567e-07	-1.52898e-10	-0.5752
113187273	chr2:113187273:G:A	6.51653e-08	-1.69795	-0.865044
113187493	chr2:113187493:CT:C	5.4138e-07	-1.52898e-10	-0.445803
113187650	chr2:113187650:C:T	5.97673e-07	-1.52898e-10	-0.34688
113187681	chr2:113187681:A:G	5.91268e-08	-1.41329	-1.24695
113187757	chr2:113187757:T:C	8.98564e-08	-1.22806	-1.01365
113187882	chr2:113187882:G:A	1.54903e-07	-1.69712	-2.89289e-10
113187903	chr2:113187903:C:G	5.67233e-07	-1.52898e-10	-0.399154
113187928	chr2:113187928:C:A	6.26539e-06	-1.52898e-10	2.00287
113188118	chr2:113188118:C:A	1.74401e-07	-1.25638	-0.322188
113188257	chr2:113188257:T:C	1.8471e-06	-1.09863	1.88008
113188434	chr2:113188434:G:C	1.60447e-06	-1.23492	1.87554
113188686	chr2:113188686:T:C	2.15458e-07	-1.36716	-2.89289e-10
113188726	chr2:113188726:G:A	2.99542e-07	-1.03767	-2.89289e-10
113188915	chr2:113188915:T:G	2.29992e-07	-1.30188	-2.89289e-10
113188935	chr2:113188935:G:A	2.59476e-07	-1.52898e-10	-1.18126
113189353	chr2:113189353:A:G	5.3894e-08	-1.49541	-1.25749
113189450	chr2:113189450:A:G	2.75635e-07	-1.52898e-10	-1.12084
113189784	chr2:113189784:A:G	2.89431e-07	-1.07201	-2.89289e-10
113189876	chr2:113189876:G:T	6.81906e-08	-1.2864	-1.23122
113189906	chr2:113189906:G:C	2.92508e-06	-1.52898e-10	1.24115
113190176	chr2:113190176:G:A	1.94856e-06	0.83492	-2.89289e-10
113190182	chr2:113190182:T:C	4.61835e-08	-1.70083	-1.20648
113190401	chr2:113190401:T:G	2.83176e-07	-1.09386	-2.89289e-10
113190582	chr2:113190582:G:A	5.59896e-08	-1.62936	-1.0854
113190801	chr2:113190801:G:C	5.59959e-08	-1.70018	-1.01446
113190859	chr2:113190859:G:A	4.59788e-08	-1.64691	-1.26483
113190981	chr2:113190981:C:A	1.6478e-06	0.66727	-2.89289e-10
113191005	chr2:113191005:T:G	5.61438e-06	-1.52898e-10	1.89316
113191276	chr2:113191276:G:GT	2.74901e-07	-1.52898e-10	-1.12351
113191336	chr2:113191336:C:T	4.66756e-08	-1.63468	-1.26203
113191338	chr2:113191338:C:T	5.43717e-07	-1.52898e-10	-0.441495
113191520	chr2:113191520:C:T	5.32045e-08	-1.70994	-1.05584
113191914	chr2:113191914:G:A	2.55947e-07	-1.52898e-10	-1.19495
113191992	chr2:113191992:T:C	1.7606e-07	-1.63463	0.0655287
113192159	chr2:113192159:A:G	8.81976e-08	-1.09544	-1.1649
113192694	chr2:113192694:G:C	2.43524e-07	-1.52898e-10	-1.24471
113192706	chr2:113192706:T:C	1.55276e-07	-1.69472	-2.89289e-10
113192717	chr2:113192717:A:G	2.38697e-07	-1.52898e-10	-1.26473
113192929	chr2:113192929:T:A	6.64437e-07	-0.511201	0.270217
113192942	chr2:113192942:T:C	1.156e-06	-1.52898e-10	0.312801
113192963	chr2:113192963:G:A	3.63854e-07	-1.52898e-10	-0.843171
113193119	chr2:113193119:G:A	3.73671e-07	-1.52898e-10	-0.81655
113194177	chr2:113194177:G:A	2.57896e-07	-1.52898e-10	-1.18737
113195122	chr2:113195122:G:C	1.69376e-07	-1.71197	0.104171
113195328	chr2:113195328:T:C	5.67916e-07	-1.52898e-10	-0.397951
113195824	chr2:113195824:A:G	2.43111e-07	-1.52898e-10	-1.24641
113196375	chr2:113196375:T:C	4.67368e-08	-1.65394	-1.24145
113196396	chr2:113196396:A:AT	4.60491e-08	-1.66796	-1.24226
113196397	chr2:113196397:GACA:G	4.61831e-08	-1.66505	-1.24226
113196407	chr2:113196407:G:A	9.39798e-08	-1.552	-0.644841
113196429	chr2:113196429:A:G	4.64038e-08	-1.65983	-1.24272
113196670	chr2:113196670:G:A	4.67987e-08	-1.65059	-1.24348
113196707	chr2:113196707:G:A	1.01312e-07	-0.861569	-1.26015
113196919	chr2:113196919:T:A	4.66875e-08	-1.65407	-1.24238
113197052	chr2:113197052:G:A	8.8005e-08	-1.03966	-1.22287
113197302	chr2:113197302:A:C	4.64463e-08	-1.65975	-1.24188
113197656	chr2:113197656:C:T	6.62827e-08	-1.28761	-1.25839
113197731	chr2:113197731:C:T	2.38677e-07	-1.52898e-10	-1.26481
113197866	chr2:113197866:C:A	3.44348e-07	-0.898271	-2.89289e-10
113198249	chr2:113198249:C:T	5.09011e-07	-1.52898e-10	-0.507454
113199364	chr2:113199364:T:A	1.23806e-07	-1.42746	-0.493747
113199471	chr2:113199471:G:A	4.80934e-08	-1.62749	-1.23929
113199505	chr2:113199505:A:G	1.15162e-07	-0.732619	-1.26097
113199603	chr2:113199603:T:TA	1.23399e-07	-1.37453	-0.549975
113199621	chr2:113199621:A:C	4.75633e-08	-1.63151	-1.24635
113199891	chr2:113199891:T:C	9.19531e-07	-1.52898e-10	0.08394
113199911	chr2:113199911:C:T	4.45724e-07	-1.52898e-10	-0.640225
113200060	chr2:113200060:A:G	5.89409e-08	-1.60834	-1.05505
113200133	chr2:113200133:C:CT	5.84608e-08	-1.62234	-1.04923
113200398	chr2:113200398:C:CTG	4.50777e-07	-1.52898e-10	-0.628952
113200748	chr2:113200748:T:C	2.8489e-05	-1.52898e-10	3.51735
113201781	chr2:113201781:G:A	4.12201e-07	-1.52898e-10	-0.718414
113201875	chr2:113201875:A:G	2.41756e-07	-1.52898e-10	-1.25199
113202628	chr2:113202628:G:T	2.47553e-07	-1.52898e-10	-1.2283
113202728	chr2:113202728:G:A	1.20826e-07	-0.713169	-1.2324
113203780	chr2:113203780:G:A	4.27326e-07	-1.52898e-10	-0.682377
113204494	chr2:113204494:C:T	5.43913e-08	-1.63978	-1.10394
113204566	chr2:113204566:G:T	3.45281e-07	-1.52898e-10	-0.895567
113204701	chr2:113204701:C:A	2.73807e-07	-1.1275	-2.89289e-10
113205030	chr2:113205030:C:T	8.12297e-07	-1.52898e-10	-0.0400585
113205247	chr2:113205247:C:T	2.88967e-07	-1.52898e-10	-1.07361
113206040	chr2:113206040:C:A	7.241e-08	-1.21196	-1.24562
113206084	chr2:113206084:C:T	7.25025e-08	-1.21068	-1.24562
113206162	chr2:113206162:C:T	5.16396e-08	-1.65721	-1.13843
113206532	chr2:113206532:G:A	7.21579e-08	-1.35745	-1.10361
113206773	chr2:113206773:T:C	2.47054e-07	-1.52898e-10	-1.23032
113207054	chr2:113207054:G:A	7.2532e-08	-1.21028	-1.24562
113207582	chr2:113207582:G:A	2.55087e-07	-1.19832	-2.89289e-10
113207621	chr2:113207621:T:A	1.30488e-07	-1.24434	-0.624302
113208504	chr2:113208504:A:T	7.34871e-07	-1.52898e-10	-0.140229
113208916	chr2:113208916:A:G	2.3958e-07	-1.52898e-10	-1.26104
113209063	chr2:113209063:G:A	2.84081e-07	-1.52898e-10	-1.09066
113209145	chr2:113209145:G:C	2.91333e-07	-0.986629	-0.0788265
113209498	chr2:113209498:C:T	3.25771e-07	-1.66437	0.710645
113209706	chr2:113209706:A:G	4.74744e-07	-1.52898e-10	-0.577149
113209741	chr2:113209741:C:T	6.16133e-07	-1.52898e-10	-0.316462
113209810	chr2:113209810:G:A	1.03364e-07	-1.71769	-0.383974
113210049	chr2:113210049:C:A	2.8704e-07	-1.52898e-10	-1.0803
113210163	chr2:113210163:G:A	1.23787e-07	-1.41284	-0.508516
113210413	chr2:113210413:T:C	1.82262e-07	-1.61938	0.0849009
113210680	chr2:113210680:C:T	6.46629e-08	-1.31001	-1.26072
113210730	chr2:113210730:G:A	4.5814e-08	-1.65993	-1.2554
113210871	chr2:113210871:G:C	2.06626e-07	-1.40902	-2.89289e-10
113211226	chr2:113211226:T:G	1.40468e-07	-1.71967	-0.0752755
113211654	chr2:113211654:A:G	1.51454e-07	-1.71964	-2.89289e-10
113211730	chr2:113211730:CA:C	2.42726e-07	-1.52898e-10	-1.24799
113211743	chr2:113211743:A:C	2.40573e-07	-1.52898e-10	-1.2569
113212371	chr2:113212371:C:T	1.12297e-07	-1.6887	-0.33008
113212704	chr2:113212704:C:G	4.79321e-07	-0.826146	0.258593
113212706	chr2:113212706:C:T	2.49321e-07	-1.52898e-10	-1.22118
113212711	chr2:113212711:C:T	5.68387e-07	-1.52898e-10	-0.397122
113213475	chr2:113213475:C:T	6.81762e-07	-1.52898e-10	-0.215243
113214022	chr2:113214022:A:G	7.50265e-08	-1.68104	-0.741046
113214178	chr2:113214178:C:CA	1.47172e-07	-1.69053	-0.0577975
113215103	chr2:113215103:G:T	3.58085e-07	-1.52898e-10	-0.859155
113215350	chr2:113215350:T:G	1.91549e-07	-1.48478	-2.89289e-10
113215368	chr2:113215368:A:G	9.75024e-08	-1.25592	-0.904126
113215594	chr2:113215594:G:A	2.17972e-07	-0.574419	-0.78114
113215610	chr2:113215610:C:T	2.92721e-07	-1.52898e-10	-1.0607
113215724	chr2:113215724:T:TC	2.12339e-07	-1.71022	0.328473
113215819	chr2:113215819:T:C	1.04683e-06	-1.52898e-10	0.213597
113215856	chr2:113215856:T:C	1.19513e-07	-0.992315	-0.964183
113215890	chr2:113215890:T:C	5.7922e-08	-1.69415	-0.986675
113215929	chr2:113215929:G:A	1.51599e-07	-1.71869	-2.89289e-10
113216055	chr2:113216055:G:A	6.41733e-08	-1.61244	-0.965894
113216224	chr2:113216224:T:C	8.26019e-08	-1.67019	-0.655701
113216619	chr2:113216619:G:C	4.96429e-08	-1.70513	-1.12994
113216726	chr2:113216726:G:C	2.41847e-07	-1.52898e-10	-1.25162
113216768	chr2:113216768:C:T	1.51661e-07	-1.71828	-2.89289e-10
113217533	chr2:113217533:A:G	4.77828e-08	-1.71966	-1.1536
113217906	chr2:113217906:A:T	1.042e-06	-1.52898e-10	0.208973
113218055	chr2:113218055:T:C	5.47015e-07	-1.52898e-10	-0.435448
113218346	chr2:113218346:T:C	8.97989e-08	-1.01698	-1.22537
113219255	chr2:113219255:G:A	3.36744e-07	-1.52898e-10	-0.920602
113219877	chr2:113219877:G:A	6.26577e-08	-1.45864	-1.14359
113220305	chr2:113220305:C:T	2.54955e-07	-1.52898e-10	-1.19884
113220306	chr2:113220306:G:A	2.76451e-07	-1.52898e-10	-1.11789
113220359	chr2:113220359:C:T	4.85385e-08	-1.60112	-1.25644
113220606	chr2:113220606:A:G	1.08018e-07	-0.798002	-1.25962
113220711	chr2:113220711:T:A	9.49046e-07	-1.52898e-10	0.115533
113221073	chr2:113221073:C:T	5.83695e-08	-1.47082	-1.20232
113221281	chr2:113221281:A:AC	1.19834e-06	-1.52898e-10	0.348768
113221285	chr2:113221285:T:TCAG	1.19516e-06	-1.52898e-10	0.346112
113221288	chr2:113221288:G:C	1.19516e-06	-1.52898e-10	0.346112
113221329	chr2:113221329:C:T	8.9844e-08	-0.98066	-1.26119
113221583	chr2:113221583:A:G	1.46517e-07	-1.19785	-0.554935
113221778	chr2:113221778:G:C	3.98909e-07	-0.751191	-2.89289e-10
113221787	chr2:113221787:G:A	7.92386e-08	-1.12099	-1.24647
113221833	chr2:113221833:C:T	1.1154e-06	-1.52898e-10	0.277043
113221869	chr2:113221869:C:T	1.11511e-07	-0.7641	-1.2617
113222003	chr2:113222003:T:A	1.04073e-07	-0.833546	-1.26128
113222542	chr2:113222542:C:T	1.17185e-06	-1.52898e-10	0.326413
113222612	chr2:113222612:G:A	9.75724e-08	-0.93425	-1.22508
113222626	chr2:113222626:G:A	3.6802e-07	-1.52898e-10	-0.831786
113223068	chr2:113223068:C:G	4.78516e-08	-1.71433	-1.15749
113223159	chr2:113223159:C:T	4.33653e-08	-1.71303	-1.25724
113223445	chr2:113223445:G:A	5.87721e-08	-1.46613	-1.20013
113223560	chr2:113223560:T:C	1.14675e-07	-1.5742	-0.423622
113224007	chr2:113224007:T:C	8.30226e-07	-1.52898e-10	-0.0182264
113224213	chr2:113224213:A:G	1.62207e-06	-1.52898e-10	0.651536
113224233	chr2:113224233:A:G	5.01892e-08	-1.69183	-1.13229
113224463	chr2:113224463:C:A	4.54593e-08	-1.6694	-1.25371
113224780	chr2:113224780:G:A	1.73412e-06	-1.52898e-10	0.71833
113225007	chr2:113225007:T:C	1.16432e-07	-1.57164	-0.410981
113225385	chr2:113225385:C:T	4.06942e-07	-1.52898e-10	-0.731255
113225790	chr2:113225790:G:A	1.01128e-06	1.0124	-0.833352
113226360	chr2:113226360:T:C	6.58363e-08	-1.32694	-1.22581
113226456	chr2:113226456:G:A	4.67726e-08	-1.63585	-1.25878
113226726	chr2:113226726:T:C	1.15047e-07	-1.57102	-0.423569
113226926	chr2:113226926:C:T	4.319e-08	-1.71842	-1.2559
113227017	chr2:113227017:T:C	1.45269e-07	-1.17311	-0.588222
113227201	chr2:113227201:G:A	2.38918e-07	-1.52898e-10	-1.2638
113227506	chr2:113227506:C:G	1.20327e-06	-1.52898e-10	0.352875
113227593	chr2:113227593:C:T	9.8683e-08	-1.57877	-0.569237
113227888	chr2:113227888:C:A	2.479e-07	-1.52898e-10	-1.2269
113228415	chr2:113228415:CAG:C	1.83465e-06	-1.52898e-10	0.774684
113229052	chr2:113229052:C:T	4.30129e-08	-1.71681	-1.26161
113229304	chr2:113229304:A:G	1.50215e-07	-1.16603	-0.56183
113229462	chr2:113229462:C:T	1.8196e-06	-1.52898e-10	0.766448
113229488	chr2:113229488:C:T	1.02484e-06	-1.52898e-10	0.192364
113230470	chr2:113230470:C:T	7.78192e-07	-1.52898e-10	-0.0829505
113230770	chr2:113230770:A:G	9.07876e-08	-1.28101	-0.95039
113230915	chr2:113230915:G:A	1.00761e-07	-1.56218	-0.565
113230926	chr2:113230926:G:A	8.56205e-07	-1.52898e-10	0.0125855
113231545	chr2:113231545:A:AG	1.07474e-07	-1.5819	-0.48078
113231690	chr2:113231690:T:C	9.85049e-08	-1.57044	-0.579376
113231718	chr2:113231718:CTCTT:C	3.29e-07	-1.52898e-10	-0.943867
113231750	chr2:113231750:T:C	9.00921e-08	-1.56718	-0.671915
113231853	chr2:113231853:C:T	1.0247e-06	-1.52898e-10	0.192227
113231981	chr2:113231981:G:A	6.59397e-08	-1.31572	-1.23546
113232576	chr2:113232576:T:G	1.53993e-06	-1.52898e-10	0.599568
113232665	chr2:113232665:T:C	4.35705e-08	-1.71434	-1.2512
113232684	chr2:113232684:G:A	5.58294e-08	-1.4861	-1.23152
113232816	chr2:113232816:C:A	5.68772e-08	-1.47366	-1.22537
113232863	chr2:113232863:C:T	2.95799e-07	-1.52898e-10	-1.05025
113233364	chr2:113233364:A:G	9.94497e-08	-0.878283	-1.26199
113233496	chr2:113233496:G:A	2.64597e-07	-1.52898e-10	-1.16172
113233616	chr2:113233616:T:G	1.4082e-06	-1.52898e-10	0.51014
113234123	chr2:113234123:T:C	1.51507e-06	-1.52898e-10	0.583289
113234393	chr2:113234393:A:G	1.15516e-07	-1.55309	-0.437425
113234769	chr2:113234769:C:T	1.84866e-07	-1.52029	-2.89289e-10
113235047	chr2:113235047:T:C	6.83898e-08	-1.32238	-1.19232
113235390	chr2:113235390:G:A	1.03683e-06	-1.52898e-10	0.203996
113235496	chr2:113235496:A:G	1.8571e-07	-1.51574	-2.89289e-10
113235649	chr2:113235649:C:T	2.58313e-07	-1.52898e-10	-1.18575
113235767	chr2:113235767:A:C	6.00526e-08	-1.49905	-1.14566
113236502	chr2:113236502:C:T	7.14985e-08	-1.38565	-1.0846
113236564	chr2:113236564:C:T	1.00989e-06	-1.52898e-10	0.177675
113236884	chr2:113236884:G:A	1.02031e-07	-1.05982	-1.05482
113236933	chr2:113236933:A:G	3.02285e-07	-1.52898e-10	-1.02855
113237018	chr2:113237018:C:T	1.81056e-07	-1.27192	-0.269203
113237069	chr2:113237069:C:G	5.22255e-07	-1.52898e-10	-0.481768
113237169	chr2:113237169:T:C	1.12489e-07	-0.766785	-1.25028
113237369	chr2:113237369:C:T	2.63399e-07	-1.52898e-10	-1.16626
113237515	chr2:113237515:G:A	2.42532e-07	-1.52898e-10	-1.24879
113237719	chr2:113237719:T:C	1.73273e-07	-0.728227	-0.856827
113237847	chr2:113237847:C:T	5.91948e-07	-1.52898e-10	-0.356505
113238217	chr2:113238217:G:A	4.16076e-07	-1.52898e-10	-0.709056
113238274	chr2:113238274:G:A	1.49598e-07	-0.693521	-1.03845
113238357	chr2:113238357:G:A	4.72324e-08	-1.71246	-1.17238
113238365	chr2:113238365:T:C	5.19176e-08	-1.52737	-1.26289
113238762	chr2:113238762:T:C	7.5613e-08	-1.43628	-0.978011
113238978	chr2:113238978:CAA:C	1.49189e-07	-0.654979	-1.07973
113238988	chr2:113238988:A:G	1.49934e-07	-0.694806	-1.03492
113239195	chr2:113239195:G:A	1.35979e-07	-0.753323	-1.0741
113239311	chr2:113239311:A:G	5.42456e-08	-1.71679	-1.02961
113239717	chr2:113239717:T:C	1.337e-07	-1.28457	-0.559759
113240268	chr2:113240268:G:A	9.43714e-08	-0.977166	-1.21552
113240637	chr2:113240637:G:A	2.38719e-07	-1.52898e-10	-1.26464
113240755	chr2:113240755:T:C	1.37278e-07	-0.556318	-1.26159
113240829	chr2:113240829:GA:G	9.19219e-08	-1.05092	-1.16806
113240898	chr2:113240898:CTG:C	1.32688e-07	-0.595628	-1.2563
113241446	chr2:113241446:T:C	7.56733e-08	-1.16143	-1.25207
113242136	chr2:113242136:G:A	1.17811e-06	-1.52898e-10	0.33174
113242239	chr2:113242239:G:A	2.61452e-07	-1.52898e-10	-1.17367
113242249	chr2:113242249:A:G	1.03887e-07	-1.00255	-1.09408
113242364	chr2:113242364:CTG:C	1.34124e-07	-0.584119	-1.25704
113242425	chr2:113242425:C:T	1.20119e-06	-1.52898e-10	0.351141
113242530	chr2:113242530:T:C	1.20178e-06	-1.52898e-10	0.351632
113242555	chr2:113242555:C:T	9.32372e-08	-1.03659	-1.16818
113243289	chr2:113243289:A:G	1.64212e-07	-1.44177	-0.196994
113243335	chr2:113243335:T:C	9.22354e-08	-1.04317	-1.17241
113243615	chr2:113243615:C:T	9.49785e-08	-1.06654	-1.11973
113243786	chr2:113243786:A:G	9.02136e-08	-1.06617	-1.17158
113243861	chr2:113243861:C:A	1.07617e-07	-0.958956	-1.10239
113244150	chr2:113244150:T:C	1.17173e-06	-1.52898e-10	0.326316
113244326	chr2:113244326:C:T	9.43736e-08	-1.04413	-1.14853
113244344	chr2:113244344:A:G	2.3184e-07	-0.190458	-1.10342
113244868	chr2:113244868:T:C	2.72414e-07	-1.22511	0.0925125
113245202	chr2:113245202:A:T	4.34164e-08	-1.71918	-1.2499
113245631	chr2:113245631:C:A	3.07008e-07	-1.01305	-2.89289e-10
113245660	chr2:113245660:G:A	1.08274e-07	-0.790737	-1.26453
113246044	chr2:113246044:A:G	1.66589e-07	-1.53815	-0.0862501
113246131	chr2:113246131:G:A	4.65151e-07	-1.52898e-10	-0.597562
113246327	chr2:113246327:G:A	4.47765e-08	-1.71582	-1.22242
113246614	chr2:113246614:CTG:C	2.49554e-07	-1.52898e-10	-1.22025
113246660	chr2:113246660:G:A	2.38669e-07	-1.52898e-10	-1.26485
113246705	chr2:113246705:G:A	8.77806e-07	-1.52898e-10	0.0375011
113247360	chr2:113247360:A:G	9.80487e-08	-1.00612	-1.14834
113247417	chr2:113247417:A:C	2.61349e-07	-1.52898e-10	-1.17407
113247523	chr2:113247523:TTCTC:T	1.20903e-07	-0.759339	-1.1856
113247756	chr2:113247756:T:C	4.42654e-08	-1.71588	-1.23384
113248133	chr2:113248133:A:G	2.35243e-06	1.02328	-2.89289e-10
113249132	chr2:113249132:C:T	3.82064e-07	-1.52898e-10	-0.794336
113249257	chr2:113249257:C:T	2.74709e-07	-1.51814	0.393931
113249590	chr2:113249590:A:T	2.44787e-07	-1.52898e-10	-1.23954
113249756	chr2:113249756:C:T	9.82994e-08	-0.993833	-1.15807
113249944	chr2:113249944:T:C	5.17358e-08	-1.64652	-1.14726
113250808	chr2:113250808:C:A	1.06783e-07	-0.806858	-1.26227
113250998	chr2:113250998:G:A	3.58019e-07	-0.859337	-2.89289e-10
113251752	chr2:113251752:T:C	2.74962e-07	-1.38635	0.263054
113252471	chr2:113252471:C:T	7.35814e-08	-1.60441	-0.837121
113252735	chr2:113252735:C:T	2.33397e-07	-0.789833	-0.497352
113253016	chr2:113253016:T:C	1.17426e-07	-0.711452	-1.26266
113253192	chr2:113253192:C:T	1.52424e-07	-1.71326	-2.89289e-10
113253300	chr2:113253300:T:C	1.42436e-07	-0.525371	-1.25566
113253485	chr2:113253485:A:G	2.25346e-07	-0.263705	-1.05858
113253752	chr2:113253752:T:C	1.6815e-07	-0.427479	-1.18759
113253854	chr2:113253854:G:A	1.69272e-07	-0.431629	-1.17679
113254133	chr2:113254133:C:T	3.36029e-07	-1.52898e-10	-0.922727
113254175	chr2:113254175:C:T	4.27636e-07	-1.41422	0.732564
113254274	chr2:113254274:A:G	2.28982e-07	-0.25795	-1.04833
113254519	chr2:113254519:A:G	2.87775e-07	-1.70378	0.626036
113254816	chr2:113254816:A:G	1.70882e-07	-0.420258	-1.17869
113254846	chr2:113254846:A:C	1.60597e-07	-0.479955	-1.18107
113254847	chr2:113254847:G:A	3.3589e-07	-1.52898e-10	-0.923141
113254965	chr2:113254965:G:A	1.81396e-07	-1.40468	-0.134564
113255146	chr2:113255146:AAAG:A	1.72844e-07	-0.904991	-0.682546
113255351	chr2:113255351:A:T	2.05555e-07	-1.45699	0.0427788
113255452	chr2:113255452:A:C	2.41375e-07	-1.52898e-10	-1.25357
113255891	chr2:113255891:T:C	1.04809e-07	-1.71164	-0.376145
113256195	chr2:113256195:G:A	3.36186e-07	-1.52898e-10	-0.92226
113256775	chr2:113256775:A:G	2.38733e-07	-1.52898e-10	-1.26458
113256815	chr2:113256815:T:C	2.3867e-07	-1.52898e-10	-1.26484
113257065	chr2:113257065:G:A	3.21857e-07	-1.52898e-10	-0.965818
113257124	chr2:113257124:A:C	2.47458e-07	-1.25096	0.022274
113257502	chr2:113257502:CT:C	1.7664e-07	-1.56581	-2.89289e-10
113257731	chr2:113257731:A:C	1.06237e-07	-1.01116	-1.06309
113257861	chr2:113257861:T:C	3.36958e-07	-1.52898e-10	-0.919967
113257887	chr2:113257887:A:G	2.33331e-07	-0.643482	-0.643985
113258494	chr2:113258494:G:A	2.64086e-07	-1.43454	0.270888
113258824	chr2:113258824:C:T	1.23283e-07	-1.1782	-0.747239
113259063	chr2:113259063:A:G	3.01461e-06	-1.52898e-10	1.2713
113259315	chr2:113259315:C:T	4.66985e-07	-1.52898e-10	-0.593627
113259452	chr2:113259452:A:G	2.41929e-07	-1.18286	-0.0684189
113259578	chr2:113259578:G:A	2.40203e-07	-1.52898e-10	-1.25844
113259657	chr2:113259657:C:G	3.39948e-07	-1.52898e-10	-0.911131
113259841	chr2:113259841:C:T	2.62538e-07	-1.52898e-10	-1.16953
113260030	chr2:113260030:G:A	2.38785e-07	-1.52898e-10	-1.26436
113260047	chr2:113260047:G:A	2.40433e-07	-1.52898e-10	-1.25748
113260050	chr2:113260050:T:C	2.39435e-07	-1.52898e-10	-1.26164
113260139	chr2:113260139:G:A	3.69707e-07	-1.52898e-10	-0.827213
113260298	chr2:113260298:T:C	2.51582e-07	-1.26502	0.0528695
113260360	chr2:113260360:T:C	3.79409e-07	-1.67801	0.876703
113260488	chr2:113260488:CAG:C	5.76183e-08	-1.43447	-1.25161
113260701	chr2:113260701:C:T	2.58296e-07	-1.52898e-10	-1.18582
113260743	chr2:113260743:C:T	8.53535e-07	-1.00624	1.0157
113261013	chr2:113261013:C:T	9.76254e-08	-0.98779	-1.171
113261078	chr2:113261078:T:C	1.07149e-07	-0.831563	-1.23414
113261249	chr2:113261249:G:A	6.41667e-07	-1.21346	0.937606
113261422	chr2:113261422:G:A	3.12648e-07	-1.52898e-10	-0.994847
113261552	chr2:113261552:G:T	9.34066e-08	-1.02799	-1.17498
113261605	chr2:113261605:G:A	4.52538e-08	-1.70881	-1.21882
113261684	chr2:113261684:G:A	3.54318e-07	-1.52898e-10	-0.869728
113261778	chr2:113261778:C:T	1.51445e-07	-1.7197	-2.89289e-10
113262207	chr2:113262207:GA:G	9.25801e-08	-1.00233	-1.20952
113262374	chr2:113262374:G:A	9.73168e-08	-0.991435	-1.17052
113262377	chr2:113262377:A:T	9.1557e-08	-1.01398	-1.20898
113262385	chr2:113262385:C:T	2.75865e-07	-1.52898e-10	-1.12001
113262416	chr2:113262416:G:A	5.62942e-08	-1.71354	-0.995789
113262543	chr2:113262543:G:C	5.65828e-07	-0.173008	-0.228626
113262802	chr2:113262802:C:T	5.28971e-07	-1.24328	0.774294
113263251	chr2:113263251:G:T	6.98395e-07	-0.817399	0.626259
113263275	chr2:113263275:C:T	3.01164e-07	-1.52898e-10	-1.03227
113263541	chr2:113263541:G:A	7.27122e-07	-1.21435	1.06352
113264588	chr2:113264588:T:G	3.7936e-07	-1.52898e-10	-0.801439
113264589	chr2:113264589:T:G	3.79993e-07	-1.52898e-10	-0.799772
113264870	chr2:113264870:CAG:C	3.70986e-07	-1.52898e-10	-0.82376
113264992	chr2:113264992:C:A	2.65942e-07	-0.830052	-0.326594
113265081	chr2:113265081:T:C	6.09164e-07	-0.906045	0.578207
113265279	chr2:113265279:G:A	9.24981e-08	-1.00296	-1.20977
113265502	chr2:113265502:C:T	9.90667e-08	-0.944217	-1.19991
113265640	chr2:113265640:G:A	8.59091e-07	-0.203912	0.219862
113266928	chr2:113266928:T:C	9.94694e-07	-0.220868	0.38338
113267017	chr2:113267017:T:G	2.52979e-07	-1.52898e-10	-1.20662
113267269	chr2:113267269:C:T	7.8731e-07	-1.26548	1.19418
113267795	chr2:113267795:A:G	6.18924e-08	-1.67085	-0.94368
113269828	chr2:113269828:G:A	5.72035e-07	-0.92446	0.533736
113269882	chr2:113269882:C:T	5.83813e-07	-0.849596	0.479253
113270374	chr2:113270374:G:A	3.67691e-07	-1.06868	0.235995
113270583	chr2:113270583:G:C	1.42145e-06	0.519506	-2.89289e-10
113270592	chr2:113270592:G:T	2.84546e-07	-1.06571	-0.0233206
113271096	chr2:113271096:T:C	6.5059e-08	-1.30977	-1.25486
113271663	chr2:113271663:G:T	2.46849e-07	-1.52898e-10	-1.23115
113272066	chr2:113272066:A:G	7.67812e-07	-1.52898e-10	-0.0963793
113272125	chr2:113272125:CACAGAA:C	3.5081e-07	-1.5987	0.719022
113272190	chr2:113272190:G:A	4.69619e-08	-1.67781	-1.21277
113272192	chr2:113272192:C:T	1.44451e-07	-0.504669	-1.26232
113273348	chr2:113273348:G:A	7.18793e-08	-1.21348	-1.25146
113273811	chr2:113273811:G:A	2.80615e-07	-1.52898e-10	-1.10294
113273960	chr2:113273960:A:G	4.44254e-08	-1.68792	-1.25819
113274211	chr2:113274211:G:A	2.50266e-07	-1.52898e-10	-1.2174
113274244	chr2:113274244:G:A	3.77783e-07	-1.52898e-10	-0.805604
113274621	chr2:113274621:A:T	4.87465e-07	-1.52898e-10	-0.550705
113274626	chr2:113274626:A:G	1.23152e-06	0.376082	-2.89289e-10
113274858	chr2:113274858:G:A	1.01524e-07	-1.20586	-0.913765
113274958	chr2:113274958:A:G	4.28626e-07	-1.52898e-10	-0.679339
113275005	chr2:113275005:G:A	5.17191e-07	-1.52898e-10	-0.491512
113275190	chr2:113275190:T:C	3.68347e-07	-0.743821	-0.0870767
113275546	chr2:113275546:A:G	7.3088e-08	-1.20693	-1.24133
113275573	chr2:113275573:G:A	3.47668e-07	-0.664062	-0.224615
113276582	chr2:113276582:T:C	4.3235e-08	-1.7197	-1.25358
113276585	chr2:113276585:T:G	2.60747e-07	-1.52898e-10	-1.17637
113276608	chr2:113276608:C:A	1.97946e-06	1.0393	-0.188648
113276874	chr2:113276874:G:A	6.03804e-07	-1.52898e-10	-0.336674
113277050	chr2:113277050:G:A	1.36306e-06	0.0680991	0.409464
113277617	chr2:113277617:G:A	2.13452e-06	0.0226956	0.903375
113277779	chr2:113277779:G:T	2.42639e-07	-1.52898e-10	-1.24835
113277888	chr2:113277888:C:T	2.50852e-06	0.588771	0.498751
113277991	chr2:113277991:G:A	2.56642e-07	-1.52898e-10	-1.19224
113278236	chr2:113278236:G:T	1.33311e-06	-1.52898e-10	0.455349
113278346	chr2:113278346:A:G	3.30333e-07	-0.197197	-0.742626
113278859	chr2:113278859:C:G	2.44689e-07	-1.52898e-10	-1.23994
113278924	chr2:113278924:C:T	1.51491e-07	-1.71939	-2.89289e-10
113279983	chr2:113279983:T:C	1.04478e-07	-0.897322	-1.19362
113280620	chr2:113280620:TG:T	5.99212e-08	-1.40781	-1.23909
113280678	chr2:113280678:A:G	8.84712e-08	-1.07042	-1.18683
113280914	chr2:113280914:G:T	4.83701e-07	-1.52898e-10	-0.558456
113281311	chr2:113281311:C:T	2.39783e-07	-1.52898e-10	-1.26019
113281817	chr2:113281817:G:T	2.89647e-07	-1.52898e-10	-1.07126
113282051	chr2:113282051:T:C	3.60924e-07	-1.52898e-10	-0.851256
113282237	chr2:113282237:G:A	1.00123e-07	-0.882369	-1.25116
113282661	chr2:113282661:G:T	1.51479e-07	-1.71948	-2.89289e-10
113282778	chr2:113282778:A:G	3.97191e-07	-1.52898e-10	-0.755506
113283006	chr2:113283006:T:C	8.46974e-08	-1.06301	-1.23783
113283164	chr2:113283164:C:T	7.2296e-08	-1.44042	-1.01873
113283246	chr2:113283246:G:A	1.0464e-07	-1.29371	-0.795688
113283518	chr2:113283518:C:A	2.99304e-07	-1.52898e-10	-1.03846
113283652	chr2:113283652:T:G	2.80563e-07	-1.52898e-10	-1.10313
113283857	chr2:113283857:T:C	5.77444e-08	-1.43255	-1.25135
113283937	chr2:113283937:C:A	3.36033e-07	-1.52898e-10	-0.922715
113284318	chr2:113284318:G:A	4.21362e-07	-1.52898e-10	-0.696433
113284446	chr2:113284446:T:C	7.53618e-08	-1.19108	-1.22654
113284611	chr2:113284611:C:T	7.22442e-08	-1.70614	-0.753735
113284879	chr2:113284879:T:C	6.53476e-08	-1.33986	-1.22035
113285350	chr2:113285350:C:A	6.76169e-08	-1.39202	-1.13404
113285389	chr2:113285389:T:G	6.9934e-08	-1.24087	-1.2515
113285439	chr2:113285439:G:A	6.23922e-08	-1.34302	-1.26346
113285444	chr2:113285444:T:G	6.18793e-08	-1.35121	-1.26353
113285662	chr2:113285662:TATG:T	2.16884e-07	-0.467473	-0.893089
113285714	chr2:113285714:C:T	6.37023e-08	-1.33071	-1.255
113285783	chr2:113285783:T:G	6.90707e-08	-1.24	-1.26479
113285877	chr2:113285877:G:A	6.20172e-08	-1.35895	-1.25356
113286067	chr2:113286067:G:C	3.15866e-07	-1.52898e-10	-0.984608
113286258	chr2:113286258:G:A	5.48049e-07	-1.52898e-10	-0.433559
113286336	chr2:113286336:A:G	2.56836e-07	-1.52898e-10	-1.19149
113286666	chr2:113286666:T:C	7.31357e-08	-1.18295	-1.26466
113286800	chr2:113286800:T:C	6.24642e-08	-1.35278	-1.25255
113286871	chr2:113286871:C:G	7.2492e-08	-1.19161	-1.26484
113286879	chr2:113286879:T:A	2.59009e-07	-1.52898e-10	-1.18306
113286922	chr2:113286922:G:T	1.59096e-06	0.632166	-2.89289e-10
113287019	chr2:113287019:T:C	4.7933e-07	-1.52898e-10	-0.567536
113287135	chr2:113287135:A:G	6.25468e-08	-1.35097	-1.25304
113287805	chr2:113287805:G:C	6.44352e-08	-1.51867	-1.05559
113288133	chr2:113288133:G:A	6.4426e-08	-1.45168	-1.12273
113288152	chr2:113288152:A:G	2.3948e-07	-1.52898e-10	-1.26145
113288154	chr2:113288154:G:C	2.3948e-07	-1.52898e-10	-1.26145
113288171	chr2:113288171:G:C	2.38937e-07	-1.52898e-10	-1.26372
113288174	chr2:113288174:G:A	2.38975e-07	-1.52898e-10	-1.26357
113288234	chr2:113288234:G:A	2.79234e-07	-1.52898e-10	-1.10787
113288331	chr2:113288331:G:A	5.6049e-08	-1.66155	-1.05215
113288388	chr2:113288388:A:G	3.69741e-07	-1.52898e-10	-0.827121
113288507	chr2:113288507:T:C	2.6124e-07	-1.52898e-10	-1.17449
113288945	chr2:113288945:T:C	4.40165e-07	-1.52898e-10	-0.652775
113289065	chr2:113289065:C:T	2.46166e-07	-1.52898e-10	-1.23392
113289099	chr2:113289099:GACAAGA:G	1.42932e-06	-1.52898e-10	0.52503
113289264	chr2:113289264:C:T	2.97765e-07	-1.52898e-10	-1.04362
113289347	chr2:113289347:C:A	9.7034e-08	-1.33014	-0.834723
113289554	chr2:113289554:TA:T	6.84226e-08	-1.44796	-1.06626
113289724	chr2:113289724:C:A	6.72012e-08	-1.29379	-1.23845
113289869	chr2:113289869:T:C	8.1575e-08	-1.41601	-0.922388
113290009	chr2:113290009:T:C	3.00045e-07	-1.52898e-10	-1.03599
113290086	chr2:113290086:C:T	2.53603e-07	-1.52898e-10	-1.20416
113290095	chr2:113290095:A:G	6.7002e-08	-1.46833	-1.06687
113290107	chr2:113290107:C:T	2.39743e-07	-1.52898e-10	-1.26036
113290836	chr2:113290836:TC:T	2.54014e-07	-1.52898e-10	-1.20253
113290839	chr2:113290839:T:G	2.54877e-07	-1.52898e-10	-1.19914
113291314	chr2:113291314:G:T	2.55999e-07	-1.52898e-10	-1.19475
113291558	chr2:113291558:T:C	2.45466e-07	-1.52898e-10	-1.23676
113291988	chr2:113291988:C:G	6.21793e-08	-1.54509	-1.06482
113291995	chr2:113291995:C:T	5.28347e-08	-1.70457	-1.06818
113292252	chr2:113292252:T:C	2.52666e-07	-1.52898e-10	-1.20786
113292539	chr2:113292539:G:T	6.01344e-08	-1.55828	-1.08506
113292686	chr2:113292686:A:T	5.92685e-08	-1.56664	-1.09121
113292746	chr2:113292746:A:G	5.13335e-08	-1.53686	-1.26473
113292944	chr2:113292944:CTT:C	5.42552e-08	-1.68128	-1.06495
113292968	chr2:113292968:G:A	2.13545e-07	-1.37608	-2.89289e-10
113293281	chr2:113293281:G:A	2.56227e-07	-1.52898e-10	-1.19386
113293384	chr2:113293384:T:C	5.55091e-08	-1.68143	-1.04195
113293898	chr2:113293898:T:C	2.4518e-07	-1.52898e-10	-1.23793
113293928	chr2:113293928:T:A	2.47271e-07	-1.52898e-10	-1.22944
113294090	chr2:113294090:T:C	5.9196e-07	-1.71661	1.36013
113294586	chr2:113294586:T:G	3.30634e-07	-1.52898e-10	-0.938913
113294623	chr2:113294623:T:C	3.88402e-07	-1.52898e-10	-0.777884
113294672	chr2:113294672:G:A	3.591e-07	-1.52898e-10	-0.856324
113294740	chr2:113294740:G:C	2.77319e-07	-1.52898e-10	-1.11476
113294873	chr2:113294873:G:A	2.79749e-07	-1.52898e-10	-1.10603
113295113	chr2:113295113:C:T	6.4497e-08	-1.67206	-0.901242
113295245	chr2:113295245:G:T	2.43367e-07	-1.52898e-10	-1.24535
113295356	chr2:113295356:C:G	2.74665e-07	-1.52898e-10	-1.12437
113295390	chr2:113295390:C:T	6.95267e-08	-1.67178	-0.826432
113295579	chr2:113295579:A:AT	2.38842e-07	-1.52898e-10	-1.26412
113295991	chr2:113295991:G:A	4.99763e-08	-1.56483	-1.26355
113296876	chr2:113296876:C:T	2.46681e-07	-1.52898e-10	-1.23183
113297449	chr2:113297449:A:G	5.71679e-08	-1.69438	-0.999556
113297730	chr2:113297730:G:A	5.4636e-08	-1.47764	-1.26159
113297880	chr2:113297880:G:A	5.20789e-08	-1.71775	-1.06941
113297925	chr2:113297925:C:G	3.66952e-07	-1.52898e-10	-0.834693
113298269	chr2:113298269:T:C	5.17867e-08	-1.71128	-1.08151
113298556	chr2:113298556:C:T	2.48456e-07	-1.52898e-10	-1.22466
113298686	chr2:113298686:T:C	2.04536e-07	-1.41918	-2.89289e-10
113298824	chr2:113298824:G:A	6.92192e-08	-1.68767	-0.814979
113298853	chr2:113298853:T:A	5.23966e-08	-1.70975	-1.07133
113298954	chr2:113298954:T:C	6.63995e-08	-1.69393	-0.850308
113299217	chr2:113299217:C:T	6.9469e-08	-1.69721	-0.801833
113299408	chr2:113299408:C:T	6.9181e-08	-1.68286	-0.820335
113299541	chr2:113299541:T:C	2.48456e-07	-1.52898e-10	-1.22466
113299578	chr2:113299578:A:G	3.94711e-07	-0.0175852	-0.744186
113299770	chr2:113299770:T:C	2.39927e-07	-1.52898e-10	-1.25959
113300352	chr2:113300352:T:C	4.69993e-08	-1.63765	-1.25214
113300730	chr2:113300730:G:A	4.74091e-08	-1.62689	-1.25422
113300994	chr2:113300994:C:A	4.83884e-08	-1.6111	-1.24956
113301067	chr2:113301067:G:A	2.39663e-07	-1.52898e-10	-1.26069
113301116	chr2:113301116:A:C	1.20897e-07	-1.53138	-0.413603
113301198	chr2:113301198:C:T	7.36652e-08	-1.32327	-1.11713
113301590	chr2:113301590:G:T	4.14832e-07	-0.169993	-0.542057
113302022	chr2:113302022:G:A	5.28603e-08	-1.50768	-1.26459
113302127	chr2:113302127:T:C	4.76344e-08	-1.61895	-1.25742
113302179	chr2:113302179:A:T	2.40406e-07	-1.52898e-10	-1.25759
113302451	chr2:113302451:G:A	1.14977e-07	-1.34394	-0.651251
113302541	chr2:113302541:C:T	6.64892e-08	-1.32507	-1.21781
113302542	chr2:113302542:G:A	1.86137e-07	-1.51344	-2.89289e-10
113302568	chr2:113302568:C:A	1.15881e-07	-1.37118	-0.616178
113302632	chr2:113302632:T:G	2.46885e-07	-1.52898e-10	-1.231
113302664	chr2:113302664:T:C	2.94138e-07	0.114215	-1.17009
113302698	chr2:113302698:C:T	6.63132e-07	-1.52898e-10	-0.242951
113302731	chr2:113302731:C:T	3.33139e-07	-1.52898e-10	-0.931363
113302920	chr2:113302920:A:G	7.32587e-07	-1.71021	1.56687
113303739	chr2:113303739:T:A	3.29891e-07	-1.71631	0.775146
113303889	chr2:113303889:T:C	6.20952e-08	-1.43327	-1.17799
113304639	chr2:113304639:C:T	1.17688e-07	-1.42483	-0.547054
113304763	chr2:113304763:C:T	4.23998e-07	0.156145	-0.84634
113304814	chr2:113304814:G:A	7.60876e-08	-1.54849	-0.85955
113304831	chr2:113304831:C:T	2.42366e-07	-1.52898e-10	-1.24947
113305366	chr2:113305366:TA:T	1.62599e-06	-1.71156	2.36551
113306109	chr2:113306109:C:T	4.02976e-07	-1.71946	0.978411
113306169	chr2:113306169:C:T	8.33477e-07	-0.0143177	-2.89289e-10
113306232	chr2:113306232:C:T	4.85667e-07	-1.71602	1.16162
113306309	chr2:113306309:A:G	7.42426e-08	-1.66995	-0.762633
113306643	chr2:113306643:A:C	7.44781e-08	-1.66198	-0.767438
113307014	chr2:113307014:C:T	3.26301e-07	-0.952103	-2.89289e-10
113307094	chr2:113307094:G:A	1.16018e-07	-1.43101	-0.555173
113307174	chr2:113307174:T:G	3.54158e-07	-1.52898e-10	-0.870181
113307547	chr2:113307547:T:C	1.36261e-06	-1.52898e-10	0.477231
113307673	chr2:113307673:G:A	4.50288e-08	-1.6678	-1.26483
113307843	chr2:113307843:T:C	1.72164e-06	-1.52898e-10	0.711109
113307856	chr2:113307856:A:AC	2.12617e-07	-0.169324	-1.21111
113307937	chr2:113307937:T:C	2.40808e-07	-1.52898e-10	-1.25592
113307995	chr2:113307995:C:T	3.25812e-07	0.28157	-1.23517
113308280	chr2:113308280:A:G	1.38867e-07	-0.58649	-1.21992
113308567	chr2:113308567:C:T	1.52805e-07	-1.71076	-2.89289e-10
113308569	chr2:113308569:T:C	2.59726e-07	-1.52898e-10	-1.1803
113308760	chr2:113308760:C:T	3.15451e-07	-1.52898e-10	-0.985921
113308958	chr2:113308958:T:G	2.66039e-07	-1.15628	-2.89289e-10
113309099	chr2:113309099:C:T	2.49632e-06	-1.52898e-10	1.08265
113309287	chr2:113309287:T:G	2.60738e-07	-1.52898e-10	-1.17641
113309752	chr2:113309752:T:C	2.2037e-06	1.80345	-0.845477
113309875	chr2:113309875:A:G	2.6702e-07	-1.52898e-10	-1.1526
113309880	chr2:113309880:G:A	2.49214e-07	-1.52898e-10	-1.22161
113310079	chr2:113310079:G:A	3.0994e-07	-1.52898e-10	-1.00355
113310835	chr2:113310835:T:A	4.75421e-07	-1.52898e-10	-0.575723
113311225	chr2:113311225:CTG:C	1.6701e-07	-0.380665	-1.24121
113311444	chr2:113311444:A:G	1.61012e-07	-0.42788	-1.23057
113312214	chr2:113312214:C:G	3.58867e-07	-0.856974	-2.89289e-10
113313449	chr2:113313449:C:T	1.3104e-05	2.85199	-0.111237
113313665	chr2:113313665:C:A	3.84124e-07	-1.52898e-10	-0.78896
113313768	chr2:113313768:C:A	2.57191e-07	-1.52898e-10	-1.19011
113314028	chr2:113314028:C:T	2.52873e-07	-1.52898e-10	-1.20704
113314101	chr2:113314101:A:G	2.62111e-07	-1.52898e-10	-1.17116
113314140	chr2:113314140:T:C	1.80086e-07	-0.521759	-1.02473
113314651	chr2:113314651:T:A	1.79955e-07	-0.386744	-1.16047
113315470	chr2:113315470:A:G	2.81933e-07	-1.52898e-10	-1.09825
113315624	chr2:113315624:C:T	4.01612e-07	-1.52898e-10	-0.744437
113315846	chr2:113315846:T:C	3.80493e-07	-1.52898e-10	-0.798458
113315921	chr2:113315921:GGAA:G	1.39528e-07	-0.626324	-1.17533
113316554	chr2:113316554:A:G	2.25173e-06	0.97953	-2.89289e-10
113316877	chr2:113316877:A:G	2.40343e-07	-1.52898e-10	-1.25786
113316879	chr2:113316879:TAAAACATTAACAATATTATGTATTGCTAATC:T	2.39646e-07	-1.52898e-10	-1.26076
113317033	chr2:113317033:T:C	2.59733e-07	-1.52898e-10	-1.18027
113317276	chr2:113317276:A:C	2.40046e-07	-1.52898e-10	-1.25909
113317691	chr2:113317691:C:T	2.81227e-07	-1.10076	-2.89289e-10
113318757	chr2:113318757:C:T	2.49217e-07	-1.52898e-10	-1.2216
113318783	chr2:113318783:A:C	4.86931e-07	-1.52898e-10	-0.551803
113319139	chr2:113319139:T:C	3.29267e-07	-1.52898e-10	-0.943054
113319641	chr2:113319641:G:C	1.20353e-07	-1.01852	-0.930974
113320152	chr2:113320152:C:T	1.14989e-06	-1.52898e-10	0.307496
113320171	chr2:113320171:GA:G	1.85845e-06	1.62359	-0.836019
113320255	chr2:113320255:G:A	3.09636e-07	-1.52898e-10	-1.00453
113320788	chr2:113320788:C:T	5.47199e-07	-1.52898e-10	-0.435111
113320804	chr2:113320804:C:G	9.63581e-08	-0.985853	-1.186
113321417	chr2:113321417:A:C	2.38669e-07	-1.52898e-10	-1.26485
113321676	chr2:113321676:T:C	1.42796e-06	1.36646	-0.84238
113321858	chr2:113321858:C:T	2.39978e-07	-1.52898e-10	-1.25938
113321988	chr2:113321988:A:G	2.594e-07	-0.473421	-0.708131
113322662	chr2:113322662:T:C	4.44723e-07	-1.52898e-10	-0.642474
113322818	chr2:113322818:A:T	4.6e-07	-1.52898e-10	-0.608698
113323182	chr2:113323182:G:A	2.42577e-07	-1.52898e-10	-1.2486
113323299	chr2:113323299:G:A	6.00288e-07	-1.52898e-10	-0.342515
113323685	chr2:113323685:G:T	2.04094e-06	1.61306	-0.731818
113323695	chr2:113323695:AG:A	2.02999e-06	1.59643	-0.72057
113323698	chr2:113323698:A:C	1.9934e-06	1.57803	-0.720359
113323939	chr2:113323939:G:C	3.00238e-07	-1.03535	-2.89289e-10
113324250	chr2:113324250:C:T	1.95675e-07	-1.23173	-0.231741
113324542	chr2:113324542:G:A	3.95593e-07	-1.52898e-10	-0.759537
113324598	chr2:113324598:A:G	1.07595e-07	-1.25053	-0.811019
113325543	chr2:113325543:A:G	6.89566e-08	-1.48752	-1.01893
113325769	chr2:113325769:T:C	4.31639e-08	-1.71695	-1.25797
113325786	chr2:113325786:T:C	2.00143e-07	-0.267641	-1.17325
113326215	chr2:113326215:T:C	2.40452e-07	-1.52898e-10	-1.25741
113326371	chr2:113326371:C:CCGGGAG	2.39176e-07	-1.52898e-10	-1.26273
113326598	chr2:113326598:GA:G	3.10983e-07	-1.02608	0.0258944
113327019	chr2:113327019:T:C	5.97574e-08	-1.58144	-1.0682
113327327	chr2:113327327:T:G	2.41856e-07	-1.52898e-10	-1.25158
113327565	chr2:113327565:G:A	5.52434e-07	0.0454235	-0.471015
113327807	chr2:113327807:A:C	1.57861e-06	-1.52898e-10	0.624376
113327932	chr2:113327932:G:A	6.45969e-07	0.585363	-0.854536
113328208	chr2:113328208:G:A	5.86431e-08	-1.62557	-1.04289
113328335	chr2:113328335:G:C	3.60829e-07	-0.851519	-2.89289e-10
113328376	chr2:113328376:A:G	2.43019e-07	-1.52898e-10	-1.24678
113328859	chr2:113328859:A:G	6.18261e-07	0.783665	-1.09668
113329028	chr2:113329028:G:A	1.98931e-07	-1.44696	-2.89289e-10
113329445	chr2:113329445:T:C	2.42015e-07	-1.52898e-10	-1.25092
113329526	chr2:113329526:C:T	2.4058e-07	-1.52898e-10	-1.25687
113329918	chr2:113329918:G:T	2.42478e-07	-1.52898e-10	-1.24901
113330472	chr2:113330472:C:T	3.35134e-06	1.37719	-2.89289e-10
113331360	chr2:113331360:G:A	2.55308e-07	-1.52898e-10	-1.19745
113331974	chr2:113331974:C:A	5.35919e-08	-1.62571	-1.13282
113332835	chr2:113332835:A:G	4.76656e-08	-1.64463	-1.23108
113333058	chr2:113333058:G:A	2.59599e-07	-1.52898e-10	-1.18079
113333674	chr2:113333674:T:C	6.17551e-08	-1.71966	-0.897093
113333688	chr2:113333688:T:G	2.87218e-07	-1.52898e-10	-1.07968
113333822	chr2:113333822:G:C	7.7011e-07	-1.52898e-10	-0.0933908
113334025	chr2:113334025:G:A	2.40188e-07	-1.52898e-10	-1.2585
113334050	chr2:113334050:G:A	3.32025e-07	-1.52898e-10	-0.934713
113334118	chr2:113334118:G:A	5.15267e-07	0.156878	-0.652118
113334318	chr2:113334318:C:T	3.19051e-07	-1.52898e-10	-0.974575
113334491	chr2:113334491:A:G	9.65724e-08	-1.71779	-0.451842
113334650	chr2:113334650:T:C	2.43171e-07	-1.52898e-10	-1.24616
113334719	chr2:113334719:G:A	1.86661e-06	-1.52898e-10	0.791953
113335021	chr2:113335021:C:T	2.82042e-07	-1.71558	0.617711
113335072	chr2:113335072:C:T	2.41929e-07	-1.52898e-10	-1.25128
113335339	chr2:113335339:G:T	2.85645e-07	-1.52898e-10	-1.08517
113336770	chr2:113336770:C:T	2.74102e-07	-1.52898e-10	-1.12642
113337051	chr2:113337051:C:A	9.74745e-07	0.410689	-0.268437
113337126	chr2:113337126:T:C	6.45699e-07	0.976781	-1.24637
113338047	chr2:113338047:A:AT	2.44216e-07	-1.52898e-10	-1.24187
113338696	chr2:113338696:C:T	2.87387e-07	-1.52898e-10	-1.0791
113339075	chr2:113339075:A:G	5.5205e-07	-1.52898e-10	-0.426285
113339203	chr2:113339203:G:A	4.45298e-07	-0.103642	-0.537537
113339324	chr2:113339324:A:C	4.51884e-07	-1.52898e-10	-0.626499
113339362	chr2:113339362:A:G	2.73029e-07	0.115988	-1.24633
113339512	chr2:113339512:G:A	2.6561e-07	-1.52898e-10	-1.15789
113339563	chr2:113339563:G:T	2.97018e-07	-1.52898e-10	-1.04613
113340506	chr2:113340506:T:G	1.61179e-06	0.645175	-2.89289e-10
113340835	chr2:113340835:C:A	2.47299e-07	0.0222727	-1.2516
113340887	chr2:113340887:G:A	3.17392e-07	-1.52898e-10	-0.979787
113340975	chr2:113340975:A:G	7.50633e-08	-1.71567	-0.705927
113341352	chr2:113341352:A:G	4.95763e-07	-1.71495	1.18112
113341445	chr2:113341445:G:A	2.53054e-07	-1.52898e-10	-1.20632
113341728	chr2:113341728:T:G	5.01042e-08	-1.68834	-1.13748
113341762	chr2:113341762:T:C	3.63101e-07	-1.52898e-10	-0.845242
113341769	chr2:113341769:C:T	5.69566e-08	-1.67753	-1.02011
113341864	chr2:113341864:C:T	1.30569e-06	-1.52898e-10	0.434564
113342291	chr2:113342291:T:A	6.39025e-08	-1.70869	-0.873872
113342422	chr2:113342422:G:C	2.45667e-07	-1.52898e-10	-1.23595
113342450	chr2:113342450:T:C	1.12995e-06	-1.52898e-10	0.290007
113342451	chr2:113342451:T:C	6.40863e-08	-1.70504	-0.874649
113342556	chr2:113342556:A:G	1.52051e-07	-1.71571	-2.89289e-10
113342567	chr2:113342567:G:A	4.17736e-07	-1.52898e-10	-0.705075
113342924	chr2:113342924:G:A	4.86971e-07	-0.551719	-2.89289e-10
113343084	chr2:113343084:C:T	2.67782e-07	-1.52898e-10	-1.14975
113343157	chr2:113343157:A:G	2.39433e-07	-1.52898e-10	-1.26165
113343162	chr2:113343162:A:G	2.39719e-07	-1.52898e-10	-1.26046
113343335	chr2:113343335:T:C	2.74094e-07	-1.22758	0.101131
113344121	chr2:113344121:A:G	2.45012e-07	-1.52898e-10	-1.23862
113344355	chr2:113344355:C:T	1.65237e-06	-1.52898e-10	0.67004
113344661	chr2:113344661:T:C	2.39174e-07	-0.21088	-1.05185
113344951	chr2:113344951:C:T	2.5616e-07	-1.52898e-10	-1.19412
113345088	chr2:113345088:A:G	2.44827e-07	-1.52898e-10	-1.23937
113345110	chr2:113345110:C:T	2.44036e-07	-1.52898e-10	-1.24261
113345137	chr2:113345137:A:G	2.05593e-07	-0.301713	-1.11231
113345805	chr2:113345805:C:T	3.08212e-07	-1.52898e-10	-1.00914
113346227	chr2:113346227:A:T	4.97604e-08	-1.68814	-1.14456
113346389	chr2:113346389:C:A	1.35723e-07	-1.68947	-0.139836
113346584	chr2:113346584:A:C	2.44401e-07	-1.52898e-10	-1.24112
113346864	chr2:113346864:G:A	6.1082e-07	-1.52898e-10	-0.325122
113347557	chr2:113347557:G:A	2.74319e-07	-0.12973	-0.995903
113347575	chr2:113347575:T:C	2.55756e-07	-1.52898e-10	-1.1957
113348013	chr2:113348013:A:C	2.12209e-07	-0.225862	-1.15649
113348383	chr2:113348383:C:T	2.13322e-07	-0.230355	-1.14677
113348479	chr2:113348479:C:T	2.05737e-07	-1.41332	-2.89289e-10
113348562	chr2:113348562:G:T	1.36925e-07	-1.68545	-0.135041
113348749	chr2:113348749:A:G	5.49938e-08	-1.66186	-1.07084
113348758	chr2:113348758:C:T	2.09689e-07	-0.248406	-1.14589
113349092	chr2:113349092:G:C	2.61682e-07	-1.52898e-10	-1.17279
113349297	chr2:113349297:C:T	7.56396e-08	-1.14939	-1.26455
113349327	chr2:113349327:C:T	8.82918e-08	-1.71467	-0.544604
113349647	chr2:113349647:T:G	3.3706e-07	-0.0757139	-0.843949
113349707	chr2:113349707:C:A	2.67272e-07	-0.0248857	-1.12677
113349736	chr2:113349736:T:C	3.44216e-07	0.322341	-1.22099
113350609	chr2:113350609:C:T	3.41812e-07	-1.52898e-10	-0.905662
113350833	chr2:113350833:C:A	4.25185e-07	-1.52898e-10	-0.6874
113351177	chr2:113351177:C:T	2.83808e-07	-1.52898e-10	-1.09163
113351778	chr2:113351778:C:T	1.1257e-07	-1.68248	-0.333865
113351802	chr2:113351802:C:T	2.9489e-07	0.197742	-1.25106
113351879	chr2:113351879:A:G	6.53694e-07	-1.52898e-10	-0.257285
113351906	chr2:113351906:T:C	7.36657e-07	-1.52898e-10	-0.137801
113351994	chr2:113351994:A:G	3.28318e-07	-1.52898e-10	-0.94594
113352400	chr2:113352400:T:C	7.22432e-08	-1.71948	-0.740402
113352459	chr2:113352459:A:T	7.58061e-08	-1.6523	-0.75945
113352515	chr2:113352515:G:A	2.24414e-07	-0.20485	-1.12158
113352652	chr2:113352652:G:A	7.54758e-08	-1.71705	-0.699065
113352855	chr2:113352855:AT:A	3.12634e-07	-1.3191	0.324209
113352889	chr2:113352889:T:C	2.39092e-07	-1.52898e-10	-1.26308
113352892	chr2:113352892:A:G	7.26839e-08	-1.71626	-0.737548
113352897	chr2:113352897:A:G	7.16443e-08	-1.71619	-0.752019
113352991	chr2:113352991:G:A	7.57751e-08	-1.65478	-0.75737
113353287	chr2:113353287:C:T	2.51124e-07	-1.52898e-10	-1.21398
113353763	chr2:113353763:G:T	3.56554e-07	-1.52898e-10	-0.863437
113353861	chr2:113353861:CTGTT:C	1.03528e-06	0.2025	-2.89289e-10
113353882	chr2:113353882:A:G	2.41688e-07	-1.52898e-10	-1.25228
113354255	chr2:113354255:T:C	2.42778e-07	-1.52898e-10	-1.24778
113354324	chr2:113354324:T:C	7.27669e-08	-1.71968	-0.732982
113354446	chr2:113354446:C:T	7.27623e-08	-1.718	-0.734721
113354473	chr2:113354473:C:T	8.66451e-08	-1.71891	-0.55919
113354767	chr2:113354767:T:G	2.65715e-07	-1.52898e-10	-1.1575
113356016	chr2:113356016:A:G	2.96711e-07	-1.52898e-10	-1.04716
113356206	chr2:113356206:G:A	7.31236e-08	-1.70282	-0.744953
113356358	chr2:113356358:T:C	9.91816e-08	-1.70496	-0.438009
113356397	chr2:113356397:G:A	2.5204e-07	-1.52898e-10	-1.21034
113356489	chr2:113356489:A:T	3.18744e-06	-1.52898e-10	1.32705
113356870	chr2:113356870:G:A	2.16465e-07	-0.213698	-1.1488
113356991	chr2:113356991:C:CTA	6.19953e-07	-0.332909	0.0226284
113357260	chr2:113357260:T:G	2.66851e-07	-1.52898e-10	-1.15323
113357352	chr2:113357352:T:C	2.65276e-07	-1.52898e-10	-1.15915
113357588	chr2:113357588:A:G	2.6179e-07	-1.52898e-10	-1.17238
113357612	chr2:113357612:A:G	2.65944e-07	-1.52898e-10	-1.15664
113357797	chr2:113357797:C:T	4.62297e-07	0.494834	-1.09855
113357802	chr2:113357802:T:C	2.65054e-07	-1.52898e-10	-1.15999
113357952	chr2:113357952:G:A	2.87903e-07	-1.52898e-10	-1.0773
113357977	chr2:113357977:T:C	2.65246e-07	-1.52898e-10	-1.15927
113358000	chr2:113358000:A:T	2.21084e-07	-1.34138	-2.89289e-10
113358126	chr2:113358126:T:C	2.62151e-07	-1.52898e-10	-1.171
113358357	chr2:113358357:G:T	2.65412e-07	-1.52898e-10	-1.15864
113358571	chr2:113358571:G:A	2.68891e-07	-1.52898e-10	-1.14562
113358648	chr2:113358648:A:G	2.69161e-07	-1.52898e-10	-1.14461
113358959	chr2:113358959:G:T	4.47898e-08	-1.71837	-1.21958
113358960	chr2:113358960:A:G	2.53115e-07	-1.52898e-10	-1.20608
113359042	chr2:113359042:A:G	2.56164e-07	-1.52898e-10	-1.19411
113359084	chr2:113359084:G:A	3.516e-07	-1.52898e-10	-0.877431
113359385	chr2:113359385:C:G	2.50023e-07	-1.52898e-10	-1.21837
113359397	chr2:113359397:T:C	8.92549e-08	-1.01086	-1.23757
113359420	chr2:113359420:G:A	3.47647e-07	-1.52898e-10	-0.888736
113359558	chr2:113359558:C:T	2.47535e-07	-1.52898e-10	-1.22837
113359633	chr2:113359633:A:G	7.66104e-08	-1.35674	-1.04445
113359882	chr2:113359882:C:T	2.39253e-07	-1.52898e-10	-1.2624
113359884	chr2:113359884:G:A	2.40689e-07	-1.52898e-10	-1.25642
113360114	chr2:113360114:T:C	2.38877e-07	-1.52898e-10	-1.26398
113360666	chr2:113360666:A:T	2.39449e-07	-1.52898e-10	-1.26158
113360950	chr2:113360950:G:A	2.38731e-07	-1.52898e-10	-1.26459
113361140	chr2:113361140:T:G	2.39861e-07	-1.52898e-10	-1.25986
113361526	chr2:113361526:T:C	2.42385e-07	-1.52898e-10	-1.2494
113361613	chr2:113361613:G:T	4.78521e-07	-0.569223	-2.89289e-10
113361815	chr2:113361815:C:T	2.74787e-07	-1.52898e-10	-1.12393
113361820	chr2:113361820:G:A	1.05166e-05	3.6603	-1.13951
113362018	chr2:113362018:C:T	4.77506e-08	-1.71686	-1.15708
113362427	chr2:113362427:G:A	2.45901e-07	-1.52898e-10	-1.235
113362460	chr2:113362460:G:A	5.09703e-06	2.96453	-1.16804
113362583	chr2:113362583:C:A	1.64637e-07	-0.949997	-0.686183
113362919	chr2:113362919:G:A	2.3899e-07	-1.52898e-10	-1.2635
113362989	chr2:113362989:G:T	2.39303e-07	-1.52898e-10	-1.26219
113363059	chr2:113363059:C:T	5.59299e-07	-1.52898e-10	-0.41324
113363062	chr2:113363062:C:T	2.39449e-07	-1.52898e-10	-1.26158
113363103	chr2:113363103:T:G	2.39259e-07	-1.52898e-10	-1.26238
113363178	chr2:113363178:A:C	2.39572e-07	-1.52898e-10	-1.26107
113363208	chr2:113363208:T:C	4.78851e-08	-1.71488	-1.15623
113363226	chr2:113363226:C:T	1.99056e-07	-1.44634	-2.89289e-10
113363365	chr2:113363365:C:T	2.39139e-07	-1.52898e-10	-1.26288
113363415	chr2:113363415:T:G	5.1286e-08	-1.7162	-1.08631
113363652	chr2:113363652:C:A	2.4117e-07	-1.52898e-10	-1.25442
113363798	chr2:113363798:C:T	2.39316e-07	-1.52898e-10	-1.26214
113363952	chr2:113363952:T:C	2.38843e-07	-1.52898e-10	-1.26412
113364059	chr2:113364059:G:A	2.47945e-07	-1.52898e-10	-1.22672
113364099	chr2:113364099:C:T	7.45547e-06	3.43095	-1.25417
113364123	chr2:113364123:C:T	1.01705e-07	-0.879735	-1.23812
113364267	chr2:113364267:C:T	4.87276e-08	-1.71689	-1.13678
113364312	chr2:113364312:A:G	4.85488e-08	-1.71473	-1.14262
113364561	chr2:113364561:A:G	4.89016e-08	-1.71495	-1.13517
113364562	chr2:113364562:G:A	4.90403e-08	-1.71432	-1.13296
113364583	chr2:113364583:A:T	4.91176e-08	-1.71654	-1.12917
113364613	chr2:113364613:T:C	4.95312e-08	-1.70628	-1.13104
113364700	chr2:113364700:G:A	4.13738e-07	-1.52898e-10	-0.714692
113365217	chr2:113365217:G:A	2.05966e-07	-0.26548	-1.14673
113365374	chr2:113365374:T:C	2.10955e-07	-0.238192	-1.15009
113365481	chr2:113365481:A:G	2.12992e-07	-0.237995	-1.14068
113365583	chr2:113365583:A:G	2.01282e-07	-0.280699	-1.15452
113365899	chr2:113365899:C:T	3.21206e-07	-1.52898e-10	-0.967842
113365938	chr2:113365938:G:A	2.12018e-07	-0.233735	-1.14952
113365940	chr2:113365940:C:T	1.01158e-07	-0.877972	-1.24527
113365985	chr2:113365985:G:A	6.93609e-07	-1.52898e-10	-0.198015
113366113	chr2:113366113:C:A	3.87424e-07	-1.52898e-10	-0.780406
113366634	chr2:113366634:A:G	4.45955e-07	-1.52898e-10	-0.639706
113366772	chr2:113366772:G:T	9.87368e-08	-1.7177	-0.429768
113366840	chr2:113366840:G:A	2.53005e-07	-1.52898e-10	-1.20652
113366931	chr2:113366931:A:G	2.80776e-07	-1.52898e-10	-1.10237
113367208	chr2:113367208:G:A	3.28329e-07	-1.52898e-10	-0.945908
113367465	chr2:113367465:T:C	7.97918e-08	-1.71898	-0.64152
113367671	chr2:113367671:A:G	5.0992e-07	-1.52898e-10	-0.50567
113367827	chr2:113367827:G:A	2.38673e-07	-1.52898e-10	-1.26483
113367888	chr2:113367888:A:C	2.89583e-07	-1.52898e-10	-1.07148
113367907	chr2:113367907:G:A	5.0992e-07	-1.52898e-10	-0.50567
113367910	chr2:113367910:C:G	5.0992e-07	-1.52898e-10	-0.50567
113367942	chr2:113367942:G:A	2.38907e-06	2.30002	-1.26129
113367988	chr2:113367988:T:C	5.0992e-07	-1.52898e-10	-0.50567
113368032	chr2:113368032:A:G	5.09692e-07	-1.52898e-10	-0.506118
113368051	chr2:113368051:CTG:C	5.0992e-07	-1.52898e-10	-0.50567
113368193	chr2:113368193:G:A	5.34118e-08	-1.50151	-1.26038
113368243	chr2:113368243:C:T	2.43925e-07	-1.52898e-10	-1.24306
113368327	chr2:113368327:G:A	4.59439e-08	-1.71386	-1.19865
113368452	chr2:113368452:T:G	2.47043e-07	-1.52898e-10	-1.23036
113368518	chr2:113368518:C:T	2.55436e-07	-1.19695	-2.89289e-10
113368555	chr2:113368555:A:G	6.90837e-08	-1.51278	-0.991822
113368613	chr2:113368613:A:G	4.92281e-08	-1.66518	-1.17828
113368621	chr2:113368621:T:C	4.59965e-08	-1.69284	-1.21851
113368640	chr2:113368640:A:G	5.78088e-08	-1.41981	-1.26297
113368657	chr2:113368657:T:C	4.37483e-08	-1.6992	-1.26227
113369225	chr2:113369225:C:T	2.81049e-07	-1.52898e-10	-1.10139
113369301	chr2:113369301:G:A	3.18244e-07	-1.52898e-10	-0.977105
113369303	chr2:113369303:T:G	3.15461e-07	-1.52898e-10	-0.985888
113369310	chr2:113369310:C:T	3.08347e-07	-1.52898e-10	-1.0087
113369313	chr2:113369313:A:T	3.06692e-07	-1.52898e-10	-1.01408
113369372	chr2:113369372:T:C	3.05684e-07	-1.52898e-10	-1.01737
113369447	chr2:113369447:T:C	2.97197e-07	-1.52898e-10	-1.04553
113369651	chr2:113369651:G:A	2.60721e-07	-1.52898e-10	-1.17647
113369759	chr2:113369759:C:G	4.29557e-08	-1.71491	-1.26485
113369773	chr2:113369773:A:T	2.39647e-07	-1.52898e-10	-1.26076
113369788	chr2:113369788:T:C	4.33193e-08	-1.71966	-1.25166
113369857	chr2:113369857:G:A	5.16758e-08	-1.53162	-1.26332
113369938	chr2:113369938:T:C	6.30524e-08	-1.62273	-0.973224
113369945	chr2:113369945:G:A	2.39855e-07	-1.52898e-10	-1.25989
113370491	chr2:113370491:A:G	4.48918e-07	-1.52898e-10	-0.633084
113370694	chr2:113370694:G:A	2.78225e-07	-1.52898e-10	-1.1115
113370932	chr2:113370932:G:A	1.99659e-07	-1.44331	-2.89289e-10
113371082	chr2:113371082:A:G	2.59561e-07	-1.52898e-10	-1.18093
113371264	chr2:113371264:A:G	2.58711e-07	-1.52898e-10	-1.18421
113371303	chr2:113371303:G:A	2.42117e-07	-1.52898e-10	-1.2505
113371307	chr2:113371307:A:G	5.39898e-08	-1.49237	-1.25876
113371654	chr2:113371654:C:T	5.86665e-08	-1.43949	-1.22856
113371685	chr2:113371685:C:A	2.44112e-07	-1.52898e-10	-1.2423
113371692	chr2:113371692:G:C	5.56679e-08	-1.46146	-1.25906
113371761	chr2:113371761:C:T	4.95021e-08	-1.67995	-1.15796
113371785	chr2:113371785:G:A	2.6139e-07	-1.52898e-10	-1.17391
113371829	chr2:113371829:A:G	2.60023e-07	-1.52898e-10	-1.17915
113371942	chr2:113371942:A:AGG	2.59984e-07	-1.52898e-10	-1.1793
113372200	chr2:113372200:G:A	2.60162e-07	-1.52898e-10	-1.17862
113372266	chr2:113372266:G:A	5.35783e-08	-1.49926	-1.25952
113372270	chr2:113372270:C:G	2.61036e-07	-1.52898e-10	-1.17527
113372409	chr2:113372409:C:T	2.57489e-07	-1.52898e-10	-1.18895
113372686	chr2:113372686:G:T	2.43193e-07	-1.52898e-10	-1.24607
113373016	chr2:113373016:A:G	2.62291e-07	-1.52898e-10	-1.17047
113373110	chr2:113373110:T:G	2.62439e-07	-1.52898e-10	-1.1699
113373172	chr2:113373172:A:G	2.60001e-07	-1.52898e-10	-1.17924
113373219	chr2:113373219:A:G	4.27855e-08	-1.7197	-1.26402
113373225	chr2:113373225:T:G	2.60989e-07	-1.52898e-10	-1.17545
113373309	chr2:113373309:AT:A	2.58995e-07	-1.52898e-10	-1.18311
113373410	chr2:113373410:C:T	4.51112e-07	-1.52898e-10	-0.628209
113373413	chr2:113373413:T:C	1.75108e-07	-1.57452	-2.89289e-10
113373743	chr2:113373743:A:G	2.56982e-07	-1.52898e-10	-1.19092
113374083	chr2:113374083:T:C	2.43716e-07	-1.52898e-10	-1.24392
113374239	chr2:113374239:A:G	2.61678e-07	-1.52898e-10	-1.17281
113374603	chr2:113374603:C:A	1.74276e-07	-1.57929	-2.89289e-10
113374632	chr2:113374632:A:G	2.61871e-07	-1.52898e-10	-1.17207
113374680	chr2:113374680:C:T	2.63896e-07	-1.52898e-10	-1.16437
113374877	chr2:113374877:A:G	2.63305e-07	-1.52898e-10	-1.16661
113375041	chr2:113375041:G:A	7.38168e-08	-1.29093	-1.14741
113375117	chr2:113375117:C:T	3.32873e-07	-1.52898e-10	-0.932164
113375172	chr2:113375172:A:G	2.63981e-07	-1.52898e-10	-1.16405
113375209	chr2:113375209:A:G	2.66333e-07	-1.52898e-10	-1.15518
113375361	chr2:113375361:A:G	2.43966e-07	-1.52898e-10	-1.24289
113375572	chr2:113375572:T:C	2.88512e-07	-1.52898e-10	-1.07519
113375645	chr2:113375645:T:C	2.48321e-07	-1.52898e-10	-1.2252
113375800	chr2:113375800:C:T	2.83121e-07	-1.52898e-10	-1.09405
113375986	chr2:113375986:T:C	3.6894e-07	-1.52898e-10	-0.82929
113376082	chr2:113376082:C:A	2.83055e-07	-1.52898e-10	-1.09428
113376247	chr2:113376247:T:C	7.21575e-08	-1.30593	-1.15514
113376703	chr2:113376703:G:A	2.85052e-07	-1.52898e-10	-1.08725
113377388	chr2:113377388:T:C	2.39773e-07	-1.52898e-10	-1.26023
113377446	chr2:113377446:C:T	5.6027e-08	-1.46317	-1.25092
113377681	chr2:113377681:T:A	5.90867e-08	-1.41337	-1.24755
113377868	chr2:113377868:A:G	2.7598e-07	-1.52898e-10	-1.1196
113378310	chr2:113378310:G:A	2.39181e-07	-1.52898e-10	-1.2627
113379011	chr2:113379011:C:A	4.59722e-08	-1.71828	-1.19361
113379100	chr2:113379100:T:C	2.39278e-07	-1.52898e-10	-1.2623
113379204	chr2:113379204:A:G	4.5526e-08	-1.71954	-1.2021
113379388	chr2:113379388:A:C	3.35942e-07	-1.52898e-10	-0.922987
113379965	chr2:113379965:G:A	8.3613e-08	-1.04892	-1.26481
113380036	chr2:113380036:G:A	2.42439e-07	-1.52898e-10	-1.24917
113380044	chr2:113380044:G:A	5.81e-08	-1.64672	-1.03104
113380389	chr2:113380389:A:G	4.39039e-08	-1.71836	-1.23957
113380482	chr2:113380482:A:G	1.97089e-07	-1.45627	-2.89289e-10
113380519	chr2:113380519:T:TG	3.82214e-07	-1.52898e-10	-0.793943
113380615	chr2:113380615:A:G	4.65756e-08	-1.71294	-1.18591
113381134	chr2:113381134:G:A	7.06241e-08	-1.2532	-1.22936
113381289	chr2:113381289:T:C	1.81666e-07	-1.53775	-2.89289e-10
113381576	chr2:113381576:C:T	2.38973e-07	-1.52898e-10	-1.26357
113381704	chr2:113381704:G:C	5.76551e-08	-1.71955	-0.965894
113382943	chr2:113382943:T:G	2.47153e-07	-1.22992	-2.89289e-10
113383477	chr2:113383477:C:T	5.0261e-08	-1.71938	-1.10331
113383490	chr2:113383490:C:A	6.18825e-07	-0.312102	-2.89289e-10
113383563	chr2:113383563:A:G	5.06674e-08	-1.71969	-1.09495
113383618	chr2:113383618:A:G	5.62534e-08	-1.48205	-1.228
113383750	chr2:113383750:G:A	8.06289e-08	-1.27948	-1.07059
113383947	chr2:113383947:G:T	8.15805e-08	-1.26882	-1.06952
113383962	chr2:113383962:C:T	5.63558e-08	-1.71843	-0.989805
113384090	chr2:113384090:A:G	5.08546e-08	-1.7192	-1.09175
113384206	chr2:113384206:G:A	5.0721e-08	-1.71969	-1.0939
113384291	chr2:113384291:T:C	5.23186e-08	-1.71964	-1.06293
113384641	chr2:113384641:G:A	5.04397e-08	-1.7197	-1.09945
113385185	chr2:113385185:T:C	5.5515e-08	-1.49377	-1.2295
113385241	chr2:113385241:A:G	5.14173e-08	-1.71951	-1.08044
113385385	chr2:113385385:C:T	2.77881e-07	-1.52898e-10	-1.11273
113385718	chr2:113385718:C:T	1.3174e-07	-0.885385	-0.973708
113385736	chr2:113385736:G:A	5.78827e-08	-1.44786	-1.23365
113385898	chr2:113385898:A:T	1.589e-07	-1.67165	-2.89289e-10
113385962	chr2:113385962:T:A	5.05355e-08	-1.71959	-1.09766
113386289	chr2:113386289:G:A	2.44411e-07	-1.52898e-10	-1.24107
113386623	chr2:113386623:T:A	4.87431e-08	-1.71791	-1.13545
113386628	chr2:113386628:C:A	4.98922e-08	-1.7179	-1.11216
113386651	chr2:113386651:C:A	7.86253e-08	-1.33762	-1.03761
113387137	chr2:113387137:C:T	2.71e-07	-1.52898e-10	-1.13781
113387243	chr2:113387243:G:A	3.20314e-07	-1.52898e-10	-0.970621
113387336	chr2:113387336:G:A	7.6333e-08	-1.33568	-1.06914
113387359	chr2:113387359:T:C	4.72622e-08	-1.71503	-1.16918
113387457	chr2:113387457:G:A	4.08829e-07	-1.52898e-10	-0.726626
113387743	chr2:113387743:C:T	4.6407e-08	-1.71967	-1.1828
113387750	chr2:113387750:C:T	4.63415e-08	-1.71915	-1.18473
113387818	chr2:113387818:A:G	4.64586e-08	-1.7187	-1.18266
113387965	chr2:113387965:G:A	4.64244e-08	-1.71828	-1.18382
113388062	chr2:113388062:G:A	5.11765e-08	-1.71964	-1.085
113388172	chr2:113388172:C:T	2.7493e-07	-1.52898e-10	-1.12341
113388351	chr2:113388351:T:C	2.53791e-07	-1.52898e-10	-1.20341
113388732	chr2:113388732:A:AG	4.63841e-08	-1.71846	-1.18451
113388749	chr2:113388749:C:G	4.65487e-08	-1.71612	-1.1833
113388824	chr2:113388824:A:G	7.49518e-08	-1.30732	-1.11576
113388836	chr2:113388836:T:C	4.6756e-08	-1.71571	-1.17927
113389071	chr2:113389071:A:G	3.21047e-07	-1.52898e-10	-0.968335
113389100	chr2:113389100:T:C	4.64193e-08	-1.71936	-1.18285
113389335	chr2:113389335:T:C	1.6922e-07	-1.60873	-2.89289e-10
113390406	chr2:113390406:G:A	2.63196e-07	-1.52898e-10	-1.16703
113390505	chr2:113390505:CA:C	4.66199e-08	-1.71668	-1.18122
113390520	chr2:113390520:C:G	4.79643e-08	-1.71884	-1.15063
113390935	chr2:113390935:A:G	4.87916e-08	-1.71543	-1.13694
113390963	chr2:113390963:G:T	4.84765e-08	-1.71792	-1.14092
113391059	chr2:113391059:C:T	5.0907e-08	-1.71337	-1.09655
113391236	chr2:113391236:T:C	1.38826e-07	-1.61956	-0.187143
113391384	chr2:113391384:T:C	5.14602e-08	-1.71877	-1.08035
113391501	chr2:113391501:A:T	4.89731e-08	-1.71969	-1.12897
113391589	chr2:113391589:G:A	5.24568e-08	-1.71967	-1.06027
113392284	chr2:113392284:A:G	4.92077e-08	-1.7197	-1.12418
113392370	chr2:113392370:T:G	5.05757e-08	-1.71784	-1.09861
113392443	chr2:113392443:T:G	5.1015e-08	-1.71944	-1.08836
113392462	chr2:113392462:A:C	1.42366e-07	-1.61075	-0.170772
113392594	chr2:113392594:T:C	2.49708e-07	-1.21963	-2.89289e-10
113393054	chr2:113393054:C:T	5.08471e-08	-1.71499	-1.09611
113393355	chr2:113393355:A:C	2.49529e-07	-1.52898e-10	-1.22035
113393431	chr2:113393431:T:G	2.60542e-07	-1.52898e-10	-1.17716
113393578	chr2:113393578:G:A	5.1118e-08	-1.71406	-1.09173
113396366	chr2:113396366:T:C	2.60478e-07	-1.52898e-10	-1.1774
113396403	chr2:113396403:A:T	4.95993e-08	-1.7026	-1.13335
113396569	chr2:113396569:T:C	5.171e-08	-1.70741	-1.08686
113396607	chr2:113396607:TTG:T	4.80399e-08	-1.7109	-1.15699
113396636	chr2:113396636:C:T	4.92822e-08	-1.70923	-1.13313
113396792	chr2:113396792:A:G	4.95608e-08	-1.70788	-1.12885
113397002	chr2:113397002:G:A	4.84564e-08	-1.71089	-1.14838
113397008	chr2:113397008:A:G	7.89616e-08	-1.55182	-0.819141
113397047	chr2:113397047:G:A	1.56105e-06	-1.52898e-10	0.613187
113398069	chr2:113398069:C:A	1.53965e-07	-1.7032	-2.89289e-10
113398414	chr2:113398414:T:G	4.85408e-08	-1.70581	-1.15171
113398456	chr2:113398456:C:T	4.81281e-08	-1.70209	-1.16397
113398693	chr2:113398693:G:A	2.39685e-07	-1.52898e-10	-1.2606
113398857	chr2:113398857:T:C	2.6232e-07	-1.52898e-10	-1.17036
113398910	chr2:113398910:C:G	4.87442e-08	-1.70967	-1.14366
113399061	chr2:113399061:G:A	4.89495e-08	-1.70454	-1.1446
113399093	chr2:113399093:T:C	4.80531e-08	-1.70955	-1.15806
113399278	chr2:113399278:G:A	4.91113e-08	-1.70898	-1.13685
113399552	chr2:113399552:A:C	4.88397e-08	-1.70807	-1.14331
113399553	chr2:113399553:G:A	4.83494e-08	-1.70933	-1.15214
113399741	chr2:113399741:C:T	5.22091e-08	-1.70158	-1.08308
113399742	chr2:113399742:G:A	4.78906e-08	-1.70932	-1.16169
113399862	chr2:113399862:A:T	1.48875e-07	-1.56527	-0.171546
113399878	chr2:113399878:C:T	4.27707e-08	-1.71971	-1.26437
113400129	chr2:113400129:G:T	4.81457e-08	-1.71145	-1.15425
113400327	chr2:113400327:C:T	4.28349e-08	-1.71967	-1.2629
113400336	chr2:113400336:T:G	2.61668e-07	-1.52898e-10	-1.17285
113400481	chr2:113400481:C:G	4.80795e-08	-1.71092	-1.15614
113400537	chr2:113400537:A:G	5.0601e-07	-1.52898e-10	-0.513367
113400736	chr2:113400736:G:A	5.20579e-08	-1.70961	-1.07795
113401263	chr2:113401263:G:A	1.04189e-07	-1.02864	-1.06508
113401297	chr2:113401297:G:A	1.45773e-07	-1.56885	-0.189018
113401347	chr2:113401347:A:G	2.45601e-07	-1.52898e-10	-1.23621
113401429	chr2:113401429:G:A	2.66126e-07	-1.52898e-10	-1.15596
113401668	chr2:113401668:G:A	4.17051e-07	-1.52898e-10	-0.706716
113402228	chr2:113402228:A:G	3.93043e-07	-1.52898e-10	-0.766006
113402278	chr2:113402278:AC:A	2.38681e-07	-1.52898e-10	-1.2648
113402303	chr2:113402303:G:A	4.12199e-07	-1.52898e-10	-0.718419
113402380	chr2:113402380:A:G	2.62168e-07	-1.52898e-10	-1.17094
113402638	chr2:113402638:AAG:A	3.28732e-07	-0.983009	0.0383276
113402642	chr2:113402642:GA:G	1.61814e-07	-1.32631	-0.327165
113402655	chr2:113402655:T:C	4.74051e-07	-1.15887	0.580265
113402692	chr2:113402692:T:C	1.63571e-07	-1.63387	-0.00880585
113402813	chr2:113402813:T:A	4.3108e-07	-1.52898e-10	-0.673631
113402929	chr2:113402929:G:A	2.45496e-07	-1.52898e-10	-1.23664
113403042	chr2:113403042:A:T	4.11716e-07	-1.52898e-10	-0.71959
113403347	chr2:113403347:G:A	4.12472e-07	-1.52898e-10	-0.717757
113403362	chr2:113403362:G:A	2.62529e-07	-1.52898e-10	-1.16956
113403421	chr2:113403421:TAAC:T	1.73015e-07	-1.58654	-2.89289e-10
113403593	chr2:113403593:T:G	3.17553e-07	-0.979279	-2.89289e-10
113403781	chr2:113403781:C:T	2.6668e-07	-1.52898e-10	-1.15387
113404252	chr2:113404252:G:C	4.11177e-07	-1.52898e-10	-0.720901
113404257	chr2:113404257:GA:G	4.12131e-07	-1.52898e-10	-0.718584
113404429	chr2:113404429:A:C	4.12395e-07	-1.52898e-10	-0.717942
113404678	chr2:113404678:A:C	5.68096e-08	-1.43938	-1.26084
113404683	chr2:113404683:T:C	3.32636e-06	-1.52898e-10	1.36971
113404884	chr2:113404884:C:A	1.88561e-06	-1.52898e-10	0.802084
113405082	chr2:113405082:G:A	2.48841e-07	-1.52898e-10	-1.22311
113405107	chr2:113405107:T:C	5.47555e-08	-1.47299	-1.26406
113405147	chr2:113405147:C:T	1.53601e-07	-1.57105	-0.134514
113405156	chr2:113405156:G:A	2.45302e-07	-1.52898e-10	-1.23743
113405406	chr2:113405406:T:C	5.44131e-08	-1.71743	-1.02589
113405464	chr2:113405464:A:G	4.33161e-08	-1.71286	-1.25854
113405495	chr2:113405495:G:C	2.52667e-07	-1.52898e-10	-1.20785
113405874	chr2:113405874:C:T	4.12096e-07	-1.52898e-10	-0.718669
113406070	chr2:113406070:A:T	4.76409e-08	-1.71673	-1.1595
113406450	chr2:113406450:G:A	1.57296e-07	-1.6818	-2.89289e-10
113407138	chr2:113407138:T:C	2.39279e-07	-1.52898e-10	-1.2623
113407141	chr2:113407141:G:A	4.12076e-07	-1.52898e-10	-0.718717
113407525	chr2:113407525:C:T	5.36332e-08	-1.49875	-1.25901
113407622	chr2:113407622:G:A	3.93585e-07	-1.52898e-10	-0.764627
113408295	chr2:113408295:A:G	2.49399e-07	-1.52898e-10	-1.22087
113408399	chr2:113408399:A:G	3.84328e-07	-1.52898e-10	-0.788427
113408419	chr2:113408419:TAAGA:T	3.6472e-07	-1.52898e-10	-0.840795
113408485	chr2:113408485:T:G	2.44306e-07	-1.2415	-2.89289e-10
113408510	chr2:113408510:C:T	1.66813e-07	-1.54809	-0.0749563
113408551	chr2:113408551:C:T	2.77558e-07	-1.52898e-10	-1.11389
113408881	chr2:113408881:G:T	2.54797e-07	-1.52898e-10	-1.19946
113409029	chr2:113409029:C:T	3.86083e-07	-1.52898e-10	-0.783873
113409602	chr2:113409602:A:T	2.41944e-07	-1.52898e-10	-1.25122
113409801	chr2:113409801:G:T	2.48692e-07	-1.52898e-10	-1.22371
113409829	chr2:113409829:G:A	2.48857e-07	-1.52898e-10	-1.22305
113409897	chr2:113409897:G:A	1.67397e-07	-1.61955	-2.89289e-10
113410086	chr2:113410086:C:T	5.07309e-08	-1.71641	-1.09698
113410090	chr2:113410090:G:T	2.39057e-07	-1.52898e-10	-1.26322
113410205	chr2:113410205:G:A	4.44914e-08	-1.70278	-1.24185
113410321	chr2:113410321:A:G	2.14609e-06	-1.52898e-10	0.931478
113410805	chr2:113410805:A:G	4.55235e-08	-1.70499	-1.2167
113411093	chr2:113411093:G:A	2.46741e-07	-1.52898e-10	-1.23159
113411398	chr2:113411398:G:A	4.77792e-08	-1.63531	-1.23802
113411655	chr2:113411655:G:A	2.58182e-07	-1.52898e-10	-1.18626
113411659	chr2:113411659:C:T	2.4425e-07	-1.52898e-10	-1.24173
113412015	chr2:113412015:G:T	6.938e-08	-1.24614	-1.25418
113412451	chr2:113412451:G:A	2.42167e-07	-1.52898e-10	-1.2503
113412838	chr2:113412838:AC:A	4.05974e-07	-1.52898e-10	-0.733634
113413163	chr2:113413163:C:T	2.26393e-07	-0.257445	-1.06021
113413657	chr2:113413657:AAGG:A	2.51693e-07	0.0141043	-1.22582
113413846	chr2:113413846:G:A	3.76162e-07	0.0167694	-0.826673
113414497	chr2:113414497:C:T	3.75816e-07	-1.52898e-10	-0.810825
113414672	chr2:113414672:A:G	4.51579e-08	-1.6855	-1.24426
113415900	chr2:113415900:T:A	2.46934e-07	-1.52898e-10	-1.2308
113415907	chr2:113415907:G:A	2.58127e-07	0.0344301	-1.2209
113415910	chr2:113415910:G:A	2.86844e-07	-1.52898e-10	-1.08099
113416624	chr2:113416624:T:C	2.50151e-07	-1.52898e-10	-1.21786
113417160	chr2:113417160:G:A	2.54333e-07	-1.52898e-10	-1.20128
113417790	chr2:113417790:G:T	3.90843e-07	-1.52898e-10	-0.771617
113418141	chr2:113418141:C:T	2.44901e-07	-1.52898e-10	-1.23907
113418411	chr2:113418411:C:T	4.92593e-08	-1.71714	-1.12569
113418452	chr2:113418452:A:C	1.69124e-07	-1.60929	-2.89289e-10
113418847	chr2:113418847:C:T	3.19764e-07	0.219935	-1.19228
113421687	chr2:113421687:G:GA	2.59868e-07	-1.52898e-10	-1.17975
113421975	chr2:113421975:T:C	2.5134e-07	-1.52898e-10	-1.21312
113422456	chr2:113422456:G:A	2.39894e-07	-1.52898e-10	-1.25973
113423488	chr2:113423488:G:A	4.96601e-07	-1.52898e-10	-0.532138
113423675	chr2:113423675:G:A	2.56764e-07	-0.0309773	-1.16079
113423747	chr2:113423747:T:C	2.70519e-07	-1.52898e-10	-1.13958
113423918	chr2:113423918:T:C	3.53339e-07	0.346999	-1.2195
113424340	chr2:113424340:C:T	2.52103e-07	-1.52898e-10	-1.21009
113424994	chr2:113424994:T:C	4.54886e-08	-1.65839	-1.26408
113426273	chr2:113426273:G:A	1.64978e-06	-1.52898e-10	0.668473
113426294	chr2:113426294:G:A	2.39231e-07	-1.52898e-10	-1.2625
113426464	chr2:113426464:T:C	2.4024e-07	-1.52898e-10	-1.25828
113426478	chr2:113426478:C:T	7.35158e-07	-1.52898e-10	-0.139839
113428837	chr2:113428837:C:T	4.81793e-08	-1.63943	-1.22557
113428862	chr2:113428862:G:A	2.47908e-07	-1.52898e-10	-1.22687
113428873	chr2:113428873:C:T	5.21062e-08	-1.56157	-1.22507
113429216	chr2:113429216:C:A	8.84954e-07	-1.52898e-10	0.0456109
113429602	chr2:113429602:GTA:G	2.87635e-07	-1.52898e-10	-1.07823
113430182	chr2:113430182:G:A	3.52716e-07	0.362487	-1.23675
113430641	chr2:113430641:A:ACTC	2.61617e-07	-1.52898e-10	-1.17304
113430863	chr2:113430863:C:T	3.17395e-07	0.26188	-1.24166
113431254	chr2:113431254:T:C	2.45239e-07	-1.52898e-10	-1.23769
113431769	chr2:113431769:C:T	3.29675e-07	0.288061	-1.22988
113431898	chr2:113431898:T:A	2.38953e-07	-1.52898e-10	-1.26366
113432940	chr2:113432940:A:T	9.43965e-07	0.110165	-2.89289e-10
113433547	chr2:113433547:T:C	4.44394e-07	0.42903	-1.07224
113433640	chr2:113433640:A:G	2.98419e-07	-1.52898e-10	-1.04143
113434083	chr2:113434083:G:A	1.21299e-07	-0.677789	-1.26387
113434758	chr2:113434758:A:AC	3.61645e-07	-1.52898e-10	-0.849261
113435235	chr2:113435235:G:A	3.35402e-07	-1.52898e-10	-0.924595
113435285	chr2:113435285:A:G	3.13332e-07	0.269868	-1.26253
113435307	chr2:113435307:TG:T	2.44019e-07	-1.52898e-10	-1.24268
113435478	chr2:113435478:C:T	2.44317e-07	-1.52898e-10	-1.24146
113435483	chr2:113435483:T:G	3.54278e-07	0.36635	-1.23619
113436101	chr2:113436101:G:A	5.14935e-07	0.554607	-1.05049
113436919	chr2:113436919:G:A	5.05196e-08	-1.62782	-1.18974
113436953	chr2:113436953:G:C	7.06344e-07	1.04948	-1.22931
113437386	chr2:113437386:C:A	2.39464e-07	-1.52898e-10	-1.26152
113437640	chr2:113437640:G:A	5.38518e-08	-1.57727	-1.17641
113437766	chr2:113437766:A:C	2.39642e-07	-1.52898e-10	-1.26078
113438348	chr2:113438348:C:T	2.94496e-07	-1.52898e-10	-1.05466
113438876	chr2:113438876:C:T	2.93099e-07	-1.52898e-10	-1.05941
113439236	chr2:113439236:C:T	2.3982e-07	-0.0245001	-1.23553
113440095	chr2:113440095:G:A	2.38813e-07	-1.52898e-10	-1.26424
113440320	chr2:113440320:A:G	2.50475e-07	-1.52898e-10	-1.21656
113440348	chr2:113440348:C:G	2.41958e-07	-1.52898e-10	-1.25116
113441142	chr2:113441142:G:C	7.12516e-07	0.837523	-1.00864
113441990	chr2:113441990:G:A	4.6579e-07	-1.52898e-10	-0.596189
113442421	chr2:113442421:T:G	4.22927e-07	0.554161	-1.24689
113443015	chr2:113443015:C:A	3.74276e-07	-1.52898e-10	-0.81493
113443067	chr2:113443067:C:T	5.29624e-07	0.789345	-1.2571
113443090	chr2:113443090:G:A	5.99546e-07	0.767722	-1.11147
113444810	chr2:113444810:C:T	7.41625e-07	-1.52898e-10	-0.131081
113444859	chr2:113444859:AG:A	3.09513e-07	-1.52898e-10	-1.00492
113445072	chr2:113445072:TTAA:T	3.04023e-07	-1.52898e-10	-1.02282
113445236	chr2:113445236:C:T	2.38669e-07	-1.52898e-10	-1.26485
113445300	chr2:113445300:T:C	4.56931e-08	-1.66592	-1.25205
113445844	chr2:113445844:T:C	3.20342e-07	-1.52898e-10	-0.970534
113445879	chr2:113445879:A:G	1.06093e-07	-0.864716	-1.21089
113446137	chr2:113446137:CT:C	2.52328e-07	-1.52898e-10	-1.20919
113446838	chr2:113446838:A:G	2.5562e-07	-1.52898e-10	-1.19623
113447711	chr2:113447711:T:C	2.63804e-07	-1.52898e-10	-1.16472
113448162	chr2:113448162:A:G	5.8671e-07	-1.52898e-10	-0.365394
113448239	chr2:113448239:C:T	2.40877e-07	-1.52898e-10	-1.25564
113448627	chr2:113448627:G:A	4.77101e-07	-1.52898e-10	-0.572195
113448674	chr2:113448674:G:C	3.18792e-07	-1.52898e-10	-0.975386
113448810	chr2:113448810:G:A	2.44499e-07	-1.52898e-10	-1.24071
113448866	chr2:113448866:G:A	2.77979e-07	-1.52898e-10	-1.11238
113448874	chr2:113448874:G:T	2.58667e-07	-1.52898e-10	-1.18438
113448927	chr2:113448927:A:T	5.75676e-07	-1.52898e-10	-0.38438
113449829	chr2:113449829:T:C	7.61666e-07	0.945562	-1.04998
113449938	chr2:113449938:G:A	2.77212e-07	-1.52898e-10	-1.11514
113452068	chr2:113452068:G:A	2.77316e-07	-1.11477	-2.89289e-10
113453251	chr2:113453251:T:A	6.03647e-07	-1.52898e-10	-0.336935
113453504	chr2:113453504:C:T	2.71792e-07	-1.52898e-10	-1.13489
113454553	chr2:113454553:G:A	1.24693e-06	-0.237275	0.625788
113455970	chr2:113455970:G:A	4.8462e-07	-1.52898e-10	-0.55656
113457373	chr2:113457373:GAAAGAAATAGTTCCTGCTGCTGCTTTTTAAAAATGACACCAGACATCTTTGACACTAGATTTATTTCCACTCTGGTCAAC:G	3.51842e-07	-0.876743	-2.89289e-10
113457603	chr2:113457603:A:G	2.55728e-07	-1.52898e-10	-1.19581
113458235	chr2:113458235:T:G	4.32555e-07	-0.670216	-2.89289e-10
113458351	chr2:113458351:A:C	4.3334e-07	0.590753	-1.25916
113458576	chr2:113458576:A:G	4.83205e-07	0.70041	-1.25989
113458932	chr2:113458932:C:A	5.59512e-07	-1.52898e-10	-0.412859
113459817	chr2:113459817:G:C	5.61629e-07	-1.52898e-10	-0.409083
113459899	chr2:113459899:G:A	2.39722e-07	-1.52898e-10	-1.26044
113460238	chr2:113460238:T:C	2.87388e-07	-1.52898e-10	-1.07909
113460899	chr2:113460899:CT:C	2.60188e-07	-1.52898e-10	-1.17852
113460933	chr2:113460933:G:A	2.65722e-07	-1.52898e-10	-1.15747
113461061	chr2:113461061:T:A	5.28445e-08	-1.70211	-1.07046
113461586	chr2:113461586:GA:G	3.82498e-07	0.419301	-1.2125
113462086	chr2:113462086:T:C	5.17555e-07	-1.52898e-10	-0.490809
113462136	chr2:113462136:G:A	6.37973e-07	-1.52898e-10	-0.281628
113462478	chr2:113462478:T:C	3.60763e-07	0.390295	-1.242
113463127	chr2:113463127:C:T	6.03104e-07	0.708615	-1.04645
113463335	chr2:113463335:G:A	3.65633e-07	0.41024	-1.24853
113463535	chr2:113463535:G:A	5.474e-07	0.710185	-1.14493
113464843	chr2:113464843:C:T	7.03499e-07	0.967933	-1.15179
113465504	chr2:113465504:G:GT	9.69865e-07	1.38532	-1.24808
113466549	chr2:113466549:TTCC:T	2.77128e-07	-0.0790793	-1.03636
113466636	chr2:113466636:T:C	9.19838e-07	-1.52898e-10	0.0842734
113466980	chr2:113466980:C:T	2.75443e-07	-1.52898e-10	-1.12154
113468455	chr2:113468455:A:G	2.38767e-07	-1.52898e-10	-1.26444
113470127	chr2:113470127:G:C	3.2715e-07	0.208633	-1.15814
113470515	chr2:113470515:T:G	6.73435e-07	-0.227533	-2.89289e-10
113471292	chr2:113471292:A:G	2.59244e-07	-1.52898e-10	-1.18215
113471327	chr2:113471327:G:A	1.49768e-07	-0.508551	-1.22229
113471761	chr2:113471761:T:C	8.07818e-07	1.21751	-1.2631
113472192	chr2:113472192:A:G	1.63629e-07	-0.641901	-1.00042
113472424	chr2:113472424:A:G	2.46982e-07	-1.52898e-10	-1.23061
113472592	chr2:113472592:C:T	2.85909e-07	0.160138	-1.24439
113474676	chr2:113474676:C:T	5.15075e-07	0.5863	-1.08191
113475371	chr2:113475371:G:A	2.74267e-07	-1.52898e-10	-1.12582
113475406	chr2:113475406:T:C	2.47778e-07	0.0184298	-1.24582
113475597	chr2:113475597:C:T	4.54646e-07	0.399759	-1.02016
113475618	chr2:113475618:T:C	5.3554e-07	-0.456649	-2.89289e-10
113476028	chr2:113476028:C:T	3.12411e-07	0.230895	-1.2265
113476125	chr2:113476125:A:G	2.92897e-07	-1.0601	-2.89289e-10
113476848	chr2:113476848:T:A	2.77482e-07	0.140978	-1.25514
113477105	chr2:113477105:C:T	2.41063e-07	-1.52898e-10	-1.25487
113477174	chr2:113477174:C:T	3.97896e-07	-1.52898e-10	-0.753734
113477278	chr2:113477278:C:T	2.41915e-07	-1.52898e-10	-1.25134
113477284	chr2:113477284:G:T	3.86861e-07	0.421843	-1.2037
113477327	chr2:113477327:C:T	5.0953e-08	-1.58028	-1.22874
113477340	chr2:113477340:G:A	1.23766e-07	-0.656677	-1.26485
113477363	chr2:113477363:C:T	4.46278e-07	0.572306	-1.21129
113477379	chr2:113477379:G:A	3.22831e-07	-1.52898e-10	-0.962796
113477442	chr2:113477442:C:T	3.17962e-07	-1.52898e-10	-0.977992
113477901	chr2:113477901:G:C	3.45837e-07	0.342205	-1.23616
113477911	chr2:113477911:G:A	3.84443e-07	0.430007	-1.21814
113477993	chr2:113477993:T:G	3.82137e-07	0.467545	-1.26169
113478377	chr2:113478377:G:A	2.41689e-07	-1.52898e-10	-1.25227
113478423	chr2:113478423:G:A	8.45268e-07	-0.000270329	-2.89289e-10
113478866	chr2:113478866:G:A	3.57341e-07	-1.52898e-10	-0.861235
113479036	chr2:113479036:G:A	2.49653e-07	0.0200177	-1.23987
113479708	chr2:113479708:A:G	2.46409e-07	-1.52898e-10	-1.23293
113479835	chr2:113479835:C:T	5.61382e-07	-0.409523	-2.89289e-10
113485880	chr2:113485880:G:A	1.83821e-07	-1.52596	-2.89289e-10
113487001	chr2:113487001:AG:A	2.41111e-07	-1.52898e-10	-1.25467
113487217	chr2:113487217:G:A	2.43093e-07	-1.52898e-10	-1.24648
113487696	chr2:113487696:TATATGACGGG:T	3.07591e-07	-1.52898e-10	-1.01115
113487895	chr2:113487895:CA:C	3.09346e-07	-1.52898e-10	-1.00546
113487922	chr2:113487922:T:C	3.69162e-07	0.378752	-1.20744
113487932	chr2:113487932:G:A	5.14256e-08	-1.59109	-1.20869
113488001	chr2:113488001:C:T	2.89659e-07	-1.52898e-10	-1.07122
113488102	chr2:113488102:A:G	3.31886e-07	-1.52898e-10	-0.935133
113488183	chr2:113488183:T:A	3.27552e-07	0.215089	-1.16337
113489369	chr2:113489369:C:T	4.42192e-07	-1.52898e-10	-0.648181
113489702	chr2:113489702:C:T	4.08646e-07	-0.727076	-2.89289e-10
113490477	chr2:113490477:C:T	3.47913e-07	0.358973	-1.24694
113490484	chr2:113490484:G:A	2.41418e-07	-1.52898e-10	-1.25339
113496570	chr2:113496570:ATCTCCTGTTCCCGCCTTTGACATGCCCCCATCAATGTGGGTTTCCG:A	2.52949e-07	-1.52898e-10	-1.20674
113496808	chr2:113496808:C:G	2.50226e-07	-1.52898e-10	-1.21756
113496837	chr2:113496837:A:T	2.53057e-07	-1.52898e-10	-1.20631
113499030	chr2:113499030:A:AG	2.068e-07	-1.40817	-2.89289e-10
113500650	chr2:113500650:C:T	2.38674e-07	-1.52898e-10	-1.26483
113500769	chr2:113500769:CGTCAA:C	2.78216e-07	-1.52898e-10	-1.11153
113501652	chr2:113501652:G:A	2.41652e-07	-1.52898e-10	-1.25243
113503160	chr2:113503160:G:A	2.96622e-07	-1.52898e-10	-1.04747
113503352	chr2:113503352:C:G	2.86591e-07	-1.52898e-10	-1.08187
113503458	chr2:113503458:G:A	3.13358e-07	-1.52898e-10	-0.992579
113504435	chr2:113504435:A:G	1.65979e-07	-0.502136	-1.12593
113504683	chr2:113504683:C:CA	2.38681e-07	-1.52898e-10	-1.2648
113505207	chr2:113505207:TCTC:T	2.46485e-07	-1.52898e-10	-1.23262
113505285	chr2:113505285:G:T	1.28571e-07	-0.638339	-1.2451
113507436	chr2:113507436:T:G	6.13555e-08	-1.58718	-1.03606
113507501	chr2:113507501:C:T	2.95826e-07	0.198046	-1.2482
113508741	chr2:113508741:C:T	1.55978e-07	-0.457897	-1.23231
113508902	chr2:113508902:GATATTGGGAGTA:G	2.47081e-07	-1.52898e-10	-1.23021
113508923	chr2:113508923:C:T	2.39764e-07	-1.52898e-10	-1.26027
113509776	chr2:113509776:C:T	2.61633e-07	-1.52898e-10	-1.17298
113509971	chr2:113509971:T:G	3.59298e-07	-1.52898e-10	-0.855772
113510243	chr2:113510243:G:A	5.49702e-07	-1.52898e-10	-0.430547
113510269	chr2:113510269:T:C	4.26599e-07	-0.778828	0.0947489
113510289	chr2:113510289:A:G	3.78697e-06	-1.52898e-10	1.4994
113510441	chr2:113510441:TATC:T	1.24258e-07	-0.815124	-1.10244
113510599	chr2:113510599:T:C	2.54691e-07	-1.52898e-10	-1.19988
113510738	chr2:113510738:A:T	4.73349e-07	-0.861577	0.281487
113510882	chr2:113510882:C:T	2.0846e-07	-1.40018	-2.89289e-10
113510926	chr2:113510926:T:C	1.4831e-07	-1.11278	-0.627841
113511764	chr2:113511764:T:A	1.69523e-07	-0.343908	-1.26303
113512579	chr2:113512579:T:TAC	2.39122e-07	-1.52898e-10	-1.26295
113513999	chr2:113513999:C:T	1.81769e-07	-0.684361	-0.852826
113514908	chr2:113514908:T:A	6.73203e-07	-0.572694	0.344816
113515246	chr2:113515246:T:C	6.27487e-08	-1.43473	-1.16606
113515262	chr2:113515262:C:A	2.9208e-07	-0.774121	-0.288774
113515371	chr2:113515371:A:G	6.54457e-07	-1.52898e-10	-0.256118
113515511	chr2:113515511:T:C	5.83042e-08	-1.40958	-1.26467
113515528	chr2:113515528:T:C	5.91659e-08	-1.41715	-1.24243
113515808	chr2:113515808:T:C	2.95485e-07	0.126067	-1.17737
113515809	chr2:113515809:G:T	4.29706e-08	-1.71802	-1.26139
113516198	chr2:113516198:T:C	1.60541e-07	-1.66137	-2.89289e-10
113516564	chr2:113516564:G:A	1.64227e-07	-1.63867	-2.89289e-10
113516611	chr2:113516611:A:G	2.08468e-07	-1.40014	-2.89289e-10
113517897	chr2:113517897:T:A	2.66894e-07	-1.52898e-10	-1.15307
113518061	chr2:113518061:T:C	4.24803e-07	-0.505916	-0.182383
113518723	chr2:113518723:A:G	4.14619e-06	-1.52898e-10	1.59002
113518738	chr2:113518738:T:C	7.38623e-07	-0.135136	-2.89289e-10
113518740	chr2:113518740:CT:C	1.60477e-07	-1.66177	-2.89289e-10
113519021	chr2:113519021:T:C	4.31004e-06	-1.52898e-10	1.62878
113521376	chr2:113521376:G:T	3.7451e-07	-1.52898e-10	-0.814306
113522089	chr2:113522089:G:T	5.11554e-08	-1.60061	-1.20444
113523574	chr2:113523574:G:A	4.4417e-07	-1.52898e-10	-0.643716
113524748	chr2:113524748:A:G	1.00345e-07	-0.896356	-1.23495
113525477	chr2:113525477:A:G	2.40475e-07	-1.52898e-10	-1.25731
113525575	chr2:113525575:T:A	1.00688e-07	-0.891122	-1.23677
113526542	chr2:113526542:C:A	1.6569e-07	-1.62981	-2.89289e-10
113526600	chr2:113526600:A:G	1.58677e-07	-1.67306	-2.89289e-10
113526716	chr2:113526716:TG:T	3.3256e-07	-1.52898e-10	-0.933105
113526901	chr2:113526901:C:A	1.69276e-07	-1.60839	-2.89289e-10
113528364	chr2:113528364:G:A	2.67478e-07	0.0340366	-1.18492
113528572	chr2:113528572:C:G	3.4942e-07	-1.52898e-10	-0.883649
113528578	chr2:113528578:C:A	2.82757e-07	-0.244641	-0.850695
113529243	chr2:113529243:GTTAT:G	1.57356e-07	-1.68141	-2.89289e-10
113529795	chr2:113529795:T:C	6.1613e-08	-1.36871	-1.25034
113530053	chr2:113530053:C:T	6.06241e-08	-1.56142	-1.07381
113530765	chr2:113530765:ATT:A	2.69722e-07	-1.52898e-10	-1.14253
113534370	chr2:113534370:C:A	2.42253e-07	-1.52898e-10	-1.24994
113534602	chr2:113534602:T:TA	7.66256e-08	-1.22878	-1.17221
113536630	chr2:113536630:TC:T	1.51848e-07	-1.71704	-2.89289e-10
113537320	chr2:113537320:C:T	2.44346e-07	-1.52898e-10	-1.24134
113537410	chr2:113537410:A:T	5.4619e-08	-1.48066	-1.25888
113539327	chr2:113539327:CATT:C	1.80478e-07	-1.54432	-2.89289e-10
113539884	chr2:113539884:A:C	2.63794e-07	-1.52898e-10	-1.16475
113540965	chr2:113540965:G:T	2.39446e-07	-1.52898e-10	-1.2616
113541248	chr2:113541248:A:G	2.47447e-07	-1.52898e-10	-1.22873
113541255	chr2:113541255:G:C	5.48721e-08	-1.47943	-1.25549
113541613	chr2:113541613:C:T	1.51482e-07	-1.71946	-2.89289e-10
113541634	chr2:113541634:T:G	2.78802e-07	-1.52898e-10	-1.10942
113541910	chr2:113541910:G:C	9.25212e-08	-1.71927	-0.493218
113541996	chr2:113541996:T:C	5.4916e-08	-1.47222	-1.2619
113541998	chr2:113541998:G:C	8.6184e-08	-1.36079	-0.922646
113542030	chr2:113542030:T:C	5.838e-08	-1.41271	-1.26024
113542197	chr2:113542197:G:A	2.40475e-07	-1.52898e-10	-1.25731
113542409	chr2:113542409:G:A	4.54733e-08	-1.65806	-1.26474
113542711	chr2:113542711:C:T	2.07087e-07	-1.40678	-2.89289e-10
113543269	chr2:113543269:A:AC	2.38678e-07	-1.52898e-10	-1.26481
113543984	chr2:113543984:TCTTA:T	2.38684e-07	-1.52898e-10	-1.26478
113546631	chr2:113546631:C:CT	3.53417e-07	-1.52898e-10	-0.872276
113546650	chr2:113546650:C:G	4.60549e-08	-1.64525	-1.26484
113546672	chr2:113546672:C:T	4.50423e-08	-1.67272	-1.2596
113546724	chr2:113546724:C:T	2.44098e-07	-1.52898e-10	-1.24235
113546754	chr2:113546754:C:G	4.55056e-08	-1.65853	-1.26356
113547175	chr2:113547175:A:G	2.45859e-07	-1.52898e-10	-1.23517
113547283	chr2:113547283:A:G	2.62685e-07	-1.52898e-10	-1.16897
113547372	chr2:113547372:G:A	2.42691e-07	-1.52898e-10	-1.24814
113551212	chr2:113551212:G:A	5.74103e-08	-1.67256	-1.01714
113551372	chr2:113551372:T:A	1.35436e-07	-0.671291	-1.16014
113551581	chr2:113551581:C:T	5.14547e-08	-1.54511	-1.25411
113551707	chr2:113551707:G:A	2.59257e-07	-1.52898e-10	-1.1821
113551809	chr2:113551809:C:G	1.51895e-07	-1.71674	-2.89289e-10
113553936	chr2:113553936:G:T	1.28461e-07	-0.721043	-1.16326
113554753	chr2:113554753:G:A	2.42595e-07	-1.52898e-10	-1.24853
113554867	chr2:113554867:C:T	7.57511e-08	-1.1755	-1.23697
113555081	chr2:113555081:C:T	2.95736e-07	-1.52898e-10	-1.05046
113555253	chr2:113555253:C:T	2.44686e-07	-1.52898e-10	-1.23995
113555268	chr2:113555268:G:A	9.69705e-07	-1.52898e-10	0.137068
113555729	chr2:113555729:G:A	2.45006e-07	-1.52898e-10	-1.23864
113555736	chr2:113555736:C:G	3.58899e-07	-1.52898e-10	-0.856882
113556852	chr2:113556852:T:C	4.59473e-08	-1.65599	-1.25644
113557192	chr2:113557192:T:C	2.03414e-07	-1.42468	-2.89289e-10
113557598	chr2:113557598:G:A	2.39611e-07	-1.52898e-10	-1.26091
113557775	chr2:113557775:G:A	1.5188e-07	-1.71684	-2.89289e-10
113557809	chr2:113557809:C:T	2.29143e-07	-1.30558	-2.89289e-10
113559394	chr2:113559394:T:C	1.57852e-07	-0.429019	-1.24925
113559511	chr2:113559511:C:G	1.05535e-07	-0.880376	-1.2005
113562158	chr2:113562158:A:G	7.28972e-08	-1.31298	-1.13789
113562895	chr2:113562895:T:C	4.59944e-08	-1.6938	-1.2176
113563182	chr2:113563182:C:T	2.70181e-07	-1.52898e-10	-1.14083
113565241	chr2:113565241:T:C	1.11253e-07	-1.52115	-0.506969
113565260	chr2:113565260:G:A	1.51727e-07	-1.71784	-2.89289e-10
113566986	chr2:113566986:G:A	4.73963e-08	-1.62812	-1.25326
113567276	chr2:113567276:C:T	6.17587e-08	-1.46183	-1.15486
113567512	chr2:113567512:A:T	2.38699e-07	-1.52898e-10	-1.26472
113567694	chr2:113567694:C:T	5.89779e-08	-1.46424	-1.19852
113568220	chr2:113568220:A:C	5.77626e-08	-1.52163	-1.16195
113568363	chr2:113568363:G:A	1.13642e-07	-1.5837	-0.423171
113571420	chr2:113571420:A:G	2.68546e-07	-1.52898e-10	-1.1469
113571735	chr2:113571735:G:A	2.47545e-07	-1.52898e-10	-1.22833
113571749	chr2:113571749:G:A	9.3002e-08	-1.64397	-0.563331
113571811	chr2:113571811:C:T	6.18749e-08	-1.35277	-1.26204
113571914	chr2:113571914:G:T	4.81378e-08	-1.63208	-1.23378
113574198	chr2:113574198:C:T	9.16429e-08	-1.67135	-0.550677
113576506	chr2:113576506:G:A	4.08019e-07	-1.52898e-10	-0.72861
113576784	chr2:113576784:C:G	1.14917e-07	-0.852296	-1.14342
113577047	chr2:113577047:C:T	5.92152e-07	-1.52898e-10	-0.356161
113585646	chr2:113585646:G:GTAT	2.76696e-07	-1.52898e-10	-1.117
113590000	chr2:113590000:T:C	5.71541e-08	-1.57979	-1.11438
113593391	chr2:113593391:G:C	2.45784e-07	-1.52898e-10	-1.23547
113593476	chr2:113593476:T:C	2.4111e-07	-1.52898e-10	-1.25467
113593527	chr2:113593527:C:T	2.46705e-07	-1.52898e-10	-1.23173
113593664	chr2:113593664:C:G	1.59065e-07	-1.67061	-2.89289e-10
113595976	chr2:113595976:A:AC	3.46305e-07	-1.52898e-10	-0.892605
113597313	chr2:113597313:A:C	3.93884e-07	-1.52898e-10	-0.763869
113599086	chr2:113599086:C:T	4.45299e-08	-1.67915	-1.26461
113599773	chr2:113599773:T:C	4.72733e-08	-1.61973	-1.26425
113599935	chr2:113599935:C:T	2.69451e-07	-1.52898e-10	-1.14354
113600102	chr2:113600102:T:C	1.85098e-07	-1.51904	-2.89289e-10
113600443	chr2:113600443:G:A	2.74367e-07	-1.52898e-10	-1.12546
113600453	chr2:113600453:T:TGG	5.64851e-08	-1.53421	-1.17174
113600562	chr2:113600562:TA:T	4.58928e-08	-1.68635	-1.22727
113600631	chr2:113600631:C:T	5.8258e-08	-1.50448	-1.17057
113600699	chr2:113600699:C:T	5.40905e-07	-1.52898e-10	-0.446681
113600861	chr2:113600861:CA:C	5.2777e-08	-1.5786	-1.19525
113602121	chr2:113602121:G:A	4.06453e-07	-1.52898e-10	-0.732457
113602547	chr2:113602547:G:A	2.46794e-07	-1.52898e-10	-1.23137
113603641	chr2:113603641:C:T	5.16024e-08	-1.58673	-1.20963
113604431	chr2:113604431:G:A	9.02728e-08	-0.999504	-1.23758
113604493	chr2:113604493:A:T	2.74568e-07	-1.52898e-10	-1.12473
113604896	chr2:113604896:A:G	4.71537e-08	-1.71797	-1.16855
113604974	chr2:113604974:T:C	4.62245e-08	-1.69927	-1.20714
113605137	chr2:113605137:A:G	4.70643e-08	-1.71544	-1.17297
113605241	chr2:113605241:G:A	2.47823e-07	-1.52898e-10	-1.22721
113605253	chr2:113605253:G:A	5.13021e-08	-1.56974	-1.23245
113605644	chr2:113605644:G:A	5.48728e-08	-1.5258	-1.2091
113605771	chr2:113605771:T:C	4.76229e-08	-1.62368	-1.25293
113605802	chr2:113605802:C:T	2.94186e-07	-1.52898e-10	-1.05571
113606264	chr2:113606264:C:T	3.473e-07	-0.889735	-2.89289e-10
113606623	chr2:113606623:GAATTGA:G	2.87885e-07	-1.52898e-10	-1.07736
113607224	chr2:113607224:C:T	5.00424e-08	-1.70342	-1.12363
113607692	chr2:113607692:GCCATT:G	3.01561e-07	-1.52898e-10	-1.03095
113608265	chr2:113608265:A:C	1.98556e-07	-0.580706	-0.868146
113608807	chr2:113608807:A:T	4.87737e-08	-1.58789	-1.26484
113608933	chr2:113608933:TC:T	2.63619e-07	-1.52898e-10	-1.16542
113609133	chr2:113609133:T:G	6.86859e-08	-1.35195	-1.15843
113609378	chr2:113609378:G:A	7.80008e-08	-1.35266	-1.03055
113609410	chr2:113609410:G:C	6.55669e-08	-1.59853	-0.958322
```
