## Supplementary material for "Characterization of shared and ancestry-specific signals driving complex traits using multi-ancestry fine-mapping": susiex_nc3.cs80.summary

```
# chr2:112611656-113611656
CS_ID	CS_LENGTH	CS_PURITY	MAX_PIP_SNP	BP	REF_ALLELE	ALT_ALLELE	REF_FRQ	BETA	SE	-LOG10P	MAX_PIP	POST-HOC_PROB_POP1	POST-HOC_PROB_POP2
1	18	0.743413	chr2:113108257:A:C	113108257	C,C	A,A	1,1	-inf,-inf	inf,inf	5.7917,2.24518	0.109066	0.997062	0.550835
```
