## Supplementary material for "Characterization of shared and ancestry-specific signals driving complex traits using multi-ancestry fine-mapping": susiex_nc3.cs80.snp

```
BP	SNP
119253831	chr2:119253831:C:G
119254042	chr2:119254042:G:A
119254070	chr2:119254070:T:C
119254115	chr2:119254115:T:C
119254264	chr2:119254264:G:A
119254595	chr2:119254595:G:A
119254836	chr2:119254836:C:T
119255688	chr2:119255688:T:A
119255899	chr2:119255899:A:T
119257033	chr2:119257033:C:T
119257042	chr2:119257042:A:G
119257140	chr2:119257140:C:T
119257189	chr2:119257189:T:C
119257229	chr2:119257229:A:G
119257357	chr2:119257357:C:A
119257360	chr2:119257360:AG:A
119257409	chr2:119257409:A:G
119257585	chr2:119257585:C:T
119257588	chr2:119257588:A:G
119257621	chr2:119257621:A:T
119257800	chr2:119257800:C:T
119257959	chr2:119257959:A:C
119258001	chr2:119258001:C:T
119258042	chr2:119258042:G:C
119258154	chr2:119258154:C:A
119258190	chr2:119258190:T:C
119258342	chr2:119258342:C:T
119258472	chr2:119258472:C:T
119258823	chr2:119258823:C:T
119258885	chr2:119258885:G:A
119258899	chr2:119258899:G:A
119258928	chr2:119258928:T:TG
119258990	chr2:119258990:GT:G
119258994	chr2:119258994:T:A
119259166	chr2:119259166:C:T
119259206	chr2:119259206:G:A
119259909	chr2:119259909:G:C
119259914	chr2:119259914:G:A
119260046	chr2:119260046:A:G
119260072	chr2:119260072:G:C
119260109	chr2:119260109:A:C
119260501	chr2:119260501:G:A
119260735	chr2:119260735:C:T
119261022	chr2:119261022:T:C
119261545	chr2:119261545:T:C
119261955	chr2:119261955:A:C
119262082	chr2:119262082:G:T
119262125	chr2:119262125:G:A
119262357	chr2:119262357:T:C
119262374	chr2:119262374:A:T
119262413	chr2:119262413:C:T
119262664	chr2:119262664:C:T
119262741	chr2:119262741:A:G
119263059	chr2:119263059:C:T
119263179	chr2:119263179:G:A
119263438	chr2:119263438:G:A
119263743	chr2:119263743:C:T
119263906	chr2:119263906:G:A
119264161	chr2:119264161:G:A
119264204	chr2:119264204:T:C
119264209	chr2:119264209:T:C
119264408	chr2:119264408:C:G
119264918	chr2:119264918:G:A
119265401	chr2:119265401:G:A
119265612	chr2:119265612:A:G
119265638	chr2:119265638:C:G
119265836	chr2:119265836:T:C
119265875	chr2:119265875:G:C
119265899	chr2:119265899:G:A
119266114	chr2:119266114:G:A
119266116	chr2:119266116:G:C
119266866	chr2:119266866:C:T
119266927	chr2:119266927:T:C
119267102	chr2:119267102:A:C
119267289	chr2:119267289:A:G
119267425	chr2:119267425:T:C
119267471	chr2:119267471:C:G
119267738	chr2:119267738:G:A
119267896	chr2:119267896:C:T
119268049	chr2:119268049:G:C
119268260	chr2:119268260:C:A
119268360	chr2:119268360:A:G
119269089	chr2:119269089:G:C
119269274	chr2:119269274:A:G
119269553	chr2:119269553:A:T
119269834	chr2:119269834:G:A
119269990	chr2:119269990:T:A
119270247	chr2:119270247:C:T
119270253	chr2:119270253:T:A
119270462	chr2:119270462:G:A
119270554	chr2:119270554:C:T
119270686	chr2:119270686:G:A
119270968	chr2:119270968:T:A
119271171	chr2:119271171:C:A
119271189	chr2:119271189:TAACA:T
119271206	chr2:119271206:T:C
119271312	chr2:119271312:C:T
119271353	chr2:119271353:C:A
119271574	chr2:119271574:C:T
119271799	chr2:119271799:G:A
119271863	chr2:119271863:C:T
119272044	chr2:119272044:A:G
119272154	chr2:119272154:T:C
119272221	chr2:119272221:A:G
119272423	chr2:119272423:G:A
119272662	chr2:119272662:A:G
119272733	chr2:119272733:C:T
119272734	chr2:119272734:G:A
119273050	chr2:119273050:G:A
119273315	chr2:119273315:AAGAT:A
119273407	chr2:119273407:T:C
119273570	chr2:119273570:T:C
119273583	chr2:119273583:C:T
119273790	chr2:119273790:A:G
119274321	chr2:119274321:T:C
119274540	chr2:119274540:T:C
119275176	chr2:119275176:G:A
119275598	chr2:119275598:G:A
119276158	chr2:119276158:T:C
119276262	chr2:119276262:G:T
119277480	chr2:119277480:C:T
119277529	chr2:119277529:A:C
119277569	chr2:119277569:T:C
119278003	chr2:119278003:C:A
119278233	chr2:119278233:T:G
119278323	chr2:119278323:G:A
119278413	chr2:119278413:T:G
119278435	chr2:119278435:A:G
119280137	chr2:119280137:A:G
119280619	chr2:119280619:A:G
119280650	chr2:119280650:G:C
119280688	chr2:119280688:C:T
119280745	chr2:119280745:T:G
119280872	chr2:119280872:T:A
119280920	chr2:119280920:C:T
119280980	chr2:119280980:C:A
119281069	chr2:119281069:T:C
119281150	chr2:119281150:T:G
119281184	chr2:119281184:C:G
119281288	chr2:119281288:A:C
119281436	chr2:119281436:T:C
119282131	chr2:119282131:G:C
119282508	chr2:119282508:T:C
119282613	chr2:119282613:C:T
119282666	chr2:119282666:C:T
119282683	chr2:119282683:C:T
119283595	chr2:119283595:C:A
119283977	chr2:119283977:G:A
119283994	chr2:119283994:G:A
119284316	chr2:119284316:C:T
119284391	chr2:119284391:T:C
119284403	chr2:119284403:T:C
119284686	chr2:119284686:T:C
119285146	chr2:119285146:T:A
119285259	chr2:119285259:G:T
119285446	chr2:119285446:C:A
119285476	chr2:119285476:C:T
119285632	chr2:119285632:G:T
119285638	chr2:119285638:A:G
119285831	chr2:119285831:G:A
119285998	chr2:119285998:C:T
119286106	chr2:119286106:G:C
119286524	chr2:119286524:A:G
119286574	chr2:119286574:C:G
119286737	chr2:119286737:A:C
119286794	chr2:119286794:A:G
119286818	chr2:119286818:C:T
119287110	chr2:119287110:T:C
119287325	chr2:119287325:C:A
119287430	chr2:119287430:G:A
119287456	chr2:119287456:A:G
119287568	chr2:119287568:T:G
119287611	chr2:119287611:A:T
119287781	chr2:119287781:C:T
119287782	chr2:119287782:G:A
119287937	chr2:119287937:T:C
119287945	chr2:119287945:G:C
119287985	chr2:119287985:A:T
119288267	chr2:119288267:C:T
119288443	chr2:119288443:T:A
119288738	chr2:119288738:A:G
119288852	chr2:119288852:T:C
119289018	chr2:119289018:T:A
119289119	chr2:119289119:T:C
119289222	chr2:119289222:T:C
119289329	chr2:119289329:T:G
119289410	chr2:119289410:G:A
119289544	chr2:119289544:G:C
119289623	chr2:119289623:T:A
119289634	chr2:119289634:C:T
119289817	chr2:119289817:C:T
119290207	chr2:119290207:G:A
119290231	chr2:119290231:G:A
119290371	chr2:119290371:T:C
119290616	chr2:119290616:G:A
119290627	chr2:119290627:C:T
119290742	chr2:119290742:C:A
119290974	chr2:119290974:A:T
119291037	chr2:119291037:G:A
119291056	chr2:119291056:G:A
119291153	chr2:119291153:A:G
119291776	chr2:119291776:C:T
119291912	chr2:119291912:C:T
119292266	chr2:119292266:T:C
119292299	chr2:119292299:A:G
119292536	chr2:119292536:C:T
119293283	chr2:119293283:T:C
119293439	chr2:119293439:A:G
119293573	chr2:119293573:A:G
119293902	chr2:119293902:GTGT:G
119293980	chr2:119293980:C:T
119293984	chr2:119293984:G:A
119294121	chr2:119294121:C:T
119294492	chr2:119294492:C:T
119294635	chr2:119294635:G:A
119294745	chr2:119294745:C:T
119294794	chr2:119294794:A:G
119294800	chr2:119294800:C:T
119294916	chr2:119294916:A:G
119294979	chr2:119294979:G:A
119295062	chr2:119295062:C:T
119295585	chr2:119295585:CT:C
119295787	chr2:119295787:T:C
119295896	chr2:119295896:C:G
119296049	chr2:119296049:C:G
119296139	chr2:119296139:G:T
119296237	chr2:119296237:T:C
119296451	chr2:119296451:T:G
119296612	chr2:119296612:G:A
119296645	chr2:119296645:T:A
119296762	chr2:119296762:C:G
119296909	chr2:119296909:C:A
119297127	chr2:119297127:T:G
119297276	chr2:119297276:A:G
119297815	chr2:119297815:C:T
119297951	chr2:119297951:C:A
119298063	chr2:119298063:C:T
119298378	chr2:119298378:C:A
119298432	chr2:119298432:T:C
119298713	chr2:119298713:T:C
119299033	chr2:119299033:C:T
119299200	chr2:119299200:A:G
119299217	chr2:119299217:C:T
119299390	chr2:119299390:A:T
119299657	chr2:119299657:G:T
119300224	chr2:119300224:T:A
119300289	chr2:119300289:C:T
119300386	chr2:119300386:G:T
119300422	chr2:119300422:G:C
119300697	chr2:119300697:A:C
119300836	chr2:119300836:G:T
119300930	chr2:119300930:G:A
119301268	chr2:119301268:C:T
119301375	chr2:119301375:A:G
119301482	chr2:119301482:C:G
119301728	chr2:119301728:T:C
119302015	chr2:119302015:A:G
119302150	chr2:119302150:G:A
119302266	chr2:119302266:TG:T
119302345	chr2:119302345:C:A
119302412	chr2:119302412:T:C
119302506	chr2:119302506:T:C
119302693	chr2:119302693:C:T
119302695	chr2:119302695:C:T
119302768	chr2:119302768:T:TA
119302914	chr2:119302914:C:T
119302941	chr2:119302941:G:A
119303885	chr2:119303885:T:C
119303910	chr2:119303910:TGGAGATCAATAA:T
119304145	chr2:119304145:C:G
119304166	chr2:119304166:T:C
119304399	chr2:119304399:T:C
119304417	chr2:119304417:T:C
119304795	chr2:119304795:T:C
119304881	chr2:119304881:T:C
119304926	chr2:119304926:C:T
119305002	chr2:119305002:C:T
119305184	chr2:119305184:C:T
119305341	chr2:119305341:C:G
119305360	chr2:119305360:A:C
119305520	chr2:119305520:A:G
119305556	chr2:119305556:C:T
119305680	chr2:119305680:C:A
119305821	chr2:119305821:G:T
119306093	chr2:119306093:C:T
119306108	chr2:119306108:C:T
119306458	chr2:119306458:A:G
119306465	chr2:119306465:C:G
119307260	chr2:119307260:T:G
119308474	chr2:119308474:TA:T
119308513	chr2:119308513:C:T
119308527	chr2:119308527:G:T
119308675	chr2:119308675:T:C
119308692	chr2:119308692:A:T
119308754	chr2:119308754:G:C
119308959	chr2:119308959:C:CT
119309200	chr2:119309200:G:C
119309357	chr2:119309357:T:G
119309524	chr2:119309524:G:A
119310063	chr2:119310063:C:T
119310113	chr2:119310113:T:C
119310487	chr2:119310487:C:T
119310596	chr2:119310596:C:T
119310710	chr2:119310710:A:T
119310823	chr2:119310823:G:A
119310842	chr2:119310842:A:C
119311098	chr2:119311098:T:C
119311382	chr2:119311382:A:G
119311579	chr2:119311579:C:T
119311665	chr2:119311665:T:G
119311710	chr2:119311710:A:G
119312044	chr2:119312044:C:T
119312058	chr2:119312058:G:A
119312066	chr2:119312066:G:A
119312179	chr2:119312179:T:C
119312186	chr2:119312186:C:T
119312452	chr2:119312452:C:A
119312478	chr2:119312478:G:A
119312492	chr2:119312492:C:T
119312709	chr2:119312709:G:C
119313239	chr2:119313239:C:A
119313395	chr2:119313395:C:T
119313506	chr2:119313506:G:C
119313610	chr2:119313610:C:T
119314462	chr2:119314462:C:T
119314750	chr2:119314750:T:G
119314927	chr2:119314927:T:C
119315391	chr2:119315391:C:T
119315916	chr2:119315916:A:C
119315930	chr2:119315930:G:A
119315983	chr2:119315983:C:A
119316026	chr2:119316026:A:G
119316193	chr2:119316193:C:G
119316614	chr2:119316614:G:A
119316646	chr2:119316646:ATGAAT:A
119316741	chr2:119316741:A:G
119316742	chr2:119316742:T:C
119316981	chr2:119316981:A:C
119317228	chr2:119317228:C:A
119317445	chr2:119317445:T:C
119317587	chr2:119317587:C:T
119317588	chr2:119317588:G:A
119317821	chr2:119317821:G:T
119317946	chr2:119317946:C:T
119318257	chr2:119318257:G:A
119318363	chr2:119318363:G:A
119318381	chr2:119318381:A:G
119318480	chr2:119318480:A:T
119318691	chr2:119318691:A:G
119319327	chr2:119319327:G:A
119319365	chr2:119319365:G:A
119319367	chr2:119319367:T:C
119319808	chr2:119319808:G:A
119319833	chr2:119319833:C:T
119320056	chr2:119320056:A:T
119320290	chr2:119320290:A:AT
119320644	chr2:119320644:G:C
119320667	chr2:119320667:A:G
119320772	chr2:119320772:C:T
119320838	chr2:119320838:T:C
119320841	chr2:119320841:A:T
119321113	chr2:119321113:T:C
119321155	chr2:119321155:A:G
119321202	chr2:119321202:T:C
119321375	chr2:119321375:T:C
119321889	chr2:119321889:T:C
119321962	chr2:119321962:C:T
119322005	chr2:119322005:C:A
119322024	chr2:119322024:TA:T
119322113	chr2:119322113:T:C
119322237	chr2:119322237:C:T
119322371	chr2:119322371:A:G
119322641	chr2:119322641:G:A
119322858	chr2:119322858:G:A
119322918	chr2:119322918:T:C
119323052	chr2:119323052:C:G
119323167	chr2:119323167:G:A
119323227	chr2:119323227:C:T
119323476	chr2:119323476:C:T
119323558	chr2:119323558:G:A
119324150	chr2:119324150:G:A
119324499	chr2:119324499:C:T
119324619	chr2:119324619:A:C
119324679	chr2:119324679:G:C
119324931	chr2:119324931:A:G
119325027	chr2:119325027:A:G
119325125	chr2:119325125:C:T
119325200	chr2:119325200:C:T
119325329	chr2:119325329:G:A
119325408	chr2:119325408:C:T
119325823	chr2:119325823:TATTA:T
119325865	chr2:119325865:G:C
119325902	chr2:119325902:T:A
119326176	chr2:119326176:T:C
119326573	chr2:119326573:G:A
119326774	chr2:119326774:T:C
119328619	chr2:119328619:C:A
119329870	chr2:119329870:A:G
119329966	chr2:119329966:TGAA:T
119329972	chr2:119329972:A:G
119330000	chr2:119330000:A:C
119330068	chr2:119330068:A:G
119330099	chr2:119330099:C:T
119330100	chr2:119330100:A:G
119330189	chr2:119330189:C:G
119330803	chr2:119330803:AT:A
119331008	chr2:119331008:G:C
119331289	chr2:119331289:C:A
119331624	chr2:119331624:A:G
119331929	chr2:119331929:T:G
119332210	chr2:119332210:G:A
119332306	chr2:119332306:A:G
119332589	chr2:119332589:G:A
119332705	chr2:119332705:C:T
119333082	chr2:119333082:G:A
119333104	chr2:119333104:A:C
119333342	chr2:119333342:A:T
119333386	chr2:119333386:T:C
119333458	chr2:119333458:T:G
119333741	chr2:119333741:C:T
119333898	chr2:119333898:C:T
119334075	chr2:119334075:G:A
119334136	chr2:119334136:T:C
119334256	chr2:119334256:C:T
119334346	chr2:119334346:T:C
119334596	chr2:119334596:G:A
119334637	chr2:119334637:C:T
119334735	chr2:119334735:G:A
119334889	chr2:119334889:G:A
119335040	chr2:119335040:T:C
119335796	chr2:119335796:G:A
119335827	chr2:119335827:T:C
119336011	chr2:119336011:G:T
119336206	chr2:119336206:C:G
119336613	chr2:119336613:A:G
119336625	chr2:119336625:G:T
119336675	chr2:119336675:G:A
119336872	chr2:119336872:C:T
119336950	chr2:119336950:A:T
119337066	chr2:119337066:TA:T
119337143	chr2:119337143:C:T
119337295	chr2:119337295:TC:T
119337806	chr2:119337806:A:T
119337861	chr2:119337861:A:G
119338093	chr2:119338093:G:A
119338448	chr2:119338448:G:C
119338783	chr2:119338783:T:C
119338874	chr2:119338874:A:AG
119339099	chr2:119339099:A:G
119339190	chr2:119339190:T:C
119339363	chr2:119339363:C:T
119339810	chr2:119339810:G:A
119340275	chr2:119340275:A:G
119340510	chr2:119340510:C:G
119340959	chr2:119340959:A:T
119341022	chr2:119341022:A:G
119341050	chr2:119341050:G:A
119341147	chr2:119341147:G:A
119341268	chr2:119341268:G:A
119341269	chr2:119341269:G:T
119341614	chr2:119341614:C:T
119341758	chr2:119341758:T:C
119341803	chr2:119341803:A:G
119342271	chr2:119342271:C:A
119342337	chr2:119342337:G:A
119342348	chr2:119342348:C:A
119342823	chr2:119342823:C:G
119343062	chr2:119343062:T:C
119343289	chr2:119343289:A:T
119343524	chr2:119343524:G:A
119343905	chr2:119343905:G:A
119343964	chr2:119343964:C:T
119344095	chr2:119344095:T:A
119344345	chr2:119344345:A:T
119344421	chr2:119344421:G:A
119344833	chr2:119344833:A:G
119345110	chr2:119345110:A:G
119345547	chr2:119345547:G:A
119345576	chr2:119345576:G:T
119345711	chr2:119345711:A:G
119345778	chr2:119345778:T:C
119345874	chr2:119345874:A:G
119345929	chr2:119345929:C:T
119346198	chr2:119346198:A:G
119346440	chr2:119346440:G:A
119346567	chr2:119346567:T:C
119346643	chr2:119346643:G:A
119346857	chr2:119346857:C:T
119346879	chr2:119346879:A:C
119346882	chr2:119346882:T:C
119346918	chr2:119346918:A:G
119347254	chr2:119347254:T:C
119347258	chr2:119347258:G:A
119347458	chr2:119347458:T:C
119347912	chr2:119347912:C:T
119348120	chr2:119348120:T:C
119348180	chr2:119348180:A:G
119348593	chr2:119348593:G:A
119348612	chr2:119348612:G:T
119348667	chr2:119348667:C:A
119348708	chr2:119348708:TAA:T
119348724	chr2:119348724:G:A
119349225	chr2:119349225:T:C
119349395	chr2:119349395:T:G
119350514	chr2:119350514:G:A
119350557	chr2:119350557:C:T
119350654	chr2:119350654:A:C
119350677	chr2:119350677:C:G
119351509	chr2:119351509:T:C
119351522	chr2:119351522:G:A
119351761	chr2:119351761:A:G
119351854	chr2:119351854:G:A
119351925	chr2:119351925:TA:T
119352122	chr2:119352122:TGC:T
119352511	chr2:119352511:C:G
119352609	chr2:119352609:T:C
119352637	chr2:119352637:G:A
119354045	chr2:119354045:A:G
119354143	chr2:119354143:G:A
119354676	chr2:119354676:T:C
119354878	chr2:119354878:T:C
119355944	chr2:119355944:A:G
119355989	chr2:119355989:C:T
119356031	chr2:119356031:C:T
119356297	chr2:119356297:G:A
119357260	chr2:119357260:GACA:G
119357370	chr2:119357370:G:A
119357404	chr2:119357404:T:C
119357490	chr2:119357490:A:G
119357566	chr2:119357566:A:G
119357743	chr2:119357743:C:T
119358323	chr2:119358323:TC:T
119358352	chr2:119358352:G:A
119358411	chr2:119358411:C:T
119358465	chr2:119358465:C:G
119358526	chr2:119358526:C:T
119359339	chr2:119359339:G:A
119359591	chr2:119359591:A:G
119359603	chr2:119359603:G:C
119360107	chr2:119360107:C:T
119360506	chr2:119360506:A:C
119360661	chr2:119360661:A:G
119361015	chr2:119361015:G:C
119361188	chr2:119361188:T:C
119361268	chr2:119361268:C:G
119361794	chr2:119361794:A:G
119361846	chr2:119361846:T:C
119361870	chr2:119361870:G:A
119362489	chr2:119362489:C:A
119362626	chr2:119362626:A:G
119362760	chr2:119362760:C:T
119363195	chr2:119363195:C:T
119363197	chr2:119363197:G:A
119363445	chr2:119363445:A:G
119363506	chr2:119363506:C:T
119363567	chr2:119363567:T:C
119363934	chr2:119363934:T:C
119364258	chr2:119364258:T:C
119364279	chr2:119364279:A:G
119364599	chr2:119364599:T:C
119364723	chr2:119364723:C:T
119364764	chr2:119364764:T:C
119364962	chr2:119364962:C:G
119364964	chr2:119364964:T:G
119365034	chr2:119365034:A:T
119365088	chr2:119365088:G:A
119365340	chr2:119365340:G:A
119365472	chr2:119365472:T:A
119365514	chr2:119365514:A:G
119365562	chr2:119365562:G:C
119365606	chr2:119365606:T:G
119365632	chr2:119365632:A:C
119365701	chr2:119365701:C:T
119365754	chr2:119365754:A:T
119366024	chr2:119366024:T:C
119366113	chr2:119366113:T:C
119366165	chr2:119366165:C:T
119366290	chr2:119366290:A:G
119366602	chr2:119366602:A:G
119366701	chr2:119366701:G:A
119366728	chr2:119366728:G:A
119367411	chr2:119367411:A:G
119367453	chr2:119367453:A:G
119367482	chr2:119367482:C:T
119367542	chr2:119367542:C:A
119367620	chr2:119367620:T:C
119367787	chr2:119367787:C:A
119367793	chr2:119367793:C:G
119368113	chr2:119368113:A:T
119368176	chr2:119368176:C:A
119368334	chr2:119368334:C:A
119368461	chr2:119368461:C:T
119368766	chr2:119368766:C:G
119369173	chr2:119369173:G:A
119369177	chr2:119369177:G:A
119369181	chr2:119369181:G:A
119369343	chr2:119369343:A:G
119369347	chr2:119369347:G:T
119369572	chr2:119369572:G:A
119369604	chr2:119369604:A:G
119369700	chr2:119369700:C:T
119369735	chr2:119369735:G:A
119369926	chr2:119369926:A:G
119369966	chr2:119369966:G:A
119370274	chr2:119370274:C:T
119370883	chr2:119370883:G:A
119371786	chr2:119371786:G:A
119371829	chr2:119371829:A:G
119372265	chr2:119372265:A:G
119372498	chr2:119372498:G:A
119372622	chr2:119372622:G:C
119372685	chr2:119372685:T:C
119372741	chr2:119372741:C:T
119372908	chr2:119372908:T:C
119373036	chr2:119373036:A:G
119373220	chr2:119373220:C:T
119373561	chr2:119373561:G:A
119373578	chr2:119373578:C:T
119373579	chr2:119373579:G:A
119373686	chr2:119373686:T:C
119373854	chr2:119373854:A:T
119373895	chr2:119373895:T:C
119374007	chr2:119374007:C:T
119374019	chr2:119374019:C:T
119374158	chr2:119374158:C:G
119374623	chr2:119374623:G:C
119374784	chr2:119374784:C:T
119374909	chr2:119374909:C:T
119375082	chr2:119375082:C:T
119375115	chr2:119375115:A:C
119375133	chr2:119375133:G:A
119375585	chr2:119375585:C:T
119376122	chr2:119376122:G:A
119376373	chr2:119376373:A:G
119376534	chr2:119376534:A:G
119377115	chr2:119377115:T:C
119377178	chr2:119377178:A:C
119377197	chr2:119377197:T:C
119377682	chr2:119377682:G:A
119377756	chr2:119377756:A:G
119377910	chr2:119377910:C:G
119377915	chr2:119377915:T:C
119378428	chr2:119378428:C:A
119378639	chr2:119378639:A:G
119378658	chr2:119378658:C:T
119378857	chr2:119378857:C:T
119378862	chr2:119378862:G:A
119378870	chr2:119378870:C:T
119379385	chr2:119379385:G:A
119379665	chr2:119379665:A:G
119379872	chr2:119379872:A:G
119380395	chr2:119380395:GA:G
119380497	chr2:119380497:T:C
119380702	chr2:119380702:G:A
119380704	chr2:119380704:T:C
119380714	chr2:119380714:A:G
119380848	chr2:119380848:A:G
119380885	chr2:119380885:T:C
119380905	chr2:119380905:T:C
119381434	chr2:119381434:A:G
119381485	chr2:119381485:G:C
119381498	chr2:119381498:A:G
119381618	chr2:119381618:A:C
119381876	chr2:119381876:T:G
119382414	chr2:119382414:T:A
119382685	chr2:119382685:G:A
119382956	chr2:119382956:G:A
119383044	chr2:119383044:A:ATT
119383056	chr2:119383056:C:T
119383057	chr2:119383057:G:A
119383069	chr2:119383069:T:C
119383157	chr2:119383157:T:C
119383167	chr2:119383167:A:G
119383402	chr2:119383402:G:T
119383409	chr2:119383409:T:A
119383895	chr2:119383895:C:T
119383907	chr2:119383907:C:A
119383910	chr2:119383910:T:C
119384247	chr2:119384247:G:A
119384416	chr2:119384416:T:C
119384572	chr2:119384572:C:A
119385235	chr2:119385235:G:A
119385363	chr2:119385363:C:G
119385529	chr2:119385529:G:A
119385603	chr2:119385603:C:T
119385994	chr2:119385994:C:T
119386056	chr2:119386056:T:G
119386628	chr2:119386628:A:G
119386678	chr2:119386678:C:T
119387010	chr2:119387010:T:C
119387318	chr2:119387318:C:T
119387567	chr2:119387567:A:G
119387971	chr2:119387971:T:C
119388061	chr2:119388061:A:G
119388079	chr2:119388079:T:C
119388108	chr2:119388108:G:A
119388152	chr2:119388152:T:G
119388205	chr2:119388205:A:T
119388492	chr2:119388492:G:A
119388591	chr2:119388591:A:G
119388617	chr2:119388617:G:A
119389085	chr2:119389085:C:T
119389171	chr2:119389171:CT:C
119389283	chr2:119389283:G:A
119389527	chr2:119389527:A:G
119389612	chr2:119389612:A:G
119389738	chr2:119389738:G:A
119389843	chr2:119389843:G:A
119390033	chr2:119390033:G:A
119390490	chr2:119390490:T:C
119390517	chr2:119390517:T:C
119391050	chr2:119391050:A:T
119391140	chr2:119391140:C:A
119391146	chr2:119391146:A:G
119391245	chr2:119391245:G:T
119391428	chr2:119391428:A:G
119391438	chr2:119391438:A:G
119391469	chr2:119391469:G:A
119391683	chr2:119391683:C:T
119391920	chr2:119391920:G:A
119392020	chr2:119392020:C:T
119392211	chr2:119392211:C:T
119392327	chr2:119392327:C:A
119392604	chr2:119392604:T:C
119392902	chr2:119392902:G:A
119392929	chr2:119392929:G:A
119393202	chr2:119393202:G:A
119393406	chr2:119393406:A:AT
119393437	chr2:119393437:A:G
119393464	chr2:119393464:A:G
119393636	chr2:119393636:G:A
119393847	chr2:119393847:A:G
119394020	chr2:119394020:C:T
119394022	chr2:119394022:C:A
119394244	chr2:119394244:A:G
119394280	chr2:119394280:C:T
119394337	chr2:119394337:G:T
119394674	chr2:119394674:T:C
119394865	chr2:119394865:G:A
119395089	chr2:119395089:A:G
119395406	chr2:119395406:A:G
119395637	chr2:119395637:T:C
119395667	chr2:119395667:A:C
119396423	chr2:119396423:G:A
119396664	chr2:119396664:C:T
119396720	chr2:119396720:C:T
119397067	chr2:119397067:G:T
119397174	chr2:119397174:A:G
119397186	chr2:119397186:C:T
119397392	chr2:119397392:CCAGGCCAGCAAGCACCCAGGCAAGGT:C
119397723	chr2:119397723:A:G
119397763	chr2:119397763:C:G
119397772	chr2:119397772:G:A
119397817	chr2:119397817:CTAAGCCAGTGATGGAAAACAAAGACGGGGCACATCTGGCTAAGA:C
119398029	chr2:119398029:C:T
119398069	chr2:119398069:T:C
119398390	chr2:119398390:C:T
119398843	chr2:119398843:A:G
119398924	chr2:119398924:C:T
119399053	chr2:119399053:C:T
119399103	chr2:119399103:T:A
119399310	chr2:119399310:CTCCTGCCCCCA:C
119399338	chr2:119399338:G:A
119399468	chr2:119399468:A:G
119399755	chr2:119399755:T:C
119399796	chr2:119399796:T:G
119399877	chr2:119399877:C:T
119400378	chr2:119400378:G:C
119400431	chr2:119400431:C:G
119400808	chr2:119400808:G:A
119401216	chr2:119401216:A:G
119401281	chr2:119401281:T:C
119401319	chr2:119401319:T:C
119401353	chr2:119401353:C:T
119401410	chr2:119401410:G:GT
119402011	chr2:119402011:A:G
119402183	chr2:119402183:A:G
119402777	chr2:119402777:A:G
119402883	chr2:119402883:C:T
119402902	chr2:119402902:A:G
119403028	chr2:119403028:G:A
119403064	chr2:119403064:A:G
119403221	chr2:119403221:A:G
119403255	chr2:119403255:T:C
119403418	chr2:119403418:G:A
119403484	chr2:119403484:C:A
119403579	chr2:119403579:G:A
119403611	chr2:119403611:A:G
119403686	chr2:119403686:C:T
119403741	chr2:119403741:C:T
119403746	chr2:119403746:G:T
119403820	chr2:119403820:A:G
119403867	chr2:119403867:G:C
119403987	chr2:119403987:G:T
119404122	chr2:119404122:A:G
119404124	chr2:119404124:G:A
119404351	chr2:119404351:T:G
119404404	chr2:119404404:C:T
119404601	chr2:119404601:G:T
119405098	chr2:119405098:G:A
119405231	chr2:119405231:C:A
119405556	chr2:119405556:T:C
119405648	chr2:119405648:G:A
119405810	chr2:119405810:C:T
119406075	chr2:119406075:C:T
119406379	chr2:119406379:G:A
119406406	chr2:119406406:T:C
119406718	chr2:119406718:T:C
119406975	chr2:119406975:A:G
119407423	chr2:119407423:G:A
119407445	chr2:119407445:T:C
119407511	chr2:119407511:G:A
119408026	chr2:119408026:T:A
119408232	chr2:119408232:G:A
119408424	chr2:119408424:G:A
119408559	chr2:119408559:C:T
119408823	chr2:119408823:C:G
119409001	chr2:119409001:T:C
119409048	chr2:119409048:C:T
119409148	chr2:119409148:C:T
119409668	chr2:119409668:C:T
119410123	chr2:119410123:C:A
119410434	chr2:119410434:C:T
119410542	chr2:119410542:GT:G
119410709	chr2:119410709:T:C
119410836	chr2:119410836:A:G
119411343	chr2:119411343:C:T
119411820	chr2:119411820:A:G
119411966	chr2:119411966:T:C
119412159	chr2:119412159:C:T
119412221	chr2:119412221:G:T
119412310	chr2:119412310:C:T
119412360	chr2:119412360:G:A
119412605	chr2:119412605:G:A
119412843	chr2:119412843:G:A
119413335	chr2:119413335:T:C
119413459	chr2:119413459:C:A
119414616	chr2:119414616:A:G
119414705	chr2:119414705:C:G
119414874	chr2:119414874:G:T
119414984	chr2:119414984:T:C
119415023	chr2:119415023:A:AT
119415056	chr2:119415056:C:T
119415089	chr2:119415089:G:A
119415495	chr2:119415495:A:T
119415566	chr2:119415566:G:A
119415576	chr2:119415576:A:G
119415858	chr2:119415858:A:G
119416107	chr2:119416107:A:G
119416342	chr2:119416342:C:T
119416445	chr2:119416445:G:A
119416727	chr2:119416727:C:T
119416921	chr2:119416921:A:T
119417296	chr2:119417296:T:C
119417479	chr2:119417479:G:A
119417774	chr2:119417774:C:T
119417872	chr2:119417872:T:C
119418137	chr2:119418137:C:G
119418219	chr2:119418219:T:C
119418329	chr2:119418329:A:G
119418543	chr2:119418543:T:C
119418664	chr2:119418664:T:C
119418778	chr2:119418778:C:T
119419032	chr2:119419032:T:A
119419169	chr2:119419169:T:C
119419523	chr2:119419523:T:A
119419701	chr2:119419701:C:T
119419733	chr2:119419733:A:C
119419840	chr2:119419840:G:T
119420258	chr2:119420258:T:C
119420370	chr2:119420370:T:C
119420403	chr2:119420403:G:A
119420584	chr2:119420584:G:A
119420687	chr2:119420687:T:C
119420814	chr2:119420814:A:T
119420875	chr2:119420875:G:A
119421294	chr2:119421294:AC:A
119421519	chr2:119421519:C:A
119421658	chr2:119421658:C:T
119422162	chr2:119422162:A:G
119422271	chr2:119422271:T:C
119422480	chr2:119422480:G:A
119422526	chr2:119422526:C:T
119422616	chr2:119422616:G:C
119422781	chr2:119422781:C:T
119422990	chr2:119422990:G:A
119423031	chr2:119423031:A:C
119423402	chr2:119423402:C:T
119423706	chr2:119423706:C:T
119423783	chr2:119423783:A:G
119423885	chr2:119423885:A:T
119424022	chr2:119424022:T:G
119424173	chr2:119424173:T:C
119424207	chr2:119424207:A:T
119424272	chr2:119424272:C:A
119424640	chr2:119424640:G:A
119424723	chr2:119424723:G:A
119424748	chr2:119424748:G:C
119424786	chr2:119424786:A:G
119424837	chr2:119424837:G:A
119425040	chr2:119425040:G:A
119425297	chr2:119425297:C:T
119425652	chr2:119425652:G:A
119425716	chr2:119425716:G:GC
119425725	chr2:119425725:G:A
119425772	chr2:119425772:C:T
119426059	chr2:119426059:T:C
119426212	chr2:119426212:A:T
119426470	chr2:119426470:T:C
119426936	chr2:119426936:G:A
119426939	chr2:119426939:C:T
119427005	chr2:119427005:A:G
119427192	chr2:119427192:G:T
119427493	chr2:119427493:A:G
119427574	chr2:119427574:G:A
119427662	chr2:119427662:T:C
119427855	chr2:119427855:A:G
119428600	chr2:119428600:G:T
119429314	chr2:119429314:T:C
119429361	chr2:119429361:G:A
119429506	chr2:119429506:C:A
119429521	chr2:119429521:A:C
119429768	chr2:119429768:A:G
119429807	chr2:119429807:C:CT
119429847	chr2:119429847:C:A
119429923	chr2:119429923:G:A
119430169	chr2:119430169:C:T
119430179	chr2:119430179:G:T
119430185	chr2:119430185:G:C
119430194	chr2:119430194:G:A
119430196	chr2:119430196:C:T
119430277	chr2:119430277:C:A
119430504	chr2:119430504:G:A
119430687	chr2:119430687:C:T
119430767	chr2:119430767:G:T
119430802	chr2:119430802:C:T
119430847	chr2:119430847:T:C
119431102	chr2:119431102:T:C
119431325	chr2:119431325:C:T
119431642	chr2:119431642:TCCC:T
119431691	chr2:119431691:CCGCCCT:C
119431724	chr2:119431724:G:A
119431828	chr2:119431828:A:G
119432251	chr2:119432251:G:A
119432381	chr2:119432381:G:C
119433108	chr2:119433108:G:C
119433164	chr2:119433164:G:A
119433170	chr2:119433170:G:A
119433335	chr2:119433335:A:G
119433379	chr2:119433379:C:T
119433528	chr2:119433528:G:C
119433587	chr2:119433587:A:G
119433855	chr2:119433855:T:C
119433884	chr2:119433884:C:T
119434231	chr2:119434231:T:C
119434565	chr2:119434565:C:A
119434716	chr2:119434716:C:T
119434773	chr2:119434773:A:C
119435257	chr2:119435257:TGCTGGGCTCTTTGA:T
119435291	chr2:119435291:G:A
119435302	chr2:119435302:T:C
119435927	chr2:119435927:C:T
119436241	chr2:119436241:G:A
119436281	chr2:119436281:C:T
119436390	chr2:119436390:G:A
119436489	chr2:119436489:C:T
119436661	chr2:119436661:A:G
119436663	chr2:119436663:G:A
119436735	chr2:119436735:C:T
119436755	chr2:119436755:G:A
119436834	chr2:119436834:C:T
119437097	chr2:119437097:G:A
119437098	chr2:119437098:C:T
119437104	chr2:119437104:C:G
119437532	chr2:119437532:G:A
119437587	chr2:119437587:T:A
119437850	chr2:119437850:C:T
119438407	chr2:119438407:G:T
119438461	chr2:119438461:A:G
119438573	chr2:119438573:A:G
119438701	chr2:119438701:G:A
119438740	chr2:119438740:GC:G
119438819	chr2:119438819:T:C
119438858	chr2:119438858:A:G
119438876	chr2:119438876:T:A
119438948	chr2:119438948:G:T
119438959	chr2:119438959:G:A
119439005	chr2:119439005:G:A
119439022	chr2:119439022:C:A
119439390	chr2:119439390:G:A
119439708	chr2:119439708:G:A
119439743	chr2:119439743:G:A
119439765	chr2:119439765:C:T
119439929	chr2:119439929:T:C
119440094	chr2:119440094:G:A
119440264	chr2:119440264:G:A
119440364	chr2:119440364:C:T
119440562	chr2:119440562:C:G
119441312	chr2:119441312:A:G
119441351	chr2:119441351:G:A
119441485	chr2:119441485:G:C
119441564	chr2:119441564:A:G
119442350	chr2:119442350:C:T
119442903	chr2:119442903:C:T
119442932	chr2:119442932:G:C
119442969	chr2:119442969:G:A
119442996	chr2:119442996:A:C
119443394	chr2:119443394:G:A
119443475	chr2:119443475:T:C
119443699	chr2:119443699:A:G
119443710	chr2:119443710:G:C
119443737	chr2:119443737:G:A
119443745	chr2:119443745:T:C
119443807	chr2:119443807:G:A
119443949	chr2:119443949:A:C
119444021	chr2:119444021:A:AG
119444023	chr2:119444023:C:T
119444059	chr2:119444059:G:A
119444119	chr2:119444119:G:A
119444144	chr2:119444144:C:T
119444221	chr2:119444221:A:G
119444930	chr2:119444930:T:C
119444983	chr2:119444983:T:A
119444988	chr2:119444988:C:T
119445020	chr2:119445020:T:C
119445102	chr2:119445102:T:C
119445295	chr2:119445295:C:T
119445321	chr2:119445321:C:T
119445712	chr2:119445712:A:G
119446056	chr2:119446056:G:A
119446404	chr2:119446404:G:A
119446438	chr2:119446438:T:C
119446476	chr2:119446476:T:C
119446547	chr2:119446547:T:C
119446938	chr2:119446938:C:T
119447025	chr2:119447025:A:AT
119447041	chr2:119447041:G:A
119447054	chr2:119447054:T:A
119447132	chr2:119447132:A:T
119447148	chr2:119447148:G:A
119447217	chr2:119447217:T:C
119447638	chr2:119447638:C:T
119447671	chr2:119447671:A:C
119447848	chr2:119447848:T:A
119448309	chr2:119448309:T:C
119448481	chr2:119448481:A:G
119448502	chr2:119448502:C:G
119448848	chr2:119448848:T:C
119449171	chr2:119449171:G:T
119449403	chr2:119449403:ACTTAAAATATCTT:A
119449907	chr2:119449907:TATTTA:T
119450057	chr2:119450057:AG:A
119450075	chr2:119450075:AG:A
119450137	chr2:119450137:GAAGGAAGC:G
119450175	chr2:119450175:GGAAA:G
119450247	chr2:119450247:A:G
119450316	chr2:119450316:C:T
119450708	chr2:119450708:A:G
119450869	chr2:119450869:A:G
119450906	chr2:119450906:G:T
119451017	chr2:119451017:G:A
119451026	chr2:119451026:AAAG:A
119451071	chr2:119451071:C:T
119451074	chr2:119451074:T:C
119451089	chr2:119451089:C:T
119451404	chr2:119451404:G:A
119451517	chr2:119451517:G:A
119451864	chr2:119451864:C:T
119451868	chr2:119451868:G:A
119452108	chr2:119452108:T:C
119452203	chr2:119452203:T:C
119452299	chr2:119452299:C:T
119452336	chr2:119452336:T:C
119452350	chr2:119452350:A:G
119452603	chr2:119452603:T:C
119452684	chr2:119452684:G:A
119454038	chr2:119454038:G:A
119454082	chr2:119454082:G:A
119454463	chr2:119454463:G:C
119454515	chr2:119454515:G:A
119454675	chr2:119454675:A:G
119454819	chr2:119454819:G:A
119455279	chr2:119455279:G:A
119455329	chr2:119455329:C:T
119455543	chr2:119455543:A:G
119455574	chr2:119455574:G:A
119455882	chr2:119455882:C:T
119455921	chr2:119455921:A:G
119456050	chr2:119456050:T:C
119456170	chr2:119456170:T:C
119456363	chr2:119456363:A:G
119456508	chr2:119456508:G:A
119456526	chr2:119456526:T:G
119456773	chr2:119456773:G:T
119456969	chr2:119456969:C:G
119457447	chr2:119457447:C:T
119457539	chr2:119457539:C:T
119457690	chr2:119457690:GC:G
119457749	chr2:119457749:A:G
119457862	chr2:119457862:G:A
119458027	chr2:119458027:C:T
119458236	chr2:119458236:G:A
119458324	chr2:119458324:G:A
119458345	chr2:119458345:T:C
119458496	chr2:119458496:G:A
119458533	chr2:119458533:G:A
119458605	chr2:119458605:A:G
119459430	chr2:119459430:T:A
119459477	chr2:119459477:A:G
119459880	chr2:119459880:T:C
119460006	chr2:119460006:C:T
119460349	chr2:119460349:C:T
119460618	chr2:119460618:T:C
119460802	chr2:119460802:C:T
119460838	chr2:119460838:C:T
119461483	chr2:119461483:G:A
119461533	chr2:119461533:G:A
119462061	chr2:119462061:G:A
119462114	chr2:119462114:C:T
119462221	chr2:119462221:C:T
119462364	chr2:119462364:G:A
119462583	chr2:119462583:G:A
119462817	chr2:119462817:T:C
119462936	chr2:119462936:G:A
119463022	chr2:119463022:T:C
119463125	chr2:119463125:G:C
119463129	chr2:119463129:G:A
119463163	chr2:119463163:CTT:C
119463214	chr2:119463214:T:C
119463234	chr2:119463234:G:A
119463320	chr2:119463320:C:T
119463332	chr2:119463332:A:G
119463345	chr2:119463345:T:A
119463472	chr2:119463472:G:A
119464009	chr2:119464009:G:A
119464021	chr2:119464021:C:T
119464191	chr2:119464191:G:A
119464285	chr2:119464285:G:A
119464307	chr2:119464307:C:T
119464408	chr2:119464408:A:C
119464416	chr2:119464416:T:C
119464567	chr2:119464567:C:T
119464588	chr2:119464588:T:C
119464768	chr2:119464768:T:C
119464869	chr2:119464869:G:A
119464935	chr2:119464935:A:G
119465120	chr2:119465120:C:T
119465167	chr2:119465167:G:A
119465751	chr2:119465751:G:A
119465902	chr2:119465902:C:T
119466013	chr2:119466013:G:T
119466146	chr2:119466146:C:G
119466394	chr2:119466394:C:T
119466413	chr2:119466413:C:T
119466435	chr2:119466435:TTTCA:T
119466444	chr2:119466444:C:T
119466468	chr2:119466468:C:T
119466480	chr2:119466480:G:A
119466573	chr2:119466573:G:A
119466938	chr2:119466938:G:A
119466948	chr2:119466948:A:G
119466987	chr2:119466987:G:A
119467006	chr2:119467006:C:A
119467130	chr2:119467130:T:A
119467152	chr2:119467152:G:A
119467163	chr2:119467163:C:T
119467220	chr2:119467220:A:T
119467247	chr2:119467247:C:T
119467274	chr2:119467274:A:G
119467503	chr2:119467503:C:T
119467719	chr2:119467719:A:G
119467836	chr2:119467836:C:T
119467844	chr2:119467844:A:G
119467959	chr2:119467959:A:G
119468028	chr2:119468028:C:T
119468286	chr2:119468286:G:C
119468394	chr2:119468394:C:G
119468591	chr2:119468591:A:C
119468973	chr2:119468973:T:G
119469018	chr2:119469018:A:G
119469097	chr2:119469097:T:A
119469233	chr2:119469233:G:A
119469346	chr2:119469346:G:A
119469609	chr2:119469609:A:G
119469614	chr2:119469614:C:T
119469664	chr2:119469664:A:C
119469730	chr2:119469730:T:C
119469746	chr2:119469746:G:C
119469935	chr2:119469935:T:C
119470047	chr2:119470047:C:T
119470186	chr2:119470186:C:T
119470241	chr2:119470241:A:G
119470248	chr2:119470248:T:A
119470301	chr2:119470301:C:T
119470359	chr2:119470359:G:A
119470490	chr2:119470490:G:A
119470719	chr2:119470719:G:T
119470740	chr2:119470740:G:A
119470761	chr2:119470761:C:T
119470948	chr2:119470948:G:A
119470952	chr2:119470952:C:T
119471094	chr2:119471094:C:T
119471381	chr2:119471381:C:T
119471500	chr2:119471500:T:A
119471547	chr2:119471547:C:T
119471631	chr2:119471631:C:T
119471676	chr2:119471676:A:T
119471873	chr2:119471873:G:A
119472324	chr2:119472324:A:T
119472829	chr2:119472829:A:G
119472831	chr2:119472831:C:A
119472835	chr2:119472835:T:G
119473030	chr2:119473030:A:G
119473325	chr2:119473325:C:T
119473422	chr2:119473422:G:A
119473589	chr2:119473589:T:C
119473695	chr2:119473695:C:T
119473728	chr2:119473728:G:A
119473781	chr2:119473781:C:T
119473907	chr2:119473907:C:T
119474303	chr2:119474303:G:A
119474321	chr2:119474321:T:C
119474322	chr2:119474322:C:T
119474423	chr2:119474423:G:A
119474457	chr2:119474457:G:A
119474466	chr2:119474466:T:G
119474600	chr2:119474600:C:T
119474836	chr2:119474836:G:A
119475087	chr2:119475087:C:T
119475200	chr2:119475200:A:G
119475228	chr2:119475228:G:A
119475547	chr2:119475547:C:T
119475649	chr2:119475649:TATAA:T
119475694	chr2:119475694:AAAAT:A
119476026	chr2:119476026:G:A
119476162	chr2:119476162:C:T
119476327	chr2:119476327:G:C
119476602	chr2:119476602:G:C
119476848	chr2:119476848:C:T
119477145	chr2:119477145:A:G
119477740	chr2:119477740:C:T
119477937	chr2:119477937:A:C
119478116	chr2:119478116:T:G
119478222	chr2:119478222:T:G
119478247	chr2:119478247:T:C
119478387	chr2:119478387:C:T
119478403	chr2:119478403:T:A
119478549	chr2:119478549:T:G
119478756	chr2:119478756:A:C
119478788	chr2:119478788:G:A
119479076	chr2:119479076:C:A
119479123	chr2:119479123:G:A
119479339	chr2:119479339:C:A
119479872	chr2:119479872:A:G
119480021	chr2:119480021:T:C
119480722	chr2:119480722:A:G
119480787	chr2:119480787:T:C
119480883	chr2:119480883:G:A
119481009	chr2:119481009:C:T
119481032	chr2:119481032:A:G
119481277	chr2:119481277:C:A
119481629	chr2:119481629:C:T
119481828	chr2:119481828:G:A
119481960	chr2:119481960:A:G
119482075	chr2:119482075:G:A
119482202	chr2:119482202:T:C
119482210	chr2:119482210:G:A
119482222	chr2:119482222:C:T
119482384	chr2:119482384:G:A
119482476	chr2:119482476:A:G
119482639	chr2:119482639:G:A
119482680	chr2:119482680:C:T
119483132	chr2:119483132:A:G
119483201	chr2:119483201:G:A
119483490	chr2:119483490:G:A
119483802	chr2:119483802:G:A
119483846	chr2:119483846:A:G
119483986	chr2:119483986:C:T
119484148	chr2:119484148:T:A
119484814	chr2:119484814:G:C
119485052	chr2:119485052:C:T
119485127	chr2:119485127:G:A
119485246	chr2:119485246:T:C
119485473	chr2:119485473:T:G
119485479	chr2:119485479:G:A
119485674	chr2:119485674:G:A
119486096	chr2:119486096:A:G
119486142	chr2:119486142:G:A
119486302	chr2:119486302:C:T
119486591	chr2:119486591:G:A
119486685	chr2:119486685:G:C
119486859	chr2:119486859:T:C
119486958	chr2:119486958:CTG:C
119487160	chr2:119487160:G:A
119487529	chr2:119487529:A:C
119487675	chr2:119487675:G:A
119487796	chr2:119487796:C:T
119487887	chr2:119487887:A:G
119487959	chr2:119487959:G:A
119488006	chr2:119488006:G:T
119488274	chr2:119488274:C:T
119488294	chr2:119488294:G:C
119488362	chr2:119488362:A:G
119488367	chr2:119488367:C:T
119488556	chr2:119488556:T:C
119488849	chr2:119488849:T:C
119489095	chr2:119489095:T:C
119489186	chr2:119489186:G:A
119489210	chr2:119489210:G:A
119489224	chr2:119489224:C:T
119489225	chr2:119489225:G:A
119489327	chr2:119489327:C:CT
119489342	chr2:119489342:G:C
119489479	chr2:119489479:G:A
119489735	chr2:119489735:A:G
119489767	chr2:119489767:T:A
119489839	chr2:119489839:CCTGGAA:C
119489859	chr2:119489859:G:A
119490277	chr2:119490277:G:A
119490287	chr2:119490287:G:A
119490335	chr2:119490335:A:G
119490352	chr2:119490352:C:A
119490387	chr2:119490387:G:T
119490801	chr2:119490801:C:G
119490906	chr2:119490906:T:C
119491176	chr2:119491176:G:A
119491226	chr2:119491226:A:C
119491370	chr2:119491370:C:A
119491779	chr2:119491779:G:A
119492129	chr2:119492129:ATTC:A
119492178	chr2:119492178:A:G
119492191	chr2:119492191:A:G
119492695	chr2:119492695:C:T
119492777	chr2:119492777:T:G
119493019	chr2:119493019:G:A
119493101	chr2:119493101:T:C
119493181	chr2:119493181:G:A
119493182	chr2:119493182:C:T
119493324	chr2:119493324:G:A
119493471	chr2:119493471:G:C
119493745	chr2:119493745:G:A
119493760	chr2:119493760:G:A
119494877	chr2:119494877:T:G
119494941	chr2:119494941:T:C
119495159	chr2:119495159:A:G
119495167	chr2:119495167:A:G
119495627	chr2:119495627:G:T
119495771	chr2:119495771:A:G
119496194	chr2:119496194:T:C
119496261	chr2:119496261:A:G
119496432	chr2:119496432:T:C
119496443	chr2:119496443:T:C
119496466	chr2:119496466:C:T
119496540	chr2:119496540:T:C
119496706	chr2:119496706:A:G
119496863	chr2:119496863:A:C
119497104	chr2:119497104:A:C
119497151	chr2:119497151:G:A
119497163	chr2:119497163:G:A
119497552	chr2:119497552:C:T
119497999	chr2:119497999:T:G
119498006	chr2:119498006:G:A
119498016	chr2:119498016:C:T
119498682	chr2:119498682:G:A
119498825	chr2:119498825:T:A
119498936	chr2:119498936:C:T
119499378	chr2:119499378:G:A
119499639	chr2:119499639:G:C
119499772	chr2:119499772:G:A
119500016	chr2:119500016:C:A
119500148	chr2:119500148:C:T
119500286	chr2:119500286:G:A
119500361	chr2:119500361:T:C
119500885	chr2:119500885:A:G
119501009	chr2:119501009:A:T
119501068	chr2:119501068:A:G
119501227	chr2:119501227:G:A
119501326	chr2:119501326:G:T
119501433	chr2:119501433:T:C
119501481	chr2:119501481:G:A
119501659	chr2:119501659:G:A
119502369	chr2:119502369:G:A
119502947	chr2:119502947:C:T
119503019	chr2:119503019:T:C
119503120	chr2:119503120:G:C
119503551	chr2:119503551:A:G
119503586	chr2:119503586:C:A
119503680	chr2:119503680:C:A
119503757	chr2:119503757:G:C
119504034	chr2:119504034:T:C
119504163	chr2:119504163:A:T
119504234	chr2:119504234:C:T
119504315	chr2:119504315:A:G
119504393	chr2:119504393:G:A
119504459	chr2:119504459:C:T
119504463	chr2:119504463:C:T
119504506	chr2:119504506:A:G
119504843	chr2:119504843:A:G
119505890	chr2:119505890:G:A
119505941	chr2:119505941:C:T
119506404	chr2:119506404:C:T
119506494	chr2:119506494:C:T
119506547	chr2:119506547:T:G
119506559	chr2:119506559:G:A
119506731	chr2:119506731:C:T
119506862	chr2:119506862:A:G
119506942	chr2:119506942:GTCAATA:G
119507245	chr2:119507245:G:A
119507274	chr2:119507274:C:A
119507772	chr2:119507772:A:G
119507836	chr2:119507836:G:A
119507916	chr2:119507916:A:T
119507941	chr2:119507941:T:C
119508011	chr2:119508011:C:T
119508039	chr2:119508039:A:G
119508274	chr2:119508274:A:C
119508329	chr2:119508329:T:A
119508572	chr2:119508572:G:A
119508823	chr2:119508823:C:T
119509961	chr2:119509961:A:G
119509973	chr2:119509973:G:A
119510098	chr2:119510098:T:A
119510107	chr2:119510107:A:T
119510847	chr2:119510847:G:T
119510936	chr2:119510936:G:A
119510968	chr2:119510968:C:T
119510973	chr2:119510973:A:G
119511010	chr2:119511010:C:A
119511157	chr2:119511157:A:G
119511611	chr2:119511611:T:G
119511829	chr2:119511829:A:G
119511948	chr2:119511948:A:G
119512223	chr2:119512223:G:A
119512302	chr2:119512302:T:TCC
119512851	chr2:119512851:C:T
119513289	chr2:119513289:A:G
119513356	chr2:119513356:A:G
119513664	chr2:119513664:A:C
119513914	chr2:119513914:T:C
119513940	chr2:119513940:C:T
119514094	chr2:119514094:C:G
119514137	chr2:119514137:C:A
119514498	chr2:119514498:T:C
119514746	chr2:119514746:C:T
119515230	chr2:119515230:T:C
119515235	chr2:119515235:A:T
119515358	chr2:119515358:C:T
119515829	chr2:119515829:A:G
119515947	chr2:119515947:A:C
119516026	chr2:119516026:T:C
119516055	chr2:119516055:T:C
119516427	chr2:119516427:T:C
119516566	chr2:119516566:G:A
119516865	chr2:119516865:G:A
119517333	chr2:119517333:A:G
119517412	chr2:119517412:A:G
119517518	chr2:119517518:G:A
119518248	chr2:119518248:G:A
119518260	chr2:119518260:T:C
119518365	chr2:119518365:G:GCCAT
119518368	chr2:119518368:G:GTGTCTCACATGA
119518594	chr2:119518594:A:G
119518778	chr2:119518778:G:A
119518790	chr2:119518790:G:A
119518964	chr2:119518964:G:T
119519265	chr2:119519265:G:A
119519716	chr2:119519716:G:A
119520123	chr2:119520123:C:G
119520277	chr2:119520277:G:A
119520308	chr2:119520308:C:T
119520367	chr2:119520367:C:T
119520420	chr2:119520420:G:A
119520595	chr2:119520595:C:T
119520650	chr2:119520650:T:C
119520963	chr2:119520963:C:G
119521149	chr2:119521149:C:T
119521430	chr2:119521430:CA:C
119521451	chr2:119521451:G:T
119521510	chr2:119521510:T:C
119521855	chr2:119521855:T:G
119522052	chr2:119522052:T:C
119522155	chr2:119522155:G:C
119522261	chr2:119522261:G:A
119522881	chr2:119522881:G:A
119523049	chr2:119523049:A:G
119523133	chr2:119523133:C:A
119523159	chr2:119523159:C:T
119523404	chr2:119523404:T:C
119523456	chr2:119523456:C:T
119523679	chr2:119523679:A:G
119524439	chr2:119524439:C:T
119524616	chr2:119524616:G:T
119524901	chr2:119524901:A:G
119525139	chr2:119525139:T:A
119525407	chr2:119525407:T:C
119525508	chr2:119525508:A:G
119525576	chr2:119525576:A:G
119525597	chr2:119525597:T:A
119525824	chr2:119525824:G:A
119525897	chr2:119525897:C:G
119526299	chr2:119526299:G:A
119526300	chr2:119526300:C:T
119526523	chr2:119526523:AC:A
119526564	chr2:119526564:T:C
119526576	chr2:119526576:A:G
119527047	chr2:119527047:G:C
119527792	chr2:119527792:G:A
119527968	chr2:119527968:T:C
119528119	chr2:119528119:G:T
119528370	chr2:119528370:G:A
119528782	chr2:119528782:C:T
119529475	chr2:119529475:G:C
119529501	chr2:119529501:G:A
119529618	chr2:119529618:A:G
119529859	chr2:119529859:A:G
119530462	chr2:119530462:G:A
119530887	chr2:119530887:T:G
119530931	chr2:119530931:A:T
119531647	chr2:119531647:G:C
119531942	chr2:119531942:G:A
119532071	chr2:119532071:AACTTGATAAAT:A
119532792	chr2:119532792:T:C
119533369	chr2:119533369:A:G
119533447	chr2:119533447:G:A
119533892	chr2:119533892:C:T
119534221	chr2:119534221:C:T
119534673	chr2:119534673:A:G
119534955	chr2:119534955:A:G
119535290	chr2:119535290:C:A
119535916	chr2:119535916:T:C
119536006	chr2:119536006:G:A
119537417	chr2:119537417:A:G
119537576	chr2:119537576:A:G
119537902	chr2:119537902:T:C
119539373	chr2:119539373:T:C
119539471	chr2:119539471:A:G
119540327	chr2:119540327:A:G
119540655	chr2:119540655:C:T
119540774	chr2:119540774:A:T
119541364	chr2:119541364:C:T
119542926	chr2:119542926:G:A
119543292	chr2:119543292:C:T
119543590	chr2:119543590:T:A
119544252	chr2:119544252:G:A
119544291	chr2:119544291:G:A
119544633	chr2:119544633:C:A
119545495	chr2:119545495:C:T
119545666	chr2:119545666:A:G
119545767	chr2:119545767:A:G
119546244	chr2:119546244:A:T
119546346	chr2:119546346:G:A
119546461	chr2:119546461:G:A
119546566	chr2:119546566:C:T
119546581	chr2:119546581:G:A
119546609	chr2:119546609:G:A
119546621	chr2:119546621:A:C
119546788	chr2:119546788:G:A
119546831	chr2:119546831:T:C
119547384	chr2:119547384:A:AC
119548834	chr2:119548834:T:C
119549286	chr2:119549286:G:A
119549884	chr2:119549884:C:T
119550218	chr2:119550218:A:G
119550733	chr2:119550733:C:T
119551547	chr2:119551547:G:T
119551558	chr2:119551558:A:G
119551851	chr2:119551851:T:C
119552342	chr2:119552342:T:C
119552914	chr2:119552914:C:G
119553903	chr2:119553903:A:T
119553994	chr2:119553994:A:G
119555164	chr2:119555164:T:C
119555190	chr2:119555190:G:A
119555279	chr2:119555279:A:G
119555819	chr2:119555819:C:T
119556546	chr2:119556546:A:T
119556693	chr2:119556693:C:T
119556879	chr2:119556879:G:A
119556998	chr2:119556998:T:C
119557623	chr2:119557623:A:G
119558123	chr2:119558123:T:TA
119558172	chr2:119558172:A:G
119558236	chr2:119558236:C:T
119558632	chr2:119558632:A:G
119558745	chr2:119558745:G:A
119559180	chr2:119559180:C:T
119559872	chr2:119559872:T:A
119560961	chr2:119560961:T:C
119561327	chr2:119561327:T:C
119561625	chr2:119561625:C:CAATACATTGTTTTCTATTCTGTGCTGTCTGGATCAGATGAG
119562350	chr2:119562350:C:T
119562566	chr2:119562566:T:C
119564241	chr2:119564241:A:G
119564680	chr2:119564680:G:A
119565794	chr2:119565794:C:T
119565915	chr2:119565915:C:T
119565987	chr2:119565987:T:G
119567218	chr2:119567218:A:G
119567284	chr2:119567284:A:G
119567583	chr2:119567583:C:A
119567655	chr2:119567655:TTGTA:T
119568489	chr2:119568489:G:A
119568710	chr2:119568710:C:T
119568772	chr2:119568772:G:A
119569410	chr2:119569410:A:AC
119569664	chr2:119569664:A:G
119569951	chr2:119569951:A:G
119570943	chr2:119570943:T:C
119571073	chr2:119571073:C:CA
119571225	chr2:119571225:C:T
119571288	chr2:119571288:C:T
119571475	chr2:119571475:G:A
119572291	chr2:119572291:G:A
119572333	chr2:119572333:T:G
119572605	chr2:119572605:A:G
119572685	chr2:119572685:G:T
119572995	chr2:119572995:T:A
119573915	chr2:119573915:A:G
119573930	chr2:119573930:A:G
119574031	chr2:119574031:C:G
119574246	chr2:119574246:CA:C
119574891	chr2:119574891:A:C
119575510	chr2:119575510:T:C
119576112	chr2:119576112:C:G
119577179	chr2:119577179:TG:T
119577299	chr2:119577299:T:C
119577612	chr2:119577612:C:T
119577791	chr2:119577791:G:A
119577807	chr2:119577807:G:A
119577908	chr2:119577908:A:C
119577980	chr2:119577980:G:A
119578432	chr2:119578432:C:T
119578753	chr2:119578753:T:C
119578968	chr2:119578968:G:A
119579080	chr2:119579080:G:T
119579210	chr2:119579210:AATAT:A
119579518	chr2:119579518:A:G
119579740	chr2:119579740:A:G
119580771	chr2:119580771:C:T
119581387	chr2:119581387:C:T
119581423	chr2:119581423:C:T
119581906	chr2:119581906:A:G
119581911	chr2:119581911:A:G
119582044	chr2:119582044:G:A
119582164	chr2:119582164:A:C
119582430	chr2:119582430:T:A
119582452	chr2:119582452:CAT:C
119582491	chr2:119582491:T:C
119583483	chr2:119583483:T:C
119583666	chr2:119583666:T:G
119583761	chr2:119583761:G:A
119584248	chr2:119584248:G:A
119584345	chr2:119584345:T:G
119585013	chr2:119585013:T:G
119585121	chr2:119585121:G:C
119585370	chr2:119585370:T:C
119585595	chr2:119585595:T:C
119585983	chr2:119585983:G:C
119586256	chr2:119586256:G:A
119586774	chr2:119586774:A:G
119587297	chr2:119587297:T:A
119587615	chr2:119587615:G:T
119588612	chr2:119588612:C:A
119588675	chr2:119588675:TTGTC:T
119588879	chr2:119588879:G:C
119588931	chr2:119588931:T:C
119588937	chr2:119588937:G:A
119589187	chr2:119589187:C:T
119589271	chr2:119589271:T:A
119589377	chr2:119589377:T:C
119589383	chr2:119589383:T:C
119589395	chr2:119589395:A:G
119591190	chr2:119591190:C:G
119592160	chr2:119592160:T:C
119592690	chr2:119592690:A:G
119593370	chr2:119593370:T:A
119594233	chr2:119594233:T:A
119595417	chr2:119595417:T:C
119595740	chr2:119595740:C:T
119596433	chr2:119596433:A:G
119597431	chr2:119597431:G:A
119597455	chr2:119597455:A:G
119597671	chr2:119597671:C:T
119597917	chr2:119597917:T:C
119598003	chr2:119598003:G:A
119598102	chr2:119598102:A:T
119598230	chr2:119598230:C:T
119598419	chr2:119598419:G:A
119598480	chr2:119598480:T:C
119599310	chr2:119599310:C:T
119599513	chr2:119599513:A:G
119600020	chr2:119600020:G:A
119600165	chr2:119600165:T:G
119600198	chr2:119600198:T:C
119600556	chr2:119600556:TAATA:T
119600889	chr2:119600889:T:C
119601098	chr2:119601098:G:T
119601228	chr2:119601228:G:A
119601334	chr2:119601334:G:A
119602646	chr2:119602646:G:A
119603243	chr2:119603243:C:T
119603829	chr2:119603829:G:A
119603876	chr2:119603876:A:C
119604172	chr2:119604172:A:G
119604207	chr2:119604207:T:C
119604409	chr2:119604409:G:C
119604718	chr2:119604718:G:A
119604831	chr2:119604831:C:T
119606194	chr2:119606194:G:T
119606466	chr2:119606466:T:C
119606528	chr2:119606528:C:T
119606734	chr2:119606734:G:A
119607090	chr2:119607090:T:C
119607440	chr2:119607440:AATC:A
119607948	chr2:119607948:T:C
119608708	chr2:119608708:C:T
119608719	chr2:119608719:T:C
119608853	chr2:119608853:T:C
119609192	chr2:119609192:C:T
119609244	chr2:119609244:A:G
119609504	chr2:119609504:T:C
119609505	chr2:119609505:G:A
119610037	chr2:119610037:AAAAAC:A
119610185	chr2:119610185:TC:T
119610485	chr2:119610485:A:G
119610783	chr2:119610783:A:G
119611176	chr2:119611176:G:A
119611529	chr2:119611529:A:G
119611724	chr2:119611724:T:C
119611955	chr2:119611955:T:C
119612372	chr2:119612372:G:A
119612589	chr2:119612589:A:T
119612629	chr2:119612629:T:C
119612776	chr2:119612776:T:C
119613235	chr2:119613235:G:C
119614324	chr2:119614324:T:C
119614771	chr2:119614771:C:T
119614957	chr2:119614957:G:C
119615242	chr2:119615242:A:G
119615409	chr2:119615409:C:T
119615441	chr2:119615441:C:T
119615461	chr2:119615461:T:TA
119615932	chr2:119615932:G:A
119616492	chr2:119616492:G:A
119616550	chr2:119616550:G:A
119617653	chr2:119617653:C:A
119618358	chr2:119618358:G:A
119618527	chr2:119618527:T:C
119619219	chr2:119619219:A:G
119620007	chr2:119620007:T:C
119620010	chr2:119620010:A:G
119620075	chr2:119620075:G:A
119620145	chr2:119620145:G:A
119621191	chr2:119621191:C:T
119621539	chr2:119621539:G:A
119622117	chr2:119622117:C:T
119622642	chr2:119622642:CA:C
119623007	chr2:119623007:G:A
119623555	chr2:119623555:G:A
119623629	chr2:119623629:T:C
119623697	chr2:119623697:C:T
119625206	chr2:119625206:C:T
119625353	chr2:119625353:G:A
119625562	chr2:119625562:CATT:C
119625985	chr2:119625985:A:G
119626038	chr2:119626038:G:A
119626383	chr2:119626383:C:T
119626538	chr2:119626538:A:G
119627581	chr2:119627581:C:G
119627914	chr2:119627914:A:C
119627973	chr2:119627973:A:C
119628066	chr2:119628066:C:T
119628141	chr2:119628141:T:G
119628725	chr2:119628725:G:A
119628956	chr2:119628956:T:C
119629488	chr2:119629488:C:T
119629587	chr2:119629587:C:T
119630061	chr2:119630061:G:C
119630064	chr2:119630064:T:C
119630552	chr2:119630552:A:G
119630578	chr2:119630578:A:G
119630836	chr2:119630836:G:A
119632269	chr2:119632269:T:C
119633095	chr2:119633095:G:A
119633573	chr2:119633573:A:G
119633730	chr2:119633730:AT:A
119634247	chr2:119634247:G:A
119634502	chr2:119634502:A:G
119634513	chr2:119634513:G:A
119634595	chr2:119634595:TA:T
119634982	chr2:119634982:A:G
119635019	chr2:119635019:TAAG:T
119635374	chr2:119635374:T:TC
119636398	chr2:119636398:A:ATACTC
119636912	chr2:119636912:G:A
119637132	chr2:119637132:G:A
119637415	chr2:119637415:G:A
119637629	chr2:119637629:A:AAC
119637730	chr2:119637730:A:G
119637762	chr2:119637762:C:T
119638081	chr2:119638081:A:G
119638197	chr2:119638197:G:C
119638598	chr2:119638598:C:T
119638661	chr2:119638661:A:T
119639735	chr2:119639735:T:C
119640355	chr2:119640355:A:G
119640481	chr2:119640481:A:G
119640665	chr2:119640665:T:C
119641205	chr2:119641205:G:A
119641448	chr2:119641448:AC:A
119641539	chr2:119641539:G:A
119641698	chr2:119641698:T:C
119641958	chr2:119641958:A:G
119642939	chr2:119642939:T:C
119642970	chr2:119642970:A:G
119642986	chr2:119642986:T:G
119643122	chr2:119643122:G:C
119643362	chr2:119643362:C:G
119643557	chr2:119643557:A:T
119643626	chr2:119643626:C:G
119643787	chr2:119643787:C:T
119643851	chr2:119643851:T:A
119644606	chr2:119644606:C:T
119645364	chr2:119645364:C:G
119645616	chr2:119645616:A:G
119645894	chr2:119645894:T:G
119646432	chr2:119646432:G:A
119646448	chr2:119646448:G:C
119647476	chr2:119647476:G:A
119648231	chr2:119648231:C:G
119648602	chr2:119648602:C:A
119648620	chr2:119648620:C:T
119648699	chr2:119648699:G:A
119648933	chr2:119648933:C:T
119649090	chr2:119649090:A:G
119649791	chr2:119649791:C:T
119650096	chr2:119650096:G:A
119650423	chr2:119650423:C:T
119650579	chr2:119650579:T:A
119650824	chr2:119650824:T:C
119651259	chr2:119651259:G:A
119651504	chr2:119651504:A:G
119651775	chr2:119651775:C:T
119651857	chr2:119651857:G:A
119652040	chr2:119652040:G:T
119652331	chr2:119652331:C:T
119652406	chr2:119652406:G:A
119653003	chr2:119653003:A:T
119653133	chr2:119653133:C:T
119653352	chr2:119653352:G:T
119653671	chr2:119653671:T:A
119654404	chr2:119654404:CCTT:C
119655256	chr2:119655256:C:T
119655592	chr2:119655592:C:T
119655715	chr2:119655715:C:T
119656061	chr2:119656061:T:C
119656408	chr2:119656408:C:G
119656507	chr2:119656507:C:T
119656685	chr2:119656685:G:A
119657257	chr2:119657257:G:A
119657610	chr2:119657610:G:A
119657772	chr2:119657772:C:T
119658076	chr2:119658076:C:T
119658719	chr2:119658719:G:A
119659344	chr2:119659344:A:T
119659461	chr2:119659461:G:A
119659791	chr2:119659791:C:G
119659846	chr2:119659846:G:T
119660238	chr2:119660238:T:A
119660638	chr2:119660638:G:A
119660646	chr2:119660646:G:A
119660670	chr2:119660670:AT:A
119661698	chr2:119661698:G:A
119661848	chr2:119661848:A:G
119661968	chr2:119661968:G:A
119662472	chr2:119662472:G:A
119662575	chr2:119662575:G:A
119663446	chr2:119663446:C:T
119664056	chr2:119664056:A:G
119664095	chr2:119664095:A:G
119664371	chr2:119664371:C:T
119665843	chr2:119665843:T:C
119665954	chr2:119665954:C:G
119665960	chr2:119665960:C:T
119666027	chr2:119666027:C:A
119666115	chr2:119666115:A:G
119666137	chr2:119666137:G:A
119666301	chr2:119666301:G:T
119666431	chr2:119666431:C:G
119666603	chr2:119666603:T:C
119666721	chr2:119666721:C:T
119666875	chr2:119666875:G:A
119667751	chr2:119667751:A:G
119667896	chr2:119667896:G:A
119667957	chr2:119667957:G:A
119668313	chr2:119668313:G:A
119668351	chr2:119668351:G:A
119668363	chr2:119668363:C:T
119668415	chr2:119668415:T:A
119669371	chr2:119669371:A:G
119670107	chr2:119670107:A:G
119670626	chr2:119670626:A:G
119670881	chr2:119670881:G:T
119671017	chr2:119671017:T:C
119671202	chr2:119671202:C:T
119671889	chr2:119671889:C:T
119671942	chr2:119671942:G:A
119672147	chr2:119672147:A:G
119672717	chr2:119672717:G:A
119672853	chr2:119672853:G:A
119672990	chr2:119672990:A:G
119673087	chr2:119673087:G:A
119673574	chr2:119673574:G:A
119673698	chr2:119673698:C:T
119674175	chr2:119674175:T:A
119674289	chr2:119674289:T:C
119674303	chr2:119674303:T:G
119674314	chr2:119674314:G:A
119674374	chr2:119674374:C:G
119674583	chr2:119674583:A:T
119675043	chr2:119675043:A:G
119675061	chr2:119675061:C:T
119675113	chr2:119675113:A:G
119675936	chr2:119675936:C:A
119676428	chr2:119676428:A:T
119676442	chr2:119676442:T:A
119676542	chr2:119676542:G:A
119676706	chr2:119676706:C:T
119676805	chr2:119676805:A:G
119676827	chr2:119676827:A:G
119677208	chr2:119677208:G:T
119677523	chr2:119677523:A:G
119677577	chr2:119677577:T:C
119677625	chr2:119677625:G:A
119677725	chr2:119677725:C:T
119677950	chr2:119677950:A:G
119678002	chr2:119678002:TTAA:T
119678995	chr2:119678995:C:T
119679194	chr2:119679194:C:G
119679832	chr2:119679832:A:G
119679908	chr2:119679908:T:TA
119680279	chr2:119680279:C:T
119680316	chr2:119680316:C:G
119680372	chr2:119680372:G:T
119680409	chr2:119680409:C:CA
119680497	chr2:119680497:C:T
119680947	chr2:119680947:A:G
119681120	chr2:119681120:A:G
119681635	chr2:119681635:G:A
119681706	chr2:119681706:C:T
119682495	chr2:119682495:T:C
119682521	chr2:119682521:G:A
119682749	chr2:119682749:G:C
119682846	chr2:119682846:G:A
119683077	chr2:119683077:A:C
119683149	chr2:119683149:C:T
119683526	chr2:119683526:C:T
119683733	chr2:119683733:T:C
119683834	chr2:119683834:C:T
119684326	chr2:119684326:A:G
119684486	chr2:119684486:G:A
119684540	chr2:119684540:T:A
119684590	chr2:119684590:G:A
119684816	chr2:119684816:T:C
119684852	chr2:119684852:A:G
119684935	chr2:119684935:C:T
119685144	chr2:119685144:A:T
119685416	chr2:119685416:C:T
119685438	chr2:119685438:T:C
119685867	chr2:119685867:A:G
119685971	chr2:119685971:A:G
119686089	chr2:119686089:T:C
119686213	chr2:119686213:G:T
119686244	chr2:119686244:C:T
119686269	chr2:119686269:TA:T
119686564	chr2:119686564:C:G
119686573	chr2:119686573:A:G
119686685	chr2:119686685:T:G
119686689	chr2:119686689:CCTAGT:C
119686746	chr2:119686746:G:T
119686751	chr2:119686751:A:G
119686813	chr2:119686813:A:C
119686899	chr2:119686899:A:C
119686969	chr2:119686969:T:C
119687003	chr2:119687003:T:G
119687064	chr2:119687064:G:GC
119687079	chr2:119687079:T:G
119687255	chr2:119687255:T:C
119687337	chr2:119687337:T:C
119687560	chr2:119687560:T:A
119687627	chr2:119687627:C:T
119688051	chr2:119688051:T:G
119688332	chr2:119688332:T:C
119688333	chr2:119688333:A:G
119688599	chr2:119688599:G:A
119688663	chr2:119688663:G:A
119688720	chr2:119688720:T:C
119688843	chr2:119688843:C:T
119688885	chr2:119688885:G:A
119688893	chr2:119688893:A:G
119689216	chr2:119689216:C:T
119689543	chr2:119689543:A:G
119690213	chr2:119690213:G:A
119690291	chr2:119690291:G:A
119690308	chr2:119690308:C:T
119690474	chr2:119690474:A:G
119690522	chr2:119690522:T:C
119690629	chr2:119690629:G:A
119690680	chr2:119690680:G:A
119690761	chr2:119690761:G:A
119690862	chr2:119690862:C:T
119691151	chr2:119691151:C:T
119691221	chr2:119691221:G:T
119691854	chr2:119691854:T:C
119691946	chr2:119691946:G:A
119692316	chr2:119692316:A:G
119692733	chr2:119692733:G:A
119692897	chr2:119692897:G:A
119693069	chr2:119693069:A:C
119693083	chr2:119693083:G:A
119693170	chr2:119693170:G:C
119693702	chr2:119693702:A:T
119693744	chr2:119693744:T:A
119694174	chr2:119694174:CACAA:C
119694329	chr2:119694329:T:TCA
119694712	chr2:119694712:C:T
119694782	chr2:119694782:T:G
119695254	chr2:119695254:C:G
119695588	chr2:119695588:G:C
119695643	chr2:119695643:A:G
119695915	chr2:119695915:A:G
119695957	chr2:119695957:C:T
119696054	chr2:119696054:C:G
119696057	chr2:119696057:T:C
119696325	chr2:119696325:A:G
119696468	chr2:119696468:A:C
119696471	chr2:119696471:T:C
119696568	chr2:119696568:A:G
119696850	chr2:119696850:C:T
119696908	chr2:119696908:A:G
119697232	chr2:119697232:C:T
119697284	chr2:119697284:G:T
119698080	chr2:119698080:A:AG
119698365	chr2:119698365:G:A
119698410	chr2:119698410:C:T
119698515	chr2:119698515:T:A
119698659	chr2:119698659:A:T
119698711	chr2:119698711:T:G
119698750	chr2:119698750:A:C
119698854	chr2:119698854:A:G
119698946	chr2:119698946:A:G
119698951	chr2:119698951:G:A
119699007	chr2:119699007:G:A
119699122	chr2:119699122:T:C
119699205	chr2:119699205:G:T
119699272	chr2:119699272:A:G
119699356	chr2:119699356:C:T
119699416	chr2:119699416:A:G
119699423	chr2:119699423:G:A
119699443	chr2:119699443:A:G
119699459	chr2:119699459:G:A
119699498	chr2:119699498:A:G
119699797	chr2:119699797:A:G
119700191	chr2:119700191:CAGAA:C
119700249	chr2:119700249:T:C
119700327	chr2:119700327:G:A
119700415	chr2:119700415:G:A
119700476	chr2:119700476:A:G
119701446	chr2:119701446:T:C
119701637	chr2:119701637:T:C
119701656	chr2:119701656:G:T
119701701	chr2:119701701:G:A
119701827	chr2:119701827:T:G
119703049	chr2:119703049:G:A
119703446	chr2:119703446:T:C
119703610	chr2:119703610:G:A
119703744	chr2:119703744:G:C
119704031	chr2:119704031:A:G
119704045	chr2:119704045:A:T
119704424	chr2:119704424:C:T
119704575	chr2:119704575:G:A
119705333	chr2:119705333:C:T
119705377	chr2:119705377:G:A
119705409	chr2:119705409:T:C
119705517	chr2:119705517:T:C
119705522	chr2:119705522:C:T
119705883	chr2:119705883:T:A
119706300	chr2:119706300:A:G
119706317	chr2:119706317:C:T
119706318	chr2:119706318:G:A
119706323	chr2:119706323:G:T
119706723	chr2:119706723:C:T
119706999	chr2:119706999:C:T
119707775	chr2:119707775:C:T
119707918	chr2:119707918:G:T
119708118	chr2:119708118:G:A
119708323	chr2:119708323:AT:A
119708850	chr2:119708850:T:C
119709006	chr2:119709006:C:T
119709105	chr2:119709105:A:G
119709364	chr2:119709364:G:A
119709427	chr2:119709427:A:T
119709609	chr2:119709609:C:T
119709617	chr2:119709617:T:C
119709789	chr2:119709789:C:T
119709973	chr2:119709973:C:T
119710600	chr2:119710600:C:A
119710679	chr2:119710679:G:A
119710703	chr2:119710703:G:A
119710733	chr2:119710733:C:T
119710800	chr2:119710800:C:T
119711138	chr2:119711138:G:A
119711724	chr2:119711724:C:T
119711725	chr2:119711725:G:A
119712064	chr2:119712064:A:G
119712417	chr2:119712417:T:C
119713138	chr2:119713138:T:C
119713163	chr2:119713163:G:A
119714685	chr2:119714685:G:A
119714774	chr2:119714774:GC:G
119715194	chr2:119715194:G:A
119715381	chr2:119715381:G:C
119715453	chr2:119715453:C:T
119715645	chr2:119715645:G:C
119716230	chr2:119716230:T:C
119716813	chr2:119716813:C:T
119717254	chr2:119717254:C:T
119717412	chr2:119717412:G:A
119717436	chr2:119717436:A:G
119717591	chr2:119717591:C:T
119717970	chr2:119717970:TCTTCCCGGCTCCTG:T
119718796	chr2:119718796:A:T
119720142	chr2:119720142:T:G
119721250	chr2:119721250:C:T
119722844	chr2:119722844:G:T
119723960	chr2:119723960:C:T
119723967	chr2:119723967:G:A
119724011	chr2:119724011:C:G
119724424	chr2:119724424:C:T
119724427	chr2:119724427:C:T
119724436	chr2:119724436:A:T
119724481	chr2:119724481:T:G
119724840	chr2:119724840:T:C
119726078	chr2:119726078:G:A
119726274	chr2:119726274:C:A
119726303	chr2:119726303:T:C
119726330	chr2:119726330:G:A
119726380	chr2:119726380:T:G
119726559	chr2:119726559:C:T
119727129	chr2:119727129:C:T
119727477	chr2:119727477:G:A
119727693	chr2:119727693:A:T
119728293	chr2:119728293:C:T
119728896	chr2:119728896:G:A
119728909	chr2:119728909:G:A
119729058	chr2:119729058:A:T
119729116	chr2:119729116:A:G
119729983	chr2:119729983:G:A
119730060	chr2:119730060:C:T
119731107	chr2:119731107:G:A
119731111	chr2:119731111:T:G
119731189	chr2:119731189:C:G
119731273	chr2:119731273:A:G
119731333	chr2:119731333:C:G
119731664	chr2:119731664:C:T
119732087	chr2:119732087:G:A
119732143	chr2:119732143:C:A
119732184	chr2:119732184:C:T
119732307	chr2:119732307:C:T
119732822	chr2:119732822:A:G
119732971	chr2:119732971:G:A
119733200	chr2:119733200:T:C
119733325	chr2:119733325:A:G
119733326	chr2:119733326:G:A
119733954	chr2:119733954:G:A
119734163	chr2:119734163:C:A
119734217	chr2:119734217:T:C
119734319	chr2:119734319:C:A
119734443	chr2:119734443:A:G
119734463	chr2:119734463:G:A
119734728	chr2:119734728:G:A
119734888	chr2:119734888:A:G
119735129	chr2:119735129:C:T
119735154	chr2:119735154:G:A
119735456	chr2:119735456:A:G
119735668	chr2:119735668:G:C
119735683	chr2:119735683:C:G
119735693	chr2:119735693:A:G
119735983	chr2:119735983:T:C
119736001	chr2:119736001:G:A
119736088	chr2:119736088:G:A
119736242	chr2:119736242:G:A
119736251	chr2:119736251:C:T
119736515	chr2:119736515:A:G
119736543	chr2:119736543:T:A
119736597	chr2:119736597:C:T
119736708	chr2:119736708:A:G
119737170	chr2:119737170:C:T
119737376	chr2:119737376:T:C
119737445	chr2:119737445:A:G
119737565	chr2:119737565:T:G
119737662	chr2:119737662:T:C
119737692	chr2:119737692:G:A
119737814	chr2:119737814:T:C
119737835	chr2:119737835:C:G
119738160	chr2:119738160:GAATAA:G
119738205	chr2:119738205:G:GA
119738237	chr2:119738237:C:T
119738487	chr2:119738487:T:C
119738830	chr2:119738830:A:G
119738921	chr2:119738921:A:G
119738943	chr2:119738943:A:G
119739167	chr2:119739167:T:C
119739241	chr2:119739241:C:T
119739437	chr2:119739437:A:C
119739880	chr2:119739880:T:C
119740157	chr2:119740157:CT:C
119740165	chr2:119740165:A:G
119740227	chr2:119740227:T:C
119740394	chr2:119740394:A:G
119740492	chr2:119740492:G:A
119740927	chr2:119740927:G:A
119741138	chr2:119741138:CT:C
119741426	chr2:119741426:A:G
119741465	chr2:119741465:T:TATA
119741604	chr2:119741604:TG:T
119741654	chr2:119741654:A:G
119742743	chr2:119742743:G:A
119742774	chr2:119742774:G:A
119743109	chr2:119743109:C:G
119743410	chr2:119743410:T:C
119743947	chr2:119743947:C:T
119744430	chr2:119744430:C:T
119744700	chr2:119744700:G:T
119745370	chr2:119745370:A:T
119745934	chr2:119745934:T:C
119746557	chr2:119746557:C:T
119746821	chr2:119746821:C:T
119746940	chr2:119746940:A:G
119747189	chr2:119747189:C:T
119747295	chr2:119747295:G:C
119747456	chr2:119747456:C:T
119747776	chr2:119747776:G:A
119749386	chr2:119749386:G:A
119749849	chr2:119749849:T:C
119750127	chr2:119750127:C:T
119751267	chr2:119751267:G:A
119751756	chr2:119751756:A:G
119751776	chr2:119751776:A:C
119752281	chr2:119752281:A:T
119753312	chr2:119753312:A:G
119753766	chr2:119753766:G:A
119753987	chr2:119753987:T:C
119754157	chr2:119754157:G:C
119754228	chr2:119754228:A:G
119755472	chr2:119755472:A:G
119755503	chr2:119755503:A:G
119755508	chr2:119755508:C:T
119755557	chr2:119755557:G:A
119755623	chr2:119755623:A:T
119755827	chr2:119755827:C:T
119755875	chr2:119755875:AT:A
119755929	chr2:119755929:G:A
119756530	chr2:119756530:T:G
119756537	chr2:119756537:ATGTGTG:A
119756794	chr2:119756794:CT:C
119756848	chr2:119756848:C:T
119756888	chr2:119756888:G:A
119757368	chr2:119757368:T:A
119757522	chr2:119757522:T:C
119757894	chr2:119757894:T:C
119757910	chr2:119757910:C:T
119758013	chr2:119758013:A:C
119758106	chr2:119758106:A:G
119758108	chr2:119758108:T:C
119758146	chr2:119758146:C:A
119758147	chr2:119758147:A:G
119758179	chr2:119758179:T:C
119758221	chr2:119758221:A:G
119758274	chr2:119758274:T:C
119758290	chr2:119758290:A:T
119758471	chr2:119758471:T:G
119758914	chr2:119758914:G:A
119759127	chr2:119759127:T:C
119759129	chr2:119759129:C:T
119759302	chr2:119759302:A:C
119759510	chr2:119759510:G:T
119760017	chr2:119760017:C:T
119760815	chr2:119760815:T:C
119760901	chr2:119760901:G:A
119761128	chr2:119761128:T:C
119761329	chr2:119761329:T:C
119761349	chr2:119761349:A:T
119761370	chr2:119761370:G:A
119761746	chr2:119761746:G:A
119761756	chr2:119761756:C:G
119761887	chr2:119761887:C:T
119762176	chr2:119762176:G:T
119762678	chr2:119762678:G:A
119763779	chr2:119763779:A:G
119764205	chr2:119764205:A:G
119764223	chr2:119764223:T:C
119764243	chr2:119764243:C:G
119764327	chr2:119764327:G:A
119764345	chr2:119764345:C:T
119764460	chr2:119764460:A:G
119765019	chr2:119765019:C:A
119765071	chr2:119765071:C:T
119765084	chr2:119765084:C:T
119765150	chr2:119765150:T:A
119765354	chr2:119765354:C:T
119765455	chr2:119765455:A:G
119766186	chr2:119766186:C:T
119766528	chr2:119766528:C:T
119766971	chr2:119766971:C:T
119767117	chr2:119767117:T:A
119767199	chr2:119767199:T:C
119767663	chr2:119767663:T:C
119768147	chr2:119768147:A:T
119768489	chr2:119768489:G:A
119768666	chr2:119768666:T:C
119768720	chr2:119768720:C:T
119769107	chr2:119769107:G:A
119769127	chr2:119769127:T:C
119769256	chr2:119769256:T:A
119769727	chr2:119769727:A:G
119770141	chr2:119770141:C:A
119770363	chr2:119770363:A:G
119771206	chr2:119771206:C:T
119771446	chr2:119771446:A:G
119771482	chr2:119771482:G:A
119771540	chr2:119771540:C:T
119771982	chr2:119771982:A:G
119772218	chr2:119772218:G:A
119772244	chr2:119772244:T:A
119772725	chr2:119772725:G:A
119772818	chr2:119772818:C:T
119773031	chr2:119773031:T:G
119773039	chr2:119773039:A:G
119773275	chr2:119773275:C:T
119774010	chr2:119774010:T:G
119774429	chr2:119774429:G:A
119774561	chr2:119774561:A:G
119775352	chr2:119775352:TTGG:T
119775721	chr2:119775721:G:A
119776541	chr2:119776541:G:C
119776607	chr2:119776607:A:G
119777451	chr2:119777451:A:T
119777837	chr2:119777837:T:G
119778390	chr2:119778390:T:A
119778443	chr2:119778443:A:G
119778626	chr2:119778626:T:C
119778686	chr2:119778686:GT:G
119778963	chr2:119778963:G:C
119778967	chr2:119778967:T:C
119779473	chr2:119779473:C:T
119779771	chr2:119779771:G:A
119780026	chr2:119780026:A:G
119780239	chr2:119780239:T:C
119780394	chr2:119780394:A:G
119780641	chr2:119780641:G:A
119780768	chr2:119780768:G:T
119781009	chr2:119781009:G:A
119781213	chr2:119781213:T:C
119781261	chr2:119781261:T:C
119781285	chr2:119781285:G:A
119781371	chr2:119781371:T:A
119781764	chr2:119781764:G:A
119781849	chr2:119781849:G:A
119782109	chr2:119782109:A:G
119782303	chr2:119782303:C:G
119782306	chr2:119782306:A:C
119782329	chr2:119782329:G:A
119782648	chr2:119782648:G:T
119782891	chr2:119782891:A:G
119783039	chr2:119783039:G:A
119783169	chr2:119783169:T:C
119783409	chr2:119783409:G:A
119783678	chr2:119783678:A:C
119784425	chr2:119784425:C:T
119784578	chr2:119784578:A:G
119784817	chr2:119784817:C:T
119784959	chr2:119784959:TGAG:T
119785239	chr2:119785239:G:A
119785260	chr2:119785260:A:G
119785287	chr2:119785287:C:T
119785371	chr2:119785371:T:C
119785727	chr2:119785727:GTTTGC:G
119786751	chr2:119786751:G:A
119786993	chr2:119786993:T:C
119787152	chr2:119787152:C:G
119787846	chr2:119787846:A:G
119787991	chr2:119787991:T:A
119788088	chr2:119788088:T:A
119788259	chr2:119788259:A:G
119788580	chr2:119788580:A:G
119788641	chr2:119788641:G:A
119788987	chr2:119788987:A:T
119789764	chr2:119789764:T:C
119789867	chr2:119789867:T:C
119789917	chr2:119789917:T:C
119789928	chr2:119789928:A:G
119791021	chr2:119791021:C:T
119791121	chr2:119791121:A:G
119791863	chr2:119791863:T:TC
119792096	chr2:119792096:C:T
119792765	chr2:119792765:C:T
119794087	chr2:119794087:A:G
119794134	chr2:119794134:C:T
119794169	chr2:119794169:G:A
119794418	chr2:119794418:G:A
119794420	chr2:119794420:G:A
119794719	chr2:119794719:A:G
119795371	chr2:119795371:C:T
119795531	chr2:119795531:T:C
119795570	chr2:119795570:C:G
119796173	chr2:119796173:C:T
119796284	chr2:119796284:A:G
119796900	chr2:119796900:T:C
119797639	chr2:119797639:G:A
119797850	chr2:119797850:C:T
119799069	chr2:119799069:A:G
119799082	chr2:119799082:G:A
119800533	chr2:119800533:T:G
119800891	chr2:119800891:A:G
119801415	chr2:119801415:T:C
119801986	chr2:119801986:C:T
119802680	chr2:119802680:T:C
119803460	chr2:119803460:C:T
119804401	chr2:119804401:G:A
119804454	chr2:119804454:C:T
119804549	chr2:119804549:G:A
119804738	chr2:119804738:A:G
119804923	chr2:119804923:C:T
119805227	chr2:119805227:T:C
119805731	chr2:119805731:T:A
119805775	chr2:119805775:G:A
119805869	chr2:119805869:G:A
119806080	chr2:119806080:A:G
119806564	chr2:119806564:G:C
119806854	chr2:119806854:A:G
119807086	chr2:119807086:A:G
119807384	chr2:119807384:A:G
119807660	chr2:119807660:G:A
119807685	chr2:119807685:A:G
119807933	chr2:119807933:A:G
119808775	chr2:119808775:G:A
119808957	chr2:119808957:A:G
119809134	chr2:119809134:T:G
119809327	chr2:119809327:A:C
119809923	chr2:119809923:A:G
119810095	chr2:119810095:T:C
119810304	chr2:119810304:T:G
119810845	chr2:119810845:C:CT
119811272	chr2:119811272:A:C
119811526	chr2:119811526:A:G
119811577	chr2:119811577:A:G
119812185	chr2:119812185:T:C
119812627	chr2:119812627:A:G
119812633	chr2:119812633:A:G
119812975	chr2:119812975:A:G
119813105	chr2:119813105:A:G
119813317	chr2:119813317:G:A
119813388	chr2:119813388:C:G
119813829	chr2:119813829:A:T
119813984	chr2:119813984:A:C
119814992	chr2:119814992:G:A
119815342	chr2:119815342:A:G
119815535	chr2:119815535:A:G
119815647	chr2:119815647:T:C
119815963	chr2:119815963:C:T
119816320	chr2:119816320:G:A
119816328	chr2:119816328:G:A
119816813	chr2:119816813:A:G
119817524	chr2:119817524:T:C
119817602	chr2:119817602:C:G
119817865	chr2:119817865:T:C
119818015	chr2:119818015:T:C
119818136	chr2:119818136:A:G
119818515	chr2:119818515:A:G
119818768	chr2:119818768:A:G
119819238	chr2:119819238:C:T
119819650	chr2:119819650:A:G
119820032	chr2:119820032:A:T
119820240	chr2:119820240:A:G
119820419	chr2:119820419:T:C
119820630	chr2:119820630:A:G
119821178	chr2:119821178:C:T
119821254	chr2:119821254:A:C
119822036	chr2:119822036:A:G
119822420	chr2:119822420:G:A
119822907	chr2:119822907:G:A
119822966	chr2:119822966:C:A
119823395	chr2:119823395:C:T
119823435	chr2:119823435:A:G
119823492	chr2:119823492:T:C
119823536	chr2:119823536:C:T
119824152	chr2:119824152:C:T
119824991	chr2:119824991:T:C
119825091	chr2:119825091:T:C
119825281	chr2:119825281:C:T
119826275	chr2:119826275:C:T
119826791	chr2:119826791:C:T
119826937	chr2:119826937:A:T
119827129	chr2:119827129:T:C
119827145	chr2:119827145:C:A
119827380	chr2:119827380:T:C
119827543	chr2:119827543:T:G
119827560	chr2:119827560:T:C
119829634	chr2:119829634:G:A
119830076	chr2:119830076:T:G
119830110	chr2:119830110:C:T
119830383	chr2:119830383:G:A
119830530	chr2:119830530:G:A
119830617	chr2:119830617:C:T
119830626	chr2:119830626:G:A
119831485	chr2:119831485:G:A
119831508	chr2:119831508:G:A
119831522	chr2:119831522:A:G
119832109	chr2:119832109:A:C
119832369	chr2:119832369:G:C
119832401	chr2:119832401:C:A
119834081	chr2:119834081:A:G
119834173	chr2:119834173:A:G
119834319	chr2:119834319:A:G
119834761	chr2:119834761:A:G
119835004	chr2:119835004:A:G
119835223	chr2:119835223:C:T
119835329	chr2:119835329:C:T
119835339	chr2:119835339:C:T
119835434	chr2:119835434:C:T
119835791	chr2:119835791:C:T
119836078	chr2:119836078:AAAAAG:A
119836358	chr2:119836358:T:G
119836455	chr2:119836455:C:T
119836522	chr2:119836522:C:T
119836552	chr2:119836552:G:A
119836636	chr2:119836636:C:T
119836668	chr2:119836668:C:T
119836969	chr2:119836969:C:T
119837029	chr2:119837029:G:A
119837044	chr2:119837044:T:C
119837061	chr2:119837061:A:G
119837113	chr2:119837113:G:A
119837405	chr2:119837405:C:T
119837685	chr2:119837685:C:T
119837781	chr2:119837781:TC:T
119838009	chr2:119838009:A:G
119838140	chr2:119838140:A:G
119838305	chr2:119838305:G:A
119838594	chr2:119838594:T:G
119839019	chr2:119839019:C:T
119839570	chr2:119839570:A:C
119839649	chr2:119839649:G:A
119840064	chr2:119840064:A:G
119840257	chr2:119840257:C:T
119840535	chr2:119840535:A:G
119841150	chr2:119841150:T:C
119841180	chr2:119841180:A:T
119841339	chr2:119841339:G:A
119841800	chr2:119841800:A:G
119842090	chr2:119842090:A:G
119842572	chr2:119842572:C:T
119842756	chr2:119842756:A:G
119842980	chr2:119842980:G:A
119843021	chr2:119843021:T:C
119845357	chr2:119845357:C:A
119845801	chr2:119845801:ATCTTT:A
119845849	chr2:119845849:G:A
119845864	chr2:119845864:A:G
119845977	chr2:119845977:C:T
119846021	chr2:119846021:C:G
119846366	chr2:119846366:C:T
119846570	chr2:119846570:TCTG:T
119846824	chr2:119846824:C:T
119846834	chr2:119846834:ATAACT:A
119846878	chr2:119846878:TCA:T
119846915	chr2:119846915:A:AT
119847616	chr2:119847616:A:G
119847798	chr2:119847798:G:A
119847807	chr2:119847807:A:G
119848204	chr2:119848204:C:T
119848281	chr2:119848281:C:T
119848319	chr2:119848319:G:A
119848575	chr2:119848575:A:T
119848792	chr2:119848792:G:A
119848851	chr2:119848851:G:A
119848890	chr2:119848890:C:T
119849090	chr2:119849090:A:G
119849204	chr2:119849204:C:T
119849377	chr2:119849377:C:T
119850098	chr2:119850098:C:A
119850121	chr2:119850121:A:G
119850297	chr2:119850297:T:C
119850555	chr2:119850555:G:A
119851805	chr2:119851805:G:A
119852388	chr2:119852388:A:G
119852478	chr2:119852478:C:T
119852482	chr2:119852482:A:G
119852719	chr2:119852719:T:C
119853043	chr2:119853043:A:ATAGC
119853484	chr2:119853484:G:A
119853529	chr2:119853529:G:A
119853766	chr2:119853766:C:G
119854553	chr2:119854553:A:G
119854607	chr2:119854607:A:G
119854795	chr2:119854795:C:T
119854953	chr2:119854953:C:T
119855048	chr2:119855048:T:C
119855406	chr2:119855406:C:T
119855550	chr2:119855550:T:C
119855890	chr2:119855890:C:T
119856056	chr2:119856056:A:G
119856465	chr2:119856465:T:G
119856548	chr2:119856548:G:A
119856573	chr2:119856573:G:C
119857295	chr2:119857295:C:T
119857582	chr2:119857582:A:G
119857739	chr2:119857739:T:C
119858423	chr2:119858423:G:C
119858470	chr2:119858470:G:A
119859207	chr2:119859207:CTT:C
119859871	chr2:119859871:T:C
119859912	chr2:119859912:C:T
119859969	chr2:119859969:C:A
119860409	chr2:119860409:T:C
119860492	chr2:119860492:C:G
119861006	chr2:119861006:A:G
119861123	chr2:119861123:C:T
119862856	chr2:119862856:A:G
119863203	chr2:119863203:A:G
119863215	chr2:119863215:G:A
119863377	chr2:119863377:G:A
119864150	chr2:119864150:C:T
119864735	chr2:119864735:G:A
119864743	chr2:119864743:A:G
119865969	chr2:119865969:G:T
119866352	chr2:119866352:A:G
119867941	chr2:119867941:G:A
119868625	chr2:119868625:C:T
119868944	chr2:119868944:C:T
119869124	chr2:119869124:A:AC
119869504	chr2:119869504:A:G
119869942	chr2:119869942:G:A
119870887	chr2:119870887:C:A
119872204	chr2:119872204:C:T
119872262	chr2:119872262:T:G
119872693	chr2:119872693:A:G
119872913	chr2:119872913:T:C
119873369	chr2:119873369:A:G
119873522	chr2:119873522:A:G
119874008	chr2:119874008:G:A
119874217	chr2:119874217:C:T
119874492	chr2:119874492:T:C
119874857	chr2:119874857:C:T
119875139	chr2:119875139:G:C
119875289	chr2:119875289:T:C
119875427	chr2:119875427:C:G
119876064	chr2:119876064:A:C
119876087	chr2:119876087:T:A
119876189	chr2:119876189:C:G
119876691	chr2:119876691:A:G
119876792	chr2:119876792:T:G
119877191	chr2:119877191:A:AT
119877448	chr2:119877448:C:T
119877498	chr2:119877498:A:G
119877629	chr2:119877629:G:A
119877890	chr2:119877890:TG:T
119878971	chr2:119878971:T:C
119878979	chr2:119878979:G:C
119879050	chr2:119879050:G:A
119879158	chr2:119879158:G:T
119879449	chr2:119879449:G:A
119879654	chr2:119879654:G:T
119881029	chr2:119881029:G:C
119883199	chr2:119883199:T:A
119883719	chr2:119883719:G:A
119883923	chr2:119883923:G:A
119884115	chr2:119884115:G:T
119884606	chr2:119884606:A:G
119884681	chr2:119884681:TATA:T
119884968	chr2:119884968:T:C
119885441	chr2:119885441:T:C
119886206	chr2:119886206:A:G
119886397	chr2:119886397:C:T
119886876	chr2:119886876:A:G
119887420	chr2:119887420:A:G
119887460	chr2:119887460:T:C
119887545	chr2:119887545:A:G
119887847	chr2:119887847:A:C
119887871	chr2:119887871:A:G
119887978	chr2:119887978:A:G
119888133	chr2:119888133:A:T
119888261	chr2:119888261:T:A
119888748	chr2:119888748:G:A
119889279	chr2:119889279:T:G
119889376	chr2:119889376:C:T
119889411	chr2:119889411:C:T
119889474	chr2:119889474:G:A
119889595	chr2:119889595:T:TA
119889738	chr2:119889738:T:C
119890084	chr2:119890084:T:C
119890221	chr2:119890221:T:C
119890416	chr2:119890416:G:A
119890818	chr2:119890818:T:C
119890860	chr2:119890860:A:G
119890963	chr2:119890963:C:T
119891345	chr2:119891345:C:T
119891433	chr2:119891433:G:A
119891756	chr2:119891756:T:C
119892071	chr2:119892071:C:T
119892102	chr2:119892102:A:G
119892834	chr2:119892834:A:G
119892958	chr2:119892958:G:A
119893087	chr2:119893087:G:A
119893341	chr2:119893341:T:C
119894307	chr2:119894307:C:A
119894973	chr2:119894973:A:AAATATT
119895896	chr2:119895896:A:G
119896218	chr2:119896218:A:T
119896466	chr2:119896466:T:A
119896471	chr2:119896471:G:A
119896806	chr2:119896806:T:A
119897121	chr2:119897121:C:T
119897320	chr2:119897320:A:G
119897353	chr2:119897353:G:A
119897563	chr2:119897563:C:T
119897863	chr2:119897863:C:T
119898135	chr2:119898135:C:T
119898374	chr2:119898374:G:A
119899220	chr2:119899220:C:CT
119899295	chr2:119899295:C:G
119900412	chr2:119900412:C:G
119900567	chr2:119900567:G:T
119900690	chr2:119900690:A:G
119901443	chr2:119901443:C:T
119901459	chr2:119901459:C:T
119901543	chr2:119901543:C:A
119901899	chr2:119901899:G:C
119902189	chr2:119902189:C:T
119903425	chr2:119903425:T:C
119903516	chr2:119903516:G:A
119903643	chr2:119903643:C:T
119903787	chr2:119903787:C:T
119904078	chr2:119904078:T:C
119904224	chr2:119904224:A:T
119904248	chr2:119904248:G:A
119904363	chr2:119904363:A:G
119904387	chr2:119904387:C:T
119904758	chr2:119904758:A:G
119904793	chr2:119904793:A:G
119904813	chr2:119904813:G:A
119905163	chr2:119905163:A:T
119905180	chr2:119905180:G:A
119905234	chr2:119905234:G:A
119905235	chr2:119905235:C:G
119905249	chr2:119905249:C:T
119905685	chr2:119905685:A:G
119905780	chr2:119905780:G:T
119905918	chr2:119905918:A:G
119906037	chr2:119906037:G:T
119906041	chr2:119906041:C:G
119906266	chr2:119906266:G:A
119906296	chr2:119906296:G:C
119907514	chr2:119907514:G:A
119907972	chr2:119907972:C:T
119908079	chr2:119908079:G:A
119908384	chr2:119908384:G:A
119908567	chr2:119908567:T:A
119909451	chr2:119909451:A:G
119909655	chr2:119909655:C:G
119910299	chr2:119910299:A:T
119910719	chr2:119910719:C:G
119911080	chr2:119911080:A:C
119911189	chr2:119911189:CT:C
119911230	chr2:119911230:A:G
119911975	chr2:119911975:CAT:C
119912124	chr2:119912124:AAC:A
119912266	chr2:119912266:G:A
119912313	chr2:119912313:G:A
119912539	chr2:119912539:A:G
119912650	chr2:119912650:T:G
119912989	chr2:119912989:G:A
119913611	chr2:119913611:G:A
119913914	chr2:119913914:AT:A
119914547	chr2:119914547:T:C
119914679	chr2:119914679:T:A
119914752	chr2:119914752:G:T
119914879	chr2:119914879:A:G
119914907	chr2:119914907:A:G
119915100	chr2:119915100:A:G
119915102	chr2:119915102:T:C
119915363	chr2:119915363:C:T
119915525	chr2:119915525:T:A
119915582	chr2:119915582:A:G
119915813	chr2:119915813:A:C
119916108	chr2:119916108:G:A
119916760	chr2:119916760:A:T
119917292	chr2:119917292:CAATT:C
119917384	chr2:119917384:A:G
119917464	chr2:119917464:T:C
119917515	chr2:119917515:C:T
119917673	chr2:119917673:G:A
119917887	chr2:119917887:T:C
119917908	chr2:119917908:A:G
119917919	chr2:119917919:A:G
119917952	chr2:119917952:C:T
119918908	chr2:119918908:C:T
119919456	chr2:119919456:G:A
119919947	chr2:119919947:C:G
119920831	chr2:119920831:T:C
119920895	chr2:119920895:T:C
119921014	chr2:119921014:C:T
119921155	chr2:119921155:T:C
119921164	chr2:119921164:G:T
119921704	chr2:119921704:G:A
119921880	chr2:119921880:T:TTA
119922412	chr2:119922412:T:C
119922698	chr2:119922698:G:A
119923575	chr2:119923575:G:A
119924086	chr2:119924086:G:A
119924660	chr2:119924660:C:T
119924949	chr2:119924949:A:C
119925053	chr2:119925053:C:T
119925212	chr2:119925212:G:A
119925361	chr2:119925361:C:T
119925485	chr2:119925485:GGTTA:G
119925571	chr2:119925571:C:T
119925844	chr2:119925844:T:C
119927206	chr2:119927206:T:C
119927558	chr2:119927558:A:G
119927740	chr2:119927740:T:C
119928671	chr2:119928671:A:T
119928933	chr2:119928933:T:C
119928964	chr2:119928964:C:T
119929271	chr2:119929271:A:G
119929838	chr2:119929838:G:A
119929884	chr2:119929884:A:G
119929895	chr2:119929895:T:G
119929941	chr2:119929941:C:T
119931562	chr2:119931562:G:A
119932002	chr2:119932002:A:T
119932329	chr2:119932329:A:G
119932358	chr2:119932358:G:A
119932641	chr2:119932641:G:A
119932774	chr2:119932774:C:T
119933110	chr2:119933110:C:T
119933166	chr2:119933166:T:C
119933235	chr2:119933235:T:C
119933356	chr2:119933356:A:G
119933547	chr2:119933547:G:T
119933881	chr2:119933881:A:G
119933900	chr2:119933900:T:A
119934204	chr2:119934204:T:C
119934305	chr2:119934305:C:A
119935428	chr2:119935428:G:C
119935797	chr2:119935797:A:G
119936635	chr2:119936635:T:G
119937888	chr2:119937888:T:C
119938079	chr2:119938079:A:C
119938389	chr2:119938389:A:G
119938407	chr2:119938407:A:G
119938518	chr2:119938518:T:C
119938634	chr2:119938634:T:A
119938940	chr2:119938940:C:T
119939135	chr2:119939135:G:T
119939479	chr2:119939479:C:A
119939545	chr2:119939545:C:T
119939987	chr2:119939987:C:T
119940247	chr2:119940247:GA:G
119940413	chr2:119940413:G:T
119940781	chr2:119940781:C:T
119941644	chr2:119941644:C:T
119941899	chr2:119941899:T:C
119942166	chr2:119942166:C:T
119942387	chr2:119942387:G:A
119942580	chr2:119942580:C:CA
119942861	chr2:119942861:G:A
119942877	chr2:119942877:G:A
119943004	chr2:119943004:T:C
119943692	chr2:119943692:T:G
119944227	chr2:119944227:C:T
119944232	chr2:119944232:A:G
119945396	chr2:119945396:T:A
119945605	chr2:119945605:AAAAATT:A
119945905	chr2:119945905:A:G
119945910	chr2:119945910:G:A
119946243	chr2:119946243:T:C
119946590	chr2:119946590:G:T
119946631	chr2:119946631:A:G
119947068	chr2:119947068:C:T
119947090	chr2:119947090:T:C
119948726	chr2:119948726:T:C
119949029	chr2:119949029:A:G
119950447	chr2:119950447:T:C
119950957	chr2:119950957:G:A
119951329	chr2:119951329:C:A
119951555	chr2:119951555:G:A
119951606	chr2:119951606:A:G
119951741	chr2:119951741:G:T
119952184	chr2:119952184:C:G
119952364	chr2:119952364:G:A
119952834	chr2:119952834:C:G
119952980	chr2:119952980:A:G
119953129	chr2:119953129:T:G
119953299	chr2:119953299:A:G
119953782	chr2:119953782:T:C
119953864	chr2:119953864:T:C
119954345	chr2:119954345:G:A
119954831	chr2:119954831:C:T
119955441	chr2:119955441:A:T
119955444	chr2:119955444:G:GT
119955870	chr2:119955870:G:A
119956323	chr2:119956323:C:T
119956503	chr2:119956503:T:C
119956589	chr2:119956589:C:T
119956653	chr2:119956653:G:A
119956703	chr2:119956703:G:C
119956724	chr2:119956724:A:G
119957241	chr2:119957241:A:G
119957422	chr2:119957422:T:C
119957441	chr2:119957441:T:C
119957663	chr2:119957663:G:A
119957897	chr2:119957897:A:G
119957968	chr2:119957968:T:A
119958336	chr2:119958336:A:T
119958445	chr2:119958445:TAGAG:T
119959473	chr2:119959473:C:T
119959869	chr2:119959869:C:T
119959893	chr2:119959893:C:A
119960068	chr2:119960068:T:C
119960500	chr2:119960500:C:T
119960746	chr2:119960746:A:G
119961006	chr2:119961006:G:A
119961096	chr2:119961096:T:G
119961529	chr2:119961529:G:A
119961803	chr2:119961803:T:C
119962173	chr2:119962173:G:A
119962219	chr2:119962219:C:T
119962557	chr2:119962557:G:T
119962808	chr2:119962808:A:G
119963083	chr2:119963083:A:G
119963875	chr2:119963875:A:G
119964483	chr2:119964483:G:T
119964958	chr2:119964958:C:T
119965917	chr2:119965917:A:G
119966133	chr2:119966133:G:T
119966211	chr2:119966211:G:A
119967322	chr2:119967322:G:A
119969104	chr2:119969104:G:C
119969287	chr2:119969287:A:G
119970499	chr2:119970499:A:G
119971232	chr2:119971232:GAGAC:G
119971508	chr2:119971508:G:C
119971929	chr2:119971929:C:G
119972116	chr2:119972116:A:G
119972121	chr2:119972121:A:G
119972747	chr2:119972747:G:A
119973458	chr2:119973458:G:C
119974229	chr2:119974229:G:C
119974351	chr2:119974351:G:A
119974444	chr2:119974444:G:A
119975458	chr2:119975458:T:A
119975681	chr2:119975681:C:T
119975682	chr2:119975682:G:A
119975795	chr2:119975795:T:G
119976004	chr2:119976004:T:A
119976653	chr2:119976653:T:C
119976699	chr2:119976699:A:T
119977853	chr2:119977853:G:A
119978859	chr2:119978859:A:C
119978940	chr2:119978940:A:T
119979306	chr2:119979306:T:C
119979581	chr2:119979581:T:C
119979878	chr2:119979878:A:G
119979902	chr2:119979902:TG:T
119979910	chr2:119979910:C:T
119980249	chr2:119980249:C:A
119980346	chr2:119980346:G:A
119980705	chr2:119980705:G:A
119980928	chr2:119980928:G:A
119980972	chr2:119980972:T:C
119981045	chr2:119981045:A:G
119981158	chr2:119981158:T:C
119981334	chr2:119981334:T:C
119981574	chr2:119981574:C:T
119981691	chr2:119981691:C:G
119982884	chr2:119982884:G:A
119982893	chr2:119982893:G:T
119983091	chr2:119983091:CT:GT
119983318	chr2:119983318:T:C
119983507	chr2:119983507:T:C
119984405	chr2:119984405:A:G
119984422	chr2:119984422:G:A
119984433	chr2:119984433:T:C
119984758	chr2:119984758:T:A
119984834	chr2:119984834:C:A
119984938	chr2:119984938:A:G
119985118	chr2:119985118:G:A
119985449	chr2:119985449:GCTCCTGTCCT:G
119986337	chr2:119986337:T:G
119986993	chr2:119986993:G:C
119987017	chr2:119987017:G:A
119987093	chr2:119987093:T:C
119987112	chr2:119987112:C:G
119987175	chr2:119987175:A:T
119987327	chr2:119987327:C:G
119987777	chr2:119987777:C:T
119987999	chr2:119987999:C:T
119988067	chr2:119988067:A:G
119988210	chr2:119988210:A:G
119988467	chr2:119988467:A:G
119989973	chr2:119989973:G:A
119990217	chr2:119990217:CAT:C
119990385	chr2:119990385:A:G
119990494	chr2:119990494:C:T
119990995	chr2:119990995:A:G
119991197	chr2:119991197:A:G
119991335	chr2:119991335:G:A
119991505	chr2:119991505:G:A
119991568	chr2:119991568:T:C
119991634	chr2:119991634:C:T
119991799	chr2:119991799:T:C
119991807	chr2:119991807:G:A
119991845	chr2:119991845:T:G
119991964	chr2:119991964:G:A
119992767	chr2:119992767:C:T
119992839	chr2:119992839:G:A
119993279	chr2:119993279:G:A
119993721	chr2:119993721:C:T
119993882	chr2:119993882:C:CT
119994212	chr2:119994212:A:G
119994416	chr2:119994416:T:C
119994709	chr2:119994709:TAGAA:T
119994766	chr2:119994766:A:G
119995116	chr2:119995116:T:A
119995814	chr2:119995814:T:C
119996147	chr2:119996147:G:T
119996615	chr2:119996615:G:A
119997205	chr2:119997205:C:T
119997220	chr2:119997220:C:T
119997511	chr2:119997511:C:T
119997698	chr2:119997698:G:A
119997902	chr2:119997902:A:T
119997961	chr2:119997961:G:A
119998009	chr2:119998009:C:T
119998201	chr2:119998201:C:T
119998455	chr2:119998455:G:A
119998651	chr2:119998651:T:C
119999012	chr2:119999012:A:G
119999172	chr2:119999172:C:T
119999376	chr2:119999376:T:A
119999471	chr2:119999471:A:G
119999512	chr2:119999512:T:G
119999594	chr2:119999594:C:T
119999691	chr2:119999691:A:C
119999769	chr2:119999769:G:A
119999902	chr2:119999902:C:T
120000277	chr2:120000277:A:G
120000288	chr2:120000288:TTTTATC:T
120000298	chr2:120000298:A:G
120000540	chr2:120000540:A:G
120000550	chr2:120000550:T:C
120001840	chr2:120001840:A:G
120002609	chr2:120002609:T:C
120002912	chr2:120002912:T:C
120002957	chr2:120002957:T:G
120002981	chr2:120002981:A:T
120003169	chr2:120003169:C:A
120003244	chr2:120003244:TGTTTGCTGG:T
120003400	chr2:120003400:G:A
120003436	chr2:120003436:A:G
120003679	chr2:120003679:G:A
120003977	chr2:120003977:C:T
120004981	chr2:120004981:ACCTCC:A
120005002	chr2:120005002:G:C
120005152	chr2:120005152:C:T
120005356	chr2:120005356:G:T
120005576	chr2:120005576:A:G
120005602	chr2:120005602:G:A
120005730	chr2:120005730:G:A
120005967	chr2:120005967:C:T
120006186	chr2:120006186:C:G
120006411	chr2:120006411:A:G
120006482	chr2:120006482:A:G
120006868	chr2:120006868:A:T
120006884	chr2:120006884:T:G
120006939	chr2:120006939:T:G
120006976	chr2:120006976:T:G
120007218	chr2:120007218:C:T
120007293	chr2:120007293:T:C
120007382	chr2:120007382:C:T
120007392	chr2:120007392:C:A
120007807	chr2:120007807:A:G
120007809	chr2:120007809:C:T
120008156	chr2:120008156:G:A
120008797	chr2:120008797:G:A
120009166	chr2:120009166:A:C
120009214	chr2:120009214:A:G
120009249	chr2:120009249:G:A
120009320	chr2:120009320:T:C
120009474	chr2:120009474:G:A
120009720	chr2:120009720:G:C
120009814	chr2:120009814:G:A
120010233	chr2:120010233:C:T
120010785	chr2:120010785:G:A
120011842	chr2:120011842:G:A
120012004	chr2:120012004:C:T
120012189	chr2:120012189:A:C
120012266	chr2:120012266:TG:T
120012294	chr2:120012294:T:C
120012952	chr2:120012952:T:G
120013132	chr2:120013132:A:C
120013281	chr2:120013281:G:A
120013352	chr2:120013352:G:A
120013381	chr2:120013381:T:C
120014226	chr2:120014226:T:C
120014655	chr2:120014655:C:T
120014944	chr2:120014944:G:C
120015109	chr2:120015109:G:A
120015952	chr2:120015952:A:G
120015991	chr2:120015991:C:T
120016082	chr2:120016082:T:C
120016301	chr2:120016301:G:A
120016394	chr2:120016394:C:T
120016460	chr2:120016460:G:A
120017045	chr2:120017045:A:T
120017265	chr2:120017265:C:G
120017783	chr2:120017783:A:G
120017892	chr2:120017892:G:A
120018952	chr2:120018952:TC:T
120019412	chr2:120019412:A:G
120020124	chr2:120020124:C:T
120020289	chr2:120020289:G:A
120020595	chr2:120020595:CA:C
120020838	chr2:120020838:T:C
120021268	chr2:120021268:A:G
120021942	chr2:120021942:G:A
120022316	chr2:120022316:A:G
120022927	chr2:120022927:G:A
120023805	chr2:120023805:T:C
120024073	chr2:120024073:T:G
120024098	chr2:120024098:A:G
120024106	chr2:120024106:A:G
120024526	chr2:120024526:A:G
120024617	chr2:120024617:C:T
120024738	chr2:120024738:C:T
120024803	chr2:120024803:C:T
120025292	chr2:120025292:A:G
120025414	chr2:120025414:C:T
120026425	chr2:120026425:A:G
120026448	chr2:120026448:G:A
120026557	chr2:120026557:C:T
120026581	chr2:120026581:C:T
120026941	chr2:120026941:G:A
120027101	chr2:120027101:C:T
120027387	chr2:120027387:G:A
120027873	chr2:120027873:T:A
120027900	chr2:120027900:CTT:C
120028008	chr2:120028008:G:A
120028020	chr2:120028020:A:G
120028107	chr2:120028107:A:G
120028614	chr2:120028614:C:T
120029456	chr2:120029456:A:G
120031668	chr2:120031668:T:A
120032430	chr2:120032430:A:G
120032736	chr2:120032736:G:T
120032993	chr2:120032993:C:T
120033329	chr2:120033329:T:A
120033537	chr2:120033537:A:G
120033841	chr2:120033841:C:T
120034774	chr2:120034774:A:G
120034897	chr2:120034897:TTTG:T
120034910	chr2:120034910:C:T
120035268	chr2:120035268:A:T
120035318	chr2:120035318:G:A
120035550	chr2:120035550:G:T
120035608	chr2:120035608:T:C
120036050	chr2:120036050:G:A
120036705	chr2:120036705:A:G
120037092	chr2:120037092:AG:A
120037094	chr2:120037094:G:A
120037663	chr2:120037663:A:G
120038217	chr2:120038217:T:C
120038232	chr2:120038232:A:G
120038560	chr2:120038560:C:G
120038596	chr2:120038596:A:G
120038882	chr2:120038882:G:A
120039212	chr2:120039212:A:G
120039753	chr2:120039753:A:G
120039781	chr2:120039781:T:C
120039859	chr2:120039859:T:C
120040393	chr2:120040393:G:A
120040849	chr2:120040849:A:G
120041296	chr2:120041296:G:C
120041543	chr2:120041543:G:T
120041803	chr2:120041803:C:T
120042549	chr2:120042549:C:G
120043310	chr2:120043310:C:G
120043625	chr2:120043625:A:C
120043792	chr2:120043792:T:C
120043827	chr2:120043827:C:T
120043881	chr2:120043881:T:G
120044171	chr2:120044171:T:G
120044213	chr2:120044213:C:G
120044584	chr2:120044584:T:G
120044617	chr2:120044617:A:T
120044726	chr2:120044726:CATA:C
120045138	chr2:120045138:G:A
120045311	chr2:120045311:T:C
120045804	chr2:120045804:A:G
120046273	chr2:120046273:A:G
120046503	chr2:120046503:TG:T
120046557	chr2:120046557:T:C
120047020	chr2:120047020:G:A
120047036	chr2:120047036:C:CA
120047247	chr2:120047247:T:C
120047291	chr2:120047291:G:A
120047961	chr2:120047961:G:A
120047974	chr2:120047974:C:T
120047975	chr2:120047975:A:G
120048089	chr2:120048089:T:C
120048542	chr2:120048542:TTCTG:T
120048699	chr2:120048699:T:G
120049064	chr2:120049064:G:A
120049386	chr2:120049386:T:C
120049731	chr2:120049731:G:A
120050484	chr2:120050484:C:G
120050601	chr2:120050601:G:A
120050709	chr2:120050709:G:A
120050820	chr2:120050820:A:G
120051252	chr2:120051252:G:A
120051633	chr2:120051633:C:T
120051691	chr2:120051691:G:A
120051697	chr2:120051697:A:G
120051992	chr2:120051992:A:C
120052173	chr2:120052173:G:A
120052179	chr2:120052179:C:T
120052486	chr2:120052486:G:A
120052716	chr2:120052716:A:G
120052846	chr2:120052846:A:G
120052890	chr2:120052890:A:T
120053483	chr2:120053483:C:T
120053988	chr2:120053988:C:T
120054191	chr2:120054191:G:A
120054530	chr2:120054530:TTCTCACTCCA:T
120054589	chr2:120054589:G:A
120054688	chr2:120054688:T:C
120054798	chr2:120054798:A:G
120055101	chr2:120055101:A:G
120055147	chr2:120055147:GCCACCATGCCCGGCCTGTTCCATT:G
120056957	chr2:120056957:C:T
120057179	chr2:120057179:C:T
120057424	chr2:120057424:C:G
120057622	chr2:120057622:A:G
120057838	chr2:120057838:G:C
120058075	chr2:120058075:T:C
120058572	chr2:120058572:G:A
120059576	chr2:120059576:C:T
120060139	chr2:120060139:G:A
120060479	chr2:120060479:G:A
120061168	chr2:120061168:G:A
120061297	chr2:120061297:A:G
120061379	chr2:120061379:C:T
120061653	chr2:120061653:A:G
120061758	chr2:120061758:G:C
120062398	chr2:120062398:A:G
120062672	chr2:120062672:T:G
120062675	chr2:120062675:A:G
120062760	chr2:120062760:C:T
120062957	chr2:120062957:T:C
120063202	chr2:120063202:T:C
120063445	chr2:120063445:G:A
120063487	chr2:120063487:A:G
120063806	chr2:120063806:G:A
120063831	chr2:120063831:A:G
120063869	chr2:120063869:G:A
120064201	chr2:120064201:A:G
120064392	chr2:120064392:G:T
120064414	chr2:120064414:A:G
120064479	chr2:120064479:G:A
120064630	chr2:120064630:C:T
120064815	chr2:120064815:T:C
120066018	chr2:120066018:A:T
120066135	chr2:120066135:T:C
120066173	chr2:120066173:A:G
120066419	chr2:120066419:A:G
120066470	chr2:120066470:C:T
120066652	chr2:120066652:A:G
120067039	chr2:120067039:C:T
120067651	chr2:120067651:T:C
120067927	chr2:120067927:C:A
120068102	chr2:120068102:T:G
120068332	chr2:120068332:T:G
120068540	chr2:120068540:C:T
120068685	chr2:120068685:T:C
120069534	chr2:120069534:C:A
120069548	chr2:120069548:A:G
120069711	chr2:120069711:A:G
120069749	chr2:120069749:A:G
120069876	chr2:120069876:A:G
120069890	chr2:120069890:C:T
120070143	chr2:120070143:A:T
120070334	chr2:120070334:A:C
120070375	chr2:120070375:G:T
120070425	chr2:120070425:C:T
120070678	chr2:120070678:T:G
120071458	chr2:120071458:C:G
120071654	chr2:120071654:A:G
120072036	chr2:120072036:C:T
120072694	chr2:120072694:A:G
120073001	chr2:120073001:G:A
120073051	chr2:120073051:T:G
120073239	chr2:120073239:A:G
120073431	chr2:120073431:T:C
120074584	chr2:120074584:T:C
120074858	chr2:120074858:C:T
120074986	chr2:120074986:C:T
120074999	chr2:120074999:G:T
120075534	chr2:120075534:A:G
120075599	chr2:120075599:G:A
120076007	chr2:120076007:G:T
120076173	chr2:120076173:C:T
120076412	chr2:120076412:C:T
120076641	chr2:120076641:C:T
120077134	chr2:120077134:A:G
120077638	chr2:120077638:G:A
120077712	chr2:120077712:CTT:C
120077772	chr2:120077772:C:G
120077915	chr2:120077915:T:G
120077964	chr2:120077964:GGA:G
120078217	chr2:120078217:A:G
120079080	chr2:120079080:T:C
120079418	chr2:120079418:A:G
120079587	chr2:120079587:A:G
120080541	chr2:120080541:T:C
120080680	chr2:120080680:C:T
120080868	chr2:120080868:CA:C
120081016	chr2:120081016:G:A
120081190	chr2:120081190:A:G
120081318	chr2:120081318:T:C
120081327	chr2:120081327:G:A
120081377	chr2:120081377:A:G
120081543	chr2:120081543:A:G
120081579	chr2:120081579:T:C
120081716	chr2:120081716:T:C
120081952	chr2:120081952:T:C
120082042	chr2:120082042:G:A
120082186	chr2:120082186:C:G
120082203	chr2:120082203:C:T
120082827	chr2:120082827:G:A
120082872	chr2:120082872:G:T
120083202	chr2:120083202:GTCAGTTTTAGATCTTTCCTGCTTTC:G
120083305	chr2:120083305:T:C
120083867	chr2:120083867:T:A
120084278	chr2:120084278:G:A
120085109	chr2:120085109:G:A
120085288	chr2:120085288:G:A
120085307	chr2:120085307:A:T
120085351	chr2:120085351:T:G
120085994	chr2:120085994:A:T
120086393	chr2:120086393:A:G
120086690	chr2:120086690:G:A
120086984	chr2:120086984:T:C
120087451	chr2:120087451:T:G
120087863	chr2:120087863:T:G
120088288	chr2:120088288:A:G
120088351	chr2:120088351:C:T
120089256	chr2:120089256:T:A
120090473	chr2:120090473:C:T
120091263	chr2:120091263:G:A
120091308	chr2:120091308:T:C
120091442	chr2:120091442:G:A
120091530	chr2:120091530:C:T
120091969	chr2:120091969:A:G
120092177	chr2:120092177:C:T
120093010	chr2:120093010:G:A
120093434	chr2:120093434:G:T
120093496	chr2:120093496:C:T
120094061	chr2:120094061:A:G
120095176	chr2:120095176:T:C
120095889	chr2:120095889:C:T
120096070	chr2:120096070:G:A
120096554	chr2:120096554:C:T
120097531	chr2:120097531:T:C
120097616	chr2:120097616:A:G
120097760	chr2:120097760:G:T
120097877	chr2:120097877:G:A
120097986	chr2:120097986:G:A
120098364	chr2:120098364:C:T
120099125	chr2:120099125:G:A
120099159	chr2:120099159:A:G
120099594	chr2:120099594:A:AT
120099917	chr2:120099917:G:A
120100568	chr2:120100568:G:A
120100872	chr2:120100872:C:G
120101198	chr2:120101198:A:G
120101219	chr2:120101219:G:A
120101654	chr2:120101654:G:T
120101655	chr2:120101655:C:T
120101889	chr2:120101889:A:G
120102437	chr2:120102437:G:A
120102489	chr2:120102489:G:A
120103463	chr2:120103463:G:A
120103506	chr2:120103506:T:C
120104122	chr2:120104122:C:A
120104268	chr2:120104268:C:G
120104877	chr2:120104877:G:T
120104973	chr2:120104973:A:G
120105493	chr2:120105493:A:G
120105607	chr2:120105607:A:G
120105644	chr2:120105644:A:C
120105694	chr2:120105694:C:T
120105737	chr2:120105737:C:A
120105750	chr2:120105750:C:T
120106050	chr2:120106050:T:C
120106121	chr2:120106121:T:C
120106192	chr2:120106192:T:C
120106270	chr2:120106270:G:A
120106751	chr2:120106751:C:T
120106834	chr2:120106834:A:G
120107187	chr2:120107187:T:G
120107951	chr2:120107951:A:G
120109013	chr2:120109013:A:T
120109017	chr2:120109017:G:A
120109201	chr2:120109201:C:A
120109221	chr2:120109221:A:C
120109628	chr2:120109628:C:T
120109647	chr2:120109647:G:A
120109677	chr2:120109677:C:G
120109895	chr2:120109895:G:A
120110508	chr2:120110508:C:T
120110836	chr2:120110836:A:G
120111129	chr2:120111129:T:TTAG
120111555	chr2:120111555:C:T
120111689	chr2:120111689:C:T
120111873	chr2:120111873:A:G
120112088	chr2:120112088:T:G
120112256	chr2:120112256:A:G
120112300	chr2:120112300:C:T
120112470	chr2:120112470:T:C
120113021	chr2:120113021:AATT:A
120113034	chr2:120113034:G:T
120113616	chr2:120113616:G:A
120113706	chr2:120113706:A:C
120113857	chr2:120113857:T:C
120113962	chr2:120113962:G:A
120114374	chr2:120114374:A:G
120114693	chr2:120114693:A:G
120115441	chr2:120115441:G:C
120116169	chr2:120116169:A:T
120116341	chr2:120116341:A:G
120116853	chr2:120116853:A:G
120116935	chr2:120116935:C:T
120117206	chr2:120117206:T:A
120117511	chr2:120117511:C:T
120117796	chr2:120117796:A:C
120118540	chr2:120118540:T:G
120118728	chr2:120118728:C:T
120119590	chr2:120119590:A:T
120119720	chr2:120119720:A:AAAAC
120119868	chr2:120119868:A:G
120120121	chr2:120120121:G:A
120121068	chr2:120121068:G:GATT
120121148	chr2:120121148:A:G
120121559	chr2:120121559:C:T
120121653	chr2:120121653:A:G
120121656	chr2:120121656:T:C
120122048	chr2:120122048:T:G
120122652	chr2:120122652:A:G
120122656	chr2:120122656:T:C
120122671	chr2:120122671:T:A
120122738	chr2:120122738:C:T
120122931	chr2:120122931:G:T
120123274	chr2:120123274:T:C
120123722	chr2:120123722:A:G
120123887	chr2:120123887:G:A
120124751	chr2:120124751:T:C
120125701	chr2:120125701:G:A
120125807	chr2:120125807:G:A
120126295	chr2:120126295:C:T
120127074	chr2:120127074:T:C
120127385	chr2:120127385:G:A
120127390	chr2:120127390:C:T
120127429	chr2:120127429:G:A
120127734	chr2:120127734:G:A
120128823	chr2:120128823:GGTA:G
120129097	chr2:120129097:A:G
120129884	chr2:120129884:G:A
120129928	chr2:120129928:C:G
120129944	chr2:120129944:G:A
120130229	chr2:120130229:GT:G
120130268	chr2:120130268:G:A
120130384	chr2:120130384:G:A
120130405	chr2:120130405:G:A
120130493	chr2:120130493:A:G
120130628	chr2:120130628:G:A
120131113	chr2:120131113:G:A
120131131	chr2:120131131:A:G
120131193	chr2:120131193:T:C
120131597	chr2:120131597:G:C
120133111	chr2:120133111:A:G
120133344	chr2:120133344:G:A
120133402	chr2:120133402:A:G
120133427	chr2:120133427:A:C
120133500	chr2:120133500:C:G
120133535	chr2:120133535:G:A
120133741	chr2:120133741:C:A
120134393	chr2:120134393:C:T
120134564	chr2:120134564:C:T
120134959	chr2:120134959:C:T
120135697	chr2:120135697:A:G
120135742	chr2:120135742:A:G
120135940	chr2:120135940:G:A
120137606	chr2:120137606:A:G
120137698	chr2:120137698:G:A
120137770	chr2:120137770:A:C
120139106	chr2:120139106:T:C
120139689	chr2:120139689:C:T
120139999	chr2:120139999:A:T
120140507	chr2:120140507:G:C
120140609	chr2:120140609:A:G
120140720	chr2:120140720:A:G
120140748	chr2:120140748:G:A
120141402	chr2:120141402:A:G
120141428	chr2:120141428:CAG:C
120141458	chr2:120141458:A:T
120141549	chr2:120141549:C:A
120141734	chr2:120141734:C:T
120141995	chr2:120141995:G:A
120142065	chr2:120142065:C:G
120142829	chr2:120142829:G:A
120143160	chr2:120143160:T:C
120144623	chr2:120144623:G:A
120144975	chr2:120144975:A:G
120145371	chr2:120145371:G:A
120145459	chr2:120145459:A:G
120145591	chr2:120145591:T:C
120145602	chr2:120145602:C:G
120145628	chr2:120145628:A:G
120145640	chr2:120145640:A:T
120146014	chr2:120146014:A:C
120147163	chr2:120147163:G:C
120147986	chr2:120147986:A:C
120148514	chr2:120148514:C:A
120148812	chr2:120148812:G:A
120148984	chr2:120148984:A:G
120149426	chr2:120149426:A:G
120149437	chr2:120149437:C:G
120149764	chr2:120149764:G:A
120149798	chr2:120149798:A:C
120149996	chr2:120149996:G:A
120150048	chr2:120150048:A:G
120150386	chr2:120150386:A:G
120151103	chr2:120151103:G:A
120151278	chr2:120151278:C:T
120151306	chr2:120151306:T:A
120151561	chr2:120151561:C:T
120151668	chr2:120151668:A:G
120151678	chr2:120151678:G:A
120152221	chr2:120152221:G:GA
120152278	chr2:120152278:A:G
120152399	chr2:120152399:G:A
120152414	chr2:120152414:CA:C
120153444	chr2:120153444:G:T
120154491	chr2:120154491:C:T
120154782	chr2:120154782:C:T
120155001	chr2:120155001:C:T
120155881	chr2:120155881:G:A
120156171	chr2:120156171:C:T
120156627	chr2:120156627:A:C
120157210	chr2:120157210:G:A
120157523	chr2:120157523:A:C
120157751	chr2:120157751:G:A
120158227	chr2:120158227:C:A
120158661	chr2:120158661:C:G
120159021	chr2:120159021:T:G
120159058	chr2:120159058:A:G
120159275	chr2:120159275:C:A
120159447	chr2:120159447:ACAAT:A
120159454	chr2:120159454:A:G
120159796	chr2:120159796:A:G
120159967	chr2:120159967:AAC:A
120160233	chr2:120160233:C:T
120160707	chr2:120160707:G:A
120160937	chr2:120160937:T:A
120161009	chr2:120161009:A:C
120161150	chr2:120161150:T:C
120161296	chr2:120161296:T:C
120161393	chr2:120161393:T:A
120161533	chr2:120161533:T:C
120161912	chr2:120161912:A:G
120162216	chr2:120162216:C:T
120162881	chr2:120162881:TG:T
120163595	chr2:120163595:T:G
120163599	chr2:120163599:T:G
120163758	chr2:120163758:C:T
120164044	chr2:120164044:G:A
120164190	chr2:120164190:G:T
120165028	chr2:120165028:TTA:T
120166410	chr2:120166410:G:A
120166421	chr2:120166421:G:A
120166573	chr2:120166573:G:A
120167576	chr2:120167576:G:A
120167634	chr2:120167634:T:G
120168290	chr2:120168290:C:T
120169725	chr2:120169725:A:G
120169828	chr2:120169828:G:A
120170170	chr2:120170170:AAATT:A
120170324	chr2:120170324:G:C
120171070	chr2:120171070:G:A
120172200	chr2:120172200:T:G
120172258	chr2:120172258:C:T
120172532	chr2:120172532:T:G
120172769	chr2:120172769:A:G
120172911	chr2:120172911:C:T
120173016	chr2:120173016:C:T
120173252	chr2:120173252:TAAG:T
120173390	chr2:120173390:A:G
120173440	chr2:120173440:C:T
120174051	chr2:120174051:A:G
120175625	chr2:120175625:C:T
120176201	chr2:120176201:T:C
120176262	chr2:120176262:A:T
120177269	chr2:120177269:T:C
120177706	chr2:120177706:C:T
120178916	chr2:120178916:A:G
120178925	chr2:120178925:G:A
120179195	chr2:120179195:A:T
120179392	chr2:120179392:C:T
120179412	chr2:120179412:G:A
120180456	chr2:120180456:G:A
120181445	chr2:120181445:G:T
120181814	chr2:120181814:A:G
120182303	chr2:120182303:C:T
120182399	chr2:120182399:G:A
120184571	chr2:120184571:G:A
120184773	chr2:120184773:G:A
120184785	chr2:120184785:A:G
120184971	chr2:120184971:G:A
120185126	chr2:120185126:C:T
120185446	chr2:120185446:G:A
120186294	chr2:120186294:G:A
120186482	chr2:120186482:A:G
120186823	chr2:120186823:G:A
120186859	chr2:120186859:A:T
120187031	chr2:120187031:C:T
120187311	chr2:120187311:T:C
120187554	chr2:120187554:G:A
120187847	chr2:120187847:C:T
120188063	chr2:120188063:C:T
120188440	chr2:120188440:G:A
120188675	chr2:120188675:C:T
120188879	chr2:120188879:T:A
120189183	chr2:120189183:A:C
120189186	chr2:120189186:T:G
120189488	chr2:120189488:G:T
120189643	chr2:120189643:T:C
120189958	chr2:120189958:C:T
120190069	chr2:120190069:AT:A
120190168	chr2:120190168:G:T
120190334	chr2:120190334:A:G
120190687	chr2:120190687:CAT:C
120190693	chr2:120190693:A:G
120190997	chr2:120190997:T:C
120191082	chr2:120191082:G:A
120191688	chr2:120191688:CT:C
120192003	chr2:120192003:T:G
120192079	chr2:120192079:T:C
120192590	chr2:120192590:C:T
120192925	chr2:120192925:C:T
120194340	chr2:120194340:A:G
120194506	chr2:120194506:C:A
120195309	chr2:120195309:C:T
120195717	chr2:120195717:C:T
120195950	chr2:120195950:G:A
120196021	chr2:120196021:T:A
120196402	chr2:120196402:A:G
120196451	chr2:120196451:G:GA
120196738	chr2:120196738:G:A
120196895	chr2:120196895:A:G
120197082	chr2:120197082:C:A
120197300	chr2:120197300:C:T
120197986	chr2:120197986:T:C
120198058	chr2:120198058:G:A
120198176	chr2:120198176:T:C
120198854	chr2:120198854:T:C
120198969	chr2:120198969:A:G
120199149	chr2:120199149:T:G
120199420	chr2:120199420:C:A
120199471	chr2:120199471:G:A
120199516	chr2:120199516:T:G
120199655	chr2:120199655:C:G
120199708	chr2:120199708:G:C
120199802	chr2:120199802:A:G
120199838	chr2:120199838:T:A
120200711	chr2:120200711:C:T
120200788	chr2:120200788:A:G
120200893	chr2:120200893:C:T
120201242	chr2:120201242:C:T
120201597	chr2:120201597:G:A
120201939	chr2:120201939:C:G
120202508	chr2:120202508:G:A
120202598	chr2:120202598:CA:C
120202711	chr2:120202711:G:A
120202880	chr2:120202880:T:C
120202907	chr2:120202907:A:G
120202917	chr2:120202917:T:C
120202989	chr2:120202989:C:T
120203003	chr2:120203003:C:T
120203028	chr2:120203028:C:T
120203029	chr2:120203029:A:G
120203445	chr2:120203445:G:A
120204020	chr2:120204020:G:A
120204327	chr2:120204327:T:C
120204925	chr2:120204925:C:T
120204977	chr2:120204977:G:A
120205147	chr2:120205147:T:C
120205418	chr2:120205418:C:T
120205743	chr2:120205743:A:G
120205882	chr2:120205882:G:A
120206116	chr2:120206116:G:A
120206151	chr2:120206151:C:T
120206402	chr2:120206402:C:T
120206604	chr2:120206604:T:C
120206605	chr2:120206605:G:A
120207415	chr2:120207415:G:A
120207861	chr2:120207861:C:A
120207873	chr2:120207873:G:C
120207880	chr2:120207880:A:C
120207991	chr2:120207991:C:T
120208341	chr2:120208341:G:A
120208592	chr2:120208592:C:T
120208695	chr2:120208695:C:T
120208795	chr2:120208795:A:G
120209145	chr2:120209145:T:C
120209148	chr2:120209148:A:G
120209341	chr2:120209341:T:C
120209474	chr2:120209474:T:C
120209493	chr2:120209493:T:C
120209775	chr2:120209775:C:T
120209784	chr2:120209784:C:T
120210045	chr2:120210045:A:G
120210554	chr2:120210554:A:T
120210555	chr2:120210555:G:A
120211099	chr2:120211099:G:A
120211264	chr2:120211264:T:C
120211457	chr2:120211457:C:A
120211548	chr2:120211548:C:T
120211710	chr2:120211710:T:G
120212491	chr2:120212491:G:A
120212609	chr2:120212609:A:G
120212612	chr2:120212612:T:C
120212618	chr2:120212618:A:G
120212628	chr2:120212628:A:G
120212637	chr2:120212637:G:A
120212645	chr2:120212645:T:C
120212695	chr2:120212695:G:A
120212841	chr2:120212841:C:T
120212926	chr2:120212926:AAG:A
120213190	chr2:120213190:C:T
120213435	chr2:120213435:T:G
120213607	chr2:120213607:C:T
120214293	chr2:120214293:C:T
120214490	chr2:120214490:G:A
120214843	chr2:120214843:G:A
120214938	chr2:120214938:C:T
120215639	chr2:120215639:A:AGGCTGGAGTGCAGT
120215689	chr2:120215689:G:C
120215885	chr2:120215885:C:T
120215915	chr2:120215915:G:A
120215968	chr2:120215968:G:A
120215993	chr2:120215993:C:T
120216086	chr2:120216086:A:G
120216461	chr2:120216461:G:A
120216464	chr2:120216464:C:T
120216519	chr2:120216519:C:T
120216797	chr2:120216797:T:G
120217648	chr2:120217648:G:A
120217726	chr2:120217726:AG:A
120217774	chr2:120217774:G:A
120218309	chr2:120218309:T:C
120218403	chr2:120218403:C:T
120218602	chr2:120218602:C:T
120218794	chr2:120218794:C:T
120219080	chr2:120219080:C:T
120219468	chr2:120219468:A:G
120219598	chr2:120219598:C:T
120219691	chr2:120219691:G:A
120220032	chr2:120220032:T:G
120220112	chr2:120220112:G:A
120220135	chr2:120220135:C:A
120220520	chr2:120220520:C:T
120220624	chr2:120220624:C:G
120220644	chr2:120220644:C:T
120220792	chr2:120220792:T:G
120220898	chr2:120220898:C:T
120221327	chr2:120221327:A:C
120221887	chr2:120221887:A:G
120222852	chr2:120222852:G:C
120222866	chr2:120222866:T:C
120223080	chr2:120223080:C:T
120223082	chr2:120223082:G:A
120223118	chr2:120223118:G:A
120223642	chr2:120223642:G:A
120223816	chr2:120223816:A:G
120223904	chr2:120223904:G:A
120224491	chr2:120224491:G:T
120224531	chr2:120224531:C:T
120224916	chr2:120224916:G:A
120225485	chr2:120225485:C:T
120225948	chr2:120225948:A:G
120226736	chr2:120226736:ACTCAGCTAACCCAGGATCAC:A
120226741	chr2:120226741:G:A
120226911	chr2:120226911:G:A
120227264	chr2:120227264:G:A
120227561	chr2:120227561:G:T
120227579	chr2:120227579:A:G
120227700	chr2:120227700:G:A
120228291	chr2:120228291:C:A
120229027	chr2:120229027:C:T
120229132	chr2:120229132:G:A
120229296	chr2:120229296:T:C
120229597	chr2:120229597:A:G
120229642	chr2:120229642:C:G
120230031	chr2:120230031:G:A
120230269	chr2:120230269:A:G
120230341	chr2:120230341:G:A
120230366	chr2:120230366:G:A
120230664	chr2:120230664:C:T
120230801	chr2:120230801:A:T
120231101	chr2:120231101:A:G
120231345	chr2:120231345:G:A
120231369	chr2:120231369:T:C
120231958	chr2:120231958:G:A
120232042	chr2:120232042:C:T
120232577	chr2:120232577:T:C
120232591	chr2:120232591:G:A
120232856	chr2:120232856:G:A
120232936	chr2:120232936:C:T
120233809	chr2:120233809:A:G
120233992	chr2:120233992:AC:A
120234036	chr2:120234036:C:T
120234508	chr2:120234508:C:T
120234542	chr2:120234542:C:T
120235187	chr2:120235187:C:A
120235281	chr2:120235281:T:TGATA
120235586	chr2:120235586:C:T
120235650	chr2:120235650:A:G
120235696	chr2:120235696:A:G
120235780	chr2:120235780:G:A
120235805	chr2:120235805:G:T
120236048	chr2:120236048:C:T
120236064	chr2:120236064:A:G
120236128	chr2:120236128:G:A
120236344	chr2:120236344:T:G
120236923	chr2:120236923:C:T
120236957	chr2:120236957:G:T
120237168	chr2:120237168:T:A
120237223	chr2:120237223:C:T
120238102	chr2:120238102:C:T
120238276	chr2:120238276:A:C
120238486	chr2:120238486:G:A
120238863	chr2:120238863:G:A
120239725	chr2:120239725:T:C
120239785	chr2:120239785:G:A
120240126	chr2:120240126:G:A
120240296	chr2:120240296:T:A
120240586	chr2:120240586:A:C
120240797	chr2:120240797:C:G
120240915	chr2:120240915:G:C
120241008	chr2:120241008:A:G
120241160	chr2:120241160:C:T
120241484	chr2:120241484:G:C
120241523	chr2:120241523:C:T
120241907	chr2:120241907:C:T
120242254	chr2:120242254:G:A
120242477	chr2:120242477:T:C
120243155	chr2:120243155:G:A
120243633	chr2:120243633:T:A
120243875	chr2:120243875:C:T
120244080	chr2:120244080:C:T
120244151	chr2:120244151:A:G
120245001	chr2:120245001:C:T
120245008	chr2:120245008:G:A
120245131	chr2:120245131:G:A
120245369	chr2:120245369:A:C
120245576	chr2:120245576:G:A
120247099	chr2:120247099:T:G
120247403	chr2:120247403:A:G
120247563	chr2:120247563:C:T
120247975	chr2:120247975:G:A
120248347	chr2:120248347:C:T
120248488	chr2:120248488:C:T
120248932	chr2:120248932:A:G
120249607	chr2:120249607:A:AC
120249644	chr2:120249644:T:C
120250180	chr2:120250180:C:T
120250812	chr2:120250812:G:A
120251099	chr2:120251099:G:A
120251222	chr2:120251222:A:G
120252022	chr2:120252022:A:G
120252673	chr2:120252673:C:A
120252867	chr2:120252867:A:T
120253586	chr2:120253586:T:C
120254084	chr2:120254084:C:G
120254404	chr2:120254404:A:C
120254453	chr2:120254453:A:G
120254457	chr2:120254457:A:G
120254655	chr2:120254655:A:G
120254783	chr2:120254783:G:T
120254852	chr2:120254852:T:A
120254895	chr2:120254895:C:T
120254967	chr2:120254967:C:A
120255082	chr2:120255082:TA:T
120255090	chr2:120255090:T:A
120255255	chr2:120255255:G:A
120255258	chr2:120255258:TG:T
120255293	chr2:120255293:T:C
120255326	chr2:120255326:C:T
120255335	chr2:120255335:A:G
120255593	chr2:120255593:G:A
120256096	chr2:120256096:T:TTC
120256205	chr2:120256205:G:A
120256256	chr2:120256256:G:C
120256306	chr2:120256306:C:T
120256338	chr2:120256338:GATA:G
120256531	chr2:120256531:G:C
120256568	chr2:120256568:A:G
120256794	chr2:120256794:C:T
120256947	chr2:120256947:A:G
120257013	chr2:120257013:C:T
120257107	chr2:120257107:T:TG
120257115	chr2:120257115:T:G
120257254	chr2:120257254:G:A
120257277	chr2:120257277:C:T
120257319	chr2:120257319:G:A
120257769	chr2:120257769:C:T
120257773	chr2:120257773:C:T
120258071	chr2:120258071:G:T
120258171	chr2:120258171:G:A
120258174	chr2:120258174:TTCAG:T
120258231	chr2:120258231:C:T
120258254	chr2:120258254:T:A
120258488	chr2:120258488:G:A
120258613	chr2:120258613:G:C
120258794	chr2:120258794:G:A
120258834	chr2:120258834:G:T
120258898	chr2:120258898:A:G
120258931	chr2:120258931:G:A
120259175	chr2:120259175:T:C
120259198	chr2:120259198:G:A
120259650	chr2:120259650:C:G
120259712	chr2:120259712:G:A
120259742	chr2:120259742:A:G
120259781	chr2:120259781:C:T
120259787	chr2:120259787:G:A
120259813	chr2:120259813:C:T
120259888	chr2:120259888:C:G
120259936	chr2:120259936:T:C
120260006	chr2:120260006:T:C
120260014	chr2:120260014:C:T
120260041	chr2:120260041:C:T
120260074	chr2:120260074:C:T
120260278	chr2:120260278:C:T
120260279	chr2:120260279:G:A
120260389	chr2:120260389:T:C
120260621	chr2:120260621:A:G
120260893	chr2:120260893:A:G
120261111	chr2:120261111:C:T
120261171	chr2:120261171:A:G
120261184	chr2:120261184:T:C
120261185	chr2:120261185:G:A
120261575	chr2:120261575:C:T
120262378	chr2:120262378:A:G
120263065	chr2:120263065:A:C
120263226	chr2:120263226:C:T
120263886	chr2:120263886:C:T
120264049	chr2:120264049:A:G
120264205	chr2:120264205:T:C
120264336	chr2:120264336:G:A
120264555	chr2:120264555:CA:C
120264680	chr2:120264680:C:T
120264778	chr2:120264778:C:G
120264820	chr2:120264820:A:G
120265104	chr2:120265104:A:G
120265117	chr2:120265117:T:C
120265164	chr2:120265164:G:T
120266003	chr2:120266003:A:G
120266175	chr2:120266175:G:A
120266321	chr2:120266321:T:G
120266401	chr2:120266401:C:T
120266685	chr2:120266685:T:A
120266777	chr2:120266777:A:T
120266856	chr2:120266856:A:G
120267222	chr2:120267222:G:A
120267411	chr2:120267411:A:G
120267665	chr2:120267665:G:T
120267679	chr2:120267679:C:T
120268025	chr2:120268025:C:T
120268110	chr2:120268110:C:T
120269006	chr2:120269006:A:G
120269076	chr2:120269076:T:A
120269117	chr2:120269117:G:A
120269498	chr2:120269498:AG:A
120269508	chr2:120269508:T:C
120269592	chr2:120269592:C:T
120269995	chr2:120269995:A:G
120270761	chr2:120270761:T:A
120270942	chr2:120270942:A:G
120270968	chr2:120270968:G:A
120270999	chr2:120270999:G:A
120271257	chr2:120271257:T:TA
120271267	chr2:120271267:T:C
120271276	chr2:120271276:G:A
120271357	chr2:120271357:G:A
120271941	chr2:120271941:C:G
120272010	chr2:120272010:G:A
120272262	chr2:120272262:A:G
120272783	chr2:120272783:C:A
120273173	chr2:120273173:T:TA
120273743	chr2:120273743:G:A
120273857	chr2:120273857:G:A
120274119	chr2:120274119:G:A
120274283	chr2:120274283:T:C
120274386	chr2:120274386:C:T
120274467	chr2:120274467:A:T
120274536	chr2:120274536:CAG:C
120275156	chr2:120275156:G:A
120275842	chr2:120275842:C:T
120275935	chr2:120275935:T:G
120276195	chr2:120276195:C:T
120276419	chr2:120276419:A:G
120276722	chr2:120276722:A:T
120276954	chr2:120276954:A:G
120277075	chr2:120277075:G:A
120277353	chr2:120277353:G:GTA
120277418	chr2:120277418:CAT:C
120277429	chr2:120277429:C:A
120277594	chr2:120277594:A:G
120277654	chr2:120277654:GTGT:G
120277681	chr2:120277681:ATGAG:A
120277781	chr2:120277781:G:A
120277828	chr2:120277828:AAT:A
120277984	chr2:120277984:T:C
120278348	chr2:120278348:CT:C
120278449	chr2:120278449:G:C
120278587	chr2:120278587:G:A
120278757	chr2:120278757:G:A
120279001	chr2:120279001:C:T
120279085	chr2:120279085:T:G
120279442	chr2:120279442:A:G
120279622	chr2:120279622:T:C
120279657	chr2:120279657:A:C
120279703	chr2:120279703:CA:C
120279799	chr2:120279799:A:G
120279954	chr2:120279954:T:G
120280075	chr2:120280075:T:C
120280221	chr2:120280221:C:A
120280774	chr2:120280774:CAA:C
120281035	chr2:120281035:C:T
120281261	chr2:120281261:G:C
120281732	chr2:120281732:T:G
120281816	chr2:120281816:G:C
120281826	chr2:120281826:T:C
120281890	chr2:120281890:G:C
120281935	chr2:120281935:A:G
120282137	chr2:120282137:G:A
120282392	chr2:120282392:C:T
120283458	chr2:120283458:G:T
120283586	chr2:120283586:C:A
120283771	chr2:120283771:A:C
120283930	chr2:120283930:G:A
120284164	chr2:120284164:CT:C
120284220	chr2:120284220:T:C
120284684	chr2:120284684:T:G
120284969	chr2:120284969:C:T
120285614	chr2:120285614:A:T
120285853	chr2:120285853:C:T
120286138	chr2:120286138:A:G
120286570	chr2:120286570:C:T
120286831	chr2:120286831:G:A
120287008	chr2:120287008:A:C
120287271	chr2:120287271:T:C
120287346	chr2:120287346:G:A
120288197	chr2:120288197:C:T
120288308	chr2:120288308:G:A
120288431	chr2:120288431:C:T
120288540	chr2:120288540:C:G
120288701	chr2:120288701:C:T
120289109	chr2:120289109:A:G
120289941	chr2:120289941:C:T
120289999	chr2:120289999:TG:T
120290099	chr2:120290099:A:G
120290435	chr2:120290435:G:A
120291136	chr2:120291136:T:C
120291302	chr2:120291302:C:T
120291502	chr2:120291502:G:T
120291590	chr2:120291590:G:T
120292037	chr2:120292037:G:T
120292839	chr2:120292839:T:C
120293022	chr2:120293022:T:C
120293380	chr2:120293380:ACTT:A
120293564	chr2:120293564:A:G
120294692	chr2:120294692:A:T
120294748	chr2:120294748:G:T
120294875	chr2:120294875:T:C
120294876	chr2:120294876:A:C
120295122	chr2:120295122:A:C
120295282	chr2:120295282:G:A
120295668	chr2:120295668:G:C
120296075	chr2:120296075:A:T
120296719	chr2:120296719:T:C
120296746	chr2:120296746:A:G
120297215	chr2:120297215:A:G
120297696	chr2:120297696:C:T
120297869	chr2:120297869:C:T
120297898	chr2:120297898:GATT:G
120297928	chr2:120297928:C:T
120298334	chr2:120298334:A:C
120298772	chr2:120298772:A:G
120298919	chr2:120298919:A:G
120299598	chr2:120299598:T:C
120299682	chr2:120299682:C:T
120300616	chr2:120300616:C:T
120300739	chr2:120300739:G:A
120300836	chr2:120300836:A:G
120300903	chr2:120300903:C:T
120301260	chr2:120301260:A:G
120301277	chr2:120301277:G:T
120301596	chr2:120301596:A:G
120301867	chr2:120301867:G:A
120301971	chr2:120301971:G:A
120302260	chr2:120302260:C:T
120302419	chr2:120302419:C:T
120302554	chr2:120302554:G:A
120303006	chr2:120303006:C:G
120303417	chr2:120303417:C:G
120303618	chr2:120303618:C:T
120303619	chr2:120303619:G:A
120303715	chr2:120303715:C:T
120304248	chr2:120304248:G:A
120304364	chr2:120304364:C:T
120305724	chr2:120305724:C:T
120306226	chr2:120306226:G:A
120306518	chr2:120306518:G:A
120306634	chr2:120306634:C:T
120306667	chr2:120306667:T:C
120306670	chr2:120306670:G:A
120306675	chr2:120306675:T:C
120307271	chr2:120307271:C:T
120307339	chr2:120307339:C:T
120307435	chr2:120307435:G:A
120307554	chr2:120307554:C:CAGGGAGATGAGCAGATTTCTGGAGAAGG
120307704	chr2:120307704:C:T
120308351	chr2:120308351:A:G
120308735	chr2:120308735:G:A
120308916	chr2:120308916:C:T
120309008	chr2:120309008:G:A
120309062	chr2:120309062:G:A
120309071	chr2:120309071:A:C
120309169	chr2:120309169:G:A
120309419	chr2:120309419:T:C
120309640	chr2:120309640:C:T
120309716	chr2:120309716:C:T
120309789	chr2:120309789:T:G
120309936	chr2:120309936:G:A
120309998	chr2:120309998:T:G
120310767	chr2:120310767:C:T
120311188	chr2:120311188:C:T
120311558	chr2:120311558:T:C
120311856	chr2:120311856:G:A
120312193	chr2:120312193:C:T
120312313	chr2:120312313:G:A
120312346	chr2:120312346:C:T
120313006	chr2:120313006:G:A
120313136	chr2:120313136:G:T
120313153	chr2:120313153:C:T
120313165	chr2:120313165:C:T
120313235	chr2:120313235:C:T
120313282	chr2:120313282:CG:C
120313519	chr2:120313519:TA:T
120313623	chr2:120313623:C:G
120313727	chr2:120313727:A:G
120314360	chr2:120314360:C:T
120314472	chr2:120314472:C:G
120315677	chr2:120315677:C:T
120315707	chr2:120315707:T:C
120315970	chr2:120315970:C:T
120316046	chr2:120316046:G:A
120316141	chr2:120316141:T:C
120316287	chr2:120316287:G:A
120316887	chr2:120316887:A:G
120317517	chr2:120317517:A:G
120317625	chr2:120317625:C:T
120317879	chr2:120317879:C:A
120318181	chr2:120318181:C:T
120318202	chr2:120318202:G:A
120318250	chr2:120318250:C:T
120318409	chr2:120318409:G:A
120318632	chr2:120318632:A:G
120318648	chr2:120318648:G:A
120318848	chr2:120318848:G:A
120318909	chr2:120318909:C:T
120319053	chr2:120319053:A:G
120319608	chr2:120319608:A:G
120319609	chr2:120319609:G:A
120319735	chr2:120319735:A:G
120320143	chr2:120320143:G:A
120320230	chr2:120320230:G:A
120320660	chr2:120320660:C:G
120321401	chr2:120321401:C:T
120321425	chr2:120321425:C:T
120321571	chr2:120321571:T:G
120321598	chr2:120321598:C:T
120321684	chr2:120321684:G:C
120321939	chr2:120321939:A:C
120321991	chr2:120321991:C:T
120322415	chr2:120322415:C:G
120322473	chr2:120322473:G:A
120322930	chr2:120322930:A:G
120322983	chr2:120322983:A:G
120323278	chr2:120323278:A:AC
120323606	chr2:120323606:G:A
120323893	chr2:120323893:G:T
120324027	chr2:120324027:G:T
120324663	chr2:120324663:C:T
120325395	chr2:120325395:T:C
120325746	chr2:120325746:G:A
120326011	chr2:120326011:G:A
120326761	chr2:120326761:C:T
120326769	chr2:120326769:T:C
120327131	chr2:120327131:C:G
120327298	chr2:120327298:G:T
120327417	chr2:120327417:A:G
120327559	chr2:120327559:G:A
120327994	chr2:120327994:C:T
120328191	chr2:120328191:G:A
120328695	chr2:120328695:C:T
120328707	chr2:120328707:C:G
120328895	chr2:120328895:C:T
120329103	chr2:120329103:T:C
120329472	chr2:120329472:C:T
120330092	chr2:120330092:C:T
120330247	chr2:120330247:C:T
120330405	chr2:120330405:C:T
120330420	chr2:120330420:T:A
120330606	chr2:120330606:G:A
120330623	chr2:120330623:C:G
120330686	chr2:120330686:T:C
120330856	chr2:120330856:C:A
120331066	chr2:120331066:C:T
120331173	chr2:120331173:GT:G
120331290	chr2:120331290:T:A
120331420	chr2:120331420:T:C
120331553	chr2:120331553:G:A
120331994	chr2:120331994:T:A
120332155	chr2:120332155:T:C
120332294	chr2:120332294:T:C
120332651	chr2:120332651:TA:T
120332711	chr2:120332711:A:G
120333038	chr2:120333038:C:T
120333078	chr2:120333078:A:G
120333195	chr2:120333195:C:T
120333369	chr2:120333369:A:G
120333420	chr2:120333420:C:T
120333522	chr2:120333522:C:T
120333564	chr2:120333564:C:T
120333753	chr2:120333753:C:A
120333825	chr2:120333825:C:T
120334069	chr2:120334069:A:G
120334392	chr2:120334392:A:G
120334704	chr2:120334704:A:G
120334728	chr2:120334728:T:C
120334812	chr2:120334812:A:G
120334872	chr2:120334872:G:A
120334924	chr2:120334924:G:A
120335012	chr2:120335012:T:A
120335224	chr2:120335224:T:C
120335291	chr2:120335291:T:C
120335434	chr2:120335434:C:T
120335911	chr2:120335911:C:T
120335913	chr2:120335913:C:T
120335989	chr2:120335989:A:G
120336117	chr2:120336117:A:G
120336808	chr2:120336808:G:A
120337379	chr2:120337379:C:T
120337609	chr2:120337609:T:C
120337792	chr2:120337792:A:G
120338311	chr2:120338311:A:G
120338344	chr2:120338344:T:C
120338411	chr2:120338411:GCTAT:G
120338513	chr2:120338513:C:T
120338853	chr2:120338853:G:C
120338895	chr2:120338895:C:T
120339084	chr2:120339084:T:A
120339257	chr2:120339257:A:G
120339448	chr2:120339448:G:A
120339513	chr2:120339513:C:T
120339949	chr2:120339949:A:G
120340376	chr2:120340376:A:G
120340951	chr2:120340951:G:A
120341283	chr2:120341283:G:C
120342254	chr2:120342254:C:T
120342299	chr2:120342299:T:C
120342342	chr2:120342342:T:C
120342593	chr2:120342593:A:G
120343076	chr2:120343076:C:T
120343260	chr2:120343260:C:T
120343518	chr2:120343518:T:C
120343633	chr2:120343633:T:C
120343905	chr2:120343905:G:A
120344561	chr2:120344561:G:C
120347137	chr2:120347137:C:T
120348427	chr2:120348427:A:G
120349499	chr2:120349499:C:T
120351868	chr2:120351868:G:A
120352302	chr2:120352302:G:A
120352811	chr2:120352811:G:C
120352983	chr2:120352983:C:A
120353027	chr2:120353027:T:C
120353421	chr2:120353421:TC:T
120353427	chr2:120353427:G:A
120353604	chr2:120353604:TC:T
120353684	chr2:120353684:C:T
120353734	chr2:120353734:A:G
120353840	chr2:120353840:TC:T
120353875	chr2:120353875:AGTACTT:A
120354111	chr2:120354111:T:C
120354585	chr2:120354585:G:A
120354859	chr2:120354859:G:T
120355220	chr2:120355220:A:T
120355569	chr2:120355569:G:A
120355667	chr2:120355667:G:A
120355682	chr2:120355682:C:T
120356192	chr2:120356192:C:T
120356220	chr2:120356220:C:T
120356279	chr2:120356279:C:T
120356448	chr2:120356448:T:A
120356496	chr2:120356496:T:A
120356520	chr2:120356520:G:A
120356687	chr2:120356687:G:A
120356740	chr2:120356740:C:T
120356853	chr2:120356853:C:T
120356858	chr2:120356858:C:T
120357067	chr2:120357067:C:A
120357136	chr2:120357136:A:AG
120357161	chr2:120357161:C:T
120357339	chr2:120357339:A:G
120357563	chr2:120357563:G:A
120358001	chr2:120358001:A:G
120358925	chr2:120358925:C:T
120359066	chr2:120359066:G:A
120359242	chr2:120359242:G:A
120359288	chr2:120359288:G:A
120359494	chr2:120359494:G:A
120360123	chr2:120360123:C:G
120360455	chr2:120360455:A:G
120360548	chr2:120360548:T:C
120360595	chr2:120360595:TC:T
120360968	chr2:120360968:A:G
120361345	chr2:120361345:A:C
120361365	chr2:120361365:A:G
120362171	chr2:120362171:C:T
120362239	chr2:120362239:TC:T
120362281	chr2:120362281:A:G
120362668	chr2:120362668:A:G
120362976	chr2:120362976:T:C
120363616	chr2:120363616:G:A
120363787	chr2:120363787:T:G
120363829	chr2:120363829:A:G
120363891	chr2:120363891:C:T
120364081	chr2:120364081:T:C
120364110	chr2:120364110:G:A
120364169	chr2:120364169:G:A
120364226	chr2:120364226:T:A
120364229	chr2:120364229:G:A
120364350	chr2:120364350:C:T
120364554	chr2:120364554:G:A
120364709	chr2:120364709:C:T
120364831	chr2:120364831:G:A
120365240	chr2:120365240:G:T
120365512	chr2:120365512:C:CT
120365533	chr2:120365533:G:A
120365807	chr2:120365807:T:G
120365920	chr2:120365920:A:G
120365941	chr2:120365941:C:T
120366065	chr2:120366065:G:T
120366278	chr2:120366278:G:A
120366293	chr2:120366293:C:T
120366322	chr2:120366322:T:A
120366500	chr2:120366500:C:T
120366737	chr2:120366737:C:T
120367069	chr2:120367069:G:A
120367222	chr2:120367222:T:C
120367262	chr2:120367262:G:T
120367311	chr2:120367311:C:T
120367455	chr2:120367455:A:G
120367534	chr2:120367534:C:T
120367643	chr2:120367643:G:A
120367707	chr2:120367707:C:A
120367780	chr2:120367780:C:T
120367830	chr2:120367830:C:T
120368103	chr2:120368103:G:A
120368120	chr2:120368120:C:G
120368175	chr2:120368175:C:T
120368176	chr2:120368176:G:A
120368569	chr2:120368569:T:G
120368682	chr2:120368682:A:G
120368703	chr2:120368703:G:A
120368876	chr2:120368876:A:G
120368917	chr2:120368917:C:T
120369155	chr2:120369155:G:A
120369167	chr2:120369167:A:G
120369197	chr2:120369197:G:A
120369253	chr2:120369253:C:T
120369390	chr2:120369390:C:T
120369432	chr2:120369432:A:C
120369453	chr2:120369453:C:T
120369472	chr2:120369472:A:G
120369669	chr2:120369669:A:C
120369719	chr2:120369719:T:C
120369867	chr2:120369867:C:T
120369965	chr2:120369965:G:C
120370022	chr2:120370022:G:C
120370125	chr2:120370125:C:T
120370178	chr2:120370178:G:A
120370192	chr2:120370192:C:A
120370347	chr2:120370347:G:C
120370360	chr2:120370360:TTTCTTTTG:T
120370594	chr2:120370594:C:T
120370688	chr2:120370688:T:C
120370709	chr2:120370709:T:C
120371008	chr2:120371008:T:C
120371236	chr2:120371236:C:G
120371792	chr2:120371792:C:T
120372343	chr2:120372343:A:T
120372511	chr2:120372511:A:G
120372544	chr2:120372544:G:A
120372566	chr2:120372566:C:G
120373587	chr2:120373587:T:C
120373974	chr2:120373974:C:T
120374058	chr2:120374058:A:G
120374231	chr2:120374231:T:C
120374680	chr2:120374680:G:A
120374717	chr2:120374717:G:A
120374856	chr2:120374856:T:C
120375579	chr2:120375579:G:A
120375669	chr2:120375669:C:T
120376331	chr2:120376331:A:G
120377019	chr2:120377019:T:C
120377062	chr2:120377062:C:T
120377373	chr2:120377373:C:T
120377497	chr2:120377497:C:G
120377506	chr2:120377506:A:T
120377564	chr2:120377564:C:A
120377590	chr2:120377590:C:T
120377733	chr2:120377733:T:C
120377799	chr2:120377799:G:A
120378079	chr2:120378079:A:G
120378375	chr2:120378375:C:T
120378701	chr2:120378701:T:A
120378813	chr2:120378813:T:G
120378831	chr2:120378831:C:A
120379495	chr2:120379495:T:C
120379583	chr2:120379583:A:T
120379793	chr2:120379793:C:T
120380016	chr2:120380016:T:C
120380040	chr2:120380040:T:C
120380089	chr2:120380089:C:T
120380237	chr2:120380237:G:A
120380954	chr2:120380954:T:C
120381030	chr2:120381030:A:G
120381245	chr2:120381245:C:T
120381271	chr2:120381271:A:G
120381434	chr2:120381434:G:A
120381613	chr2:120381613:C:T
120381689	chr2:120381689:T:A
120381905	chr2:120381905:C:T
120382119	chr2:120382119:G:A
120382362	chr2:120382362:T:C
120382366	chr2:120382366:G:A
120382893	chr2:120382893:C:T
120383029	chr2:120383029:C:A
120383209	chr2:120383209:G:A
120383244	chr2:120383244:G:A
120383298	chr2:120383298:T:G
120383433	chr2:120383433:A:G
120384269	chr2:120384269:G:A
120384797	chr2:120384797:G:A
120384927	chr2:120384927:C:T
120384929	chr2:120384929:G:T
120386014	chr2:120386014:T:C
120386767	chr2:120386767:A:G
120386848	chr2:120386848:C:T
120387020	chr2:120387020:C:G
120387240	chr2:120387240:T:C
120387375	chr2:120387375:A:G
120387445	chr2:120387445:A:G
120387699	chr2:120387699:TCC:T
120387776	chr2:120387776:T:C
120387974	chr2:120387974:G:C
120388213	chr2:120388213:G:A
120388501	chr2:120388501:A:G
120388925	chr2:120388925:T:C
120388929	chr2:120388929:C:G
120389038	chr2:120389038:T:C
120389167	chr2:120389167:G:A
120389204	chr2:120389204:C:G
120389224	chr2:120389224:T:C
120389459	chr2:120389459:G:A
120389489	chr2:120389489:G:A
120389544	chr2:120389544:A:T
120389632	chr2:120389632:G:A
120389767	chr2:120389767:C:T
120389931	chr2:120389931:C:T
120390058	chr2:120390058:A:G
120390136	chr2:120390136:T:C
120390150	chr2:120390150:G:T
120390169	chr2:120390169:T:C
120390209	chr2:120390209:G:A
120390665	chr2:120390665:A:T
120390690	chr2:120390690:G:C
120391290	chr2:120391290:T:G
120392073	chr2:120392073:C:T
120392116	chr2:120392116:T:C
120392128	chr2:120392128:T:A
120392174	chr2:120392174:C:T
120392394	chr2:120392394:G:A
120392520	chr2:120392520:T:C
120393024	chr2:120393024:T:C
120393213	chr2:120393213:T:A
120393264	chr2:120393264:T:C
120393356	chr2:120393356:A:T
120393377	chr2:120393377:C:T
120393426	chr2:120393426:G:A
120393579	chr2:120393579:C:A
120393681	chr2:120393681:C:T
120393834	chr2:120393834:C:T
120393874	chr2:120393874:C:G
120394436	chr2:120394436:A:G
120394481	chr2:120394481:C:T
120394504	chr2:120394504:G:A
120394716	chr2:120394716:C:T
120395027	chr2:120395027:T:A
120395135	chr2:120395135:C:T
120395263	chr2:120395263:G:A
120395618	chr2:120395618:C:G
120395704	chr2:120395704:G:A
120395708	chr2:120395708:C:T
120395710	chr2:120395710:G:A
120396047	chr2:120396047:C:T
120396293	chr2:120396293:A:G
120396371	chr2:120396371:T:C
120396912	chr2:120396912:A:G
120396938	chr2:120396938:C:T
120396960	chr2:120396960:T:C
120397054	chr2:120397054:C:T
120397357	chr2:120397357:A:G
120397541	chr2:120397541:C:T
120397611	chr2:120397611:C:T
120397616	chr2:120397616:G:A
120397643	chr2:120397643:C:T
120397776	chr2:120397776:A:C
120398230	chr2:120398230:A:T
120398278	chr2:120398278:A:C
120398470	chr2:120398470:C:T
120398486	chr2:120398486:G:A
120398560	chr2:120398560:T:C
120398677	chr2:120398677:C:T
120398999	chr2:120398999:C:G
120399017	chr2:120399017:G:T
120399226	chr2:120399226:G:A
120399290	chr2:120399290:G:A
120399357	chr2:120399357:C:T
120399392	chr2:120399392:C:T
120399468	chr2:120399468:A:C
120399622	chr2:120399622:G:A
120399909	chr2:120399909:C:G
120400057	chr2:120400057:T:G
120400242	chr2:120400242:C:T
120400326	chr2:120400326:T:C
120400689	chr2:120400689:C:T
120400775	chr2:120400775:C:T
120401115	chr2:120401115:G:A
120401441	chr2:120401441:G:C
120401442	chr2:120401442:G:A
120401629	chr2:120401629:G:A
120401682	chr2:120401682:G:A
120401948	chr2:120401948:G:C
120402199	chr2:120402199:C:G
120402545	chr2:120402545:G:T
120402655	chr2:120402655:G:A
120402929	chr2:120402929:T:A
120403192	chr2:120403192:A:G
120403322	chr2:120403322:C:T
120403478	chr2:120403478:G:A
120403551	chr2:120403551:G:A
120403826	chr2:120403826:A:G
120403944	chr2:120403944:G:A
120404815	chr2:120404815:G:A
120404841	chr2:120404841:CT:C
120404882	chr2:120404882:G:A
120406414	chr2:120406414:C:A
120406706	chr2:120406706:G:A
120406718	chr2:120406718:C:T
120406779	chr2:120406779:G:A
120406958	chr2:120406958:C:T
120406987	chr2:120406987:G:A
120407136	chr2:120407136:A:G
120407493	chr2:120407493:C:T
120407964	chr2:120407964:A:G
120408075	chr2:120408075:A:G
120408108	chr2:120408108:G:T
120408273	chr2:120408273:C:T
120408555	chr2:120408555:G:A
120408561	chr2:120408561:A:G
120409015	chr2:120409015:G:A
120409109	chr2:120409109:T:C
120409123	chr2:120409123:G:A
120409136	chr2:120409136:G:A
120409212	chr2:120409212:T:C
120410433	chr2:120410433:C:T
120410503	chr2:120410503:ATAT:A
120410584	chr2:120410584:A:G
120410598	chr2:120410598:C:T
120411216	chr2:120411216:A:G
120411416	chr2:120411416:A:G
120411460	chr2:120411460:A:G
120411479	chr2:120411479:T:C
120411527	chr2:120411527:G:A
120411567	chr2:120411567:GT:G
120411619	chr2:120411619:G:A
120412400	chr2:120412400:A:C
120412637	chr2:120412637:C:T
120413047	chr2:120413047:C:T
120413399	chr2:120413399:G:A
120413607	chr2:120413607:C:T
120414090	chr2:120414090:A:G
120414263	chr2:120414263:C:T
120414618	chr2:120414618:C:T
120414779	chr2:120414779:C:T
120415061	chr2:120415061:C:T
120415259	chr2:120415259:C:T
120415545	chr2:120415545:A:G
120415568	chr2:120415568:G:A
120415764	chr2:120415764:T:TTTGAGTGGTGGACC
120415981	chr2:120415981:TG:T
120416032	chr2:120416032:G:A
120416208	chr2:120416208:T:C
120417454	chr2:120417454:C:T
120418024	chr2:120418024:A:C
120418109	chr2:120418109:T:C
120418380	chr2:120418380:C:T
120418679	chr2:120418679:C:T
120418994	chr2:120418994:T:C
120419059	chr2:120419059:T:C
120419597	chr2:120419597:A:G
120419665	chr2:120419665:C:T
120419990	chr2:120419990:C:T
120420426	chr2:120420426:T:C
120420604	chr2:120420604:G:C
120420676	chr2:120420676:C:T
120420910	chr2:120420910:A:G
120421081	chr2:120421081:A:G
120421191	chr2:120421191:G:A
120421321	chr2:120421321:C:T
120421540	chr2:120421540:T:G
120421550	chr2:120421550:A:G
120421608	chr2:120421608:G:A
120421620	chr2:120421620:C:G
120421699	chr2:120421699:T:A
120421827	chr2:120421827:G:C
120422464	chr2:120422464:C:T
120422981	chr2:120422981:G:A
120423226	chr2:120423226:C:T
120423758	chr2:120423758:T:A
120423759	chr2:120423759:C:T
120423837	chr2:120423837:G:A
120424045	chr2:120424045:C:T
120424614	chr2:120424614:C:T
120424724	chr2:120424724:T:C
120425484	chr2:120425484:G:A
120425486	chr2:120425486:C:T
120425715	chr2:120425715:T:A
120425873	chr2:120425873:A:G
120426333	chr2:120426333:C:A
120426640	chr2:120426640:G:T
120426644	chr2:120426644:T:C
120427105	chr2:120427105:A:G
120428274	chr2:120428274:T:C
120428511	chr2:120428511:A:G
120429024	chr2:120429024:C:CAG
120429095	chr2:120429095:C:T
120429389	chr2:120429389:C:T
120429487	chr2:120429487:T:C
120429638	chr2:120429638:C:G
120429817	chr2:120429817:C:A
120429951	chr2:120429951:C:T
120430038	chr2:120430038:C:T
120430170	chr2:120430170:T:C
120430508	chr2:120430508:C:A
120431028	chr2:120431028:T:C
120431037	chr2:120431037:T:C
120431102	chr2:120431102:C:T
120431171	chr2:120431171:C:T
120431361	chr2:120431361:A:T
120431412	chr2:120431412:TC:T
120431611	chr2:120431611:C:A
120431741	chr2:120431741:A:G
120432253	chr2:120432253:C:T
120432499	chr2:120432499:T:C
120432543	chr2:120432543:G:A
120433102	chr2:120433102:C:A
120433258	chr2:120433258:T:C
120433335	chr2:120433335:T:A
120433352	chr2:120433352:G:A
120433724	chr2:120433724:T:C
120434165	chr2:120434165:C:T
120434530	chr2:120434530:C:T
120434909	chr2:120434909:C:T
120435264	chr2:120435264:C:T
120435514	chr2:120435514:C:T
120435526	chr2:120435526:A:C
120435558	chr2:120435558:A:G
120435814	chr2:120435814:C:T
120435882	chr2:120435882:A:G
120435908	chr2:120435908:G:A
120436047	chr2:120436047:C:T
120436180	chr2:120436180:C:T
120436269	chr2:120436269:T:C
120436349	chr2:120436349:C:T
120436384	chr2:120436384:C:T
120436599	chr2:120436599:G:A
120436646	chr2:120436646:C:T
120436746	chr2:120436746:G:A
120436908	chr2:120436908:C:T
120437088	chr2:120437088:C:T
120437521	chr2:120437521:G:A
120437605	chr2:120437605:A:G
120437660	chr2:120437660:A:G
120437775	chr2:120437775:G:A
120438800	chr2:120438800:C:T
120438933	chr2:120438933:TC:T
120439170	chr2:120439170:A:G
120439276	chr2:120439276:A:G
120439501	chr2:120439501:C:T
120439507	chr2:120439507:T:G
120439526	chr2:120439526:C:T
120439651	chr2:120439651:C:T
120439765	chr2:120439765:C:A
120439949	chr2:120439949:C:A
120440199	chr2:120440199:C:T
120440313	chr2:120440313:C:T
120440502	chr2:120440502:A:T
120440692	chr2:120440692:TCTCCGAGAGCA:T
120440832	chr2:120440832:G:A
120440929	chr2:120440929:G:A
120440931	chr2:120440931:G:A
120440940	chr2:120440940:T:C
120441185	chr2:120441185:A:G
120441779	chr2:120441779:T:G
120441964	chr2:120441964:G:T
120442432	chr2:120442432:A:G
120442557	chr2:120442557:T:C
120442964	chr2:120442964:C:T
120443066	chr2:120443066:C:A
120443135	chr2:120443135:C:T
120443643	chr2:120443643:A:G
120444143	chr2:120444143:C:T
120444454	chr2:120444454:T:C
120444576	chr2:120444576:T:C
120444577	chr2:120444577:G:A
120445169	chr2:120445169:G:T
120445203	chr2:120445203:G:A
120445365	chr2:120445365:T:C
120445548	chr2:120445548:G:A
120445845	chr2:120445845:G:A
120445935	chr2:120445935:C:T
120446006	chr2:120446006:T:C
120446063	chr2:120446063:T:A
120446199	chr2:120446199:T:C
120446241	chr2:120446241:A:G
120446404	chr2:120446404:G:A
120446441	chr2:120446441:G:A
120446543	chr2:120446543:C:G
120446931	chr2:120446931:G:C
120446990	chr2:120446990:G:A
120447580	chr2:120447580:A:G
120448081	chr2:120448081:G:C
120448278	chr2:120448278:A:T
120448387	chr2:120448387:T:A
120449442	chr2:120449442:A:T
120449726	chr2:120449726:G:A
120450507	chr2:120450507:T:C
120450651	chr2:120450651:C:T
120451211	chr2:120451211:G:A
120451244	chr2:120451244:A:T
120451592	chr2:120451592:G:A
120451930	chr2:120451930:GGAA:G
120452620	chr2:120452620:T:G
120453168	chr2:120453168:C:T
120453630	chr2:120453630:T:C
120453968	chr2:120453968:A:G
120454053	chr2:120454053:T:C
120454156	chr2:120454156:A:G
120454170	chr2:120454170:G:C
120454245	chr2:120454245:C:G
120454462	chr2:120454462:A:T
120454645	chr2:120454645:A:G
120454697	chr2:120454697:C:A
120454966	chr2:120454966:G:T
120455018	chr2:120455018:G:A
120455101	chr2:120455101:A:T
120455265	chr2:120455265:AG:A
120455280	chr2:120455280:T:C
120455422	chr2:120455422:G:C
120455838	chr2:120455838:T:C
120455945	chr2:120455945:G:T
120456189	chr2:120456189:C:T
120456316	chr2:120456316:T:C
120456417	chr2:120456417:T:C
120456474	chr2:120456474:G:A
120456553	chr2:120456553:C:T
120456826	chr2:120456826:C:T
120456916	chr2:120456916:G:A
120456928	chr2:120456928:C:T
120457316	chr2:120457316:A:G
120457336	chr2:120457336:C:T
120457574	chr2:120457574:C:T
120457712	chr2:120457712:G:A
120457885	chr2:120457885:G:A
120457935	chr2:120457935:T:C
120458010	chr2:120458010:C:T
120458067	chr2:120458067:C:T
120458135	chr2:120458135:AT:A
120458384	chr2:120458384:G:A
120458523	chr2:120458523:C:A
120458601	chr2:120458601:A:G
120458763	chr2:120458763:C:T
120459251	chr2:120459251:C:T
120459992	chr2:120459992:G:A
120460311	chr2:120460311:T:C
120460421	chr2:120460421:TCAC:T
120460584	chr2:120460584:A:G
120460717	chr2:120460717:T:A
120460742	chr2:120460742:G:C
120460805	chr2:120460805:G:A
120460991	chr2:120460991:CA:C
120461447	chr2:120461447:C:T
120461917	chr2:120461917:G:A
120462071	chr2:120462071:C:A
120462126	chr2:120462126:C:A
120462176	chr2:120462176:G:A
120462447	chr2:120462447:C:T
120462780	chr2:120462780:A:G
120462893	chr2:120462893:CTG:C
120462914	chr2:120462914:G:GC
120462941	chr2:120462941:G:T
120462975	chr2:120462975:C:G
120463297	chr2:120463297:C:T
120463470	chr2:120463470:G:A
120463488	chr2:120463488:C:T
120463489	chr2:120463489:G:A
120463497	chr2:120463497:C:T
120463630	chr2:120463630:G:A
120463641	chr2:120463641:C:T
120464016	chr2:120464016:G:A
120464187	chr2:120464187:T:C
120464247	chr2:120464247:C:T
120464638	chr2:120464638:GGGCCTTCA:G
120464698	chr2:120464698:G:T
120464775	chr2:120464775:G:A
120465218	chr2:120465218:T:C
120465221	chr2:120465221:G:A
120465293	chr2:120465293:C:T
120465698	chr2:120465698:C:T
120466621	chr2:120466621:G:A
120466777	chr2:120466777:G:A
120466984	chr2:120466984:T:C
120467421	chr2:120467421:G:T
120467463	chr2:120467463:G:A
120467597	chr2:120467597:A:G
120467869	chr2:120467869:T:C
120467923	chr2:120467923:A:G
120467982	chr2:120467982:C:T
120468060	chr2:120468060:C:T
120468254	chr2:120468254:A:G
120468561	chr2:120468561:G:A
120468680	chr2:120468680:C:T
120468730	chr2:120468730:T:C
120469724	chr2:120469724:T:C
120469930	chr2:120469930:G:A
120470035	chr2:120470035:G:A
120470254	chr2:120470254:G:A
120470333	chr2:120470333:C:A
120470458	chr2:120470458:G:A
120470601	chr2:120470601:C:T
120470750	chr2:120470750:G:A
120471035	chr2:120471035:C:CCTT
120471311	chr2:120471311:C:T
120471350	chr2:120471350:G:A
120471999	chr2:120471999:C:G
120472020	chr2:120472020:C:T
120472037	chr2:120472037:G:C
120472231	chr2:120472231:G:A
120472283	chr2:120472283:G:T
120472487	chr2:120472487:A:G
120472500	chr2:120472500:T:C
120472768	chr2:120472768:G:A
120473774	chr2:120473774:C:T
120473929	chr2:120473929:G:A
120473939	chr2:120473939:G:A
120474289	chr2:120474289:C:T
120474427	chr2:120474427:G:T
120476332	chr2:120476332:G:A
120476564	chr2:120476564:C:T
120476783	chr2:120476783:C:T
120476950	chr2:120476950:C:G
120477284	chr2:120477284:T:C
120477390	chr2:120477390:G:A
120477414	chr2:120477414:A:G
120477658	chr2:120477658:T:C
120477765	chr2:120477765:C:T
120477922	chr2:120477922:C:A
120477975	chr2:120477975:A:G
120478184	chr2:120478184:T:C
120478704	chr2:120478704:AT:A
120478751	chr2:120478751:T:C
120478952	chr2:120478952:G:A
120479014	chr2:120479014:G:A
120479027	chr2:120479027:G:C
120479456	chr2:120479456:T:A
120479652	chr2:120479652:C:A
120479699	chr2:120479699:C:T
120479971	chr2:120479971:A:G
120480261	chr2:120480261:G:A
120480451	chr2:120480451:A:G
120480716	chr2:120480716:G:A
120480842	chr2:120480842:C:T
120480888	chr2:120480888:TGA:T
120481184	chr2:120481184:ACACT:A
120481680	chr2:120481680:C:G
120481784	chr2:120481784:T:C
120481877	chr2:120481877:C:T
120482690	chr2:120482690:T:C
120483052	chr2:120483052:A:G
120483057	chr2:120483057:T:G
120483075	chr2:120483075:C:A
120483261	chr2:120483261:C:T
120483500	chr2:120483500:C:T
120483564	chr2:120483564:G:A
120483600	chr2:120483600:T:C
120483914	chr2:120483914:G:T
120484382	chr2:120484382:T:C
120484813	chr2:120484813:C:T
120485088	chr2:120485088:T:G
120485193	chr2:120485193:A:G
120485420	chr2:120485420:C:T
120485536	chr2:120485536:C:T
120485594	chr2:120485594:C:T
120485618	chr2:120485618:C:T
120485903	chr2:120485903:G:A
120486029	chr2:120486029:G:A
120486287	chr2:120486287:C:T
120486508	chr2:120486508:C:T
120486556	chr2:120486556:G:A
120486596	chr2:120486596:G:A
120486696	chr2:120486696:T:C
120486745	chr2:120486745:C:T
120486751	chr2:120486751:C:T
120486883	chr2:120486883:G:A
120486933	chr2:120486933:T:C
120487329	chr2:120487329:C:T
120487520	chr2:120487520:T:C
120487546	chr2:120487546:T:C
120487798	chr2:120487798:C:T
120487907	chr2:120487907:TGCCTG:T
120487964	chr2:120487964:G:A
120488027	chr2:120488027:T:C
120488038	chr2:120488038:G:T
120488159	chr2:120488159:G:A
120488420	chr2:120488420:A:G
120488718	chr2:120488718:C:G
120488921	chr2:120488921:G:A
120488992	chr2:120488992:T:C
120489517	chr2:120489517:T:C
120489544	chr2:120489544:C:T
120489556	chr2:120489556:C:T
120489595	chr2:120489595:T:C
120489599	chr2:120489599:C:T
120489611	chr2:120489611:C:G
120489789	chr2:120489789:A:G
120489816	chr2:120489816:C:T
120490023	chr2:120490023:T:G
120490114	chr2:120490114:A:G
120490326	chr2:120490326:C:A
120490359	chr2:120490359:G:T
120490558	chr2:120490558:A:G
120490834	chr2:120490834:A:AC
120490862	chr2:120490862:A:G
120491074	chr2:120491074:C:T
120491075	chr2:120491075:A:G
120491085	chr2:120491085:G:A
120491215	chr2:120491215:A:G
120491338	chr2:120491338:A:C
120491429	chr2:120491429:G:A
120491443	chr2:120491443:T:G
120491505	chr2:120491505:G:A
120492022	chr2:120492022:A:G
120492105	chr2:120492105:C:T
120492106	chr2:120492106:A:G
120492450	chr2:120492450:G:A
120492901	chr2:120492901:T:G
120492925	chr2:120492925:T:G
120493243	chr2:120493243:T:A
120493244	chr2:120493244:A:T
120493445	chr2:120493445:A:C
120493605	chr2:120493605:A:G
120493935	chr2:120493935:G:A
120493943	chr2:120493943:G:C
120493960	chr2:120493960:G:T
120494142	chr2:120494142:C:T
120494560	chr2:120494560:T:C
120495253	chr2:120495253:G:A
120495272	chr2:120495272:C:T
120495712	chr2:120495712:C:T
120495742	chr2:120495742:G:A
120495790	chr2:120495790:G:A
120496020	chr2:120496020:A:G
120496035	chr2:120496035:T:C
120496074	chr2:120496074:AG:A
120496148	chr2:120496148:C:T
120496180	chr2:120496180:C:T
120496376	chr2:120496376:G:A
120496452	chr2:120496452:G:A
120496793	chr2:120496793:G:A
120496846	chr2:120496846:G:T
120496940	chr2:120496940:C:T
120497662	chr2:120497662:C:T
120498151	chr2:120498151:G:C
120498223	chr2:120498223:G:T
120498865	chr2:120498865:C:T
120498873	chr2:120498873:G:A
120498985	chr2:120498985:C:T
120499023	chr2:120499023:C:T
120499094	chr2:120499094:C:A
120499335	chr2:120499335:G:A
120499552	chr2:120499552:C:T
120499653	chr2:120499653:C:G
120499766	chr2:120499766:C:T
120499946	chr2:120499946:A:G
120500603	chr2:120500603:C:T
120500604	chr2:120500604:G:A
120501031	chr2:120501031:A:G
120501088	chr2:120501088:G:A
120501103	chr2:120501103:C:T
120501254	chr2:120501254:A:G
120501452	chr2:120501452:T:A
120501554	chr2:120501554:G:C
120501624	chr2:120501624:T:C
120502679	chr2:120502679:T:C
120502780	chr2:120502780:A:C
120502910	chr2:120502910:G:T
120502934	chr2:120502934:C:T
120503042	chr2:120503042:T:C
120503043	chr2:120503043:C:T
120503218	chr2:120503218:G:C
120503333	chr2:120503333:C:T
120503518	chr2:120503518:C:T
120503834	chr2:120503834:G:A
120503897	chr2:120503897:C:T
120504009	chr2:120504009:T:C
120504420	chr2:120504420:A:G
120504471	chr2:120504471:C:A
120504894	chr2:120504894:C:T
120505006	chr2:120505006:T:C
120505028	chr2:120505028:A:G
120505152	chr2:120505152:C:T
120505199	chr2:120505199:C:T
120505586	chr2:120505586:G:A
120505703	chr2:120505703:A:G
120506278	chr2:120506278:C:A
120506311	chr2:120506311:A:G
120506335	chr2:120506335:C:T
120506346	chr2:120506346:C:A
120506453	chr2:120506453:G:T
120506742	chr2:120506742:C:T
120506895	chr2:120506895:C:T
120507871	chr2:120507871:G:T
120507926	chr2:120507926:C:T
120508294	chr2:120508294:G:T
120508470	chr2:120508470:A:G
120508941	chr2:120508941:T:C
120508997	chr2:120508997:G:A
120509134	chr2:120509134:A:G
120509452	chr2:120509452:G:A
120509908	chr2:120509908:C:A
120509984	chr2:120509984:C:T
120510709	chr2:120510709:A:G
120511099	chr2:120511099:G:C
120511201	chr2:120511201:C:T
120511972	chr2:120511972:AAAAAG:A
120511975	chr2:120511975:AAG:A
120512013	chr2:120512013:G:A
120512050	chr2:120512050:G:A
120512596	chr2:120512596:A:G
120512838	chr2:120512838:C:T
120512988	chr2:120512988:C:T
120513542	chr2:120513542:A:G
120513568	chr2:120513568:T:C
120513586	chr2:120513586:G:T
120514574	chr2:120514574:A:G
120514688	chr2:120514688:T:C
120514908	chr2:120514908:G:A
120515093	chr2:120515093:C:A
120515132	chr2:120515132:T:G
120515939	chr2:120515939:G:T
120516331	chr2:120516331:C:T
120516392	chr2:120516392:T:A
120516867	chr2:120516867:AT:A
120516888	chr2:120516888:A:G
120516921	chr2:120516921:C:A
120517470	chr2:120517470:T:G
120517736	chr2:120517736:C:T
120517993	chr2:120517993:G:T
120518640	chr2:120518640:A:C
120518904	chr2:120518904:A:G
120519038	chr2:120519038:A:C
120519064	chr2:120519064:C:G
120519175	chr2:120519175:A:G
120519220	chr2:120519220:C:T
120519568	chr2:120519568:A:G
120519665	chr2:120519665:C:A
120519954	chr2:120519954:A:T
120520108	chr2:120520108:T:C
120520507	chr2:120520507:A:G
120520632	chr2:120520632:T:C
120520645	chr2:120520645:G:A
120520680	chr2:120520680:T:C
120520875	chr2:120520875:G:A
120520881	chr2:120520881:T:A
120521334	chr2:120521334:T:C
120521701	chr2:120521701:C:A
120521724	chr2:120521724:C:G
120521826	chr2:120521826:A:G
120522005	chr2:120522005:G:A
120522194	chr2:120522194:A:G
120522545	chr2:120522545:C:T
120523027	chr2:120523027:A:G
120523191	chr2:120523191:C:T
120523282	chr2:120523282:G:A
120523481	chr2:120523481:T:A
120523992	chr2:120523992:T:G
120524257	chr2:120524257:A:G
120524711	chr2:120524711:TC:T
120524975	chr2:120524975:T:A
120525054	chr2:120525054:A:G
120525089	chr2:120525089:T:C
120525499	chr2:120525499:G:A
120525651	chr2:120525651:G:A
120525949	chr2:120525949:C:T
120525956	chr2:120525956:C:T
120526148	chr2:120526148:A:G
120526265	chr2:120526265:C:A
120526327	chr2:120526327:C:G
120526455	chr2:120526455:A:C
120526557	chr2:120526557:A:G
120526887	chr2:120526887:G:A
120526923	chr2:120526923:T:C
120527380	chr2:120527380:T:C
120527416	chr2:120527416:G:T
120527450	chr2:120527450:G:A
120527520	chr2:120527520:C:T
120527740	chr2:120527740:C:T
120527766	chr2:120527766:C:T
120527792	chr2:120527792:G:C
120527938	chr2:120527938:T:C
120528657	chr2:120528657:C:T
120529022	chr2:120529022:A:G
120529218	chr2:120529218:C:T
120529301	chr2:120529301:G:A
120529361	chr2:120529361:C:T
120529529	chr2:120529529:A:G
120529615	chr2:120529615:A:G
120530689	chr2:120530689:A:G
120530786	chr2:120530786:C:A
120530952	chr2:120530952:T:C
120531205	chr2:120531205:A:G
120531256	chr2:120531256:G:A
120531294	chr2:120531294:G:C
120531531	chr2:120531531:C:T
120531560	chr2:120531560:T:G
120531628	chr2:120531628:A:G
120531816	chr2:120531816:C:T
120531843	chr2:120531843:A:G
120531861	chr2:120531861:C:T
120532629	chr2:120532629:A:G
120532682	chr2:120532682:C:G
120533064	chr2:120533064:T:G
120533314	chr2:120533314:G:A
120533502	chr2:120533502:G:A
120533614	chr2:120533614:C:T
120533640	chr2:120533640:C:T
120533655	chr2:120533655:G:A
120533757	chr2:120533757:G:A
120533778	chr2:120533778:C:T
120533781	chr2:120533781:G:A
120533796	chr2:120533796:C:A
120533912	chr2:120533912:G:T
120534055	chr2:120534055:T:C
120534259	chr2:120534259:GC:G
120534268	chr2:120534268:C:T
120534305	chr2:120534305:A:C
120534405	chr2:120534405:G:T
120534592	chr2:120534592:G:A
120534667	chr2:120534667:G:A
120534905	chr2:120534905:C:T
120535278	chr2:120535278:C:T
120535358	chr2:120535358:G:A
120535437	chr2:120535437:G:A
120535580	chr2:120535580:A:G
120535582	chr2:120535582:T:C
120535715	chr2:120535715:C:T
120535727	chr2:120535727:G:A
120535999	chr2:120535999:C:T
120536005	chr2:120536005:T:A
120536093	chr2:120536093:G:C
120536099	chr2:120536099:G:A
120536271	chr2:120536271:C:A
120536360	chr2:120536360:CA:C
120536363	chr2:120536363:AGCGTC:A
120536370	chr2:120536370:CAAAG:C
120536430	chr2:120536430:C:T
120536440	chr2:120536440:G:A
120536465	chr2:120536465:C:T
120536547	chr2:120536547:G:T
120537017	chr2:120537017:G:A
120537162	chr2:120537162:C:T
120537197	chr2:120537197:C:T
120537258	chr2:120537258:T:C
120537267	chr2:120537267:G:C
120537283	chr2:120537283:G:A
120537299	chr2:120537299:G:A
120537318	chr2:120537318:T:C
120537335	chr2:120537335:A:G
120537473	chr2:120537473:A:G
120537495	chr2:120537495:G:A
120537839	chr2:120537839:T:G
120537843	chr2:120537843:G:A
120537882	chr2:120537882:C:T
120537960	chr2:120537960:A:G
120538057	chr2:120538057:T:C
120538061	chr2:120538061:G:A
120538533	chr2:120538533:T:C
120538696	chr2:120538696:G:A
120538787	chr2:120538787:A:C
120538909	chr2:120538909:G:A
120538913	chr2:120538913:C:T
120539170	chr2:120539170:G:A
120539572	chr2:120539572:G:A
120539732	chr2:120539732:G:A
120539746	chr2:120539746:A:G
120539955	chr2:120539955:G:A
120540287	chr2:120540287:G:A
120540324	chr2:120540324:C:T
120540412	chr2:120540412:A:G
120540599	chr2:120540599:T:C
120541145	chr2:120541145:C:T
120541215	chr2:120541215:G:A
120541410	chr2:120541410:T:C
120541570	chr2:120541570:G:A
120542528	chr2:120542528:C:T
120542629	chr2:120542629:T:C
120542737	chr2:120542737:G:A
120542779	chr2:120542779:A:G
120542863	chr2:120542863:T:C
120543308	chr2:120543308:T:C
120543470	chr2:120543470:T:C
120543661	chr2:120543661:C:T
120543965	chr2:120543965:C:T
120544176	chr2:120544176:G:A
120544184	chr2:120544184:C:T
120544460	chr2:120544460:G:A
120544798	chr2:120544798:C:T
120545228	chr2:120545228:C:T
120545229	chr2:120545229:A:G
120545504	chr2:120545504:A:G
120545526	chr2:120545526:A:G
120545664	chr2:120545664:C:T
120545907	chr2:120545907:C:T
120546207	chr2:120546207:T:C
120546277	chr2:120546277:C:T
120546972	chr2:120546972:T:C
120546973	chr2:120546973:G:A
120547305	chr2:120547305:T:A
120547757	chr2:120547757:G:A
120547927	chr2:120547927:C:G
120548028	chr2:120548028:A:G
120548034	chr2:120548034:G:A
120548125	chr2:120548125:T:A
120548195	chr2:120548195:A:G
120548271	chr2:120548271:G:A
120548543	chr2:120548543:G:C
120548676	chr2:120548676:G:A
120548864	chr2:120548864:G:A
120549105	chr2:120549105:C:T
120549257	chr2:120549257:G:A
120549280	chr2:120549280:T:A
120549558	chr2:120549558:C:T
120549762	chr2:120549762:C:T
120550373	chr2:120550373:T:C
120550629	chr2:120550629:TTTC:T
120551084	chr2:120551084:G:T
120551373	chr2:120551373:G:A
120551655	chr2:120551655:C:G
120551912	chr2:120551912:C:T
120551932	chr2:120551932:C:T
120552049	chr2:120552049:G:A
120552183	chr2:120552183:C:T
120552193	chr2:120552193:G:A
120552202	chr2:120552202:C:T
120552248	chr2:120552248:G:A
120552465	chr2:120552465:A:G
120552563	chr2:120552563:G:A
120552693	chr2:120552693:A:C
120552980	chr2:120552980:CAG:C
120553128	chr2:120553128:C:T
120553217	chr2:120553217:G:A
120553228	chr2:120553228:TGAA:T
120553278	chr2:120553278:T:C
120553593	chr2:120553593:C:T
120553752	chr2:120553752:T:C
120553939	chr2:120553939:T:G
120554223	chr2:120554223:G:A
120554317	chr2:120554317:G:T
120554321	chr2:120554321:T:A
120554328	chr2:120554328:G:T
120555208	chr2:120555208:C:T
120555410	chr2:120555410:T:G
120555716	chr2:120555716:C:T
120555757	chr2:120555757:C:T
120556248	chr2:120556248:G:C
120556424	chr2:120556424:C:T
120556678	chr2:120556678:G:T
120556777	chr2:120556777:T:A
120556987	chr2:120556987:G:A
120557777	chr2:120557777:C:T
120558160	chr2:120558160:A:G
120559420	chr2:120559420:A:G
120559761	chr2:120559761:T:G
120559769	chr2:120559769:G:A
120560068	chr2:120560068:G:A
120560171	chr2:120560171:A:G
120560267	chr2:120560267:A:G
120560562	chr2:120560562:C:T
120560655	chr2:120560655:A:G
120560971	chr2:120560971:G:A
120561041	chr2:120561041:C:G
120561233	chr2:120561233:G:T
120561513	chr2:120561513:T:G
120561682	chr2:120561682:C:A
120561698	chr2:120561698:G:A
120561741	chr2:120561741:G:C
120561783	chr2:120561783:C:T
120561853	chr2:120561853:G:T
120561927	chr2:120561927:C:T
120561936	chr2:120561936:T:C
120562095	chr2:120562095:C:T
120562132	chr2:120562132:GT:G
120562536	chr2:120562536:A:G
120562558	chr2:120562558:A:G
120562948	chr2:120562948:C:T
120563043	chr2:120563043:G:T
120563152	chr2:120563152:C:G
120563278	chr2:120563278:T:C
120563531	chr2:120563531:C:T
120563726	chr2:120563726:A:C
120563729	chr2:120563729:C:G
120563736	chr2:120563736:T:C
120563792	chr2:120563792:A:G
120563910	chr2:120563910:C:T
120564166	chr2:120564166:C:A
120564254	chr2:120564254:C:T
120564351	chr2:120564351:T:C
120564361	chr2:120564361:A:C
120564462	chr2:120564462:T:C
120564710	chr2:120564710:G:A
120564739	chr2:120564739:G:A
120564847	chr2:120564847:G:A
120565085	chr2:120565085:C:T
120565242	chr2:120565242:A:T
120565305	chr2:120565305:G:A
120565362	chr2:120565362:G:A
120565498	chr2:120565498:G:A
120565529	chr2:120565529:G:A
120565561	chr2:120565561:C:T
120565794	chr2:120565794:T:C
120565898	chr2:120565898:A:G
120566100	chr2:120566100:C:T
120566146	chr2:120566146:G:A
120566183	chr2:120566183:C:T
120566390	chr2:120566390:G:A
120566475	chr2:120566475:G:A
120566498	chr2:120566498:G:T
120566745	chr2:120566745:T:C
120566772	chr2:120566772:G:A
120566934	chr2:120566934:C:T
120567003	chr2:120567003:G:A
120567053	chr2:120567053:A:C
120567320	chr2:120567320:T:C
120567365	chr2:120567365:C:A
120567878	chr2:120567878:A:G
120567944	chr2:120567944:C:T
120568231	chr2:120568231:A:G
120568332	chr2:120568332:G:A
120568333	chr2:120568333:C:T
120568404	chr2:120568404:T:C
120569171	chr2:120569171:A:G
120569264	chr2:120569264:C:T
120569341	chr2:120569341:G:A
120569496	chr2:120569496:T:C
120569574	chr2:120569574:G:A
120569682	chr2:120569682:CCCCTTCTGT:C
120569787	chr2:120569787:T:A
120569801	chr2:120569801:T:A
120569938	chr2:120569938:T:G
120570038	chr2:120570038:T:C
120570057	chr2:120570057:C:T
120570058	chr2:120570058:G:A
120570295	chr2:120570295:G:T
120570372	chr2:120570372:G:A
120570993	chr2:120570993:A:G
120571586	chr2:120571586:C:G
120571798	chr2:120571798:T:G
120571883	chr2:120571883:G:A
120572026	chr2:120572026:C:G
120572192	chr2:120572192:A:G
120572688	chr2:120572688:C:T
120573153	chr2:120573153:T:C
120573526	chr2:120573526:A:G
120573621	chr2:120573621:G:C
120573742	chr2:120573742:C:T
120573925	chr2:120573925:T:C
120574341	chr2:120574341:T:C
120574454	chr2:120574454:T:C
120575353	chr2:120575353:C:T
120575438	chr2:120575438:G:A
120575505	chr2:120575505:A:G
120575537	chr2:120575537:T:C
120575685	chr2:120575685:C:T
120576322	chr2:120576322:A:G
120576368	chr2:120576368:G:A
120576586	chr2:120576586:G:A
120576622	chr2:120576622:T:C
120577131	chr2:120577131:C:T
120577260	chr2:120577260:G:T
120577568	chr2:120577568:A:G
120577665	chr2:120577665:A:G
120577718	chr2:120577718:A:G
120577799	chr2:120577799:G:C
120578172	chr2:120578172:G:T
120578364	chr2:120578364:G:T
120578701	chr2:120578701:A:G
120578873	chr2:120578873:G:A
120579082	chr2:120579082:G:A
120579307	chr2:120579307:G:A
120579600	chr2:120579600:G:A
120579620	chr2:120579620:A:G
120579762	chr2:120579762:A:G
120579940	chr2:120579940:T:G
120580456	chr2:120580456:C:A
120580656	chr2:120580656:T:C
120580680	chr2:120580680:T:C
120580966	chr2:120580966:TC:T
120581409	chr2:120581409:T:C
120581565	chr2:120581565:C:T
120582177	chr2:120582177:G:C
120582629	chr2:120582629:T:C
120582988	chr2:120582988:A:G
120583100	chr2:120583100:A:G
120583104	chr2:120583104:T:C
120583411	chr2:120583411:A:G
120583563	chr2:120583563:T:A
120583705	chr2:120583705:C:A
120583835	chr2:120583835:C:T
120583868	chr2:120583868:C:T
120584947	chr2:120584947:C:T
120585238	chr2:120585238:A:G
120585306	chr2:120585306:G:A
120585430	chr2:120585430:A:T
120585708	chr2:120585708:C:T
120586008	chr2:120586008:G:A
120586279	chr2:120586279:C:T
120586811	chr2:120586811:G:A
120587112	chr2:120587112:C:T
120587332	chr2:120587332:T:C
120587724	chr2:120587724:A:C
120588411	chr2:120588411:G:C
120588546	chr2:120588546:C:T
120588619	chr2:120588619:C:G
120588899	chr2:120588899:G:T
120589003	chr2:120589003:A:T
120589277	chr2:120589277:G:A
120589566	chr2:120589566:A:G
120589665	chr2:120589665:T:C
120590124	chr2:120590124:G:A
120590416	chr2:120590416:G:A
120590539	chr2:120590539:G:A
120590648	chr2:120590648:C:T
120590672	chr2:120590672:T:C
120590737	chr2:120590737:T:C
120590896	chr2:120590896:G:A
120591854	chr2:120591854:C:T
120591979	chr2:120591979:G:A
120592171	chr2:120592171:C:T
120592175	chr2:120592175:T:C
120592238	chr2:120592238:G:A
120592306	chr2:120592306:G:A
120592313	chr2:120592313:G:A
120592330	chr2:120592330:G:A
120592360	chr2:120592360:C:T
120592809	chr2:120592809:T:C
120592936	chr2:120592936:T:C
120593086	chr2:120593086:A:T
120593308	chr2:120593308:A:G
120593316	chr2:120593316:C:T
120593552	chr2:120593552:T:C
120593604	chr2:120593604:C:T
120593652	chr2:120593652:C:A
120593794	chr2:120593794:A:G
120593811	chr2:120593811:G:A
120593872	chr2:120593872:G:A
120593914	chr2:120593914:G:A
120593984	chr2:120593984:T:A
120594078	chr2:120594078:C:T
120594966	chr2:120594966:T:C
120595156	chr2:120595156:C:G
120595347	chr2:120595347:A:G
120595412	chr2:120595412:T:C
120595430	chr2:120595430:T:C
120595543	chr2:120595543:C:T
120595935	chr2:120595935:T:TG
120596082	chr2:120596082:A:C
120597202	chr2:120597202:C:G
120597296	chr2:120597296:T:A
120597503	chr2:120597503:G:A
120597749	chr2:120597749:G:A
120597842	chr2:120597842:T:C
120598050	chr2:120598050:G:T
120598428	chr2:120598428:G:A
120598433	chr2:120598433:C:G
120598842	chr2:120598842:G:A
120599044	chr2:120599044:T:C
120599065	chr2:120599065:CCTT:C
120599362	chr2:120599362:G:A
120599399	chr2:120599399:C:T
120599410	chr2:120599410:C:A
120599493	chr2:120599493:T:C
120599495	chr2:120599495:G:A
120599519	chr2:120599519:A:G
120599747	chr2:120599747:A:G
120599915	chr2:120599915:C:T
120599916	chr2:120599916:A:G
120599935	chr2:120599935:T:C
120599950	chr2:120599950:G:A
120600035	chr2:120600035:C:T
120600104	chr2:120600104:G:C
120600105	chr2:120600105:C:T
120600172	chr2:120600172:C:T
120600189	chr2:120600189:C:T
120600197	chr2:120600197:A:G
120600298	chr2:120600298:C:T
120600334	chr2:120600334:G:A
120600339	chr2:120600339:T:C
120600938	chr2:120600938:A:G
120601253	chr2:120601253:G:A
120601277	chr2:120601277:A:C
120601668	chr2:120601668:A:G
120601714	chr2:120601714:T:C
120601801	chr2:120601801:G:A
120601814	chr2:120601814:G:A
120601874	chr2:120601874:G:A
120601997	chr2:120601997:C:T
120602049	chr2:120602049:A:G
120602298	chr2:120602298:A:G
120602318	chr2:120602318:A:G
120602622	chr2:120602622:C:G
120602633	chr2:120602633:G:A
120602725	chr2:120602725:T:TG
120602773	chr2:120602773:A:T
120602879	chr2:120602879:A:G
120603095	chr2:120603095:C:T
120603217	chr2:120603217:T:G
120603671	chr2:120603671:C:A
120604022	chr2:120604022:C:T
120604035	chr2:120604035:G:A
120604205	chr2:120604205:C:G
120604354	chr2:120604354:G:A
120604405	chr2:120604405:G:A
120604448	chr2:120604448:G:A
120604510	chr2:120604510:A:G
120604597	chr2:120604597:A:C
120604756	chr2:120604756:C:T
120604985	chr2:120604985:C:T
120605182	chr2:120605182:G:C
120605365	chr2:120605365:C:T
120606231	chr2:120606231:C:T
120606344	chr2:120606344:C:T
120606372	chr2:120606372:G:A
120606626	chr2:120606626:T:C
120606631	chr2:120606631:C:A
120606710	chr2:120606710:AG:A
120606713	chr2:120606713:G:A
120606989	chr2:120606989:C:T
120607593	chr2:120607593:C:T
120607605	chr2:120607605:C:T
120607756	chr2:120607756:G:A
120608080	chr2:120608080:G:A
120608246	chr2:120608246:G:A
120608298	chr2:120608298:C:T
120608573	chr2:120608573:G:A
120608620	chr2:120608620:C:A
120608664	chr2:120608664:G:A
120609161	chr2:120609161:G:T
120609169	chr2:120609169:C:T
120609638	chr2:120609638:A:G
120609646	chr2:120609646:C:T
120609654	chr2:120609654:G:C
120609942	chr2:120609942:G:A
120610096	chr2:120610096:C:T
120610146	chr2:120610146:A:G
120610175	chr2:120610175:A:G
120610354	chr2:120610354:G:A
120611463	chr2:120611463:T:C
120611611	chr2:120611611:C:T
120611684	chr2:120611684:T:C
120611896	chr2:120611896:T:C
120612278	chr2:120612278:G:T
120612281	chr2:120612281:C:T
120612567	chr2:120612567:C:A
120612575	chr2:120612575:C:T
120612776	chr2:120612776:C:T
120612843	chr2:120612843:A:G
120612855	chr2:120612855:G:A
120613004	chr2:120613004:C:T
120613127	chr2:120613127:C:T
120613168	chr2:120613168:A:G
120613170	chr2:120613170:G:A
120613380	chr2:120613380:T:C
120614125	chr2:120614125:A:AG
120614301	chr2:120614301:A:G
120614608	chr2:120614608:C:T
120614764	chr2:120614764:C:T
120614942	chr2:120614942:C:T
120614974	chr2:120614974:C:T
120615054	chr2:120615054:T:G
120615119	chr2:120615119:TGAG:T
120615162	chr2:120615162:G:C
120615272	chr2:120615272:C:T
120615521	chr2:120615521:A:G
120615890	chr2:120615890:A:G
120616034	chr2:120616034:C:T
120616403	chr2:120616403:T:C
120616472	chr2:120616472:C:T
120616515	chr2:120616515:A:G
120616521	chr2:120616521:C:T
120616525	chr2:120616525:C:T
120616826	chr2:120616826:CCA:C
120616922	chr2:120616922:G:T
120617875	chr2:120617875:A:G
120618602	chr2:120618602:A:G
120618760	chr2:120618760:C:A
120618835	chr2:120618835:CAT:C
120618928	chr2:120618928:A:C
120618933	chr2:120618933:T:A
120618939	chr2:120618939:T:G
120619090	chr2:120619090:A:G
120619105	chr2:120619105:C:CT
120619289	chr2:120619289:AG:A
120619292	chr2:120619292:AGTTAAAGCTCAAAATAAAAATCTGTGATGTTCTTGATTACTGTTACAGACCAATGTTTTTTTAAAAAGATTCTTCCCTT:A
120619551	chr2:120619551:G:A
120619710	chr2:120619710:C:G
120619968	chr2:120619968:T:C
120620263	chr2:120620263:T:C
120620290	chr2:120620290:C:T
120620446	chr2:120620446:G:A
120620507	chr2:120620507:T:A
120621276	chr2:120621276:T:C
120621773	chr2:120621773:G:A
120622403	chr2:120622403:G:T
120622504	chr2:120622504:C:T
120622608	chr2:120622608:G:A
120622619	chr2:120622619:C:T
120622620	chr2:120622620:A:C
120622671	chr2:120622671:A:C
120622712	chr2:120622712:G:A
120622785	chr2:120622785:C:T
120622832	chr2:120622832:C:A
120622921	chr2:120622921:A:G
120623235	chr2:120623235:C:T
120623540	chr2:120623540:G:A
120623570	chr2:120623570:C:T
120623998	chr2:120623998:C:G
120624314	chr2:120624314:C:T
120624417	chr2:120624417:T:C
120624567	chr2:120624567:T:C
120625093	chr2:120625093:T:C
120625421	chr2:120625421:G:A
120625954	chr2:120625954:A:G
120626001	chr2:120626001:C:T
120626228	chr2:120626228:A:AAGAGGGTG
120626328	chr2:120626328:C:T
120626403	chr2:120626403:T:C
120626418	chr2:120626418:C:T
120626553	chr2:120626553:T:C
120626573	chr2:120626573:T:C
120627094	chr2:120627094:C:T
120627184	chr2:120627184:G:A
120627312	chr2:120627312:T:C
120627518	chr2:120627518:C:T
120627566	chr2:120627566:A:G
120628106	chr2:120628106:G:A
120628236	chr2:120628236:C:A
120628384	chr2:120628384:G:A
120628666	chr2:120628666:G:C
120628900	chr2:120628900:T:A
120629249	chr2:120629249:C:T
120629436	chr2:120629436:A:T
120630174	chr2:120630174:C:A
120630250	chr2:120630250:C:T
120630288	chr2:120630288:G:A
120630299	chr2:120630299:A:G
120630554	chr2:120630554:G:A
120630656	chr2:120630656:C:T
120631358	chr2:120631358:C:G
120631428	chr2:120631428:G:A
120631844	chr2:120631844:G:A
120632053	chr2:120632053:A:G
120632079	chr2:120632079:G:C
120632160	chr2:120632160:C:T
120632250	chr2:120632250:G:A
120632500	chr2:120632500:G:A
120632520	chr2:120632520:G:T
120632574	chr2:120632574:G:A
120632626	chr2:120632626:G:A
120633038	chr2:120633038:G:A
120633744	chr2:120633744:A:G
120633816	chr2:120633816:C:A
120633881	chr2:120633881:G:A
120633947	chr2:120633947:GT:G
120634338	chr2:120634338:C:T
120634449	chr2:120634449:C:T
120634554	chr2:120634554:A:G
120634574	chr2:120634574:G:A
120634685	chr2:120634685:T:C
120634689	chr2:120634689:A:G
120634789	chr2:120634789:C:T
120634790	chr2:120634790:G:A
120634802	chr2:120634802:T:G
120634942	chr2:120634942:T:A
120635456	chr2:120635456:C:T
120636198	chr2:120636198:A:G
120636203	chr2:120636203:T:C
120636355	chr2:120636355:A:AG
120636639	chr2:120636639:G:A
120636676	chr2:120636676:G:A
120636782	chr2:120636782:C:T
120637180	chr2:120637180:C:T
120637196	chr2:120637196:G:A
120637585	chr2:120637585:G:A
120637716	chr2:120637716:A:T
120637837	chr2:120637837:C:T
120638151	chr2:120638151:C:T
120638251	chr2:120638251:G:A
120638354	chr2:120638354:G:C
120638675	chr2:120638675:A:G
120638921	chr2:120638921:C:T
120639465	chr2:120639465:A:G
120639541	chr2:120639541:G:A
120639548	chr2:120639548:G:A
120639585	chr2:120639585:G:A
120639619	chr2:120639619:G:A
120639635	chr2:120639635:G:A
120639673	chr2:120639673:A:G
120639747	chr2:120639747:T:C
120639774	chr2:120639774:C:A
120640170	chr2:120640170:C:T
120640233	chr2:120640233:A:G
120640288	chr2:120640288:C:T
120640508	chr2:120640508:G:C
120640584	chr2:120640584:T:C
120640619	chr2:120640619:A:G
120641476	chr2:120641476:C:T
120641749	chr2:120641749:C:T
120641876	chr2:120641876:A:G
120641952	chr2:120641952:G:A
120642282	chr2:120642282:A:G
120642289	chr2:120642289:G:A
120642674	chr2:120642674:C:A
120642700	chr2:120642700:C:T
120643109	chr2:120643109:C:T
120643161	chr2:120643161:A:G
120643707	chr2:120643707:G:A
120643770	chr2:120643770:C:T
120643955	chr2:120643955:C:T
120644661	chr2:120644661:C:T
120644794	chr2:120644794:T:C
120645173	chr2:120645173:C:G
120645695	chr2:120645695:T:C
120645772	chr2:120645772:G:T
120646006	chr2:120646006:C:T
120646179	chr2:120646179:TCTTTG:T
120646431	chr2:120646431:G:A
120646862	chr2:120646862:C:T
120647110	chr2:120647110:C:T
120647128	chr2:120647128:A:C
120647249	chr2:120647249:G:A
120647622	chr2:120647622:A:G
120648222	chr2:120648222:C:T
120648374	chr2:120648374:G:A
120648418	chr2:120648418:T:A
120648682	chr2:120648682:G:A
120648822	chr2:120648822:T:C
120648845	chr2:120648845:T:C
120648871	chr2:120648871:G:A
120648924	chr2:120648924:G:T
120649546	chr2:120649546:A:G
120649673	chr2:120649673:G:A
120649695	chr2:120649695:T:C
120650138	chr2:120650138:T:G
120650282	chr2:120650282:C:T
120650591	chr2:120650591:T:A
120650954	chr2:120650954:ACACC:A
120651160	chr2:120651160:G:A
120651316	chr2:120651316:A:T
120651452	chr2:120651452:G:A
120652096	chr2:120652096:T:C
120652180	chr2:120652180:T:C
120652413	chr2:120652413:T:C
120652837	chr2:120652837:T:G
120653236	chr2:120653236:T:C
120653384	chr2:120653384:G:A
120653540	chr2:120653540:C:T
120653854	chr2:120653854:G:A
120654365	chr2:120654365:C:G
120654640	chr2:120654640:C:T
120654998	chr2:120654998:CA:C
120655019	chr2:120655019:C:T
120655300	chr2:120655300:C:A
120655540	chr2:120655540:C:T
120655717	chr2:120655717:C:T
120655739	chr2:120655739:A:G
120655919	chr2:120655919:C:G
120656102	chr2:120656102:T:C
120656223	chr2:120656223:T:C
120656372	chr2:120656372:G:A
120656422	chr2:120656422:A:G
120657474	chr2:120657474:C:T
120658012	chr2:120658012:C:G
120658401	chr2:120658401:G:A
120658603	chr2:120658603:G:C
120658628	chr2:120658628:C:T
120659001	chr2:120659001:A:G
120659080	chr2:120659080:A:G
120659422	chr2:120659422:C:G
120659494	chr2:120659494:C:T
120660036	chr2:120660036:C:T
120660300	chr2:120660300:G:A
120660389	chr2:120660389:G:A
120660393	chr2:120660393:A:G
120660462	chr2:120660462:C:T
120661065	chr2:120661065:G:A
120661442	chr2:120661442:C:T
120661607	chr2:120661607:A:G
120661656	chr2:120661656:C:T
120661921	chr2:120661921:C:T
120661949	chr2:120661949:C:T
120662081	chr2:120662081:A:G
120662364	chr2:120662364:T:C
120662532	chr2:120662532:G:T
120662757	chr2:120662757:A:G
120662841	chr2:120662841:T:C
120662843	chr2:120662843:T:C
120662874	chr2:120662874:T:C
120662964	chr2:120662964:T:C
120663096	chr2:120663096:A:G
120663146	chr2:120663146:A:G
120663247	chr2:120663247:A:G
120663297	chr2:120663297:C:A
120663893	chr2:120663893:C:G
120664032	chr2:120664032:C:T
120664321	chr2:120664321:G:A
120664443	chr2:120664443:T:G
120664763	chr2:120664763:G:A
120664788	chr2:120664788:T:C
120665310	chr2:120665310:CACACACACAG:C
120665314	chr2:120665314:CACACAG:C
120665425	chr2:120665425:A:C
120665484	chr2:120665484:C:T
120665534	chr2:120665534:C:G
120665541	chr2:120665541:T:G
120665901	chr2:120665901:G:A
120666075	chr2:120666075:C:T
120666316	chr2:120666316:G:A
120666768	chr2:120666768:C:CT
120666841	chr2:120666841:C:T
120667033	chr2:120667033:AGTTT:A
120667077	chr2:120667077:T:C
120667111	chr2:120667111:A:T
120667236	chr2:120667236:G:A
120667449	chr2:120667449:T:C
120667496	chr2:120667496:C:T
120667532	chr2:120667532:C:T
120667682	chr2:120667682:G:C
120667753	chr2:120667753:C:T
120667754	chr2:120667754:A:G
120667763	chr2:120667763:C:T
120667897	chr2:120667897:C:T
120668314	chr2:120668314:C:T
120668378	chr2:120668378:C:T
120668713	chr2:120668713:G:A
120668816	chr2:120668816:G:T
120668825	chr2:120668825:C:T
120668882	chr2:120668882:G:A
120669040	chr2:120669040:C:T
120669077	chr2:120669077:A:G
120669272	chr2:120669272:T:G
120669660	chr2:120669660:G:A
120669679	chr2:120669679:C:T
120669727	chr2:120669727:G:A
120670016	chr2:120670016:A:G
120670097	chr2:120670097:G:A
120670330	chr2:120670330:C:T
120670406	chr2:120670406:C:T
120670831	chr2:120670831:G:C
120670838	chr2:120670838:T:C
120670939	chr2:120670939:G:A
120671003	chr2:120671003:G:C
120671022	chr2:120671022:T:C
120671074	chr2:120671074:T:C
120671088	chr2:120671088:C:T
120671097	chr2:120671097:C:G
120671219	chr2:120671219:A:G
120671245	chr2:120671245:C:T
120671373	chr2:120671373:A:G
120671378	chr2:120671378:C:A
120671461	chr2:120671461:T:C
120671528	chr2:120671528:G:T
120671712	chr2:120671712:A:G
120671945	chr2:120671945:T:A
120671974	chr2:120671974:A:C
120671990	chr2:120671990:G:A
120672026	chr2:120672026:T:C
120672131	chr2:120672131:G:A
120672158	chr2:120672158:A:T
120672250	chr2:120672250:G:A
120672477	chr2:120672477:C:T
120672625	chr2:120672625:A:G
120672872	chr2:120672872:A:G
120672979	chr2:120672979:G:C
120673020	chr2:120673020:G:T
120673331	chr2:120673331:G:A
120673335	chr2:120673335:G:A
120673490	chr2:120673490:C:T
120673756	chr2:120673756:C:T
120674085	chr2:120674085:G:A
120674115	chr2:120674115:A:G
120674308	chr2:120674308:C:T
120674363	chr2:120674363:G:A
120674447	chr2:120674447:C:G
120674956	chr2:120674956:T:C
120675022	chr2:120675022:C:T
120675077	chr2:120675077:G:A
120675170	chr2:120675170:G:T
120675523	chr2:120675523:G:A
120675761	chr2:120675761:G:A
120675880	chr2:120675880:T:C
120676174	chr2:120676174:C:T
120676209	chr2:120676209:A:G
120676237	chr2:120676237:C:A
120676315	chr2:120676315:G:A
120676613	chr2:120676613:ATCATGTGCATATT:A
120676696	chr2:120676696:G:A
120676723	chr2:120676723:A:G
120676724	chr2:120676724:T:C
120676734	chr2:120676734:G:A
120677097	chr2:120677097:A:C
120677400	chr2:120677400:G:A
120677491	chr2:120677491:G:T
120677654	chr2:120677654:T:C
120677820	chr2:120677820:G:T
120677885	chr2:120677885:A:T
120678030	chr2:120678030:A:G
120678090	chr2:120678090:T:C
120678137	chr2:120678137:T:C
120678318	chr2:120678318:AAAAG:A
120678370	chr2:120678370:G:T
120678459	chr2:120678459:A:C
120678463	chr2:120678463:C:T
120679041	chr2:120679041:T:C
120679048	chr2:120679048:T:C
120679204	chr2:120679204:G:A
120679565	chr2:120679565:G:A
120679568	chr2:120679568:G:A
120679732	chr2:120679732:T:C
120679815	chr2:120679815:A:G
120679855	chr2:120679855:G:A
120679970	chr2:120679970:C:T
120680123	chr2:120680123:G:A
120680226	chr2:120680226:A:C
120680345	chr2:120680345:C:G
120680875	chr2:120680875:C:T
120680946	chr2:120680946:C:T
120681041	chr2:120681041:C:T
120681174	chr2:120681174:C:T
120681270	chr2:120681270:C:T
120682264	chr2:120682264:A:G
120682775	chr2:120682775:A:G
120682818	chr2:120682818:C:T
120682833	chr2:120682833:C:T
120682901	chr2:120682901:C:G
120682903	chr2:120682903:C:T
120682955	chr2:120682955:T:G
120683297	chr2:120683297:C:T
120683343	chr2:120683343:C:T
120683365	chr2:120683365:T:TG
120683470	chr2:120683470:C:T
120683517	chr2:120683517:A:G
120683650	chr2:120683650:T:A
120683692	chr2:120683692:C:T
120684009	chr2:120684009:G:A
120684022	chr2:120684022:A:G
120684262	chr2:120684262:C:G
120684385	chr2:120684385:T:TA
120684441	chr2:120684441:T:C
120684492	chr2:120684492:A:T
120684525	chr2:120684525:A:G
120684580	chr2:120684580:C:T
120685254	chr2:120685254:G:A
120685567	chr2:120685567:A:C
120685618	chr2:120685618:TAGG:T
120685757	chr2:120685757:T:C
120685791	chr2:120685791:C:T
120685899	chr2:120685899:G:A
120686027	chr2:120686027:C:G
120686104	chr2:120686104:A:G
120686131	chr2:120686131:G:A
120686389	chr2:120686389:A:G
120686502	chr2:120686502:A:G
120687198	chr2:120687198:A:G
120687527	chr2:120687527:T:A
120687644	chr2:120687644:C:T
120687858	chr2:120687858:C:T
120688603	chr2:120688603:A:T
120688641	chr2:120688641:G:A
120688707	chr2:120688707:A:G
120688728	chr2:120688728:A:C
120689652	chr2:120689652:A:G
120689702	chr2:120689702:A:T
120689729	chr2:120689729:T:C
120690011	chr2:120690011:A:G
120690160	chr2:120690160:C:A
120690646	chr2:120690646:G:A
120690835	chr2:120690835:G:A
120691112	chr2:120691112:A:G
120691229	chr2:120691229:TAAG:T
120691632	chr2:120691632:C:T
120691863	chr2:120691863:T:C
120692356	chr2:120692356:G:T
120692421	chr2:120692421:C:T
120692496	chr2:120692496:G:A
120692644	chr2:120692644:C:T
120692719	chr2:120692719:C:T
120692975	chr2:120692975:CCTT:C
120693305	chr2:120693305:G:A
120693748	chr2:120693748:C:T
120693941	chr2:120693941:C:A
120694082	chr2:120694082:C:T
120694622	chr2:120694622:G:A
120695084	chr2:120695084:C:T
120695088	chr2:120695088:T:C
120695563	chr2:120695563:C:T
120696222	chr2:120696222:G:A
120696401	chr2:120696401:T:A
120697192	chr2:120697192:A:G
120697196	chr2:120697196:G:A
120697256	chr2:120697256:G:A
120697390	chr2:120697390:A:G
120697453	chr2:120697453:A:C
120697776	chr2:120697776:G:A
120697879	chr2:120697879:T:C
120698107	chr2:120698107:A:G
120698176	chr2:120698176:G:A
120698554	chr2:120698554:G:A
120698698	chr2:120698698:T:C
120698920	chr2:120698920:G:A
120699072	chr2:120699072:T:C
120699283	chr2:120699283:T:C
120700035	chr2:120700035:A:G
120700209	chr2:120700209:T:C
120700239	chr2:120700239:G:A
120700388	chr2:120700388:G:T
120700389	chr2:120700389:C:T
120700617	chr2:120700617:C:G
120701076	chr2:120701076:C:T
120701218	chr2:120701218:G:T
120701360	chr2:120701360:C:T
120701405	chr2:120701405:T:C
120701591	chr2:120701591:C:G
120701667	chr2:120701667:G:A
120701936	chr2:120701936:T:G
120702234	chr2:120702234:G:A
120702410	chr2:120702410:G:A
120702857	chr2:120702857:C:T
120703280	chr2:120703280:G:A
120703404	chr2:120703404:G:A
120703508	chr2:120703508:A:T
120704104	chr2:120704104:T:C
120704367	chr2:120704367:C:T
120704539	chr2:120704539:A:G
120704549	chr2:120704549:T:C
120704557	chr2:120704557:C:G
120704641	chr2:120704641:C:T
120704644	chr2:120704644:T:A
120704690	chr2:120704690:A:G
120704735	chr2:120704735:T:C
120704786	chr2:120704786:C:T
120704917	chr2:120704917:G:A
120705044	chr2:120705044:G:A
120705090	chr2:120705090:CAT:C
120705094	chr2:120705094:T:C
120705172	chr2:120705172:T:C
120705504	chr2:120705504:G:A
120705529	chr2:120705529:G:A
120705590	chr2:120705590:G:A
120705909	chr2:120705909:A:G
120706060	chr2:120706060:G:T
120706069	chr2:120706069:C:T
120706198	chr2:120706198:T:C
120706199	chr2:120706199:G:A
120706271	chr2:120706271:C:G
120706304	chr2:120706304:T:A
120706329	chr2:120706329:A:G
120706426	chr2:120706426:A:G
120706439	chr2:120706439:G:A
120706514	chr2:120706514:G:A
120706515	chr2:120706515:T:C
120706516	chr2:120706516:A:T
120706527	chr2:120706527:T:G
120706562	chr2:120706562:AC:A
120706709	chr2:120706709:G:A
120706767	chr2:120706767:T:A
120706788	chr2:120706788:T:G
120706798	chr2:120706798:A:G
120706820	chr2:120706820:A:C
120706915	chr2:120706915:T:G
120706971	chr2:120706971:G:A
120707174	chr2:120707174:A:G
120707196	chr2:120707196:C:T
120707198	chr2:120707198:C:T
120707286	chr2:120707286:G:A
120707424	chr2:120707424:A:G
120707531	chr2:120707531:A:G
120707654	chr2:120707654:G:T
120707664	chr2:120707664:C:T
120707880	chr2:120707880:T:A
120707948	chr2:120707948:T:C
120707981	chr2:120707981:C:T
120708018	chr2:120708018:A:T
120708482	chr2:120708482:A:C
120708546	chr2:120708546:T:C
120708657	chr2:120708657:G:A
120708678	chr2:120708678:A:G
120708687	chr2:120708687:A:C
120708705	chr2:120708705:A:C
120708735	chr2:120708735:G:A
120708801	chr2:120708801:C:G
120708879	chr2:120708879:C:T
120708920	chr2:120708920:T:C
120709060	chr2:120709060:C:A
120709260	chr2:120709260:T:A
120709291	chr2:120709291:G:A
120709408	chr2:120709408:T:G
120709569	chr2:120709569:C:T
120709731	chr2:120709731:C:G
120709785	chr2:120709785:A:G
120710077	chr2:120710077:C:T
120710164	chr2:120710164:T:C
120710331	chr2:120710331:G:C
120710352	chr2:120710352:T:C
120710559	chr2:120710559:T:C
120710625	chr2:120710625:A:G
120710758	chr2:120710758:G:A
120710962	chr2:120710962:G:T
120711072	chr2:120711072:A:G
120711113	chr2:120711113:A:G
120711116	chr2:120711116:T:C
120711170	chr2:120711170:G:C
120711342	chr2:120711342:G:T
120711351	chr2:120711351:G:A
120711360	chr2:120711360:A:G
120711466	chr2:120711466:T:C
120711907	chr2:120711907:T:C
120712389	chr2:120712389:T:C
120712479	chr2:120712479:T:C
120712625	chr2:120712625:C:T
120712663	chr2:120712663:T:C
120712830	chr2:120712830:G:A
120713233	chr2:120713233:G:A
120713235	chr2:120713235:G:A
120713253	chr2:120713253:C:T
120713376	chr2:120713376:C:T
120713395	chr2:120713395:A:C
120713483	chr2:120713483:A:T
120713666	chr2:120713666:G:A
120713672	chr2:120713672:T:C
120713681	chr2:120713681:G:A
120713876	chr2:120713876:C:T
120713897	chr2:120713897:C:T
120714305	chr2:120714305:G:A
120714333	chr2:120714333:C:T
120715055	chr2:120715055:G:T
120715141	chr2:120715141:A:T
120715225	chr2:120715225:A:G
120715496	chr2:120715496:G:GACAA
120715700	chr2:120715700:A:T
120715730	chr2:120715730:G:A
120715870	chr2:120715870:G:C
120715925	chr2:120715925:G:A
120716028	chr2:120716028:C:A
120716053	chr2:120716053:C:T
120716054	chr2:120716054:A:G
120716103	chr2:120716103:G:A
120716183	chr2:120716183:C:T
120716301	chr2:120716301:A:C
120716325	chr2:120716325:G:T
120716360	chr2:120716360:A:T
120717322	chr2:120717322:A:G
120717572	chr2:120717572:C:T
120717883	chr2:120717883:A:G
120717926	chr2:120717926:A:G
120718260	chr2:120718260:A:G
120718452	chr2:120718452:A:C
120718589	chr2:120718589:C:T
120718613	chr2:120718613:C:T
120719115	chr2:120719115:C:T
120719134	chr2:120719134:C:G
120719139	chr2:120719139:C:T
120719205	chr2:120719205:A:G
120719238	chr2:120719238:C:T
120719526	chr2:120719526:TG:T
120719692	chr2:120719692:C:T
120719911	chr2:120719911:A:G
120719912	chr2:120719912:T:C
120720006	chr2:120720006:T:C
120720440	chr2:120720440:G:A
120720464	chr2:120720464:G:A
120720515	chr2:120720515:A:G
120721548	chr2:120721548:G:A
120721552	chr2:120721552:A:G
120721821	chr2:120721821:C:T
120721927	chr2:120721927:G:A
120721943	chr2:120721943:C:T
120721945	chr2:120721945:C:A
120722029	chr2:120722029:G:A
120722133	chr2:120722133:T:A
120722238	chr2:120722238:C:T
120722277	chr2:120722277:G:C
120722450	chr2:120722450:T:C
120722535	chr2:120722535:C:T
120722556	chr2:120722556:T:C
120723028	chr2:120723028:C:T
120723401	chr2:120723401:G:A
120723480	chr2:120723480:C:T
120723571	chr2:120723571:T:C
120723955	chr2:120723955:T:C
120724465	chr2:120724465:T:C
120724629	chr2:120724629:C:T
120724735	chr2:120724735:A:T
120724783	chr2:120724783:G:A
120724895	chr2:120724895:T:C
120725016	chr2:120725016:A:G
120725066	chr2:120725066:C:T
120725159	chr2:120725159:A:G
120725224	chr2:120725224:T:C
120725690	chr2:120725690:C:A
120725881	chr2:120725881:C:T
120725915	chr2:120725915:T:C
120726131	chr2:120726131:C:T
120726144	chr2:120726144:T:C
120726174	chr2:120726174:G:A
120726188	chr2:120726188:G:C
120726248	chr2:120726248:C:A
120726559	chr2:120726559:T:C
120726665	chr2:120726665:T:G
120727016	chr2:120727016:T:C
120727489	chr2:120727489:T:C
120727661	chr2:120727661:T:C
120727667	chr2:120727667:C:T
120727668	chr2:120727668:G:A
120727685	chr2:120727685:G:A
120727849	chr2:120727849:T:C
120727981	chr2:120727981:A:G
120728451	chr2:120728451:TTTTTTAGTA:T
120728474	chr2:120728474:C:T
120728803	chr2:120728803:A:T
120728921	chr2:120728921:T:C
120728976	chr2:120728976:T:C
120728990	chr2:120728990:C:T
120729020	chr2:120729020:G:T
120729261	chr2:120729261:T:A
120729349	chr2:120729349:G:A
120729360	chr2:120729360:T:C
120729386	chr2:120729386:G:A
120729413	chr2:120729413:T:C
120729788	chr2:120729788:C:T
120729828	chr2:120729828:C:T
120729858	chr2:120729858:C:T
120729894	chr2:120729894:T:C
120730208	chr2:120730208:G:A
120730436	chr2:120730436:A:G
120730443	chr2:120730443:C:T
120730522	chr2:120730522:G:A
120730663	chr2:120730663:C:T
120731200	chr2:120731200:C:A
120731428	chr2:120731428:T:C
120731596	chr2:120731596:A:G
120731899	chr2:120731899:C:T
120732079	chr2:120732079:C:T
120732496	chr2:120732496:G:A
120732524	chr2:120732524:T:C
120732667	chr2:120732667:C:G
120733164	chr2:120733164:C:T
120733266	chr2:120733266:C:T
120733710	chr2:120733710:C:T
120734064	chr2:120734064:A:G
120734346	chr2:120734346:A:T
120734398	chr2:120734398:C:G
120734522	chr2:120734522:G:T
120734629	chr2:120734629:T:C
120735042	chr2:120735042:C:T
120735438	chr2:120735438:G:A
120735883	chr2:120735883:A:G
120736386	chr2:120736386:T:A
120736533	chr2:120736533:A:C
120736851	chr2:120736851:C:T
120737016	chr2:120737016:C:T
120737145	chr2:120737145:T:C
120737483	chr2:120737483:C:T
120737556	chr2:120737556:C:G
120737808	chr2:120737808:T:C
120738026	chr2:120738026:A:G
120738315	chr2:120738315:G:T
120738839	chr2:120738839:CA:C
120738995	chr2:120738995:CAG:C
120739352	chr2:120739352:G:A
120739599	chr2:120739599:T:C
120739638	chr2:120739638:C:T
120740395	chr2:120740395:T:C
120740743	chr2:120740743:G:A
120740783	chr2:120740783:G:T
120740974	chr2:120740974:C:T
120741069	chr2:120741069:T:A
120741110	chr2:120741110:C:G
120741620	chr2:120741620:C:T
120741871	chr2:120741871:G:A
120741940	chr2:120741940:G:T
120742022	chr2:120742022:C:G
120742757	chr2:120742757:A:G
120742827	chr2:120742827:C:T
120742979	chr2:120742979:A:G
120743419	chr2:120743419:C:G
120743642	chr2:120743642:A:C
120743711	chr2:120743711:C:T
120743880	chr2:120743880:G:A
120744218	chr2:120744218:G:A
120745123	chr2:120745123:G:T
120745613	chr2:120745613:C:T
120746085	chr2:120746085:A:G
120746615	chr2:120746615:G:A
120746802	chr2:120746802:T:C
120747077	chr2:120747077:G:A
120747092	chr2:120747092:T:C
120747357	chr2:120747357:C:T
120747811	chr2:120747811:C:G
120748043	chr2:120748043:G:A
120748123	chr2:120748123:T:C
120748478	chr2:120748478:A:AG
120748723	chr2:120748723:G:A
120748958	chr2:120748958:A:G
120749166	chr2:120749166:T:C
120749226	chr2:120749226:A:G
120749756	chr2:120749756:A:T
120750349	chr2:120750349:G:A
120750740	chr2:120750740:A:G
120751336	chr2:120751336:G:A
120751652	chr2:120751652:G:A
120751661	chr2:120751661:G:A
120751719	chr2:120751719:A:G
120751802	chr2:120751802:C:T
120752752	chr2:120752752:G:A
120753067	chr2:120753067:G:A
120753853	chr2:120753853:A:G
120754173	chr2:120754173:C:T
120754275	chr2:120754275:A:G
120754938	chr2:120754938:C:T
120755029	chr2:120755029:T:G
120755212	chr2:120755212:C:T
120755390	chr2:120755390:A:G
```
