## Supplementary material for "Characterization of shared and ancestry-specific signals driving complex traits using multi-ancestry fine-mapping": susiex_nc3.cs80.snp

```
BP	SNP
134414767	chr2:134414767:C:T
134414971	chr2:134414971:A:G
134415250	chr2:134415250:C:A
134415260	chr2:134415260:C:T
134415324	chr2:134415324:G:A
134415346	chr2:134415346:A:G
134415903	chr2:134415903:G:A
134415999	chr2:134415999:C:G
134416101	chr2:134416101:C:G
134416130	chr2:134416130:A:T
134416413	chr2:134416413:C:T
134416710	chr2:134416710:G:A
134416975	chr2:134416975:C:T
134417317	chr2:134417317:A:G
134417471	chr2:134417471:A:G
134417520	chr2:134417520:A:T
134417801	chr2:134417801:G:A
134418055	chr2:134418055:T:A
134418534	chr2:134418534:G:A
134418797	chr2:134418797:C:T
134419251	chr2:134419251:G:A
134419291	chr2:134419291:A:G
134420594	chr2:134420594:T:C
134420843	chr2:134420843:G:T
134421139	chr2:134421139:A:T
134421166	chr2:134421166:C:T
134421185	chr2:134421185:A:G
134421850	chr2:134421850:CAG:C
134422128	chr2:134422128:C:T
134422332	chr2:134422332:T:G
134422950	chr2:134422950:T:C
134422955	chr2:134422955:A:G
134422979	chr2:134422979:C:T
134423228	chr2:134423228:G:A
134423352	chr2:134423352:G:A
134423430	chr2:134423430:C:G
134423476	chr2:134423476:A:G
134423530	chr2:134423530:G:A
134423702	chr2:134423702:A:C
134423729	chr2:134423729:C:T
134423799	chr2:134423799:G:A
134423810	chr2:134423810:A:G
134423831	chr2:134423831:T:A
134424055	chr2:134424055:C:T
134424072	chr2:134424072:T:A
134424127	chr2:134424127:A:G
134424368	chr2:134424368:C:T
134424400	chr2:134424400:A:G
134424434	chr2:134424434:C:T
134424566	chr2:134424566:A:G
134424756	chr2:134424756:C:T
134424773	chr2:134424773:A:G
134425003	chr2:134425003:G:A
134425474	chr2:134425474:A:G
134425495	chr2:134425495:G:C
134425572	chr2:134425572:T:A
134425688	chr2:134425688:T:C
134425727	chr2:134425727:C:T
134425923	chr2:134425923:T:A
134426115	chr2:134426115:T:C
134426599	chr2:134426599:T:G
134426809	chr2:134426809:C:T
134427066	chr2:134427066:A:G
134427352	chr2:134427352:A:C
134427373	chr2:134427373:A:G
134427820	chr2:134427820:T:C
134427943	chr2:134427943:T:C
134428226	chr2:134428226:C:T
134428895	chr2:134428895:T:C
134428947	chr2:134428947:T:C
134429175	chr2:134429175:T:TC
134429422	chr2:134429422:A:G
134429469	chr2:134429469:C:T
134429506	chr2:134429506:A:C
134429645	chr2:134429645:G:A
134429717	chr2:134429717:T:C
134429722	chr2:134429722:G:A
134430151	chr2:134430151:A:G
134430431	chr2:134430431:G:A
134431311	chr2:134431311:A:T
134431449	chr2:134431449:A:C
134431846	chr2:134431846:G:A
134431938	chr2:134431938:T:C
134432014	chr2:134432014:C:T
134432866	chr2:134432866:C:T
134432991	chr2:134432991:T:C
134433029	chr2:134433029:C:G
134433181	chr2:134433181:G:A
134433363	chr2:134433363:A:G
134433384	chr2:134433384:C:T
134433397	chr2:134433397:T:C
134433636	chr2:134433636:C:T
134433791	chr2:134433791:G:A
134433794	chr2:134433794:A:G
134434246	chr2:134434246:G:A
134434526	chr2:134434526:G:A
134434543	chr2:134434543:T:G
134435825	chr2:134435825:G:A
134436703	chr2:134436703:C:T
134437009	chr2:134437009:C:T
134437136	chr2:134437136:G:A
134437163	chr2:134437163:G:T
134437269	chr2:134437269:C:T
134437285	chr2:134437285:T:C
134437286	chr2:134437286:G:A
134437611	chr2:134437611:G:A
134437651	chr2:134437651:A:G
134437740	chr2:134437740:A:G
134437802	chr2:134437802:G:C
134437933	chr2:134437933:T:C
134438051	chr2:134438051:C:G
134438145	chr2:134438145:CTT:C
134438181	chr2:134438181:A:T
134438365	chr2:134438365:T:C
134439495	chr2:134439495:G:A
134439636	chr2:134439636:G:T
134439681	chr2:134439681:A:T
134440394	chr2:134440394:GGGTTTTCTCCAGGGTCTCT:G
134440640	chr2:134440640:T:C
134440941	chr2:134440941:A:G
134441122	chr2:134441122:T:C
134441243	chr2:134441243:G:A
134441459	chr2:134441459:G:A
134441993	chr2:134441993:C:T
134442145	chr2:134442145:A:G
134442210	chr2:134442210:G:A
134442530	chr2:134442530:T:C
134442629	chr2:134442629:T:C
134442996	chr2:134442996:T:G
134443022	chr2:134443022:A:G
134443116	chr2:134443116:G:A
134443602	chr2:134443602:G:A
134444104	chr2:134444104:C:T
134444217	chr2:134444217:G:A
134444524	chr2:134444524:C:T
134444751	chr2:134444751:C:T
134444884	chr2:134444884:A:G
134444979	chr2:134444979:TC:T
134445591	chr2:134445591:T:C
134445690	chr2:134445690:G:A
134445966	chr2:134445966:A:G
134446001	chr2:134446001:C:G
134446040	chr2:134446040:G:T
134446355	chr2:134446355:G:A
134446437	chr2:134446437:A:C
134446474	chr2:134446474:G:A
134446893	chr2:134446893:C:T
134446952	chr2:134446952:G:A
134447597	chr2:134447597:C:T
134447990	chr2:134447990:G:A
134448069	chr2:134448069:A:C
134448097	chr2:134448097:C:T
134448164	chr2:134448164:A:G
134448190	chr2:134448190:C:A
134448413	chr2:134448413:G:T
134448769	chr2:134448769:C:A
134449190	chr2:134449190:T:C
134449363	chr2:134449363:C:T
134449395	chr2:134449395:G:A
134449730	chr2:134449730:G:A
134450059	chr2:134450059:C:G
134450250	chr2:134450250:G:A
134450253	chr2:134450253:C:T
134450368	chr2:134450368:C:T
134450393	chr2:134450393:C:T
134450506	chr2:134450506:A:G
134450642	chr2:134450642:A:G
134450700	chr2:134450700:G:A
134450704	chr2:134450704:G:A
134450904	chr2:134450904:G:A
134451453	chr2:134451453:T:G
134451571	chr2:134451571:G:A
134451583	chr2:134451583:A:G
134451781	chr2:134451781:T:C
134452020	chr2:134452020:C:T
134452046	chr2:134452046:C:T
134452403	chr2:134452403:C:T
134452524	chr2:134452524:T:C
134452819	chr2:134452819:A:G
134452895	chr2:134452895:G:A
134452990	chr2:134452990:C:A
134453383	chr2:134453383:GC:G
134453400	chr2:134453400:AC:A
134453452	chr2:134453452:T:C
134453470	chr2:134453470:T:C
134453649	chr2:134453649:A:G
134453847	chr2:134453847:T:G
134453973	chr2:134453973:A:T
134454096	chr2:134454096:A:G
134454290	chr2:134454290:C:T
134454671	chr2:134454671:G:C
134455003	chr2:134455003:A:G
134455248	chr2:134455248:A:G
134455265	chr2:134455265:C:T
134455485	chr2:134455485:T:C
134455642	chr2:134455642:C:T
134455685	chr2:134455685:G:A
134455750	chr2:134455750:G:A
134455842	chr2:134455842:G:A
134455860	chr2:134455860:C:T
134455944	chr2:134455944:AC:A
134456191	chr2:134456191:T:C
134456692	chr2:134456692:G:A
134456999	chr2:134456999:C:T
134457254	chr2:134457254:A:G
134457291	chr2:134457291:C:T
134457340	chr2:134457340:G:A
134457549	chr2:134457549:T:C
134458370	chr2:134458370:G:A
134458596	chr2:134458596:T:TCA
134458597	chr2:134458597:G:GGCTCGGAATTCAGGCTC
134458812	chr2:134458812:G:C
134458940	chr2:134458940:TG:T
134459168	chr2:134459168:T:C
134459527	chr2:134459527:C:G
134459567	chr2:134459567:G:C
134459708	chr2:134459708:C:T
134459712	chr2:134459712:C:T
134459798	chr2:134459798:C:A
134460320	chr2:134460320:G:A
134461034	chr2:134461034:A:G
134461097	chr2:134461097:C:A
134461105	chr2:134461105:C:G
134461241	chr2:134461241:A:G
134461392	chr2:134461392:T:C
134461443	chr2:134461443:A:C
134461457	chr2:134461457:G:A
134461479	chr2:134461479:T:C
134461519	chr2:134461519:G:A
134461620	chr2:134461620:C:T
134461636	chr2:134461636:G:A
134461793	chr2:134461793:G:T
134461820	chr2:134461820:G:A
134461996	chr2:134461996:T:C
134462067	chr2:134462067:G:A
134462094	chr2:134462094:G:A
134462308	chr2:134462308:A:G
134462911	chr2:134462911:A:G
134463034	chr2:134463034:C:G
134463045	chr2:134463045:G:C
134463084	chr2:134463084:A:G
134463143	chr2:134463143:CACA:C
134463270	chr2:134463270:C:T
134463360	chr2:134463360:C:T
134463454	chr2:134463454:C:T
134463463	chr2:134463463:A:G
134463475	chr2:134463475:C:T
134463753	chr2:134463753:A:T
134464391	chr2:134464391:G:A
134464578	chr2:134464578:C:T
134464642	chr2:134464642:T:C
134464650	chr2:134464650:T:C
134464829	chr2:134464829:C:G
134464856	chr2:134464856:C:T
134464954	chr2:134464954:G:A
134464971	chr2:134464971:C:T
134464990	chr2:134464990:G:A
134465074	chr2:134465074:G:A
134465294	chr2:134465294:A:G
134465640	chr2:134465640:A:G
134465926	chr2:134465926:C:A
134466782	chr2:134466782:C:T
134466959	chr2:134466959:T:A
134467005	chr2:134467005:C:T
134467183	chr2:134467183:G:A
134467313	chr2:134467313:A:G
134467472	chr2:134467472:G:A
134467557	chr2:134467557:A:G
134468017	chr2:134468017:A:C
134468128	chr2:134468128:A:G
134468137	chr2:134468137:G:A
134468186	chr2:134468186:C:T
134468273	chr2:134468273:T:C
134468298	chr2:134468298:C:T
134468364	chr2:134468364:G:C
134468372	chr2:134468372:T:C
134468402	chr2:134468402:G:C
134468413	chr2:134468413:T:C
134468433	chr2:134468433:A:G
134468440	chr2:134468440:C:T
134468457	chr2:134468457:G:A
134468461	chr2:134468461:T:C
134468478	chr2:134468478:T:A
134468626	chr2:134468626:T:C
134468649	chr2:134468649:C:T
134468746	chr2:134468746:G:A
134469085	chr2:134469085:G:A
134469197	chr2:134469197:G:A
134469253	chr2:134469253:G:C
134469377	chr2:134469377:T:C
134469385	chr2:134469385:A:G
134469627	chr2:134469627:ACATTCTG:A
134469660	chr2:134469660:CA:C
134469880	chr2:134469880:C:G
134469882	chr2:134469882:T:G
134470034	chr2:134470034:G:A
134470079	chr2:134470079:T:C
134470427	chr2:134470427:A:G
134470448	chr2:134470448:G:GT
134470489	chr2:134470489:T:C
134470603	chr2:134470603:G:A
134470963	chr2:134470963:A:G
134471345	chr2:134471345:C:G
134471780	chr2:134471780:G:A
134471965	chr2:134471965:C:T
134473632	chr2:134473632:T:C
134473685	chr2:134473685:T:C
134474019	chr2:134474019:G:A
134474323	chr2:134474323:G:A
134474510	chr2:134474510:T:C
134474752	chr2:134474752:CTATT:C
134474925	chr2:134474925:T:C
134475207	chr2:134475207:T:G
134475385	chr2:134475385:C:T
134475442	chr2:134475442:A:G
134475742	chr2:134475742:T:C
134475941	chr2:134475941:T:C
134476847	chr2:134476847:T:G
134477287	chr2:134477287:C:T
134477998	chr2:134477998:C:T
134478012	chr2:134478012:T:A
134478679	chr2:134478679:T:C
134479174	chr2:134479174:G:A
134479243	chr2:134479243:G:A
134479414	chr2:134479414:A:G
134479622	chr2:134479622:G:A
134479703	chr2:134479703:T:C
134479834	chr2:134479834:T:C
134479900	chr2:134479900:G:A
134480068	chr2:134480068:A:G
134480118	chr2:134480118:T:C
134480827	chr2:134480827:GT:G
134481162	chr2:134481162:C:T
134482139	chr2:134482139:C:T
134482492	chr2:134482492:T:C
134482753	chr2:134482753:G:A
134482926	chr2:134482926:C:T
134483069	chr2:134483069:G:A
134483096	chr2:134483096:C:T
134484011	chr2:134484011:G:A
134484200	chr2:134484200:G:T
134484534	chr2:134484534:C:T
134484869	chr2:134484869:T:C
134485096	chr2:134485096:A:G
134485203	chr2:134485203:C:T
134485418	chr2:134485418:G:A
134485507	chr2:134485507:C:T
134485537	chr2:134485537:G:T
134485604	chr2:134485604:T:A
134485720	chr2:134485720:A:G
134485802	chr2:134485802:C:G
134485986	chr2:134485986:T:C
134486182	chr2:134486182:G:A
134486239	chr2:134486239:T:A
134486532	chr2:134486532:AT:A
134486998	chr2:134486998:T:C
134487068	chr2:134487068:T:C
134487092	chr2:134487092:G:T
134487167	chr2:134487167:T:C
134487194	chr2:134487194:C:T
134487419	chr2:134487419:C:T
134487575	chr2:134487575:T:A
134487705	chr2:134487705:G:A
134487805	chr2:134487805:T:A
134488078	chr2:134488078:A:G
134488135	chr2:134488135:T:C
134488238	chr2:134488238:T:C
134488263	chr2:134488263:C:T
134488518	chr2:134488518:C:T
134488631	chr2:134488631:A:T
134488966	chr2:134488966:T:C
134488982	chr2:134488982:A:G
134489106	chr2:134489106:G:A
134489201	chr2:134489201:G:T
134489218	chr2:134489218:T:C
134489222	chr2:134489222:T:C
134489387	chr2:134489387:G:A
134489738	chr2:134489738:C:A
134490220	chr2:134490220:G:A
134490400	chr2:134490400:C:A
134490571	chr2:134490571:T:G
134490959	chr2:134490959:T:C
134490973	chr2:134490973:A:G
134491020	chr2:134491020:T:C
134491026	chr2:134491026:T:G
134491464	chr2:134491464:TCAGGAAACTTGGC:T
134491569	chr2:134491569:C:T
134491732	chr2:134491732:T:C
134492091	chr2:134492091:T:C
134492673	chr2:134492673:G:A
134492683	chr2:134492683:G:A
134492781	chr2:134492781:G:C
134492942	chr2:134492942:T:C
134492997	chr2:134492997:A:G
134493199	chr2:134493199:A:C
134493909	chr2:134493909:C:A
134494072	chr2:134494072:C:T
134494255	chr2:134494255:C:G
134494454	chr2:134494454:C:T
134495293	chr2:134495293:A:C
134495510	chr2:134495510:C:T
134495613	chr2:134495613:C:T
134495698	chr2:134495698:C:T
134496084	chr2:134496084:C:T
134496253	chr2:134496253:G:C
134496389	chr2:134496389:T:A
134496590	chr2:134496590:C:T
134496593	chr2:134496593:T:C
134496819	chr2:134496819:C:CCT
134496983	chr2:134496983:C:T
134497370	chr2:134497370:A:G
134497799	chr2:134497799:G:C
134498010	chr2:134498010:G:A
134498150	chr2:134498150:G:A
134498612	chr2:134498612:G:A
134499274	chr2:134499274:T:C
134499598	chr2:134499598:T:C
134499717	chr2:134499717:A:G
134500097	chr2:134500097:G:T
134500173	chr2:134500173:A:G
134500480	chr2:134500480:T:C
134500731	chr2:134500731:G:A
134500792	chr2:134500792:A:G
134501074	chr2:134501074:A:G
134501235	chr2:134501235:C:T
134501576	chr2:134501576:C:T
134501716	chr2:134501716:T:C
134501745	chr2:134501745:A:C
134501886	chr2:134501886:G:T
134502068	chr2:134502068:T:C
134502293	chr2:134502293:C:T
134502352	chr2:134502352:G:A
134502500	chr2:134502500:C:T
134502629	chr2:134502629:C:T
134502848	chr2:134502848:C:T
134503280	chr2:134503280:A:G
134503332	chr2:134503332:C:T
134503721	chr2:134503721:C:T
134504024	chr2:134504024:A:T
134504025	chr2:134504025:C:T
134504090	chr2:134504090:C:T
134504166	chr2:134504166:C:T
134504198	chr2:134504198:C:T
134504480	chr2:134504480:C:A
134504491	chr2:134504491:TC:T
134504505	chr2:134504505:A:G
134504530	chr2:134504530:G:A
134504538	chr2:134504538:C:T
134504561	chr2:134504561:C:T
134504844	chr2:134504844:T:C
134504926	chr2:134504926:G:A
134504994	chr2:134504994:C:T
134505005	chr2:134505005:A:C
134505443	chr2:134505443:G:T
134505510	chr2:134505510:G:A
134505798	chr2:134505798:A:G
134505828	chr2:134505828:C:T
134506331	chr2:134506331:G:A
134506575	chr2:134506575:G:A
134507324	chr2:134507324:G:A
134507424	chr2:134507424:C:T
134507659	chr2:134507659:C:T
134507991	chr2:134507991:A:C
134508085	chr2:134508085:C:T
134508129	chr2:134508129:C:T
134508460	chr2:134508460:A:G
134508484	chr2:134508484:CCT:C
134509303	chr2:134509303:T:C
134509424	chr2:134509424:A:G
134509806	chr2:134509806:G:A
134510213	chr2:134510213:G:A
134510289	chr2:134510289:C:A
134510435	chr2:134510435:A:G
134510684	chr2:134510684:C:T
134510939	chr2:134510939:G:A
134510963	chr2:134510963:G:A
134511348	chr2:134511348:A:G
134511350	chr2:134511350:C:T
134511447	chr2:134511447:G:T
134511449	chr2:134511449:C:T
134511596	chr2:134511596:G:A
134511893	chr2:134511893:A:C
134512468	chr2:134512468:C:T
134512940	chr2:134512940:A:G
134513179	chr2:134513179:C:A
134513638	chr2:134513638:G:A
134513673	chr2:134513673:T:C
134514029	chr2:134514029:G:A
134515344	chr2:134515344:C:T
134516346	chr2:134516346:T:C
134517195	chr2:134517195:T:C
134518236	chr2:134518236:T:A
134518250	chr2:134518250:G:A
134518596	chr2:134518596:C:T
134518639	chr2:134518639:C:T
134519339	chr2:134519339:A:G
134519379	chr2:134519379:G:C
134520170	chr2:134520170:T:A
134520512	chr2:134520512:T:C
134520636	chr2:134520636:T:C
134521012	chr2:134521012:T:TTTG
134521143	chr2:134521143:C:T
134521146	chr2:134521146:A:C
134521199	chr2:134521199:G:A
134521315	chr2:134521315:G:A
134521706	chr2:134521706:C:T
134522152	chr2:134522152:C:T
134522934	chr2:134522934:T:C
134523187	chr2:134523187:G:A
134523254	chr2:134523254:G:A
134523551	chr2:134523551:A:G
134523562	chr2:134523562:G:A
134523662	chr2:134523662:G:C
134523685	chr2:134523685:A:G
134524286	chr2:134524286:A:G
134524340	chr2:134524340:C:T
134524346	chr2:134524346:C:T
134524697	chr2:134524697:T:C
134524938	chr2:134524938:TCAC:T
134525025	chr2:134525025:A:G
134525043	chr2:134525043:C:CT
134525148	chr2:134525148:A:G
134525460	chr2:134525460:G:A
134525561	chr2:134525561:G:T
134525865	chr2:134525865:T:C
134525953	chr2:134525953:G:A
134525973	chr2:134525973:T:C
134525995	chr2:134525995:G:A
134526067	chr2:134526067:TTGC:T
134526224	chr2:134526224:G:A
134526262	chr2:134526262:A:G
134526348	chr2:134526348:A:G
134526467	chr2:134526467:C:A
134526722	chr2:134526722:C:T
134526736	chr2:134526736:A:G
134526936	chr2:134526936:G:A
134527147	chr2:134527147:T:G
134527226	chr2:134527226:A:C
134527345	chr2:134527345:G:C
134527500	chr2:134527500:G:A
134528107	chr2:134528107:C:T
134528165	chr2:134528165:C:T
134528749	chr2:134528749:TCA:T
134528877	chr2:134528877:A:G
134529328	chr2:134529328:C:A
134529386	chr2:134529386:GA:G
134529429	chr2:134529429:G:A
134529530	chr2:134529530:T:C
134529609	chr2:134529609:C:T
134529678	chr2:134529678:A:G
134529743	chr2:134529743:C:T
134529840	chr2:134529840:A:T
134530351	chr2:134530351:A:G
134530567	chr2:134530567:G:A
134530804	chr2:134530804:G:A
134530866	chr2:134530866:C:T
134530935	chr2:134530935:A:G
134531169	chr2:134531169:T:C
134531186	chr2:134531186:A:G
134531342	chr2:134531342:A:G
134531406	chr2:134531406:T:C
134531490	chr2:134531490:C:A
134531709	chr2:134531709:C:CT
134532650	chr2:134532650:T:C
134532882	chr2:134532882:G:C
134532911	chr2:134532911:C:T
134533446	chr2:134533446:G:A
134533564	chr2:134533564:C:T
134533714	chr2:134533714:C:T
134534029	chr2:134534029:C:A
134534159	chr2:134534159:T:C
134534377	chr2:134534377:G:A
134534478	chr2:134534478:G:A
134534732	chr2:134534732:C:T
134535355	chr2:134535355:A:G
134535396	chr2:134535396:G:C
134535580	chr2:134535580:T:C
134535666	chr2:134535666:G:A
134535733	chr2:134535733:G:T
134535923	chr2:134535923:A:G
134536344	chr2:134536344:C:A
134536511	chr2:134536511:T:C
134537609	chr2:134537609:T:C
134537931	chr2:134537931:A:G
134537980	chr2:134537980:G:A
134538280	chr2:134538280:G:A
134538324	chr2:134538324:C:T
134538752	chr2:134538752:T:C
134538974	chr2:134538974:C:T
134539095	chr2:134539095:C:T
134539160	chr2:134539160:A:T
134539329	chr2:134539329:A:G
134540691	chr2:134540691:G:A
134541142	chr2:134541142:G:T
134541459	chr2:134541459:C:T
134541960	chr2:134541960:T:G
134542464	chr2:134542464:G:A
134542614	chr2:134542614:T:C
134542911	chr2:134542911:G:A
134543155	chr2:134543155:G:C
134543287	chr2:134543287:A:G
134543290	chr2:134543290:A:G
134543314	chr2:134543314:T:C
134543544	chr2:134543544:A:G
134544921	chr2:134544921:G:A
134545549	chr2:134545549:C:T
134545980	chr2:134545980:C:A
134545999	chr2:134545999:T:C
134546133	chr2:134546133:A:G
134546299	chr2:134546299:G:A
134546319	chr2:134546319:A:G
134546575	chr2:134546575:C:T
134547004	chr2:134547004:G:A
134547484	chr2:134547484:A:G
134547922	chr2:134547922:T:C
134547939	chr2:134547939:G:A
134547956	chr2:134547956:A:G
134548257	chr2:134548257:A:C
134548470	chr2:134548470:A:T
134548521	chr2:134548521:G:A
134548553	chr2:134548553:A:G
134548824	chr2:134548824:T:C
134549315	chr2:134549315:T:A
134549371	chr2:134549371:A:T
134549529	chr2:134549529:A:C
134549610	chr2:134549610:C:G
134549796	chr2:134549796:G:A
134549917	chr2:134549917:T:C
134550045	chr2:134550045:T:C
134550184	chr2:134550184:T:C
134550398	chr2:134550398:A:G
134550515	chr2:134550515:G:A
134550558	chr2:134550558:G:T
134550740	chr2:134550740:G:A
134551517	chr2:134551517:A:C
134551622	chr2:134551622:A:C
134552453	chr2:134552453:T:A
134553571	chr2:134553571:C:T
134553623	chr2:134553623:C:G
134553904	chr2:134553904:G:A
134553936	chr2:134553936:G:T
134554741	chr2:134554741:T:C
134554945	chr2:134554945:G:A
134555037	chr2:134555037:C:T
134555703	chr2:134555703:C:T
134556038	chr2:134556038:T:C
134556359	chr2:134556359:G:A
134556532	chr2:134556532:G:A
134556646	chr2:134556646:C:T
134557459	chr2:134557459:G:A
134557559	chr2:134557559:A:G
134558090	chr2:134558090:C:T
134558915	chr2:134558915:C:T
134558972	chr2:134558972:C:T
134559269	chr2:134559269:G:A
134559356	chr2:134559356:A:AT
134559616	chr2:134559616:G:T
134560378	chr2:134560378:G:A
134560458	chr2:134560458:C:T
134560916	chr2:134560916:G:T
134560936	chr2:134560936:C:T
134560956	chr2:134560956:CA:C
134561165	chr2:134561165:C:T
134561591	chr2:134561591:C:T
134561606	chr2:134561606:C:T
134561898	chr2:134561898:G:C
134562036	chr2:134562036:A:G
134562063	chr2:134562063:T:A
134562188	chr2:134562188:A:G
134562229	chr2:134562229:T:C
134562252	chr2:134562252:G:A
134562522	chr2:134562522:G:C
134562848	chr2:134562848:A:G
134563611	chr2:134563611:G:A
134563726	chr2:134563726:G:A
134563986	chr2:134563986:G:A
134564071	chr2:134564071:G:A
134564638	chr2:134564638:T:C
134565165	chr2:134565165:G:A
134565208	chr2:134565208:A:AG
134565564	chr2:134565564:C:T
134565659	chr2:134565659:A:C
134566256	chr2:134566256:G:A
134566282	chr2:134566282:A:G
134566548	chr2:134566548:G:A
134566822	chr2:134566822:C:T
134567219	chr2:134567219:T:C
134567265	chr2:134567265:T:C
134567381	chr2:134567381:TG:T
134567939	chr2:134567939:G:A
134569093	chr2:134569093:C:T
134569618	chr2:134569618:A:C
134569657	chr2:134569657:G:A
134569792	chr2:134569792:C:T
134570198	chr2:134570198:C:T
134570252	chr2:134570252:G:A
134570541	chr2:134570541:T:C
134570595	chr2:134570595:G:A
134570664	chr2:134570664:C:A
134570810	chr2:134570810:A:G
134571349	chr2:134571349:G:A
134571540	chr2:134571540:G:C
134571597	chr2:134571597:C:T
134571839	chr2:134571839:G:A
134572143	chr2:134572143:C:A
134572548	chr2:134572548:A:T
134573182	chr2:134573182:G:C
134573486	chr2:134573486:A:G
134573568	chr2:134573568:T:C
134573651	chr2:134573651:G:A
134574283	chr2:134574283:T:C
134574473	chr2:134574473:T:C
134574785	chr2:134574785:A:G
134574789	chr2:134574789:G:C
134575011	chr2:134575011:C:T
134575135	chr2:134575135:G:A
134575727	chr2:134575727:A:G
134575861	chr2:134575861:G:A
134575919	chr2:134575919:A:G
134575987	chr2:134575987:G:A
134575999	chr2:134575999:A:G
134576058	chr2:134576058:C:T
134576313	chr2:134576313:T:C
134576771	chr2:134576771:C:G
134576975	chr2:134576975:A:G
134577223	chr2:134577223:G:A
134577229	chr2:134577229:T:C
134577318	chr2:134577318:A:G
134577411	chr2:134577411:G:A
134577548	chr2:134577548:A:C
134577630	chr2:134577630:C:A
134577637	chr2:134577637:G:C
134578864	chr2:134578864:A:G
134579428	chr2:134579428:A:T
134579621	chr2:134579621:G:T
134579634	chr2:134579634:T:C
134579691	chr2:134579691:G:T
134580670	chr2:134580670:G:A
134580681	chr2:134580681:C:G
134581283	chr2:134581283:C:T
134581621	chr2:134581621:C:T
134582452	chr2:134582452:C:T
134582650	chr2:134582650:T:C
134582726	chr2:134582726:C:T
134583160	chr2:134583160:C:T
134583270	chr2:134583270:C:G
134583314	chr2:134583314:A:G
134583550	chr2:134583550:G:A
134583630	chr2:134583630:A:G
134584073	chr2:134584073:A:C
134584401	chr2:134584401:T:C
134584437	chr2:134584437:G:T
134584482	chr2:134584482:G:C
134584737	chr2:134584737:T:C
134584980	chr2:134584980:G:A
134585140	chr2:134585140:A:T
134585467	chr2:134585467:A:G
134585532	chr2:134585532:A:G
134585603	chr2:134585603:G:A
134585604	chr2:134585604:C:T
134585653	chr2:134585653:G:A
134585658	chr2:134585658:C:T
134585679	chr2:134585679:T:C
134585682	chr2:134585682:C:T
134585689	chr2:134585689:T:C
134585823	chr2:134585823:T:C
134585830	chr2:134585830:A:T
134585938	chr2:134585938:T:C
134585963	chr2:134585963:T:C
134586255	chr2:134586255:G:A
134586409	chr2:134586409:C:T
134586429	chr2:134586429:G:A
134586760	chr2:134586760:C:T
134587012	chr2:134587012:T:A
134587272	chr2:134587272:T:C
134587372	chr2:134587372:T:C
134587424	chr2:134587424:A:G
134587464	chr2:134587464:AACACCAT:A
134587489	chr2:134587489:G:A
134587539	chr2:134587539:G:A
134587687	chr2:134587687:A:G
134587991	chr2:134587991:G:A
134587998	chr2:134587998:G:C
134588098	chr2:134588098:G:A
134588329	chr2:134588329:C:T
134588432	chr2:134588432:C:T
134588450	chr2:134588450:G:T
134588580	chr2:134588580:G:A
134588702	chr2:134588702:C:G
134588844	chr2:134588844:T:C
134588908	chr2:134588908:A:G
134588968	chr2:134588968:C:T
134588969	chr2:134588969:A:G
134589263	chr2:134589263:A:G
134589735	chr2:134589735:A:G
134589762	chr2:134589762:C:A
134590315	chr2:134590315:T:C
134590576	chr2:134590576:T:C
134591352	chr2:134591352:TG:T
134591472	chr2:134591472:G:A
134591484	chr2:134591484:C:T
134591618	chr2:134591618:C:T
134591629	chr2:134591629:C:T
134591634	chr2:134591634:C:T
134591851	chr2:134591851:T:A
134591869	chr2:134591869:C:A
134591876	chr2:134591876:G:A
134592004	chr2:134592004:A:G
134592016	chr2:134592016:A:G
134592505	chr2:134592505:A:G
134593080	chr2:134593080:C:G
134593237	chr2:134593237:G:T
134593416	chr2:134593416:ACAGT:A
134593657	chr2:134593657:AG:A
134593672	chr2:134593672:T:C
134593939	chr2:134593939:G:A
134594194	chr2:134594194:A:G
134594206	chr2:134594206:G:A
134594207	chr2:134594207:A:T
134594728	chr2:134594728:C:A
134595613	chr2:134595613:C:T
134595663	chr2:134595663:T:C
134596272	chr2:134596272:T:C
134596394	chr2:134596394:G:C
134596516	chr2:134596516:C:G
134596938	chr2:134596938:A:G
134596964	chr2:134596964:G:T
134597326	chr2:134597326:A:G
134597432	chr2:134597432:G:A
134597526	chr2:134597526:C:T
134597808	chr2:134597808:T:G
134597902	chr2:134597902:T:A
134598097	chr2:134598097:T:C
134598399	chr2:134598399:AT:A
134598487	chr2:134598487:A:G
134598781	chr2:134598781:A:G
134598839	chr2:134598839:G:T
134599184	chr2:134599184:A:T
134599633	chr2:134599633:G:C
134599654	chr2:134599654:TAAAAC:T
134599932	chr2:134599932:C:T
134600056	chr2:134600056:T:G
134600728	chr2:134600728:T:C
134600819	chr2:134600819:C:T
134600832	chr2:134600832:A:G
134601732	chr2:134601732:A:G
134602068	chr2:134602068:C:T
134602346	chr2:134602346:T:A
134602851	chr2:134602851:T:C
134602954	chr2:134602954:T:C
134603032	chr2:134603032:C:A
134603702	chr2:134603702:A:G
134604907	chr2:134604907:C:T
134605132	chr2:134605132:G:A
134605269	chr2:134605269:C:A
134605411	chr2:134605411:A:G
134605432	chr2:134605432:G:C
134605514	chr2:134605514:A:G
134605541	chr2:134605541:T:C
134605630	chr2:134605630:G:A
134606217	chr2:134606217:C:T
134606300	chr2:134606300:A:G
134606424	chr2:134606424:C:T
134606633	chr2:134606633:C:T
134606850	chr2:134606850:G:A
134609920	chr2:134609920:G:C
134610024	chr2:134610024:A:T
134610289	chr2:134610289:C:T
134610508	chr2:134610508:A:C
134610635	chr2:134610635:G:A
134611438	chr2:134611438:A:C
134611525	chr2:134611525:A:G
134611589	chr2:134611589:GAAC:G
134612060	chr2:134612060:C:G
134612482	chr2:134612482:G:A
134612872	chr2:134612872:A:G
134613086	chr2:134613086:G:A
134613142	chr2:134613142:G:T
134613292	chr2:134613292:T:C
134613721	chr2:134613721:TAA:T
134613851	chr2:134613851:A:G
134614589	chr2:134614589:C:T
134614729	chr2:134614729:C:T
134615381	chr2:134615381:G:A
134615949	chr2:134615949:G:A
134616827	chr2:134616827:T:C
134617442	chr2:134617442:A:G
134618054	chr2:134618054:C:T
134618590	chr2:134618590:T:C
134618827	chr2:134618827:A:G
134619168	chr2:134619168:GATCT:G
134619294	chr2:134619294:C:T
134619591	chr2:134619591:A:G
134619918	chr2:134619918:A:G
134619941	chr2:134619941:C:G
134620325	chr2:134620325:C:T
134620460	chr2:134620460:T:A
134620551	chr2:134620551:C:T
134621732	chr2:134621732:T:C
134622157	chr2:134622157:G:C
134622400	chr2:134622400:T:C
134622576	chr2:134622576:T:C
134622615	chr2:134622615:G:T
134622784	chr2:134622784:C:T
134622814	chr2:134622814:G:A
134623724	chr2:134623724:G:A
134624095	chr2:134624095:T:C
134624442	chr2:134624442:C:A
134624683	chr2:134624683:C:T
134625344	chr2:134625344:G:A
134625354	chr2:134625354:C:T
134625588	chr2:134625588:T:C
134625610	chr2:134625610:C:G
134625929	chr2:134625929:A:C
134626010	chr2:134626010:T:C
134626918	chr2:134626918:G:A
134627732	chr2:134627732:C:T
134628431	chr2:134628431:A:G
134628904	chr2:134628904:A:C
134630321	chr2:134630321:C:G
134630618	chr2:134630618:C:T
134630669	chr2:134630669:T:C
134630691	chr2:134630691:G:A
134631212	chr2:134631212:G:A
134631627	chr2:134631627:A:G
134631658	chr2:134631658:G:A
134632220	chr2:134632220:G:A
134632258	chr2:134632258:G:C
134632332	chr2:134632332:G:T
134632608	chr2:134632608:T:G
134632812	chr2:134632812:G:A
134632849	chr2:134632849:TCTC:T
134632968	chr2:134632968:C:T
134633010	chr2:134633010:G:A
134633430	chr2:134633430:C:A
134633760	chr2:134633760:G:A
134634390	chr2:134634390:TGTAGAGAG:T
134634613	chr2:134634613:T:C
134634911	chr2:134634911:T:C
134635274	chr2:134635274:G:T
134635540	chr2:134635540:G:A
134635635	chr2:134635635:G:C
134635684	chr2:134635684:C:T
134635750	chr2:134635750:G:A
134635906	chr2:134635906:G:A
134635924	chr2:134635924:G:A
134636781	chr2:134636781:A:C
134636834	chr2:134636834:A:G
134637068	chr2:134637068:G:A
134637152	chr2:134637152:G:A
134637154	chr2:134637154:G:A
134637778	chr2:134637778:A:G
134638002	chr2:134638002:A:C
134638244	chr2:134638244:T:C
134638923	chr2:134638923:C:T
134639061	chr2:134639061:A:G
134639088	chr2:134639088:G:A
134639168	chr2:134639168:C:A
134639999	chr2:134639999:C:T
134640601	chr2:134640601:C:T
134640723	chr2:134640723:C:T
134640882	chr2:134640882:T:C
134641227	chr2:134641227:T:C
134641266	chr2:134641266:G:A
134643769	chr2:134643769:T:C
134643994	chr2:134643994:C:A
134644056	chr2:134644056:A:G
134644308	chr2:134644308:G:A
134644337	chr2:134644337:G:A
134644724	chr2:134644724:C:T
134644951	chr2:134644951:A:G
134645215	chr2:134645215:T:C
134645322	chr2:134645322:A:T
134645323	chr2:134645323:C:T
134645629	chr2:134645629:A:G
134645702	chr2:134645702:A:C
134646326	chr2:134646326:C:A
134646409	chr2:134646409:T:G
134646963	chr2:134646963:G:C
134647407	chr2:134647407:C:G
134647523	chr2:134647523:TTAAG:T
134647855	chr2:134647855:C:T
134647921	chr2:134647921:C:T
134648617	chr2:134648617:A:G
134648825	chr2:134648825:A:G
134649036	chr2:134649036:G:A
134649715	chr2:134649715:C:T
134649722	chr2:134649722:C:T
134649725	chr2:134649725:C:G
134649740	chr2:134649740:C:A
134649785	chr2:134649785:G:A
134649790	chr2:134649790:T:G
134650026	chr2:134650026:G:A
134650071	chr2:134650071:T:C
134650485	chr2:134650485:T:C
134655943	chr2:134655943:C:CT
134656392	chr2:134656392:T:C
134656399	chr2:134656399:C:T
134656426	chr2:134656426:C:T
134656488	chr2:134656488:A:G
134656501	chr2:134656501:C:T
134656545	chr2:134656545:T:C
134656953	chr2:134656953:C:T
134657312	chr2:134657312:C:T
134657400	chr2:134657400:A:C
134657510	chr2:134657510:T:C
134657546	chr2:134657546:T:TACAG
134657658	chr2:134657658:T:C
134657764	chr2:134657764:T:C
134657864	chr2:134657864:C:T
134657955	chr2:134657955:A:G
134658162	chr2:134658162:A:G
134658443	chr2:134658443:C:A
134658445	chr2:134658445:T:A
134658473	chr2:134658473:T:C
134658491	chr2:134658491:G:A
134658667	chr2:134658667:G:A
134658771	chr2:134658771:A:G
134658839	chr2:134658839:C:T
134658946	chr2:134658946:C:T
134659012	chr2:134659012:G:A
134659025	chr2:134659025:C:T
134659211	chr2:134659211:C:T
134659285	chr2:134659285:A:G
134659287	chr2:134659287:T:C
134659325	chr2:134659325:C:A
134659451	chr2:134659451:T:C
134659452	chr2:134659452:G:A
134659556	chr2:134659556:T:C
134659780	chr2:134659780:C:T
134659892	chr2:134659892:A:G
134659912	chr2:134659912:G:A
134659980	chr2:134659980:T:C
134660211	chr2:134660211:G:A
134660243	chr2:134660243:G:A
134660362	chr2:134660362:T:G
134660519	chr2:134660519:G:A
134660613	chr2:134660613:T:C
134660841	chr2:134660841:G:A
134661436	chr2:134661436:A:G
134661505	chr2:134661505:G:A
134661593	chr2:134661593:A:G
134661649	chr2:134661649:T:C
134661721	chr2:134661721:A:T
134661837	chr2:134661837:T:C
134661851	chr2:134661851:G:A
134662126	chr2:134662126:G:A
134662182	chr2:134662182:G:A
134662198	chr2:134662198:G:A
134662224	chr2:134662224:T:C
134662259	chr2:134662259:A:G
134662304	chr2:134662304:C:T
134662667	chr2:134662667:G:A
134662820	chr2:134662820:T:C
134662845	chr2:134662845:G:A
134662851	chr2:134662851:A:G
134663024	chr2:134663024:G:A
134663114	chr2:134663114:G:A
134663170	chr2:134663170:T:C
134663245	chr2:134663245:T:G
134663298	chr2:134663298:A:G
134663355	chr2:134663355:C:G
134663373	chr2:134663373:G:A
134663411	chr2:134663411:C:T
134663532	chr2:134663532:A:G
134663988	chr2:134663988:A:G
134664108	chr2:134664108:T:C
134664196	chr2:134664196:A:C
134664731	chr2:134664731:G:A
134665120	chr2:134665120:A:G
134665252	chr2:134665252:T:G
134665265	chr2:134665265:G:A
134665523	chr2:134665523:C:A
134666195	chr2:134666195:G:T
134666777	chr2:134666777:C:G
134666807	chr2:134666807:A:G
134666851	chr2:134666851:G:A
134667051	chr2:134667051:G:A
134667067	chr2:134667067:G:A
134667108	chr2:134667108:C:T
134667186	chr2:134667186:G:A
134667244	chr2:134667244:G:A
134667692	chr2:134667692:C:T
134667877	chr2:134667877:A:C
134668270	chr2:134668270:C:A
134668782	chr2:134668782:A:C
134669026	chr2:134669026:C:T
134669048	chr2:134669048:T:C
134669159	chr2:134669159:T:G
134669212	chr2:134669212:A:G
134669822	chr2:134669822:A:G
134670484	chr2:134670484:T:C
134670733	chr2:134670733:A:G
134671432	chr2:134671432:A:G
134671458	chr2:134671458:G:A
134671496	chr2:134671496:G:A
134671986	chr2:134671986:T:C
134672412	chr2:134672412:G:T
134672434	chr2:134672434:G:A
134673037	chr2:134673037:C:T
134673051	chr2:134673051:A:G
134673054	chr2:134673054:T:C
134673301	chr2:134673301:C:T
134673918	chr2:134673918:G:A
134673919	chr2:134673919:C:A
134674116	chr2:134674116:T:C
134674122	chr2:134674122:A:C
134674600	chr2:134674600:C:T
134674601	chr2:134674601:G:A
134674610	chr2:134674610:G:A
134674690	chr2:134674690:A:G
134675000	chr2:134675000:T:G
134675142	chr2:134675142:C:T
134675453	chr2:134675453:G:T
134675539	chr2:134675539:G:A
134676213	chr2:134676213:T:A
134676387	chr2:134676387:T:G
134676797	chr2:134676797:T:C
134676862	chr2:134676862:T:C
134677007	chr2:134677007:T:C
134677279	chr2:134677279:C:T
134677818	chr2:134677818:C:T
134678360	chr2:134678360:G:A
134678796	chr2:134678796:A:C
134679031	chr2:134679031:G:A
134679231	chr2:134679231:C:T
134679964	chr2:134679964:C:T
134680309	chr2:134680309:T:C
134680576	chr2:134680576:A:G
134680859	chr2:134680859:A:T
134680901	chr2:134680901:G:A
134680965	chr2:134680965:A:C
134681075	chr2:134681075:C:T
134681580	chr2:134681580:C:T
134681619	chr2:134681619:A:G
134681666	chr2:134681666:C:G
134681723	chr2:134681723:T:G
134681771	chr2:134681771:A:G
134682182	chr2:134682182:G:A
134682340	chr2:134682340:G:A
134682597	chr2:134682597:T:C
134682646	chr2:134682646:C:T
134682662	chr2:134682662:G:A
134682717	chr2:134682717:T:C
134683173	chr2:134683173:A:G
134683689	chr2:134683689:G:A
134683840	chr2:134683840:G:A
134683854	chr2:134683854:C:CA
134683856	chr2:134683856:T:A
134683998	chr2:134683998:A:G
134685240	chr2:134685240:T:C
134686370	chr2:134686370:A:G
134686385	chr2:134686385:A:G
134686656	chr2:134686656:C:A
134686752	chr2:134686752:A:G
134687770	chr2:134687770:C:T
134688225	chr2:134688225:G:A
134688503	chr2:134688503:G:A
134688541	chr2:134688541:A:AAG
134688786	chr2:134688786:A:G
134689140	chr2:134689140:G:A
134689367	chr2:134689367:C:T
134689485	chr2:134689485:G:A
134689708	chr2:134689708:T:C
134690282	chr2:134690282:C:T
134691081	chr2:134691081:A:G
134691515	chr2:134691515:C:T
134692352	chr2:134692352:C:T
134692718	chr2:134692718:C:T
134692953	chr2:134692953:A:G
134693377	chr2:134693377:C:T
134693486	chr2:134693486:G:A
134693889	chr2:134693889:G:C
134694244	chr2:134694244:T:A
134694745	chr2:134694745:C:T
134695088	chr2:134695088:T:A
134695837	chr2:134695837:G:C
134695854	chr2:134695854:C:T
134695975	chr2:134695975:T:C
134696066	chr2:134696066:AAAG:A
134696139	chr2:134696139:T:C
134696346	chr2:134696346:T:C
134696462	chr2:134696462:T:C
134696878	chr2:134696878:C:T
134697575	chr2:134697575:C:T
134697661	chr2:134697661:C:T
134698219	chr2:134698219:A:G
134699138	chr2:134699138:A:G
134699189	chr2:134699189:C:T
134699302	chr2:134699302:G:A
134699465	chr2:134699465:C:T
134699554	chr2:134699554:T:C
134699777	chr2:134699777:A:C
134699838	chr2:134699838:G:A
134700017	chr2:134700017:A:T
134700495	chr2:134700495:T:A
134700561	chr2:134700561:C:T
134700610	chr2:134700610:T:C
134701516	chr2:134701516:A:G
134701628	chr2:134701628:G:A
134701685	chr2:134701685:G:A
134701862	chr2:134701862:C:T
134703062	chr2:134703062:T:A
134703071	chr2:134703071:T:C
134703369	chr2:134703369:G:A
134703713	chr2:134703713:A:G
134704143	chr2:134704143:A:G
134704532	chr2:134704532:T:C
134704790	chr2:134704790:G:A
134705030	chr2:134705030:C:T
134705447	chr2:134705447:A:C
134705929	chr2:134705929:G:A
134705962	chr2:134705962:C:T
134706415	chr2:134706415:A:G
134706623	chr2:134706623:G:A
134706719	chr2:134706719:G:A
134706851	chr2:134706851:G:A
134707373	chr2:134707373:G:C
134707679	chr2:134707679:C:G
134707894	chr2:134707894:GA:G
134708089	chr2:134708089:G:A
134708413	chr2:134708413:A:G
134708559	chr2:134708559:A:C
134708950	chr2:134708950:G:A
134708972	chr2:134708972:G:A
134709307	chr2:134709307:T:C
134709395	chr2:134709395:C:G
134709678	chr2:134709678:TC:T
134709830	chr2:134709830:G:A
134709928	chr2:134709928:G:C
134710093	chr2:134710093:T:A
134710400	chr2:134710400:A:C
134710535	chr2:134710535:C:T
134710693	chr2:134710693:G:C
134710784	chr2:134710784:C:T
134710815	chr2:134710815:T:C
134710955	chr2:134710955:A:T
134711065	chr2:134711065:C:T
134711944	chr2:134711944:A:G
134712199	chr2:134712199:A:G
134712486	chr2:134712486:G:A
134713128	chr2:134713128:C:T
134713165	chr2:134713165:A:T
134713234	chr2:134713234:G:A
134713845	chr2:134713845:G:A
134714166	chr2:134714166:T:TG
134714178	chr2:134714178:T:C
134714865	chr2:134714865:C:G
134715277	chr2:134715277:T:C
134715575	chr2:134715575:G:A
134716082	chr2:134716082:A:G
134716582	chr2:134716582:A:G
134716662	chr2:134716662:A:G
134716795	chr2:134716795:T:C
134717626	chr2:134717626:T:C
134718026	chr2:134718026:T:C
134718445	chr2:134718445:G:T
134718683	chr2:134718683:G:A
134719217	chr2:134719217:A:G
134719225	chr2:134719225:G:A
134719289	chr2:134719289:C:T
134720069	chr2:134720069:G:A
134720234	chr2:134720234:T:A
134720292	chr2:134720292:G:A
134721005	chr2:134721005:A:G
134721320	chr2:134721320:T:C
134721463	chr2:134721463:C:T
134722012	chr2:134722012:G:A
134722410	chr2:134722410:G:T
134722793	chr2:134722793:C:T
134722908	chr2:134722908:C:T
134723354	chr2:134723354:T:C
134723411	chr2:134723411:C:T
134723641	chr2:134723641:A:C
134723708	chr2:134723708:T:C
134724055	chr2:134724055:A:T
134724273	chr2:134724273:A:G
134724344	chr2:134724344:C:T
134724401	chr2:134724401:C:T
134724453	chr2:134724453:C:A
134724567	chr2:134724567:A:T
134724726	chr2:134724726:G:T
134725001	chr2:134725001:GC:G
134725300	chr2:134725300:C:T
134725462	chr2:134725462:C:T
134725790	chr2:134725790:T:C
134725811	chr2:134725811:T:C
134725843	chr2:134725843:G:A
134726202	chr2:134726202:T:A
134726294	chr2:134726294:A:C
134726442	chr2:134726442:A:G
134726677	chr2:134726677:C:A
134726873	chr2:134726873:T:G
134727106	chr2:134727106:A:G
134727743	chr2:134727743:T:C
134728619	chr2:134728619:G:A
134728686	chr2:134728686:G:A
134728732	chr2:134728732:G:A
134728879	chr2:134728879:T:C
134728891	chr2:134728891:T:C
134729090	chr2:134729090:T:C
134729324	chr2:134729324:T:G
134730356	chr2:134730356:A:T
134730738	chr2:134730738:C:T
134731004	chr2:134731004:T:C
134731265	chr2:134731265:A:C
134731609	chr2:134731609:A:G
134731730	chr2:134731730:C:T
134732058	chr2:134732058:G:A
134732121	chr2:134732121:C:T
134732274	chr2:134732274:A:G
134732363	chr2:134732363:G:A
134732494	chr2:134732494:T:C
134732697	chr2:134732697:A:C
134733183	chr2:134733183:C:T
134733619	chr2:134733619:G:A
134733719	chr2:134733719:T:TGA
134733726	chr2:134733726:T:C
134733732	chr2:134733732:T:G
134733822	chr2:134733822:A:G
134734197	chr2:134734197:T:C
134734362	chr2:134734362:C:T
134734422	chr2:134734422:G:A
134734513	chr2:134734513:A:G
134734763	chr2:134734763:G:A
134734817	chr2:134734817:C:T
134735092	chr2:134735092:T:C
134735657	chr2:134735657:T:C
134735734	chr2:134735734:G:A
134735915	chr2:134735915:C:A
134735973	chr2:134735973:T:C
134736558	chr2:134736558:A:T
134737034	chr2:134737034:T:C
134737387	chr2:134737387:T:C
134737583	chr2:134737583:G:A
134737897	chr2:134737897:C:G
134738643	chr2:134738643:A:T
134739321	chr2:134739321:A:C
134739494	chr2:134739494:C:T
134739666	chr2:134739666:C:T
134739741	chr2:134739741:C:A
134740176	chr2:134740176:A:G
134740331	chr2:134740331:C:A
134740675	chr2:134740675:C:T
134740767	chr2:134740767:A:G
134740973	chr2:134740973:C:T
134741019	chr2:134741019:C:T
134741122	chr2:134741122:T:C
134741666	chr2:134741666:A:C
134741731	chr2:134741731:C:G
134741740	chr2:134741740:C:T
134742086	chr2:134742086:C:T
134742609	chr2:134742609:G:A
134743263	chr2:134743263:C:T
134743487	chr2:134743487:A:T
134743503	chr2:134743503:C:T
134743822	chr2:134743822:G:A
134744170	chr2:134744170:G:C
134744191	chr2:134744191:A:G
134744351	chr2:134744351:G:A
134745589	chr2:134745589:G:A
134745773	chr2:134745773:T:C
134746246	chr2:134746246:AG:A
134746355	chr2:134746355:T:C
134746455	chr2:134746455:G:A
134747166	chr2:134747166:G:A
134747341	chr2:134747341:C:T
134747432	chr2:134747432:C:T
134747462	chr2:134747462:T:G
134747473	chr2:134747473:G:C
134747666	chr2:134747666:T:A
134747849	chr2:134747849:C:G
134747979	chr2:134747979:T:C
134747994	chr2:134747994:A:G
134748097	chr2:134748097:T:C
134749004	chr2:134749004:T:C
134749182	chr2:134749182:A:C
134749250	chr2:134749250:G:T
134749508	chr2:134749508:C:T
134749651	chr2:134749651:G:A
134749672	chr2:134749672:G:A
134750234	chr2:134750234:T:A
134750266	chr2:134750266:A:C
134750351	chr2:134750351:TTC:T
134750570	chr2:134750570:T:G
134750752	chr2:134750752:C:T
134750888	chr2:134750888:A:G
134750905	chr2:134750905:A:T
134751323	chr2:134751323:C:T
134751388	chr2:134751388:T:C
134751471	chr2:134751471:G:A
134751492	chr2:134751492:T:C
134751888	chr2:134751888:A:T
134752209	chr2:134752209:A:G
134752213	chr2:134752213:A:G
134752394	chr2:134752394:A:G
134752465	chr2:134752465:C:T
134752949	chr2:134752949:T:C
134753152	chr2:134753152:A:G
134753185	chr2:134753185:T:C
134753299	chr2:134753299:A:C
134753581	chr2:134753581:C:A
134755052	chr2:134755052:T:G
134755063	chr2:134755063:T:C
134755730	chr2:134755730:G:A
134755767	chr2:134755767:G:A
134755927	chr2:134755927:A:T
134756083	chr2:134756083:CAAAGA:C
134756549	chr2:134756549:C:A
134756575	chr2:134756575:C:T
134756880	chr2:134756880:A:T
134757154	chr2:134757154:C:T
134757210	chr2:134757210:T:C
134757546	chr2:134757546:G:A
134757556	chr2:134757556:A:G
134757596	chr2:134757596:G:A
134758005	chr2:134758005:T:C
134758047	chr2:134758047:C:T
134758251	chr2:134758251:C:A
134758542	chr2:134758542:G:A
134758775	chr2:134758775:G:A
134758887	chr2:134758887:C:A
134758934	chr2:134758934:A:G
134758997	chr2:134758997:A:C
134759151	chr2:134759151:A:C
134759711	chr2:134759711:A:C
134759967	chr2:134759967:G:A
134760041	chr2:134760041:T:C
134760266	chr2:134760266:T:C
134760287	chr2:134760287:T:G
134760634	chr2:134760634:A:T
134760695	chr2:134760695:T:C
134761024	chr2:134761024:G:A
134761226	chr2:134761226:A:G
134761563	chr2:134761563:G:A
134761646	chr2:134761646:C:T
134761901	chr2:134761901:C:A
134762069	chr2:134762069:A:G
134762091	chr2:134762091:C:T
134762107	chr2:134762107:G:A
134762558	chr2:134762558:G:T
134762694	chr2:134762694:A:G
134762760	chr2:134762760:C:T
134762964	chr2:134762964:T:C
134763306	chr2:134763306:C:G
134763675	chr2:134763675:G:T
134764125	chr2:134764125:A:G
134764320	chr2:134764320:G:T
134764493	chr2:134764493:C:T
134764679	chr2:134764679:G:A
134764748	chr2:134764748:G:A
134764861	chr2:134764861:T:A
134764991	chr2:134764991:T:C
134765014	chr2:134765014:T:C
134765252	chr2:134765252:G:A
134765331	chr2:134765331:G:A
134765356	chr2:134765356:A:G
134765620	chr2:134765620:G:A
134765726	chr2:134765726:G:T
134765884	chr2:134765884:G:A
134765965	chr2:134765965:A:G
134766066	chr2:134766066:TAA:T
134766222	chr2:134766222:G:A
134766377	chr2:134766377:A:C
134766473	chr2:134766473:G:C
134766540	chr2:134766540:G:A
134766965	chr2:134766965:G:T
134767130	chr2:134767130:G:A
134767521	chr2:134767521:G:A
134767528	chr2:134767528:A:G
134768118	chr2:134768118:T:A
134768614	chr2:134768614:A:G
134768756	chr2:134768756:A:T
134769147	chr2:134769147:G:A
134769447	chr2:134769447:A:G
134769491	chr2:134769491:A:C
134769580	chr2:134769580:G:A
134769605	chr2:134769605:G:A
134769721	chr2:134769721:A:T
134770024	chr2:134770024:T:C
134770378	chr2:134770378:A:C
134770462	chr2:134770462:G:A
134770544	chr2:134770544:C:T
134770870	chr2:134770870:C:T
134770881	chr2:134770881:T:G
134770971	chr2:134770971:A:G
134771038	chr2:134771038:A:G
134771217	chr2:134771217:G:A
134771258	chr2:134771258:T:C
134771315	chr2:134771315:C:A
134771318	chr2:134771318:G:C
134772241	chr2:134772241:T:A
134772247	chr2:134772247:G:A
134772294	chr2:134772294:G:T
134772299	chr2:134772299:G:A
134773432	chr2:134773432:T:A
134773586	chr2:134773586:T:C
134774133	chr2:134774133:A:G
134774383	chr2:134774383:A:G
134774587	chr2:134774587:C:T
134774841	chr2:134774841:G:T
134775082	chr2:134775082:C:T
134775139	chr2:134775139:C:T
134775494	chr2:134775494:G:A
134775711	chr2:134775711:T:C
134775773	chr2:134775773:G:C
134775800	chr2:134775800:G:A
134776051	chr2:134776051:T:C
134776629	chr2:134776629:G:C
134776751	chr2:134776751:G:A
134777860	chr2:134777860:G:A
134778136	chr2:134778136:G:A
134778660	chr2:134778660:T:C
134778901	chr2:134778901:GAC:G
134779093	chr2:134779093:G:A
134779238	chr2:134779238:A:G
134779526	chr2:134779526:A:G
134779762	chr2:134779762:T:C
134780068	chr2:134780068:T:C
134780578	chr2:134780578:T:C
134780634	chr2:134780634:G:A
134780644	chr2:134780644:G:A
134780648	chr2:134780648:T:A
134780905	chr2:134780905:C:T
134781250	chr2:134781250:G:A
134781401	chr2:134781401:G:A
134781477	chr2:134781477:A:C
134781769	chr2:134781769:A:T
134782151	chr2:134782151:G:A
134782397	chr2:134782397:C:T
134782661	chr2:134782661:C:G
134782800	chr2:134782800:C:T
134783567	chr2:134783567:A:T
134784162	chr2:134784162:A:T
134784269	chr2:134784269:T:C
134784376	chr2:134784376:T:C
134784577	chr2:134784577:T:C
134784758	chr2:134784758:T:C
134784898	chr2:134784898:G:T
134785004	chr2:134785004:A:C
134785264	chr2:134785264:ACT:A
134785270	chr2:134785270:T:C
134785407	chr2:134785407:C:A
134785510	chr2:134785510:A:C
134785648	chr2:134785648:T:C
134785856	chr2:134785856:A:C
134786014	chr2:134786014:T:C
134786079	chr2:134786079:C:T
134786121	chr2:134786121:G:A
134786363	chr2:134786363:A:T
134786581	chr2:134786581:C:T
134786755	chr2:134786755:G:A
134787541	chr2:134787541:G:C
134787590	chr2:134787590:G:T
134787712	chr2:134787712:A:C
134787927	chr2:134787927:C:T
134788162	chr2:134788162:C:T
134788177	chr2:134788177:C:T
134788179	chr2:134788179:C:T
134788364	chr2:134788364:G:C
134788605	chr2:134788605:G:A
134788836	chr2:134788836:A:C
134788860	chr2:134788860:C:T
134789002	chr2:134789002:C:T
134789241	chr2:134789241:G:A
134789423	chr2:134789423:GGT:G
134789547	chr2:134789547:T:G
134789719	chr2:134789719:G:A
134789868	chr2:134789868:G:A
134790369	chr2:134790369:G:T
134790413	chr2:134790413:C:T
134790785	chr2:134790785:C:T
134791416	chr2:134791416:T:C
134791543	chr2:134791543:C:T
134792052	chr2:134792052:A:G
134792080	chr2:134792080:C:T
134792160	chr2:134792160:A:G
134792516	chr2:134792516:C:T
134792925	chr2:134792925:T:C
134793065	chr2:134793065:G:A
134793697	chr2:134793697:A:T
134793726	chr2:134793726:T:C
134793768	chr2:134793768:C:T
134793993	chr2:134793993:T:C
134794181	chr2:134794181:C:T
134795586	chr2:134795586:G:C
134796175	chr2:134796175:A:C
134796446	chr2:134796446:C:T
134796692	chr2:134796692:G:C
134796989	chr2:134796989:C:T
134797040	chr2:134797040:C:T
134797051	chr2:134797051:G:A
134797276	chr2:134797276:G:A
134797330	chr2:134797330:G:A
134797333	chr2:134797333:T:C
134797420	chr2:134797420:T:G
134797493	chr2:134797493:CTGTT:C
134797705	chr2:134797705:T:G
134797829	chr2:134797829:A:G
134797865	chr2:134797865:C:A
134797922	chr2:134797922:T:C
134798136	chr2:134798136:A:C
134798265	chr2:134798265:G:A
134798522	chr2:134798522:C:T
134798711	chr2:134798711:T:C
134799150	chr2:134799150:A:G
134799338	chr2:134799338:T:C
134799378	chr2:134799378:G:A
134799579	chr2:134799579:C:T
134800072	chr2:134800072:A:G
134800167	chr2:134800167:A:G
134800664	chr2:134800664:A:G
134800675	chr2:134800675:T:C
134801315	chr2:134801315:C:T
134801675	chr2:134801675:A:C
134802382	chr2:134802382:G:A
134802390	chr2:134802390:C:T
134802502	chr2:134802502:T:C
134802516	chr2:134802516:C:T
134802684	chr2:134802684:G:A
134802950	chr2:134802950:C:T
134803018	chr2:134803018:C:G
134803122	chr2:134803122:G:A
134803470	chr2:134803470:T:C
134803571	chr2:134803571:T:C
134803641	chr2:134803641:G:A
134803688	chr2:134803688:C:A
134803737	chr2:134803737:C:T
134804770	chr2:134804770:GT:G
134804788	chr2:134804788:G:A
134805146	chr2:134805146:G:T
134805733	chr2:134805733:T:C
134805985	chr2:134805985:C:CTCTT
134806037	chr2:134806037:C:T
134806102	chr2:134806102:C:T
134806488	chr2:134806488:T:A
134806508	chr2:134806508:G:A
134806714	chr2:134806714:A:C
134806789	chr2:134806789:T:C
134806998	chr2:134806998:G:T
134807197	chr2:134807197:C:A
134807671	chr2:134807671:T:C
134807680	chr2:134807680:G:T
134807864	chr2:134807864:C:CT
134807997	chr2:134807997:A:G
134808155	chr2:134808155:C:T
134808161	chr2:134808161:G:A
134808178	chr2:134808178:C:G
134808437	chr2:134808437:T:C
134808878	chr2:134808878:G:A
134809213	chr2:134809213:G:A
134809356	chr2:134809356:A:G
134809581	chr2:134809581:T:C
134809683	chr2:134809683:T:C
134809692	chr2:134809692:C:T
134809801	chr2:134809801:G:A
134809826	chr2:134809826:C:G
134810897	chr2:134810897:T:C
134810938	chr2:134810938:T:C
134811058	chr2:134811058:G:A
134811189	chr2:134811189:G:A
134811678	chr2:134811678:C:A
134812614	chr2:134812614:G:A
134812802	chr2:134812802:T:C
134812861	chr2:134812861:T:A
134812940	chr2:134812940:G:A
134813024	chr2:134813024:T:G
134813641	chr2:134813641:C:T
134813934	chr2:134813934:C:T
134814018	chr2:134814018:G:A
134814146	chr2:134814146:T:C
134814197	chr2:134814197:C:T
134814333	chr2:134814333:A:T
134814420	chr2:134814420:T:G
134814520	chr2:134814520:T:C
134815244	chr2:134815244:T:C
134815295	chr2:134815295:T:C
134815845	chr2:134815845:C:T
134815937	chr2:134815937:T:C
134816144	chr2:134816144:G:C
134816593	chr2:134816593:G:A
134816849	chr2:134816849:C:A
134816940	chr2:134816940:C:T
134816983	chr2:134816983:T:G
134817013	chr2:134817013:A:G
134817430	chr2:134817430:T:C
134818128	chr2:134818128:A:G
134818278	chr2:134818278:A:G
134818356	chr2:134818356:T:A
134818608	chr2:134818608:G:A
134818895	chr2:134818895:G:A
134818902	chr2:134818902:A:G
134818922	chr2:134818922:G:A
134818984	chr2:134818984:A:G
134819911	chr2:134819911:C:G
134820135	chr2:134820135:G:A
134820514	chr2:134820514:C:T
134820804	chr2:134820804:C:A
134821119	chr2:134821119:G:A
134821146	chr2:134821146:T:G
134821171	chr2:134821171:T:A
134821200	chr2:134821200:G:A
134821554	chr2:134821554:G:A
134821643	chr2:134821643:A:G
134822005	chr2:134822005:T:C
134822535	chr2:134822535:T:C
134822652	chr2:134822652:C:T
134822941	chr2:134822941:G:A
134823033	chr2:134823033:T:C
134823131	chr2:134823131:G:A
134823146	chr2:134823146:A:G
134823251	chr2:134823251:T:C
134823492	chr2:134823492:T:G
134823942	chr2:134823942:C:T
134824247	chr2:134824247:C:A
134824833	chr2:134824833:G:A
134824864	chr2:134824864:G:A
134825583	chr2:134825583:C:T
134825600	chr2:134825600:A:G
134825672	chr2:134825672:C:T
134825809	chr2:134825809:T:C
134825919	chr2:134825919:C:T
134826015	chr2:134826015:A:C
134826077	chr2:134826077:GAGCAGTGGTTCTCCC:G
134826214	chr2:134826214:G:A
134826239	chr2:134826239:A:G
134826316	chr2:134826316:C:G
134826334	chr2:134826334:G:C
134826763	chr2:134826763:A:G
134827325	chr2:134827325:G:A
134827387	chr2:134827387:A:G
134827465	chr2:134827465:G:A
134827820	chr2:134827820:A:C
134827929	chr2:134827929:C:T
134827947	chr2:134827947:G:A
134827951	chr2:134827951:C:A
134828252	chr2:134828252:A:AAC
134828335	chr2:134828335:C:A
134829102	chr2:134829102:C:T
134829153	chr2:134829153:C:T
134829535	chr2:134829535:T:A
134830164	chr2:134830164:G:A
134830884	chr2:134830884:G:A
134831559	chr2:134831559:T:C
134831762	chr2:134831762:C:G
134832020	chr2:134832020:GTATAA:G
134832098	chr2:134832098:C:A
134832251	chr2:134832251:C:G
134832390	chr2:134832390:T:C
134832548	chr2:134832548:C:A
134832578	chr2:134832578:T:C
134832669	chr2:134832669:G:A
134832932	chr2:134832932:T:C
134833092	chr2:134833092:G:A
134833187	chr2:134833187:G:A
134833870	chr2:134833870:T:C
134834509	chr2:134834509:C:T
134834620	chr2:134834620:G:A
134834656	chr2:134834656:G:A
134834668	chr2:134834668:G:A
134834675	chr2:134834675:T:C
134834676	chr2:134834676:G:A
134834976	chr2:134834976:T:G
134834996	chr2:134834996:A:G
134835016	chr2:134835016:A:G
134835029	chr2:134835029:T:G
134835334	chr2:134835334:TA:T
134835461	chr2:134835461:T:C
134835614	chr2:134835614:G:T
134835800	chr2:134835800:C:T
134835984	chr2:134835984:G:T
134836552	chr2:134836552:C:T
134836866	chr2:134836866:T:G
134837098	chr2:134837098:C:T
134837129	chr2:134837129:C:T
134837444	chr2:134837444:G:A
134837588	chr2:134837588:G:C
134837910	chr2:134837910:C:T
134837997	chr2:134837997:T:C
134838191	chr2:134838191:G:A
134838279	chr2:134838279:A:G
134838382	chr2:134838382:TTTTG:T
134838413	chr2:134838413:G:T
134838715	chr2:134838715:A:T
134839170	chr2:134839170:A:G
134839756	chr2:134839756:C:G
134840738	chr2:134840738:TTTC:T
134841343	chr2:134841343:G:A
134841439	chr2:134841439:G:T
134841743	chr2:134841743:G:A
134841837	chr2:134841837:T:C
134841947	chr2:134841947:G:C
134841956	chr2:134841956:T:C
134842068	chr2:134842068:G:A
134842164	chr2:134842164:C:T
134842169	chr2:134842169:C:T
134842172	chr2:134842172:C:G
134842306	chr2:134842306:T:C
134842455	chr2:134842455:G:A
134842466	chr2:134842466:C:T
134842843	chr2:134842843:C:T
134842847	chr2:134842847:T:C
134842848	chr2:134842848:C:T
134843058	chr2:134843058:C:A
134843179	chr2:134843179:A:G
134843355	chr2:134843355:T:C
134843793	chr2:134843793:G:A
134843954	chr2:134843954:T:A
134843979	chr2:134843979:C:T
134844586	chr2:134844586:G:A
134844624	chr2:134844624:C:T
134844839	chr2:134844839:T:A
134844974	chr2:134844974:T:C
134845361	chr2:134845361:G:A
134845728	chr2:134845728:A:G
134846120	chr2:134846120:A:G
134846227	chr2:134846227:T:C
134846389	chr2:134846389:C:T
134846613	chr2:134846613:T:C
134846820	chr2:134846820:G:A
134847169	chr2:134847169:G:A
134847290	chr2:134847290:C:A
134847345	chr2:134847345:T:C
134848130	chr2:134848130:C:T
134848182	chr2:134848182:A:T
134848262	chr2:134848262:T:C
134848418	chr2:134848418:T:C
134849272	chr2:134849272:C:CTTAT
134849309	chr2:134849309:T:C
134849763	chr2:134849763:G:A
134850205	chr2:134850205:C:G
134850283	chr2:134850283:TC:T
134850641	chr2:134850641:A:G
134850807	chr2:134850807:A:G
134851231	chr2:134851231:A:T
134851259	chr2:134851259:T:C
134851325	chr2:134851325:C:G
134851346	chr2:134851346:G:T
134851597	chr2:134851597:C:T
134851677	chr2:134851677:G:A
134852125	chr2:134852125:G:T
134852176	chr2:134852176:G:A
134852208	chr2:134852208:T:C
134852342	chr2:134852342:G:T
134852355	chr2:134852355:G:A
134852437	chr2:134852437:G:A
134852584	chr2:134852584:A:G
134852662	chr2:134852662:G:A
134852868	chr2:134852868:T:A
134853311	chr2:134853311:T:C
134853550	chr2:134853550:G:A
134854811	chr2:134854811:AT:A
134854819	chr2:134854819:G:GCCTC
134854852	chr2:134854852:C:T
134854869	chr2:134854869:G:C
134855347	chr2:134855347:T:C
134856113	chr2:134856113:A:T
134856420	chr2:134856420:TA:T
134856659	chr2:134856659:CCT:C
134857306	chr2:134857306:C:T
134857387	chr2:134857387:G:A
134857520	chr2:134857520:T:TA
134858072	chr2:134858072:T:C
134858614	chr2:134858614:T:C
134858630	chr2:134858630:T:C
134858776	chr2:134858776:A:G
134858815	chr2:134858815:C:T
134859051	chr2:134859051:G:A
134859307	chr2:134859307:G:A
134859586	chr2:134859586:T:C
134860212	chr2:134860212:G:A
134860234	chr2:134860234:G:C
134860265	chr2:134860265:A:G
134861412	chr2:134861412:T:C
134861444	chr2:134861444:A:G
134861787	chr2:134861787:T:TA
134862247	chr2:134862247:T:C
134862615	chr2:134862615:G:C
134863809	chr2:134863809:TC:T
134864048	chr2:134864048:C:G
134864372	chr2:134864372:G:T
134864475	chr2:134864475:T:G
134864953	chr2:134864953:T:C
134865238	chr2:134865238:C:T
134865290	chr2:134865290:T:C
134865354	chr2:134865354:G:A
134865550	chr2:134865550:A:G
134865947	chr2:134865947:C:T
134866039	chr2:134866039:T:C
134866259	chr2:134866259:C:A
134866382	chr2:134866382:C:T
134866596	chr2:134866596:T:C
134867838	chr2:134867838:T:C
134867848	chr2:134867848:C:T
134868102	chr2:134868102:A:G
134868331	chr2:134868331:T:C
134869019	chr2:134869019:T:C
134869340	chr2:134869340:G:A
134869605	chr2:134869605:G:T
134870066	chr2:134870066:G:A
134870253	chr2:134870253:G:A
134870449	chr2:134870449:T:TGA
134870800	chr2:134870800:G:A
134870836	chr2:134870836:C:T
134871434	chr2:134871434:C:T
134871680	chr2:134871680:CAG:C
134871736	chr2:134871736:C:T
134871763	chr2:134871763:T:C
134872337	chr2:134872337:T:C
134872357	chr2:134872357:C:T
134872928	chr2:134872928:A:G
134873483	chr2:134873483:G:T
134873830	chr2:134873830:C:T
134874149	chr2:134874149:G:A
134874237	chr2:134874237:T:C
134874447	chr2:134874447:C:A
134875008	chr2:134875008:G:C
134875053	chr2:134875053:C:T
134875184	chr2:134875184:A:G
134875292	chr2:134875292:C:A
134875411	chr2:134875411:C:T
134875581	chr2:134875581:G:T
134876025	chr2:134876025:T:C
134876289	chr2:134876289:T:A
134876558	chr2:134876558:G:A
134876767	chr2:134876767:G:A
134877577	chr2:134877577:G:A
134877712	chr2:134877712:A:G
134879768	chr2:134879768:G:A
134880474	chr2:134880474:C:T
134880790	chr2:134880790:A:G
134880891	chr2:134880891:C:T
134881010	chr2:134881010:T:C
134881260	chr2:134881260:C:T
134881448	chr2:134881448:G:A
134881860	chr2:134881860:G:C
134881948	chr2:134881948:T:A
134882324	chr2:134882324:T:C
134882405	chr2:134882405:C:G
134882588	chr2:134882588:A:C
134882642	chr2:134882642:G:A
134882652	chr2:134882652:A:T
134883904	chr2:134883904:A:G
134884610	chr2:134884610:A:G
134885728	chr2:134885728:C:T
134885851	chr2:134885851:G:A
134886245	chr2:134886245:TA:T
134886253	chr2:134886253:T:A
134886255	chr2:134886255:T:A
134886484	chr2:134886484:G:A
134886751	chr2:134886751:C:A
134887408	chr2:134887408:C:T
134887749	chr2:134887749:A:C
134888343	chr2:134888343:T:C
134889209	chr2:134889209:G:A
134889326	chr2:134889326:C:T
134889867	chr2:134889867:C:T
134890089	chr2:134890089:A:C
134890988	chr2:134890988:G:A
134891300	chr2:134891300:T:C
134891493	chr2:134891493:T:C
134891955	chr2:134891955:T:C
134892655	chr2:134892655:T:C
134894474	chr2:134894474:A:T
134894706	chr2:134894706:C:G
134895165	chr2:134895165:G:C
134895524	chr2:134895524:T:G
134895785	chr2:134895785:C:T
134896374	chr2:134896374:C:T
134896598	chr2:134896598:G:A
134896768	chr2:134896768:T:C
134896962	chr2:134896962:G:T
134897010	chr2:134897010:TGTGGTTATATAA:T
134897119	chr2:134897119:G:C
134897437	chr2:134897437:A:AT
134897891	chr2:134897891:T:G
134898180	chr2:134898180:T:C
134898537	chr2:134898537:G:A
134898712	chr2:134898712:T:C
134898920	chr2:134898920:G:A
134898933	chr2:134898933:C:G
134900621	chr2:134900621:C:G
134901121	chr2:134901121:T:C
134902051	chr2:134902051:T:C
134903288	chr2:134903288:A:G
134903309	chr2:134903309:T:C
134904097	chr2:134904097:A:G
134904177	chr2:134904177:C:T
134904446	chr2:134904446:A:G
134904512	chr2:134904512:T:C
134904674	chr2:134904674:G:A
134904709	chr2:134904709:T:C
134904823	chr2:134904823:G:A
134905168	chr2:134905168:G:A
134906986	chr2:134906986:C:T
134907066	chr2:134907066:C:T
134907891	chr2:134907891:C:T
134907994	chr2:134907994:T:C
134908098	chr2:134908098:C:T
134908533	chr2:134908533:C:G
134908777	chr2:134908777:T:A
134909375	chr2:134909375:G:A
134909631	chr2:134909631:C:T
134910025	chr2:134910025:C:T
134910029	chr2:134910029:T:C
134911749	chr2:134911749:T:C
134911895	chr2:134911895:T:TA
134912209	chr2:134912209:T:C
134912574	chr2:134912574:C:T
134913382	chr2:134913382:G:A
134913446	chr2:134913446:T:C
134913504	chr2:134913504:C:T
134913732	chr2:134913732:C:T
134913835	chr2:134913835:C:T
134914465	chr2:134914465:C:T
134914617	chr2:134914617:C:T
134915146	chr2:134915146:C:G
134915561	chr2:134915561:T:C
134915644	chr2:134915644:G:A
134915817	chr2:134915817:T:C
134916225	chr2:134916225:C:A
134916341	chr2:134916341:A:G
134916641	chr2:134916641:T:C
134916752	chr2:134916752:C:T
134916800	chr2:134916800:T:C
134917182	chr2:134917182:A:T
134917435	chr2:134917435:T:C
134917605	chr2:134917605:T:A
134917648	chr2:134917648:C:G
134917658	chr2:134917658:C:T
134918137	chr2:134918137:T:C
134918197	chr2:134918197:T:C
134918338	chr2:134918338:T:C
134919282	chr2:134919282:C:T
134919348	chr2:134919348:C:T
134919419	chr2:134919419:G:A
134919465	chr2:134919465:T:C
134919591	chr2:134919591:A:G
134919698	chr2:134919698:G:A
134920377	chr2:134920377:G:T
134921201	chr2:134921201:C:T
134921318	chr2:134921318:A:G
134921415	chr2:134921415:G:A
134924027	chr2:134924027:T:A
134924486	chr2:134924486:G:C
134924638	chr2:134924638:C:T
134925430	chr2:134925430:A:G
134925447	chr2:134925447:C:T
134925610	chr2:134925610:T:C
134925952	chr2:134925952:A:G
134926030	chr2:134926030:A:AT
134927770	chr2:134927770:G:A
134929079	chr2:134929079:A:T
134929125	chr2:134929125:CAA:C
134929198	chr2:134929198:G:A
134929388	chr2:134929388:A:C
134929599	chr2:134929599:C:A
134930463	chr2:134930463:A:G
134930681	chr2:134930681:G:A
134930695	chr2:134930695:G:A
134931024	chr2:134931024:G:A
134931351	chr2:134931351:T:G
134931618	chr2:134931618:G:T
134932186	chr2:134932186:ATG:A
134932263	chr2:134932263:A:C
134932475	chr2:134932475:A:G
134932491	chr2:134932491:C:T
134932788	chr2:134932788:T:TA
134933621	chr2:134933621:G:A
134934448	chr2:134934448:T:A
134935070	chr2:134935070:A:G
134935499	chr2:134935499:G:A
134935820	chr2:134935820:T:A
134935967	chr2:134935967:C:G
134936213	chr2:134936213:A:G
134936525	chr2:134936525:A:G
134936809	chr2:134936809:C:T
134936849	chr2:134936849:G:A
134937278	chr2:134937278:G:A
134937279	chr2:134937279:C:T
134937728	chr2:134937728:C:T
134937753	chr2:134937753:A:G
134938305	chr2:134938305:A:G
134938481	chr2:134938481:G:A
134938697	chr2:134938697:C:T
134939444	chr2:134939444:A:G
134939679	chr2:134939679:T:A
134939826	chr2:134939826:G:A
134939864	chr2:134939864:T:G
134939973	chr2:134939973:C:A
134939987	chr2:134939987:A:G
134940167	chr2:134940167:T:C
134940227	chr2:134940227:G:T
134940431	chr2:134940431:A:G
134940478	chr2:134940478:CACAA:C
134940784	chr2:134940784:T:C
134940942	chr2:134940942:G:T
134941153	chr2:134941153:C:T
134941322	chr2:134941322:A:G
134941474	chr2:134941474:T:C
134942002	chr2:134942002:G:C
134942049	chr2:134942049:T:C
134942276	chr2:134942276:A:G
134942361	chr2:134942361:A:G
134942581	chr2:134942581:A:T
134942933	chr2:134942933:A:G
134943230	chr2:134943230:A:G
134943347	chr2:134943347:G:T
134943387	chr2:134943387:G:A
134943411	chr2:134943411:A:G
134943879	chr2:134943879:A:G
134943919	chr2:134943919:T:C
134944259	chr2:134944259:G:A
134944530	chr2:134944530:A:G
134944566	chr2:134944566:C:A
134945554	chr2:134945554:C:T
134945597	chr2:134945597:G:A
134946967	chr2:134946967:G:A
134947079	chr2:134947079:G:A
134947086	chr2:134947086:A:G
134947982	chr2:134947982:C:T
134947988	chr2:134947988:G:A
134948634	chr2:134948634:A:G
134949179	chr2:134949179:C:G
134949186	chr2:134949186:A:C
134949188	chr2:134949188:G:T
134949943	chr2:134949943:T:C
134950348	chr2:134950348:CTG:C
134950545	chr2:134950545:G:A
134951244	chr2:134951244:A:C
134951269	chr2:134951269:T:C
134951651	chr2:134951651:G:T
134951931	chr2:134951931:A:G
134952256	chr2:134952256:T:C
134952374	chr2:134952374:G:A
134952752	chr2:134952752:A:G
134954087	chr2:134954087:G:A
134954654	chr2:134954654:T:C
134955516	chr2:134955516:A:G
134955815	chr2:134955815:TAAAA:T
134955978	chr2:134955978:C:T
134956133	chr2:134956133:G:A
134956586	chr2:134956586:G:A
134957599	chr2:134957599:T:G
134957604	chr2:134957604:TC:T
134957649	chr2:134957649:G:A
134957801	chr2:134957801:C:T
134957835	chr2:134957835:A:G
134957895	chr2:134957895:ATAAT:A
134957962	chr2:134957962:A:G
134958146	chr2:134958146:TGATTA:T
134958387	chr2:134958387:A:G
134959410	chr2:134959410:C:T
134959412	chr2:134959412:T:C
134959631	chr2:134959631:G:A
134959670	chr2:134959670:C:T
134960427	chr2:134960427:C:T
134961441	chr2:134961441:A:G
134961486	chr2:134961486:C:T
134961562	chr2:134961562:T:A
134961838	chr2:134961838:A:G
134961940	chr2:134961940:A:G
134962001	chr2:134962001:C:T
134962254	chr2:134962254:T:C
134962284	chr2:134962284:A:G
134962456	chr2:134962456:C:A
134962588	chr2:134962588:C:G
134962823	chr2:134962823:T:C
134962996	chr2:134962996:AT:A
134963145	chr2:134963145:C:T
134963561	chr2:134963561:G:A
134963605	chr2:134963605:A:C
134963860	chr2:134963860:G:A
134963967	chr2:134963967:T:C
134964195	chr2:134964195:A:T
134964528	chr2:134964528:A:G
134964758	chr2:134964758:A:G
134965274	chr2:134965274:C:T
134965311	chr2:134965311:T:C
134965976	chr2:134965976:G:A
134966005	chr2:134966005:TTTTAC:T
134966130	chr2:134966130:T:C
134966145	chr2:134966145:G:A
134966426	chr2:134966426:T:A
134966645	chr2:134966645:C:T
134966853	chr2:134966853:A:G
134967849	chr2:134967849:C:A
134967883	chr2:134967883:A:G
134968076	chr2:134968076:G:T
134968103	chr2:134968103:C:T
134969027	chr2:134969027:G:A
134969097	chr2:134969097:C:T
134969113	chr2:134969113:T:C
134969961	chr2:134969961:T:C
134970073	chr2:134970073:C:T
134970183	chr2:134970183:T:G
134970296	chr2:134970296:T:C
134970489	chr2:134970489:A:C
134970492	chr2:134970492:C:T
134970527	chr2:134970527:T:C
134970602	chr2:134970602:T:C
134970690	chr2:134970690:C:T
134970822	chr2:134970822:T:C
134970824	chr2:134970824:T:C
134970843	chr2:134970843:T:C
134970968	chr2:134970968:G:A
134971114	chr2:134971114:T:C
134971150	chr2:134971150:T:C
134971171	chr2:134971171:T:C
134971388	chr2:134971388:G:A
134972262	chr2:134972262:C:T
134973314	chr2:134973314:C:T
134973484	chr2:134973484:C:A
134973649	chr2:134973649:G:T
134973818	chr2:134973818:C:T
134974927	chr2:134974927:G:A
134975576	chr2:134975576:C:T
134976010	chr2:134976010:C:T
134976278	chr2:134976278:T:A
134977103	chr2:134977103:T:C
134977174	chr2:134977174:T:C
134977296	chr2:134977296:C:T
134977663	chr2:134977663:A:G
134977695	chr2:134977695:C:T
134977803	chr2:134977803:A:G
134977949	chr2:134977949:G:A
134978078	chr2:134978078:T:C
134978334	chr2:134978334:C:T
134978568	chr2:134978568:C:G
134978868	chr2:134978868:A:G
134979088	chr2:134979088:C:T
134980338	chr2:134980338:G:T
134980436	chr2:134980436:C:T
134981707	chr2:134981707:A:G
134982039	chr2:134982039:C:T
134982293	chr2:134982293:A:G
134982725	chr2:134982725:G:A
134983293	chr2:134983293:C:A
134983306	chr2:134983306:A:G
134983491	chr2:134983491:G:A
134983969	chr2:134983969:C:T
134984631	chr2:134984631:A:G
134984719	chr2:134984719:G:A
134985029	chr2:134985029:T:C
134985155	chr2:134985155:A:T
134985357	chr2:134985357:C:T
134986023	chr2:134986023:T:C
134986437	chr2:134986437:T:C
134986786	chr2:134986786:G:A
134986846	chr2:134986846:C:G
134987559	chr2:134987559:G:A
134987821	chr2:134987821:A:C
134987822	chr2:134987822:G:A
134988078	chr2:134988078:G:A
134988152	chr2:134988152:A:G
134988601	chr2:134988601:G:A
134988995	chr2:134988995:G:A
134989239	chr2:134989239:C:A
134989383	chr2:134989383:C:T
134990546	chr2:134990546:G:A
134990630	chr2:134990630:C:T
134990705	chr2:134990705:A:G
134990706	chr2:134990706:T:A
134990816	chr2:134990816:T:G
134990957	chr2:134990957:G:A
134991020	chr2:134991020:C:T
134991128	chr2:134991128:C:T
134992080	chr2:134992080:A:G
134992724	chr2:134992724:T:C
134992826	chr2:134992826:T:A
134993125	chr2:134993125:C:T
134993224	chr2:134993224:G:A
134993279	chr2:134993279:T:C
134993347	chr2:134993347:A:G
134994018	chr2:134994018:T:TAAATA
134994691	chr2:134994691:C:T
134994985	chr2:134994985:G:A
134995103	chr2:134995103:A:G
134995143	chr2:134995143:C:T
134995688	chr2:134995688:G:A
134995695	chr2:134995695:T:C
134995757	chr2:134995757:A:G
134995758	chr2:134995758:T:A
134996495	chr2:134996495:T:C
134996657	chr2:134996657:C:T
134996910	chr2:134996910:G:A
134997061	chr2:134997061:A:C
134997146	chr2:134997146:C:T
134997291	chr2:134997291:C:T
134997365	chr2:134997365:G:T
134997448	chr2:134997448:T:A
134997549	chr2:134997549:A:G
134997679	chr2:134997679:C:T
134998041	chr2:134998041:A:G
134998046	chr2:134998046:T:C
134998059	chr2:134998059:A:G
134998289	chr2:134998289:C:T
134998329	chr2:134998329:A:G
134998366	chr2:134998366:T:C
134998509	chr2:134998509:A:G
134998874	chr2:134998874:C:T
134998936	chr2:134998936:T:A
134999650	chr2:134999650:T:C
134999750	chr2:134999750:C:T
134999753	chr2:134999753:AAC:A
135000546	chr2:135000546:T:C
135000593	chr2:135000593:C:T
135000673	chr2:135000673:G:A
135000853	chr2:135000853:C:T
135001143	chr2:135001143:A:G
135001575	chr2:135001575:T:C
135001713	chr2:135001713:T:G
135002058	chr2:135002058:A:C
135002147	chr2:135002147:C:T
135002674	chr2:135002674:C:G
135003701	chr2:135003701:C:T
135003900	chr2:135003900:A:G
135004774	chr2:135004774:C:T
135005038	chr2:135005038:C:A
135005410	chr2:135005410:C:T
135005710	chr2:135005710:A:G
135005748	chr2:135005748:G:A
135005813	chr2:135005813:C:T
135006614	chr2:135006614:A:G
135006846	chr2:135006846:G:A
135006857	chr2:135006857:AAAG:A
135007183	chr2:135007183:T:G
135007302	chr2:135007302:T:C
135007832	chr2:135007832:G:A
135007932	chr2:135007932:G:T
135008009	chr2:135008009:C:G
135008117	chr2:135008117:T:C
135008502	chr2:135008502:C:G
135008590	chr2:135008590:A:G
135009311	chr2:135009311:C:A
135009320	chr2:135009320:G:A
135009556	chr2:135009556:T:C
135009680	chr2:135009680:C:A
135009973	chr2:135009973:A:C
135010312	chr2:135010312:C:T
135010530	chr2:135010530:A:G
135011261	chr2:135011261:G:A
135011415	chr2:135011415:C:T
135011469	chr2:135011469:G:A
135011557	chr2:135011557:C:T
135013370	chr2:135013370:C:T
135013381	chr2:135013381:T:C
135013384	chr2:135013384:A:G
135013780	chr2:135013780:C:T
135014182	chr2:135014182:A:G
135014404	chr2:135014404:C:G
135014479	chr2:135014479:C:T
135015306	chr2:135015306:A:G
135015661	chr2:135015661:G:A
135015749	chr2:135015749:C:T
135015850	chr2:135015850:A:G
135015879	chr2:135015879:G:A
135016047	chr2:135016047:T:C
135016122	chr2:135016122:T:A
135016889	chr2:135016889:A:G
135017111	chr2:135017111:A:G
135017479	chr2:135017479:G:C
135017560	chr2:135017560:C:T
135017904	chr2:135017904:A:G
135017924	chr2:135017924:A:T
135017977	chr2:135017977:C:T
135018109	chr2:135018109:T:C
135018289	chr2:135018289:A:G
135018757	chr2:135018757:G:A
135018860	chr2:135018860:A:G
135019014	chr2:135019014:G:A
135019084	chr2:135019084:A:G
135019934	chr2:135019934:A:G
135020162	chr2:135020162:T:G
135020299	chr2:135020299:G:A
135020352	chr2:135020352:C:T
135020663	chr2:135020663:G:A
135020669	chr2:135020669:T:C
135020696	chr2:135020696:C:T
135020894	chr2:135020894:C:A
135022018	chr2:135022018:G:A
135022419	chr2:135022419:A:C
135022598	chr2:135022598:A:G
135023017	chr2:135023017:T:A
135023389	chr2:135023389:T:G
135023465	chr2:135023465:C:T
135023531	chr2:135023531:T:C
135023682	chr2:135023682:C:T
135023731	chr2:135023731:A:T
135024065	chr2:135024065:C:T
135024886	chr2:135024886:G:A
135024887	chr2:135024887:T:C
135025189	chr2:135025189:T:G
135025330	chr2:135025330:C:T
135025373	chr2:135025373:TTTTC:T
135025587	chr2:135025587:C:T
135025796	chr2:135025796:T:C
135025797	chr2:135025797:G:A
135025850	chr2:135025850:T:G
135025967	chr2:135025967:A:G
135026397	chr2:135026397:A:C
135026635	chr2:135026635:C:A
135027163	chr2:135027163:G:T
135027496	chr2:135027496:T:A
135027498	chr2:135027498:A:G
135027579	chr2:135027579:A:G
135028715	chr2:135028715:A:G
135029071	chr2:135029071:G:A
135029267	chr2:135029267:T:A
135029366	chr2:135029366:A:ACT
135029578	chr2:135029578:G:C
135030072	chr2:135030072:T:C
135030116	chr2:135030116:T:C
135030415	chr2:135030415:T:C
135031572	chr2:135031572:T:G
135031835	chr2:135031835:C:A
135032112	chr2:135032112:A:G
135032214	chr2:135032214:A:G
135032500	chr2:135032500:G:C
135032543	chr2:135032543:C:G
135032586	chr2:135032586:T:TG
135032609	chr2:135032609:T:A
135032631	chr2:135032631:T:A
135034958	chr2:135034958:A:G
135035518	chr2:135035518:T:C
135035540	chr2:135035540:T:C
135035757	chr2:135035757:T:C
135035942	chr2:135035942:T:C
135035995	chr2:135035995:C:T
135036114	chr2:135036114:T:G
135036190	chr2:135036190:A:G
135036275	chr2:135036275:T:C
135036771	chr2:135036771:G:A
135036797	chr2:135036797:A:G
135037107	chr2:135037107:C:T
135037116	chr2:135037116:C:A
135037356	chr2:135037356:C:T
135037416	chr2:135037416:G:A
135037430	chr2:135037430:T:C
135037436	chr2:135037436:G:A
135037470	chr2:135037470:A:C
135037525	chr2:135037525:G:A
135037576	chr2:135037576:G:A
135037580	chr2:135037580:T:G
135037652	chr2:135037652:C:T
135037815	chr2:135037815:C:T
135037826	chr2:135037826:C:T
135038302	chr2:135038302:T:C
135038585	chr2:135038585:G:T
135038678	chr2:135038678:G:A
135038732	chr2:135038732:C:T
135039058	chr2:135039058:T:C
135039349	chr2:135039349:G:A
135039395	chr2:135039395:A:C
135039653	chr2:135039653:A:G
135040177	chr2:135040177:C:T
135040303	chr2:135040303:C:T
135040467	chr2:135040467:C:T
135040500	chr2:135040500:C:T
135040512	chr2:135040512:A:C
135041065	chr2:135041065:G:A
135041444	chr2:135041444:G:A
135041512	chr2:135041512:T:C
135042954	chr2:135042954:G:A
135043031	chr2:135043031:C:T
135043187	chr2:135043187:A:G
135043225	chr2:135043225:A:G
135043658	chr2:135043658:C:T
135044356	chr2:135044356:C:T
135044386	chr2:135044386:T:A
135044450	chr2:135044450:C:T
135044458	chr2:135044458:T:C
135044480	chr2:135044480:C:A
135045855	chr2:135045855:G:T
135046196	chr2:135046196:A:G
135046236	chr2:135046236:A:G
135048063	chr2:135048063:C:T
135048084	chr2:135048084:C:G
135048222	chr2:135048222:C:G
135049314	chr2:135049314:TC:T
135050899	chr2:135050899:A:C
135051124	chr2:135051124:G:A
135051307	chr2:135051307:C:T
135051312	chr2:135051312:T:C
135051671	chr2:135051671:T:C
135052002	chr2:135052002:T:G
135052621	chr2:135052621:C:T
135052965	chr2:135052965:C:T
135053223	chr2:135053223:C:T
135053618	chr2:135053618:T:C
135053621	chr2:135053621:G:A
135053950	chr2:135053950:G:A
135054291	chr2:135054291:TAGAA:T
135055201	chr2:135055201:A:G
135055202	chr2:135055202:T:C
135055255	chr2:135055255:C:T
135055399	chr2:135055399:C:T
135055404	chr2:135055404:A:C
135055625	chr2:135055625:C:G
135056131	chr2:135056131:C:T
135056295	chr2:135056295:T:G
135056467	chr2:135056467:T:G
135057146	chr2:135057146:C:T
135057465	chr2:135057465:G:A
135058261	chr2:135058261:T:C
135058725	chr2:135058725:A:G
135058729	chr2:135058729:A:G
135058869	chr2:135058869:A:G
135060002	chr2:135060002:C:T
135060190	chr2:135060190:T:C
135060377	chr2:135060377:A:G
135060395	chr2:135060395:G:A
135060568	chr2:135060568:G:T
135060917	chr2:135060917:T:C
135061097	chr2:135061097:A:G
135061223	chr2:135061223:C:T
135061337	chr2:135061337:C:T
135061443	chr2:135061443:C:T
135061835	chr2:135061835:T:C
135061943	chr2:135061943:G:A
135062183	chr2:135062183:G:A
135062885	chr2:135062885:G:A
135063173	chr2:135063173:T:G
135063236	chr2:135063236:T:TA
135063317	chr2:135063317:T:G
135063599	chr2:135063599:T:C
135063762	chr2:135063762:T:C
135064106	chr2:135064106:C:G
135064690	chr2:135064690:TG:T
135064741	chr2:135064741:T:C
135064941	chr2:135064941:G:A
135064986	chr2:135064986:G:A
135065153	chr2:135065153:A:G
135065421	chr2:135065421:G:A
135065708	chr2:135065708:C:T
135065880	chr2:135065880:C:G
135066264	chr2:135066264:A:G
135067253	chr2:135067253:G:C
135067504	chr2:135067504:T:C
135067592	chr2:135067592:A:G
135067799	chr2:135067799:T:C
135068482	chr2:135068482:G:A
135068691	chr2:135068691:T:A
135068893	chr2:135068893:C:T
135068961	chr2:135068961:A:G
135068966	chr2:135068966:T:A
135069005	chr2:135069005:C:T
135069838	chr2:135069838:A:G
135070515	chr2:135070515:AATT:A
135070896	chr2:135070896:T:C
135070930	chr2:135070930:A:G
135071427	chr2:135071427:A:G
135071739	chr2:135071739:G:A
135071763	chr2:135071763:G:T
135071858	chr2:135071858:C:G
135071862	chr2:135071862:A:G
135072766	chr2:135072766:A:G
135072792	chr2:135072792:A:G
135073047	chr2:135073047:G:T
135073235	chr2:135073235:G:A
135074289	chr2:135074289:G:A
135074444	chr2:135074444:T:C
135074946	chr2:135074946:T:G
135075329	chr2:135075329:C:T
135076240	chr2:135076240:C:T
135076416	chr2:135076416:CATTTTT:C
135077176	chr2:135077176:A:T
135077938	chr2:135077938:G:C
135078768	chr2:135078768:C:T
135078906	chr2:135078906:C:T
135079443	chr2:135079443:A:G
135079895	chr2:135079895:C:T
135079918	chr2:135079918:A:G
135079973	chr2:135079973:C:T
135080022	chr2:135080022:C:A
135080336	chr2:135080336:C:A
135080543	chr2:135080543:A:G
135080837	chr2:135080837:C:G
135081100	chr2:135081100:A:G
135081195	chr2:135081195:T:C
135082068	chr2:135082068:G:A
135082235	chr2:135082235:C:T
135082287	chr2:135082287:T:G
135083075	chr2:135083075:T:A
135083257	chr2:135083257:C:T
135083758	chr2:135083758:C:T
135084443	chr2:135084443:T:G
135085809	chr2:135085809:G:A
135085828	chr2:135085828:T:C
135086250	chr2:135086250:AG:A
135087514	chr2:135087514:A:G
135087820	chr2:135087820:T:C
135088106	chr2:135088106:A:C
135088191	chr2:135088191:G:C
135088333	chr2:135088333:T:C
135088544	chr2:135088544:C:G
135088639	chr2:135088639:A:G
135089550	chr2:135089550:C:T
135089565	chr2:135089565:C:T
135089809	chr2:135089809:A:G
135089894	chr2:135089894:C:T
135090358	chr2:135090358:A:G
135091474	chr2:135091474:G:T
135092043	chr2:135092043:G:A
135093208	chr2:135093208:C:T
135093216	chr2:135093216:A:G
135093380	chr2:135093380:A:G
135093688	chr2:135093688:A:G
135094166	chr2:135094166:G:GA
135094371	chr2:135094371:G:T
135094597	chr2:135094597:A:G
135095238	chr2:135095238:C:T
135095347	chr2:135095347:C:T
135095711	chr2:135095711:T:C
135095800	chr2:135095800:A:G
135096237	chr2:135096237:C:T
135096291	chr2:135096291:A:G
135096498	chr2:135096498:A:G
135096799	chr2:135096799:C:T
135097115	chr2:135097115:A:G
135097121	chr2:135097121:T:C
135097331	chr2:135097331:T:C
135098468	chr2:135098468:G:A
135099101	chr2:135099101:T:C
135100360	chr2:135100360:A:G
135100629	chr2:135100629:A:T
135101286	chr2:135101286:G:A
135101587	chr2:135101587:A:G
135101801	chr2:135101801:A:T
135101858	chr2:135101858:C:G
135102257	chr2:135102257:G:T
135102350	chr2:135102350:A:T
135102353	chr2:135102353:T:C
135102598	chr2:135102598:C:T
135102735	chr2:135102735:T:G
135102787	chr2:135102787:G:A
135103468	chr2:135103468:G:A
135103740	chr2:135103740:G:A
135104361	chr2:135104361:A:G
135104621	chr2:135104621:G:A
135104778	chr2:135104778:A:T
135104831	chr2:135104831:G:C
135105445	chr2:135105445:G:C
135105750	chr2:135105750:C:T
135105821	chr2:135105821:G:A
135105889	chr2:135105889:A:G
135105907	chr2:135105907:A:G
135106121	chr2:135106121:C:A
135106292	chr2:135106292:A:G
135106767	chr2:135106767:AT:A
135106772	chr2:135106772:A:T
135106827	chr2:135106827:G:C
135107419	chr2:135107419:AAAGG:A
135107801	chr2:135107801:C:T
135108457	chr2:135108457:C:T
135108612	chr2:135108612:G:A
135108985	chr2:135108985:A:G
135109143	chr2:135109143:TTGG:T
135109180	chr2:135109180:A:G
135109513	chr2:135109513:C:T
135109574	chr2:135109574:T:A
135109803	chr2:135109803:C:T
135109878	chr2:135109878:G:A
135109968	chr2:135109968:T:C
135109993	chr2:135109993:T:G
135110340	chr2:135110340:G:C
135110975	chr2:135110975:GA:G
135111810	chr2:135111810:G:A
135112003	chr2:135112003:G:A
135112020	chr2:135112020:G:C
135112191	chr2:135112191:C:T
135112842	chr2:135112842:A:T
135112844	chr2:135112844:A:T
135113418	chr2:135113418:C:T
135113494	chr2:135113494:A:G
135113864	chr2:135113864:C:T
135114001	chr2:135114001:C:T
135114344	chr2:135114344:C:T
135114576	chr2:135114576:G:T
135114805	chr2:135114805:G:A
135115502	chr2:135115502:A:G
135115896	chr2:135115896:A:G
135116272	chr2:135116272:T:A
135116275	chr2:135116275:C:T
135117057	chr2:135117057:G:C
135117195	chr2:135117195:G:A
135117578	chr2:135117578:T:TGC
135117803	chr2:135117803:TTCTTCTTTCTTCTTCTTTC:T
135118304	chr2:135118304:A:G
135118550	chr2:135118550:T:A
135118738	chr2:135118738:C:T
135118888	chr2:135118888:T:TC
135119578	chr2:135119578:C:CA
135119682	chr2:135119682:G:GCTA
135119992	chr2:135119992:A:G
135120126	chr2:135120126:C:T
135120682	chr2:135120682:T:C
135120839	chr2:135120839:G:T
135121244	chr2:135121244:G:A
135121682	chr2:135121682:C:G
135121688	chr2:135121688:C:T
135121908	chr2:135121908:C:T
135121912	chr2:135121912:GT:G
135122049	chr2:135122049:C:T
135122083	chr2:135122083:A:G
135122379	chr2:135122379:TC:T
135122495	chr2:135122495:A:G
135123624	chr2:135123624:C:A
135123907	chr2:135123907:A:G
135124382	chr2:135124382:C:T
135124418	chr2:135124418:C:T
135124519	chr2:135124519:A:T
135124821	chr2:135124821:T:C
135124922	chr2:135124922:G:A
135125383	chr2:135125383:T:C
135125898	chr2:135125898:G:A
135127787	chr2:135127787:C:T
135128013	chr2:135128013:A:G
135128374	chr2:135128374:A:G
135128916	chr2:135128916:C:T
135128941	chr2:135128941:G:A
135129174	chr2:135129174:C:T
135129279	chr2:135129279:C:T
135130062	chr2:135130062:A:G
135130198	chr2:135130198:C:T
135130323	chr2:135130323:T:C
135130753	chr2:135130753:A:G
135130978	chr2:135130978:G:C
135131064	chr2:135131064:C:T
135131257	chr2:135131257:C:T
135131473	chr2:135131473:G:A
135132232	chr2:135132232:A:G
135132311	chr2:135132311:C:T
135132651	chr2:135132651:T:C
135132810	chr2:135132810:TTAAA:T
135132983	chr2:135132983:A:G
135133029	chr2:135133029:G:A
135133038	chr2:135133038:G:C
135133518	chr2:135133518:T:C
135133711	chr2:135133711:T:C
135133734	chr2:135133734:T:A
135133790	chr2:135133790:C:T
135135115	chr2:135135115:C:T
135135433	chr2:135135433:T:C
135135802	chr2:135135802:A:G
135136283	chr2:135136283:A:G
135137096	chr2:135137096:A:T
135137191	chr2:135137191:T:G
135137267	chr2:135137267:A:G
135137824	chr2:135137824:T:G
135138027	chr2:135138027:C:T
135138172	chr2:135138172:A:G
135138239	chr2:135138239:A:G
135138919	chr2:135138919:A:G
135139072	chr2:135139072:C:T
135139415	chr2:135139415:G:A
135139997	chr2:135139997:C:T
135141499	chr2:135141499:T:C
135142082	chr2:135142082:T:C
135142297	chr2:135142297:T:C
135142427	chr2:135142427:ATTT:A
135142648	chr2:135142648:A:G
135142969	chr2:135142969:C:T
135143800	chr2:135143800:C:T
135144222	chr2:135144222:C:T
135144331	chr2:135144331:TTTC:T
135144650	chr2:135144650:C:T
135144843	chr2:135144843:G:A
135147089	chr2:135147089:T:A
135147098	chr2:135147098:C:T
135147301	chr2:135147301:G:A
135147993	chr2:135147993:C:CCT
135148379	chr2:135148379:C:T
135148608	chr2:135148608:C:A
135148732	chr2:135148732:G:A
135148976	chr2:135148976:TG:T
135149518	chr2:135149518:A:G
135150276	chr2:135150276:T:C
135150437	chr2:135150437:G:A
135151892	chr2:135151892:G:A
135152077	chr2:135152077:T:C
135152337	chr2:135152337:C:T
135152845	chr2:135152845:G:A
135153177	chr2:135153177:CTG:C
135153852	chr2:135153852:T:C
135154435	chr2:135154435:C:T
135154456	chr2:135154456:A:G
135154685	chr2:135154685:A:G
135154707	chr2:135154707:C:G
135155075	chr2:135155075:T:C
135156458	chr2:135156458:T:C
135156468	chr2:135156468:C:T
135156556	chr2:135156556:T:C
135157072	chr2:135157072:C:T
135157083	chr2:135157083:C:T
135157431	chr2:135157431:C:T
135157620	chr2:135157620:T:C
135157788	chr2:135157788:T:C
135157998	chr2:135157998:C:T
135158187	chr2:135158187:A:G
135158597	chr2:135158597:A:G
135158920	chr2:135158920:C:T
135159381	chr2:135159381:C:T
135159889	chr2:135159889:G:C
135160354	chr2:135160354:T:C
135160399	chr2:135160399:C:T
135160542	chr2:135160542:C:G
135161111	chr2:135161111:A:G
135161320	chr2:135161320:T:C
135162521	chr2:135162521:C:T
135162538	chr2:135162538:C:T
135162824	chr2:135162824:C:T
135163223	chr2:135163223:A:G
135163635	chr2:135163635:C:T
135163704	chr2:135163704:G:A
135164269	chr2:135164269:T:A
135164663	chr2:135164663:G:T
135164720	chr2:135164720:C:A
135165374	chr2:135165374:C:T
135165501	chr2:135165501:TAAC:T
135165741	chr2:135165741:GA:G
135165744	chr2:135165744:A:T
135166897	chr2:135166897:A:G
135167217	chr2:135167217:A:G
135167432	chr2:135167432:T:G
135167841	chr2:135167841:C:T
135168053	chr2:135168053:G:A
135168952	chr2:135168952:G:A
135169084	chr2:135169084:G:A
135169773	chr2:135169773:G:A
135169776	chr2:135169776:T:C
135170159	chr2:135170159:T:C
135170742	chr2:135170742:A:G
135171281	chr2:135171281:G:A
135171436	chr2:135171436:A:G
135171829	chr2:135171829:C:T
135171879	chr2:135171879:A:G
135172695	chr2:135172695:C:T
135172760	chr2:135172760:A:G
135172970	chr2:135172970:A:G
135173635	chr2:135173635:G:T
135173652	chr2:135173652:T:C
135174307	chr2:135174307:A:AC
135174810	chr2:135174810:A:G
135174898	chr2:135174898:C:T
135175052	chr2:135175052:G:GA
135175122	chr2:135175122:A:G
135175150	chr2:135175150:A:G
135175502	chr2:135175502:A:G
135175747	chr2:135175747:A:G
135176125	chr2:135176125:G:A
135176349	chr2:135176349:CAG:C
135176384	chr2:135176384:G:A
135177237	chr2:135177237:G:C
135177282	chr2:135177282:G:C
135178123	chr2:135178123:G:A
135179244	chr2:135179244:G:A
135179323	chr2:135179323:C:T
135180594	chr2:135180594:G:A
135180717	chr2:135180717:A:T
135180967	chr2:135180967:G:A
135181429	chr2:135181429:C:T
135182254	chr2:135182254:A:G
135182901	chr2:135182901:G:A
135183410	chr2:135183410:A:G
135184271	chr2:135184271:C:G
135184530	chr2:135184530:C:A
135184905	chr2:135184905:G:A
135185308	chr2:135185308:T:C
135185408	chr2:135185408:T:G
135185742	chr2:135185742:C:T
135186722	chr2:135186722:G:A
135186784	chr2:135186784:C:T
135187904	chr2:135187904:A:G
135188206	chr2:135188206:A:G
135188311	chr2:135188311:A:C
135189090	chr2:135189090:T:C
135189379	chr2:135189379:A:G
135190465	chr2:135190465:T:C
135190557	chr2:135190557:G:A
135190727	chr2:135190727:C:T
135190763	chr2:135190763:C:T
135190770	chr2:135190770:C:T
135190901	chr2:135190901:GAGA:G
135191284	chr2:135191284:T:A
135191345	chr2:135191345:G:C
135191494	chr2:135191494:G:T
135191495	chr2:135191495:C:T
135192131	chr2:135192131:A:C
135192670	chr2:135192670:G:T
135194806	chr2:135194806:T:C
135194834	chr2:135194834:AC:A
135195278	chr2:135195278:C:T
135195466	chr2:135195466:AAGTCAAGTGACTGC:A
135196628	chr2:135196628:A:G
135196835	chr2:135196835:A:G
135197227	chr2:135197227:T:C
135197301	chr2:135197301:TC:T
135197967	chr2:135197967:T:C
135198596	chr2:135198596:T:C
135199110	chr2:135199110:T:G
135199175	chr2:135199175:G:A
135199517	chr2:135199517:C:T
135200133	chr2:135200133:C:A
135201123	chr2:135201123:C:T
135201283	chr2:135201283:T:G
135201702	chr2:135201702:T:C
135201980	chr2:135201980:C:T
135202084	chr2:135202084:T:C
135202167	chr2:135202167:T:C
135202406	chr2:135202406:A:T
135202983	chr2:135202983:T:A
135203046	chr2:135203046:G:A
135203312	chr2:135203312:AATAG:A
135204431	chr2:135204431:T:C
135204536	chr2:135204536:T:C
135204876	chr2:135204876:G:A
135205141	chr2:135205141:T:C
135205734	chr2:135205734:T:G
135206020	chr2:135206020:A:C
135206994	chr2:135206994:G:A
135207002	chr2:135207002:T:C
135207357	chr2:135207357:A:C
135207432	chr2:135207432:A:G
135207806	chr2:135207806:T:C
135210005	chr2:135210005:G:A
135210208	chr2:135210208:A:G
135210429	chr2:135210429:G:A
135210433	chr2:135210433:AAGCTATTCTCATGCCTC:A
135214031	chr2:135214031:T:A
135214236	chr2:135214236:G:A
135214523	chr2:135214523:G:A
135215952	chr2:135215952:C:T
135216015	chr2:135216015:A:T
135216198	chr2:135216198:A:G
135216590	chr2:135216590:C:T
135216901	chr2:135216901:G:A
135218028	chr2:135218028:G:A
135218928	chr2:135218928:A:G
135219170	chr2:135219170:T:C
135220025	chr2:135220025:C:T
135220493	chr2:135220493:T:C
135221222	chr2:135221222:A:G
135222631	chr2:135222631:T:C
135222772	chr2:135222772:T:C
135223232	chr2:135223232:C:T
135223238	chr2:135223238:G:A
135223368	chr2:135223368:C:A
135223560	chr2:135223560:T:G
135223582	chr2:135223582:C:T
135223966	chr2:135223966:T:C
135223984	chr2:135223984:A:G
135224149	chr2:135224149:T:C
135224913	chr2:135224913:C:T
135225242	chr2:135225242:T:C
135227151	chr2:135227151:G:A
135227351	chr2:135227351:G:A
135228315	chr2:135228315:T:G
135228986	chr2:135228986:T:G
135229066	chr2:135229066:T:C
135229454	chr2:135229454:G:A
135229593	chr2:135229593:T:C
135229621	chr2:135229621:C:T
135230557	chr2:135230557:T:A
135230616	chr2:135230616:G:A
135230654	chr2:135230654:C:T
135230665	chr2:135230665:C:T
135231763	chr2:135231763:A:G
135232151	chr2:135232151:G:A
135232356	chr2:135232356:C:T
135232461	chr2:135232461:T:C
135232852	chr2:135232852:A:G
135233124	chr2:135233124:G:T
135233342	chr2:135233342:G:A
135233657	chr2:135233657:G:T
135233957	chr2:135233957:T:G
135234144	chr2:135234144:C:T
135234180	chr2:135234180:A:G
135234326	chr2:135234326:C:T
135234363	chr2:135234363:CT:C
135234468	chr2:135234468:C:T
135234747	chr2:135234747:G:A
135234911	chr2:135234911:C:T
135235114	chr2:135235114:G:A
135235523	chr2:135235523:A:C
135236752	chr2:135236752:G:C
135237014	chr2:135237014:T:C
135237183	chr2:135237183:T:C
135237184	chr2:135237184:G:A
135237398	chr2:135237398:G:C
135237503	chr2:135237503:G:T
135237862	chr2:135237862:A:G
135238315	chr2:135238315:T:C
135238682	chr2:135238682:G:A
135238783	chr2:135238783:T:C
135239500	chr2:135239500:GAAA:G
135239909	chr2:135239909:G:A
135240036	chr2:135240036:T:C
135240782	chr2:135240782:G:A
135240835	chr2:135240835:C:T
135240852	chr2:135240852:T:A
135241572	chr2:135241572:G:C
135241619	chr2:135241619:A:G
135241830	chr2:135241830:G:C
135242565	chr2:135242565:C:CAG
135242703	chr2:135242703:T:G
135242734	chr2:135242734:T:G
135242930	chr2:135242930:C:T
135243052	chr2:135243052:A:G
135243645	chr2:135243645:T:G
135243725	chr2:135243725:G:C
135243763	chr2:135243763:T:C
135244126	chr2:135244126:T:A
135244343	chr2:135244343:C:T
135244640	chr2:135244640:C:T
135244791	chr2:135244791:GA:G
135244930	chr2:135244930:C:T
135245783	chr2:135245783:G:A
135247557	chr2:135247557:T:A
135247833	chr2:135247833:T:C
135249768	chr2:135249768:G:A
135249779	chr2:135249779:T:C
135249945	chr2:135249945:C:T
135249959	chr2:135249959:G:A
135250603	chr2:135250603:C:T
135250765	chr2:135250765:A:G
135250980	chr2:135250980:G:A
135251756	chr2:135251756:G:A
135251812	chr2:135251812:G:A
135251967	chr2:135251967:G:A
135252088	chr2:135252088:A:G
135253227	chr2:135253227:G:A
135253480	chr2:135253480:G:A
135253541	chr2:135253541:C:A
135254209	chr2:135254209:C:T
135254716	chr2:135254716:T:C
135254743	chr2:135254743:T:C
135254813	chr2:135254813:C:T
135255636	chr2:135255636:C:T
135255845	chr2:135255845:A:G
135256666	chr2:135256666:T:C
135257625	chr2:135257625:G:C
135258449	chr2:135258449:A:G
135258509	chr2:135258509:T:C
135259569	chr2:135259569:C:T
135260106	chr2:135260106:C:T
135260859	chr2:135260859:ATT:A
135261100	chr2:135261100:A:T
135261684	chr2:135261684:T:C
135261990	chr2:135261990:T:C
135263407	chr2:135263407:A:C
135263692	chr2:135263692:A:G
135263976	chr2:135263976:C:T
135265228	chr2:135265228:C:T
135265928	chr2:135265928:C:T
135267686	chr2:135267686:T:C
135267813	chr2:135267813:C:T
135268008	chr2:135268008:C:T
135269694	chr2:135269694:G:C
135269825	chr2:135269825:TAGGC:T
135269831	chr2:135269831:G:C
135269833	chr2:135269833:ATG:A
135269955	chr2:135269955:C:A
135269965	chr2:135269965:A:G
135270178	chr2:135270178:C:T
135271002	chr2:135271002:C:T
135271193	chr2:135271193:G:T
135271324	chr2:135271324:A:T
135273748	chr2:135273748:G:T
135274018	chr2:135274018:T:A
135274080	chr2:135274080:C:T
135274429	chr2:135274429:A:C
135275090	chr2:135275090:C:T
135275222	chr2:135275222:T:C
135275303	chr2:135275303:C:T
135275388	chr2:135275388:A:G
135275878	chr2:135275878:T:C
135276220	chr2:135276220:A:C
135277200	chr2:135277200:AAG:A
135277266	chr2:135277266:A:C
135277267	chr2:135277267:G:T
135277446	chr2:135277446:C:T
135277753	chr2:135277753:C:T
135277940	chr2:135277940:A:G
135279089	chr2:135279089:A:G
135279427	chr2:135279427:A:G
135279579	chr2:135279579:T:TA
135279613	chr2:135279613:G:C
135280086	chr2:135280086:A:G
135280124	chr2:135280124:G:A
135280132	chr2:135280132:G:A
135280272	chr2:135280272:T:C
135280491	chr2:135280491:C:T
135281361	chr2:135281361:A:T
135282068	chr2:135282068:T:C
135282264	chr2:135282264:C:T
135282936	chr2:135282936:G:A
135283402	chr2:135283402:A:G
135283470	chr2:135283470:C:T
135283532	chr2:135283532:G:C
135283626	chr2:135283626:A:C
135284092	chr2:135284092:G:C
135284766	chr2:135284766:C:T
135284775	chr2:135284775:T:G
135284910	chr2:135284910:C:A
135285805	chr2:135285805:G:A
135286107	chr2:135286107:G:A
135286315	chr2:135286315:C:T
135286365	chr2:135286365:C:T
135286374	chr2:135286374:T:C
135288058	chr2:135288058:T:G
135288256	chr2:135288256:G:A
135288482	chr2:135288482:C:T
135288514	chr2:135288514:A:G
135288613	chr2:135288613:T:G
135288645	chr2:135288645:T:C
135289031	chr2:135289031:T:C
135289329	chr2:135289329:C:A
135289817	chr2:135289817:T:C
135291148	chr2:135291148:C:A
135292285	chr2:135292285:A:T
135292577	chr2:135292577:C:T
135293008	chr2:135293008:T:C
135293054	chr2:135293054:C:A
135293343	chr2:135293343:C:T
135293409	chr2:135293409:T:C
135293888	chr2:135293888:T:C
135294738	chr2:135294738:C:G
135294748	chr2:135294748:C:T
135295625	chr2:135295625:G:C
135296029	chr2:135296029:C:G
135296054	chr2:135296054:T:C
135296230	chr2:135296230:T:G
135296547	chr2:135296547:A:C
135296806	chr2:135296806:T:C
135296834	chr2:135296834:G:A
135297072	chr2:135297072:T:C
135297245	chr2:135297245:A:G
135297328	chr2:135297328:G:T
135297383	chr2:135297383:G:A
135297535	chr2:135297535:G:A
135297705	chr2:135297705:A:G
135298715	chr2:135298715:C:G
135298951	chr2:135298951:C:T
135299392	chr2:135299392:T:C
135299729	chr2:135299729:T:C
135300073	chr2:135300073:C:T
135300385	chr2:135300385:C:A
135301190	chr2:135301190:T:A
135301193	chr2:135301193:T:A
135301347	chr2:135301347:A:G
135302649	chr2:135302649:C:T
135302856	chr2:135302856:C:T
135303454	chr2:135303454:T:C
135303990	chr2:135303990:G:T
135305016	chr2:135305016:G:A
135305878	chr2:135305878:T:C
135306075	chr2:135306075:T:C
135306436	chr2:135306436:C:T
135306765	chr2:135306765:T:C
135307046	chr2:135307046:T:G
135307171	chr2:135307171:A:G
135307188	chr2:135307188:T:A
135307407	chr2:135307407:A:C
135309129	chr2:135309129:C:T
135309171	chr2:135309171:C:T
135309232	chr2:135309232:C:T
135309293	chr2:135309293:T:C
135310265	chr2:135310265:T:C
135310629	chr2:135310629:G:A
135310799	chr2:135310799:T:C
135311030	chr2:135311030:A:G
135311230	chr2:135311230:A:G
135311320	chr2:135311320:C:G
135311403	chr2:135311403:T:A
135312007	chr2:135312007:C:T
135312014	chr2:135312014:G:C
135312096	chr2:135312096:C:T
135312168	chr2:135312168:TTTTA:T
135312300	chr2:135312300:C:T
135312350	chr2:135312350:C:A
135312750	chr2:135312750:T:C
135312871	chr2:135312871:T:A
135313698	chr2:135313698:T:A
135313924	chr2:135313924:G:A
135314338	chr2:135314338:T:G
135314609	chr2:135314609:G:A
135315150	chr2:135315150:T:C
135315184	chr2:135315184:T:C
135315637	chr2:135315637:T:C
135315641	chr2:135315641:T:C
135316663	chr2:135316663:T:C
135316710	chr2:135316710:G:A
135317843	chr2:135317843:C:T
135319548	chr2:135319548:CT:C
135319686	chr2:135319686:G:A
135319797	chr2:135319797:C:A
135320783	chr2:135320783:C:T
135321303	chr2:135321303:A:G
135321700	chr2:135321700:G:A
135322092	chr2:135322092:T:C
135322546	chr2:135322546:T:G
135323151	chr2:135323151:T:A
135323252	chr2:135323252:A:G
135323468	chr2:135323468:A:G
135324404	chr2:135324404:C:T
135324632	chr2:135324632:T:A
135324717	chr2:135324717:A:G
135324828	chr2:135324828:A:G
135324829	chr2:135324829:G:C
135325203	chr2:135325203:A:G
135325720	chr2:135325720:A:T
135325993	chr2:135325993:A:G
135327737	chr2:135327737:A:G
135327797	chr2:135327797:T:A
135328564	chr2:135328564:T:TA
135328785	chr2:135328785:G:C
135329230	chr2:135329230:T:G
135329327	chr2:135329327:C:T
135329649	chr2:135329649:C:T
135330819	chr2:135330819:T:A
135330870	chr2:135330870:G:A
135331623	chr2:135331623:ATCTG:A
135333639	chr2:135333639:G:A
135334597	chr2:135334597:T:A
135334696	chr2:135334696:C:T
135334761	chr2:135334761:GGC:G
135334846	chr2:135334846:G:C
135334915	chr2:135334915:A:C
135335062	chr2:135335062:A:G
135335299	chr2:135335299:G:T
135335864	chr2:135335864:T:G
135336908	chr2:135336908:C:T
135337045	chr2:135337045:C:T
135337935	chr2:135337935:A:C
135338034	chr2:135338034:C:T
135339196	chr2:135339196:C:G
135339362	chr2:135339362:C:T
135339432	chr2:135339432:A:C
135339521	chr2:135339521:A:G
135339656	chr2:135339656:C:T
135340255	chr2:135340255:G:A
135340307	chr2:135340307:T:C
135340390	chr2:135340390:G:A
135340500	chr2:135340500:A:G
135341168	chr2:135341168:C:T
135341557	chr2:135341557:G:C
135341663	chr2:135341663:C:T
135341698	chr2:135341698:T:C
135341822	chr2:135341822:C:T
135342030	chr2:135342030:T:G
135342055	chr2:135342055:C:T
135342080	chr2:135342080:C:T
135342290	chr2:135342290:G:A
135342673	chr2:135342673:G:T
135342837	chr2:135342837:A:G
135342894	chr2:135342894:G:T
135342903	chr2:135342903:A:G
135343135	chr2:135343135:G:A
135343562	chr2:135343562:A:G
135344253	chr2:135344253:C:T
135344383	chr2:135344383:G:A
135344428	chr2:135344428:A:G
135344494	chr2:135344494:G:A
135344644	chr2:135344644:G:C
135344748	chr2:135344748:T:C
135345511	chr2:135345511:CAT:C
135345758	chr2:135345758:A:G
135346009	chr2:135346009:T:C
135346071	chr2:135346071:T:C
135346183	chr2:135346183:G:A
135346203	chr2:135346203:T:C
135346209	chr2:135346209:G:A
135346347	chr2:135346347:G:A
135347332	chr2:135347332:G:A
135347578	chr2:135347578:G:A
135347616	chr2:135347616:A:G
135347623	chr2:135347623:C:T
135347661	chr2:135347661:T:A
135347705	chr2:135347705:C:A
135347819	chr2:135347819:T:C
135348030	chr2:135348030:G:A
135348132	chr2:135348132:G:A
135348984	chr2:135348984:T:C
135348991	chr2:135348991:T:C
135349126	chr2:135349126:T:C
135349225	chr2:135349225:A:G
135349716	chr2:135349716:T:C
135349908	chr2:135349908:A:G
135350140	chr2:135350140:T:G
135350269	chr2:135350269:G:A
135350522	chr2:135350522:A:G
135350815	chr2:135350815:G:A
135350827	chr2:135350827:C:T
135352281	chr2:135352281:G:A
135352548	chr2:135352548:C:T
135352559	chr2:135352559:C:T
135353030	chr2:135353030:A:G
135353265	chr2:135353265:C:A
135354553	chr2:135354553:A:G
135354750	chr2:135354750:C:A
135355073	chr2:135355073:G:A
135355570	chr2:135355570:T:C
135356275	chr2:135356275:G:C
135357062	chr2:135357062:G:A
135357180	chr2:135357180:AC:A
135357456	chr2:135357456:C:T
135357862	chr2:135357862:C:G
135357931	chr2:135357931:C:T
135358198	chr2:135358198:G:GATCTC
135358236	chr2:135358236:A:T
135358522	chr2:135358522:T:C
135359200	chr2:135359200:G:A
135359395	chr2:135359395:G:A
135359701	chr2:135359701:A:G
135359747	chr2:135359747:T:A
135360233	chr2:135360233:T:C
135360250	chr2:135360250:G:A
135360313	chr2:135360313:G:A
135360433	chr2:135360433:A:G
135361563	chr2:135361563:T:C
135361567	chr2:135361567:C:CA
135361589	chr2:135361589:T:A
135361917	chr2:135361917:G:A
135362373	chr2:135362373:G:T
135362379	chr2:135362379:T:C
135362472	chr2:135362472:G:A
135362604	chr2:135362604:G:A
135363900	chr2:135363900:GACC:G
135364072	chr2:135364072:GGGAAGGAGGGCAGGAA:G
135364133	chr2:135364133:G:A
135364532	chr2:135364532:G:C
135365490	chr2:135365490:C:A
135365554	chr2:135365554:G:A
135366197	chr2:135366197:TAATTAAACAATGATGGAGATTCCCTACTCA:T
135366278	chr2:135366278:G:A
135366938	chr2:135366938:G:A
135367595	chr2:135367595:T:A
135368739	chr2:135368739:A:C
135369266	chr2:135369266:C:CT
135370380	chr2:135370380:C:T
135370684	chr2:135370684:A:G
135371461	chr2:135371461:C:T
135371766	chr2:135371766:TC:T
135372046	chr2:135372046:T:C
135372221	chr2:135372221:A:G
135372289	chr2:135372289:C:T
135372733	chr2:135372733:G:A
135372744	chr2:135372744:G:A
135372927	chr2:135372927:A:T
135374174	chr2:135374174:A:T
135374471	chr2:135374471:C:T
135374935	chr2:135374935:C:A
135375000	chr2:135375000:T:TA
135375539	chr2:135375539:G:C
135375777	chr2:135375777:C:A
135376057	chr2:135376057:G:A
135376156	chr2:135376156:A:C
135376462	chr2:135376462:A:G
135376934	chr2:135376934:T:C
135376972	chr2:135376972:A:G
135377724	chr2:135377724:A:C
135377881	chr2:135377881:T:G
135378424	chr2:135378424:C:A
135378486	chr2:135378486:C:T
135378654	chr2:135378654:T:C
135378709	chr2:135378709:T:C
135378796	chr2:135378796:T:C
135379443	chr2:135379443:G:T
135380322	chr2:135380322:A:G
135380366	chr2:135380366:C:A
135380575	chr2:135380575:G:A
135381057	chr2:135381057:A:G
135381394	chr2:135381394:T:G
135381659	chr2:135381659:C:T
135381936	chr2:135381936:C:T
135383955	chr2:135383955:C:T
135384044	chr2:135384044:C:T
135384270	chr2:135384270:T:C
135384899	chr2:135384899:C:A
135385844	chr2:135385844:T:C
135386058	chr2:135386058:A:C
135386901	chr2:135386901:T:C
135386978	chr2:135386978:C:A
135386992	chr2:135386992:A:C
135387622	chr2:135387622:G:A
135388799	chr2:135388799:G:A
135388929	chr2:135388929:T:A
135389578	chr2:135389578:G:A
135390037	chr2:135390037:C:T
135390197	chr2:135390197:A:C
135390223	chr2:135390223:T:C
135390831	chr2:135390831:A:T
135390832	chr2:135390832:A:T
135390893	chr2:135390893:G:A
135390920	chr2:135390920:G:A
135391060	chr2:135391060:T:C
135391578	chr2:135391578:C:A
135391980	chr2:135391980:G:A
135391995	chr2:135391995:T:G
135392942	chr2:135392942:A:G
135393141	chr2:135393141:T:A
135393682	chr2:135393682:C:T
135393733	chr2:135393733:C:T
135394328	chr2:135394328:A:G
135395232	chr2:135395232:G:A
135396002	chr2:135396002:T:C
135396201	chr2:135396201:C:T
135396319	chr2:135396319:C:T
135396794	chr2:135396794:A:T
135397164	chr2:135397164:C:T
135397423	chr2:135397423:G:C
135397672	chr2:135397672:T:C
135398159	chr2:135398159:G:A
135398171	chr2:135398171:T:C
135398765	chr2:135398765:C:T
135399183	chr2:135399183:C:A
135399749	chr2:135399749:T:C
135400016	chr2:135400016:C:T
135400182	chr2:135400182:G:A
135400216	chr2:135400216:G:A
135400343	chr2:135400343:T:C
135400673	chr2:135400673:A:G
135400903	chr2:135400903:G:A
135401282	chr2:135401282:T:C
135401376	chr2:135401376:T:C
135402113	chr2:135402113:A:C
135402650	chr2:135402650:G:A
135403039	chr2:135403039:C:T
135403064	chr2:135403064:A:C
135403095	chr2:135403095:G:A
135403181	chr2:135403181:A:G
135403199	chr2:135403199:T:A
135403311	chr2:135403311:G:A
135403666	chr2:135403666:C:A
135403976	chr2:135403976:G:A
135404108	chr2:135404108:C:A
135404382	chr2:135404382:G:A
135404420	chr2:135404420:G:A
135404548	chr2:135404548:C:T
135405146	chr2:135405146:C:CA
135405431	chr2:135405431:C:G
135405552	chr2:135405552:T:C
135405601	chr2:135405601:A:G
135405669	chr2:135405669:C:T
135406098	chr2:135406098:G:C
135406251	chr2:135406251:G:A
135406300	chr2:135406300:A:T
135406357	chr2:135406357:G:A
135406617	chr2:135406617:T:C
135406681	chr2:135406681:G:A
135406684	chr2:135406684:T:C
135406734	chr2:135406734:C:T
135407031	chr2:135407031:T:A
135407357	chr2:135407357:T:C
135407566	chr2:135407566:C:T
135407708	chr2:135407708:A:C
135407972	chr2:135407972:AT:A
135408444	chr2:135408444:A:G
135408941	chr2:135408941:G:A
135408966	chr2:135408966:G:A
135409237	chr2:135409237:CA:C
135409972	chr2:135409972:G:A
135409983	chr2:135409983:T:C
135410773	chr2:135410773:GA:G
135411116	chr2:135411116:T:A
135411555	chr2:135411555:G:C
135411823	chr2:135411823:T:C
135412229	chr2:135412229:T:C
135412260	chr2:135412260:C:T
135412501	chr2:135412501:G:A
135412511	chr2:135412511:A:G
135412643	chr2:135412643:T:C
135413319	chr2:135413319:G:C
135413364	chr2:135413364:C:T
135413508	chr2:135413508:T:A
135413816	chr2:135413816:A:G
135414079	chr2:135414079:G:A
135414387	chr2:135414387:TCAA:T
135414454	chr2:135414454:C:T
135415009	chr2:135415009:C:T
135415650	chr2:135415650:G:A
135415784	chr2:135415784:G:A
135415992	chr2:135415992:G:A
135416114	chr2:135416114:G:C
135416165	chr2:135416165:G:A
135416325	chr2:135416325:C:G
135416982	chr2:135416982:C:T
135417558	chr2:135417558:C:T
135417571	chr2:135417571:C:G
135417825	chr2:135417825:T:C
135418114	chr2:135418114:A:T
135418191	chr2:135418191:T:G
135418461	chr2:135418461:A:T
135418534	chr2:135418534:C:T
135418721	chr2:135418721:G:A
135419028	chr2:135419028:C:T
135419353	chr2:135419353:T:C
135419421	chr2:135419421:G:A
135419582	chr2:135419582:C:T
135420058	chr2:135420058:A:G
135421191	chr2:135421191:C:T
135421374	chr2:135421374:A:G
135421735	chr2:135421735:T:C
135423347	chr2:135423347:T:C
135423350	chr2:135423350:C:T
135424196	chr2:135424196:C:G
135424590	chr2:135424590:G:A
135424785	chr2:135424785:A:T
135424914	chr2:135424914:C:T
135425510	chr2:135425510:T:C
135425617	chr2:135425617:A:G
135425618	chr2:135425618:G:A
135426600	chr2:135426600:C:T
135427880	chr2:135427880:G:T
135428375	chr2:135428375:A:G
135428380	chr2:135428380:C:T
135428662	chr2:135428662:AAAAC:A
135429125	chr2:135429125:G:A
135429682	chr2:135429682:T:C
135429775	chr2:135429775:C:T
135429997	chr2:135429997:C:G
135430430	chr2:135430430:A:T
135431214	chr2:135431214:C:A
135431279	chr2:135431279:G:A
135431803	chr2:135431803:T:C
135431838	chr2:135431838:C:A
135431858	chr2:135431858:A:G
135431905	chr2:135431905:G:T
135432021	chr2:135432021:C:T
135433101	chr2:135433101:G:T
135433578	chr2:135433578:G:A
135433716	chr2:135433716:G:A
135433744	chr2:135433744:A:C
135433928	chr2:135433928:C:T
135434423	chr2:135434423:TA:T
135435344	chr2:135435344:T:C
135435748	chr2:135435748:A:C
135436026	chr2:135436026:C:T
135436269	chr2:135436269:G:C
135438072	chr2:135438072:A:G
135438268	chr2:135438268:G:T
135438289	chr2:135438289:G:A
135438789	chr2:135438789:T:A
135440132	chr2:135440132:T:C
135440186	chr2:135440186:T:A
135440865	chr2:135440865:C:A
135442050	chr2:135442050:T:C
135443316	chr2:135443316:T:C
135443354	chr2:135443354:G:C
135443387	chr2:135443387:G:A
135443750	chr2:135443750:A:T
135444001	chr2:135444001:T:A
135444468	chr2:135444468:G:C
135445218	chr2:135445218:T:C
135445250	chr2:135445250:C:T
135445367	chr2:135445367:T:C
135445406	chr2:135445406:G:A
135445468	chr2:135445468:A:C
135445952	chr2:135445952:C:A
135446536	chr2:135446536:T:C
135446881	chr2:135446881:T:C
135447023	chr2:135447023:T:C
135447318	chr2:135447318:C:T
135448697	chr2:135448697:T:C
135450429	chr2:135450429:A:G
135450599	chr2:135450599:C:G
135451160	chr2:135451160:G:A
135451177	chr2:135451177:C:T
135451390	chr2:135451390:C:T
135451533	chr2:135451533:G:C
135452157	chr2:135452157:A:G
135452773	chr2:135452773:G:A
135453050	chr2:135453050:T:G
135454130	chr2:135454130:G:A
135454174	chr2:135454174:C:T
135454222	chr2:135454222:G:A
135454482	chr2:135454482:G:A
135454784	chr2:135454784:C:G
135455480	chr2:135455480:G:A
135455653	chr2:135455653:G:A
135455717	chr2:135455717:G:A
135455737	chr2:135455737:G:A
135455786	chr2:135455786:G:A
135455807	chr2:135455807:G:A
135456421	chr2:135456421:A:C
135456962	chr2:135456962:C:T
135457062	chr2:135457062:C:T
135457230	chr2:135457230:T:C
135457603	chr2:135457603:T:C
135458020	chr2:135458020:C:G
135458931	chr2:135458931:T:C
135459053	chr2:135459053:G:A
135459099	chr2:135459099:A:C
135459942	chr2:135459942:A:AT
135460794	chr2:135460794:T:A
135461544	chr2:135461544:C:T
135461695	chr2:135461695:C:T
135462261	chr2:135462261:G:A
135462429	chr2:135462429:C:T
135463425	chr2:135463425:T:G
135463663	chr2:135463663:C:T
135463750	chr2:135463750:C:T
135463930	chr2:135463930:C:A
135464381	chr2:135464381:A:G
135464611	chr2:135464611:G:A
135465032	chr2:135465032:A:G
135465064	chr2:135465064:A:G
135465723	chr2:135465723:G:C
135465790	chr2:135465790:A:C
135466633	chr2:135466633:A:G
135466911	chr2:135466911:G:A
135467189	chr2:135467189:TC:T
135467531	chr2:135467531:T:C
135469056	chr2:135469056:C:T
135469734	chr2:135469734:C:T
135469956	chr2:135469956:G:A
135470138	chr2:135470138:A:AAGTAG
135470580	chr2:135470580:G:A
135470721	chr2:135470721:G:A
135470840	chr2:135470840:C:T
135471317	chr2:135471317:C:T
135471335	chr2:135471335:C:G
135471359	chr2:135471359:G:C
135471519	chr2:135471519:T:C
135471615	chr2:135471615:T:C
135471868	chr2:135471868:A:C
135472127	chr2:135472127:C:A
135472432	chr2:135472432:G:A
135473889	chr2:135473889:T:C
135474722	chr2:135474722:T:C
135475002	chr2:135475002:A:G
135475172	chr2:135475172:AAC:A
135475337	chr2:135475337:T:C
135475441	chr2:135475441:G:A
135475937	chr2:135475937:G:T
135477191	chr2:135477191:A:T
135478437	chr2:135478437:C:T
135479061	chr2:135479061:A:G
135479063	chr2:135479063:T:C
135479217	chr2:135479217:C:T
135480233	chr2:135480233:C:T
135481217	chr2:135481217:T:C
135483038	chr2:135483038:T:C
135483785	chr2:135483785:G:T
135484582	chr2:135484582:A:T
135484645	chr2:135484645:AAGAT:A
135485097	chr2:135485097:C:T
135485219	chr2:135485219:AAC:A
135486163	chr2:135486163:T:G
135486298	chr2:135486298:T:A
135486601	chr2:135486601:A:G
135487073	chr2:135487073:A:G
135487727	chr2:135487727:G:T
135488153	chr2:135488153:G:A
135488565	chr2:135488565:A:G
135488792	chr2:135488792:TATAATAAAACAAACTATGCTATATAATCAAATATAGCATACCATATTTGATTATACTATATAGCATATATGTTTTATTATACTATATAGCATACTATATCTGATTATACTATATAGC:T
135489346	chr2:135489346:A:G
135489855	chr2:135489855:A:G
135490505	chr2:135490505:G:A
135491143	chr2:135491143:G:A
135491152	chr2:135491152:C:G
135491238	chr2:135491238:A:G
135491675	chr2:135491675:A:G
135491817	chr2:135491817:A:C
135492022	chr2:135492022:A:C
135492207	chr2:135492207:C:T
135492325	chr2:135492325:G:A
135492715	chr2:135492715:C:T
135492809	chr2:135492809:A:G
135493759	chr2:135493759:C:G
135493843	chr2:135493843:T:A
135493963	chr2:135493963:G:C
135493976	chr2:135493976:T:C
135494262	chr2:135494262:C:T
135494907	chr2:135494907:G:C
135495690	chr2:135495690:A:G
135496845	chr2:135496845:A:G
135496849	chr2:135496849:G:A
135497090	chr2:135497090:G:A
135497221	chr2:135497221:T:C
135497262	chr2:135497262:CAG:C
135497835	chr2:135497835:C:T
135497836	chr2:135497836:G:A
135498267	chr2:135498267:C:T
135498416	chr2:135498416:T:G
135498444	chr2:135498444:T:C
135498646	chr2:135498646:C:T
135499154	chr2:135499154:C:T
135500034	chr2:135500034:T:C
135500684	chr2:135500684:C:T
135501611	chr2:135501611:C:T
135501778	chr2:135501778:T:C
135502230	chr2:135502230:AAAAG:A
135503649	chr2:135503649:G:A
135503827	chr2:135503827:G:A
135504842	chr2:135504842:T:C
135504891	chr2:135504891:A:C
135505357	chr2:135505357:T:C
135505701	chr2:135505701:T:C
135505750	chr2:135505750:A:G
135505880	chr2:135505880:T:C
135506303	chr2:135506303:T:C
135506774	chr2:135506774:A:G
135507061	chr2:135507061:A:G
135507617	chr2:135507617:T:A
135508671	chr2:135508671:G:C
135508765	chr2:135508765:T:A
135508893	chr2:135508893:G:C
135509078	chr2:135509078:A:G
135509816	chr2:135509816:A:G
135509845	chr2:135509845:C:G
135510282	chr2:135510282:GTCTT:G
135510526	chr2:135510526:G:A
135510760	chr2:135510760:C:T
135510990	chr2:135510990:G:A
135511218	chr2:135511218:A:C
135511292	chr2:135511292:T:C
135512285	chr2:135512285:T:C
135513251	chr2:135513251:G:A
135513640	chr2:135513640:T:C
135514504	chr2:135514504:A:T
135514650	chr2:135514650:G:GC
135515465	chr2:135515465:G:C
135515522	chr2:135515522:C:T
135516008	chr2:135516008:T:C
135516098	chr2:135516098:CCT:C
135516290	chr2:135516290:T:C
135516666	chr2:135516666:C:G
135517287	chr2:135517287:C:T
135517863	chr2:135517863:C:G
135518415	chr2:135518415:T:C
135519118	chr2:135519118:G:A
135519213	chr2:135519213:G:A
135519499	chr2:135519499:T:C
135519734	chr2:135519734:T:C
135519750	chr2:135519750:T:C
135519773	chr2:135519773:A:G
135520094	chr2:135520094:T:G
135521080	chr2:135521080:G:A
135521354	chr2:135521354:C:T
135521587	chr2:135521587:T:G
135521652	chr2:135521652:G:A
135522135	chr2:135522135:G:A
135522150	chr2:135522150:T:C
135522186	chr2:135522186:A:G
135522718	chr2:135522718:A:T
135524310	chr2:135524310:G:A
135524540	chr2:135524540:T:G
135525543	chr2:135525543:C:T
135525607	chr2:135525607:G:T
135525797	chr2:135525797:G:A
135526301	chr2:135526301:T:C
135526346	chr2:135526346:T:C
135526451	chr2:135526451:A:C
135527747	chr2:135527747:T:G
135528417	chr2:135528417:G:A
135528744	chr2:135528744:G:T
135529077	chr2:135529077:A:G
135529572	chr2:135529572:G:C
135529985	chr2:135529985:T:C
135530060	chr2:135530060:T:C
135530703	chr2:135530703:C:T
135530833	chr2:135530833:G:A
135530890	chr2:135530890:G:A
135531995	chr2:135531995:C:T
135532115	chr2:135532115:G:A
135532729	chr2:135532729:A:G
135533093	chr2:135533093:T:A
135533740	chr2:135533740:A:G
135534855	chr2:135534855:A:G
135535537	chr2:135535537:AATAAATAT:A
135535687	chr2:135535687:G:A
135536022	chr2:135536022:T:G
135536155	chr2:135536155:TAAG:T
135536475	chr2:135536475:T:C
135536986	chr2:135536986:C:CATCT
135537175	chr2:135537175:A:T
135538481	chr2:135538481:G:A
135539419	chr2:135539419:G:T
135539702	chr2:135539702:T:TA
135539757	chr2:135539757:T:C
135539935	chr2:135539935:CA:C
135540084	chr2:135540084:G:T
135540465	chr2:135540465:G:T
135541397	chr2:135541397:A:G
135541450	chr2:135541450:A:C
135542573	chr2:135542573:T:C
135542771	chr2:135542771:C:T
135542864	chr2:135542864:G:A
135543072	chr2:135543072:G:A
135543529	chr2:135543529:T:G
135544726	chr2:135544726:T:C
135545327	chr2:135545327:A:T
135545694	chr2:135545694:A:AT
135545880	chr2:135545880:G:A
135546342	chr2:135546342:C:T
135546746	chr2:135546746:A:G
135546968	chr2:135546968:A:G
135547101	chr2:135547101:A:G
135547239	chr2:135547239:G:A
135547822	chr2:135547822:A:G
135548382	chr2:135548382:G:T
135548975	chr2:135548975:A:G
135549298	chr2:135549298:T:TA
135549320	chr2:135549320:A:T
135550586	chr2:135550586:T:G
135550707	chr2:135550707:A:G
135551040	chr2:135551040:G:A
135551610	chr2:135551610:A:C
135551738	chr2:135551738:G:A
135551982	chr2:135551982:T:C
135552209	chr2:135552209:G:A
135552245	chr2:135552245:G:A
135553145	chr2:135553145:C:T
135553233	chr2:135553233:G:C
135553354	chr2:135553354:G:A
135554108	chr2:135554108:A:G
135555016	chr2:135555016:A:T
135555339	chr2:135555339:C:T
135555631	chr2:135555631:A:G
135556069	chr2:135556069:C:T
135556315	chr2:135556315:C:T
135556414	chr2:135556414:A:G
135556814	chr2:135556814:A:G
135557352	chr2:135557352:ACT:A
135558345	chr2:135558345:G:A
135558362	chr2:135558362:A:C
135558499	chr2:135558499:T:TTA
135559965	chr2:135559965:G:A
135560356	chr2:135560356:T:C
135560875	chr2:135560875:G:A
135561346	chr2:135561346:T:C
135561460	chr2:135561460:A:C
135562306	chr2:135562306:A:G
135562461	chr2:135562461:T:A
135562470	chr2:135562470:G:C
135563499	chr2:135563499:A:G
135563627	chr2:135563627:C:T
135564133	chr2:135564133:A:C
135564236	chr2:135564236:G:C
135564381	chr2:135564381:A:G
135564463	chr2:135564463:G:A
135564684	chr2:135564684:T:C
135565106	chr2:135565106:G:T
135565279	chr2:135565279:T:C
135565751	chr2:135565751:A:G
135566217	chr2:135566217:G:T
135566269	chr2:135566269:G:A
135566655	chr2:135566655:A:G
135566973	chr2:135566973:A:G
135566994	chr2:135566994:G:A
135567050	chr2:135567050:C:T
135568167	chr2:135568167:C:T
135568622	chr2:135568622:T:C
135570496	chr2:135570496:G:A
135570652	chr2:135570652:C:G
135571930	chr2:135571930:G:C
135571990	chr2:135571990:CACCACG:C
135571997	chr2:135571997:TCATCCA:T
135572048	chr2:135572048:C:T
135572168	chr2:135572168:G:A
135572561	chr2:135572561:A:G
135572735	chr2:135572735:TAATC:T
135572988	chr2:135572988:G:A
135573145	chr2:135573145:A:G
135573627	chr2:135573627:T:C
135574087	chr2:135574087:A:T
135574736	chr2:135574736:C:G
135575535	chr2:135575535:T:C
135575730	chr2:135575730:A:G
135576322	chr2:135576322:T:C
135576529	chr2:135576529:A:G
135577154	chr2:135577154:A:G
135577432	chr2:135577432:A:G
135579259	chr2:135579259:T:C
135579936	chr2:135579936:C:G
135580222	chr2:135580222:A:G
135580304	chr2:135580304:C:T
135581842	chr2:135581842:C:A
135581964	chr2:135581964:A:C
135581982	chr2:135581982:T:C
135582275	chr2:135582275:G:T
135582805	chr2:135582805:CT:C
135583155	chr2:135583155:C:A
135583247	chr2:135583247:T:C
135583404	chr2:135583404:G:A
135585793	chr2:135585793:G:A
135585831	chr2:135585831:T:C
135586802	chr2:135586802:G:A
135587353	chr2:135587353:A:AT
135587468	chr2:135587468:G:A
135587827	chr2:135587827:T:C
135590349	chr2:135590349:T:C
135591132	chr2:135591132:T:C
135591394	chr2:135591394:T:C
135591992	chr2:135591992:A:G
135592292	chr2:135592292:G:A
135592321	chr2:135592321:C:T
135592519	chr2:135592519:G:T
135593541	chr2:135593541:A:C
135593882	chr2:135593882:G:T
135593900	chr2:135593900:A:G
135594538	chr2:135594538:C:T
135594757	chr2:135594757:T:TTC
135595495	chr2:135595495:A:G
135595498	chr2:135595498:T:A
135595890	chr2:135595890:C:A
135596634	chr2:135596634:T:A
135597244	chr2:135597244:C:T
135597257	chr2:135597257:G:T
135597345	chr2:135597345:T:G
135597527	chr2:135597527:G:T
135597657	chr2:135597657:C:T
135598541	chr2:135598541:C:G
135598657	chr2:135598657:A:T
135599074	chr2:135599074:T:C
135599193	chr2:135599193:C:T
135599210	chr2:135599210:A:G
135600068	chr2:135600068:A:G
135601486	chr2:135601486:T:C
135602083	chr2:135602083:C:T
135602370	chr2:135602370:C:G
135602769	chr2:135602769:G:A
135602832	chr2:135602832:G:A
135603136	chr2:135603136:C:T
135603268	chr2:135603268:G:A
135603523	chr2:135603523:C:T
135603632	chr2:135603632:G:C
135603814	chr2:135603814:C:T
135603990	chr2:135603990:A:G
135604425	chr2:135604425:A:G
135606586	chr2:135606586:AC:A
135608054	chr2:135608054:A:G
135608863	chr2:135608863:A:G
135609940	chr2:135609940:A:G
135610141	chr2:135610141:A:C
135610301	chr2:135610301:T:C
135610473	chr2:135610473:T:C
135610993	chr2:135610993:A:G
135611188	chr2:135611188:G:A
135611356	chr2:135611356:G:A
135611927	chr2:135611927:G:A
135612947	chr2:135612947:A:G
135613131	chr2:135613131:G:A
135613510	chr2:135613510:G:A
135613829	chr2:135613829:G:A
135613937	chr2:135613937:T:C
135614098	chr2:135614098:T:C
135614643	chr2:135614643:C:A
135615463	chr2:135615463:C:A
135616216	chr2:135616216:CT:C
135616278	chr2:135616278:CAGTTT:C
135617333	chr2:135617333:A:AT
135617505	chr2:135617505:C:G
135617997	chr2:135617997:G:A
135618846	chr2:135618846:C:A
135618945	chr2:135618945:A:G
135621029	chr2:135621029:A:G
135621404	chr2:135621404:C:T
135623153	chr2:135623153:A:G
135623276	chr2:135623276:G:A
135623321	chr2:135623321:G:A
135623630	chr2:135623630:A:G
135623681	chr2:135623681:G:T
135623714	chr2:135623714:GA:G
135623778	chr2:135623778:G:A
135624750	chr2:135624750:A:C
135625111	chr2:135625111:T:C
135625130	chr2:135625130:A:G
135625366	chr2:135625366:A:G
135625838	chr2:135625838:C:G
135627702	chr2:135627702:T:G
135627710	chr2:135627710:G:A
135628113	chr2:135628113:T:C
135628583	chr2:135628583:G:A
135628708	chr2:135628708:C:A
135629156	chr2:135629156:A:G
135629188	chr2:135629188:A:G
135629394	chr2:135629394:T:A
135629729	chr2:135629729:T:G
135631069	chr2:135631069:G:A
135631086	chr2:135631086:CTCT:C
135631224	chr2:135631224:G:A
135631364	chr2:135631364:G:A
135631365	chr2:135631365:C:A
135632242	chr2:135632242:A:G
135632270	chr2:135632270:C:A
135633160	chr2:135633160:T:A
135633224	chr2:135633224:A:G
135634378	chr2:135634378:C:T
135634695	chr2:135634695:T:C
135635575	chr2:135635575:G:A
135635587	chr2:135635587:G:A
135635592	chr2:135635592:A:G
135636088	chr2:135636088:A:G
135636381	chr2:135636381:T:C
135638199	chr2:135638199:A:G
135638730	chr2:135638730:T:C
135639322	chr2:135639322:C:T
135639863	chr2:135639863:G:A
135639922	chr2:135639922:C:G
135640427	chr2:135640427:A:G
135640604	chr2:135640604:C:T
135643122	chr2:135643122:T:C
135643371	chr2:135643371:A:G
135643848	chr2:135643848:A:G
135644273	chr2:135644273:C:T
135644547	chr2:135644547:A:G
135645133	chr2:135645133:CCAGTACCCCATAATAAGAAATGCAGTAAAACATTTGAATATTTAAGTGAGGGAAATAAAGACTATTAATAGCCTCATG:C
135645264	chr2:135645264:T:G
135645491	chr2:135645491:A:T
135645702	chr2:135645702:C:T
135646424	chr2:135646424:C:T
135646573	chr2:135646573:C:T
135647270	chr2:135647270:G:C
135648308	chr2:135648308:G:A
135648333	chr2:135648333:G:A
135648474	chr2:135648474:CT:C
135648849	chr2:135648849:A:G
135648907	chr2:135648907:G:GTACTATCTT
135649498	chr2:135649498:T:C
135649508	chr2:135649508:T:C
135649875	chr2:135649875:A:G
135650721	chr2:135650721:C:T
135651251	chr2:135651251:G:A
135651311	chr2:135651311:A:G
135651503	chr2:135651503:G:A
135652729	chr2:135652729:G:A
135653741	chr2:135653741:C:T
135654309	chr2:135654309:A:G
135654599	chr2:135654599:C:A
135654700	chr2:135654700:C:T
135654750	chr2:135654750:A:G
135655227	chr2:135655227:C:A
135655529	chr2:135655529:T:C
135655546	chr2:135655546:A:G
135655655	chr2:135655655:C:T
135655674	chr2:135655674:T:C
135655745	chr2:135655745:C:T
135655763	chr2:135655763:G:A
135655789	chr2:135655789:T:C
135656048	chr2:135656048:C:G
135656080	chr2:135656080:A:G
135656142	chr2:135656142:CA:C
135656277	chr2:135656277:T:C
135656625	chr2:135656625:CT:C
135657025	chr2:135657025:G:A
135658291	chr2:135658291:G:A
135658694	chr2:135658694:C:A
135658837	chr2:135658837:A:T
135658963	chr2:135658963:G:A
135659371	chr2:135659371:C:T
135659898	chr2:135659898:T:C
135660090	chr2:135660090:G:A
135660772	chr2:135660772:G:T
135660778	chr2:135660778:A:G
135661171	chr2:135661171:T:C
135662391	chr2:135662391:A:G
135662439	chr2:135662439:A:G
135662658	chr2:135662658:G:T
135663150	chr2:135663150:AAAAAAT:A
135663338	chr2:135663338:A:C
135663753	chr2:135663753:A:G
135663890	chr2:135663890:C:T
135664601	chr2:135664601:A:T
135665019	chr2:135665019:CAT:C
135665214	chr2:135665214:C:T
135665260	chr2:135665260:G:A
135665944	chr2:135665944:A:G
135666334	chr2:135666334:C:T
135666340	chr2:135666340:A:G
135666400	chr2:135666400:A:G
135666978	chr2:135666978:T:C
135667295	chr2:135667295:T:TA
135667792	chr2:135667792:G:T
135669323	chr2:135669323:T:C
135670175	chr2:135670175:G:A
135670263	chr2:135670263:G:A
135670832	chr2:135670832:C:T
135670890	chr2:135670890:A:C
135670974	chr2:135670974:G:A
135671518	chr2:135671518:C:T
135671869	chr2:135671869:G:A
135671916	chr2:135671916:C:T
135672137	chr2:135672137:G:A
135672287	chr2:135672287:C:T
135672624	chr2:135672624:G:A
135672843	chr2:135672843:C:T
135673103	chr2:135673103:AAAAC:A
135674533	chr2:135674533:G:A
135674551	chr2:135674551:G:A
135676116	chr2:135676116:A:G
135676170	chr2:135676170:A:G
135676291	chr2:135676291:TG:T
135676313	chr2:135676313:T:A
135676332	chr2:135676332:G:A
135677956	chr2:135677956:C:T
135678166	chr2:135678166:T:C
135678295	chr2:135678295:A:G
135678820	chr2:135678820:G:A
135679277	chr2:135679277:A:G
135679660	chr2:135679660:C:T
135679937	chr2:135679937:A:G
135680045	chr2:135680045:A:G
135680508	chr2:135680508:G:A
135680895	chr2:135680895:A:C
135680898	chr2:135680898:A:G
135680947	chr2:135680947:G:A
135681520	chr2:135681520:C:T
135681900	chr2:135681900:G:A
135681947	chr2:135681947:A:C
135682178	chr2:135682178:A:G
135682301	chr2:135682301:T:A
135682730	chr2:135682730:C:T
135682769	chr2:135682769:G:A
135683415	chr2:135683415:G:A
135683818	chr2:135683818:G:A
135683840	chr2:135683840:A:G
135683867	chr2:135683867:T:C
135685188	chr2:135685188:G:A
135685980	chr2:135685980:C:T
135686330	chr2:135686330:A:T
135686553	chr2:135686553:C:T
135686615	chr2:135686615:G:T
135686695	chr2:135686695:C:T
135686714	chr2:135686714:A:G
135686972	chr2:135686972:G:A
135687137	chr2:135687137:G:T
135687415	chr2:135687415:T:A
135687730	chr2:135687730:G:A
135687956	chr2:135687956:C:T
135688305	chr2:135688305:A:T
135688664	chr2:135688664:C:T
135688679	chr2:135688679:G:C
135689723	chr2:135689723:C:T
135689914	chr2:135689914:C:CTTTCAT
135690137	chr2:135690137:T:C
135690297	chr2:135690297:G:C
135690572	chr2:135690572:G:A
135691012	chr2:135691012:G:T
135691285	chr2:135691285:A:G
135691520	chr2:135691520:G:A
135691735	chr2:135691735:A:G
135692101	chr2:135692101:C:T
135692628	chr2:135692628:C:T
135693758	chr2:135693758:A:G
135693862	chr2:135693862:G:A
135694106	chr2:135694106:C:T
135694154	chr2:135694154:A:T
135694732	chr2:135694732:G:A
135694752	chr2:135694752:T:C
135695106	chr2:135695106:A:T
135695158	chr2:135695158:A:G
135695720	chr2:135695720:TGAAA:T
135695964	chr2:135695964:G:A
135695970	chr2:135695970:A:T
135696902	chr2:135696902:C:T
135697726	chr2:135697726:A:G
135698520	chr2:135698520:T:C
135698749	chr2:135698749:G:A
135698883	chr2:135698883:T:C
135698961	chr2:135698961:A:C
135699188	chr2:135699188:AC:A
135699969	chr2:135699969:G:A
135700020	chr2:135700020:A:G
135701238	chr2:135701238:A:C
135701964	chr2:135701964:CAT:C
135701995	chr2:135701995:C:A
135702722	chr2:135702722:A:C
135702754	chr2:135702754:T:G
135702895	chr2:135702895:C:G
135703124	chr2:135703124:G:A
135703407	chr2:135703407:T:G
135704871	chr2:135704871:C:T
135705091	chr2:135705091:C:T
135705179	chr2:135705179:C:T
135705261	chr2:135705261:G:T
135705547	chr2:135705547:G:A
135705884	chr2:135705884:C:T
135706280	chr2:135706280:T:C
135706367	chr2:135706367:G:T
135706385	chr2:135706385:G:T
135706698	chr2:135706698:G:T
135707045	chr2:135707045:T:C
135707315	chr2:135707315:G:A
135707694	chr2:135707694:A:G
135708867	chr2:135708867:G:A
135709162	chr2:135709162:C:T
135709261	chr2:135709261:C:G
135709549	chr2:135709549:C:T
135709594	chr2:135709594:C:A
135709989	chr2:135709989:C:A
135710967	chr2:135710967:T:A
135711886	chr2:135711886:G:A
135712649	chr2:135712649:C:T
135712703	chr2:135712703:C:T
135712837	chr2:135712837:C:T
135713144	chr2:135713144:G:A
135713408	chr2:135713408:A:C
135714005	chr2:135714005:A:G
135714537	chr2:135714537:A:G
135715289	chr2:135715289:G:A
135716048	chr2:135716048:C:T
135716094	chr2:135716094:A:G
135716528	chr2:135716528:A:T
135716664	chr2:135716664:A:G
135716719	chr2:135716719:C:A
135717003	chr2:135717003:A:G
135717295	chr2:135717295:C:T
135717882	chr2:135717882:G:A
135718142	chr2:135718142:A:C
135718269	chr2:135718269:C:T
135718507	chr2:135718507:CTG:C
135719052	chr2:135719052:G:A
135721732	chr2:135721732:C:T
135722443	chr2:135722443:T:C
135725664	chr2:135725664:C:T
135725785	chr2:135725785:G:T
135725886	chr2:135725886:T:G
135725950	chr2:135725950:GA:G
135726048	chr2:135726048:A:G
135726151	chr2:135726151:T:C
135726328	chr2:135726328:A:C
135726607	chr2:135726607:C:T
135726612	chr2:135726612:C:T
135726662	chr2:135726662:G:A
135727109	chr2:135727109:G:A
135727247	chr2:135727247:T:C
135727624	chr2:135727624:T:C
135727676	chr2:135727676:G:A
135727704	chr2:135727704:C:T
135727706	chr2:135727706:G:A
135727710	chr2:135727710:G:A
135728087	chr2:135728087:C:T
135728770	chr2:135728770:T:C
135728772	chr2:135728772:C:T
135729676	chr2:135729676:G:A
135730170	chr2:135730170:CAT:C
135730274	chr2:135730274:C:T
135730342	chr2:135730342:A:G
135731408	chr2:135731408:A:G
135732128	chr2:135732128:T:C
135732696	chr2:135732696:T:C
135733161	chr2:135733161:G:A
135733892	chr2:135733892:A:G
135733976	chr2:135733976:TAAGTG:T
135734507	chr2:135734507:C:A
135735143	chr2:135735143:G:A
135735172	chr2:135735172:C:T
135735513	chr2:135735513:T:G
135735568	chr2:135735568:C:T
135735980	chr2:135735980:C:T
135736561	chr2:135736561:C:T
135736616	chr2:135736616:G:A
135737341	chr2:135737341:T:C
135737415	chr2:135737415:C:T
135737462	chr2:135737462:C:A
135737633	chr2:135737633:A:G
135737730	chr2:135737730:C:T
135738245	chr2:135738245:C:G
135738319	chr2:135738319:C:G
135738923	chr2:135738923:T:C
135739069	chr2:135739069:A:G
135739235	chr2:135739235:G:A
135739275	chr2:135739275:T:C
135739305	chr2:135739305:G:A
135739340	chr2:135739340:G:A
135739358	chr2:135739358:T:C
135739436	chr2:135739436:C:T
135739777	chr2:135739777:G:A
135740713	chr2:135740713:A:C
135740767	chr2:135740767:A:G
135741496	chr2:135741496:G:A
135741618	chr2:135741618:T:C
135742768	chr2:135742768:T:A
135742905	chr2:135742905:A:G
135743027	chr2:135743027:A:T
135743107	chr2:135743107:G:A
135743939	chr2:135743939:T:G
135744091	chr2:135744091:C:T
135744270	chr2:135744270:A:G
135744610	chr2:135744610:T:C
135744629	chr2:135744629:A:T
135745103	chr2:135745103:G:A
135745222	chr2:135745222:C:G
135745587	chr2:135745587:A:G
135746531	chr2:135746531:A:C
135746971	chr2:135746971:G:A
135746993	chr2:135746993:TTAG:T
135747158	chr2:135747158:C:T
135747976	chr2:135747976:C:T
135748805	chr2:135748805:G:A
135749067	chr2:135749067:T:C
135749425	chr2:135749425:G:A
135749469	chr2:135749469:A:G
135749578	chr2:135749578:TCAC:T
135751616	chr2:135751616:C:T
135751652	chr2:135751652:T:A
135751791	chr2:135751791:A:C
135752003	chr2:135752003:T:C
135752268	chr2:135752268:C:T
135752298	chr2:135752298:C:T
135752385	chr2:135752385:T:C
135752442	chr2:135752442:T:G
135752489	chr2:135752489:G:A
135752521	chr2:135752521:T:G
135754005	chr2:135754005:A:G
135754247	chr2:135754247:A:G
135754304	chr2:135754304:C:T
135754381	chr2:135754381:G:C
135754748	chr2:135754748:G:A
135754765	chr2:135754765:C:T
135754975	chr2:135754975:A:G
135755013	chr2:135755013:A:G
135755721	chr2:135755721:A:G
135756131	chr2:135756131:A:AAAT
135756407	chr2:135756407:C:A
135756594	chr2:135756594:G:A
135757139	chr2:135757139:G:T
135757276	chr2:135757276:C:T
135757888	chr2:135757888:G:A
135758014	chr2:135758014:A:G
135758151	chr2:135758151:C:T
135758231	chr2:135758231:T:C
135758289	chr2:135758289:G:A
135758354	chr2:135758354:A:G
135758441	chr2:135758441:T:A
135758558	chr2:135758558:C:T
135758846	chr2:135758846:C:T
135759178	chr2:135759178:A:T
135759324	chr2:135759324:T:TA
135759607	chr2:135759607:A:G
135759901	chr2:135759901:C:T
135762292	chr2:135762292:C:T
135762473	chr2:135762473:C:T
135762487	chr2:135762487:A:G
135762530	chr2:135762530:TA:AA
135762578	chr2:135762578:T:A
135762616	chr2:135762616:T:G
135762735	chr2:135762735:G:A
135763341	chr2:135763341:TACTA:T
135763673	chr2:135763673:A:G
135763944	chr2:135763944:G:A
135764025	chr2:135764025:G:A
135764431	chr2:135764431:A:T
135764824	chr2:135764824:G:T
135765105	chr2:135765105:C:T
135765140	chr2:135765140:A:G
135765213	chr2:135765213:T:G
135765371	chr2:135765371:G:A
135765475	chr2:135765475:T:C
135765711	chr2:135765711:C:A
135766126	chr2:135766126:G:C
135766341	chr2:135766341:T:C
135766401	chr2:135766401:A:G
135766409	chr2:135766409:C:T
135766653	chr2:135766653:G:A
135767177	chr2:135767177:A:G
135767196	chr2:135767196:A:G
135767739	chr2:135767739:G:T
135768286	chr2:135768286:C:A
135768511	chr2:135768511:T:G
135768931	chr2:135768931:G:A
135769202	chr2:135769202:A:G
135769873	chr2:135769873:G:GTGAT
135770231	chr2:135770231:A:G
135770434	chr2:135770434:C:G
135770654	chr2:135770654:A:G
135771386	chr2:135771386:G:T
135772678	chr2:135772678:G:A
135772694	chr2:135772694:C:G
135772821	chr2:135772821:G:A
135772873	chr2:135772873:C:T
135772906	chr2:135772906:G:A
135774655	chr2:135774655:G:A
135774824	chr2:135774824:G:A
135774958	chr2:135774958:A:G
135775243	chr2:135775243:C:T
135775591	chr2:135775591:G:A
135775625	chr2:135775625:G:A
135776598	chr2:135776598:T:C
135776733	chr2:135776733:T:TA
135777665	chr2:135777665:T:A
135777794	chr2:135777794:A:C
135778525	chr2:135778525:G:A
135778543	chr2:135778543:C:G
135779487	chr2:135779487:G:A
135779880	chr2:135779880:TATA:T
135780547	chr2:135780547:A:T
135781170	chr2:135781170:G:A
135781206	chr2:135781206:A:G
135781369	chr2:135781369:T:A
135781552	chr2:135781552:G:T
135781760	chr2:135781760:C:T
135781943	chr2:135781943:G:A
135782100	chr2:135782100:T:G
135782144	chr2:135782144:TA:T
135782441	chr2:135782441:G:C
135782513	chr2:135782513:A:G
135783439	chr2:135783439:T:C
135784017	chr2:135784017:TTC:T
135784989	chr2:135784989:G:A
135784990	chr2:135784990:A:G
135785169	chr2:135785169:T:C
135785577	chr2:135785577:G:A
135785955	chr2:135785955:C:T
135786530	chr2:135786530:G:A
135786853	chr2:135786853:C:T
135787081	chr2:135787081:G:T
135787182	chr2:135787182:A:G
135787600	chr2:135787600:G:A
135787612	chr2:135787612:CTAAA:C
135787653	chr2:135787653:A:G
135787729	chr2:135787729:A:G
135787878	chr2:135787878:AAC:A
135787895	chr2:135787895:T:G
135788274	chr2:135788274:C:G
135788568	chr2:135788568:G:A
135788581	chr2:135788581:C:T
135789340	chr2:135789340:T:C
135789357	chr2:135789357:C:T
135789497	chr2:135789497:A:G
135790546	chr2:135790546:G:C
135790599	chr2:135790599:A:G
135790622	chr2:135790622:G:A
135791134	chr2:135791134:A:G
135791381	chr2:135791381:T:C
135791965	chr2:135791965:AACT:A
135792168	chr2:135792168:C:T
135792539	chr2:135792539:C:T
135793297	chr2:135793297:CT:C
135793300	chr2:135793300:T:C
135793643	chr2:135793643:A:G
135794841	chr2:135794841:T:C
135794947	chr2:135794947:G:A
135794974	chr2:135794974:G:C
135795535	chr2:135795535:G:A
135795618	chr2:135795618:A:T
135795868	chr2:135795868:C:T
135795959	chr2:135795959:C:T
135796069	chr2:135796069:G:A
135796098	chr2:135796098:G:A
135796143	chr2:135796143:G:T
135796355	chr2:135796355:C:T
135796515	chr2:135796515:T:A
135796772	chr2:135796772:T:C
135796907	chr2:135796907:T:C
135796929	chr2:135796929:G:A
135797230	chr2:135797230:G:C
135797320	chr2:135797320:G:A
135797484	chr2:135797484:A:G
135797914	chr2:135797914:T:C
135798089	chr2:135798089:T:C
135798387	chr2:135798387:G:A
135798612	chr2:135798612:T:C
135798910	chr2:135798910:G:A
135800587	chr2:135800587:C:T
135800696	chr2:135800696:C:T
135802028	chr2:135802028:T:A
135802271	chr2:135802271:T:G
135802433	chr2:135802433:T:C
135802556	chr2:135802556:C:T
135802882	chr2:135802882:C:T
135802894	chr2:135802894:C:T
135802896	chr2:135802896:G:A
135803987	chr2:135803987:G:A
135804165	chr2:135804165:G:A
135804604	chr2:135804604:C:T
135804884	chr2:135804884:A:G
135805146	chr2:135805146:C:T
135805239	chr2:135805239:C:T
135805358	chr2:135805358:T:C
135805714	chr2:135805714:A:T
135806108	chr2:135806108:C:T
135806155	chr2:135806155:T:G
135807030	chr2:135807030:TC:T
135807033	chr2:135807033:C:T
135807458	chr2:135807458:C:G
135807758	chr2:135807758:G:A
135808052	chr2:135808052:G:T
135809633	chr2:135809633:T:C
135810063	chr2:135810063:A:G
135811209	chr2:135811209:T:A
135811747	chr2:135811747:G:A
135813180	chr2:135813180:T:C
135814252	chr2:135814252:T:C
135814261	chr2:135814261:T:C
135814282	chr2:135814282:G:T
135814412	chr2:135814412:T:A
135814548	chr2:135814548:C:T
135815300	chr2:135815300:G:T
135815376	chr2:135815376:TACA:T
135815824	chr2:135815824:C:T
135815845	chr2:135815845:A:G
135816059	chr2:135816059:A:G
135816735	chr2:135816735:A:G
135816844	chr2:135816844:G:T
135816893	chr2:135816893:G:C
135817398	chr2:135817398:G:C
135817730	chr2:135817730:C:T
135817964	chr2:135817964:T:C
135818855	chr2:135818855:G:A
135819007	chr2:135819007:T:C
135819009	chr2:135819009:C:G
135819172	chr2:135819172:T:A
135819700	chr2:135819700:G:A
135819740	chr2:135819740:G:A
135819776	chr2:135819776:C:T
135820147	chr2:135820147:T:C
135820274	chr2:135820274:C:T
135820470	chr2:135820470:A:G
135820624	chr2:135820624:A:C
135820966	chr2:135820966:T:C
135821125	chr2:135821125:C:T
135821133	chr2:135821133:A:G
135821319	chr2:135821319:A:G
135821840	chr2:135821840:A:G
135822279	chr2:135822279:A:C
135822717	chr2:135822717:T:C
135823084	chr2:135823084:C:T
135823174	chr2:135823174:C:T
135823234	chr2:135823234:G:A
135823784	chr2:135823784:T:G
135824115	chr2:135824115:G:C
135824205	chr2:135824205:C:T
135824247	chr2:135824247:C:T
135824278	chr2:135824278:A:G
135825012	chr2:135825012:AAAAG:A
135825155	chr2:135825155:G:T
135825239	chr2:135825239:A:G
135825355	chr2:135825355:G:A
135825588	chr2:135825588:A:G
135825597	chr2:135825597:TG:T
135825622	chr2:135825622:G:A
135826037	chr2:135826037:G:A
135826388	chr2:135826388:A:C
135826806	chr2:135826806:G:A
135827053	chr2:135827053:A:G
135827144	chr2:135827144:A:G
135827309	chr2:135827309:A:G
135827528	chr2:135827528:C:T
135827753	chr2:135827753:C:T
135828457	chr2:135828457:G:A
135828613	chr2:135828613:C:T
135828840	chr2:135828840:G:A
135828871	chr2:135828871:A:T
135828966	chr2:135828966:G:A
135829015	chr2:135829015:T:A
135829255	chr2:135829255:C:T
135829258	chr2:135829258:T:C
135829285	chr2:135829285:T:C
135829388	chr2:135829388:C:A
135830028	chr2:135830028:C:G
135830908	chr2:135830908:T:A
135831168	chr2:135831168:G:A
135831512	chr2:135831512:T:G
135831708	chr2:135831708:G:A
135831772	chr2:135831772:G:A
135831809	chr2:135831809:G:A
135831877	chr2:135831877:G:T
135831944	chr2:135831944:T:C
135831951	chr2:135831951:T:C
135832042	chr2:135832042:C:G
135832131	chr2:135832131:A:G
135832171	chr2:135832171:G:A
135832988	chr2:135832988:C:T
135833686	chr2:135833686:T:A
135834957	chr2:135834957:T:G
135835273	chr2:135835273:C:T
135835394	chr2:135835394:G:A
135835409	chr2:135835409:G:A
135835566	chr2:135835566:T:A
135835928	chr2:135835928:C:T
135835965	chr2:135835965:A:G
135836057	chr2:135836057:C:T
135836074	chr2:135836074:A:G
135836108	chr2:135836108:T:C
135836124	chr2:135836124:T:C
135836190	chr2:135836190:G:T
135836390	chr2:135836390:T:C
135836588	chr2:135836588:G:A
135836601	chr2:135836601:G:A
135836716	chr2:135836716:C:T
135836869	chr2:135836869:T:C
135837353	chr2:135837353:C:T
135837856	chr2:135837856:T:C
135838053	chr2:135838053:C:T
135838136	chr2:135838136:G:A
135839124	chr2:135839124:GTC:G
135839266	chr2:135839266:G:A
135839297	chr2:135839297:G:A
135839580	chr2:135839580:GTCT:G
135839638	chr2:135839638:T:C
135839653	chr2:135839653:T:A
135839956	chr2:135839956:C:G
135840430	chr2:135840430:T:C
135840746	chr2:135840746:C:T
135841177	chr2:135841177:A:G
135841647	chr2:135841647:A:T
135841852	chr2:135841852:C:T
135841950	chr2:135841950:C:T
135842462	chr2:135842462:C:G
135842606	chr2:135842606:G:A
135843597	chr2:135843597:G:A
135844721	chr2:135844721:C:T
135845382	chr2:135845382:T:C
135845604	chr2:135845604:C:G
135845706	chr2:135845706:T:C
135845796	chr2:135845796:C:G
135846020	chr2:135846020:G:A
135846186	chr2:135846186:CAG:C
135846543	chr2:135846543:A:G
135846596	chr2:135846596:G:A
135846640	chr2:135846640:C:T
135846775	chr2:135846775:A:G
135846776	chr2:135846776:A:G
135847129	chr2:135847129:T:C
135847193	chr2:135847193:T:G
135847389	chr2:135847389:G:A
135847523	chr2:135847523:T:A
135847541	chr2:135847541:C:G
135847571	chr2:135847571:A:AC
135847572	chr2:135847572:T:C
135847686	chr2:135847686:CCCAGGTAGCTGGGGCTACA:C
135847832	chr2:135847832:A:T
135847841	chr2:135847841:C:T
135848563	chr2:135848563:T:A
135849171	chr2:135849171:G:T
135849371	chr2:135849371:T:C
135849563	chr2:135849563:A:G
135849770	chr2:135849770:C:T
135850133	chr2:135850133:T:C
135850149	chr2:135850149:C:A
135850193	chr2:135850193:G:A
135850300	chr2:135850300:A:T
135850301	chr2:135850301:A:C
135850362	chr2:135850362:T:C
135850661	chr2:135850661:G:A
135850769	chr2:135850769:G:A
135850896	chr2:135850896:C:A
135851076	chr2:135851076:G:A
135851750	chr2:135851750:G:A
135852149	chr2:135852149:G:C
135852176	chr2:135852176:A:G
135852405	chr2:135852405:T:C
135852438	chr2:135852438:CAAAG:C
135853028	chr2:135853028:A:G
135853112	chr2:135853112:C:T
135853815	chr2:135853815:G:A
135854949	chr2:135854949:G:GT
135855028	chr2:135855028:C:T
135855576	chr2:135855576:G:A
135855700	chr2:135855700:C:A
135855891	chr2:135855891:T:C
135856093	chr2:135856093:AAAAAT:A
135856210	chr2:135856210:G:A
135856685	chr2:135856685:G:A
135856914	chr2:135856914:TTAAA:T
135857335	chr2:135857335:G:A
135857385	chr2:135857385:C:T
135857652	chr2:135857652:C:T
135858466	chr2:135858466:G:A
135858615	chr2:135858615:AG:A
135858803	chr2:135858803:A:T
135859184	chr2:135859184:C:T
135859817	chr2:135859817:T:A
135859907	chr2:135859907:G:A
135860064	chr2:135860064:A:G
135860235	chr2:135860235:C:T
135860347	chr2:135860347:G:A
135860608	chr2:135860608:T:C
135860937	chr2:135860937:A:G
135860950	chr2:135860950:A:G
135861544	chr2:135861544:T:G
135861643	chr2:135861643:T:C
135861707	chr2:135861707:G:A
135861914	chr2:135861914:C:A
135863387	chr2:135863387:T:C
135864093	chr2:135864093:A:G
135864288	chr2:135864288:G:T
135864371	chr2:135864371:C:T
135864398	chr2:135864398:G:C
135864427	chr2:135864427:A:T
135865255	chr2:135865255:A:G
135865377	chr2:135865377:A:G
135865392	chr2:135865392:T:G
135865412	chr2:135865412:G:A
135865555	chr2:135865555:T:TTCATCATTCTCAGA
135866097	chr2:135866097:T:C
135866330	chr2:135866330:A:G
135866553	chr2:135866553:G:A
135866585	chr2:135866585:G:A
135867116	chr2:135867116:C:G
135867349	chr2:135867349:T:C
135867543	chr2:135867543:A:C
135868032	chr2:135868032:A:G
135868292	chr2:135868292:T:G
135868508	chr2:135868508:A:G
135869739	chr2:135869739:A:G
135869937	chr2:135869937:C:G
135870022	chr2:135870022:G:GTAA
135870364	chr2:135870364:G:A
135870438	chr2:135870438:G:A
135870738	chr2:135870738:G:C
135870810	chr2:135870810:G:A
135871101	chr2:135871101:G:A
135871490	chr2:135871490:C:T
135871700	chr2:135871700:TA:T
135871755	chr2:135871755:T:C
135872341	chr2:135872341:G:A
135872423	chr2:135872423:A:G
135873048	chr2:135873048:T:C
135873187	chr2:135873187:A:G
135873291	chr2:135873291:T:C
135873664	chr2:135873664:ACAGAGGTAC:A
135873744	chr2:135873744:A:G
135873835	chr2:135873835:TA:T
135873845	chr2:135873845:A:C
135873854	chr2:135873854:T:C
135873975	chr2:135873975:G:C
135874555	chr2:135874555:A:C
135875441	chr2:135875441:C:G
135875986	chr2:135875986:G:C
135876201	chr2:135876201:T:C
135876392	chr2:135876392:G:A
135877450	chr2:135877450:G:T
135877733	chr2:135877733:A:T
135877773	chr2:135877773:C:G
135878108	chr2:135878108:A:C
135879056	chr2:135879056:C:T
135879083	chr2:135879083:A:G
135879243	chr2:135879243:ACT:A
135879339	chr2:135879339:G:A
135879631	chr2:135879631:A:G
135880052	chr2:135880052:C:T
135880078	chr2:135880078:G:A
135880330	chr2:135880330:T:C
135880549	chr2:135880549:A:G
135880629	chr2:135880629:C:T
135880646	chr2:135880646:T:C
135880833	chr2:135880833:T:C
135880885	chr2:135880885:C:A
135881006	chr2:135881006:A:AACCCAG
135882531	chr2:135882531:T:C
135882663	chr2:135882663:A:G
135883698	chr2:135883698:T:G
135883754	chr2:135883754:T:A
135883812	chr2:135883812:T:C
135883975	chr2:135883975:C:T
135884245	chr2:135884245:TCTA:T
135884312	chr2:135884312:A:T
135884442	chr2:135884442:T:C
135885106	chr2:135885106:G:T
135885553	chr2:135885553:G:A
135885680	chr2:135885680:A:G
135885985	chr2:135885985:C:T
135886330	chr2:135886330:T:C
135886949	chr2:135886949:G:A
135887967	chr2:135887967:G:A
135888614	chr2:135888614:G:T
135889097	chr2:135889097:C:T
135889287	chr2:135889287:T:C
135889330	chr2:135889330:C:T
135889914	chr2:135889914:C:T
135889932	chr2:135889932:T:C
135890507	chr2:135890507:T:C
135890620	chr2:135890620:A:G
135891313	chr2:135891313:G:T
135891350	chr2:135891350:G:T
135891398	chr2:135891398:A:T
135891835	chr2:135891835:A:G
135892071	chr2:135892071:C:T
135892488	chr2:135892488:G:A
135892943	chr2:135892943:G:C
135893386	chr2:135893386:C:T
135894004	chr2:135894004:G:C
135894399	chr2:135894399:G:A
135894475	chr2:135894475:G:A
135894605	chr2:135894605:AT:A
135894921	chr2:135894921:G:A
135894954	chr2:135894954:G:A
135895289	chr2:135895289:G:A
135895348	chr2:135895348:G:A
135895364	chr2:135895364:G:A
135895383	chr2:135895383:T:C
135896278	chr2:135896278:C:T
135896355	chr2:135896355:A:T
135896686	chr2:135896686:G:C
135896767	chr2:135896767:G:A
135896775	chr2:135896775:C:A
135897263	chr2:135897263:C:T
135897998	chr2:135897998:G:A
135898012	chr2:135898012:T:A
135898050	chr2:135898050:G:A
135898119	chr2:135898119:T:C
135898524	chr2:135898524:T:C
135898606	chr2:135898606:T:C
135898966	chr2:135898966:A:G
135898969	chr2:135898969:C:T
135899231	chr2:135899231:G:T
135899682	chr2:135899682:T:C
135900079	chr2:135900079:C:T
135900668	chr2:135900668:C:T
135900744	chr2:135900744:A:T
135900775	chr2:135900775:A:G
135901251	chr2:135901251:C:T
135901267	chr2:135901267:C:T
135901706	chr2:135901706:AAT:A
135901739	chr2:135901739:G:C
135901925	chr2:135901925:T:C
135902282	chr2:135902282:C:G
135902987	chr2:135902987:A:C
135903352	chr2:135903352:G:A
135903580	chr2:135903580:C:T
135903591	chr2:135903591:T:C
135904218	chr2:135904218:T:C
135904895	chr2:135904895:TAG:T
135905085	chr2:135905085:C:T
135905210	chr2:135905210:G:GTAA
135905215	chr2:135905215:C:T
135905244	chr2:135905244:G:T
135905485	chr2:135905485:G:A
135905540	chr2:135905540:G:T
135905686	chr2:135905686:C:T
135905958	chr2:135905958:T:C
135906035	chr2:135906035:C:A
135906326	chr2:135906326:AGAG:A
135907405	chr2:135907405:A:G
135907592	chr2:135907592:T:A
135908141	chr2:135908141:T:C
135908832	chr2:135908832:G:A
135908913	chr2:135908913:G:T
135908936	chr2:135908936:C:T
135909012	chr2:135909012:C:A
135909184	chr2:135909184:T:C
135909731	chr2:135909731:T:C
135909917	chr2:135909917:C:T
135910043	chr2:135910043:T:C
135910293	chr2:135910293:C:A
135910326	chr2:135910326:C:T
135910553	chr2:135910553:T:C
135911694	chr2:135911694:C:T
135912099	chr2:135912099:G:A
135913306	chr2:135913306:A:C
135913517	chr2:135913517:G:A
135913568	chr2:135913568:C:T
135914995	chr2:135914995:A:G
135915074	chr2:135915074:A:C
135915205	chr2:135915205:C:T
135915385	chr2:135915385:C:G
135915976	chr2:135915976:G:C
135916458	chr2:135916458:A:G
135916553	chr2:135916553:C:T
135916597	chr2:135916597:TATAATTC:T
135916977	chr2:135916977:G:A
135917584	chr2:135917584:TC:T
135917758	chr2:135917758:T:G
135918089	chr2:135918089:T:A
135918408	chr2:135918408:ATGTATTT:A
135919482	chr2:135919482:G:A
135919520	chr2:135919520:T:TA
135919622	chr2:135919622:T:C
135920808	chr2:135920808:G:A
135922072	chr2:135922072:A:G
135922964	chr2:135922964:A:G
135924713	chr2:135924713:G:A
135925723	chr2:135925723:T:C
135925750	chr2:135925750:T:C
135925961	chr2:135925961:G:A
135927062	chr2:135927062:G:A
135927112	chr2:135927112:A:G
135927356	chr2:135927356:A:C
135927655	chr2:135927655:C:T
135928437	chr2:135928437:G:A
135928544	chr2:135928544:C:T
135928783	chr2:135928783:T:C
135928823	chr2:135928823:A:G
135929465	chr2:135929465:T:A
135929690	chr2:135929690:C:T
135930843	chr2:135930843:T:C
135930882	chr2:135930882:G:C
135930942	chr2:135930942:A:C
135930944	chr2:135930944:G:C
135931092	chr2:135931092:C:T
135931112	chr2:135931112:T:C
135931179	chr2:135931179:G:A
135932312	chr2:135932312:G:A
135933383	chr2:135933383:G:T
135933787	chr2:135933787:G:A
135933876	chr2:135933876:C:T
135934167	chr2:135934167:A:G
135934255	chr2:135934255:T:C
135934547	chr2:135934547:G:C
135935323	chr2:135935323:G:A
135936925	chr2:135936925:G:A
135937335	chr2:135937335:T:C
135937891	chr2:135937891:T:C
135938124	chr2:135938124:C:T
135938168	chr2:135938168:T:C
135938568	chr2:135938568:A:G
135938751	chr2:135938751:G:A
135939241	chr2:135939241:T:C
135939750	chr2:135939750:C:T
135939801	chr2:135939801:T:C
135939802	chr2:135939802:G:A
135939898	chr2:135939898:G:C
135940045	chr2:135940045:C:T
135940072	chr2:135940072:C:A
135940199	chr2:135940199:T:C
135940528	chr2:135940528:C:T
135940743	chr2:135940743:T:C
135941062	chr2:135941062:T:C
135941649	chr2:135941649:A:AT
135941653	chr2:135941653:A:T
135942227	chr2:135942227:C:T
135943192	chr2:135943192:T:C
135943779	chr2:135943779:T:G
135944203	chr2:135944203:C:G
135944214	chr2:135944214:C:A
135944356	chr2:135944356:C:A
135944360	chr2:135944360:T:G
135945031	chr2:135945031:G:A
135945213	chr2:135945213:C:T
135945316	chr2:135945316:CA:C
135945467	chr2:135945467:A:G
135945817	chr2:135945817:C:T
135946017	chr2:135946017:T:C
135946044	chr2:135946044:G:GA
135946340	chr2:135946340:T:G
135946526	chr2:135946526:G:C
135946896	chr2:135946896:T:C
135947242	chr2:135947242:C:T
135947925	chr2:135947925:T:G
135948060	chr2:135948060:T:G
135948083	chr2:135948083:C:T
135948698	chr2:135948698:C:T
135948857	chr2:135948857:G:A
135948889	chr2:135948889:A:AT
135949281	chr2:135949281:T:C
135949910	chr2:135949910:A:G
135950143	chr2:135950143:C:T
135950412	chr2:135950412:T:C
135950856	chr2:135950856:T:G
135951443	chr2:135951443:T:A
135952545	chr2:135952545:A:G
135952593	chr2:135952593:T:C
135952619	chr2:135952619:T:C
135952653	chr2:135952653:T:C
135952712	chr2:135952712:C:T
135952802	chr2:135952802:T:C
135952984	chr2:135952984:A:G
135953046	chr2:135953046:C:T
135953085	chr2:135953085:T:C
135953494	chr2:135953494:C:T
135953565	chr2:135953565:T:C
135953751	chr2:135953751:G:T
135953942	chr2:135953942:C:T
135954306	chr2:135954306:A:G
135954351	chr2:135954351:A:C
135954912	chr2:135954912:C:T
135956376	chr2:135956376:T:C
135956608	chr2:135956608:A:G
135956842	chr2:135956842:C:T
135957213	chr2:135957213:T:C
135957222	chr2:135957222:A:G
135957287	chr2:135957287:G:A
135957895	chr2:135957895:A:C
135958145	chr2:135958145:A:G
135958332	chr2:135958332:G:C
135958703	chr2:135958703:A:G
135958900	chr2:135958900:T:G
135959211	chr2:135959211:G:A
135959666	chr2:135959666:C:T
135959807	chr2:135959807:C:T
135961358	chr2:135961358:T:C
135961603	chr2:135961603:A:G
135961784	chr2:135961784:A:C
135962221	chr2:135962221:A:G
135962451	chr2:135962451:A:C
135963141	chr2:135963141:T:C
135963252	chr2:135963252:T:A
135963304	chr2:135963304:T:C
135963316	chr2:135963316:G:A
135963371	chr2:135963371:T:C
135963465	chr2:135963465:G:A
135963475	chr2:135963475:G:A
135963765	chr2:135963765:C:T
135963860	chr2:135963860:A:G
135964051	chr2:135964051:A:G
135964223	chr2:135964223:A:G
135964425	chr2:135964425:T:C
135964578	chr2:135964578:C:T
135965934	chr2:135965934:C:T
135966091	chr2:135966091:A:G
135966268	chr2:135966268:T:TTCCA
135967122	chr2:135967122:T:C
135967404	chr2:135967404:C:T
135967453	chr2:135967453:T:C
135967642	chr2:135967642:C:T
135967889	chr2:135967889:C:T
135968144	chr2:135968144:CA:C
135968209	chr2:135968209:A:G
135968320	chr2:135968320:G:A
135968514	chr2:135968514:G:A
135968823	chr2:135968823:G:A
135968997	chr2:135968997:C:T
135969712	chr2:135969712:T:C
135971720	chr2:135971720:C:T
135972024	chr2:135972024:C:G
135972096	chr2:135972096:A:G
135972336	chr2:135972336:A:G
135972706	chr2:135972706:A:G
135972730	chr2:135972730:A:G
135973237	chr2:135973237:A:G
135973350	chr2:135973350:C:T
135973496	chr2:135973496:G:A
135973703	chr2:135973703:A:T
135973980	chr2:135973980:C:T
135974073	chr2:135974073:A:G
135974341	chr2:135974341:T:C
135974351	chr2:135974351:G:A
135974644	chr2:135974644:T:C
135974906	chr2:135974906:T:C
135974991	chr2:135974991:AAAAAT:A
135975067	chr2:135975067:G:A
135975202	chr2:135975202:G:A
135975206	chr2:135975206:G:A
135975442	chr2:135975442:T:C
135975547	chr2:135975547:A:C
135975679	chr2:135975679:T:C
135976327	chr2:135976327:T:C
135976359	chr2:135976359:T:A
135976569	chr2:135976569:G:A
135976999	chr2:135976999:C:T
135977044	chr2:135977044:A:G
135977912	chr2:135977912:G:A
135977921	chr2:135977921:T:G
135978428	chr2:135978428:C:T
135978550	chr2:135978550:G:A
135978578	chr2:135978578:C:G
135978837	chr2:135978837:T:C
135978913	chr2:135978913:G:A
135978935	chr2:135978935:T:G
135979598	chr2:135979598:C:G
135980253	chr2:135980253:G:C
135980703	chr2:135980703:T:C
135981486	chr2:135981486:C:T
135982619	chr2:135982619:A:G
135982712	chr2:135982712:C:T
135982881	chr2:135982881:C:T
135983197	chr2:135983197:T:A
135983330	chr2:135983330:T:C
135983603	chr2:135983603:A:C
135983942	chr2:135983942:G:C
135984132	chr2:135984132:C:A
135984510	chr2:135984510:G:A
135985086	chr2:135985086:G:A
135985250	chr2:135985250:G:A
135985369	chr2:135985369:T:C
135985568	chr2:135985568:A:G
135985573	chr2:135985573:G:C
135985602	chr2:135985602:C:T
135985829	chr2:135985829:T:C
135985920	chr2:135985920:A:C
135986270	chr2:135986270:T:C
135986796	chr2:135986796:C:G
135986985	chr2:135986985:G:A
135987108	chr2:135987108:C:T
135988243	chr2:135988243:C:T
135988909	chr2:135988909:G:A
135989515	chr2:135989515:T:C
135990299	chr2:135990299:A:G
135991209	chr2:135991209:C:A
135991995	chr2:135991995:A:G
135992650	chr2:135992650:C:T
135993220	chr2:135993220:A:G
135993344	chr2:135993344:T:C
135993918	chr2:135993918:C:T
135994272	chr2:135994272:A:C
135994399	chr2:135994399:G:A
135994708	chr2:135994708:CTTG:C
135994734	chr2:135994734:G:A
135995043	chr2:135995043:A:T
135995443	chr2:135995443:TATGTATGTATGC:T
135995735	chr2:135995735:C:T
135995765	chr2:135995765:G:A
135996236	chr2:135996236:A:C
135996613	chr2:135996613:G:A
135996699	chr2:135996699:C:T
135996989	chr2:135996989:TA:T
135996991	chr2:135996991:A:G
135998114	chr2:135998114:G:A
135998141	chr2:135998141:C:T
135998602	chr2:135998602:A:G
135998990	chr2:135998990:CAT:C
135999017	chr2:135999017:A:C
135999433	chr2:135999433:A:C
135999543	chr2:135999543:T:C
135999566	chr2:135999566:A:G
136000310	chr2:136000310:T:C
136000775	chr2:136000775:A:G
136000979	chr2:136000979:G:A
136001431	chr2:136001431:T:G
136001636	chr2:136001636:C:G
136001712	chr2:136001712:T:A
136001809	chr2:136001809:A:G
136002094	chr2:136002094:A:G
136002895	chr2:136002895:C:T
136003605	chr2:136003605:C:G
136003882	chr2:136003882:C:CT
136004283	chr2:136004283:A:G
136004925	chr2:136004925:A:G
136004942	chr2:136004942:C:T
136005071	chr2:136005071:G:C
136005280	chr2:136005280:A:C
136005298	chr2:136005298:T:A
136005299	chr2:136005299:T:A
136005443	chr2:136005443:AG:A
136005672	chr2:136005672:A:G
136005809	chr2:136005809:A:G
136006437	chr2:136006437:A:G
136006994	chr2:136006994:C:T
136007504	chr2:136007504:C:G
136007703	chr2:136007703:A:G
136007888	chr2:136007888:C:T
136008163	chr2:136008163:C:T
136008208	chr2:136008208:G:A
136008953	chr2:136008953:G:A
136009007	chr2:136009007:T:A
136010839	chr2:136010839:C:T
136011037	chr2:136011037:C:G
136011045	chr2:136011045:A:G
136011085	chr2:136011085:A:G
136011177	chr2:136011177:G:A
136011820	chr2:136011820:T:C
136012511	chr2:136012511:A:G
136012939	chr2:136012939:G:A
136013629	chr2:136013629:A:C
136013877	chr2:136013877:A:G
136014298	chr2:136014298:A:C
136014470	chr2:136014470:T:C
136014637	chr2:136014637:G:A
136014674	chr2:136014674:T:A
136015562	chr2:136015562:A:T
136016068	chr2:136016068:T:C
136016574	chr2:136016574:C:T
136017226	chr2:136017226:C:T
136017315	chr2:136017315:G:T
136017602	chr2:136017602:C:T
136017935	chr2:136017935:A:G
136018165	chr2:136018165:CG:TG
136018231	chr2:136018231:C:T
136018415	chr2:136018415:A:G
136018616	chr2:136018616:G:A
136018738	chr2:136018738:G:A
136019025	chr2:136019025:TA:T
136020275	chr2:136020275:CTTA:C
136021604	chr2:136021604:G:C
136021610	chr2:136021610:G:A
136021750	chr2:136021750:A:G
136021878	chr2:136021878:C:CAT
136022779	chr2:136022779:TGA:T
136022924	chr2:136022924:T:C
136023501	chr2:136023501:C:T
136023692	chr2:136023692:C:A
136024156	chr2:136024156:T:C
136024163	chr2:136024163:C:T
136025165	chr2:136025165:GA:G
136025599	chr2:136025599:A:G
136026774	chr2:136026774:A:G
136026890	chr2:136026890:A:T
136027140	chr2:136027140:T:C
136027500	chr2:136027500:C:T
136027509	chr2:136027509:A:G
136027545	chr2:136027545:A:AC
136027696	chr2:136027696:GTATGA:G
136027783	chr2:136027783:C:T
136027905	chr2:136027905:A:G
136027933	chr2:136027933:A:AT
136028074	chr2:136028074:AAC:A
136028157	chr2:136028157:T:C
136028199	chr2:136028199:T:G
136028640	chr2:136028640:C:T
136029060	chr2:136029060:C:T
136029081	chr2:136029081:T:A
136029179	chr2:136029179:G:A
136029832	chr2:136029832:C:T
136029898	chr2:136029898:C:T
136029906	chr2:136029906:G:A
136029958	chr2:136029958:A:G
136029994	chr2:136029994:G:A
136030037	chr2:136030037:G:T
136030569	chr2:136030569:A:G
136031077	chr2:136031077:A:G
136031175	chr2:136031175:G:C
136031177	chr2:136031177:G:C
136031346	chr2:136031346:T:C
136031408	chr2:136031408:A:G
136031548	chr2:136031548:A:G
136031808	chr2:136031808:A:G
136031845	chr2:136031845:C:T
136031851	chr2:136031851:C:T
136032120	chr2:136032120:T:A
136032449	chr2:136032449:C:T
136033007	chr2:136033007:A:G
136033395	chr2:136033395:C:T
136033398	chr2:136033398:A:T
136033532	chr2:136033532:C:T
136034298	chr2:136034298:A:C
136034429	chr2:136034429:T:C
136034778	chr2:136034778:T:C
136034846	chr2:136034846:G:A
136035311	chr2:136035311:C:T
136035353	chr2:136035353:C:T
136035489	chr2:136035489:G:A
136036274	chr2:136036274:T:TA
136036341	chr2:136036341:G:A
136036630	chr2:136036630:T:C
136036681	chr2:136036681:C:A
136036819	chr2:136036819:A:G
136037064	chr2:136037064:G:A
136037320	chr2:136037320:A:G
136037348	chr2:136037348:G:A
136037398	chr2:136037398:A:T
136038134	chr2:136038134:G:C
136038142	chr2:136038142:A:G
136038426	chr2:136038426:T:A
136038455	chr2:136038455:C:T
136038663	chr2:136038663:T:A
136038724	chr2:136038724:G:A
136038899	chr2:136038899:GC:G
136039147	chr2:136039147:G:T
136039150	chr2:136039150:C:G
136039680	chr2:136039680:A:T
136039703	chr2:136039703:A:G
136040046	chr2:136040046:A:G
136040496	chr2:136040496:C:A
136040570	chr2:136040570:G:A
136040746	chr2:136040746:A:G
136041245	chr2:136041245:A:G
136041755	chr2:136041755:G:A
136041948	chr2:136041948:G:A
136042197	chr2:136042197:C:T
136042421	chr2:136042421:G:A
136042656	chr2:136042656:T:C
136042684	chr2:136042684:G:T
136042720	chr2:136042720:A:G
136043204	chr2:136043204:C:A
136043417	chr2:136043417:A:C
136043502	chr2:136043502:G:C
136043631	chr2:136043631:G:A
136043758	chr2:136043758:T:C
136043808	chr2:136043808:C:T
136044149	chr2:136044149:G:A
136044370	chr2:136044370:C:T
136044855	chr2:136044855:T:A
136044886	chr2:136044886:C:T
136044945	chr2:136044945:A:T
136045015	chr2:136045015:G:A
136045081	chr2:136045081:A:G
136045498	chr2:136045498:C:T
136045690	chr2:136045690:T:G
136046098	chr2:136046098:A:T
136046908	chr2:136046908:A:T
136047032	chr2:136047032:G:A
136047514	chr2:136047514:G:A
136047831	chr2:136047831:T:C
136048459	chr2:136048459:G:A
136049389	chr2:136049389:C:G
136050341	chr2:136050341:A:G
136050388	chr2:136050388:G:T
136050572	chr2:136050572:C:T
136050641	chr2:136050641:A:G
136051379	chr2:136051379:C:T
136051463	chr2:136051463:A:T
136051734	chr2:136051734:C:T
136051978	chr2:136051978:T:C
136052134	chr2:136052134:C:T
136052577	chr2:136052577:C:T
136052836	chr2:136052836:A:G
136053378	chr2:136053378:C:G
136053693	chr2:136053693:C:T
136053707	chr2:136053707:A:G
136053888	chr2:136053888:T:C
136053988	chr2:136053988:C:T
136054144	chr2:136054144:G:A
136055359	chr2:136055359:C:T
136055395	chr2:136055395:T:C
136055998	chr2:136055998:T:C
136057219	chr2:136057219:G:GAT
136057410	chr2:136057410:C:T
136057516	chr2:136057516:C:T
136057818	chr2:136057818:C:T
136058019	chr2:136058019:A:T
136058606	chr2:136058606:C:A
136058767	chr2:136058767:A:G
136058838	chr2:136058838:C:A
136058883	chr2:136058883:T:C
136059518	chr2:136059518:C:T
136059654	chr2:136059654:G:A
136060046	chr2:136060046:C:A
136060088	chr2:136060088:T:C
136060199	chr2:136060199:A:G
136060436	chr2:136060436:A:G
136060914	chr2:136060914:C:T
136061018	chr2:136061018:C:T
136061149	chr2:136061149:C:T
136061191	chr2:136061191:C:T
136061608	chr2:136061608:C:A
136062092	chr2:136062092:C:T
136062382	chr2:136062382:T:C
136062506	chr2:136062506:C:T
136062944	chr2:136062944:G:C
136063390	chr2:136063390:C:T
136063560	chr2:136063560:A:C
136063645	chr2:136063645:A:G
136063742	chr2:136063742:T:C
136064308	chr2:136064308:GC:G
136064697	chr2:136064697:A:G
136065168	chr2:136065168:A:G
136065491	chr2:136065491:A:G
136065768	chr2:136065768:G:A
136066048	chr2:136066048:G:A
136066144	chr2:136066144:G:A
136066161	chr2:136066161:C:A
136066520	chr2:136066520:G:C
136066586	chr2:136066586:C:T
136066794	chr2:136066794:G:A
136067235	chr2:136067235:T:C
136067243	chr2:136067243:G:A
136067266	chr2:136067266:C:T
136067516	chr2:136067516:C:T
136067836	chr2:136067836:C:T
136068693	chr2:136068693:T:G
136069415	chr2:136069415:G:A
136069510	chr2:136069510:T:G
136069688	chr2:136069688:C:T
136069813	chr2:136069813:C:T
136069990	chr2:136069990:G:T
136070105	chr2:136070105:A:T
136070320	chr2:136070320:T:C
136070355	chr2:136070355:A:G
136070417	chr2:136070417:T:C
136070592	chr2:136070592:G:A
136070605	chr2:136070605:T:A
136070656	chr2:136070656:G:C
136071176	chr2:136071176:CA:C
136071223	chr2:136071223:C:T
136071921	chr2:136071921:T:A
136071944	chr2:136071944:C:T
136072352	chr2:136072352:C:T
136072702	chr2:136072702:T:G
136072836	chr2:136072836:A:G
136072918	chr2:136072918:A:C
136072965	chr2:136072965:A:G
136073070	chr2:136073070:A:T
136073249	chr2:136073249:G:C
136073371	chr2:136073371:C:T
136073416	chr2:136073416:G:A
136073668	chr2:136073668:C:T
136073677	chr2:136073677:G:A
136073858	chr2:136073858:G:A
136074329	chr2:136074329:T:G
136074699	chr2:136074699:T:C
136074812	chr2:136074812:T:C
136075286	chr2:136075286:A:G
136075296	chr2:136075296:CA:C
136075608	chr2:136075608:C:T
136076189	chr2:136076189:T:C
136076191	chr2:136076191:G:T
136076493	chr2:136076493:AGGTT:A
136077678	chr2:136077678:A:C
136077882	chr2:136077882:C:A
136077926	chr2:136077926:C:T
136078372	chr2:136078372:T:C
136078795	chr2:136078795:G:A
136078950	chr2:136078950:T:C
136079145	chr2:136079145:G:T
136079305	chr2:136079305:T:C
136079411	chr2:136079411:C:A
136079412	chr2:136079412:A:G
136079483	chr2:136079483:C:A
136079723	chr2:136079723:G:A
136080331	chr2:136080331:CA:C
136080467	chr2:136080467:G:A
136080541	chr2:136080541:A:G
136080848	chr2:136080848:A:G
136081133	chr2:136081133:T:G
136081154	chr2:136081154:C:T
136081464	chr2:136081464:A:G
136082276	chr2:136082276:C:G
136082790	chr2:136082790:A:G
136082854	chr2:136082854:T:C
136083032	chr2:136083032:G:C
136084588	chr2:136084588:G:A
136084632	chr2:136084632:G:A
136084635	chr2:136084635:T:A
136084688	chr2:136084688:C:T
136084934	chr2:136084934:C:A
136085210	chr2:136085210:C:T
136085366	chr2:136085366:T:C
136085621	chr2:136085621:G:C
136086151	chr2:136086151:C:T
136086238	chr2:136086238:C:T
136086386	chr2:136086386:G:A
136086401	chr2:136086401:G:A
136086494	chr2:136086494:A:T
136086685	chr2:136086685:C:G
136086852	chr2:136086852:C:T
136087579	chr2:136087579:A:G
136088196	chr2:136088196:TCC:T
136088514	chr2:136088514:A:G
136088697	chr2:136088697:T:C
136088737	chr2:136088737:T:G
136089017	chr2:136089017:C:A
136089177	chr2:136089177:T:A
136089261	chr2:136089261:G:A
136089282	chr2:136089282:G:C
136090110	chr2:136090110:C:T
136090294	chr2:136090294:A:C
136090786	chr2:136090786:A:G
136091337	chr2:136091337:C:T
136091348	chr2:136091348:G:A
136091709	chr2:136091709:C:G
136091840	chr2:136091840:C:T
136091888	chr2:136091888:A:G
136091907	chr2:136091907:G:A
136091945	chr2:136091945:A:G
136092131	chr2:136092131:C:T
136092378	chr2:136092378:AAATC:A
136092386	chr2:136092386:C:CA
136093626	chr2:136093626:C:T
136093671	chr2:136093671:G:A
136093776	chr2:136093776:AT:A
136093999	chr2:136093999:G:T
136094166	chr2:136094166:C:T
136094267	chr2:136094267:C:T
136095314	chr2:136095314:T:C
136095914	chr2:136095914:C:G
136096077	chr2:136096077:G:A
136096198	chr2:136096198:G:T
136096213	chr2:136096213:T:C
136096666	chr2:136096666:A:G
136096855	chr2:136096855:C:T
136096986	chr2:136096986:A:T
136097136	chr2:136097136:A:G
136097494	chr2:136097494:C:G
136097528	chr2:136097528:G:T
136097935	chr2:136097935:C:T
136098033	chr2:136098033:G:A
136098694	chr2:136098694:C:T
136098859	chr2:136098859:T:C
136099006	chr2:136099006:T:A
136099390	chr2:136099390:G:A
136099549	chr2:136099549:T:C
136099653	chr2:136099653:C:T
136099866	chr2:136099866:TG:T
136100092	chr2:136100092:C:T
136101191	chr2:136101191:G:A
136101345	chr2:136101345:ACAGTT:A
136101574	chr2:136101574:A:G
136101635	chr2:136101635:A:G
136101921	chr2:136101921:C:A
136101974	chr2:136101974:C:A
136102663	chr2:136102663:TTTG:T
136102934	chr2:136102934:C:T
136102983	chr2:136102983:G:A
136103159	chr2:136103159:G:T
136103170	chr2:136103170:A:G
136103518	chr2:136103518:G:A
136103523	chr2:136103523:G:T
136103655	chr2:136103655:A:G
136103723	chr2:136103723:T:C
136103768	chr2:136103768:A:G
136104028	chr2:136104028:T:C
136106122	chr2:136106122:A:T
136106246	chr2:136106246:C:A
136106390	chr2:136106390:T:G
136106760	chr2:136106760:C:T
136106863	chr2:136106863:T:C
136107122	chr2:136107122:C:T
136107133	chr2:136107133:G:A
136107323	chr2:136107323:C:T
136107486	chr2:136107486:A:G
136107599	chr2:136107599:A:ACTT
136107852	chr2:136107852:A:G
136107995	chr2:136107995:A:G
136107997	chr2:136107997:T:G
136108070	chr2:136108070:G:A
136108153	chr2:136108153:T:C
136108315	chr2:136108315:G:A
136108327	chr2:136108327:C:T
136109143	chr2:136109143:G:A
136109938	chr2:136109938:T:C
136110070	chr2:136110070:C:G
136110306	chr2:136110306:T:C
136110503	chr2:136110503:C:G
136110726	chr2:136110726:T:C
136111670	chr2:136111670:C:T
136112102	chr2:136112102:T:G
136112372	chr2:136112372:G:T
136112376	chr2:136112376:T:C
136114121	chr2:136114121:ATACT:A
136114822	chr2:136114822:TA:T
136114840	chr2:136114840:C:T
136115514	chr2:136115514:G:A
136116434	chr2:136116434:A:G
136116565	chr2:136116565:G:A
136116776	chr2:136116776:C:G
136116978	chr2:136116978:G:C
136117122	chr2:136117122:T:G
136119517	chr2:136119517:A:C
136119602	chr2:136119602:A:G
136120697	chr2:136120697:C:T
136121046	chr2:136121046:C:G
136121051	chr2:136121051:T:G
136121170	chr2:136121170:T:TA
136121236	chr2:136121236:C:T
136121898	chr2:136121898:G:A
136122259	chr2:136122259:C:T
136122396	chr2:136122396:C:T
136122601	chr2:136122601:C:T
136122735	chr2:136122735:C:T
136122815	chr2:136122815:T:C
136122904	chr2:136122904:G:A
136122955	chr2:136122955:T:C
136123406	chr2:136123406:C:T
136123615	chr2:136123615:C:T
136123858	chr2:136123858:T:C
136124122	chr2:136124122:G:C
136124226	chr2:136124226:AG:A
136124326	chr2:136124326:C:G
136124383	chr2:136124383:C:A
136124535	chr2:136124535:C:T
136125227	chr2:136125227:A:T
136125559	chr2:136125559:C:T
136125791	chr2:136125791:G:C
136125862	chr2:136125862:G:A
136125936	chr2:136125936:G:A
136126215	chr2:136126215:G:C
136126253	chr2:136126253:C:T
136126407	chr2:136126407:C:T
136126646	chr2:136126646:A:G
136127109	chr2:136127109:T:C
136127196	chr2:136127196:G:GA
136127247	chr2:136127247:G:A
136127251	chr2:136127251:T:TTCTGACCTGTTGTCTGCAGTC
136127725	chr2:136127725:GA:G
136128164	chr2:136128164:G:A
136128251	chr2:136128251:A:G
136128283	chr2:136128283:C:T
136128553	chr2:136128553:G:A
136128571	chr2:136128571:C:T
136128796	chr2:136128796:A:G
136128802	chr2:136128802:G:C
136129005	chr2:136129005:CTG:C
136129130	chr2:136129130:T:G
136129157	chr2:136129157:CAAGT:C
136129320	chr2:136129320:C:G
136129327	chr2:136129327:A:G
136129462	chr2:136129462:A:G
136129592	chr2:136129592:A:ATGAAGGG
136129742	chr2:136129742:C:T
136129842	chr2:136129842:G:A
136129848	chr2:136129848:G:A
136129891	chr2:136129891:T:C
136130173	chr2:136130173:A:G
136130453	chr2:136130453:T:C
136130604	chr2:136130604:C:A
136131066	chr2:136131066:G:A
136131172	chr2:136131172:G:A
136131638	chr2:136131638:A:G
136131953	chr2:136131953:G:A
136132120	chr2:136132120:G:A
136132155	chr2:136132155:G:A
136132489	chr2:136132489:C:T
136132581	chr2:136132581:G:C
136133128	chr2:136133128:C:T
136133366	chr2:136133366:G:A
136133848	chr2:136133848:T:C
136134096	chr2:136134096:C:A
136134983	chr2:136134983:G:A
136135071	chr2:136135071:C:T
136135344	chr2:136135344:G:T
136135410	chr2:136135410:T:G
136135655	chr2:136135655:T:G
136136003	chr2:136136003:T:C
136136294	chr2:136136294:C:T
136136724	chr2:136136724:T:G
136137263	chr2:136137263:CA:C
136137938	chr2:136137938:A:G
136138070	chr2:136138070:G:T
136138468	chr2:136138468:GC:G
136138501	chr2:136138501:G:GAAA
136139225	chr2:136139225:A:T
136139618	chr2:136139618:C:T
136139816	chr2:136139816:C:T
136139849	chr2:136139849:C:T
136140508	chr2:136140508:A:G
136140527	chr2:136140527:C:T
136140528	chr2:136140528:G:A
136140806	chr2:136140806:C:T
136141087	chr2:136141087:C:T
136141546	chr2:136141546:G:T
136141669	chr2:136141669:C:T
136142289	chr2:136142289:C:T
136142899	chr2:136142899:C:T
136143377	chr2:136143377:A:G
136143453	chr2:136143453:G:A
136143589	chr2:136143589:A:T
136143838	chr2:136143838:C:A
136143852	chr2:136143852:C:T
136143982	chr2:136143982:C:T
136144037	chr2:136144037:A:G
136144657	chr2:136144657:T:C
136145096	chr2:136145096:C:T
136145442	chr2:136145442:T:A
136146254	chr2:136146254:G:T
136146272	chr2:136146272:C:T
136147020	chr2:136147020:C:T
136147278	chr2:136147278:C:T
136147497	chr2:136147497:G:A
136147580	chr2:136147580:C:T
136147668	chr2:136147668:G:T
136147897	chr2:136147897:C:T
136147955	chr2:136147955:G:T
136148127	chr2:136148127:C:A
136148326	chr2:136148326:T:G
136148595	chr2:136148595:G:A
136149068	chr2:136149068:C:A
136149070	chr2:136149070:T:C
136149078	chr2:136149078:C:T
136149122	chr2:136149122:G:A
136149559	chr2:136149559:C:T
136149866	chr2:136149866:G:C
136150010	chr2:136150010:A:G
136150016	chr2:136150016:A:T
136150220	chr2:136150220:C:T
136150284	chr2:136150284:C:G
136150364	chr2:136150364:A:G
136150492	chr2:136150492:G:C
136150693	chr2:136150693:A:T
136150814	chr2:136150814:A:G
136150834	chr2:136150834:A:G
136151567	chr2:136151567:C:T
136151827	chr2:136151827:T:C
136151872	chr2:136151872:G:A
136152160	chr2:136152160:G:C
136152703	chr2:136152703:G:A
136152923	chr2:136152923:T:C
136153033	chr2:136153033:C:T
136153120	chr2:136153120:T:A
136153224	chr2:136153224:C:T
136153264	chr2:136153264:T:C
136153625	chr2:136153625:C:T
136153900	chr2:136153900:C:A
136154276	chr2:136154276:A:C
136154581	chr2:136154581:A:G
136154856	chr2:136154856:C:T
136155564	chr2:136155564:A:G
136155658	chr2:136155658:G:A
136155906	chr2:136155906:G:A
136155938	chr2:136155938:T:G
136156342	chr2:136156342:T:C
136156458	chr2:136156458:G:A
136156967	chr2:136156967:A:C
136157024	chr2:136157024:G:A
136157122	chr2:136157122:T:A
136157363	chr2:136157363:A:G
136157643	chr2:136157643:G:A
136158110	chr2:136158110:A:G
136158128	chr2:136158128:C:A
136158364	chr2:136158364:C:G
136158527	chr2:136158527:G:A
136158696	chr2:136158696:G:A
136158721	chr2:136158721:C:G
136158952	chr2:136158952:AG:A
136158996	chr2:136158996:G:A
136159443	chr2:136159443:G:A
136159595	chr2:136159595:A:G
136159760	chr2:136159760:A:G
136159950	chr2:136159950:G:A
136159981	chr2:136159981:G:A
136160780	chr2:136160780:T:C
136160854	chr2:136160854:G:A
136161248	chr2:136161248:C:T
136161258	chr2:136161258:G:A
136161611	chr2:136161611:G:A
136161666	chr2:136161666:T:C
136161721	chr2:136161721:G:A
136161939	chr2:136161939:A:G
136162131	chr2:136162131:T:C
136162160	chr2:136162160:C:T
136163116	chr2:136163116:C:T
136163607	chr2:136163607:C:T
136163752	chr2:136163752:A:T
136164033	chr2:136164033:A:G
136164191	chr2:136164191:G:A
136164478	chr2:136164478:G:A
136164810	chr2:136164810:A:G
136165040	chr2:136165040:A:G
136165102	chr2:136165102:T:C
136165362	chr2:136165362:C:T
136165585	chr2:136165585:T:C
136165645	chr2:136165645:C:T
136165837	chr2:136165837:A:G
136165925	chr2:136165925:C:T
136165971	chr2:136165971:C:T
136166123	chr2:136166123:C:T
136166223	chr2:136166223:C:T
136166245	chr2:136166245:C:T
136166584	chr2:136166584:G:A
136166586	chr2:136166586:A:G
136166963	chr2:136166963:G:A
136166979	chr2:136166979:C:T
136167000	chr2:136167000:C:T
136167120	chr2:136167120:T:C
136167137	chr2:136167137:C:T
136167360	chr2:136167360:G:A
136167578	chr2:136167578:A:G
136167749	chr2:136167749:C:T
136167869	chr2:136167869:T:C
136167943	chr2:136167943:C:T
136168367	chr2:136168367:A:G
136168476	chr2:136168476:G:A
136168576	chr2:136168576:A:G
136168652	chr2:136168652:T:C
136168966	chr2:136168966:C:T
136169149	chr2:136169149:G:T
136169449	chr2:136169449:A:G
136169535	chr2:136169535:G:A
136169857	chr2:136169857:G:A
136170108	chr2:136170108:G:T
136170182	chr2:136170182:C:T
136170287	chr2:136170287:A:G
136170696	chr2:136170696:G:A
136170750	chr2:136170750:C:T
136171593	chr2:136171593:C:T
136171639	chr2:136171639:G:A
136171712	chr2:136171712:C:T
136172313	chr2:136172313:A:G
136172447	chr2:136172447:C:T
136172986	chr2:136172986:A:G
136173017	chr2:136173017:T:C
136173393	chr2:136173393:A:G
136173513	chr2:136173513:A:T
136173623	chr2:136173623:G:A
136173631	chr2:136173631:C:T
136174168	chr2:136174168:A:G
136174457	chr2:136174457:G:A
136174670	chr2:136174670:T:C
136174682	chr2:136174682:A:T
136174707	chr2:136174707:G:C
136174751	chr2:136174751:A:C
136174793	chr2:136174793:G:GT
136174843	chr2:136174843:A:G
136175629	chr2:136175629:A:G
136176189	chr2:136176189:G:C
136176205	chr2:136176205:G:A
136176216	chr2:136176216:C:T
136176298	chr2:136176298:C:T
136176555	chr2:136176555:T:A
136176879	chr2:136176879:A:C
136177083	chr2:136177083:T:C
136177244	chr2:136177244:C:T
136177490	chr2:136177490:A:G
136177567	chr2:136177567:G:T
136177570	chr2:136177570:C:A
136177824	chr2:136177824:G:A
136177840	chr2:136177840:G:A
136178002	chr2:136178002:G:A
136178411	chr2:136178411:G:A
136178422	chr2:136178422:T:C
136178874	chr2:136178874:C:T
136178997	chr2:136178997:T:G
136179605	chr2:136179605:T:C
136179943	chr2:136179943:A:C
136180099	chr2:136180099:G:A
136180186	chr2:136180186:C:A
136180712	chr2:136180712:T:C
136180790	chr2:136180790:C:G
136180831	chr2:136180831:T:C
136180860	chr2:136180860:C:G
136180958	chr2:136180958:T:G
136181029	chr2:136181029:G:A
136181302	chr2:136181302:C:T
136181311	chr2:136181311:G:A
136181537	chr2:136181537:A:G
136181561	chr2:136181561:A:G
136181609	chr2:136181609:T:C
136181706	chr2:136181706:C:T
136181750	chr2:136181750:C:T
136181867	chr2:136181867:C:T
136182104	chr2:136182104:GA:G
136182542	chr2:136182542:G:A
136182904	chr2:136182904:G:T
136183091	chr2:136183091:C:T
136183092	chr2:136183092:G:A
136183384	chr2:136183384:G:A
136183560	chr2:136183560:G:C
136183616	chr2:136183616:T:C
136183845	chr2:136183845:C:T
136183901	chr2:136183901:A:G
136183915	chr2:136183915:C:T
136183999	chr2:136183999:T:A
136184129	chr2:136184129:T:C
136184281	chr2:136184281:G:A
136184423	chr2:136184423:T:G
136184502	chr2:136184502:C:G
136184589	chr2:136184589:A:G
136184714	chr2:136184714:C:T
136184756	chr2:136184756:G:C
136184800	chr2:136184800:G:A
136184890	chr2:136184890:C:T
136185233	chr2:136185233:C:G
136185255	chr2:136185255:C:G
136185483	chr2:136185483:G:A
136185952	chr2:136185952:C:G
136186345	chr2:136186345:G:T
136186797	chr2:136186797:T:C
136186798	chr2:136186798:G:T
136187420	chr2:136187420:C:T
136187459	chr2:136187459:C:T
136187517	chr2:136187517:G:C
136188121	chr2:136188121:A:C
136188318	chr2:136188318:A:G
136188334	chr2:136188334:G:A
136188472	chr2:136188472:G:T
136188660	chr2:136188660:G:A
136188689	chr2:136188689:A:G
136188750	chr2:136188750:A:G
136188863	chr2:136188863:A:G
136189212	chr2:136189212:A:C
136189824	chr2:136189824:G:A
136190792	chr2:136190792:A:G
136191079	chr2:136191079:T:C
136191141	chr2:136191141:A:G
136191207	chr2:136191207:G:A
136191840	chr2:136191840:T:C
136191851	chr2:136191851:A:T
136192089	chr2:136192089:C:A
136192149	chr2:136192149:G:A
136192174	chr2:136192174:G:A
136192573	chr2:136192573:G:C
136192813	chr2:136192813:G:A
136193034	chr2:136193034:G:A
136193035	chr2:136193035:T:C
136193174	chr2:136193174:T:G
136193380	chr2:136193380:T:A
136194386	chr2:136194386:T:G
136196532	chr2:136196532:T:C
136197298	chr2:136197298:C:G
136197681	chr2:136197681:C:G
136197792	chr2:136197792:A:G
136198154	chr2:136198154:G:T
136198436	chr2:136198436:T:G
136198635	chr2:136198635:T:C
136198754	chr2:136198754:A:G
136198824	chr2:136198824:G:A
136199163	chr2:136199163:T:C
136199247	chr2:136199247:A:G
136199613	chr2:136199613:C:A
136199782	chr2:136199782:C:G
136200016	chr2:136200016:T:C
136200342	chr2:136200342:A:G
136200440	chr2:136200440:G:A
136200763	chr2:136200763:C:T
136201407	chr2:136201407:AGTTTTTTTTGTTTT:A
136201637	chr2:136201637:C:G
136201644	chr2:136201644:C:G
136201688	chr2:136201688:T:C
136201890	chr2:136201890:G:A
136202130	chr2:136202130:TA:T
136202340	chr2:136202340:C:T
136202913	chr2:136202913:C:T
136203280	chr2:136203280:A:G
136203395	chr2:136203395:G:A
136203732	chr2:136203732:G:A
136204001	chr2:136204001:C:T
136204895	chr2:136204895:T:C
136205084	chr2:136205084:G:T
136205502	chr2:136205502:C:T
136205924	chr2:136205924:C:A
136206224	chr2:136206224:G:A
136207547	chr2:136207547:C:T
136207597	chr2:136207597:A:C
136208302	chr2:136208302:T:C
136208402	chr2:136208402:C:T
136208963	chr2:136208963:A:T
136209826	chr2:136209826:T:C
136210062	chr2:136210062:A:G
136210221	chr2:136210221:T:C
136210433	chr2:136210433:C:G
136210753	chr2:136210753:GA:G
136210822	chr2:136210822:A:G
136210847	chr2:136210847:G:A
136211019	chr2:136211019:A:G
136211243	chr2:136211243:C:A
136211459	chr2:136211459:A:G
136211960	chr2:136211960:C:T
136212260	chr2:136212260:A:C
136212417	chr2:136212417:C:T
136212551	chr2:136212551:A:G
136212827	chr2:136212827:C:T
136212828	chr2:136212828:G:A
136212927	chr2:136212927:G:C
136213088	chr2:136213088:G:A
136213325	chr2:136213325:G:A
136213691	chr2:136213691:G:A
136214669	chr2:136214669:C:T
136215259	chr2:136215259:C:T
136216211	chr2:136216211:A:G
136216228	chr2:136216228:A:T
136216687	chr2:136216687:C:G
136217040	chr2:136217040:C:T
136217117	chr2:136217117:A:G
136217373	chr2:136217373:G:A
136217516	chr2:136217516:G:A
136218182	chr2:136218182:C:T
136218314	chr2:136218314:T:C
136218741	chr2:136218741:A:G
136219056	chr2:136219056:C:T
136219197	chr2:136219197:A:G
136219303	chr2:136219303:C:T
136219366	chr2:136219366:C:T
136219490	chr2:136219490:A:T
136219636	chr2:136219636:T:G
136219751	chr2:136219751:C:T
136220140	chr2:136220140:T:C
136220225	chr2:136220225:G:A
136220299	chr2:136220299:T:C
136220393	chr2:136220393:T:C
136220571	chr2:136220571:T:C
136221484	chr2:136221484:T:C
136221752	chr2:136221752:A:C
136221960	chr2:136221960:G:A
136222514	chr2:136222514:T:C
136222824	chr2:136222824:G:A
136223151	chr2:136223151:G:A
136223213	chr2:136223213:C:T
136223565	chr2:136223565:G:A
136223640	chr2:136223640:C:T
136223762	chr2:136223762:G:A
136224222	chr2:136224222:G:A
136224231	chr2:136224231:T:G
136224319	chr2:136224319:G:A
136224590	chr2:136224590:C:T
136224688	chr2:136224688:G:C
136224766	chr2:136224766:G:C
136224820	chr2:136224820:C:T
136224845	chr2:136224845:G:A
136224903	chr2:136224903:T:G
136225257	chr2:136225257:C:T
136225357	chr2:136225357:G:A
136225381	chr2:136225381:T:C
136225442	chr2:136225442:T:G
136225475	chr2:136225475:C:T
136225650	chr2:136225650:T:A
136225811	chr2:136225811:G:C
136225906	chr2:136225906:G:T
136225915	chr2:136225915:A:G
136225995	chr2:136225995:G:T
136226178	chr2:136226178:G:A
136226446	chr2:136226446:A:T
136226727	chr2:136226727:A:T
136226767	chr2:136226767:A:G
136226951	chr2:136226951:G:A
136226982	chr2:136226982:C:T
136226986	chr2:136226986:T:G
136227375	chr2:136227375:C:T
136227871	chr2:136227871:T:C
136227877	chr2:136227877:C:G
136228200	chr2:136228200:T:C
136228211	chr2:136228211:G:A
136228288	chr2:136228288:GT:G
136228618	chr2:136228618:G:A
136228733	chr2:136228733:T:C
136228817	chr2:136228817:T:C
136228890	chr2:136228890:T:C
136229325	chr2:136229325:A:C
136229388	chr2:136229388:A:T
136229396	chr2:136229396:A:G
136229542	chr2:136229542:C:T
136229695	chr2:136229695:C:T
136229938	chr2:136229938:G:A
136230004	chr2:136230004:T:A
136230081	chr2:136230081:C:T
136230124	chr2:136230124:G:A
136230387	chr2:136230387:C:T
136230556	chr2:136230556:C:A
136230602	chr2:136230602:G:A
136230743	chr2:136230743:T:A
136230798	chr2:136230798:C:T
136230920	chr2:136230920:G:A
136231380	chr2:136231380:A:C
136231434	chr2:136231434:G:A
136231566	chr2:136231566:C:T
136231587	chr2:136231587:T:TG
136231654	chr2:136231654:T:C
136232011	chr2:136232011:CA:C
136232046	chr2:136232046:G:T
136232100	chr2:136232100:A:T
136232507	chr2:136232507:G:A
136232628	chr2:136232628:A:G
136232711	chr2:136232711:C:T
136232757	chr2:136232757:G:A
136232803	chr2:136232803:T:C
136233233	chr2:136233233:A:G
136233289	chr2:136233289:G:A
136233410	chr2:136233410:C:T
136233731	chr2:136233731:C:T
136233733	chr2:136233733:AGAGGCTT:A
136233748	chr2:136233748:G:GCA
136233749	chr2:136233749:G:A
136233751	chr2:136233751:AT:A
136233754	chr2:136233754:GGT:G
136233947	chr2:136233947:C:G
136234012	chr2:136234012:C:T
136234130	chr2:136234130:C:T
136234237	chr2:136234237:C:T
136234272	chr2:136234272:A:AT
136234432	chr2:136234432:G:A
136234461	chr2:136234461:C:G
136234473	chr2:136234473:T:C
136234477	chr2:136234477:C:A
136234648	chr2:136234648:G:A
136234911	chr2:136234911:A:G
136235818	chr2:136235818:C:T
136236348	chr2:136236348:A:G
136236580	chr2:136236580:G:A
136236596	chr2:136236596:C:T
136236652	chr2:136236652:T:TC
136236862	chr2:136236862:G:A
136236884	chr2:136236884:C:T
136236930	chr2:136236930:C:T
136236962	chr2:136236962:A:G
136237104	chr2:136237104:G:A
136237137	chr2:136237137:T:A
136237327	chr2:136237327:T:A
136237399	chr2:136237399:T:C
136237467	chr2:136237467:T:A
136237549	chr2:136237549:G:A
136237647	chr2:136237647:G:T
136237979	chr2:136237979:A:T
136238243	chr2:136238243:T:C
136238285	chr2:136238285:A:G
136239119	chr2:136239119:A:G
136239252	chr2:136239252:G:A
136239362	chr2:136239362:C:A
136239366	chr2:136239366:T:C
136239711	chr2:136239711:A:G
136239781	chr2:136239781:G:A
136239810	chr2:136239810:A:G
136240413	chr2:136240413:A:C
136240428	chr2:136240428:G:T
136240494	chr2:136240494:C:T
136240598	chr2:136240598:T:C
136240607	chr2:136240607:G:A
136240824	chr2:136240824:C:T
136240933	chr2:136240933:T:C
136241035	chr2:136241035:G:A
136241039	chr2:136241039:A:G
136241122	chr2:136241122:T:C
136241150	chr2:136241150:G:A
136241189	chr2:136241189:G:A
136241403	chr2:136241403:C:A
136241623	chr2:136241623:C:T
136241806	chr2:136241806:G:A
136241876	chr2:136241876:C:T
136241961	chr2:136241961:A:G
136242172	chr2:136242172:A:T
136242513	chr2:136242513:C:T
136242796	chr2:136242796:C:T
136242982	chr2:136242982:T:C
136243019	chr2:136243019:T:C
136243245	chr2:136243245:C:A
136243636	chr2:136243636:G:A
136244034	chr2:136244034:G:A
136244388	chr2:136244388:C:T
136244880	chr2:136244880:G:A
136244979	chr2:136244979:T:C
136245077	chr2:136245077:T:C
136245136	chr2:136245136:C:T
136245575	chr2:136245575:C:T
136247360	chr2:136247360:G:A
136247581	chr2:136247581:C:G
136247804	chr2:136247804:T:C
136248166	chr2:136248166:C:T
136248167	chr2:136248167:G:A
136248628	chr2:136248628:C:T
136249033	chr2:136249033:C:T
136249410	chr2:136249410:G:A
136249426	chr2:136249426:G:A
136249506	chr2:136249506:G:A
136249507	chr2:136249507:A:T
136249526	chr2:136249526:A:G
136249859	chr2:136249859:C:T
136249937	chr2:136249937:T:A
136250040	chr2:136250040:A:G
136250098	chr2:136250098:C:T
136250190	chr2:136250190:C:G
136250256	chr2:136250256:A:G
136250420	chr2:136250420:CT:C
136250528	chr2:136250528:C:T
136250738	chr2:136250738:T:C
136250891	chr2:136250891:C:T
136251243	chr2:136251243:G:A
136251436	chr2:136251436:A:G
136251801	chr2:136251801:T:C
136251983	chr2:136251983:G:C
136252345	chr2:136252345:G:A
136252406	chr2:136252406:A:G
136252702	chr2:136252702:C:T
136252732	chr2:136252732:A:G
136252762	chr2:136252762:TA:T
136254171	chr2:136254171:A:G
136254347	chr2:136254347:C:T
136254428	chr2:136254428:C:T
136254600	chr2:136254600:C:T
136254604	chr2:136254604:G:T
136254646	chr2:136254646:G:A
136254734	chr2:136254734:G:A
136254832	chr2:136254832:G:A
136254909	chr2:136254909:T:G
136255043	chr2:136255043:G:T
136255099	chr2:136255099:T:G
136255296	chr2:136255296:T:G
136255616	chr2:136255616:T:C
136255625	chr2:136255625:A:G
136255648	chr2:136255648:A:G
136256036	chr2:136256036:C:T
136256260	chr2:136256260:G:A
136256331	chr2:136256331:C:T
136256453	chr2:136256453:C:G
136256642	chr2:136256642:CT:C
136257041	chr2:136257041:C:T
136257122	chr2:136257122:A:G
136257128	chr2:136257128:A:G
136257187	chr2:136257187:C:T
136257669	chr2:136257669:T:C
136258039	chr2:136258039:C:T
136258226	chr2:136258226:A:G
136258384	chr2:136258384:G:A
136258421	chr2:136258421:G:A
136258496	chr2:136258496:C:T
136258656	chr2:136258656:AGTGCTTTTC:A
136258859	chr2:136258859:A:G
136258898	chr2:136258898:C:G
136259304	chr2:136259304:A:C
136259420	chr2:136259420:G:C
136259461	chr2:136259461:A:G
136260349	chr2:136260349:A:G
136260371	chr2:136260371:T:G
136260429	chr2:136260429:A:G
136260606	chr2:136260606:A:G
136260644	chr2:136260644:G:A
136260776	chr2:136260776:C:T
136261130	chr2:136261130:C:T
136261268	chr2:136261268:G:T
136261461	chr2:136261461:G:A
136261466	chr2:136261466:C:T
136261834	chr2:136261834:T:G
136261923	chr2:136261923:T:A
136262061	chr2:136262061:A:G
136262438	chr2:136262438:T:C
136262661	chr2:136262661:G:A
136262679	chr2:136262679:G:C
136262694	chr2:136262694:T:G
136262734	chr2:136262734:T:A
136262858	chr2:136262858:G:A
136263112	chr2:136263112:T:G
136263474	chr2:136263474:C:A
136263693	chr2:136263693:G:A
136263824	chr2:136263824:C:T
136263944	chr2:136263944:TG:T
136264053	chr2:136264053:T:C
136264149	chr2:136264149:G:A
136264576	chr2:136264576:G:T
136264653	chr2:136264653:G:A
136265164	chr2:136265164:C:T
136265239	chr2:136265239:C:T
136265680	chr2:136265680:C:T
136265724	chr2:136265724:T:C
136266053	chr2:136266053:G:A
136266100	chr2:136266100:T:C
136266128	chr2:136266128:C:G
136266176	chr2:136266176:T:C
136266485	chr2:136266485:C:T
136266559	chr2:136266559:A:G
136266759	chr2:136266759:C:T
136266971	chr2:136266971:C:T
136266973	chr2:136266973:A:C
136267742	chr2:136267742:G:A
136268043	chr2:136268043:G:A
136268599	chr2:136268599:A:T
136269000	chr2:136269000:C:T
136269017	chr2:136269017:T:C
136269085	chr2:136269085:G:A
136269099	chr2:136269099:G:T
136269123	chr2:136269123:C:G
136269452	chr2:136269452:C:T
136270110	chr2:136270110:A:G
136270273	chr2:136270273:T:C
136270630	chr2:136270630:A:T
136270655	chr2:136270655:A:C
136270779	chr2:136270779:A:C
136271006	chr2:136271006:A:G
136271155	chr2:136271155:C:A
136271816	chr2:136271816:G:A
136271859	chr2:136271859:T:G
136271941	chr2:136271941:C:T
136272098	chr2:136272098:A:G
136272389	chr2:136272389:C:A
136272404	chr2:136272404:C:A
136272566	chr2:136272566:G:A
136272777	chr2:136272777:GA:G
136273034	chr2:136273034:C:T
136273088	chr2:136273088:T:C
136273179	chr2:136273179:G:A
136273403	chr2:136273403:G:T
136273659	chr2:136273659:T:C
136273744	chr2:136273744:T:G
136273837	chr2:136273837:T:C
136273847	chr2:136273847:T:C
136273876	chr2:136273876:A:G
136274148	chr2:136274148:G:A
136274262	chr2:136274262:C:T
136274285	chr2:136274285:A:C
136274987	chr2:136274987:G:A
136274990	chr2:136274990:A:G
136275132	chr2:136275132:G:A
136275188	chr2:136275188:G:A
136275645	chr2:136275645:T:G
136275917	chr2:136275917:C:T
136276124	chr2:136276124:G:A
136276386	chr2:136276386:A:G
136276414	chr2:136276414:C:T
136276721	chr2:136276721:T:C
136276753	chr2:136276753:T:C
136277354	chr2:136277354:C:A
136278025	chr2:136278025:C:CT
136278108	chr2:136278108:G:A
136278158	chr2:136278158:T:C
136278339	chr2:136278339:G:A
136278626	chr2:136278626:G:A
136278664	chr2:136278664:T:C
136278689	chr2:136278689:G:A
136278860	chr2:136278860:A:G
136279122	chr2:136279122:T:C
136279123	chr2:136279123:G:A
136279391	chr2:136279391:CTT:C
136279549	chr2:136279549:C:T
136279587	chr2:136279587:G:A
136280321	chr2:136280321:G:A
136280729	chr2:136280729:T:A
136280737	chr2:136280737:C:T
136280972	chr2:136280972:A:T
136281105	chr2:136281105:G:A
136281147	chr2:136281147:A:G
136281159	chr2:136281159:T:C
136281274	chr2:136281274:T:C
136281382	chr2:136281382:C:A
136281401	chr2:136281401:C:T
136281660	chr2:136281660:C:A
136282214	chr2:136282214:A:G
136282340	chr2:136282340:C:T
136282569	chr2:136282569:G:A
136282792	chr2:136282792:G:A
136283403	chr2:136283403:C:A
136283551	chr2:136283551:T:C
136283796	chr2:136283796:C:G
136284064	chr2:136284064:G:A
136284272	chr2:136284272:C:T
136284740	chr2:136284740:G:A
136285224	chr2:136285224:T:C
136285296	chr2:136285296:A:G
136285339	chr2:136285339:G:C
136285506	chr2:136285506:G:A
136285578	chr2:136285578:G:A
136285579	chr2:136285579:T:C
136285583	chr2:136285583:C:T
136286034	chr2:136286034:CT:C
136286045	chr2:136286045:G:A
136286072	chr2:136286072:A:C
136286316	chr2:136286316:G:A
136286437	chr2:136286437:G:T
136286868	chr2:136286868:C:T
136286869	chr2:136286869:A:G
136287238	chr2:136287238:C:A
136287488	chr2:136287488:A:G
136287623	chr2:136287623:C:T
136287806	chr2:136287806:A:G
136288042	chr2:136288042:A:G
136288045	chr2:136288045:A:G
136288200	chr2:136288200:A:G
136288329	chr2:136288329:C:T
136288562	chr2:136288562:A:G
136288609	chr2:136288609:G:A
136288666	chr2:136288666:C:T
136288758	chr2:136288758:T:C
136288818	chr2:136288818:CTCTTTT:C
136289416	chr2:136289416:T:C
136289597	chr2:136289597:A:G
136289726	chr2:136289726:G:C
136290267	chr2:136290267:A:C
136290710	chr2:136290710:A:G
136290738	chr2:136290738:G:A
136290960	chr2:136290960:C:T
136291069	chr2:136291069:A:G
136291677	chr2:136291677:C:A
136291992	chr2:136291992:T:C
136292833	chr2:136292833:A:T
136293388	chr2:136293388:C:T
136293397	chr2:136293397:A:G
136293577	chr2:136293577:G:T
136293865	chr2:136293865:C:CTATGTGTGTGAGAGG
136293975	chr2:136293975:A:G
136294081	chr2:136294081:A:G
136294362	chr2:136294362:G:A
136294395	chr2:136294395:G:A
136294404	chr2:136294404:C:A
136294595	chr2:136294595:T:C
136294736	chr2:136294736:T:G
136294972	chr2:136294972:A:T
136295063	chr2:136295063:G:A
136295142	chr2:136295142:G:A
136295224	chr2:136295224:TG:T
136295229	chr2:136295229:A:G
136295658	chr2:136295658:A:T
136295807	chr2:136295807:G:A
136295907	chr2:136295907:G:A
136296015	chr2:136296015:T:C
136296072	chr2:136296072:A:C
136296169	chr2:136296169:CT:C
136296459	chr2:136296459:G:A
136296853	chr2:136296853:G:T
136296972	chr2:136296972:C:A
136297002	chr2:136297002:G:C
136297170	chr2:136297170:T:G
136297322	chr2:136297322:G:A
136297636	chr2:136297636:T:A
136297834	chr2:136297834:G:A
136298472	chr2:136298472:A:G
136298677	chr2:136298677:G:A
136298882	chr2:136298882:G:A
136299249	chr2:136299249:T:C
136299947	chr2:136299947:T:G
136300174	chr2:136300174:A:G
136300656	chr2:136300656:A:G
136300678	chr2:136300678:T:C
136300715	chr2:136300715:A:G
136300863	chr2:136300863:T:A
136301117	chr2:136301117:C:T
136301139	chr2:136301139:G:A
136301726	chr2:136301726:T:A
136302160	chr2:136302160:C:T
136302179	chr2:136302179:C:A
136302465	chr2:136302465:C:T
136302575	chr2:136302575:T:G
136302714	chr2:136302714:C:T
136302785	chr2:136302785:C:G
136303082	chr2:136303082:G:A
136303426	chr2:136303426:A:G
136303478	chr2:136303478:A:G
136303507	chr2:136303507:G:A
136303541	chr2:136303541:C:G
136303593	chr2:136303593:T:C
136303669	chr2:136303669:C:T
136303938	chr2:136303938:A:G
136304012	chr2:136304012:T:C
136304293	chr2:136304293:A:G
136304400	chr2:136304400:T:C
136304450	chr2:136304450:A:AT
136304491	chr2:136304491:T:C
136304691	chr2:136304691:T:G
136304724	chr2:136304724:G:T
136304740	chr2:136304740:T:C
136304774	chr2:136304774:A:G
136304804	chr2:136304804:C:T
136304874	chr2:136304874:C:T
136305169	chr2:136305169:A:G
136305186	chr2:136305186:T:C
136305316	chr2:136305316:C:A
136305357	chr2:136305357:C:T
136305542	chr2:136305542:C:T
136305568	chr2:136305568:G:C
136305658	chr2:136305658:T:C
136305663	chr2:136305663:G:T
136305750	chr2:136305750:C:T
136305946	chr2:136305946:T:G
136306130	chr2:136306130:C:T
136306788	chr2:136306788:T:C
136306815	chr2:136306815:T:C
136306860	chr2:136306860:C:T
136306938	chr2:136306938:A:G
136306967	chr2:136306967:A:ATTCCCAGGCTGTGACTTGGCACCATCTGCAGGTC
136307061	chr2:136307061:T:A
136307153	chr2:136307153:C:A
136307163	chr2:136307163:T:C
136307189	chr2:136307189:C:T
136307249	chr2:136307249:T:C
136307303	chr2:136307303:C:T
136307315	chr2:136307315:C:T
136307622	chr2:136307622:G:A
136307639	chr2:136307639:G:A
136308336	chr2:136308336:G:A
136308952	chr2:136308952:A:G
136309031	chr2:136309031:T:C
136309032	chr2:136309032:G:A
136309042	chr2:136309042:TTC:T
136309210	chr2:136309210:C:T
136309339	chr2:136309339:G:A
136309373	chr2:136309373:A:AT
136310209	chr2:136310209:C:T
136310312	chr2:136310312:T:G
136310395	chr2:136310395:C:T
136310666	chr2:136310666:G:C
136310789	chr2:136310789:T:C
136311225	chr2:136311225:T:A
136311321	chr2:136311321:T:C
136311601	chr2:136311601:TAAAC:T
136311826	chr2:136311826:T:C
136312205	chr2:136312205:T:C
136312283	chr2:136312283:G:GCAA
136312285	chr2:136312285:T:TA
136312593	chr2:136312593:A:G
136312595	chr2:136312595:TAA:T
136312781	chr2:136312781:G:GT
136312966	chr2:136312966:A:G
136313536	chr2:136313536:T:C
136313615	chr2:136313615:T:C
136313836	chr2:136313836:G:A
136314088	chr2:136314088:G:A
136314277	chr2:136314277:G:T
136314563	chr2:136314563:T:G
136314826	chr2:136314826:G:T
136314980	chr2:136314980:T:C
136315291	chr2:136315291:C:T
136315412	chr2:136315412:G:T
136315461	chr2:136315461:G:A
136315721	chr2:136315721:C:T
136315770	chr2:136315770:T:C
136315811	chr2:136315811:A:G
136316147	chr2:136316147:T:G
136316292	chr2:136316292:T:C
136316397	chr2:136316397:G:A
136316562	chr2:136316562:G:A
136316583	chr2:136316583:G:A
136316880	chr2:136316880:C:T
136317114	chr2:136317114:T:C
136317120	chr2:136317120:C:T
136317280	chr2:136317280:A:G
136317322	chr2:136317322:T:C
136317594	chr2:136317594:T:C
136317718	chr2:136317718:G:A
136317733	chr2:136317733:A:G
136317758	chr2:136317758:T:C
136317850	chr2:136317850:A:G
136317870	chr2:136317870:G:A
136318299	chr2:136318299:T:G
136318855	chr2:136318855:C:T
136318908	chr2:136318908:G:A
136319336	chr2:136319336:T:C
136319663	chr2:136319663:C:T
136319805	chr2:136319805:G:C
136320031	chr2:136320031:G:A
136320345	chr2:136320345:T:G
136320433	chr2:136320433:T:G
136320744	chr2:136320744:A:T
136320814	chr2:136320814:TGGAGTGCAGTGGCGTGATCTCGGCTCACTGCAAGCTCCGCCTCCCGGGTTCACGCCATTCTCCTGCCTCAGCCTCCCGAGTAGCTG:T
136321232	chr2:136321232:C:G
136321560	chr2:136321560:A:G
136322509	chr2:136322509:G:A
136322540	chr2:136322540:G:T
136322754	chr2:136322754:G:A
136322863	chr2:136322863:C:T
136323447	chr2:136323447:G:A
136323579	chr2:136323579:C:T
136323747	chr2:136323747:T:C
136323769	chr2:136323769:A:AT
136324484	chr2:136324484:G:C
136324571	chr2:136324571:A:C
136324633	chr2:136324633:A:G
136324728	chr2:136324728:T:C
136324731	chr2:136324731:C:T
136325410	chr2:136325410:T:G
136325945	chr2:136325945:CTT:C
136326100	chr2:136326100:A:G
136326104	chr2:136326104:C:T
136326106	chr2:136326106:A:G
136326214	chr2:136326214:A:G
136326400	chr2:136326400:C:T
136326430	chr2:136326430:C:T
136326472	chr2:136326472:G:T
136326519	chr2:136326519:C:T
136326625	chr2:136326625:G:A
136327112	chr2:136327112:G:T
136327232	chr2:136327232:A:C
136327429	chr2:136327429:T:C
136327512	chr2:136327512:C:T
136327639	chr2:136327639:T:C
136327726	chr2:136327726:C:T
136327941	chr2:136327941:C:T
136328028	chr2:136328028:A:G
136328278	chr2:136328278:A:G
136328745	chr2:136328745:C:G
136329017	chr2:136329017:G:A
136329232	chr2:136329232:G:T
136329248	chr2:136329248:T:C
136329332	chr2:136329332:A:G
136329754	chr2:136329754:A:G
136329868	chr2:136329868:C:T
136330006	chr2:136330006:A:G
136330080	chr2:136330080:C:A
136330087	chr2:136330087:A:G
136330632	chr2:136330632:A:C
136330710	chr2:136330710:A:G
136330814	chr2:136330814:G:A
136330870	chr2:136330870:A:G
136331290	chr2:136331290:G:A
136331498	chr2:136331498:C:T
136331608	chr2:136331608:A:C
136331663	chr2:136331663:G:A
136331697	chr2:136331697:C:T
136331826	chr2:136331826:G:A
136332151	chr2:136332151:C:T
136332316	chr2:136332316:A:G
136332339	chr2:136332339:T:A
136332986	chr2:136332986:G:A
136333295	chr2:136333295:A:G
136333575	chr2:136333575:A:C
136333650	chr2:136333650:G:A
136333716	chr2:136333716:T:C
136333761	chr2:136333761:T:C
136334012	chr2:136334012:T:G
136334248	chr2:136334248:G:A
136334296	chr2:136334296:A:G
136334443	chr2:136334443:C:T
136334485	chr2:136334485:T:A
136334899	chr2:136334899:T:C
136335029	chr2:136335029:C:T
136335074	chr2:136335074:T:C
136335239	chr2:136335239:A:G
136335371	chr2:136335371:G:C
136335445	chr2:136335445:A:C
136335874	chr2:136335874:G:T
136336008	chr2:136336008:T:C
136336508	chr2:136336508:C:T
136336525	chr2:136336525:T:G
136336550	chr2:136336550:T:A
136336634	chr2:136336634:A:G
136336761	chr2:136336761:C:T
136337302	chr2:136337302:G:A
136337416	chr2:136337416:C:T
136337570	chr2:136337570:T:C
136337653	chr2:136337653:C:G
136337687	chr2:136337687:A:G
136337993	chr2:136337993:C:G
136338480	chr2:136338480:T:C
136338732	chr2:136338732:C:T
136339522	chr2:136339522:C:T
136339523	chr2:136339523:G:A
136339568	chr2:136339568:C:T
136339951	chr2:136339951:C:T
136340747	chr2:136340747:C:T
136340833	chr2:136340833:A:C
136341203	chr2:136341203:A:G
136341280	chr2:136341280:T:C
136341460	chr2:136341460:G:A
136341466	chr2:136341466:A:G
136341684	chr2:136341684:T:C
136341769	chr2:136341769:T:C
136341776	chr2:136341776:T:C
136341817	chr2:136341817:A:T
136341974	chr2:136341974:G:A
136342007	chr2:136342007:G:A
136342162	chr2:136342162:T:G
136342269	chr2:136342269:G:T
136342516	chr2:136342516:G:A
136342574	chr2:136342574:T:C
136342671	chr2:136342671:G:C
136342687	chr2:136342687:A:G
136342694	chr2:136342694:T:C
136342961	chr2:136342961:A:G
136343628	chr2:136343628:A:G
136343633	chr2:136343633:G:C
136343732	chr2:136343732:G:C
136343787	chr2:136343787:G:A
136343896	chr2:136343896:T:C
136344601	chr2:136344601:T:C
136344941	chr2:136344941:G:A
136345100	chr2:136345100:A:C
136345157	chr2:136345157:C:T
136345174	chr2:136345174:G:A
136345491	chr2:136345491:C:T
136347942	chr2:136347942:A:G
136347967	chr2:136347967:G:A
136347982	chr2:136347982:G:A
136348050	chr2:136348050:C:A
136348052	chr2:136348052:T:G
136348150	chr2:136348150:G:A
136348343	chr2:136348343:A:G
136349162	chr2:136349162:C:T
136349177	chr2:136349177:T:C
136349232	chr2:136349232:G:T
136349604	chr2:136349604:T:C
136350126	chr2:136350126:A:T
136350152	chr2:136350152:T:C
136350269	chr2:136350269:C:G
136350380	chr2:136350380:A:G
136350660	chr2:136350660:G:A
136350935	chr2:136350935:CT:C
136351436	chr2:136351436:A:G
136351737	chr2:136351737:C:A
136352099	chr2:136352099:T:C
136352270	chr2:136352270:C:A
136352286	chr2:136352286:C:T
136352313	chr2:136352313:G:C
136352382	chr2:136352382:T:C
136352386	chr2:136352386:T:C
136352697	chr2:136352697:C:G
136352897	chr2:136352897:C:G
136352971	chr2:136352971:C:T
136353110	chr2:136353110:T:A
136353112	chr2:136353112:T:A
136353139	chr2:136353139:A:G
136353175	chr2:136353175:CAT:C
136353286	chr2:136353286:G:A
136353359	chr2:136353359:C:A
136353460	chr2:136353460:AATAATT:A
136353651	chr2:136353651:A:G
136353770	chr2:136353770:C:T
136353771	chr2:136353771:G:A
136353829	chr2:136353829:A:G
136353862	chr2:136353862:G:A
136354036	chr2:136354036:A:G
136354152	chr2:136354152:A:G
136354250	chr2:136354250:C:T
136354462	chr2:136354462:C:CTCAGATAGA
136354687	chr2:136354687:A:G
136354692	chr2:136354692:G:A
136354807	chr2:136354807:G:A
136354866	chr2:136354866:T:C
136354992	chr2:136354992:G:A
136355003	chr2:136355003:G:A
136355048	chr2:136355048:T:C
136355424	chr2:136355424:C:G
136355604	chr2:136355604:C:G
136355638	chr2:136355638:T:C
136355755	chr2:136355755:G:A
136355825	chr2:136355825:A:G
136356051	chr2:136356051:A:G
136356236	chr2:136356236:T:C
136356342	chr2:136356342:G:A
136356656	chr2:136356656:C:T
136356869	chr2:136356869:C:T
136356952	chr2:136356952:A:C
136357173	chr2:136357173:C:T
136357340	chr2:136357340:T:C
136357626	chr2:136357626:G:A
136357861	chr2:136357861:T:C
136358426	chr2:136358426:T:A
136358597	chr2:136358597:G:A
136358665	chr2:136358665:A:G
136358892	chr2:136358892:G:A
136358974	chr2:136358974:G:A
136359007	chr2:136359007:G:T
136359092	chr2:136359092:A:G
136359253	chr2:136359253:G:A
136359402	chr2:136359402:G:A
136359607	chr2:136359607:CA:C
136359641	chr2:136359641:A:G
136359764	chr2:136359764:G:A
136359804	chr2:136359804:TGATGTATACA:T
136359946	chr2:136359946:C:T
136360242	chr2:136360242:G:A
136360334	chr2:136360334:C:A
136360418	chr2:136360418:G:T
136360527	chr2:136360527:C:T
136360692	chr2:136360692:T:C
136360767	chr2:136360767:C:T
136360771	chr2:136360771:T:C
136360776	chr2:136360776:T:A
136361010	chr2:136361010:G:A
136361066	chr2:136361066:C:T
136361185	chr2:136361185:C:T
136361226	chr2:136361226:T:C
136361344	chr2:136361344:G:T
136361443	chr2:136361443:G:A
136361459	chr2:136361459:G:A
136361561	chr2:136361561:T:A
136361681	chr2:136361681:C:T
136361891	chr2:136361891:A:G
136361893	chr2:136361893:G:A
136362752	chr2:136362752:C:G
136362807	chr2:136362807:C:T
136362930	chr2:136362930:G:A
136362997	chr2:136362997:G:A
136363012	chr2:136363012:C:T
136363694	chr2:136363694:A:G
136363698	chr2:136363698:C:T
136363753	chr2:136363753:T:C
136363853	chr2:136363853:T:A
136364055	chr2:136364055:C:T
136364093	chr2:136364093:TTAGAG:T
136364161	chr2:136364161:G:A
136364953	chr2:136364953:C:T
136364967	chr2:136364967:T:C
136364982	chr2:136364982:G:A
136365133	chr2:136365133:T:C
136365165	chr2:136365165:T:C
136365355	chr2:136365355:G:A
136365540	chr2:136365540:A:T
136365850	chr2:136365850:C:T
136365926	chr2:136365926:A:G
136366177	chr2:136366177:G:A
136366292	chr2:136366292:CAGTT:C
136366513	chr2:136366513:A:G
136366696	chr2:136366696:G:T
136366992	chr2:136366992:T:C
136367163	chr2:136367163:C:T
136367202	chr2:136367202:T:C
136367456	chr2:136367456:A:G
136367765	chr2:136367765:G:A
136367869	chr2:136367869:A:G
136368699	chr2:136368699:T:A
136368828	chr2:136368828:A:G
136368844	chr2:136368844:A:G
136368895	chr2:136368895:A:G
136368921	chr2:136368921:C:G
136368943	chr2:136368943:T:A
136368965	chr2:136368965:A:G
136369010	chr2:136369010:AAAGT:A
136369082	chr2:136369082:A:G
136369181	chr2:136369181:T:C
136369332	chr2:136369332:T:C
136369699	chr2:136369699:A:G
136369938	chr2:136369938:A:G
136369978	chr2:136369978:C:T
136370101	chr2:136370101:C:G
136370175	chr2:136370175:A:G
136370326	chr2:136370326:A:G
136370452	chr2:136370452:A:G
136370553	chr2:136370553:C:T
136370556	chr2:136370556:T:G
136370575	chr2:136370575:T:A
136370615	chr2:136370615:T:C
136370631	chr2:136370631:G:A
136370902	chr2:136370902:ATT:A
136370906	chr2:136370906:AT:A
136371098	chr2:136371098:TCTTTA:T
136371123	chr2:136371123:A:T
136371199	chr2:136371199:A:AT
136371219	chr2:136371219:G:A
136371354	chr2:136371354:A:G
136371472	chr2:136371472:T:C
136371567	chr2:136371567:A:G
136371640	chr2:136371640:T:C
136371888	chr2:136371888:C:T
136372065	chr2:136372065:G:A
136372503	chr2:136372503:G:T
136373095	chr2:136373095:A:C
136373374	chr2:136373374:G:A
136373536	chr2:136373536:C:T
136373707	chr2:136373707:T:C
136373751	chr2:136373751:T:C
136373752	chr2:136373752:G:A
136373845	chr2:136373845:T:G
136374058	chr2:136374058:C:T
136374497	chr2:136374497:T:C
136375000	chr2:136375000:A:T
136375122	chr2:136375122:G:A
136375225	chr2:136375225:A:G
136375318	chr2:136375318:C:T
136375537	chr2:136375537:TG:T
136375847	chr2:136375847:T:C
136376069	chr2:136376069:A:T
136376127	chr2:136376127:C:T
136376252	chr2:136376252:A:G
136376321	chr2:136376321:T:C
136376344	chr2:136376344:C:T
136376647	chr2:136376647:C:T
136377018	chr2:136377018:T:C
136377349	chr2:136377349:C:T
136377396	chr2:136377396:A:C
136377522	chr2:136377522:C:T
136378063	chr2:136378063:T:C
136378112	chr2:136378112:C:T
136378121	chr2:136378121:T:C
136378313	chr2:136378313:G:A
136378398	chr2:136378398:T:C
136378440	chr2:136378440:G:A
136378825	chr2:136378825:C:T
136378841	chr2:136378841:C:T
136379388	chr2:136379388:T:C
136379444	chr2:136379444:T:A
136379446	chr2:136379446:A:G
136379656	chr2:136379656:G:C
136379673	chr2:136379673:A:G
136379971	chr2:136379971:A:G
136380035	chr2:136380035:C:T
136380343	chr2:136380343:G:A
136380395	chr2:136380395:T:C
136380456	chr2:136380456:C:T
136380896	chr2:136380896:T:A
136381058	chr2:136381058:C:T
136381933	chr2:136381933:C:T
136381940	chr2:136381940:G:A
136381978	chr2:136381978:C:T
136382105	chr2:136382105:A:G
136382119	chr2:136382119:T:C
136382137	chr2:136382137:C:T
136382473	chr2:136382473:G:A
136382489	chr2:136382489:G:A
136382704	chr2:136382704:C:T
136382813	chr2:136382813:T:C
136382864	chr2:136382864:T:C
136383390	chr2:136383390:C:T
136383517	chr2:136383517:A:G
136384225	chr2:136384225:A:G
136384290	chr2:136384290:G:A
136384439	chr2:136384439:C:T
136384444	chr2:136384444:G:A
136384508	chr2:136384508:G:A
136384930	chr2:136384930:A:G
136385015	chr2:136385015:TG:T
136385057	chr2:136385057:T:C
136385078	chr2:136385078:A:T
136385369	chr2:136385369:T:G
136385437	chr2:136385437:A:T
136385442	chr2:136385442:C:T
136385737	chr2:136385737:C:G
136386272	chr2:136386272:T:G
136386460	chr2:136386460:C:T
136386469	chr2:136386469:A:G
136386506	chr2:136386506:A:C
136386682	chr2:136386682:C:A
136386740	chr2:136386740:T:C
136386765	chr2:136386765:C:T
136387053	chr2:136387053:G:A
136387433	chr2:136387433:TG:T
136387436	chr2:136387436:A:T
136387740	chr2:136387740:G:A
136387956	chr2:136387956:C:T
136388066	chr2:136388066:T:A
136388109	chr2:136388109:G:A
136388264	chr2:136388264:T:C
136388460	chr2:136388460:C:T
136388506	chr2:136388506:A:C
136388689	chr2:136388689:T:C
136388754	chr2:136388754:A:G
136388857	chr2:136388857:T:C
136389109	chr2:136389109:T:C
136389298	chr2:136389298:T:C
136389817	chr2:136389817:C:T
136389879	chr2:136389879:T:C
136390693	chr2:136390693:T:C
136390741	chr2:136390741:G:C
136390904	chr2:136390904:G:A
136390977	chr2:136390977:A:G
136391228	chr2:136391228:C:T
136391356	chr2:136391356:C:T
136391545	chr2:136391545:G:T
136391553	chr2:136391553:G:A
136391603	chr2:136391603:C:T
136391684	chr2:136391684:A:G
136391810	chr2:136391810:A:G
136391929	chr2:136391929:T:C
136391975	chr2:136391975:A:G
136392071	chr2:136392071:C:T
136392200	chr2:136392200:T:A
136392290	chr2:136392290:T:C
136392291	chr2:136392291:G:A
136392798	chr2:136392798:T:C
136393130	chr2:136393130:G:A
136393250	chr2:136393250:C:G
136393292	chr2:136393292:C:T
136393559	chr2:136393559:G:A
136394432	chr2:136394432:T:C
136394456	chr2:136394456:A:T
136394543	chr2:136394543:C:T
136394964	chr2:136394964:C:A
136395195	chr2:136395195:A:G
136395372	chr2:136395372:C:G
136395391	chr2:136395391:T:C
136395599	chr2:136395599:C:T
136396093	chr2:136396093:A:G
136396101	chr2:136396101:G:A
136396196	chr2:136396196:C:T
136396987	chr2:136396987:C:G
136397342	chr2:136397342:G:A
136397361	chr2:136397361:G:A
136397782	chr2:136397782:G:T
136398260	chr2:136398260:A:G
136398279	chr2:136398279:C:T
136398280	chr2:136398280:A:G
136398411	chr2:136398411:C:T
136398644	chr2:136398644:T:G
136398896	chr2:136398896:G:A
136399003	chr2:136399003:C:CA
136399034	chr2:136399034:A:G
136399042	chr2:136399042:G:A
136399116	chr2:136399116:A:G
136399175	chr2:136399175:C:T
136399357	chr2:136399357:T:C
136399475	chr2:136399475:C:T
136399531	chr2:136399531:C:T
136399613	chr2:136399613:G:A
136400290	chr2:136400290:C:A
136400375	chr2:136400375:G:A
136400414	chr2:136400414:A:G
136400578	chr2:136400578:A:T
136400946	chr2:136400946:A:G
136401812	chr2:136401812:C:T
136401813	chr2:136401813:G:A
136402020	chr2:136402020:T:C
136402179	chr2:136402179:G:A
136402296	chr2:136402296:A:G
136402336	chr2:136402336:A:T
136402933	chr2:136402933:C:T
136403581	chr2:136403581:C:T
136403692	chr2:136403692:T:A
136403720	chr2:136403720:C:A
136403818	chr2:136403818:C:T
136403990	chr2:136403990:A:G
136404012	chr2:136404012:A:G
136404079	chr2:136404079:C:T
136404172	chr2:136404172:T:A
136404522	chr2:136404522:G:A
136404694	chr2:136404694:C:T
136404927	chr2:136404927:A:T
136405202	chr2:136405202:A:G
136405274	chr2:136405274:G:A
136405365	chr2:136405365:C:A
136405500	chr2:136405500:AG:A
136405501	chr2:136405501:G:A
136405503	chr2:136405503:AATTTGATTG:A
136405575	chr2:136405575:AAG:A
136405748	chr2:136405748:A:G
136405759	chr2:136405759:G:A
136405820	chr2:136405820:G:A
136405957	chr2:136405957:T:C
136406174	chr2:136406174:G:A
136406334	chr2:136406334:A:G
136406475	chr2:136406475:T:C
136406848	chr2:136406848:G:A
136406906	chr2:136406906:A:G
136406972	chr2:136406972:G:A
136407062	chr2:136407062:C:T
136407163	chr2:136407163:A:G
136407233	chr2:136407233:TA:T
136407332	chr2:136407332:C:G
136407478	chr2:136407478:A:G
136407943	chr2:136407943:G:C
136408015	chr2:136408015:A:T
136408021	chr2:136408021:A:G
136408208	chr2:136408208:C:T
136408421	chr2:136408421:G:C
136408552	chr2:136408552:CT:C
136408581	chr2:136408581:C:A
136408720	chr2:136408720:C:T
136408823	chr2:136408823:G:A
136409154	chr2:136409154:C:A
136409187	chr2:136409187:A:G
136409367	chr2:136409367:C:T
136409572	chr2:136409572:A:T
136410015	chr2:136410015:A:G
136410364	chr2:136410364:A:C
136410421	chr2:136410421:T:A
136410451	chr2:136410451:T:C
136410712	chr2:136410712:G:GC
136410760	chr2:136410760:C:T
136411033	chr2:136411033:G:T
136411219	chr2:136411219:C:T
136411733	chr2:136411733:A:T
136411795	chr2:136411795:T:A
136411925	chr2:136411925:A:G
136412043	chr2:136412043:T:C
136412277	chr2:136412277:C:T
136412408	chr2:136412408:GT:G
136412505	chr2:136412505:A:G
136412581	chr2:136412581:T:G
136412823	chr2:136412823:AC:A
136412831	chr2:136412831:T:C
136413107	chr2:136413107:C:A
136413269	chr2:136413269:T:C
136413539	chr2:136413539:T:C
136413630	chr2:136413630:T:C
136413919	chr2:136413919:CTATT:C
136414104	chr2:136414104:G:A
136414634	chr2:136414634:C:T
136414810	chr2:136414810:T:C
136414967	chr2:136414967:C:T
136415285	chr2:136415285:T:C
136415585	chr2:136415585:A:G
136415797	chr2:136415797:A:G
136415911	chr2:136415911:A:G
136415923	chr2:136415923:ACT:A
136416001	chr2:136416001:G:A
136416146	chr2:136416146:A:G
136416160	chr2:136416160:A:G
136416232	chr2:136416232:C:T
136416240	chr2:136416240:C:T
136416293	chr2:136416293:C:T
136416330	chr2:136416330:G:A
136417462	chr2:136417462:C:T
136417543	chr2:136417543:G:A
136417573	chr2:136417573:G:C
136417783	chr2:136417783:T:C
136417826	chr2:136417826:G:A
136418256	chr2:136418256:C:T
136418731	chr2:136418731:T:C
136418750	chr2:136418750:T:G
136419369	chr2:136419369:A:G
136419663	chr2:136419663:G:A
136419890	chr2:136419890:A:G
136420037	chr2:136420037:C:T
136420505	chr2:136420505:C:T
136420506	chr2:136420506:G:A
136420555	chr2:136420555:T:C
136420562	chr2:136420562:C:T
136420723	chr2:136420723:G:T
136420891	chr2:136420891:A:G
136421057	chr2:136421057:G:A
136421065	chr2:136421065:G:A
136421160	chr2:136421160:C:T
136421201	chr2:136421201:G:A
136421324	chr2:136421324:C:T
136421457	chr2:136421457:A:G
136421584	chr2:136421584:TG:T
136421641	chr2:136421641:T:C
136421768	chr2:136421768:G:A
136421796	chr2:136421796:T:A
136421843	chr2:136421843:G:A
136421851	chr2:136421851:C:A
136421863	chr2:136421863:G:A
136421997	chr2:136421997:G:A
136422199	chr2:136422199:G:A
136422369	chr2:136422369:TA:T
136422853	chr2:136422853:T:C
136423036	chr2:136423036:C:A
136423065	chr2:136423065:G:A
136423137	chr2:136423137:T:TTCA
136423266	chr2:136423266:A:G
136423903	chr2:136423903:T:TG
136424865	chr2:136424865:T:C
136424904	chr2:136424904:C:T
136425065	chr2:136425065:C:A
136425140	chr2:136425140:G:C
136425236	chr2:136425236:G:A
136425719	chr2:136425719:G:C
136426745	chr2:136426745:C:T
136427997	chr2:136427997:G:A
136428049	chr2:136428049:G:C
136428386	chr2:136428386:C:T
136428521	chr2:136428521:CA:C
136428587	chr2:136428587:A:C
136428789	chr2:136428789:T:C
136428981	chr2:136428981:C:T
136428999	chr2:136428999:T:C
136429016	chr2:136429016:C:T
136429041	chr2:136429041:C:T
136429250	chr2:136429250:G:T
136429698	chr2:136429698:C:T
136429965	chr2:136429965:C:T
136430358	chr2:136430358:G:A
136430529	chr2:136430529:A:G
136430636	chr2:136430636:C:T
136430877	chr2:136430877:C:A
136431080	chr2:136431080:G:A
136431091	chr2:136431091:A:G
136431186	chr2:136431186:C:T
136431427	chr2:136431427:C:T
136431602	chr2:136431602:G:A
136431758	chr2:136431758:G:A
136431775	chr2:136431775:G:A
136431796	chr2:136431796:G:C
136431966	chr2:136431966:T:G
136432381	chr2:136432381:A:G
136432429	chr2:136432429:A:G
136432589	chr2:136432589:A:G
136432640	chr2:136432640:G:A
136432667	chr2:136432667:C:T
136432883	chr2:136432883:A:G
136433365	chr2:136433365:T:C
136433641	chr2:136433641:T:G
136434163	chr2:136434163:A:G
136434770	chr2:136434770:T:C
136434782	chr2:136434782:T:C
136434898	chr2:136434898:C:A
136435177	chr2:136435177:A:T
136435234	chr2:136435234:A:G
136435501	chr2:136435501:T:C
136435878	chr2:136435878:A:G
136435913	chr2:136435913:T:TA
136436019	chr2:136436019:A:G
136436866	chr2:136436866:A:G
136436916	chr2:136436916:C:T
136437202	chr2:136437202:G:A
136437204	chr2:136437204:A:G
136437207	chr2:136437207:C:T
136437419	chr2:136437419:C:T
136437668	chr2:136437668:C:G
136437808	chr2:136437808:G:C
136438262	chr2:136438262:A:G
136438763	chr2:136438763:C:T
136439058	chr2:136439058:A:G
136439581	chr2:136439581:C:G
136439772	chr2:136439772:T:C
136439827	chr2:136439827:G:A
136440220	chr2:136440220:G:A
136440671	chr2:136440671:A:G
136440847	chr2:136440847:C:T
136441503	chr2:136441503:T:G
136441531	chr2:136441531:A:G
136441756	chr2:136441756:T:C
136441931	chr2:136441931:C:A
136442214	chr2:136442214:G:A
136442232	chr2:136442232:C:T
136442601	chr2:136442601:A:G
136442621	chr2:136442621:G:A
136442644	chr2:136442644:C:T
136443015	chr2:136443015:C:T
136443220	chr2:136443220:C:T
136443247	chr2:136443247:C:T
136443341	chr2:136443341:C:G
136443373	chr2:136443373:G:A
136443487	chr2:136443487:TCA:T
136444287	chr2:136444287:A:G
136444345	chr2:136444345:GC:G
136444445	chr2:136444445:T:G
136444473	chr2:136444473:C:T
136444526	chr2:136444526:C:T
136444531	chr2:136444531:A:C
136444563	chr2:136444563:C:T
136444564	chr2:136444564:A:G
136444878	chr2:136444878:A:G
136444990	chr2:136444990:A:G
136445024	chr2:136445024:A:G
136445219	chr2:136445219:A:G
136445880	chr2:136445880:A:G
136446419	chr2:136446419:T:C
136446448	chr2:136446448:G:A
136446699	chr2:136446699:T:C
136446891	chr2:136446891:C:G
136447667	chr2:136447667:G:A
136447682	chr2:136447682:G:T
136447925	chr2:136447925:A:C
136447942	chr2:136447942:A:C
136447976	chr2:136447976:T:A
136448405	chr2:136448405:G:A
136449512	chr2:136449512:C:T
136450046	chr2:136450046:C:T
136450047	chr2:136450047:G:A
136450060	chr2:136450060:A:C
136450098	chr2:136450098:T:G
136450516	chr2:136450516:A:G
136450729	chr2:136450729:T:C
136451092	chr2:136451092:T:G
136451168	chr2:136451168:G:A
136451651	chr2:136451651:T:C
136451723	chr2:136451723:G:T
136452014	chr2:136452014:T:C
136452359	chr2:136452359:G:A
136452397	chr2:136452397:G:A
136452965	chr2:136452965:G:A
136453105	chr2:136453105:G:A
136453175	chr2:136453175:A:G
136453406	chr2:136453406:A:G
136453421	chr2:136453421:T:C
136453446	chr2:136453446:C:A
136453715	chr2:136453715:T:C
136453796	chr2:136453796:G:T
136453843	chr2:136453843:G:A
136454008	chr2:136454008:A:G
136454335	chr2:136454335:A:G
136454442	chr2:136454442:A:G
136454659	chr2:136454659:T:C
136454703	chr2:136454703:A:G
136454861	chr2:136454861:C:G
136455138	chr2:136455138:A:T
136455222	chr2:136455222:T:C
136455338	chr2:136455338:C:T
136455606	chr2:136455606:T:C
136455626	chr2:136455626:G:A
136455769	chr2:136455769:C:T
136455799	chr2:136455799:A:G
136456022	chr2:136456022:G:GGCCTGCACA
136456113	chr2:136456113:C:T
136456227	chr2:136456227:T:C
136456245	chr2:136456245:C:T
136456358	chr2:136456358:C:T
136456408	chr2:136456408:A:G
136456651	chr2:136456651:C:T
136456664	chr2:136456664:T:C
136456688	chr2:136456688:T:C
136456730	chr2:136456730:G:A
136457177	chr2:136457177:A:G
136457294	chr2:136457294:A:G
136457764	chr2:136457764:C:T
136457765	chr2:136457765:G:A
136457879	chr2:136457879:G:A
136458145	chr2:136458145:T:C
136458173	chr2:136458173:A:G
136458175	chr2:136458175:G:T
136458553	chr2:136458553:A:G
136458798	chr2:136458798:T:C
136458874	chr2:136458874:C:T
136459131	chr2:136459131:TG:T
136459269	chr2:136459269:T:TA
136459306	chr2:136459306:A:G
136459732	chr2:136459732:C:G
136459827	chr2:136459827:C:T
136460039	chr2:136460039:G:A
136460053	chr2:136460053:A:T
136460106	chr2:136460106:T:C
136460155	chr2:136460155:G:A
136460477	chr2:136460477:G:A
136461049	chr2:136461049:A:C
136461092	chr2:136461092:A:T
136461372	chr2:136461372:T:C
136461385	chr2:136461385:G:A
136461563	chr2:136461563:C:T
136462164	chr2:136462164:G:T
136462200	chr2:136462200:C:A
136462283	chr2:136462283:G:A
136462490	chr2:136462490:T:A
136462881	chr2:136462881:C:T
136463093	chr2:136463093:C:T
136463173	chr2:136463173:G:A
136463195	chr2:136463195:G:T
136463219	chr2:136463219:G:A
136463224	chr2:136463224:C:T
136463510	chr2:136463510:G:C
136463642	chr2:136463642:C:T
136463644	chr2:136463644:T:C
136463710	chr2:136463710:C:T
136463862	chr2:136463862:C:T
136464036	chr2:136464036:G:A
136464424	chr2:136464424:TAAA:T
136464515	chr2:136464515:A:G
136464531	chr2:136464531:A:G
136464735	chr2:136464735:G:A
136465082	chr2:136465082:C:A
136465265	chr2:136465265:T:G
136465331	chr2:136465331:A:C
136465426	chr2:136465426:G:A
136465888	chr2:136465888:C:A
136465995	chr2:136465995:C:T
136466435	chr2:136466435:C:A
136466464	chr2:136466464:G:A
136466474	chr2:136466474:A:T
136466747	chr2:136466747:C:T
136467071	chr2:136467071:T:C
136467383	chr2:136467383:G:A
136467494	chr2:136467494:G:A
136467585	chr2:136467585:C:T
136467702	chr2:136467702:C:T
136467874	chr2:136467874:G:A
136468303	chr2:136468303:T:C
136468427	chr2:136468427:A:T
136468550	chr2:136468550:T:A
136468743	chr2:136468743:G:A
136468837	chr2:136468837:A:G
136468870	chr2:136468870:CAAAT:C
136469230	chr2:136469230:G:C
136469237	chr2:136469237:G:A
136469294	chr2:136469294:G:C
136469359	chr2:136469359:A:C
136469820	chr2:136469820:C:T
136469833	chr2:136469833:A:G
136469839	chr2:136469839:T:G
136469863	chr2:136469863:G:A
136469918	chr2:136469918:C:T
136469923	chr2:136469923:C:T
136470026	chr2:136470026:A:G
136470041	chr2:136470041:T:C
136470083	chr2:136470083:A:G
136470336	chr2:136470336:A:C
136470624	chr2:136470624:A:G
136470714	chr2:136470714:G:GA
136470761	chr2:136470761:A:G
136470795	chr2:136470795:T:G
136470811	chr2:136470811:G:A
136471037	chr2:136471037:T:G
136471178	chr2:136471178:G:A
136471263	chr2:136471263:T:C
136471408	chr2:136471408:C:T
136471622	chr2:136471622:T:C
136471661	chr2:136471661:C:T
136471662	chr2:136471662:G:A
136471740	chr2:136471740:G:A
136471769	chr2:136471769:T:A
136471834	chr2:136471834:C:T
136471899	chr2:136471899:G:A
136471986	chr2:136471986:G:A
136472208	chr2:136472208:C:A
136472347	chr2:136472347:A:G
136472403	chr2:136472403:T:G
136472425	chr2:136472425:C:T
136472539	chr2:136472539:C:T
136472679	chr2:136472679:A:T
136472882	chr2:136472882:A:C
136472980	chr2:136472980:A:G
136473034	chr2:136473034:GACAA:G
136473436	chr2:136473436:G:C
136473439	chr2:136473439:A:G
136473848	chr2:136473848:C:T
136473971	chr2:136473971:C:T
136474018	chr2:136474018:T:C
136474059	chr2:136474059:GA:G
136474112	chr2:136474112:G:C
136474415	chr2:136474415:T:A
136474686	chr2:136474686:A:G
136475030	chr2:136475030:A:G
136475243	chr2:136475243:G:A
136475324	chr2:136475324:G:A
136475697	chr2:136475697:G:T
136475768	chr2:136475768:A:G
136475800	chr2:136475800:A:G
136475857	chr2:136475857:T:C
136476444	chr2:136476444:T:A
136476818	chr2:136476818:T:C
136476958	chr2:136476958:T:C
136477386	chr2:136477386:GC:G
136477476	chr2:136477476:C:G
136477612	chr2:136477612:C:T
136477892	chr2:136477892:G:A
136478190	chr2:136478190:T:C
136478452	chr2:136478452:A:G
136478859	chr2:136478859:T:C
136478904	chr2:136478904:G:C
136479007	chr2:136479007:C:T
136479008	chr2:136479008:G:A
136479759	chr2:136479759:T:C
136480299	chr2:136480299:G:A
136480351	chr2:136480351:C:T
136480484	chr2:136480484:G:T
136480742	chr2:136480742:T:C
136480895	chr2:136480895:A:T
136480921	chr2:136480921:C:T
136480946	chr2:136480946:G:A
136481068	chr2:136481068:C:T
136481116	chr2:136481116:T:C
136481170	chr2:136481170:G:A
136481840	chr2:136481840:GAAAAGTTCCTCGGAGATGACCAAAGGAAGTAAAGTAGGCTTGCAGGAGAAGTATTCTAGGC:G
136482470	chr2:136482470:A:T
136482734	chr2:136482734:A:G
136482886	chr2:136482886:A:AT
136482962	chr2:136482962:A:G
136483309	chr2:136483309:A:G
136483527	chr2:136483527:C:T
136483627	chr2:136483627:G:T
136483657	chr2:136483657:G:A
136483860	chr2:136483860:T:C
136483884	chr2:136483884:A:G
136483934	chr2:136483934:C:T
136484216	chr2:136484216:T:C
136484475	chr2:136484475:T:C
136484483	chr2:136484483:A:G
136484614	chr2:136484614:A:G
136484762	chr2:136484762:GTTGT:G
136484971	chr2:136484971:A:G
136485316	chr2:136485316:C:A
136485380	chr2:136485380:A:T
136485478	chr2:136485478:T:G
136485545	chr2:136485545:C:CAG
136486112	chr2:136486112:C:G
136486212	chr2:136486212:G:T
136486389	chr2:136486389:A:G
136486404	chr2:136486404:C:T
136486678	chr2:136486678:C:T
136486910	chr2:136486910:G:A
136487333	chr2:136487333:G:A
136487411	chr2:136487411:G:T
136487424	chr2:136487424:T:C
136488825	chr2:136488825:C:T
136489029	chr2:136489029:TC:T
136489313	chr2:136489313:A:G
136489983	chr2:136489983:T:C
136490551	chr2:136490551:G:A
136490567	chr2:136490567:T:C
136490582	chr2:136490582:G:T
136490622	chr2:136490622:A:G
136490938	chr2:136490938:A:T
136490956	chr2:136490956:A:G
136491149	chr2:136491149:A:G
136491842	chr2:136491842:T:C
136491879	chr2:136491879:G:A
136492200	chr2:136492200:G:A
136492321	chr2:136492321:G:T
136492501	chr2:136492501:C:T
136492576	chr2:136492576:C:A
136492589	chr2:136492589:T:C
136492618	chr2:136492618:G:T
136492824	chr2:136492824:T:C
136493249	chr2:136493249:G:A
136493526	chr2:136493526:A:C
136493797	chr2:136493797:A:G
136494046	chr2:136494046:G:A
136494091	chr2:136494091:G:A
136494590	chr2:136494590:C:G
136494592	chr2:136494592:CT:C
136494625	chr2:136494625:T:C
136494774	chr2:136494774:G:T
136494865	chr2:136494865:G:C
136494872	chr2:136494872:G:A
136495111	chr2:136495111:C:T
136495890	chr2:136495890:C:T
136495895	chr2:136495895:G:A
136496050	chr2:136496050:T:C
136496388	chr2:136496388:A:G
136496491	chr2:136496491:G:A
136496635	chr2:136496635:T:C
136496894	chr2:136496894:T:G
136496915	chr2:136496915:C:T
136497354	chr2:136497354:C:A
136497387	chr2:136497387:A:T
136497508	chr2:136497508:C:T
136497687	chr2:136497687:T:C
136498284	chr2:136498284:C:T
136498533	chr2:136498533:T:C
136498540	chr2:136498540:TATC:T
136498558	chr2:136498558:G:A
136498655	chr2:136498655:G:A
136498775	chr2:136498775:C:T
136498947	chr2:136498947:A:G
136498967	chr2:136498967:T:C
136499278	chr2:136499278:C:G
136499549	chr2:136499549:A:G
136500207	chr2:136500207:T:C
136500244	chr2:136500244:G:A
136500319	chr2:136500319:A:G
136500435	chr2:136500435:C:CAGAGGAAGGCTTAGTGAA
136500635	chr2:136500635:C:T
136501096	chr2:136501096:T:A
136501278	chr2:136501278:G:C
136501334	chr2:136501334:G:T
136501539	chr2:136501539:C:T
136501554	chr2:136501554:A:G
136501617	chr2:136501617:A:G
136501765	chr2:136501765:C:T
136502207	chr2:136502207:A:T
136502327	chr2:136502327:A:C
136502457	chr2:136502457:A:G
136502481	chr2:136502481:C:G
136502802	chr2:136502802:T:C
136503014	chr2:136503014:T:G
136503319	chr2:136503319:G:A
136503326	chr2:136503326:T:C
136503900	chr2:136503900:A:G
136503998	chr2:136503998:T:C
136504122	chr2:136504122:C:G
136504251	chr2:136504251:A:G
136504650	chr2:136504650:A:G
136504822	chr2:136504822:A:G
136504844	chr2:136504844:C:T
136504883	chr2:136504883:C:T
136505450	chr2:136505450:A:G
136505500	chr2:136505500:C:T
136505700	chr2:136505700:G:A
136505751	chr2:136505751:C:T
136505896	chr2:136505896:C:T
136506145	chr2:136506145:TG:T
136506396	chr2:136506396:A:AG
136506741	chr2:136506741:A:T
136506924	chr2:136506924:C:T
136506967	chr2:136506967:G:A
136507185	chr2:136507185:G:C
136507197	chr2:136507197:G:A
136507204	chr2:136507204:C:T
136507298	chr2:136507298:G:A
136507689	chr2:136507689:C:G
136507723	chr2:136507723:C:T
136507744	chr2:136507744:A:G
136507959	chr2:136507959:T:C
136508045	chr2:136508045:T:C
136508211	chr2:136508211:A:G
136508233	chr2:136508233:G:A
136508401	chr2:136508401:G:A
136508490	chr2:136508490:T:C
136508576	chr2:136508576:ACT:A
136508794	chr2:136508794:AC:A
136509346	chr2:136509346:A:T
136509496	chr2:136509496:T:C
136509647	chr2:136509647:C:T
136509972	chr2:136509972:T:G
136510576	chr2:136510576:TCTCTCCCTCA:T
136511073	chr2:136511073:C:T
136511081	chr2:136511081:A:G
136511680	chr2:136511680:G:A
136511742	chr2:136511742:T:C
136512061	chr2:136512061:C:T
136512234	chr2:136512234:C:T
136512739	chr2:136512739:G:A
136513267	chr2:136513267:C:T
136513528	chr2:136513528:A:C
136514339	chr2:136514339:C:A
136514372	chr2:136514372:ATCTTTGT:A
136514449	chr2:136514449:C:T
136514497	chr2:136514497:G:A
136515398	chr2:136515398:TGAG:T
136515501	chr2:136515501:TCA:T
136515620	chr2:136515620:T:A
136516079	chr2:136516079:TA:T
136516184	chr2:136516184:A:G
136516580	chr2:136516580:G:A
136516626	chr2:136516626:C:T
136517295	chr2:136517295:C:T
136517585	chr2:136517585:A:G
136517825	chr2:136517825:C:T
136519144	chr2:136519144:G:A
136519246	chr2:136519246:C:T
136519273	chr2:136519273:T:G
136519642	chr2:136519642:C:G
136519683	chr2:136519683:A:G
136520102	chr2:136520102:TG:T
136520293	chr2:136520293:A:G
136520661	chr2:136520661:G:A
136520709	chr2:136520709:G:A
136520859	chr2:136520859:T:A
136521308	chr2:136521308:A:G
136521582	chr2:136521582:G:C
136521882	chr2:136521882:C:G
136521919	chr2:136521919:G:C
136522281	chr2:136522281:G:T
136522704	chr2:136522704:C:G
136522799	chr2:136522799:T:C
136522811	chr2:136522811:C:T
136522993	chr2:136522993:G:A
136523041	chr2:136523041:T:C
136523042	chr2:136523042:G:A
136523291	chr2:136523291:G:T
136523317	chr2:136523317:A:AT
136523334	chr2:136523334:T:G
136523463	chr2:136523463:C:G
136523508	chr2:136523508:C:T
136523510	chr2:136523510:G:A
136523542	chr2:136523542:G:A
136523671	chr2:136523671:T:C
136523747	chr2:136523747:A:G
136523897	chr2:136523897:A:G
136523932	chr2:136523932:A:C
136524324	chr2:136524324:C:T
136524436	chr2:136524436:T:C
136524517	chr2:136524517:A:G
136524651	chr2:136524651:T:G
136524776	chr2:136524776:T:C
136525024	chr2:136525024:T:C
136525064	chr2:136525064:TA:T
136525156	chr2:136525156:T:C
136525334	chr2:136525334:G:C
136525449	chr2:136525449:C:A
```
