## Supplementary material for "Characterization of shared and ancestry-specific signals driving complex traits using multi-ancestry fine-mapping": s1.afreq

```
#CHROM	ID	REF	ALT	ALT_FREQS	OBS_CT
2	rs7582863	A	T	0.562624	1006
2	rs78166812	G	A	0.0149105	1006
2	rs75389827	A	G	0.0208748	1006
2	rs768145	C	T	0.532803	1006
2	rs12467836	G	A	0.337972	1006
2	rs12233007	G	A	0.28827	1006
2	rs80121990	G	A	0.0765408	1006
2	rs112743214	C	T	0.0864811	1006
2	rs55951961	C	T	0.0457256	1006
2	rs148433284	G	A	0.0149105	1006
2	rs16823337	G	C	0.0904573	1006
2	rs16823339	T	G	0.0904573	1006
2	rs66732679	G	A	0.0487078	1006
2	rs787164	C	T	0.950298	1006
2	rs787165	T	C	0.471173	1006
2	rs11692019	T	C	0.102386	1006
2	rs706622	C	A	0.951292	1006
2	rs787166	G	A	0.471173	1006
2	rs4662216	G	A	0.101392	1006
2	rs1011397	C	T	0.846918	1006
2	rs787167	C	T	0.477137	1006
2	rs6757935	A	G	0.170974	1006
2	rs973543	C	T	0.4334	1006
2	rs11888898	T	C	0.124254	1006
2	rs183557048	G	A	0.0238569	1006
2	rs72851889	G	C	0.0357853	1006
2	rs72851890	G	C	0.375746	1006
2	rs62167032	C	T	0.12326	1006
2	rs787170	G	A	0.0497018	1006
2	rs787171	G	A	0.378728	1006
2	rs80313581	G	C	0.0298211	1006
2	rs787172	T	C	0.792247	1006
2	rs12618509	C	T	0.0377734	1006
2	rs28521602	C	T	0.0964215	1006
2	rs62167033	C	T	0.0705765	1006
2	rs12612842	A	G	0.0377734	1006
2	rs35304150	G	A	0.21173	1006
2	rs141622290	G	A	0.0347913	1006
2	rs112925688	T	C	0.0387674	1006
2	rs72851896	T	C	0.0397614	1006
2	rs12619798	C	T	0.0397614	1006
2	rs35790422	T	G	0.0387674	1006
2	rs116643277	A	G	0.00994036	1006
2	rs78276228	A	G	0.0248509	1006
2	rs16823360	T	C	0.141153	1006
2	rs3755088	G	T	0.0387674	1006
2	rs56385884	A	G	0.100398	1006
2	rs147412172	T	C	0.00994036	1006
2	rs16823361	G	C	0.0397614	1006
2	rs60305932	G	T	0.0387674	1006
2	rs9678811	C	T	0.0407555	1006
2	rs787175	C	T	0.555666	1006
2	rs72852907	T	C	0.0397614	1006
2	rs72852908	A	G	0.0397614	1006
2	rs58186643	C	T	0.0397614	1006
2	rs7572132	A	C	0.0407555	1006
2	rs75462555	A	C	0.0765408	1006
2	rs80037613	G	A	0.0248509	1006
2	rs16823373	C	T	0.0397614	1006
2	rs56123489	C	T	0.0387674	1006
2	rs72852911	G	A	0.0387674	1006
2	rs115605789	T	C	0.0725646	1006
2	rs12472227	T	G	0.0725646	1006
2	rs55909757	G	A	0.0715706	1006
2	rs35548636	A	C	0.158052	1006
2	rs143349323	A	G	0.0119284	1006
2	rs72852913	G	A	0.0397614	1006
2	rs79274669	G	A	0.0218688	1006
2	rs114105856	C	T	0.0516899	1006
2	rs182786426	G	A	0.0139165	1006
2	rs61202373	T	C	0.0417495	1006
2	rs12621041	A	G	0.0417495	1006
2	rs16823379	G	T	0.0238569	1006
2	rs78865109	T	C	0.0328032	1006
2	rs116726624	G	T	0.0238569	1006
2	rs72852918	T	C	0.0407555	1006
2	rs16823382	G	A	0.0178926	1006
2	rs72852924	G	A	0.0149105	1006
2	rs146235644	G	A	0.0168986	1006
2	rs76965798	T	C	0.0218688	1006
2	rs787182	C	T	0.470179	1006
2	rs77945990	C	T	0.0318091	1006
2	rs56271766	G	T	0.0258449	1006
2	rs74617157	G	T	0.0248509	1006
2	rs2111671	C	T	0.0168986	1006
2	rs72852926	G	A	0.0149105	1006
2	rs1257048	A	G	0.537773	1006
2	rs7606556	T	C	0.0427435	1006
2	rs72852929	T	A	0.0159046	1006
2	rs72852930	A	G	0.0168986	1006
2	rs62167037	T	C	0.0775348	1006
2	rs115564139	C	T	0.0149105	1006
2	rs72852932	A	G	0.0168986	1006
2	rs144137334	A	T	0.00795229	1006
2	rs13000747	G	A	0.172962	1006
2	rs72852936	T	C	0.0168986	1006
2	rs72852938	C	G	0.0159046	1006
2	rs72852941	T	C	0.0168986	1006
2	rs73962160	G	A	0.0149105	1006
2	rs143703487	T	C	0.00994036	1006
2	rs76518784	G	A	0.027833	1006
2	rs72852945	T	A	0.0427435	1006
2	rs80034147	G	C	0.0308151	1006
2	rs77879782	T	C	0.0258449	1006
2	rs55681388	G	A	0.0258449	1006
2	rs4662361	A	G	0.0258449	1006
2	rs55634187	G	A	0.0159046	1006
2	rs62167038	C	T	0.0705765	1006
2	rs72852947	G	A	0.0159046	1006
2	rs72852948	T	C	0.0159046	1006
2	rs72852949	T	C	0.0427435	1006
2	rs77755028	C	A	0.0258449	1006
2	rs112054315	G	A	0.0616302	1006
2	rs76913254	G	A	0.0258449	1006
2	rs79068867	C	T	0.0258449	1006
2	rs55668379	T	C	0.0129225	1006
2	rs56120346	G	C	0.0149105	1006
2	rs76435897	G	A	0.0526839	1006
2	rs55803436	A	G	0.0258449	1006
2	rs55922892	T	C	0.0258449	1006
2	rs55767081	C	T	0.0417495	1006
2	rs75342549	C	T	0.0258449	1006
2	rs56090763	A	T	0.0149105	1006
2	rs115185007	T	C	0.027833	1006
2	rs56166856	T	G	0.0159046	1006
2	rs56203039	C	T	0.0258449	1006
2	rs13402935	C	T	0.232604	1006
2	rs55933933	C	T	0.0427435	1006
2	rs77168512	G	A	0.0258449	1006
2	rs75584646	A	C	0.0258449	1006
2	rs79752290	A	G	0.0298211	1006
2	rs78101162	T	C	0.0258449	1006
2	rs72852962	G	A	0.0437376	1006
2	rs78684876	C	T	0.0258449	1006
2	rs76902311	C	T	0.0258449	1006
2	rs72852967	A	G	0.0218688	1006
2	rs10185661	G	A	0.462227	1006
2	rs75433884	C	T	0.0258449	1006
2	rs4662362	C	T	0.0258449	1006
2	rs4662363	A	G	0.0258449	1006
2	rs72852969	C	T	0.0218688	1006
2	rs76268297	C	G	0.0258449	1006
2	rs79898812	G	C	0.026839	1006
2	rs1469474	A	G	0.0477137	1006
2	rs112305340	T	C	0.00894632	1006
2	rs145156888	T	C	0.0178926	1006
2	rs3806480	G	C	0.0258449	1006
2	rs3820756	A	T	0.0218688	1006
2	rs3806479	G	A	0.0258449	1006
2	rs3806478	C	G	0.0258449	1006
2	rs62167040	T	G	0.0427435	1006
2	rs56317913	G	A	0.0258449	1006
2	rs74499945	C	T	0.0258449	1006
2	rs74837869	A	G	0.026839	1006
2	rs80110698	A	G	0.0258449	1006
2	rs56136411	T	G	0.0218688	1006
2	rs28648869	G	A	0.0497018	1006
2	rs28679451	G	A	0.0218688	1006
2	rs75047350	T	A	0.0258449	1006
2	rs77352310	A	G	0.0258449	1006
2	rs115204238	C	T	0.0725646	1006
2	rs17722778	T	C	0.0298211	1006
2	rs72852978	G	A	0.0218688	1006
2	rs72852982	G	A	0.0228628	1006
2	rs77554630	T	C	0.0258449	1006
2	rs78235144	A	G	0.0258449	1006
2	rs80030513	G	A	0.0258449	1006
2	rs10928205	T	C	0.0487078	1006
2	rs1864245	T	C	0.0208748	1006
2	rs77919487	C	A	0.0258449	1006
2	rs72852985	C	T	0.0218688	1006
2	rs74740576	C	G	0.0258449	1006
2	rs115626554	C	T	0.0437376	1006
2	rs116153094	C	T	0.0149105	1006
2	rs113458869	G	A	0.0208748	1006
2	rs76313141	C	T	0.0258449	1006
2	rs75242750	C	G	0.0258449	1006
2	rs57407763	G	A	0.0467197	1006
2	rs80316181	C	T	0.0258449	1006
2	rs74751599	A	T	0.0258449	1006
2	rs1861878	T	C	0.0198807	1006
2	rs79900296	G	C	0.0258449	1006
2	rs16823411	T	C	0.0258449	1006
2	rs75359101	G	A	0.0258449	1006
2	rs78387130	A	G	0.0258449	1006
2	rs56361359	G	A	0.0258449	1006
2	rs56181240	A	T	0.0258449	1006
2	rs55766236	C	T	0.0258449	1006
2	rs72852992	A	G	0.0198807	1006
2	rs72852993	C	T	0.0198807	1006
2	rs6747609	A	G	0.0467197	1006
2	rs77401261	T	C	0.0258449	1006
2	rs16823412	C	G	0.0467197	1006
2	rs56332803	A	G	0.0467197	1006
2	rs6719835	G	A	0.0487078	1006
2	rs79179521	G	A	0.026839	1006
2	rs17666494	T	G	0.0318091	1006
2	rs56048525	C	T	0.026839	1006
2	rs72852998	T	C	0.0198807	1006
2	rs72852999	C	T	0.0198807	1006
2	rs72853001	T	A	0.0198807	1006
2	rs76320947	C	T	0.05666	1006
2	rs72854104	A	T	0.0477137	1006
2	rs150941479	T	G	0.0198807	1006
2	rs56947011	T	C	0.0467197	1006
2	rs56038451	C	T	0.0477137	1006
2	rs57286143	G	A	0.0477137	1006
2	rs72854106	C	T	0.0188867	1006
2	rs1465366	C	A	0.0447316	1006
2	rs1465367	T	C	0.0477137	1006
2	rs28544584	C	T	0.0188867	1006
2	rs959766	A	C	0.0457256	1006
2	rs959767	G	A	0.0457256	1006
2	rs79290618	A	T	0.0178926	1006
2	rs1465368	T	A	0.0457256	1006
2	rs12615549	C	G	0.0457256	1006
2	rs115264031	A	G	0.028827	1006
2	rs77356085	G	A	0.0159046	1006
2	rs9287357	G	C	0.0417495	1006
2	rs80139620	T	C	0.0188867	1006
2	rs72854112	T	C	0.0457256	1006
2	rs114660925	G	A	0.0139165	1006
2	rs78042952	G	C	0.026839	1006
2	rs56411188	T	C	0.0457256	1006
2	rs4662364	G	A	0.0477137	1006
2	rs1560222	A	G	0.491054	1006
2	rs149322448	G	T	0.0149105	1006
2	rs6725251	C	G	0.0487078	1006
2	rs55772185	G	C	0.0467197	1006
2	rs7602624	A	G	0.0487078	1006
2	rs111612440	G	A	0.026839	1006
2	rs114696814	C	T	0.0248509	1006
2	rs74907932	A	G	0.0168986	1006
2	rs77406766	G	A	0.0258449	1006
2	rs186983744	T	G	0.0248509	1006
2	rs62167042	G	A	0.0705765	1006
2	rs12614766	A	G	0.0188867	1006
2	rs1560223	G	A	0.028827	1006
2	rs34858651	A	G	0.0964215	1006
2	rs147205787	C	T	0.028827	1006
2	rs17666845	A	G	0.327038	1006
2	rs56105455	T	A	0.0457256	1006
2	rs55795630	G	T	0.0477137	1006
2	rs78578807	G	C	0.0258449	1006
2	rs76810674	C	T	0.00695825	1006
2	rs72854123	C	T	0.0188867	1006
2	rs4662366	A	G	0.0457256	1006
2	rs78537412	C	T	0.0228628	1006
2	rs72854129	A	C	0.0188867	1006
2	rs115902509	G	A	0.0258449	1006
2	rs7572015	T	C	0.0477137	1006
2	rs10496956	C	T	0.527833	1006
2	rs2082023	T	A	0.482107	1006
2	rs67782055	G	A	0.0477137	1006
2	rs147310674	G	A	0.0129225	1006
2	rs72854142	G	A	0.0178926	1006
2	rs77254472	T	C	0.0765408	1006
2	rs6430050	T	C	0.0477137	1006
2	rs77963138	G	A	0.0248509	1006
2	rs79495864	T	A	0.0337972	1006
2	rs16823475	T	G	0.0457256	1006
2	rs72854147	G	C	0.0457256	1006
2	rs55883773	C	A	0.0188867	1006
2	rs28789733	G	A	0.526839	1006
2	rs79694642	T	G	0.0506958	1006
2	rs7608953	C	T	0.0208748	1006
2	rs16823476	C	T	0.026839	1006
2	rs16823481	A	G	0.0198807	1006
2	rs10496957	G	C	0.0487078	1006
2	rs111920801	G	A	0.0337972	1006
2	rs1366678	T	C	0.235586	1006
2	rs16823487	T	C	0.0198807	1006
2	rs182433635	G	A	0.026839	1006
2	rs17667653	G	A	0.351889	1006
2	rs16823488	T	C	0.0487078	1006
2	rs16823489	T	C	0.0427435	1006
2	rs16823491	A	G	0.0487078	1006
2	rs72854159	C	A	0.0149105	1006
2	rs17673232	C	T	0.124254	1006
2	rs182706235	T	C	0.0109344	1006
2	rs111259622	G	A	0.0467197	1006
2	rs76337741	G	A	0.0208748	1006
2	rs142825199	G	A	0.0258449	1006
2	rs7568178	C	G	0.322068	1006
2	rs60554222	A	G	0.322068	1006
2	rs62167050	C	T	0.0407555	1006
2	rs145427896	C	T	0.483101	1006
2	rs181321657	C	T	0.027833	1006
2	rs6757980	A	G	0.0487078	1006
2	rs142888241	G	T	0.0258449	1006
2	rs189194169	C	T	0.0109344	1006
2	rs72854165	C	A	0.0208748	1006
2	rs34429810	T	G	0.0487078	1006
2	rs1560224	G	A	0.499006	1006
2	rs75314498	T	C	0.0258449	1006
2	rs72854170	G	A	0.0198807	1006
2	rs4662217	C	G	0.0467197	1006
2	rs56349864	G	A	0.0447316	1006
2	rs56119149	A	T	0.0467197	1006
2	rs76852460	C	A	0.026839	1006
2	rs148332905	C	T	0.026839	1006
2	rs187069575	C	T	0.0218688	1006
2	rs16848271	T	C	0.0258449	1006
2	rs72854176	A	G	0.0208748	1006
2	rs12997988	A	G	0.158052	1006
2	rs12613814	G	A	0.0208748	1006
2	rs35834583	A	G	0.0516899	1006
2	rs10445654	G	T	0.430417	1006
2	rs55716423	C	A	0.0198807	1006
2	rs1429096	T	C	0.0258449	1006
2	rs74639782	A	T	0.084493	1006
2	rs149337774	T	C	0.0337972	1006
2	rs1429097	A	G	0.0487078	1006
2	rs16823520	T	C	0.0487078	1006
2	rs1429098	C	A	0.0258449	1006
2	rs149659833	C	T	0.0168986	1006
2	rs13430190	G	A	0.0188867	1006
2	rs78559509	T	A	0.0258449	1006
2	rs77291958	C	A	0.0238569	1006
2	rs6707998	T	G	0.372763	1006
2	rs7576105	A	G	0.500994	1006
2	rs7606720	G	C	0.372763	1006
2	rs72854193	G	A	0.0208748	1006
2	rs72854195	G	A	0.0298211	1006
2	rs76739884	T	C	0.0228628	1006
2	rs7564488	G	A	0.0497018	1006
2	rs1427315	C	T	0.0487078	1006
2	rs3731958	C	A	0.544732	1006
2	rs112765093	G	C	0.0258449	1006
2	rs78974453	G	T	0.028827	1006
2	rs59687135	T	C	0.0208748	1006
2	rs72854200	A	G	0.0208748	1006
2	rs72855503	T	C	0.0487078	1006
2	rs17724776	C	G	0.0457256	1006
2	rs58738282	C	T	0.0208748	1006
2	rs10184082	C	G	0.544732	1006
2	rs76015791	T	C	0.0357853	1006
2	rs72855507	G	A	0.0208748	1006
2	rs67551205	G	A	0.0487078	1006
2	rs1344627	C	T	0.0685885	1006
2	rs10173322	A	T	0.0258449	1006
2	rs10197599	G	A	0.0258449	1006
2	rs12463773	T	A	0.0407555	1006
2	rs144579882	G	A	0.0109344	1006
2	rs72855511	A	G	0.0198807	1006
2	rs1427310	C	T	0.0208748	1006
2	rs116182380	C	T	0.026839	1006
2	rs56395361	G	A	0.0208748	1006
2	rs34624793	T	C	0.130219	1006
2	rs148513512	G	C	0.0188867	1006
2	rs16823541	T	C	0.028827	1006
2	rs146844383	T	C	0.0149105	1006
2	rs72855515	C	T	0.0248509	1006
2	rs72855517	G	C	0.0198807	1006
2	rs4662368	C	G	0.028827	1006
2	rs13415860	A	T	0.0258449	1006
2	rs12616927	T	A	0.0397614	1006
2	rs1344628	A	G	0.028827	1006
2	rs115661348	T	C	0.0397614	1006
2	rs59697679	G	A	0.0397614	1006
2	rs13411437	A	C	0.028827	1006
2	rs73008247	A	C	0.028827	1006
2	rs73964929	A	T	0.026839	1006
2	rs16855315	T	C	0.0258449	1006
2	rs72855518	C	T	0.0168986	1006
2	rs149306552	G	T	0.0298211	1006
2	rs115146984	T	C	0.0168986	1006
2	rs76680057	A	C	0.05666	1006
2	rs6726343	G	T	0.026839	1006
2	rs79391826	C	T	0.0516899	1006
2	rs6707579	G	A	0.027833	1006
2	rs10439191	C	G	0.026839	1006
2	rs10439175	C	T	0.027833	1006
2	rs28705915	T	C	0.0258449	1006
2	rs75541306	C	G	0.104374	1006
2	rs7563626	G	C	0.028827	1006
2	rs189412921	A	T	0.0228628	1006
2	rs13416245	T	C	0.0258449	1006
2	rs28479091	T	C	0.026839	1006
2	rs13406608	G	T	0.0258449	1006
2	rs13406634	C	G	0.027833	1006
2	rs2303544	T	C	0.027833	1006
2	rs74803473	T	C	0.0258449	1006
2	rs77530648	G	A	0.0109344	1006
2	rs79034922	G	T	0.026839	1006
2	rs4662369	T	A	0.026839	1006
2	rs10460254	T	G	0.493042	1006
2	rs28420848	G	A	0.026839	1006
2	rs77503859	C	T	0.0258449	1006
2	rs76961792	T	C	0.0238569	1006
2	rs62167056	G	A	0.0477137	1006
2	rs16823566	G	T	0.0685885	1006
2	rs16823569	C	T	0.0685885	1006
2	rs75171762	G	C	0.0228628	1006
2	rs13383062	G	C	0.0685885	1006
2	rs6758648	C	T	0.0685885	1006
2	rs72855525	A	G	0.0228628	1006
2	rs62167058	A	G	0.0666004	1006
2	rs62167059	G	A	0.0666004	1006
2	rs62169160	A	G	0.0477137	1006
2	rs72855530	C	T	0.0139165	1006
2	rs115159647	C	T	0.0198807	1006
2	rs6725333	G	C	0.0675944	1006
2	rs10191725	C	T	0.0685885	1006
2	rs62169161	G	T	0.0178926	1006
2	rs6715658	C	T	0.0685885	1006
2	rs6716723	G	A	0.0666004	1006
2	rs6731750	T	C	0.0685885	1006
2	rs114536986	G	A	0.0407555	1006
2	rs13033857	G	C	0.082505	1006
2	rs3820755	A	G	0.535785	1006
2	rs10928206	G	C	0.534791	1006
2	rs62169162	C	G	0.0477137	1006
2	rs75673818	G	C	0.0337972	1006
2	rs138122706	A	C	0.0248509	1006
2	rs13392253	A	G	0.0675944	1006
2	rs76524628	C	T	0.0318091	1006
2	rs16823583	T	C	0.0685885	1006
2	rs10496961	C	T	0.0685885	1006
2	rs116464431	T	C	0.0198807	1006
2	rs147013419	T	C	0.0258449	1006
2	rs75738497	T	C	0.0705765	1006
2	rs114231850	T	C	0.0149105	1006
2	rs34965764	G	C	0.0218688	1006
2	rs148107998	G	C	0.0417495	1006
2	rs114352638	T	C	0.0149105	1006
2	rs78660121	G	A	0.0328032	1006
2	rs62169164	A	G	0.0477137	1006
2	rs77042232	G	A	0.00695825	1006
2	rs13432930	C	T	0.0685885	1006
2	rs115666273	C	T	0.0218688	1006
2	rs12622422	A	C	0.0666004	1006
2	rs16855320	A	G	0.177932	1006
2	rs116156680	T	C	0.0437376	1006
2	rs17674786	T	A	0.0377734	1006
2	rs72855540	A	G	0.0337972	1006
2	rs75720594	G	C	0.0318091	1006
2	rs75764435	C	G	0.0298211	1006
2	rs1012272	C	T	0.0675944	1006
2	rs62169165	A	G	0.028827	1006
2	rs78713275	C	A	0.00695825	1006
2	rs16823604	T	C	0.0666004	1006
2	rs116230104	T	C	0.0178926	1006
2	rs78233522	C	G	0.0248509	1006
2	rs112625020	A	G	0.0328032	1006
2	rs144603356	G	A	0.0407555	1006
2	rs113376489	G	A	0.0258449	1006
2	rs72855552	G	A	0.0129225	1006
2	rs147474099	A	C	0.00894632	1006
2	rs60152197	A	G	0.0695825	1006
2	rs62169169	G	A	0.0675944	1006
2	rs72855553	G	A	0.0318091	1006
2	rs113762205	T	G	0.0328032	1006
2	rs12151646	G	A	0.0695825	1006
2	rs4662218	A	C	0.0357853	1006
2	rs112217598	G	A	0.0337972	1006
2	rs142790361	T	C	0.0149105	1006
2	rs4662371	C	T	0.0506958	1006
2	rs62169170	G	A	0.0695825	1006
2	rs77037167	G	A	0.0318091	1006
2	rs181327340	T	G	0.00695825	1006
2	rs13384744	G	A	0.138171	1006
2	rs74966768	T	C	0.0685885	1006
2	rs141432376	G	A	0.0248509	1006
2	rs147227070	G	A	0.0427435	1006
2	rs7589628	A	G	0.532803	1006
2	rs62169171	T	C	0.0695825	1006
2	rs71428027	C	A	0.0208748	1006
2	rs183287052	T	A	0.0705765	1006
2	rs12620547	T	G	0.0685885	1006
2	rs6758720	A	G	0.0705765	1006
2	rs76163260	T	C	0.0685885	1006
2	rs111328807	T	A	0.00795229	1006
2	rs13419007	C	T	0.130219	1006
2	rs72855562	T	C	0.0308151	1006
2	rs34946028	T	C	0.0129225	1006
2	rs75982367	T	C	0.0328032	1006
2	rs62169173	G	T	0.0685885	1006
2	rs115841410	G	A	0.0178926	1006
2	rs62169174	T	C	0.0497018	1006
2	rs115581507	T	C	0.0367793	1006
2	rs72858407	A	G	0.0318091	1006
2	rs56175708	G	C	0.0984095	1006
2	rs147758155	A	G	0.0109344	1006
2	rs114921057	T	A	0.00894632	1006
2	rs182962348	C	G	0.00894632	1006
2	rs11886379	G	C	0.0526839	1006
2	rs368608741	C	T	0.0357853	1006
2	rs12615626	G	A	0.0984095	1006
2	rs148990406	T	C	0.0188867	1006
2	rs78947208	C	T	0.0218688	1006
2	rs76900466	T	G	0.11829	1006
2	rs997840	A	G	0.0526839	1006
2	rs75930901	T	C	0.0407555	1006
2	rs190301887	A	T	0.0248509	1006
2	rs7581413	T	A	0.599404	1006
2	rs114348504	T	C	0.0109344	1006
2	rs62169185	C	T	0.0497018	1006
2	rs7588281	T	C	0.0516899	1006
2	rs62169186	G	A	0.0497018	1006
2	rs150048916	G	C	0.00894632	1006
2	rs62169187	A	C	0.0516899	1006
2	rs74648924	G	C	0.0337972	1006
2	rs10496962	G	T	0.0516899	1006
2	rs72858408	C	A	0.0149105	1006
2	rs143855392	G	A	0.0109344	1006
2	rs62169189	A	G	0.0516899	1006
2	rs115731903	G	A	0.0139165	1006
2	rs78117254	G	C	0.0129225	1006
2	rs115253135	T	A	0.0298211	1006
2	rs138791222	A	G	0.0109344	1006
2	rs114751656	A	G	0.0218688	1006
2	rs77378499	T	C	0.144135	1006
2	rs62169190	C	T	0.170974	1006
2	rs34883257	A	G	0.0228628	1006
2	rs2381575	T	C	0.478131	1006
2	rs10496963	T	C	0.178926	1006
2	rs62169191	T	A	0.0497018	1006
2	rs2081776	T	C	0.027833	1006
2	rs111567851	C	T	0.0805169	1006
2	rs62169192	G	T	0.0487078	1006
2	rs62169194	A	G	0.0506958	1006
2	rs116600021	C	T	0.0497018	1006
2	rs76213422	C	G	0.0188867	1006
2	rs75932453	T	C	0.0516899	1006
2	rs62169195	G	A	0.132207	1006
2	rs11891991	C	T	0.0516899	1006
2	rs36006777	G	A	0.33996	1006
2	rs28634943	T	C	0.0516899	1006
2	rs80125638	G	T	0.0218688	1006
2	rs536448014	G	C	0.0129225	1006
2	rs138716915	G	T	0.0258449	1006
2	rs13024698	C	T	0.0139165	1006
2	rs79888994	T	A	0.0497018	1006
2	rs112659612	G	C	0.0576541	1006
2	rs13383608	G	A	0.0487078	1006
2	rs140919966	C	T	0.00795229	1006
2	rs76462463	C	T	0.0357853	1006
2	rs71404499	A	G	0.0198807	1006
2	rs75156687	C	T	0.0616302	1006
2	rs77044112	C	T	0.0616302	1006
2	rs187290558	G	A	0.00795229	1006
2	rs6722360	C	T	0.0497018	1006
2	rs78574499	T	C	0.0636183	1006
2	rs10167323	A	T	0.0536779	1006
2	rs144040419	A	G	0.0228628	1006
2	rs56003938	C	T	0.00695825	1006
2	rs1427654	T	C	0.0526839	1006
2	rs62169196	G	A	0.126243	1006
2	rs13425139	C	T	0.0526839	1006
2	rs111873074	C	T	0.104374	1006
2	rs115578534	T	C	0.0506958	1006
2	rs75558964	A	G	0.0139165	1006
2	rs114878534	A	C	0.0506958	1006
2	rs77229859	C	G	0.254473	1006
2	rs10206546	G	A	0.393638	1006
2	rs62169197	A	G	0.0576541	1006
2	rs12185711	A	C	0.0606362	1006
2	rs148639213	G	T	0.0178926	1006
2	rs139427274	G	A	0.00894632	1006
2	rs114925259	C	T	0.0119284	1006
2	rs13009027	T	C	0.0228628	1006
2	rs115935920	T	C	0.0357853	1006
2	rs116229258	G	A	0.0139165	1006
2	rs76456803	G	A	0.0119284	1006
2	rs3928425	C	T	0.82008	1006
2	rs35359264	T	C	0.121272	1006
2	rs78719985	G	C	0.121272	1006
2	rs7580080	C	A	0.0168986	1006
2	rs56240638	T	A	0.297217	1006
2	rs6734270	C	G	0.298211	1006
2	rs35339313	C	T	0.371769	1006
2	rs12991836	A	C	0.371769	1006
2	rs62169201	G	A	0.114314	1006
2	rs16855324	C	T	0.201789	1006
2	rs74433670	C	T	0.0198807	1006
2	rs11888238	T	C	0.0447316	1006
2	rs111563678	G	T	0.00894632	1006
2	rs35783446	C	T	0.159046	1006
2	rs35015447	T	C	0.159046	1006
2	rs13003631	G	A	0.107356	1006
2	rs10185359	T	C	0.777336	1006
2	rs35213774	A	G	0.149105	1006
2	rs77239950	A	G	0.0964215	1006
2	rs68066623	T	G	0.149105	1006
2	rs13009259	A	G	0.167992	1006
2	rs77872690	A	C	0.0755467	1006
2	rs72858422	T	C	0.0238569	1006
2	rs11683355	C	A	0.203777	1006
2	rs10197694	T	C	0.564612	1006
2	rs55755433	A	G	0.203777	1006
2	rs35728039	A	G	0.203777	1006
2	rs59540391	C	T	0.0218688	1006
2	rs56345457	C	T	0.0238569	1006
2	rs72858430	C	A	0.0228628	1006
2	rs3770305	G	A	0.203777	1006
2	rs187676497	C	T	0.00994036	1006
2	rs7560525	A	G	0.950298	1006
2	rs11680290	A	T	0.203777	1006
2	rs3755090	A	G	0.204771	1006
2	rs72858437	T	C	0.0228628	1006
2	rs3755091	T	G	0.204771	1006
2	rs6430057	T	A	0.191849	1006
2	rs149823648	C	A	0.0159046	1006
2	rs16823675	T	C	0.2167	1006
2	rs11904051	T	C	0.2167	1006
2	rs72858441	C	T	0.00894632	1006
2	rs55636104	C	T	0.0616302	1006
2	rs6748886	C	T	0.171968	1006
2	rs7600752	G	A	0.54175	1006
2	rs16823683	T	C	0.204771	1006
2	rs34227912	G	A	0.0964215	1006
2	rs114021064	T	C	0.0129225	1006
2	rs10928212	A	C	0.207753	1006
2	rs10210063	C	G	0.0516899	1006
2	rs3821064	G	C	0.215706	1006
2	rs13016542	T	C	0.141153	1006
2	rs10192562	A	G	0.0526839	1006
2	rs12996983	G	A	0.0954274	1006
2	rs146227739	G	A	0.0228628	1006
2	rs6721820	T	C	0.26839	1006
2	rs12614546	C	T	0.455268	1006
2	rs2288353	T	C	0.269384	1006
2	rs148307067	G	T	0.026839	1006
2	rs67375672	G	A	0.0934394	1006
2	rs71428031	A	G	0.083499	1006
2	rs10164806	C	T	0.0506958	1006
2	rs72858464	T	A	0.134195	1006
2	rs17738837	T	G	0.16501	1006
2	rs13401103	G	A	0.0506958	1006
2	rs116838871	C	A	0.0149105	1006
2	rs72858474	G	A	0.0506958	1006
2	rs67710699	T	A	0.119284	1006
2	rs35846190	T	A	0.083499	1006
2	rs13013418	A	C	0.175944	1006
2	rs74677212	T	G	0.0198807	1006
2	rs10180963	G	A	0.0904573	1006
2	rs16823732	G	A	0.0516899	1006
2	rs72858481	T	C	0.0248509	1006
2	rs7568133	G	A	0.217694	1006
2	rs10187892	G	C	0.534791	1006
2	rs16823737	G	A	0.134195	1006
2	rs4662221	A	G	0.5666	1006
2	rs12105918	T	C	0.0516899	1006
2	rs10197368	C	T	0.532803	1006
2	rs7582631	G	C	0.404573	1006
2	rs7597006	T	C	0.565606	1006
2	rs75149973	T	G	0.0149105	1006
2	rs72858496	C	T	0.0487078	1006
2	rs62169209	A	T	0.111332	1006
2	rs72858498	G	A	0.0188867	1006
2	rs76920958	A	G	0.026839	1006
2	rs731108	G	C	0.0666004	1006
2	rs1427298	C	T	0.416501	1006
2	rs7599224	T	G	0.465209	1006
2	rs993765	C	T	0.906561	1006
2	rs10179303	A	G	0.112326	1006
2	rs7562247	A	G	0.106362	1006
2	rs185847802	G	C	0.0139165	1006
2	rs13389578	T	C	0.0775348	1006
2	rs13401515	A	T	0.0775348	1006
2	rs62169219	A	G	0.110338	1006
2	rs116044364	A	G	0.0208748	1006
2	rs12327962	G	A	0.144135	1006
2	rs17677410	G	A	0.0904573	1006
2	rs17677434	G	A	0.084493	1006
2	rs13002663	C	T	0.385686	1006
2	rs10172508	C	A	0.0914513	1006
2	rs11893047	T	C	0.0914513	1006
2	rs7605612	T	A	0.21173	1006
2	rs139273704	T	C	0.0407555	1006
2	rs13403907	A	G	0.122266	1006
2	rs11892740	A	G	0.326044	1006
2	rs144894168	T	C	0.0318091	1006
2	rs75275454	A	C	0.027833	1006
2	rs142131902	C	T	0.0168986	1006
2	rs2114593	T	C	0.987078	1006
2	rs28475137	C	T	0.142147	1006
2	rs28610014	G	A	0.142147	1006
2	rs13382811	C	T	0.142147	1006
2	rs17677601	G	T	0.166004	1006
2	rs13396535	T	C	0.142147	1006
2	rs62169220	A	G	0.143141	1006
2	rs6717029	T	C	0.83996	1006
2	rs10187371	T	C	0.83996	1006
2	rs10187455	T	A	0.83996	1006
2	rs10187477	T	C	0.83996	1006
2	rs10198698	A	G	0.83996	1006
2	rs10198706	A	G	0.83996	1006
2	rs9287359	G	A	0.83996	1006
2	rs9287360	C	T	0.698807	1006
2	rs13410341	T	C	0.109344	1006
2	rs1427297	C	T	0.693837	1006
2	rs6430059	A	G	0.699801	1006
2	rs1365777	T	A	0.83996	1006
2	rs12052925	G	T	0.0318091	1006
2	rs12624246	A	G	0.83996	1006
2	rs17739820	G	C	0.157058	1006
2	rs890583	G	A	0.83996	1006
2	rs749234	A	G	0.700795	1006
2	rs890582	T	C	0.840954	1006
2	rs749233	T	C	0.700795	1006
2	rs62169222	C	T	0.0308151	1006
2	rs77121599	A	G	0.0188867	1006
2	rs78786854	C	T	0.0318091	1006
2	rs4662223	A	G	0.841948	1006
2	rs7598022	A	T	0.842942	1006
2	rs7598023	A	T	0.842942	1006
2	rs7600781	A	G	0.701789	1006
2	rs6724648	G	C	0.701789	1006
2	rs1365779	C	G	0.15507	1006
2	rs76344693	T	C	0.0685885	1006
2	rs72992185	C	G	0.0864811	1006
2	rs116237319	T	C	0.0318091	1006
2	rs6755392	A	G	0.701789	1006
2	rs17678182	G	A	0.0675944	1006
2	rs10197024	G	A	0.10835	1006
2	rs13398550	A	G	0.0715706	1006
2	rs145881209	C	T	0.0228628	1006
2	rs80105839	A	G	0.0328032	1006
2	rs114721169	C	T	0.0318091	1006
2	rs77157413	C	T	0.0178926	1006
2	rs1060451	C	G	0.10835	1006
2	rs1060448	A	G	0.832008	1006
2	rs62169223	C	T	0.0715706	1006
2	rs113320350	C	G	0.0318091	1006
2	rs6761789	T	G	0.0675944	1006
2	rs75805901	T	G	0.0228628	1006
2	rs114021448	A	G	0.0208748	1006
2	rs16823815	G	C	0.114314	1006
2	rs12691693	T	C	0.640159	1006
2	rs78783951	T	C	0.0735586	1006
2	rs12465813	C	G	0.770378	1006
2	rs1035822	A	G	0.888668	1006
2	rs4556923	C	T	0.141153	1006
2	rs6705150	C	T	0.734592	1006
2	rs74850923	G	A	0.00894632	1006
2	rs7564469	C	T	0.83499	1006
2	rs145906554	G	C	0.0109344	1006
2	rs79945568	A	G	0.0347913	1006
2	rs12471396	C	T	0.05666	1006
2	rs112271612	A	G	0.0308151	1006
2	rs2033159	A	C	0.223658	1006
2	rs78445165	G	A	0.0357853	1006
2	rs72860053	T	C	0.0357853	1006
2	rs116653250	G	C	0.0357853	1006
2	rs965190	G	A	0.0357853	1006
2	rs111400321	G	A	0.0109344	1006
2	rs74370058	A	C	0.0337972	1006
2	rs78588471	A	G	0.0357853	1006
2	rs76072181	G	A	0.0337972	1006
2	rs6740731	G	A	0.159046	1006
2	rs116497883	C	T	0.0646123	1006
2	rs140430007	G	A	0.0318091	1006
2	rs114229477	A	G	0.0347913	1006
2	rs116970322	G	A	0.0347913	1006
2	rs62169235	T	G	0.111332	1006
2	rs139846712	G	A	0.00994036	1006
2	rs146048066	A	G	0.0298211	1006
2	rs3806475	A	G	0.122266	1006
2	rs1465531	A	G	0.989066	1006
2	rs13022959	C	T	0.0328032	1006
2	rs57360067	C	T	0.989066	1006
2	rs12691694	A	G	0.33499	1006
2	rs75224451	A	T	0.0129225	1006
2	rs7602487	G	T	0.99006	1006
2	rs79391583	G	T	0.0218688	1006
2	rs76055423	A	C	0.0129225	1006
2	rs13027627	T	C	0.99006	1006
2	rs17678683	T	G	0.0864811	1006
2	rs10928219	A	T	0.99006	1006
2	rs10928220	G	A	0.893638	1006
2	rs1469346	A	G	0.893638	1006
2	rs17884855	A	G	0.150099	1006
2	rs16823835	A	G	0.196819	1006
2	rs116199202	T	A	0.0139165	1006
2	rs79540568	T	C	0.0109344	1006
2	rs4662375	A	G	0.400596	1006
2	rs11692428	C	T	0.194831	1006
2	rs11681490	A	G	0.406561	1006
2	rs62169238	C	T	0.0685885	1006
2	rs4564722	C	A	0.40159	1006
2	rs10173242	T	C	0.407555	1006
2	rs13034331	C	T	0.194831	1006
2	rs13034360	C	T	0.194831	1006
2	rs187801579	A	G	0.0198807	1006
2	rs112016285	T	C	0.0308151	1006
2	rs17740744	A	G	0.0765408	1006
2	rs35766785	C	T	0.194831	1006
2	rs34586719	C	T	0.194831	1006
2	rs10183472	T	C	0.407555	1006
2	rs11682712	T	C	0.40159	1006
2	rs112598708	A	C	0.222664	1006
2	rs2052807	A	C	0.39662	1006
2	rs4662376	A	T	0.188867	1006
2	rs4662377	A	T	0.187873	1006
2	rs79084776	G	A	0.0318091	1006
2	rs17689809	A	T	0.187873	1006
2	rs79599947	C	T	0.0695825	1006
2	rs12996668	T	C	0.195825	1006
2	rs17689833	T	G	0.185885	1006
2	rs66955245	C	A	0.184891	1006
2	rs61189451	G	A	0.612326	1006
2	rs6744461	A	C	0.653082	1006
2	rs184850331	T	A	0.0129225	1006
2	rs140444775	G	A	0.0119284	1006
2	rs16823846	C	T	0.195825	1006
2	rs13012279	T	C	0.185885	1006
2	rs12466177	G	A	0.0765408	1006
2	rs12466240	G	C	0.614314	1006
2	rs13012234	G	A	0.027833	1006
2	rs112805946	G	C	0.0129225	1006
2	rs13018460	A	G	0.217694	1006
2	rs72850616	T	C	0.0218688	1006
2	rs77066002	G	A	0.130219	1006
2	rs1365778	A	G	0.327038	1006
2	rs114938764	T	G	0.0188867	1006
2	rs11691480	T	A	0.32505	1006
2	rs16823853	A	G	0.150099	1006
2	rs184094457	C	T	0.0109344	1006
2	rs4662226	G	C	0.128231	1006
2	rs4662227	A	T	0.187873	1006
2	rs7581838	G	A	0.0367793	1006
2	rs72850624	C	T	0.145129	1006
2	rs72850626	C	G	0.0795229	1006
2	rs147922204	C	T	0.00596421	1006
2	rs34698778	C	T	0.33499	1006
2	rs16823855	A	C	0.187873	1006
2	rs115131221	G	A	0.0467197	1006
2	rs145480850	C	T	0.0109344	1006
2	rs16823860	G	A	0.148111	1006
2	rs72997848	A	T	0.187873	1006
2	rs149563950	A	G	0.0168986	1006
2	rs113101090	C	T	0.0596421	1006
2	rs13390232	A	G	0.146123	1006
2	rs1427299	T	C	0.0964215	1006
2	rs17741144	T	C	0.333996	1006
2	rs1966556	A	G	0.149105	1006
2	rs4662378	A	G	0.188867	1006
2	rs4662379	T	G	0.0168986	1006
2	rs4662380	T	C	0.188867	1006
2	rs10205718	G	T	0.188867	1006
2	rs77513726	A	T	0.191849	1006
2	rs6746122	G	A	0.32505	1006
2	rs75648604	C	T	0.026839	1006
2	rs1256914	G	C	0.148111	1006
2	rs6722387	A	G	0.188867	1006
2	rs4662381	G	A	0.0139165	1006
2	rs16823865	C	T	0.187873	1006
2	rs72850634	A	C	0.0367793	1006
2	rs56698253	A	C	0.083499	1006
2	rs72850637	G	A	0.00596421	1006
2	rs146758436	T	C	0.0258449	1006
2	rs16823866	T	C	0.188867	1006
2	rs184432871	G	C	0.00994036	1006
2	rs17741296	T	A	0.33499	1006
2	rs13413446	T	C	0.188867	1006
2	rs10196007	T	C	0.188867	1006
2	rs10196335	T	G	0.525845	1006
2	rs78293485	C	T	0.128231	1006
2	rs1541780	C	A	0.851889	1006
2	rs10187303	G	A	0.144135	1006
2	rs12471130	C	G	0.33499	1006
2	rs112279354	G	A	0.0606362	1006
2	rs59998168	T	C	0.188867	1006
2	rs182841425	G	A	0.00894632	1006
2	rs4563167	G	A	0.850895	1006
2	rs13409209	G	A	0.0129225	1006
2	rs17741497	G	A	0.333996	1006
2	rs13409684	C	A	0.145129	1006
2	rs1427502	A	G	0.00894632	1006
2	rs116350483	C	T	0.0208748	1006
2	rs78729550	G	A	0.0357853	1006
2	rs890620	T	C	0.852883	1006
2	rs4143008	A	G	0.152087	1006
2	rs16823886	G	A	0.144135	1006
2	rs1559964	C	G	0.141153	1006
2	rs76764676	G	A	0.0218688	1006
2	rs12467963	A	T	0.395626	1006
2	rs112901584	A	T	0.00994036	1006
2	rs6738630	G	A	0.460239	1006
2	rs10187896	A	G	0.855865	1006
2	rs4662382	C	T	0.139165	1006
2	rs112448560	A	G	0.275348	1006
2	rs114836633	T	C	0.0248509	1006
2	rs1427506	C	G	0.855865	1006
2	rs7355746	T	C	0.983101	1006
2	rs12478157	C	G	0.276342	1006
2	rs10803510	G	A	0.856859	1006
2	rs77230051	C	T	0.138171	1006
2	rs74640750	A	G	0.138171	1006
2	rs78299333	A	G	0.186879	1006
2	rs10496964	C	T	0.186879	1006
2	rs17690892	A	G	0.186879	1006
2	rs17741930	T	C	0.186879	1006
2	rs113767806	G	T	0.0208748	1006
2	rs1346343	A	G	0.808151	1006
2	rs17741991	C	T	0.0258449	1006
2	rs1427507	G	T	0.808151	1006
2	rs1427508	T	A	0.808151	1006
2	rs6727224	C	A	0.808151	1006
2	rs76571112	C	T	0.186879	1006
2	rs1346344	C	T	0.186879	1006
2	rs2162571	G	A	0.808151	1006
2	rs111723298	A	G	0.0208748	1006
2	rs75917352	G	T	0.186879	1006
2	rs78124382	G	A	0.0377734	1006
2	rs4662385	T	C	0.808151	1006
2	rs148418600	G	A	0.0258449	1006
2	rs79924215	G	C	0.186879	1006
2	rs79106351	T	G	0.189861	1006
2	rs78946883	G	A	0.189861	1006
2	rs116098515	C	T	0.0149105	1006
2	rs10201960	G	A	0.805169	1006
2	rs74695155	T	G	0.0159046	1006
2	rs4662386	T	C	0.805169	1006
2	rs7565134	A	G	0.805169	1006
2	rs75490288	G	A	0.190855	1006
2	rs16823927	C	T	0.0198807	1006
2	rs12691695	T	C	0.805169	1006
2	rs113802262	A	G	0.0208748	1006
2	rs1035837	A	C	0.805169	1006
2	rs2381649	G	A	0.805169	1006
2	rs12470032	T	C	0.351889	1006
2	rs13020210	G	A	0.805169	1006
2	rs10496965	C	T	0.189861	1006
2	rs75143917	G	A	0.189861	1006
2	rs79863936	T	C	0.189861	1006
2	rs767381	A	G	0.189861	1006
2	rs114392996	C	T	0.0139165	1006
2	rs113020340	T	C	0.0208748	1006
2	rs34883194	C	A	0.0129225	1006
2	rs182056013	G	C	0.22664	1006
2	rs184906232	C	T	0.227634	1006
2	rs4143011	T	C	0.806163	1006
2	rs145731736	C	A	0.00695825	1006
2	rs1427500	T	C	0.804175	1006
2	rs12691696	G	A	0.805169	1006
2	rs116548736	C	T	0.0218688	1006
2	rs116116577	C	T	0.189861	1006
2	rs140544875	G	A	0.0258449	1006
2	rs149534337	C	T	0.0159046	1006
2	rs1834787	G	A	0.805169	1006
2	rs4662388	G	A	0.189861	1006
2	rs143882800	G	A	0.0109344	1006
2	rs6745169	T	G	0.0864811	1006
2	rs6731249	C	T	0.805169	1006
2	rs117955634	G	A	0.0347913	1006
2	rs137954327	T	C	0.00596421	1006
2	rs80247874	C	T	0.189861	1006
2	rs1427499	A	G	0.692843	1006
2	rs10201496	C	T	0.0347913	1006
2	rs77864345	C	G	0.0367793	1006
2	rs71428040	G	C	0.0119284	1006
2	rs150684124	C	T	0.0149105	1006
2	rs146661395	C	T	0.0347913	1006
2	rs74697736	G	A	0.306163	1006
2	rs12104619	C	A	0.656064	1006
2	rs59649507	T	A	0.230616	1006
2	rs1896453	T	C	0.264414	1006
2	rs72850698	G	C	0.0735586	1006
2	rs72991962	A	C	0.264414	1006
2	rs12992855	T	C	0.054672	1006
2	rs35099259	T	A	0.263419	1006
2	rs12476394	A	G	0.898608	1006
2	rs1529387	C	T	0.65507	1006
2	rs11689322	T	C	0.0755467	1006
2	rs35751842	A	G	0.00994036	1006
2	rs4384720	C	G	0.918489	1006
2	rs72852115	G	A	0.0755467	1006
2	rs78854156	G	A	0.0159046	1006
2	rs61440197	A	G	0.269384	1006
2	rs185420664	A	G	0.0129225	1006
2	rs72852120	T	C	0.0755467	1006
2	rs144472701	A	C	0.028827	1006
2	rs6718158	A	G	0.918489	1006
2	rs72852122	G	A	0.0755467	1006
2	rs1529386	C	T	0.650099	1006
2	rs142581832	A	T	0.0308151	1006
2	rs12691698	C	G	0.326044	1006
2	rs76152050	C	T	0.0188867	1006
2	rs79703663	A	G	0.0129225	1006
2	rs6745079	G	A	0.725646	1006
2	rs12623452	C	T	0.26839	1006
2	rs1559962	A	G	0.72664	1006
2	rs1559961	G	A	0.72664	1006
2	rs72852128	T	G	0.0755467	1006
2	rs72852130	T	G	0.0755467	1006
2	rs77829947	G	A	0.0188867	1006
2	rs13015001	G	A	0.651093	1006
2	rs980772	G	T	0.651093	1006
2	rs11685709	A	G	0.0129225	1006
2	rs148866052	G	A	0.0159046	1006
2	rs17691937	T	C	0.0407555	1006
2	rs2195115	G	A	0.269384	1006
2	rs66537831	C	T	0.0755467	1006
2	rs55990632	A	G	0.0347913	1006
2	rs1896454	G	A	0.649105	1006
2	rs112511648	G	A	0.0755467	1006
2	rs12477849	A	G	0.00894632	1006
2	rs72852133	T	C	0.0755467	1006
2	rs72852135	A	T	0.0755467	1006
2	rs13409930	C	G	0.117296	1006
2	rs116603234	C	T	0.0248509	1006
2	rs12997597	C	T	0.649105	1006
2	rs10205995	A	G	0.269384	1006
2	rs144697930	A	G	0.00596421	1006
2	rs68017203	G	A	0.0755467	1006
2	rs72852137	C	T	0.0755467	1006
2	rs76909456	A	G	0.257455	1006
2	rs11685274	G	C	0.0765408	1006
2	rs114696893	T	C	0.0258449	1006
2	rs12478142	T	A	0.649105	1006
2	rs2381651	G	A	0.649105	1006
2	rs958501	G	A	0.649105	1006
2	rs958500	A	T	0.649105	1006
2	rs1384783	A	G	0.649105	1006
2	rs71428043	A	T	0.0109344	1006
2	rs13016064	A	G	0.649105	1006
2	rs10496966	A	G	0.649105	1006
2	rs10496967	G	A	0.0397614	1006
2	rs1427509	A	G	0.649105	1006
2	rs7595770	G	T	0.0745527	1006
2	rs2254435	T	C	0.271372	1006
2	rs13013884	G	A	0.082505	1006
2	rs2195114	T	C	0.649105	1006
2	rs12476917	G	A	0.107356	1006
2	rs10928224	T	A	0.642147	1006
2	rs12991932	G	A	0.725646	1006
2	rs141845101	G	A	0.0159046	1006
2	rs17692364	G	A	0.027833	1006
2	rs67382063	G	A	0.0765408	1006
2	rs7579453	A	C	0.649105	1006
2	rs1365902	T	C	0.648111	1006
2	rs71428044	G	A	0.0188867	1006
2	rs67963154	A	T	0.0785288	1006
2	rs72852150	C	A	0.0775348	1006
2	rs6752912	G	T	0.0775348	1006
2	rs72852152	G	A	0.0795229	1006
2	rs6756405	G	A	0.0775348	1006
2	rs4471836	G	A	0.648111	1006
2	rs12471698	T	C	0.648111	1006
2	rs3856364	C	G	0.66998	1006
2	rs148794867	A	G	0.0785288	1006
2	rs11691685	A	G	0.0775348	1006
2	rs115062320	G	T	0.0407555	1006
2	rs114076158	A	T	0.0407555	1006
2	rs12470332	C	T	0.026839	1006
2	rs72852156	C	T	0.055666	1006
2	rs116146653	C	T	0.0248509	1006
2	rs62167605	C	G	0.328032	1006
2	rs72852162	A	C	0.110338	1006
2	rs75957579	C	T	0.271372	1006
2	rs1351734	T	C	0.722664	1006
2	rs72852164	A	G	0.0815109	1006
2	rs113784023	A	G	0.0815109	1006
2	rs10928225	A	G	0.723658	1006
2	rs900554	A	G	0.640159	1006
2	rs1564697	G	A	0.640159	1006
2	rs62167606	C	T	0.0149105	1006
2	rs74754482	G	A	0.0815109	1006
2	rs11681525	C	G	0.0815109	1006
2	rs145769020	A	G	0.00695825	1006
2	rs10928226	G	A	0.641153	1006
2	rs74973835	G	A	0.0815109	1006
2	rs10188368	G	A	0.115308	1006
2	rs10200647	T	C	0.271372	1006
2	rs10203655	T	C	0.272366	1006
2	rs72852173	A	G	0.0815109	1006
2	rs12620502	C	A	0.272366	1006
2	rs112386241	T	C	0.0815109	1006
2	rs4662391	A	C	0.722664	1006
2	rs111427713	C	T	0.0815109	1006
2	rs13027109	A	C	0.642147	1006
2	rs78101158	C	G	0.0178926	1006
2	rs189822089	C	G	0.0188867	1006
2	rs185626044	A	G	0.0218688	1006
2	rs72852183	A	T	0.0815109	1006
2	rs145310765	C	T	0.0178926	1006
2	rs11679253	A	G	0.723658	1006
2	rs6707047	A	G	0.723658	1006
2	rs7603516	T	G	0.082505	1006
2	rs6430066	T	C	0.384692	1006
2	rs13025948	G	A	0.641153	1006
2	rs114197380	G	A	0.0188867	1006
2	rs72852194	A	T	0.054672	1006
2	rs13032840	G	A	0.642147	1006
2	rs72852199	C	T	0.0815109	1006
2	rs77734975	T	C	0.0467197	1006
2	rs6728198	A	C	0.722664	1006
2	rs13003467	A	G	0.725646	1006
2	rs11683692	T	C	0.054672	1006
2	rs4662393	G	T	0.641153	1006
2	rs72853207	T	C	0.0815109	1006
2	rs13008442	T	C	0.723658	1006
2	rs115208774	G	T	0.0238569	1006
2	rs72853210	A	G	0.0815109	1006
2	rs113808578	C	T	0.0188867	1006
2	rs11675927	G	T	0.0815109	1006
2	rs10928227	T	C	0.641153	1006
2	rs11900456	A	G	0.722664	1006
2	rs11902294	A	T	0.723658	1006
2	rs72853214	A	C	0.0815109	1006
2	rs11883829	A	G	0.640159	1006
2	rs142572095	C	T	0.0178926	1006
2	rs17743578	G	A	0.0188867	1006
2	rs990847	C	T	0.641153	1006
2	rs76678482	G	C	0.0218688	1006
2	rs10496968	C	T	0.643141	1006
2	rs11689575	C	T	0.082505	1006
2	rs72853221	C	A	0.0815109	1006
2	rs115220736	G	T	0.0188867	1006
2	rs13413613	C	T	0.271372	1006
2	rs143938461	C	A	0.0198807	1006
2	rs112581065	G	A	0.026839	1006
2	rs2086748	G	A	0.723658	1006
2	rs72853226	C	A	0.0815109	1006
2	rs190565675	G	A	0.0139165	1006
2	rs76960375	A	T	0.0815109	1006
2	rs1483499	A	G	0.642147	1006
2	rs115443564	C	T	0.0109344	1006
2	rs139765462	G	A	0.0168986	1006
2	rs13391179	G	A	0.114314	1006
2	rs13416364	A	T	0.271372	1006
2	rs72853229	A	G	0.0815109	1006
2	rs4662394	G	T	0.722664	1006
2	rs56862595	T	C	0.082505	1006
2	rs72853234	A	G	0.082505	1006
2	rs59663223	C	T	0.082505	1006
2	rs1825334	C	T	0.641153	1006
2	rs113593659	G	A	0.0815109	1006
2	rs115885447	G	A	0.0159046	1006
2	rs138441001	A	G	0.0188867	1006
2	rs10432351	G	A	0.641153	1006
2	rs67365209	A	C	0.0815109	1006
2	rs75569979	C	T	0.0188867	1006
2	rs4662231	A	G	0.723658	1006
2	rs4662232	G	T	0.640159	1006
2	rs1483490	T	C	0.115308	1006
2	rs72853247	C	T	0.0815109	1006
2	rs7575857	C	T	0.722664	1006
2	rs141488599	A	G	0.0328032	1006
2	rs138604943	T	C	0.0149105	1006
2	rs113962082	A	C	0.0188867	1006
2	rs114694392	A	T	0.0337972	1006
2	rs1905347	G	A	0.640159	1006
2	rs72853253	C	T	0.0815109	1006
2	rs11687464	G	A	0.0815109	1006
2	rs1994155	G	C	0.27336	1006
2	rs79597288	A	G	0.0188867	1006
2	rs1483491	A	G	0.641153	1006
2	rs78035622	C	T	0.0387674	1006
2	rs116083781	A	C	0.0198807	1006
2	rs17478790	T	C	0.028827	1006
2	rs12611966	G	T	0.272366	1006
2	rs11674685	C	A	0.0815109	1006
2	rs11674690	C	T	0.641153	1006
2	rs78305823	T	C	0.0387674	1006
2	rs1384779	T	C	0.723658	1006
2	rs140941262	A	T	0.0129225	1006
2	rs72853263	G	T	0.082505	1006
2	rs74739161	T	C	0.0188867	1006
2	rs76318082	C	T	0.0954274	1006
2	rs2128802	A	G	0.292247	1006
2	rs10928228	C	T	0.701789	1006
2	rs2128803	C	A	0.106362	1006
2	rs111672239	A	T	0.0248509	1006
2	rs10754919	G	A	0.701789	1006
2	rs1085459	A	T	0.700795	1006
2	rs12328700	C	T	0.293241	1006
2	rs1085460	A	G	0.701789	1006
2	rs75668235	G	A	0.0437376	1006
2	rs1092395	C	G	0.698807	1006
2	rs1085461	A	G	0.700795	1006
2	rs786486	C	T	0.700795	1006
2	rs12165166	G	A	0.116302	1006
2	rs76061803	A	G	0.0377734	1006
2	rs10181009	G	T	0.293241	1006
2	rs706624	A	C	0.700795	1006
2	rs706625	G	A	0.699801	1006
2	rs786487	T	G	0.700795	1006
2	rs786489	G	A	0.700795	1006
2	rs786490	G	T	0.699801	1006
2	rs2381663	C	T	0.699801	1006
2	rs786492	A	G	0.699801	1006
2	rs987762	G	A	0.700795	1006
2	rs786493	A	G	0.700795	1006
2	rs13396130	A	G	0.294235	1006
2	rs138121245	C	G	0.0318091	1006
2	rs786494	A	G	0.701789	1006
2	rs77852018	G	A	0.0735586	1006
2	rs13028678	G	A	0.296223	1006
2	rs786495	G	A	0.701789	1006
2	rs786498	G	A	0.700795	1006
2	rs13018654	C	T	0.700795	1006
2	rs3856365	A	T	0.628231	1006
2	rs74547072	A	T	0.082505	1006
2	rs786499	G	C	0.628231	1006
2	rs11899456	T	A	0.627237	1006
2	rs786500	G	A	0.700795	1006
2	rs76562133	A	T	0.0725646	1006
2	rs78373137	C	T	0.0725646	1006
2	rs9646654	A	T	0.294235	1006
2	rs786502	C	T	0.700795	1006
2	rs1528186	A	T	0.627237	1006
2	rs10928229	A	T	0.357853	1006
2	rs10196836	C	T	0.321074	1006
2	rs17407109	C	T	0.0457256	1006
2	rs786479	G	C	0.982107	1006
2	rs786480	C	A	0.982107	1006
2	rs786481	G	A	0.982107	1006
2	rs10928230	T	C	0.616302	1006
2	rs114660480	A	G	0.0725646	1006
2	rs1384781	T	C	0.615308	1006
2	rs72853286	A	G	0.0854871	1006
2	rs17479071	A	G	0.348907	1006
2	rs74407770	G	A	0.0318091	1006
2	rs62169565	G	A	0.0974155	1006
2	rs1483494	C	T	0.280318	1006
2	rs75116068	G	A	0.0477137	1006
2	rs786483	C	T	0.883698	1006
2	rs11690035	C	T	0.0646123	1006
2	rs1406120	A	G	0.114314	1006
2	rs7564932	A	G	0.114314	1006
2	rs16855340	T	A	0.220676	1006
2	rs4662399	C	T	0.0168986	1006
2	rs6713286	T	C	0.114314	1006
2	rs6755745	G	T	0.114314	1006
2	rs77647069	G	A	0.0646123	1006
2	rs114690247	C	T	0.0198807	1006
2	rs115458621	A	G	0.10338	1006
2	rs73963972	T	C	0.114314	1006
2	rs34427735	G	T	0.0238569	1006
2	rs115590225	G	A	0.0646123	1006
2	rs6721590	A	G	0.114314	1006
2	rs1811427	G	A	0.0497018	1006
2	rs7567344	T	A	0.114314	1006
2	rs74684058	C	T	0.0646123	1006
2	rs13421786	A	T	0.115308	1006
2	rs7560871	G	A	0.0646123	1006
2	rs7577771	T	C	0.115308	1006
2	rs62169567	T	C	0.389662	1006
2	rs13417131	T	C	0.115308	1006
2	rs79417857	G	A	0.0477137	1006
2	rs143331578	C	A	0.0139165	1006
2	rs7598063	A	G	0.115308	1006
2	rs7585840	T	C	0.115308	1006
2	rs10188324	C	T	0.0506958	1006
2	rs6736669	A	G	0.114314	1006
2	rs6711335	C	A	0.114314	1006
2	rs13412936	T	G	0.115308	1006
2	rs28414958	G	A	0.0656064	1006
2	rs11688320	T	G	0.115308	1006
2	rs16824159	G	A	0.0497018	1006
2	rs11682590	G	C	0.0646123	1006
2	rs114187429	A	G	0.0487078	1006
2	rs11682833	C	T	0.0646123	1006
2	rs16824165	G	A	0.114314	1006
2	rs74681656	A	C	0.0646123	1006
2	rs11676199	A	G	0.0646123	1006
2	rs67157443	C	T	0.0258449	1006
2	rs2918594	A	G	0.0646123	1006
2	rs62169568	A	T	0.230616	1006
2	rs6430068	G	A	0.11332	1006
2	rs6430069	G	A	0.114314	1006
2	rs115483638	G	A	0.0198807	1006
2	rs112086462	C	T	0.0337972	1006
2	rs17479253	T	A	0.028827	1006
2	rs17479267	C	T	0.306163	1006
2	rs76808502	G	C	0.0238569	1006
2	rs6754982	A	G	0.301193	1006
2	rs77857717	C	G	0.0119284	1006
2	rs7591518	T	C	0.312127	1006
2	rs28372104	C	G	0.307157	1006
2	rs6738560	G	A	0.719682	1006
2	rs1438900	A	C	0.413519	1006
2	rs79469108	C	T	0.0367793	1006
2	rs78072928	T	C	0.0367793	1006
2	rs113874964	C	T	0.220676	1006
2	rs7603126	C	A	0.420477	1006
2	rs116314224	G	A	0.05666	1006
2	rs72853300	C	T	0.109344	1006
2	rs62169570	G	A	0.419483	1006
2	rs11677125	G	C	0.419483	1006
2	rs11677207	C	T	0.419483	1006
2	rs11677298	G	T	0.419483	1006
2	rs11677257	C	A	0.111332	1006
2	rs17407414	C	T	0.297217	1006
2	rs2118775	A	G	0.629225	1006
2	rs2077917	C	T	0.418489	1006
2	rs80185640	A	G	0.0397614	1006
2	rs7598305	G	T	0.307157	1006
2	rs7571520	A	T	0.417495	1006
2	rs115908505	G	A	0.0427435	1006
2	rs6430071	G	A	0.300199	1006
2	rs1918877	T	A	0.420477	1006
2	rs62169571	A	T	0.301193	1006
2	rs1918876	G	A	0.110338	1006
2	rs35684585	A	G	0.301193	1006
2	rs34528635	G	A	0.301193	1006
2	rs34944792	G	C	0.0238569	1006
2	rs4662402	C	T	0.720676	1006
2	rs6729614	A	G	0.302187	1006
2	rs77659393	A	G	0.0387674	1006
2	rs974755	G	A	0.300199	1006
2	rs10928231	T	C	0.720676	1006
2	rs10928232	G	A	0.72167	1006
2	rs1438896	T	C	0.720676	1006
2	rs17407477	C	T	0.260437	1006
2	rs61488890	G	A	0.05666	1006
2	rs786268	G	T	0.642147	1006
2	rs75956983	G	A	0.05666	1006
2	rs786267	A	G	0.641153	1006
2	rs786266	T	A	0.700795	1006
2	rs62169573	A	G	0.0129225	1006
2	rs17407498	T	C	0.310139	1006
2	rs57969627	G	T	0.308151	1006
2	rs786264	A	C	0.699801	1006
2	rs17479393	A	T	0.22167	1006
2	rs60211308	T	C	0.05666	1006
2	rs786263	T	C	0.701789	1006
2	rs1319685	T	G	0.311133	1006
2	rs144830965	G	T	0.0139165	1006
2	rs146753886	G	A	0.05666	1006
2	rs191329708	G	A	0.0129225	1006
2	rs148912137	C	T	0.219682	1006
2	rs1085420	T	G	0.112326	1006
2	rs786279	T	C	0.698807	1006
2	rs59001323	C	G	0.05666	1006
2	rs73005549	T	C	0.05666	1006
2	rs786280	C	T	0.697813	1006
2	rs796797	G	A	0.641153	1006
2	rs706626	T	C	0.700795	1006
2	rs56260527	T	C	0.05666	1006
2	rs62169587	C	T	0.0129225	1006
2	rs76131474	T	C	0.0129225	1006
2	rs73007412	T	A	0.05666	1006
2	rs786270	C	G	0.699801	1006
2	rs17407553	C	T	0.0129225	1006
2	rs34388422	C	T	0.0248509	1006
2	rs150694293	C	T	0.00894632	1006
2	rs140039951	A	G	0.0258449	1006
2	rs786271	G	A	0.635189	1006
2	rs59373098	C	A	0.05666	1006
2	rs10928234	C	T	0.05666	1006
2	rs75706763	A	G	0.0675944	1006
2	rs13009019	A	G	0.333002	1006
2	rs786272	G	A	0.647117	1006
2	rs786273	G	A	0.572565	1006
2	rs9646680	T	G	0.427435	1006
2	rs9646681	G	A	0.0208748	1006
2	rs114232725	G	A	0.0129225	1006
2	rs786274	G	A	0.571571	1006
2	rs4508546	T	A	0.0705765	1006
2	rs2918596	A	G	0.574553	1006
2	rs2579022	T	C	0.632207	1006
2	rs74774921	A	G	0.0178926	1006
2	rs1438897	G	A	0.0984095	1006
2	rs72854415	A	G	0.225646	1006
2	rs72854416	G	A	0.224652	1006
2	rs2579023	G	C	0.574553	1006
2	rs7557112	C	T	0.05666	1006
2	rs7573849	T	A	0.05666	1006
2	rs813684	C	T	0.624254	1006
2	rs10928235	A	T	0.225646	1006
2	rs812530	G	T	0.631213	1006
2	rs150553079	C	A	0.00695825	1006
2	rs116338453	G	A	0.0308151	1006
2	rs786218	T	G	0.631213	1006
2	rs58117425	G	A	0.21173	1006
2	rs11679718	G	A	0.0964215	1006
2	rs11680871	C	T	0.224652	1006
2	rs786223	G	A	0.574553	1006
2	rs72854425	C	A	0.0467197	1006
2	rs706627	G	A	0.574553	1006
```
