## Supplementary material for "Characterization of shared and ancestry-specific signals driving complex traits using multi-ancestry fine-mapping": s1_snps.txt

```
rs7582863
rs78166812
rs75389827
rs768145
rs12467836
rs12233007
rs80121990
rs112743214
rs55951961
rs148433284
rs16823337
rs16823339
rs66732679
rs787164
rs787165
rs11692019
rs706622
rs787166
rs4662216
rs1011397
rs787167
rs6757935
rs973543
rs11888898
rs183557048
rs72851889
rs72851890
rs62167032
rs787170
rs787171
rs80313581
rs787172
rs12618509
rs28521602
rs62167033
rs12612842
rs35304150
rs141622290
rs112925688
rs72851896
rs12619798
rs35790422
rs116643277
rs78276228
rs16823360
rs3755088
rs56385884
rs147412172
rs16823361
rs60305932
rs9678811
rs787175
rs72852907
rs72852908
rs58186643
rs7572132
rs75462555
rs80037613
rs16823373
rs56123489
rs72852911
rs115605789
rs12472227
rs55909757
rs35548636
rs143349323
rs72852913
rs79274669
rs114105856
rs182786426
rs61202373
rs12621041
rs16823379
rs78865109
rs116726624
rs72852918
rs16823382
rs72852924
rs146235644
rs76965798
rs787182
rs77945990
rs56271766
rs74617157
rs2111671
rs72852926
rs1257048
rs7606556
rs72852929
rs72852930
rs62167037
rs115564139
rs72852932
rs144137334
rs13000747
rs72852936
rs72852938
rs72852941
rs73962160
rs143703487
rs76518784
rs72852945
rs80034147
rs77879782
rs55681388
rs4662361
rs55634187
rs62167038
rs72852947
rs72852948
rs72852949
rs77755028
rs112054315
rs76913254
rs79068867
rs55668379
rs56120346
rs76435897
rs55803436
rs55922892
rs55767081
rs75342549
rs56090763
rs115185007
rs56166856
rs56203039
rs13402935
rs55933933
rs77168512
rs75584646
rs79752290
rs78101162
rs72852962
rs78684876
rs76902311
rs72852967
rs10185661
rs75433884
rs4662362
rs4662363
rs72852969
rs76268297
rs79898812
rs1469474
rs112305340
rs145156888
rs3806480
rs3820756
rs3806479
rs3806478
rs62167040
rs56317913
rs74499945
rs74837869
rs80110698
rs56136411
rs28648869
rs28679451
rs75047350
rs77352310
rs115204238
rs17722778
rs72852978
rs72852982
rs77554630
rs78235144
rs80030513
rs10928205
rs1864245
rs77919487
rs72852985
rs74740576
rs115626554
rs116153094
rs113458869
rs76313141
rs75242750
rs57407763
rs80316181
rs74751599
rs1861878
rs79900296
rs16823411
rs75359101
rs78387130
rs56361359
rs56181240
rs55766236
rs72852992
rs72852993
rs6747609
rs77401261
rs16823412
rs56332803
rs6719835
rs79179521
rs17666494
rs56048525
rs72852998
rs72852999
rs72853001
rs76320947
rs72854104
rs150941479
rs56947011
rs56038451
rs57286143
rs72854106
rs1465366
rs1465367
rs28544584
rs959766
rs959767
rs79290618
rs1465368
rs12615549
rs115264031
rs77356085
rs9287357
rs80139620
rs72854112
rs114660925
rs78042952
rs56411188
rs4662364
rs1560222
rs149322448
rs6725251
rs55772185
rs7602624
rs111612440
rs114696814
rs74907932
rs77406766
rs186983744
rs62167042
rs12614766
rs1560223
rs34858651
rs147205787
rs17666845
rs56105455
rs55795630
rs78578807
rs76810674
rs72854123
rs4662366
rs78537412
rs72854129
rs115902509
rs7572015
rs10496956
rs2082023
rs67782055
rs147310674
rs72854142
rs77254472
rs6430050
rs77963138
rs79495864
rs16823475
rs72854147
rs55883773
rs28789733
rs79694642
rs7608953
rs16823476
rs16823481
rs10496957
rs111920801
rs1366678
rs16823487
rs182433635
rs17667653
rs16823488
rs16823489
rs16823491
rs72854159
rs17673232
rs182706235
rs111259622
rs76337741
rs142825199
rs7568178
rs60554222
rs62167050
rs145427896
rs181321657
rs6757980
rs142888241
rs189194169
rs72854165
rs34429810
rs1560224
rs75314498
rs72854170
rs4662217
rs56349864
rs56119149
rs76852460
rs148332905
rs187069575
rs16848271
rs72854176
rs12997988
rs12613814
rs35834583
rs10445654
rs55716423
rs1429096
rs74639782
rs149337774
rs1429097
rs16823520
rs1429098
rs149659833
rs13430190
rs78559509
rs77291958
rs6707998
rs7576105
rs7606720
rs72854193
rs72854195
rs76739884
rs7564488
rs1427315
rs3731958
rs112765093
rs78974453
rs59687135
rs72854200
rs72855503
rs17724776
rs58738282
rs10184082
rs76015791
rs72855507
rs67551205
rs1344627
rs10173322
rs10197599
rs12463773
rs144579882
rs72855511
rs1427310
rs116182380
rs56395361
rs34624793
rs148513512
rs16823541
rs146844383
rs72855515
rs72855517
rs4662368
rs13415860
rs12616927
rs1344628
rs115661348
rs59697679
rs13411437
rs73008247
rs73964929
rs16855315
rs72855518
rs149306552
rs115146984
rs76680057
rs6726343
rs79391826
rs6707579
rs10439191
rs10439175
rs28705915
rs75541306
rs7563626
rs189412921
rs13416245
rs28479091
rs13406608
rs13406634
rs2303544
rs74803473
rs77530648
rs79034922
rs4662369
rs10460254
rs28420848
rs77503859
rs76961792
rs62167056
rs16823566
rs16823569
rs75171762
rs13383062
rs6758648
rs72855525
rs62167058
rs62167059
rs62169160
rs72855530
rs115159647
rs6725333
rs10191725
rs62169161
rs6715658
rs6716723
rs6731750
rs114536986
rs13033857
rs3820755
rs10928206
rs62169162
rs75673818
rs138122706
rs13392253
rs76524628
rs16823583
rs10496961
rs116464431
rs147013419
rs75738497
rs114231850
rs34965764
rs148107998
rs114352638
rs78660121
rs62169164
rs77042232
rs13432930
rs115666273
rs12622422
rs16855320
rs116156680
rs17674786
rs72855540
rs75720594
rs75764435
rs1012272
rs62169165
rs78713275
rs16823604
rs116230104
rs78233522
rs112625020
rs144603356
rs113376489
rs72855552
rs147474099
rs60152197
rs62169169
rs72855553
rs113762205
rs12151646
rs4662218
rs112217598
rs142790361
rs4662371
rs62169170
rs77037167
rs181327340
rs13384744
rs74966768
rs141432376
rs147227070
rs7589628
rs62169171
rs71428027
rs183287052
rs12620547
rs6758720
rs76163260
rs111328807
rs13419007
rs72855562
rs34946028
rs75982367
rs62169173
rs115841410
rs62169174
rs115581507
rs72858407
rs56175708
rs147758155
rs114921057
rs182962348
rs11886379
rs368608741
rs12615626
rs148990406
rs78947208
rs76900466
rs997840
rs75930901
rs190301887
rs7581413
rs114348504
rs62169185
rs7588281
rs62169186
rs150048916
rs62169187
rs74648924
rs10496962
rs72858408
rs143855392
rs62169189
rs115731903
rs78117254
rs115253135
rs138791222
rs114751656
rs77378499
rs62169190
rs34883257
rs2381575
rs10496963
rs62169191
rs2081776
rs111567851
rs62169192
rs62169194
rs116600021
rs76213422
rs75932453
rs62169195
rs11891991
rs36006777
rs28634943
rs80125638
rs536448014
rs138716915
rs13024698
rs79888994
rs112659612
rs13383608
rs140919966
rs76462463
rs71404499
rs75156687
rs77044112
rs187290558
rs6722360
rs78574499
rs10167323
rs144040419
rs56003938
rs1427654
rs62169196
rs13425139
rs111873074
rs115578534
rs75558964
rs114878534
rs77229859
rs10206546
rs62169197
rs12185711
rs148639213
rs139427274
rs114925259
rs13009027
rs115935920
rs116229258
rs76456803
rs3928425
rs35359264
rs78719985
rs7580080
rs56240638
rs6734270
rs35339313
rs12991836
rs62169201
rs16855324
rs74433670
rs11888238
rs111563678
rs35783446
rs35015447
rs13003631
rs10185359
rs35213774
rs77239950
rs68066623
rs13009259
rs77872690
rs72858422
rs11683355
rs10197694
rs55755433
rs35728039
rs59540391
rs56345457
rs72858430
rs3770305
rs187676497
rs7560525
rs11680290
rs3755090
rs72858437
rs3755091
rs6430057
rs149823648
rs16823675
rs11904051
rs72858441
rs55636104
rs6748886
rs7600752
rs16823683
rs34227912
rs114021064
rs10928212
rs10210063
rs3821064
rs13016542
rs10192562
rs12996983
rs146227739
rs6721820
rs12614546
rs2288353
rs148307067
rs67375672
rs71428031
rs10164806
rs72858464
rs17738837
rs13401103
rs116838871
rs72858474
rs67710699
rs35846190
rs13013418
rs74677212
rs10180963
rs16823732
rs72858481
rs7568133
rs10187892
rs16823737
rs4662221
rs12105918
rs10197368
rs7582631
rs7597006
rs75149973
rs72858496
rs62169209
rs72858498
rs76920958
rs731108
rs1427298
rs7599224
rs993765
rs10179303
rs7562247
rs185847802
rs13389578
rs13401515
rs62169219
rs116044364
rs12327962
rs17677410
rs17677434
rs13002663
rs10172508
rs11893047
rs7605612
rs139273704
rs13403907
rs11892740
rs144894168
rs75275454
rs142131902
rs2114593
rs28475137
rs28610014
rs13382811
rs17677601
rs13396535
rs62169220
rs6717029
rs10187371
rs10187455
rs10187477
rs10198698
rs10198706
rs9287359
rs9287360
rs13410341
rs1427297
rs6430059
rs1365777
rs12052925
rs12624246
rs17739820
rs890583
rs749234
rs890582
rs749233
rs62169222
rs77121599
rs78786854
rs4662223
rs7598022
rs7598023
rs7600781
rs6724648
rs1365779
rs76344693
rs72992185
rs116237319
rs6755392
rs17678182
rs10197024
rs13398550
rs145881209
rs80105839
rs114721169
rs77157413
rs1060451
rs1060448
rs62169223
rs113320350
rs6761789
rs75805901
rs114021448
rs16823815
rs12691693
rs78783951
rs12465813
rs1035822
rs4556923
rs6705150
rs74850923
rs7564469
rs145906554
rs79945568
rs12471396
rs112271612
rs2033159
rs78445165
rs72860053
rs116653250
rs965190
rs111400321
rs74370058
rs78588471
rs76072181
rs6740731
rs116497883
rs140430007
rs114229477
rs116970322
rs62169235
rs139846712
rs146048066
rs3806475
rs1465531
rs13022959
rs57360067
rs12691694
rs75224451
rs7602487
rs79391583
rs76055423
rs13027627
rs17678683
rs10928219
rs10928220
rs1469346
rs17884855
rs16823835
rs116199202
rs79540568
rs4662375
rs11692428
rs11681490
rs62169238
rs4564722
rs10173242
rs13034331
rs13034360
rs187801579
rs112016285
rs17740744
rs35766785
rs34586719
rs10183472
rs11682712
rs112598708
rs2052807
rs4662376
rs4662377
rs79084776
rs17689809
rs79599947
rs12996668
rs17689833
rs66955245
rs61189451
rs6744461
rs184850331
rs140444775
rs16823846
rs13012279
rs12466177
rs12466240
rs13012234
rs112805946
rs13018460
rs72850616
rs77066002
rs1365778
rs114938764
rs11691480
rs16823853
rs184094457
rs4662226
rs4662227
rs7581838
rs72850624
rs72850626
rs147922204
rs34698778
rs16823855
rs115131221
rs145480850
rs16823860
rs72997848
rs149563950
rs113101090
rs13390232
rs1427299
rs17741144
rs1966556
rs4662378
rs4662379
rs4662380
rs10205718
rs77513726
rs6746122
rs75648604
rs1256914
rs6722387
rs4662381
rs16823865
rs72850634
rs56698253
rs72850637
rs146758436
rs16823866
rs184432871
rs17741296
rs13413446
rs10196007
rs10196335
rs78293485
rs1541780
rs10187303
rs12471130
rs112279354
rs59998168
rs182841425
rs4563167
rs13409209
rs17741497
rs13409684
rs1427502
rs116350483
rs78729550
rs890620
rs4143008
rs16823886
rs1559964
rs76764676
rs12467963
rs112901584
rs6738630
rs10187896
rs4662382
rs112448560
rs114836633
rs1427506
rs7355746
rs12478157
rs10803510
rs77230051
rs74640750
rs78299333
rs10496964
rs17690892
rs17741930
rs113767806
rs1346343
rs17741991
rs1427507
rs1427508
rs6727224
rs76571112
rs1346344
rs2162571
rs111723298
rs75917352
rs78124382
rs4662385
rs148418600
rs79924215
rs79106351
rs78946883
rs116098515
rs10201960
rs74695155
rs4662386
rs7565134
rs75490288
rs16823927
rs12691695
rs113802262
rs1035837
rs2381649
rs12470032
rs13020210
rs10496965
rs75143917
rs79863936
rs767381
rs114392996
rs113020340
rs34883194
rs182056013
rs184906232
rs4143011
rs145731736
rs1427500
rs12691696
rs116548736
rs116116577
rs140544875
rs149534337
rs1834787
rs4662388
rs143882800
rs6745169
rs6731249
rs117955634
rs137954327
rs80247874
rs1427499
rs10201496
rs77864345
rs71428040
rs150684124
rs146661395
rs74697736
rs12104619
rs59649507
rs1896453
rs72850698
rs72991962
rs12992855
rs35099259
rs12476394
rs1529387
rs11689322
rs35751842
rs4384720
rs72852115
rs78854156
rs61440197
rs185420664
rs72852120
rs144472701
rs6718158
rs72852122
rs1529386
rs142581832
rs12691698
rs76152050
rs79703663
rs6745079
rs12623452
rs1559962
rs1559961
rs72852128
rs72852130
rs77829947
rs13015001
rs980772
rs11685709
rs148866052
rs17691937
rs2195115
rs66537831
rs55990632
rs1896454
rs112511648
rs12477849
rs72852133
rs72852135
rs13409930
rs116603234
rs12997597
rs10205995
rs144697930
rs68017203
rs72852137
rs76909456
rs11685274
rs114696893
rs12478142
rs2381651
rs958501
rs958500
rs1384783
rs71428043
rs13016064
rs10496966
rs10496967
rs1427509
rs7595770
rs2254435
rs13013884
rs2195114
rs12476917
rs10928224
rs12991932
rs141845101
rs17692364
rs67382063
rs7579453
rs1365902
rs71428044
rs67963154
rs72852150
rs6752912
rs72852152
rs6756405
rs4471836
rs12471698
rs3856364
rs148794867
rs11691685
rs115062320
rs114076158
rs12470332
rs72852156
rs116146653
rs62167605
rs72852162
rs75957579
rs1351734
rs72852164
rs113784023
rs10928225
rs900554
rs1564697
rs62167606
rs74754482
rs11681525
rs145769020
rs10928226
rs74973835
rs10188368
rs10200647
rs10203655
rs72852173
rs12620502
rs112386241
rs4662391
rs111427713
rs13027109
rs78101158
rs189822089
rs185626044
rs72852183
rs145310765
rs11679253
rs6707047
rs7603516
rs6430066
rs13025948
rs114197380
rs72852194
rs13032840
rs72852199
rs77734975
rs6728198
rs13003467
rs11683692
rs4662393
rs72853207
rs13008442
rs115208774
rs72853210
rs113808578
rs11675927
rs10928227
rs11900456
rs11902294
rs72853214
rs11883829
rs142572095
rs17743578
rs990847
rs76678482
rs10496968
rs11689575
rs72853221
rs115220736
rs13413613
rs143938461
rs112581065
rs2086748
rs72853226
rs190565675
rs76960375
rs1483499
rs115443564
rs139765462
rs13391179
rs13416364
rs72853229
rs4662394
rs56862595
rs72853234
rs59663223
rs1825334
rs113593659
rs115885447
rs138441001
rs10432351
rs67365209
rs75569979
rs4662231
rs4662232
rs1483490
rs72853247
rs7575857
rs141488599
rs138604943
rs113962082
rs114694392
rs1905347
rs72853253
rs11687464
rs1994155
rs79597288
rs1483491
rs78035622
rs116083781
rs17478790
rs12611966
rs11674685
rs11674690
rs78305823
rs1384779
rs140941262
rs72853263
rs74739161
rs76318082
rs2128802
rs10928228
rs2128803
rs111672239
rs10754919
rs1085459
rs12328700
rs1085460
rs75668235
rs1092395
rs1085461
rs786486
rs12165166
rs76061803
rs10181009
rs706624
rs706625
rs786487
rs786489
rs786490
rs2381663
rs786492
rs987762
rs786493
rs13396130
rs138121245
rs786494
rs77852018
rs13028678
rs786495
rs786498
rs13018654
rs3856365
rs74547072
rs786499
rs11899456
rs786500
rs76562133
rs78373137
rs9646654
rs786502
rs1528186
rs10928229
rs10196836
rs17407109
rs786479
rs786480
rs786481
rs10928230
rs114660480
rs1384781
rs72853286
rs17479071
rs74407770
rs62169565
rs1483494
rs75116068
rs786483
rs11690035
rs1406120
rs7564932
rs16855340
rs4662399
rs6713286
rs6755745
rs77647069
rs114690247
rs115458621
rs73963972
rs34427735
rs115590225
rs6721590
rs1811427
rs7567344
rs74684058
rs13421786
rs7560871
rs7577771
rs62169567
rs13417131
rs79417857
rs143331578
rs7598063
rs7585840
rs10188324
rs6736669
rs6711335
rs13412936
rs28414958
rs11688320
rs16824159
rs11682590
rs114187429
rs11682833
rs16824165
rs74681656
rs11676199
rs67157443
rs2918594
rs62169568
rs6430068
rs6430069
rs115483638
rs112086462
rs17479253
rs17479267
rs76808502
rs6754982
rs77857717
rs7591518
rs28372104
rs6738560
rs1438900
rs79469108
rs78072928
rs113874964
rs7603126
rs116314224
rs72853300
rs62169570
rs11677125
rs11677207
rs11677298
rs11677257
rs17407414
rs2118775
rs2077917
rs80185640
rs7598305
rs7571520
rs115908505
rs6430071
rs1918877
rs62169571
rs1918876
rs35684585
rs34528635
rs34944792
rs4662402
rs6729614
rs77659393
rs974755
rs10928231
rs10928232
rs1438896
rs17407477
rs61488890
rs786268
rs75956983
rs786267
rs786266
rs62169573
rs17407498
rs57969627
rs786264
rs17479393
rs60211308
rs786263
rs1319685
rs144830965
rs146753886
rs191329708
rs148912137
rs1085420
rs786279
rs59001323
rs73005549
rs786280
rs796797
rs706626
rs56260527
rs62169587
rs76131474
rs73007412
rs786270
rs17407553
rs34388422
rs150694293
rs140039951
rs786271
rs59373098
rs10928234
rs75706763
rs13009019
rs786272
rs786273
rs9646680
rs9646681
rs114232725
rs786274
rs4508546
rs2918596
rs2579022
rs74774921
rs1438897
rs72854415
rs72854416
rs2579023
rs7557112
rs7573849
rs813684
rs10928235
rs812530
rs150553079
rs116338453
rs786218
rs58117425
rs11679718
rs11680871
rs786223
rs72854425
rs706627
```
