## Supplementary material for "Characterization of shared and ancestry-specific signals driving complex traits using multi-ancestry fine-mapping": s2.afreq

```
#CHROM	ID	REF	ALT	ALT_FREQS	OBS_CT
2	rs7582863	A	T	0.160714	1008
2	rs768145	C	T	0.159722	1008
2	rs12467836	G	A	0.808532	1008
2	rs12233007	G	A	0.14881	1008
2	rs80121990	G	A	0.180556	1008
2	rs112743214	C	T	0.0297619	1008
2	rs55951961	C	T	0.180556	1008
2	rs16823337	G	C	0.00694444	1008
2	rs16823339	T	G	0.0287698	1008
2	rs66732679	G	A	0.178571	1008
2	rs787164	C	T	0.821429	1008
2	rs787165	T	C	0.213294	1008
2	rs144030722	T	C	0.030754	1008
2	rs11692019	T	C	0.0287698	1008
2	rs706622	C	A	0.821429	1008
2	rs118057046	A	T	0.015873	1008
2	rs787166	G	A	0.188492	1008
2	rs4662216	G	A	0.0277778	1008
2	rs1011397	C	T	0.796627	1008
2	rs787167	C	T	0.188492	1008
2	rs6757935	A	G	0.204365	1008
2	rs973543	C	T	0.549603	1008
2	rs11888898	T	C	0.0585317	1008
2	rs141980591	T	G	0.0198413	1008
2	rs72851890	G	C	0.560516	1008
2	rs62167032	C	T	0.100198	1008
2	rs787170	G	A	0.169643	1008
2	rs787171	G	A	0.349206	1008
2	rs3731957	C	G	0.189484	1008
2	rs787172	T	C	0.832341	1008
2	rs75413117	G	T	0.111111	1008
2	rs12618509	C	T	0.162698	1008
2	rs28521602	C	T	0.0912698	1008
2	rs12612842	A	G	0.162698	1008
2	rs35304150	G	A	0.186508	1008
2	rs112925688	T	C	0.16369	1008
2	rs72851896	T	C	0.164683	1008
2	rs12619798	C	T	0.162698	1008
2	rs35790422	T	G	0.16369	1008
2	rs16823360	T	C	0.259921	1008
2	rs3755088	G	T	0.16369	1008
2	rs56385884	A	G	0.0902778	1008
2	rs79459257	C	T	0.0694444	1008
2	rs16823361	G	C	0.16369	1008
2	rs60305932	G	T	0.16369	1008
2	rs9678811	C	T	0.16369	1008
2	rs787175	C	T	0.782738	1008
2	rs72852907	T	C	0.16369	1008
2	rs72852908	A	G	0.16369	1008
2	rs58186643	C	T	0.16369	1008
2	rs77263371	T	C	0.0109127	1008
2	rs7572132	A	C	0.16369	1008
2	rs16823373	C	T	0.16369	1008
2	rs56123489	C	T	0.16369	1008
2	rs72852911	G	A	0.16369	1008
2	rs115605789	T	C	0.00793651	1008
2	rs35548636	A	C	0.0208333	1008
2	rs76901024	T	C	0.105159	1008
2	rs72852913	G	A	0.164683	1008
2	rs79274669	G	A	0.0882937	1008
2	rs61202373	T	C	0.16369	1008
2	rs12621041	A	G	0.16369	1008
2	rs16823379	G	T	0.0882937	1008
2	rs72852918	T	C	0.16369	1008
2	rs16823382	G	A	0.16369	1008
2	rs72852924	G	A	0.162698	1008
2	rs146235644	G	A	0.162698	1008
2	rs76965798	T	C	0.0744048	1008
2	rs787182	C	T	0.532738	1008
2	rs56271766	G	T	0.0892857	1008
2	rs2111671	C	T	0.162698	1008
2	rs149356372	A	G	0.0188492	1008
2	rs72852926	G	A	0.172619	1008
2	rs1257048	A	G	0.78869	1008
2	rs7606556	T	C	0.258929	1008
2	rs72852929	T	A	0.172619	1008
2	rs72852930	A	G	0.172619	1008
2	rs376086040	C	T	0.0297619	1008
2	rs115564139	C	T	0.172619	1008
2	rs72852932	A	G	0.172619	1008
2	rs13000747	G	A	0.00198413	1008
2	rs72852936	T	C	0.172619	1008
2	rs72852938	C	G	0.172619	1008
2	rs72852941	T	C	0.172619	1008
2	rs73962160	G	A	0.172619	1008
2	rs148966969	T	C	0.0238095	1008
2	rs72852945	T	A	0.258929	1008
2	rs80034147	G	C	0.0863095	1008
2	rs77879782	T	C	0.0863095	1008
2	rs55681388	G	A	0.0803571	1008
2	rs4662361	A	G	0.0863095	1008
2	rs55634187	G	A	0.172619	1008
2	rs72852947	G	A	0.172619	1008
2	rs72852948	T	C	0.172619	1008
2	rs72852949	T	C	0.258929	1008
2	rs117484503	G	A	0.0109127	1008
2	rs77755028	C	A	0.0813492	1008
2	rs76913254	G	A	0.0803571	1008
2	rs79068867	C	T	0.0803571	1008
2	rs56120346	G	C	0.172619	1008
2	rs75766270	T	C	0.0248016	1008
2	rs55803436	A	G	0.0803571	1008
2	rs55922892	T	C	0.0863095	1008
2	rs55767081	C	T	0.258929	1008
2	rs75342549	C	T	0.0863095	1008
2	rs56090763	A	T	0.172619	1008
2	rs77274348	A	C	0.0634921	1008
2	rs56166856	T	G	0.172619	1008
2	rs56203039	C	T	0.0863095	1008
2	rs13402935	C	T	0.185516	1008
2	rs117759070	T	C	0.0436508	1008
2	rs55933933	C	T	0.252976	1008
2	rs77168512	G	A	0.0803571	1008
2	rs75584646	A	C	0.0863095	1008
2	rs78101162	T	C	0.0863095	1008
2	rs72852962	G	A	0.252976	1008
2	rs78684876	C	T	0.0763889	1008
2	rs76902311	C	T	0.0763889	1008
2	rs72852967	A	G	0.172619	1008
2	rs10185661	G	A	0.196429	1008
2	rs75433884	C	T	0.0823413	1008
2	rs4662362	C	T	0.0823413	1008
2	rs4662363	A	G	0.0833333	1008
2	rs72852969	C	T	0.172619	1008
2	rs76268297	C	G	0.0823413	1008
2	rs79898812	G	C	0.0823413	1008
2	rs1469474	A	G	0.25496	1008
2	rs3806480	G	C	0.0753968	1008
2	rs3820756	A	T	0.172619	1008
2	rs3806479	G	A	0.0753968	1008
2	rs3806478	C	G	0.0763889	1008
2	rs56317913	G	A	0.0753968	1008
2	rs74499945	C	T	0.0753968	1008
2	rs74837869	A	G	0.0753968	1008
2	rs80110698	A	G	0.0753968	1008
2	rs56136411	T	G	0.172619	1008
2	rs140562538	T	A	0.0198413	1008
2	rs28648869	G	A	0.248016	1008
2	rs28679451	G	A	0.172619	1008
2	rs75047350	T	A	0.0813492	1008
2	rs77352310	A	G	0.0753968	1008
2	rs115204238	C	T	0.00793651	1008
2	rs72852978	G	A	0.171627	1008
2	rs72852982	G	A	0.171627	1008
2	rs77554630	T	C	0.0823413	1008
2	rs78235144	A	G	0.0823413	1008
2	rs80030513	G	A	0.0813492	1008
2	rs116644007	G	C	0.0119048	1008
2	rs146296354	G	A	0.0515873	1008
2	rs117317939	C	T	0.0406746	1008
2	rs10928205	T	C	0.230159	1008
2	rs1864245	T	C	0.172619	1008
2	rs77919487	C	A	0.0763889	1008
2	rs72852985	C	T	0.172619	1008
2	rs74740576	C	G	0.0763889	1008
2	rs113458869	G	A	0.186508	1008
2	rs76313141	C	T	0.077381	1008
2	rs75242750	C	G	0.0763889	1008
2	rs57407763	G	A	0.261905	1008
2	rs80316181	C	T	0.0763889	1008
2	rs74751599	A	T	0.0803571	1008
2	rs1861878	T	C	0.185516	1008
2	rs79900296	G	C	0.0813492	1008
2	rs16823411	T	C	0.0763889	1008
2	rs75359101	G	A	0.0753968	1008
2	rs78387130	A	G	0.0753968	1008
2	rs56361359	G	A	0.0753968	1008
2	rs56181240	A	T	0.0753968	1008
2	rs55766236	C	T	0.0753968	1008
2	rs72852992	A	G	0.185516	1008
2	rs72852993	C	T	0.185516	1008
2	rs6747609	A	G	0.263889	1008
2	rs77401261	T	C	0.0793651	1008
2	rs16823412	C	G	0.264881	1008
2	rs56332803	A	G	0.264881	1008
2	rs6719835	G	A	0.264881	1008
2	rs79179521	G	A	0.077381	1008
2	rs56048525	C	T	0.077381	1008
2	rs72852998	T	C	0.185516	1008
2	rs72852999	C	T	0.185516	1008
2	rs72853001	T	A	0.185516	1008
2	rs80115165	T	C	0.0763889	1008
2	rs72854104	A	T	0.271825	1008
2	rs56947011	T	C	0.268849	1008
2	rs56038451	C	T	0.261905	1008
2	rs57286143	G	A	0.261905	1008
2	rs72854106	C	T	0.185516	1008
2	rs1465366	C	A	0.263889	1008
2	rs1465367	T	C	0.271825	1008
2	rs28544584	C	T	0.185516	1008
2	rs959766	A	C	0.272817	1008
2	rs959767	G	A	0.265873	1008
2	rs1465368	T	A	0.271825	1008
2	rs12615549	C	G	0.271825	1008
2	rs139851959	A	G	0.0128968	1008
2	rs142688946	A	G	0.0188492	1008
2	rs9287357	G	C	0.124008	1008
2	rs72854112	T	C	0.271825	1008
2	rs78042952	G	C	0.0873016	1008
2	rs56411188	T	C	0.271825	1008
2	rs75842916	T	C	0.0277778	1008
2	rs4662364	G	A	0.265873	1008
2	rs1560222	A	G	0.593254	1008
2	rs16823435	T	A	0.131944	1008
2	rs145358952	A	G	0.031746	1008
2	rs6725251	C	G	0.262897	1008
2	rs55772185	G	C	0.266865	1008
2	rs7602624	A	G	0.266865	1008
2	rs147699731	G	A	0.014881	1008
2	rs148735196	C	T	0.0198413	1008
2	rs149478093	G	A	0.0198413	1008
2	rs77406766	G	A	0.0763889	1008
2	rs138177177	C	T	0.0198413	1008
2	rs186983744	T	G	0.0684524	1008
2	rs149798421	G	T	0.0119048	1008
2	rs62167042	G	A	0.00198413	1008
2	rs12614766	A	G	0.185516	1008
2	rs141147966	T	C	0.014881	1008
2	rs17666845	A	G	0.382937	1008
2	rs56105455	T	A	0.267857	1008
2	rs55795630	G	T	0.263889	1008
2	rs77853030	C	T	0.124008	1008
2	rs72854123	C	T	0.186508	1008
2	rs4662366	A	G	0.27381	1008
2	rs72854129	A	C	0.185516	1008
2	rs7572015	T	C	0.27381	1008
2	rs10496956	C	T	0.843254	1008
2	rs2082023	T	A	0.578373	1008
2	rs67782055	G	A	0.264881	1008
2	rs142518108	A	G	0.0188492	1008
2	rs74561851	C	T	0.106151	1008
2	rs77254472	T	C	0.00198413	1008
2	rs6430050	T	C	0.263889	1008
2	rs77963138	G	A	0.078373	1008
2	rs16823475	T	G	0.27381	1008
2	rs72854147	G	C	0.27381	1008
2	rs55883773	C	A	0.185516	1008
2	rs28789733	G	A	0.843254	1008
2	rs79003646	A	T	0.0952381	1008
2	rs7608953	C	T	0.185516	1008
2	rs74717770	C	T	0.0119048	1008
2	rs141483037	G	C	0.0376984	1008
2	rs16823476	C	T	0.0843254	1008
2	rs16823481	A	G	0.185516	1008
2	rs149212254	G	C	0.0198413	1008
2	rs10496957	G	C	0.272817	1008
2	rs1366678	T	C	0.134921	1008
2	rs80292342	G	C	0.0238095	1008
2	rs16823487	T	C	0.186508	1008
2	rs17667653	G	A	0.380952	1008
2	rs141119204	C	G	0.014881	1008
2	rs16823488	T	C	0.266865	1008
2	rs16823489	T	C	0.128968	1008
2	rs16823491	A	G	0.266865	1008
2	rs111259622	G	A	0.270833	1008
2	rs76337741	G	A	0.1875	1008
2	rs142825199	G	A	0.0833333	1008
2	rs140027060	T	C	0.0248016	1008
2	rs7568178	C	G	0.372024	1008
2	rs60554222	A	G	0.376984	1008
2	rs145427896	C	T	0.573413	1008
2	rs6757980	A	G	0.269841	1008
2	rs142888241	G	T	0.0833333	1008
2	rs72854165	C	A	0.1875	1008
2	rs34429810	T	G	0.270833	1008
2	rs1560224	G	A	0.572421	1008
2	rs75314498	T	C	0.0892857	1008
2	rs4662217	C	G	0.271825	1008
2	rs56349864	G	A	0.275794	1008
2	rs56119149	A	T	0.271825	1008
2	rs187069575	C	T	0.0674603	1008
2	rs16848271	T	C	0.0892857	1008
2	rs72854176	A	G	0.185516	1008
2	rs80290036	A	G	0.0228175	1008
2	rs12997988	A	G	0.0198413	1008
2	rs75280609	G	A	0.0228175	1008
2	rs12613814	G	A	0.184524	1008
2	rs10445654	G	T	0.372024	1008
2	rs55716423	C	A	0.184524	1008
2	rs75991652	A	G	0.0793651	1008
2	rs1429096	T	C	0.0853175	1008
2	rs144850928	T	C	0.0168651	1008
2	rs1429097	A	G	0.275794	1008
2	rs16823520	T	C	0.275794	1008
2	rs1429098	C	A	0.0853175	1008
2	rs78559509	T	A	0.0902778	1008
2	rs77291958	C	A	0.0823413	1008
2	rs140963830	G	C	0.0198413	1008
2	rs6707998	T	G	0.373016	1008
2	rs374685218	G	A	0.00992063	1008
2	rs117934931	T	C	0.0277778	1008
2	rs7576105	A	G	0.577381	1008
2	rs7606720	G	C	0.378968	1008
2	rs373363489	T	C	0.0119048	1008
2	rs12053208	A	G	0.0406746	1008
2	rs72854193	G	A	0.185516	1008
2	rs76739884	T	C	0.0793651	1008
2	rs7564488	G	A	0.264881	1008
2	rs1427315	C	T	0.264881	1008
2	rs3731958	C	A	0.84127	1008
2	rs59687135	T	C	0.186508	1008
2	rs72854200	A	G	0.186508	1008
2	rs72855503	T	C	0.275794	1008
2	rs58738282	C	T	0.186508	1008
2	rs10184082	C	G	0.858135	1008
2	rs72855507	G	A	0.184524	1008
2	rs67551205	G	A	0.264881	1008
2	rs10173322	A	T	0.0873016	1008
2	rs10197599	G	A	0.0873016	1008
2	rs78637586	C	G	0.0565476	1008
2	rs12463773	T	A	0.142857	1008
2	rs114240667	T	C	0.0119048	1008
2	rs16823535	G	A	0.0595238	1008
2	rs181196658	G	C	0.0188492	1008
2	rs75179085	C	T	0.297619	1008
2	rs72855511	A	G	0.185516	1008
2	rs1427310	C	T	0.184524	1008
2	rs56395361	G	A	0.185516	1008
2	rs16823541	T	C	0.0912698	1008
2	rs4662368	C	G	0.0853175	1008
2	rs13415860	A	T	0.0813492	1008
2	rs12616927	T	A	0.127976	1008
2	rs1344628	A	G	0.0853175	1008
2	rs79302586	A	G	0.0138889	1008
2	rs115661348	T	C	0.124008	1008
2	rs59697679	G	A	0.124008	1008
2	rs143912312	G	A	0.0198413	1008
2	rs13411437	A	C	0.0853175	1008
2	rs73008247	A	C	0.0912698	1008
2	rs73964929	A	T	0.0873016	1008
2	rs16855315	T	C	0.0873016	1008
2	rs141887562	T	C	0.0188492	1008
2	rs180728646	C	T	0.00297619	1008
2	rs6726343	G	T	0.0853175	1008
2	rs6707579	G	A	0.0853175	1008
2	rs10439191	C	G	0.0853175	1008
2	rs10439175	C	T	0.0853175	1008
2	rs28705915	T	C	0.0912698	1008
2	rs75541306	C	G	0.00198413	1008
2	rs7563626	G	C	0.0813492	1008
2	rs76585700	T	G	0.0744048	1008
2	rs13416245	T	C	0.0912698	1008
2	rs28479091	T	C	0.0912698	1008
2	rs13406608	G	T	0.0813492	1008
2	rs13406634	C	G	0.0912698	1008
2	rs2303544	T	C	0.0912698	1008
2	rs74803473	T	C	0.0912698	1008
2	rs4662369	T	A	0.0853175	1008
2	rs149554582	T	C	0.0238095	1008
2	rs186787889	T	C	0.0198413	1008
2	rs10460254	T	G	0.766865	1008
2	rs28420848	G	A	0.0853175	1008
2	rs77503859	C	T	0.0803571	1008
2	rs141646862	C	T	0.0208333	1008
2	rs76961792	T	C	0.109127	1008
2	rs56062923	C	T	0.0188492	1008
2	rs16823566	G	T	0.0684524	1008
2	rs16823569	C	T	0.0684524	1008
2	rs13383062	G	C	0.0684524	1008
2	rs117085527	T	C	0.0168651	1008
2	rs6758648	C	T	0.0684524	1008
2	rs62167058	A	G	0.0684524	1008
2	rs62167059	G	A	0.0684524	1008
2	rs6725333	G	C	0.0684524	1008
2	rs10191725	C	T	0.0684524	1008
2	rs143914315	G	A	0.0208333	1008
2	rs6715658	C	T	0.0684524	1008
2	rs6716723	G	A	0.0684524	1008
2	rs6731750	T	C	0.0684524	1008
2	rs116685634	T	C	0.031746	1008
2	rs3820755	A	G	0.709325	1008
2	rs10928206	G	C	0.709325	1008
2	rs143018357	G	A	0.031746	1008
2	rs12466206	A	G	0.0188492	1008
2	rs13392253	A	G	0.0684524	1008
2	rs16823583	T	C	0.0684524	1008
2	rs10496961	C	T	0.0684524	1008
2	rs16823589	G	C	0.0357143	1008
2	rs148107998	G	C	0.113095	1008
2	rs191719201	G	A	0.0109127	1008
2	rs13432930	C	T	0.0704365	1008
2	rs12622422	A	C	0.0684524	1008
2	rs16855320	A	G	0.0684524	1008
2	rs1012272	C	T	0.0684524	1008
2	rs16823604	T	C	0.0684524	1008
2	rs149146004	G	C	0.0327381	1008
2	rs144603356	G	A	0.109127	1008
2	rs143119450	C	T	0.0327381	1008
2	rs60152197	A	G	0.0724206	1008
2	rs62169169	G	A	0.0724206	1008
2	rs12151646	G	A	0.0724206	1008
2	rs62169170	G	A	0.0724206	1008
2	rs117984525	A	G	0.0585317	1008
2	rs74674971	T	C	0.031746	1008
2	rs138734520	C	A	0.0208333	1008
2	rs78756800	T	C	0.164683	1008
2	rs74966768	T	C	0.0704365	1008
2	rs7589628	A	G	0.685516	1008
2	rs62169171	T	C	0.0714286	1008
2	rs183287052	T	A	0.0753968	1008
2	rs12620547	T	G	0.0714286	1008
2	rs10928210	A	G	0.0436508	1008
2	rs140323738	T	C	0.0357143	1008
2	rs143960832	G	A	0.0208333	1008
2	rs6758720	A	G	0.0714286	1008
2	rs76163260	T	C	0.0714286	1008
2	rs144088686	C	A	0.0615079	1008
2	rs62169173	G	T	0.0714286	1008
2	rs115841410	G	A	0.0486111	1008
2	rs62169174	T	C	0.0297619	1008
2	rs79533790	T	C	0.0248016	1008
2	rs56175708	G	C	0.185516	1008
2	rs117982973	G	A	0.0644841	1008
2	rs80130354	T	G	0.0208333	1008
2	rs11886379	G	C	0.0228175	1008
2	rs12615626	G	A	0.185516	1008
2	rs997840	A	G	0.0228175	1008
2	rs75704924	T	C	0.0208333	1008
2	rs7581413	T	A	0.75496	1008
2	rs7588281	T	C	0.0228175	1008
2	rs140908407	T	C	0.00793651	1008
2	rs62169189	A	G	0.0218254	1008
2	rs114597351	C	G	0.0208333	1008
2	rs62169190	C	T	0.149802	1008
2	rs2381575	T	C	0.592262	1008
2	rs10496963	T	C	0.0694444	1008
2	rs62169191	T	A	0.0228175	1008
2	rs62169192	G	T	0.0228175	1008
2	rs62169194	A	G	0.0228175	1008
2	rs140557157	A	C	0.0337302	1008
2	rs76213422	C	G	0.141865	1008
2	rs11891991	C	T	0.0228175	1008
2	rs36006777	G	A	0.393849	1008
2	rs28634943	T	C	0.0228175	1008
2	rs141508727	G	A	0.0138889	1008
2	rs79888994	T	A	0.0228175	1008
2	rs13383608	G	A	0.0228175	1008
2	rs148725640	C	A	0.0357143	1008
2	rs75156687	C	T	0.0664683	1008
2	rs77044112	C	T	0.138889	1008
2	rs79318917	C	G	0.16369	1008
2	rs6722360	C	T	0.0218254	1008
2	rs78574499	T	C	0.156746	1008
2	rs76589165	C	A	0.102183	1008
2	rs10167323	A	T	0.0208333	1008
2	rs145345919	C	T	0.0138889	1008
2	rs1427654	T	C	0.0208333	1008
2	rs13425139	C	T	0.0208333	1008
2	rs76266402	G	A	0.0228175	1008
2	rs144019599	G	A	0.0297619	1008
2	rs10206546	G	A	0.213294	1008
2	rs6748240	G	A	0.10119	1008
2	rs62169197	A	G	0.00496032	1008
2	rs12185711	A	C	0.142857	1008
2	rs3928425	C	T	0.71131	1008
2	rs35359264	T	C	0.0674603	1008
2	rs78719985	G	C	0.0654762	1008
2	rs56240638	T	A	0.122024	1008
2	rs6734270	C	G	0.122024	1008
2	rs35339313	C	T	0.50496	1008
2	rs74271308	A	C	0.204365	1008
2	rs12991836	A	C	0.520833	1008
2	rs79710863	T	C	0.109127	1008
2	rs16855324	C	T	0.115079	1008
2	rs79903706	A	T	0.0515873	1008
2	rs35783446	C	T	0.0813492	1008
2	rs35015447	T	C	0.0793651	1008
2	rs117772614	C	T	0.030754	1008
2	rs143450927	T	A	0.0188492	1008
2	rs13003631	G	A	0.0803571	1008
2	rs10185359	T	C	0.826389	1008
2	rs35213774	A	G	0.0744048	1008
2	rs77239950	A	G	0.104167	1008
2	rs76167512	C	T	0.0238095	1008
2	rs68066623	T	G	0.0753968	1008
2	rs13009259	A	G	0.0763889	1008
2	rs11683355	C	A	0.223214	1008
2	rs10197694	T	C	0.585317	1008
2	rs55755433	A	G	0.223214	1008
2	rs35728039	A	G	0.223214	1008
2	rs3770305	G	A	0.223214	1008
2	rs7560525	A	G	0.917659	1008
2	rs11680290	A	T	0.222222	1008
2	rs3755090	A	G	0.223214	1008
2	rs3755091	T	G	0.223214	1008
2	rs6430057	T	A	0.116071	1008
2	rs16823675	T	C	0.228175	1008
2	rs11904051	T	C	0.228175	1008
2	rs55636104	C	T	0.152778	1008
2	rs6748886	C	T	0.116071	1008
2	rs7600752	G	A	0.573413	1008
2	rs16823683	T	C	0.223214	1008
2	rs34227912	G	A	0.0694444	1008
2	rs10928212	A	C	0.223214	1008
2	rs10210063	C	G	0.0803571	1008
2	rs3821064	G	C	0.258929	1008
2	rs13016542	T	C	0.0644841	1008
2	rs10192562	A	G	0.0833333	1008
2	rs12996983	G	A	0.0644841	1008
2	rs6721820	T	C	0.309524	1008
2	rs12614546	C	T	0.573413	1008
2	rs2288353	T	C	0.309524	1008
2	rs10164806	C	T	0.0833333	1008
2	rs72858464	T	A	0.263889	1008
2	rs17738837	T	G	0.0664683	1008
2	rs13401103	G	A	0.0833333	1008
2	rs72858474	G	A	0.0833333	1008
2	rs67710699	T	A	0.0654762	1008
2	rs75608844	G	C	0.133929	1008
2	rs13013418	A	C	0.0704365	1008
2	rs16823732	G	A	0.0833333	1008
2	rs7568133	G	A	0.270833	1008
2	rs10187892	G	C	0.575397	1008
2	rs190865924	C	T	0.0168651	1008
2	rs16823737	G	A	0.261905	1008
2	rs4662221	A	G	0.575397	1008
2	rs16823743	A	G	0.0128968	1008
2	rs79134934	T	C	0.0416667	1008
2	rs12105918	T	C	0.0843254	1008
2	rs10197368	C	T	0.573413	1008
2	rs7582631	G	C	0.338294	1008
2	rs7597006	T	C	0.573413	1008
2	rs72858496	C	T	0.0843254	1008
2	rs731108	G	C	0.0902778	1008
2	rs1427298	C	T	0.559524	1008
2	rs7599224	T	G	0.433532	1008
2	rs7562247	A	G	0.00198413	1008
2	rs13389578	T	C	0.0853175	1008
2	rs13401515	A	T	0.0853175	1008
2	rs79910836	A	C	0.0684524	1008
2	rs12327962	G	A	0.104167	1008
2	rs117336728	T	C	0.00694444	1008
2	rs13002663	C	T	0.369048	1008
2	rs7605612	T	A	0.0257937	1008
2	rs139273704	T	C	0.0128968	1008
2	rs13403907	A	G	0.3125	1008
2	rs11892740	A	G	0.486111	1008
2	rs144894168	T	C	0.015873	1008
2	rs142131902	C	T	0.0257937	1008
2	rs28475137	C	T	0.249008	1008
2	rs28610014	G	A	0.249008	1008
2	rs13382811	C	T	0.249008	1008
2	rs17677601	G	T	0.204365	1008
2	rs13396535	T	C	0.249008	1008
2	rs62169220	A	G	0.266865	1008
2	rs6717029	T	C	0.784722	1008
2	rs10187371	T	C	0.761905	1008
2	rs10187455	T	A	0.761905	1008
2	rs10187477	T	C	0.761905	1008
2	rs10198698	A	G	0.759921	1008
2	rs10198706	A	G	0.759921	1008
2	rs9287359	G	A	0.759921	1008
2	rs9287360	C	T	0.463294	1008
2	rs13410341	T	C	0.281746	1008
2	rs1427297	C	T	0.460317	1008
2	rs6430059	A	G	0.483135	1008
2	rs1365777	T	A	0.762897	1008
2	rs12052925	G	T	0.014881	1008
2	rs12624246	A	G	0.764881	1008
2	rs17739820	G	C	0.237103	1008
2	rs890583	G	A	0.764881	1008
2	rs749234	A	G	0.465278	1008
2	rs890582	T	C	0.762897	1008
2	rs749233	T	C	0.465278	1008
2	rs146450060	G	A	0.0138889	1008
2	rs78786854	C	T	0.014881	1008
2	rs4662223	A	G	0.761905	1008
2	rs7598022	A	T	0.761905	1008
2	rs7598023	A	T	0.761905	1008
2	rs186967408	T	A	0.0267857	1008
2	rs7600781	A	G	0.467262	1008
2	rs6724648	G	C	0.464286	1008
2	rs1365779	C	G	0.238095	1008
2	rs76344693	T	C	0.0218254	1008
2	rs72992185	C	G	0.18254	1008
2	rs116237319	T	C	0.014881	1008
2	rs6755392	A	G	0.464286	1008
2	rs10197024	G	A	0.282738	1008
2	rs13398550	A	G	0.00198413	1008
2	rs114721169	C	T	0.014881	1008
2	rs1060451	C	G	0.354167	1008
2	rs1060448	A	G	0.780754	1008
2	rs6761789	T	G	0.0218254	1008
2	rs16823815	G	C	0.360119	1008
2	rs12691693	T	C	0.426587	1008
2	rs78783951	T	C	0.113095	1008
2	rs12465813	C	G	0.387897	1008
2	rs1035822	A	G	0.935516	1008
2	rs4556923	C	T	0.386905	1008
2	rs6705150	C	T	0.568452	1008
2	rs7564469	C	T	0.610119	1008
2	rs79945568	A	G	0.0168651	1008
2	rs12471396	C	T	0.0982143	1008
2	rs112271612	A	G	0.0198413	1008
2	rs2033159	A	C	0.452381	1008
2	rs78445165	G	A	0.0198413	1008
2	rs141805551	C	G	0.0257937	1008
2	rs116653250	G	C	0.0198413	1008
2	rs965190	G	A	0.0198413	1008
2	rs78588471	A	G	0.0198413	1008
2	rs6740731	G	A	0.416667	1008
2	rs116497883	C	T	0.0277778	1008
2	rs114229477	A	G	0.0208333	1008
2	rs116970322	G	A	0.0228175	1008
2	rs62169235	T	G	0.472222	1008
2	rs201380888	G	T	0.00694444	1008
2	rs77027441	T	C	0.0208333	1008
2	rs3806475	A	G	0.485119	1008
2	rs1465531	A	G	0.979167	1008
2	rs57360067	C	T	0.979167	1008
2	rs1427300	G	C	0.979167	1008
2	rs12691694	A	G	0.560516	1008
2	rs7602487	G	T	0.979167	1008
2	rs13027627	T	C	0.979167	1008
2	rs17678683	T	G	0.0565476	1008
2	rs10928219	A	T	0.979167	1008
2	rs10928220	G	A	0.960317	1008
2	rs1469346	A	G	0.960317	1008
2	rs17884855	A	G	0.0119048	1008
2	rs77383230	A	G	0.00892857	1008
2	rs16823835	A	G	0.583333	1008
2	rs115663807	A	G	0.00892857	1008
2	rs79688594	T	C	0.0446429	1008
2	rs4662375	A	G	0.600198	1008
2	rs11692428	C	T	0.0109127	1008
2	rs11681490	A	G	0.615079	1008
2	rs4564722	C	A	0.599206	1008
2	rs147605887	T	A	0.014881	1008
2	rs10173242	T	C	0.614087	1008
2	rs13034331	C	T	0.579365	1008
2	rs13034360	C	T	0.579365	1008
2	rs74559455	T	C	0.00892857	1008
2	rs17740744	A	G	0.0615079	1008
2	rs35766785	C	T	0.579365	1008
2	rs34586719	C	T	0.579365	1008
2	rs10183472	T	C	0.614087	1008
2	rs11682712	T	C	0.599206	1008
2	rs112598708	A	C	0.00297619	1008
2	rs2052807	A	C	0.618056	1008
2	rs4662376	A	T	0.014881	1008
2	rs4662377	A	T	0.014881	1008
2	rs17689809	A	T	0.014881	1008
2	rs12996668	T	C	0.59127	1008
2	rs17689833	T	G	0.014881	1008
2	rs66955245	C	A	0.014881	1008
2	rs61189451	G	A	0.421627	1008
2	rs76733079	T	A	0.0198413	1008
2	rs6744461	A	C	0.423611	1008
2	rs74839722	C	A	0.137897	1008
2	rs16823846	C	T	0.5625	1008
2	rs13012279	T	C	0.0168651	1008
2	rs12466177	G	A	0.107143	1008
2	rs12466240	G	C	0.397817	1008
2	rs13018460	A	G	0.618056	1008
2	rs146090223	T	C	0.0208333	1008
2	rs77066002	G	A	0.215278	1008
2	rs1365778	A	G	0.352183	1008
2	rs11691480	T	A	0.381944	1008
2	rs16823853	A	G	0.0515873	1008
2	rs76109406	A	G	0.0396825	1008
2	rs74271317	G	A	0.0357143	1008
2	rs4662226	G	C	0.224206	1008
2	rs4662227	A	T	0.224206	1008
2	rs72850624	C	T	0.0515873	1008
2	rs34698778	C	T	0.338294	1008
2	rs16823855	A	C	0.22619	1008
2	rs16823860	G	A	0.0515873	1008
2	rs72997848	A	T	0.225198	1008
2	rs13390232	A	G	0.0515873	1008
2	rs17741144	T	C	0.338294	1008
2	rs1966556	A	G	0.0515873	1008
2	rs4662378	A	G	0.225198	1008
2	rs4662380	T	C	0.225198	1008
2	rs10205718	G	T	0.225198	1008
2	rs77513726	A	T	0.225198	1008
2	rs6746122	G	A	0.381944	1008
2	rs1256914	G	C	0.0515873	1008
2	rs6722387	A	G	0.224206	1008
2	rs16823865	C	T	0.225198	1008
2	rs56698253	A	C	0.34623	1008
2	rs78579342	C	T	0.0853175	1008
2	rs16823866	T	C	0.225198	1008
2	rs17741296	T	A	0.337302	1008
2	rs117751372	G	C	0.0267857	1008
2	rs76796368	C	T	0.0396825	1008
2	rs13413446	T	C	0.227183	1008
2	rs10196007	T	C	0.227183	1008
2	rs10196335	T	G	0.564484	1008
2	rs78293485	C	T	0.22619	1008
2	rs1541780	C	A	0.947421	1008
2	rs10187303	G	A	0.0525794	1008
2	rs12471130	C	G	0.33631	1008
2	rs59998168	T	C	0.22619	1008
2	rs4563167	G	A	0.946429	1008
2	rs17741497	G	A	0.334325	1008
2	rs13409684	C	A	0.0505952	1008
2	rs890620	T	C	0.951389	1008
2	rs4143008	A	G	0.19246	1008
2	rs141679037	T	C	0.0218254	1008
2	rs79467368	G	C	0.0238095	1008
2	rs16823886	G	A	0.174603	1008
2	rs1559964	C	G	0.181548	1008
2	rs12467963	A	T	0.356151	1008
2	rs6738630	G	A	0.467262	1008
2	rs77214233	G	T	0.0208333	1008
2	rs10187896	A	G	0.822421	1008
2	rs4662382	C	T	0.175595	1008
2	rs112448560	A	G	0.00793651	1008
2	rs117251343	A	G	0.0168651	1008
2	rs1427506	C	G	0.823413	1008
2	rs10803510	G	A	0.825397	1008
2	rs77230051	C	T	0.172619	1008
2	rs74640750	A	G	0.172619	1008
2	rs78299333	A	G	0.172619	1008
2	rs10496964	C	T	0.172619	1008
2	rs17690892	A	G	0.172619	1008
2	rs17741930	T	C	0.172619	1008
2	rs79323000	C	T	0.0297619	1008
2	rs1346343	A	G	0.825397	1008
2	rs1427507	G	T	0.825397	1008
2	rs1427508	T	A	0.825397	1008
2	rs6727224	C	A	0.825397	1008
2	rs76571112	C	T	0.173611	1008
2	rs1346344	C	T	0.173611	1008
2	rs140090309	G	A	0.0337302	1008
2	rs2162571	G	A	0.825397	1008
2	rs144800382	T	C	0.0337302	1008
2	rs75917352	G	T	0.172619	1008
2	rs4662385	T	C	0.825397	1008
2	rs79924215	G	C	0.173611	1008
2	rs79106351	T	G	0.172619	1008
2	rs78946883	G	A	0.173611	1008
2	rs10201960	G	A	0.825397	1008
2	rs4662386	T	C	0.825397	1008
2	rs16823921	A	G	0.262897	1008
2	rs7565134	A	G	0.825397	1008
2	rs75490288	G	A	0.173611	1008
2	rs12691695	T	C	0.825397	1008
2	rs76077173	G	T	0.0128968	1008
2	rs1035837	A	C	0.826389	1008
2	rs2381649	G	A	0.825397	1008
2	rs12470032	T	C	0.318452	1008
2	rs13020210	G	A	0.825397	1008
2	rs10496965	C	T	0.173611	1008
2	rs75143917	G	A	0.172619	1008
2	rs117145489	T	C	0.0208333	1008
2	rs79863936	T	C	0.172619	1008
2	rs767381	A	G	0.172619	1008
2	rs4143011	T	C	0.825397	1008
2	rs1427500	T	C	0.825397	1008
2	rs12691696	G	A	0.825397	1008
2	rs79322173	C	T	0.0138889	1008
2	rs116116577	C	T	0.172619	1008
2	rs1834787	G	A	0.825397	1008
2	rs4662388	G	A	0.172619	1008
2	rs6745169	T	G	0.423611	1008
2	rs6731249	C	T	0.825397	1008
2	rs117955634	G	A	0.0486111	1008
2	rs80247874	C	T	0.172619	1008
2	rs1427499	A	G	0.826389	1008
2	rs77726665	C	A	0.0376984	1008
2	rs10201496	C	T	0.0496032	1008
2	rs146661395	C	T	0.0505952	1008
2	rs74697736	G	A	0.173611	1008
2	rs116976694	T	C	0.112103	1008
2	rs12104619	C	A	0.782738	1008
2	rs59649507	T	A	0.56746	1008
2	rs183125254	A	T	0.0168651	1008
2	rs1896453	T	C	0.215278	1008
2	rs72991962	A	C	0.215278	1008
2	rs35099259	T	A	0.215278	1008
2	rs1529387	C	T	0.78373	1008
2	rs79179815	C	T	0.0248016	1008
2	rs61440197	A	G	0.21627	1008
2	rs148428998	C	G	0.0505952	1008
2	rs1529386	C	T	0.78373	1008
2	rs12691698	C	G	0.0218254	1008
2	rs77485177	G	A	0.0357143	1008
2	rs75118888	A	G	0.0446429	1008
2	rs72617094	G	A	0.308532	1008
2	rs6745079	G	A	0.781746	1008
2	rs12623452	C	T	0.219246	1008
2	rs1559962	A	G	0.780754	1008
2	rs1559961	G	A	0.780754	1008
2	rs13015001	G	A	0.777778	1008
2	rs980772	G	T	0.777778	1008
2	rs2195115	G	A	0.220238	1008
2	rs1896454	G	A	0.777778	1008
2	rs80101310	A	G	0.0357143	1008
2	rs12997597	C	T	0.777778	1008
2	rs10205995	A	G	0.230159	1008
2	rs76909456	A	G	0.0208333	1008
2	rs12478142	T	A	0.777778	1008
2	rs2381651	G	A	0.777778	1008
2	rs958501	G	A	0.777778	1008
2	rs958500	A	T	0.777778	1008
2	rs1384783	A	G	0.777778	1008
2	rs13016064	A	G	0.77877	1008
2	rs10496966	A	G	0.77877	1008
2	rs10496967	G	A	0.139881	1008
2	rs1427509	A	G	0.77877	1008
2	rs76293151	T	A	0.0228175	1008
2	rs2254435	T	C	0.220238	1008
2	rs16824003	C	T	0.244048	1008
2	rs2195114	T	C	0.77877	1008
2	rs10928224	T	A	0.768849	1008
2	rs12991932	G	A	0.77877	1008
2	rs7579453	A	C	0.77877	1008
2	rs1365902	T	C	0.777778	1008
2	rs4471836	G	A	0.772817	1008
2	rs12471698	T	C	0.772817	1008
2	rs3856364	C	G	0.772817	1008
2	rs62167605	C	G	0.0198413	1008
2	rs148497869	C	T	0.0178571	1008
2	rs75957579	C	T	0.227183	1008
2	rs76733742	T	G	0.0178571	1008
2	rs1351734	T	C	0.772817	1008
2	rs10928225	A	G	0.772817	1008
2	rs900554	A	G	0.771825	1008
2	rs1564697	G	A	0.771825	1008
2	rs10928226	G	A	0.771825	1008
2	rs10200647	T	C	0.227183	1008
2	rs138463160	G	A	0.0178571	1008
2	rs10203655	T	C	0.227183	1008
2	rs12620502	C	A	0.227183	1008
2	rs4662391	A	C	0.772817	1008
2	rs13027109	A	C	0.771825	1008
2	rs11679253	A	G	0.77381	1008
2	rs6707047	A	G	0.77381	1008
2	rs6430066	T	C	0.75496	1008
2	rs13025948	G	A	0.772817	1008
2	rs114197380	G	A	0.00198413	1008
2	rs13032840	G	A	0.77381	1008
2	rs6728198	A	C	0.77381	1008
2	rs13003467	A	G	0.772817	1008
2	rs75173247	C	T	0.0248016	1008
2	rs4662393	G	T	0.772817	1008
2	rs77841098	G	A	0.133929	1008
2	rs13008442	T	C	0.77381	1008
2	rs10928227	T	C	0.772817	1008
2	rs11900456	A	G	0.772817	1008
2	rs11902294	A	T	0.77381	1008
2	rs11883829	A	G	0.772817	1008
2	rs990847	C	T	0.772817	1008
2	rs10496968	C	T	0.772817	1008
2	rs76384697	A	C	0.0416667	1008
2	rs13413613	C	T	0.224206	1008
2	rs2086748	G	A	0.775794	1008
2	rs74338082	G	A	0.0426587	1008
2	rs1483499	A	G	0.776786	1008
2	rs13416364	A	T	0.222222	1008
2	rs4662394	G	T	0.777778	1008
2	rs1825334	C	T	0.776786	1008
2	rs10432351	G	A	0.776786	1008
2	rs4662231	A	G	0.776786	1008
2	rs4662232	G	T	0.776786	1008
2	rs1483490	T	C	0.12996	1008
2	rs7575857	C	T	0.777778	1008
2	rs141488599	A	G	0.0367063	1008
2	rs114694392	A	T	0.0367063	1008
2	rs1905347	G	A	0.775794	1008
2	rs1994155	G	C	0.223214	1008
2	rs1483491	A	G	0.775794	1008
2	rs117357170	T	G	0.0386905	1008
2	rs12611966	G	T	0.22123	1008
2	rs11674690	C	T	0.777778	1008
2	rs1384779	T	C	0.77877	1008
2	rs2128802	A	G	0.243056	1008
2	rs10928228	C	T	0.776786	1008
2	rs10754919	G	A	0.776786	1008
2	rs1085459	A	T	0.775794	1008
2	rs12328700	C	T	0.223214	1008
2	rs1085460	A	G	0.776786	1008
2	rs1092395	C	G	0.776786	1008
2	rs1085461	A	G	0.775794	1008
2	rs786486	C	T	0.775794	1008
2	rs10181009	G	T	0.223214	1008
2	rs706624	A	C	0.775794	1008
2	rs706625	G	A	0.775794	1008
2	rs786487	T	G	0.775794	1008
2	rs786489	G	A	0.776786	1008
2	rs786490	G	T	0.775794	1008
2	rs2381663	C	T	0.776786	1008
2	rs786492	A	G	0.775794	1008
2	rs987762	G	A	0.776786	1008
2	rs786493	A	G	0.775794	1008
2	rs13396130	A	G	0.223214	1008
2	rs148322738	T	C	0.0119048	1008
2	rs118064982	G	A	0.0109127	1008
2	rs786494	A	G	0.777778	1008
2	rs13028678	G	A	0.222222	1008
2	rs786495	G	A	0.777778	1008
2	rs786498	G	A	0.776786	1008
2	rs13018654	C	T	0.776786	1008
2	rs117900053	A	C	0.106151	1008
2	rs3856365	A	T	0.77381	1008
2	rs786499	G	C	0.774802	1008
2	rs11899456	T	A	0.77381	1008
2	rs786500	G	A	0.777778	1008
2	rs9646654	A	T	0.22123	1008
2	rs786502	C	T	0.77877	1008
2	rs1528186	A	T	0.772817	1008
2	rs10928229	A	T	0.118056	1008
2	rs10196836	C	T	0.22123	1008
2	rs16824118	T	C	0.112103	1008
2	rs118108661	A	G	0.030754	1008
2	rs10928230	T	C	0.78373	1008
2	rs138044419	C	A	0.0277778	1008
2	rs1384781	T	C	0.78373	1008
2	rs17479071	A	G	0.117063	1008
2	rs74271319	G	A	0.0456349	1008
2	rs1483494	C	T	0.646825	1008
2	rs12614370	A	G	0.173611	1008
2	rs16855340	T	A	0.622024	1008
2	rs12612580	G	A	0.0218254	1008
2	rs77016878	A	G	0.0257937	1008
2	rs62169567	T	C	0.368056	1008
2	rs144981239	C	G	0.0238095	1008
2	rs62169568	A	T	0.00297619	1008
2	rs138434424	C	T	0.0248016	1008
2	rs17479267	C	T	0.0873016	1008
2	rs6754982	A	G	0.0178571	1008
2	rs77857717	C	G	0.0873016	1008
2	rs7591518	T	C	0.0753968	1008
2	rs28372104	C	G	0.0753968	1008
2	rs6738560	G	A	0.831349	1008
2	rs1438900	A	C	0.75496	1008
2	rs76594692	A	G	0.0178571	1008
2	rs7603126	C	A	0.814484	1008
2	rs117356787	C	T	0.0674603	1008
2	rs62169570	G	A	0.814484	1008
2	rs11677125	G	C	0.813492	1008
2	rs11677207	C	T	0.813492	1008
2	rs11677298	G	T	0.813492	1008
2	rs11677257	C	A	0.736111	1008
2	rs149313122	G	T	0.0257937	1008
2	rs17407414	C	T	0.0178571	1008
2	rs2118775	A	G	0.899802	1008
2	rs2077917	C	T	0.813492	1008
2	rs7598305	G	T	0.0753968	1008
2	rs7571520	A	T	0.814484	1008
2	rs6430071	G	A	0.0178571	1008
2	rs1918877	T	A	0.814484	1008
2	rs62169571	A	T	0.0178571	1008
2	rs1918876	G	A	0.737103	1008
2	rs35684585	A	G	0.0178571	1008
2	rs34528635	G	A	0.0178571	1008
2	rs4662402	C	T	0.833333	1008
2	rs6729614	A	G	0.0178571	1008
2	rs77659393	A	G	0.0992063	1008
2	rs974755	G	A	0.0178571	1008
2	rs10928231	T	C	0.861111	1008
2	rs10928232	G	A	0.833333	1008
2	rs1438896	T	C	0.833333	1008
2	rs17407477	C	T	0.015873	1008
2	rs786268	G	T	0.981151	1008
2	rs117481664	A	G	0.015873	1008
2	rs786267	A	G	0.981151	1008
2	rs786266	T	A	0.981151	1008
2	rs17407498	T	C	0.0753968	1008
2	rs57969627	G	T	0.0734127	1008
2	rs786264	A	C	0.981151	1008
2	rs17479393	A	T	0.168651	1008
2	rs149803041	A	G	0.015873	1008
2	rs786263	T	C	0.981151	1008
2	rs1319685	T	G	0.0753968	1008
2	rs144830965	G	T	0.0337302	1008
2	rs148912137	C	T	0.164683	1008
2	rs1085420	T	G	0.739087	1008
2	rs786279	T	C	0.981151	1008
2	rs12623116	C	T	0.0228175	1008
2	rs786280	C	T	0.981151	1008
2	rs796797	G	A	0.981151	1008
2	rs706626	T	C	0.981151	1008
2	rs76131474	T	C	0.0843254	1008
2	rs786270	C	G	0.981151	1008
2	rs76427165	C	T	0.0436508	1008
2	rs786271	G	A	0.981151	1008
2	rs13009019	A	G	0.0168651	1008
2	rs786272	G	A	0.982143	1008
2	rs786273	G	A	0.981151	1008
2	rs9646680	T	G	0.0188492	1008
2	rs786274	G	A	0.981151	1008
2	rs2918596	A	G	0.981151	1008
2	rs2579022	T	C	0.981151	1008
2	rs142818929	C	A	0.0188492	1008
2	rs1438897	G	A	0.727183	1008
2	rs72854415	A	G	0.178571	1008
2	rs72854416	G	A	0.178571	1008
2	rs2579023	G	C	0.981151	1008
2	rs813684	C	T	0.960317	1008
2	rs79902986	C	T	0.0396825	1008
2	rs10928235	A	T	0.181548	1008
2	rs812530	G	T	0.981151	1008
2	rs786218	T	G	0.981151	1008
2	rs58117425	G	A	0.0873016	1008
2	rs11679718	G	A	0.727183	1008
2	rs11680871	C	T	0.172619	1008
2	rs786223	G	A	0.981151	1008
2	rs706627	G	A	0.981151	1008
```
