## Supplementary material for "Characterization of shared and ancestry-specific signals driving complex traits using multi-ancestry fine-mapping": s2_ref.bim

```
2	rs7582863	0	144684388	A	T
2	rs768145	0	144684875	C	T
2	rs12467836	0	144685258	G	A
2	rs12233007	0	144685997	G	A
2	rs80121990	0	144686093	G	A
2	rs112743214	0	144686279	C	T
2	rs55951961	0	144686332	C	T
2	rs16823337	0	144686644	G	C
2	rs16823339	0	144687080	T	G
2	rs66732679	0	144687333	G	A
2	rs787164	0	144687529	C	T
2	rs787165	0	144687970	T	C
2	rs144030722	0	144687998	T	C
2	rs11692019	0	144689141	T	C
2	rs706622	0	144689340	C	A
2	rs118057046	0	144689422	A	T
2	rs787166	0	144689662	G	A
2	rs4662216	0	144689725	G	A
2	rs1011397	0	144690117	C	T
2	rs787167	0	144690405	C	T
2	rs6757935	0	144690736	A	G
2	rs973543	0	144691346	C	T
2	rs11888898	0	144691502	T	C
2	rs141980591	0	144692270	T	G
2	rs72851890	0	144694259	G	C
2	rs62167032	0	144695066	C	T
2	rs787170	0	144695167	G	A
2	rs787171	0	144695322	G	A
2	rs3731957	0	144695695	C	G
2	rs787172	0	144697113	T	C
2	rs75413117	0	144697899	G	T
2	rs12618509	0	144699739	C	T
2	rs28521602	0	144699903	C	T
2	rs12612842	0	144700186	A	G
2	rs35304150	0	144700837	G	A
2	rs112925688	0	144702201	T	C
2	rs72851896	0	144705160	T	C
2	rs12619798	0	144706048	C	T
2	rs35790422	0	144706263	T	G
2	rs16823360	0	144709343	T	C
2	rs3755088	0	144709911	G	T
2	rs56385884	0	144710295	A	G
2	rs79459257	0	144710821	C	T
2	rs16823361	0	144711507	G	C
2	rs60305932	0	144711676	G	T
2	rs9678811	0	144711762	C	T
2	rs787175	0	144712417	C	T
2	rs72852907	0	144713629	T	C
2	rs72852908	0	144714146	A	G
2	rs58186643	0	144714197	C	T
2	rs77263371	0	144716511	T	C
2	rs7572132	0	144716717	A	C
2	rs16823373	0	144718006	C	T
2	rs56123489	0	144718298	C	T
2	rs72852911	0	144718581	G	A
2	rs115605789	0	144718758	T	C
2	rs35548636	0	144720584	A	C
2	rs76901024	0	144722177	T	C
2	rs72852913	0	144723188	G	A
2	rs79274669	0	144723344	G	A
2	rs61202373	0	144724371	T	C
2	rs12621041	0	144725082	A	G
2	rs16823379	0	144726659	G	T
2	rs72852918	0	144728478	T	C
2	rs16823382	0	144728879	G	A
2	rs72852924	0	144730856	G	A
2	rs146235644	0	144731185	G	A
2	rs76965798	0	144731635	T	C
2	rs787182	0	144732454	C	T
2	rs56271766	0	144733887	G	T
2	rs2111671	0	144736062	C	T
2	rs149356372	0	144736128	A	G
2	rs72852926	0	144739228	G	A
2	rs1257048	0	144739642	A	G
2	rs7606556	0	144739952	T	C
2	rs72852929	0	144740116	T	A
2	rs72852930	0	144740151	A	G
2	rs376086040	0	144740209	C	T
2	rs115564139	0	144740219	C	T
2	rs72852932	0	144740332	A	G
2	rs13000747	0	144741276	G	A
2	rs72852936	0	144741931	T	C
2	rs72852938	0	144741958	C	G
2	rs72852941	0	144742349	T	C
2	rs73962160	0	144744928	G	A
2	rs148966969	0	144744969	T	C
2	rs72852945	0	144746068	T	A
2	rs80034147	0	144746439	G	C
2	rs77879782	0	144747022	T	C
2	rs55681388	0	144747144	G	A
2	rs4662361	0	144747242	A	G
2	rs55634187	0	144747642	G	A
2	rs72852947	0	144748023	G	A
2	rs72852948	0	144748033	T	C
2	rs72852949	0	144748326	T	C
2	rs117484503	0	144748383	G	A
2	rs77755028	0	144748733	C	A
2	rs76913254	0	144750991	G	A
2	rs79068867	0	144751703	C	T
2	rs56120346	0	144753019	G	C
2	rs75766270	0	144753145	T	C
2	rs55803436	0	144753574	A	G
2	rs55922892	0	144753621	T	C
2	rs55767081	0	144755071	C	T
2	rs75342549	0	144755574	C	T
2	rs56090763	0	144756077	A	T
2	rs77274348	0	144756896	A	C
2	rs56166856	0	144757064	T	G
2	rs56203039	0	144757271	C	T
2	rs13402935	0	144757733	C	T
2	rs117759070	0	144758355	T	C
2	rs55933933	0	144758514	C	T
2	rs77168512	0	144758652	G	A
2	rs75584646	0	144759013	A	C
2	rs78101162	0	144760003	T	C
2	rs72852962	0	144760967	G	A
2	rs78684876	0	144761733	C	T
2	rs76902311	0	144761734	C	T
2	rs72852967	0	144763102	A	G
2	rs10185661	0	144763126	G	A
2	rs75433884	0	144763171	C	T
2	rs4662362	0	144763696	C	T
2	rs4662363	0	144763774	A	G
2	rs72852969	0	144763897	C	T
2	rs76268297	0	144764048	C	G
2	rs79898812	0	144764390	G	C
2	rs1469474	0	144764667	A	G
2	rs3806480	0	144765998	G	C
2	rs3820756	0	144766072	A	T
2	rs3806479	0	144766736	G	A
2	rs3806478	0	144767053	C	G
2	rs56317913	0	144770072	G	A
2	rs74499945	0	144770247	C	T
2	rs74837869	0	144770389	A	G
2	rs80110698	0	144770748	A	G
2	rs56136411	0	144771009	T	G
2	rs140562538	0	144771403	T	A
2	rs28648869	0	144771515	G	A
2	rs28679451	0	144771698	G	A
2	rs75047350	0	144772347	T	A
2	rs77352310	0	144773271	A	G
2	rs115204238	0	144773534	C	T
2	rs72852978	0	144774369	G	A
2	rs72852982	0	144774370	G	A
2	rs77554630	0	144775684	T	C
2	rs78235144	0	144775686	A	G
2	rs80030513	0	144776396	G	A
2	rs116644007	0	144776730	G	C
2	rs146296354	0	144777007	G	A
2	rs117317939	0	144777078	C	T
2	rs10928205	0	144778389	T	C
2	rs1864245	0	144778518	T	C
2	rs77919487	0	144778594	C	A
2	rs72852985	0	144778814	C	T
2	rs74740576	0	144778972	C	G
2	rs113458869	0	144780249	G	A
2	rs76313141	0	144780503	C	T
2	rs75242750	0	144780735	C	G
2	rs57407763	0	144780885	G	A
2	rs80316181	0	144781299	C	T
2	rs74751599	0	144781410	A	T
2	rs1861878	0	144782254	T	C
2	rs79900296	0	144783050	G	C
2	rs16823411	0	144783214	T	C
2	rs75359101	0	144783723	G	A
2	rs78387130	0	144783910	A	G
2	rs56361359	0	144784881	G	A
2	rs56181240	0	144785390	A	T
2	rs55766236	0	144785512	C	T
2	rs72852992	0	144787273	A	G
2	rs72852993	0	144787779	C	T
2	rs6747609	0	144788111	A	G
2	rs77401261	0	144788319	T	C
2	rs16823412	0	144788357	C	G
2	rs56332803	0	144788381	A	G
2	rs6719835	0	144788389	G	A
2	rs79179521	0	144788555	G	A
2	rs56048525	0	144789411	C	T
2	rs72852998	0	144789487	T	C
2	rs72852999	0	144789639	C	T
2	rs72853001	0	144789753	T	A
2	rs80115165	0	144791102	T	C
2	rs72854104	0	144791964	A	T
2	rs56947011	0	144792579	T	C
2	rs56038451	0	144793161	C	T
2	rs57286143	0	144793438	G	A
2	rs72854106	0	144793802	C	T
2	rs1465366	0	144794298	C	A
2	rs1465367	0	144794697	T	C
2	rs28544584	0	144794801	C	T
2	rs959766	0	144795011	A	C
2	rs959767	0	144795157	G	A
2	rs1465368	0	144795933	T	A
2	rs12615549	0	144796925	C	G
2	rs139851959	0	144797760	A	G
2	rs142688946	0	144798475	A	G
2	rs9287357	0	144799194	G	C
2	rs72854112	0	144799319	T	C
2	rs78042952	0	144799834	G	C
2	rs56411188	0	144801911	T	C
2	rs75842916	0	144802061	T	C
2	rs4662364	0	144803246	G	A
2	rs1560222	0	144803955	A	G
2	rs16823435	0	144804126	T	A
2	rs145358952	0	144804353	A	G
2	rs6725251	0	144805188	C	G
2	rs55772185	0	144805719	G	C
2	rs7602624	0	144805815	A	G
2	rs147699731	0	144806634	G	A
2	rs148735196	0	144806783	C	T
2	rs149478093	0	144810249	G	A
2	rs77406766	0	144810605	G	A
2	rs138177177	0	144811304	C	T
2	rs186983744	0	144811623	T	G
2	rs149798421	0	144811799	G	T
2	rs62167042	0	144813142	G	A
2	rs12614766	0	144813419	A	G
2	rs141147966	0	144814565	T	C
2	rs17666845	0	144816988	A	G
2	rs56105455	0	144818715	T	A
2	rs55795630	0	144818838	G	T
2	rs77853030	0	144819793	C	T
2	rs72854123	0	144819873	C	T
2	rs4662366	0	144820057	A	G
2	rs72854129	0	144822018	A	C
2	rs7572015	0	144825398	T	C
2	rs10496956	0	144826531	C	T
2	rs2082023	0	144827062	T	A
2	rs67782055	0	144829211	G	A
2	rs142518108	0	144830174	A	G
2	rs74561851	0	144830642	C	T
2	rs77254472	0	144833530	T	C
2	rs6430050	0	144834580	T	C
2	rs77963138	0	144838173	G	A
2	rs16823475	0	144841151	T	G
2	rs72854147	0	144843238	G	C
2	rs55883773	0	144844569	C	A
2	rs28789733	0	144846090	G	A
2	rs79003646	0	144847590	A	T
2	rs7608953	0	144849984	C	T
2	rs74717770	0	144851098	C	T
2	rs141483037	0	144851359	G	C
2	rs16823476	0	144851703	C	T
2	rs16823481	0	144853547	A	G
2	rs149212254	0	144854081	G	C
2	rs10496957	0	144854774	G	C
2	rs1366678	0	144856500	T	C
2	rs80292342	0	144857889	G	C
2	rs16823487	0	144858086	T	C
2	rs17667653	0	144858782	G	A
2	rs141119204	0	144858800	C	G
2	rs16823488	0	144859410	T	C
2	rs16823489	0	144859463	T	C
2	rs16823491	0	144859574	A	G
2	rs111259622	0	144862128	G	A
2	rs76337741	0	144862159	G	A
2	rs142825199	0	144862183	G	A
2	rs140027060	0	144862693	T	C
2	rs7568178	0	144863462	C	G
2	rs60554222	0	144864723	A	G
2	rs145427896	0	144865100	C	T
2	rs6757980	0	144866462	A	G
2	rs142888241	0	144866744	G	T
2	rs72854165	0	144868367	C	A
2	rs34429810	0	144868604	T	G
2	rs1560224	0	144869044	G	A
2	rs75314498	0	144869584	T	C
2	rs4662217	0	144871244	C	G
2	rs56349864	0	144871872	G	A
2	rs56119149	0	144872054	A	T
2	rs187069575	0	144876353	C	T
2	rs16848271	0	144876627	T	C
2	rs72854176	0	144877252	A	G
2	rs80290036	0	144878070	A	G
2	rs12997988	0	144878583	A	G
2	rs75280609	0	144878797	G	A
2	rs12613814	0	144879302	G	A
2	rs10445654	0	144879660	G	T
2	rs55716423	0	144879851	C	A
2	rs75991652	0	144881909	A	G
2	rs1429096	0	144882960	T	C
2	rs144850928	0	144886518	T	C
2	rs1429097	0	144886675	A	G
2	rs16823520	0	144887208	T	C
2	rs1429098	0	144889825	C	A
2	rs78559509	0	144891703	T	A
2	rs77291958	0	144891704	C	A
2	rs140963830	0	144892107	G	C
2	rs6707998	0	144892358	T	G
2	rs374685218	0	144892666	G	A
2	rs117934931	0	144892918	T	C
2	rs7576105	0	144893538	A	G
2	rs7606720	0	144894684	G	C
2	rs373363489	0	144894950	T	C
2	rs12053208	0	144895340	A	G
2	rs72854193	0	144896568	G	A
2	rs76739884	0	144897218	T	C
2	rs7564488	0	144897277	G	A
2	rs1427315	0	144897459	C	T
2	rs3731958	0	144899559	C	A
2	rs59687135	0	144900833	T	C
2	rs72854200	0	144901100	A	G
2	rs72855503	0	144901160	T	C
2	rs58738282	0	144902873	C	T
2	rs10184082	0	144903661	C	G
2	rs72855507	0	144904000	G	A
2	rs67551205	0	144904478	G	A
2	rs10173322	0	144907178	A	T
2	rs10197599	0	144907589	G	A
2	rs78637586	0	144907863	C	G
2	rs12463773	0	144908230	T	A
2	rs114240667	0	144909076	T	C
2	rs16823535	0	144909790	G	A
2	rs181196658	0	144910986	G	C
2	rs75179085	0	144911126	C	T
2	rs72855511	0	144911564	A	G
2	rs1427310	0	144912521	C	T
2	rs56395361	0	144914650	G	A
2	rs16823541	0	144918226	T	C
2	rs4662368	0	144919040	C	G
2	rs13415860	0	144919272	A	T
2	rs12616927	0	144919291	T	A
2	rs1344628	0	144919995	A	G
2	rs79302586	0	144920118	A	G
2	rs115661348	0	144920845	T	C
2	rs59697679	0	144921539	G	A
2	rs143912312	0	144923439	G	A
2	rs13411437	0	144923456	A	C
2	rs73008247	0	144925812	A	C
2	rs73964929	0	144926195	A	T
2	rs16855315	0	144926281	T	C
2	rs141887562	0	144927608	T	C
2	rs180728646	0	144928277	C	T
2	rs6726343	0	144931037	G	T
2	rs6707579	0	144931112	G	A
2	rs10439191	0	144931548	C	G
2	rs10439175	0	144931620	C	T
2	rs28705915	0	144931853	T	C
2	rs75541306	0	144931926	C	G
2	rs7563626	0	144932525	G	C
2	rs76585700	0	144933199	T	G
2	rs13416245	0	144933217	T	C
2	rs28479091	0	144933990	T	C
2	rs13406608	0	144934349	G	T
2	rs13406634	0	144934524	C	G
2	rs2303544	0	144936168	T	C
2	rs74803473	0	144936789	T	C
2	rs4662369	0	144938116	T	A
2	rs149554582	0	144938973	T	C
2	rs186787889	0	144939615	T	C
2	rs10460254	0	144940147	T	G
2	rs28420848	0	144940166	G	A
2	rs77503859	0	144940993	C	T
2	rs141646862	0	144943031	C	T
2	rs76961792	0	144943949	T	C
2	rs56062923	0	144944878	C	T
2	rs16823566	0	144950248	G	T
2	rs16823569	0	144951782	C	T
2	rs13383062	0	144952961	G	C
2	rs117085527	0	144954370	T	C
2	rs6758648	0	144954779	C	T
2	rs62167058	0	144956876	A	G
2	rs62167059	0	144957032	G	A
2	rs6725333	0	144960330	G	C
2	rs10191725	0	144960783	C	T
2	rs143914315	0	144963053	G	A
2	rs6715658	0	144963163	C	T
2	rs6716723	0	144963831	G	A
2	rs6731750	0	144963843	T	C
2	rs116685634	0	144964103	T	C
2	rs3820755	0	144964365	A	G
2	rs10928206	0	144965236	G	C
2	rs143018357	0	144966704	G	A
2	rs12466206	0	144967033	A	G
2	rs13392253	0	144967929	A	G
2	rs16823583	0	144969618	T	C
2	rs10496961	0	144970577	C	T
2	rs16823589	0	144971421	G	C
2	rs148107998	0	144979848	G	C
2	rs191719201	0	144981006	G	A
2	rs13432930	0	144982289	C	T
2	rs12622422	0	144987536	A	C
2	rs16855320	0	144988733	A	G
2	rs1012272	0	144993201	C	T
2	rs16823604	0	144996047	T	C
2	rs149146004	0	145000127	G	C
2	rs144603356	0	145000267	G	A
2	rs143119450	0	145009938	C	T
2	rs60152197	0	145010312	A	G
2	rs62169169	0	145010479	G	A
2	rs12151646	0	145011382	G	A
2	rs62169170	0	145019187	G	A
2	rs117984525	0	145019245	A	G
2	rs74674971	0	145020068	T	C
2	rs138734520	0	145021769	C	A
2	rs78756800	0	145024023	T	C
2	rs74966768	0	145024540	T	C
2	rs7589628	0	145027454	A	G
2	rs62169171	0	145029003	T	C
2	rs183287052	0	145033781	T	A
2	rs12620547	0	145034271	T	G
2	rs10928210	0	145036035	A	G
2	rs140323738	0	145041073	T	C
2	rs143960832	0	145042302	G	A
2	rs6758720	0	145042747	A	G
2	rs76163260	0	145043434	T	C
2	rs144088686	0	145044511	C	A
2	rs62169173	0	145045701	G	T
2	rs115841410	0	145046769	G	A
2	rs62169174	0	145046987	T	C
2	rs79533790	0	145047509	T	C
2	rs56175708	0	145049557	G	C
2	rs117982973	0	145050086	G	A
2	rs80130354	0	145053727	T	G
2	rs11886379	0	145054854	G	C
2	rs12615626	0	145057036	G	A
2	rs997840	0	145058077	A	G
2	rs75704924	0	145058761	T	C
2	rs7581413	0	145058878	T	A
2	rs7588281	0	145060301	T	C
2	rs140908407	0	145067768	T	C
2	rs62169189	0	145072267	A	G
2	rs114597351	0	145074068	C	G
2	rs62169190	0	145078775	C	T
2	rs2381575	0	145078959	T	C
2	rs10496963	0	145079065	T	C
2	rs62169191	0	145079090	T	A
2	rs62169192	0	145083668	G	T
2	rs62169194	0	145084643	A	G
2	rs140557157	0	145085896	A	C
2	rs76213422	0	145086052	C	G
2	rs11891991	0	145088006	C	T
2	rs36006777	0	145088263	G	A
2	rs28634943	0	145088448	T	C
2	rs141508727	0	145089502	G	A
2	rs79888994	0	145092023	T	A
2	rs13383608	0	145093066	G	A
2	rs148725640	0	145102175	C	A
2	rs75156687	0	145102809	C	T
2	rs77044112	0	145103369	C	T
2	rs79318917	0	145105527	C	G
2	rs6722360	0	145105924	C	T
2	rs78574499	0	145107459	T	C
2	rs76589165	0	145111004	C	A
2	rs10167323	0	145111737	A	T
2	rs145345919	0	145113007	C	T
2	rs1427654	0	145113573	T	C
2	rs13425139	0	145115611	C	T
2	rs76266402	0	145117747	G	A
2	rs144019599	0	145119239	G	A
2	rs10206546	0	145121339	G	A
2	rs6748240	0	145122840	G	A
2	rs62169197	0	145122864	A	G
2	rs12185711	0	145126711	A	C
2	rs3928425	0	145134588	C	T
2	rs35359264	0	145136553	T	C
2	rs78719985	0	145137352	G	C
2	rs56240638	0	145138321	T	A
2	rs6734270	0	145138835	C	G
2	rs35339313	0	145139727	C	T
2	rs74271308	0	145141162	A	C
2	rs12991836	0	145141541	A	C
2	rs79710863	0	145145053	T	C
2	rs16855324	0	145147758	C	T
2	rs79903706	0	145147925	A	T
2	rs35783446	0	145153058	C	T
2	rs35015447	0	145153076	T	C
2	rs117772614	0	145153942	C	T
2	rs143450927	0	145153973	T	A
2	rs13003631	0	145155414	G	A
2	rs10185359	0	145155731	T	C
2	rs35213774	0	145157858	A	G
2	rs77239950	0	145158112	A	G
2	rs76167512	0	145158229	C	T
2	rs68066623	0	145159105	T	G
2	rs13009259	0	145161902	A	G
2	rs11683355	0	145164543	C	A
2	rs10197694	0	145164666	T	C
2	rs55755433	0	145165106	A	G
2	rs35728039	0	145165183	A	G
2	rs3770305	0	145169177	G	A
2	rs7560525	0	145169563	A	G
2	rs11680290	0	145169952	A	T
2	rs3755090	0	145171121	A	G
2	rs3755091	0	145171432	T	G
2	rs6430057	0	145171912	T	A
2	rs16823675	0	145173029	T	C
2	rs11904051	0	145173763	T	C
2	rs55636104	0	145176229	C	T
2	rs6748886	0	145177708	C	T
2	rs7600752	0	145178110	G	A
2	rs16823683	0	145179581	T	C
2	rs34227912	0	145180921	G	A
2	rs10928212	0	145181758	A	C
2	rs10210063	0	145182957	C	G
2	rs3821064	0	145183072	G	C
2	rs13016542	0	145183851	T	C
2	rs10192562	0	145184316	A	G
2	rs12996983	0	145184666	G	A
2	rs6721820	0	145186664	T	C
2	rs12614546	0	145186749	C	T
2	rs2288353	0	145187783	T	C
2	rs10164806	0	145193326	C	T
2	rs72858464	0	145195599	T	A
2	rs17738837	0	145196196	T	G
2	rs13401103	0	145198623	G	A
2	rs72858474	0	145198889	G	A
2	rs67710699	0	145198940	T	A
2	rs75608844	0	145199603	G	C
2	rs13013418	0	145202375	A	C
2	rs16823732	0	145204758	G	A
2	rs7568133	0	145204976	G	A
2	rs10187892	0	145205693	G	C
2	rs190865924	0	145205768	C	T
2	rs16823737	0	145206066	G	A
2	rs4662221	0	145206092	A	G
2	rs16823743	0	145206167	A	G
2	rs79134934	0	145207837	T	C
2	rs12105918	0	145208193	T	C
2	rs10197368	0	145208367	C	T
2	rs7582631	0	145208527	G	C
2	rs7597006	0	145209076	T	C
2	rs72858496	0	145209916	C	T
2	rs731108	0	145213638	G	C
2	rs1427298	0	145214421	C	T
2	rs7599224	0	145214607	T	G
2	rs7562247	0	145215572	A	G
2	rs13389578	0	145216048	T	C
2	rs13401515	0	145216132	A	T
2	rs79910836	0	145217478	A	C
2	rs12327962	0	145218605	G	A
2	rs117336728	0	145219379	T	C
2	rs13002663	0	145220163	C	T
2	rs7605612	0	145221637	T	A
2	rs139273704	0	145221678	T	C
2	rs13403907	0	145222038	A	G
2	rs11892740	0	145222171	A	G
2	rs144894168	0	145222172	T	C
2	rs142131902	0	145222607	C	T
2	rs28475137	0	145223155	C	T
2	rs28610014	0	145223242	G	A
2	rs13382811	0	145223620	C	T
2	rs17677601	0	145223732	G	T
2	rs13396535	0	145223872	T	C
2	rs62169220	0	145225071	A	G
2	rs6717029	0	145225885	T	C
2	rs10187371	0	145226370	T	C
2	rs10187455	0	145226412	T	A
2	rs10187477	0	145226490	T	C
2	rs10198698	0	145226632	A	G
2	rs10198706	0	145226675	A	G
2	rs9287359	0	145226930	G	A
2	rs9287360	0	145227050	C	T
2	rs13410341	0	145227258	T	C
2	rs1427297	0	145227458	C	T
2	rs6430059	0	145228701	A	G
2	rs1365777	0	145229857	T	A
2	rs12052925	0	145230014	G	T
2	rs12624246	0	145230121	A	G
2	rs17739820	0	145230446	G	C
2	rs890583	0	145230917	G	A
2	rs749234	0	145231349	A	G
2	rs890582	0	145231520	T	C
2	rs749233	0	145231557	T	C
2	rs146450060	0	145231608	G	A
2	rs78786854	0	145233462	C	T
2	rs4662223	0	145235108	A	G
2	rs7598022	0	145236038	A	T
2	rs7598023	0	145236039	A	T
2	rs186967408	0	145236042	T	A
2	rs7600781	0	145236142	A	G
2	rs6724648	0	145236514	G	C
2	rs1365779	0	145238982	C	G
2	rs76344693	0	145241087	T	C
2	rs72992185	0	145241312	C	G
2	rs116237319	0	145241652	T	C
2	rs6755392	0	145242122	A	G
2	rs10197024	0	145243904	G	A
2	rs13398550	0	145245815	A	G
2	rs114721169	0	145247680	C	T
2	rs1060451	0	145250957	C	G
2	rs1060448	0	145251094	A	G
2	rs6761789	0	145252729	T	G
2	rs16823815	0	145254962	G	C
2	rs12691693	0	145255210	T	C
2	rs78783951	0	145255387	T	C
2	rs12465813	0	145255765	C	G
2	rs1035822	0	145255778	A	G
2	rs4556923	0	145256508	C	T
2	rs6705150	0	145256545	C	T
2	rs7564469	0	145258445	C	T
2	rs79945568	0	145258883	A	G
2	rs12471396	0	145260260	C	T
2	rs112271612	0	145260716	A	G
2	rs2033159	0	145261174	A	C
2	rs78445165	0	145261264	G	A
2	rs141805551	0	145263451	C	G
2	rs116653250	0	145264794	G	C
2	rs965190	0	145267242	G	A
2	rs78588471	0	145268866	A	G
2	rs6740731	0	145270592	G	A
2	rs116497883	0	145271250	C	T
2	rs114229477	0	145272802	A	G
2	rs116970322	0	145273940	G	A
2	rs62169235	0	145274065	T	G
2	rs201380888	0	145274869	G	T
2	rs77027441	0	145278932	T	C
2	rs3806475	0	145279786	A	G
2	rs1465531	0	145280152	A	G
2	rs57360067	0	145282054	C	T
2	rs1427300	0	145282445	G	C
2	rs12691694	0	145282685	A	G
2	rs7602487	0	145284437	G	T
2	rs13027627	0	145285665	T	C
2	rs17678683	0	145286559	T	G
2	rs10928219	0	145286696	A	T
2	rs10928220	0	145287023	G	A
2	rs1469346	0	145287079	A	G
2	rs17884855	0	145287401	A	G
2	rs77383230	0	145287900	A	G
2	rs16823835	0	145288341	A	G
2	rs115663807	0	145288374	A	G
2	rs79688594	0	145289086	T	C
2	rs4662375	0	145290978	A	G
2	rs11692428	0	145291153	C	T
2	rs11681490	0	145291729	A	G
2	rs4564722	0	145292134	C	A
2	rs147605887	0	145292423	T	A
2	rs10173242	0	145292497	T	C
2	rs13034331	0	145293097	C	T
2	rs13034360	0	145293154	C	T
2	rs74559455	0	145294656	T	C
2	rs17740744	0	145295362	A	G
2	rs35766785	0	145295628	C	T
2	rs34586719	0	145295647	C	T
2	rs10183472	0	145295834	T	C
2	rs11682712	0	145295918	T	C
2	rs112598708	0	145296044	A	C
2	rs2052807	0	145296263	A	C
2	rs4662376	0	145297016	A	T
2	rs4662377	0	145297087	A	T
2	rs17689809	0	145297966	A	T
2	rs12996668	0	145298273	T	C
2	rs17689833	0	145298323	T	G
2	rs66955245	0	145298751	C	A
2	rs61189451	0	145299101	G	A
2	rs76733079	0	145299174	T	A
2	rs6744461	0	145299297	A	C
2	rs74839722	0	145299553	C	A
2	rs16823846	0	145299944	C	T
2	rs13012279	0	145300895	T	C
2	rs12466177	0	145301177	G	A
2	rs12466240	0	145301314	G	C
2	rs13018460	0	145303576	A	G
2	rs146090223	0	145304440	T	C
2	rs77066002	0	145305198	G	A
2	rs1365778	0	145305277	A	G
2	rs11691480	0	145306433	T	A
2	rs16823853	0	145307148	A	G
2	rs76109406	0	145307698	A	G
2	rs74271317	0	145307917	G	A
2	rs4662226	0	145308214	G	C
2	rs4662227	0	145308215	A	T
2	rs72850624	0	145309145	C	T
2	rs34698778	0	145310342	C	T
2	rs16823855	0	145310827	A	C
2	rs16823860	0	145311251	G	A
2	rs72997848	0	145313483	A	T
2	rs13390232	0	145313767	A	G
2	rs17741144	0	145315492	T	C
2	rs1966556	0	145315503	A	G
2	rs4662378	0	145315981	A	G
2	rs4662380	0	145316407	T	C
2	rs10205718	0	145316686	G	T
2	rs77513726	0	145316727	A	T
2	rs6746122	0	145317284	G	A
2	rs1256914	0	145318017	G	C
2	rs6722387	0	145319073	A	G
2	rs16823865	0	145319163	C	T
2	rs56698253	0	145319487	A	C
2	rs78579342	0	145320212	C	T
2	rs16823866	0	145324977	T	C
2	rs17741296	0	145326099	T	A
2	rs117751372	0	145327427	G	C
2	rs76796368	0	145328422	C	T
2	rs13413446	0	145328876	T	C
2	rs10196007	0	145329033	T	C
2	rs10196335	0	145329388	T	G
2	rs78293485	0	145329536	C	T
2	rs1541780	0	145329809	C	A
2	rs10187303	0	145330355	G	A
2	rs12471130	0	145330452	C	G
2	rs59998168	0	145331724	T	C
2	rs4563167	0	145334304	G	A
2	rs17741497	0	145336371	G	A
2	rs13409684	0	145336838	C	A
2	rs890620	0	145339520	T	C
2	rs4143008	0	145339954	A	G
2	rs141679037	0	145340005	T	C
2	rs79467368	0	145341183	G	C
2	rs16823886	0	145341259	G	A
2	rs1559964	0	145343426	C	G
2	rs12467963	0	145345343	A	T
2	rs6738630	0	145345711	G	A
2	rs77214233	0	145346254	G	T
2	rs10187896	0	145348025	A	G
2	rs4662382	0	145348057	C	T
2	rs112448560	0	145348157	A	G
2	rs117251343	0	145350065	A	G
2	rs1427506	0	145351120	C	G
2	rs10803510	0	145355211	G	A
2	rs77230051	0	145355508	C	T
2	rs74640750	0	145358203	A	G
2	rs78299333	0	145358595	A	G
2	rs10496964	0	145359909	C	T
2	rs17690892	0	145360235	A	G
2	rs17741930	0	145362155	T	C
2	rs79323000	0	145362965	C	T
2	rs1346343	0	145364356	A	G
2	rs1427507	0	145366778	G	T
2	rs1427508	0	145367024	T	A
2	rs6727224	0	145367508	C	A
2	rs76571112	0	145367785	C	T
2	rs1346344	0	145368383	C	T
2	rs140090309	0	145368438	G	A
2	rs2162571	0	145368852	G	A
2	rs144800382	0	145368946	T	C
2	rs75917352	0	145370978	G	T
2	rs4662385	0	145372095	T	C
2	rs79924215	0	145372493	G	C
2	rs79106351	0	145373374	T	G
2	rs78946883	0	145374746	G	A
2	rs10201960	0	145375468	G	A
2	rs4662386	0	145376058	T	C
2	rs16823921	0	145376116	A	G
2	rs7565134	0	145377045	A	G
2	rs75490288	0	145377211	G	A
2	rs12691695	0	145377727	T	C
2	rs76077173	0	145378480	G	T
2	rs1035837	0	145379270	A	C
2	rs2381649	0	145379635	G	A
2	rs12470032	0	145380620	T	C
2	rs13020210	0	145381225	G	A
2	rs10496965	0	145381331	C	T
2	rs75143917	0	145381349	G	A
2	rs117145489	0	145381672	T	C
2	rs79863936	0	145381706	T	C
2	rs767381	0	145382208	A	G
2	rs4143011	0	145386449	T	C
2	rs1427500	0	145388519	T	C
2	rs12691696	0	145390240	G	A
2	rs79322173	0	145390834	C	T
2	rs116116577	0	145391128	C	T
2	rs1834787	0	145395016	G	A
2	rs4662388	0	145395225	G	A
2	rs6745169	0	145396178	T	G
2	rs6731249	0	145396963	C	T
2	rs117955634	0	145396996	G	A
2	rs80247874	0	145398686	C	T
2	rs1427499	0	145400317	A	G
2	rs77726665	0	145403066	C	A
2	rs10201496	0	145403591	C	T
2	rs146661395	0	145411183	C	T
2	rs74697736	0	145412271	G	A
2	rs116976694	0	145412898	T	C
2	rs12104619	0	145413855	C	A
2	rs59649507	0	145414401	T	A
2	rs183125254	0	145414623	A	T
2	rs1896453	0	145415828	T	C
2	rs72991962	0	145420704	A	C
2	rs35099259	0	145421336	T	A
2	rs1529387	0	145422953	C	T
2	rs79179815	0	145425418	C	T
2	rs61440197	0	145427703	A	G
2	rs148428998	0	145428821	C	G
2	rs1529386	0	145431068	C	T
2	rs12691698	0	145431630	C	G
2	rs77485177	0	145433079	G	A
2	rs75118888	0	145434017	A	G
2	rs72617094	0	145434473	G	A
2	rs6745079	0	145435199	G	A
2	rs12623452	0	145435981	C	T
2	rs1559962	0	145437996	A	G
2	rs1559961	0	145438314	G	A
2	rs13015001	0	145440840	G	A
2	rs980772	0	145442190	G	T
2	rs2195115	0	145446205	G	A
2	rs1896454	0	145447272	G	A
2	rs80101310	0	145448735	A	G
2	rs12997597	0	145450700	C	T
2	rs10205995	0	145452810	A	G
2	rs76909456	0	145453968	A	G
2	rs12478142	0	145456343	T	A
2	rs2381651	0	145456373	G	A
2	rs958501	0	145456583	G	A
2	rs958500	0	145456828	A	T
2	rs1384783	0	145457328	A	G
2	rs13016064	0	145458485	A	G
2	rs10496966	0	145458762	A	G
2	rs10496967	0	145459977	G	A
2	rs1427509	0	145460451	A	G
2	rs76293151	0	145460834	T	A
2	rs2254435	0	145461295	T	C
2	rs16824003	0	145463431	C	T
2	rs2195114	0	145463764	T	C
2	rs10928224	0	145465576	T	A
2	rs12991932	0	145467189	G	A
2	rs7579453	0	145469081	A	C
2	rs1365902	0	145470699	T	C
2	rs4471836	0	145475145	G	A
2	rs12471698	0	145475412	T	C
2	rs3856364	0	145477217	C	G
2	rs62167605	0	145485189	C	G
2	rs148497869	0	145486408	C	T
2	rs75957579	0	145486466	C	T
2	rs76733742	0	145486547	T	G
2	rs1351734	0	145486593	T	C
2	rs10928225	0	145487619	A	G
2	rs900554	0	145490097	A	G
2	rs1564697	0	145490269	G	A
2	rs10928226	0	145493137	G	A
2	rs10200647	0	145494700	T	C
2	rs138463160	0	145495019	G	A
2	rs10203655	0	145495326	T	C
2	rs12620502	0	145497751	C	A
2	rs4662391	0	145499137	A	C
2	rs13027109	0	145500088	A	C
2	rs11679253	0	145503097	A	G
2	rs6707047	0	145503373	A	G
2	rs6430066	0	145504787	T	C
2	rs13025948	0	145505219	G	A
2	rs114197380	0	145505511	G	A
2	rs13032840	0	145506108	G	A
2	rs6728198	0	145508821	A	C
2	rs13003467	0	145509062	A	G
2	rs75173247	0	145509771	C	T
2	rs4662393	0	145510182	G	T
2	rs77841098	0	145511421	G	A
2	rs13008442	0	145511761	T	C
2	rs10928227	0	145515296	T	C
2	rs11900456	0	145516060	A	G
2	rs11902294	0	145517953	A	T
2	rs11883829	0	145519623	A	G
2	rs990847	0	145521886	C	T
2	rs10496968	0	145524246	C	T
2	rs76384697	0	145530266	A	C
2	rs13413613	0	145531555	C	T
2	rs2086748	0	145534243	G	A
2	rs74338082	0	145535568	G	A
2	rs1483499	0	145537495	A	G
2	rs13416364	0	145539147	A	T
2	rs4662394	0	145541435	G	T
2	rs1825334	0	145544002	C	T
2	rs10432351	0	145549671	G	A
2	rs4662231	0	145554015	A	G
2	rs4662232	0	145554379	G	T
2	rs1483490	0	145554667	T	C
2	rs7575857	0	145555989	C	T
2	rs141488599	0	145556121	A	G
2	rs114694392	0	145559263	A	T
2	rs1905347	0	145560819	G	A
2	rs1994155	0	145562323	G	C
2	rs1483491	0	145564045	A	G
2	rs117357170	0	145567221	T	G
2	rs12611966	0	145567693	G	T
2	rs11674690	0	145567774	C	T
2	rs1384779	0	145568183	T	C
2	rs2128802	0	145574413	A	G
2	rs10928228	0	145576408	C	T
2	rs10754919	0	145577795	G	A
2	rs1085459	0	145579442	A	T
2	rs12328700	0	145579790	C	T
2	rs1085460	0	145580283	A	G
2	rs1092395	0	145581262	C	G
2	rs1085461	0	145581451	A	G
2	rs786486	0	145582081	C	T
2	rs10181009	0	145582298	G	T
2	rs706624	0	145583839	A	C
2	rs706625	0	145584013	G	A
2	rs786487	0	145584210	T	G
2	rs786489	0	145584495	G	A
2	rs786490	0	145584570	G	T
2	rs2381663	0	145584595	C	T
2	rs786492	0	145585626	A	G
2	rs987762	0	145586339	G	A
2	rs786493	0	145587165	A	G
2	rs13396130	0	145588603	A	G
2	rs148322738	0	145588924	T	C
2	rs118064982	0	145589251	G	A
2	rs786494	0	145590376	A	G
2	rs13028678	0	145590819	G	A
2	rs786495	0	145590872	G	A
2	rs786498	0	145591740	G	A
2	rs13018654	0	145592070	C	T
2	rs117900053	0	145592101	A	C
2	rs3856365	0	145594328	A	T
2	rs786499	0	145594780	G	C
2	rs11899456	0	145594790	T	A
2	rs786500	0	145595571	G	A
2	rs9646654	0	145596274	A	T
2	rs786502	0	145596429	C	T
2	rs1528186	0	145596758	A	T
2	rs10928229	0	145597023	A	T
2	rs10196836	0	145597356	C	T
2	rs16824118	0	145598118	T	C
2	rs118108661	0	145599027	A	G
2	rs10928230	0	145599194	T	C
2	rs138044419	0	145599651	C	A
2	rs1384781	0	145601057	T	C
2	rs17479071	0	145602015	A	G
2	rs74271319	0	145602331	G	A
2	rs1483494	0	145602946	C	T
2	rs12614370	0	145603362	A	G
2	rs16855340	0	145605167	T	A
2	rs12612580	0	145608404	G	A
2	rs77016878	0	145611355	A	G
2	rs62169567	0	145618120	T	C
2	rs144981239	0	145622045	C	G
2	rs62169568	0	145627526	A	T
2	rs138434424	0	145629136	C	T
2	rs17479267	0	145630762	C	T
2	rs6754982	0	145631340	A	G
2	rs77857717	0	145631461	C	G
2	rs7591518	0	145632077	T	C
2	rs28372104	0	145632532	C	G
2	rs6738560	0	145634153	G	A
2	rs1438900	0	145634861	A	C
2	rs76594692	0	145635626	A	G
2	rs7603126	0	145638604	C	A
2	rs117356787	0	145638955	C	T
2	rs62169570	0	145639079	G	A
2	rs11677125	0	145639156	G	C
2	rs11677207	0	145639443	C	T
2	rs11677298	0	145639482	G	T
2	rs11677257	0	145639577	C	A
2	rs149313122	0	145640070	G	T
2	rs17407414	0	145640413	C	T
2	rs2118775	0	145640663	A	G
2	rs2077917	0	145641058	C	T
2	rs7598305	0	145642417	G	T
2	rs7571520	0	145642433	A	T
2	rs6430071	0	145642709	G	A
2	rs1918877	0	145643334	T	A
2	rs62169571	0	145643386	A	T
2	rs1918876	0	145643597	G	A
2	rs35684585	0	145643784	A	G
2	rs34528635	0	145643971	G	A
2	rs4662402	0	145644545	C	T
2	rs6729614	0	145644874	A	G
2	rs77659393	0	145644989	A	G
2	rs974755	0	145645305	G	A
2	rs10928231	0	145645756	T	C
2	rs10928232	0	145645775	G	A
2	rs1438896	0	145646072	T	C
2	rs17407477	0	145647603	C	T
2	rs786268	0	145648924	G	T
2	rs117481664	0	145649759	A	G
2	rs786267	0	145649918	A	G
2	rs786266	0	145651897	T	A
2	rs17407498	0	145652573	T	C
2	rs57969627	0	145652706	G	T
2	rs786264	0	145653140	A	C
2	rs17479393	0	145653287	A	T
2	rs149803041	0	145653798	A	G
2	rs786263	0	145654459	T	C
2	rs1319685	0	145654718	T	G
2	rs144830965	0	145654920	G	T
2	rs148912137	0	145658303	C	T
2	rs1085420	0	145659499	T	G
2	rs786279	0	145660840	T	C
2	rs12623116	0	145660948	C	T
2	rs786280	0	145661823	C	T
2	rs796797	0	145663271	G	A
2	rs706626	0	145663440	T	C
2	rs76131474	0	145665582	T	C
2	rs786270	0	145665970	C	G
2	rs76427165	0	145666603	C	T
2	rs786271	0	145667885	G	A
2	rs13009019	0	145670572	A	G
2	rs786272	0	145670892	G	A
2	rs786273	0	145671109	G	A
2	rs9646680	0	145671738	T	G
2	rs786274	0	145672413	G	A
2	rs2918596	0	145673600	A	G
2	rs2579022	0	145674075	T	C
2	rs142818929	0	145674295	C	A
2	rs1438897	0	145674958	G	A
2	rs72854415	0	145675338	A	G
2	rs72854416	0	145675468	G	A
2	rs2579023	0	145675768	G	C
2	rs813684	0	145677006	C	T
2	rs79902986	0	145677339	C	T
2	rs10928235	0	145678114	A	T
2	rs812530	0	145679716	G	T
2	rs786218	0	145681377	T	G
2	rs58117425	0	145681570	G	A
2	rs11679718	0	145681935	G	A
2	rs11680871	0	145682219	C	T
2	rs786223	0	145682714	G	A
2	rs706627	0	145683528	G	A
```
