## Supplementary material for "Characterization of shared and ancestry-specific signals driving complex traits using multi-ancestry fine-mapping": s2_snps.txt

```
rs7582863
rs768145
rs12467836
rs12233007
rs80121990
rs112743214
rs55951961
rs16823337
rs16823339
rs66732679
rs787164
rs787165
rs144030722
rs11692019
rs706622
rs118057046
rs787166
rs4662216
rs1011397
rs787167
rs6757935
rs973543
rs11888898
rs141980591
rs72851890
rs62167032
rs787170
rs787171
rs3731957
rs787172
rs75413117
rs12618509
rs28521602
rs12612842
rs35304150
rs112925688
rs72851896
rs12619798
rs35790422
rs16823360
rs3755088
rs56385884
rs79459257
rs16823361
rs60305932
rs9678811
rs787175
rs72852907
rs72852908
rs58186643
rs77263371
rs7572132
rs16823373
rs56123489
rs72852911
rs115605789
rs35548636
rs76901024
rs72852913
rs79274669
rs61202373
rs12621041
rs16823379
rs72852918
rs16823382
rs72852924
rs146235644
rs76965798
rs787182
rs56271766
rs2111671
rs149356372
rs72852926
rs1257048
rs7606556
rs72852929
rs72852930
rs376086040
rs115564139
rs72852932
rs13000747
rs72852936
rs72852938
rs72852941
rs73962160
rs148966969
rs72852945
rs80034147
rs77879782
rs55681388
rs4662361
rs55634187
rs72852947
rs72852948
rs72852949
rs117484503
rs77755028
rs76913254
rs79068867
rs56120346
rs75766270
rs55803436
rs55922892
rs55767081
rs75342549
rs56090763
rs77274348
rs56166856
rs56203039
rs13402935
rs117759070
rs55933933
rs77168512
rs75584646
rs78101162
rs72852962
rs78684876
rs76902311
rs72852967
rs10185661
rs75433884
rs4662362
rs4662363
rs72852969
rs76268297
rs79898812
rs1469474
rs3806480
rs3820756
rs3806479
rs3806478
rs56317913
rs74499945
rs74837869
rs80110698
rs56136411
rs140562538
rs28648869
rs28679451
rs75047350
rs77352310
rs115204238
rs72852978
rs72852982
rs77554630
rs78235144
rs80030513
rs116644007
rs146296354
rs117317939
rs10928205
rs1864245
rs77919487
rs72852985
rs74740576
rs113458869
rs76313141
rs75242750
rs57407763
rs80316181
rs74751599
rs1861878
rs79900296
rs16823411
rs75359101
rs78387130
rs56361359
rs56181240
rs55766236
rs72852992
rs72852993
rs6747609
rs77401261
rs16823412
rs56332803
rs6719835
rs79179521
rs56048525
rs72852998
rs72852999
rs72853001
rs80115165
rs72854104
rs56947011
rs56038451
rs57286143
rs72854106
rs1465366
rs1465367
rs28544584
rs959766
rs959767
rs1465368
rs12615549
rs139851959
rs142688946
rs9287357
rs72854112
rs78042952
rs56411188
rs75842916
rs4662364
rs1560222
rs16823435
rs145358952
rs6725251
rs55772185
rs7602624
rs147699731
rs148735196
rs149478093
rs77406766
rs138177177
rs186983744
rs149798421
rs62167042
rs12614766
rs141147966
rs17666845
rs56105455
rs55795630
rs77853030
rs72854123
rs4662366
rs72854129
rs7572015
rs10496956
rs2082023
rs67782055
rs142518108
rs74561851
rs77254472
rs6430050
rs77963138
rs16823475
rs72854147
rs55883773
rs28789733
rs79003646
rs7608953
rs74717770
rs141483037
rs16823476
rs16823481
rs149212254
rs10496957
rs1366678
rs80292342
rs16823487
rs17667653
rs141119204
rs16823488
rs16823489
rs16823491
rs111259622
rs76337741
rs142825199
rs140027060
rs7568178
rs60554222
rs145427896
rs6757980
rs142888241
rs72854165
rs34429810
rs1560224
rs75314498
rs4662217
rs56349864
rs56119149
rs187069575
rs16848271
rs72854176
rs80290036
rs12997988
rs75280609
rs12613814
rs10445654
rs55716423
rs75991652
rs1429096
rs144850928
rs1429097
rs16823520
rs1429098
rs78559509
rs77291958
rs140963830
rs6707998
rs374685218
rs117934931
rs7576105
rs7606720
rs373363489
rs12053208
rs72854193
rs76739884
rs7564488
rs1427315
rs3731958
rs59687135
rs72854200
rs72855503
rs58738282
rs10184082
rs72855507
rs67551205
rs10173322
rs10197599
rs78637586
rs12463773
rs114240667
rs16823535
rs181196658
rs75179085
rs72855511
rs1427310
rs56395361
rs16823541
rs4662368
rs13415860
rs12616927
rs1344628
rs79302586
rs115661348
rs59697679
rs143912312
rs13411437
rs73008247
rs73964929
rs16855315
rs141887562
rs180728646
rs6726343
rs6707579
rs10439191
rs10439175
rs28705915
rs75541306
rs7563626
rs76585700
rs13416245
rs28479091
rs13406608
rs13406634
rs2303544
rs74803473
rs4662369
rs149554582
rs186787889
rs10460254
rs28420848
rs77503859
rs141646862
rs76961792
rs56062923
rs16823566
rs16823569
rs13383062
rs117085527
rs6758648
rs62167058
rs62167059
rs6725333
rs10191725
rs143914315
rs6715658
rs6716723
rs6731750
rs116685634
rs3820755
rs10928206
rs143018357
rs12466206
rs13392253
rs16823583
rs10496961
rs16823589
rs148107998
rs191719201
rs13432930
rs12622422
rs16855320
rs1012272
rs16823604
rs149146004
rs144603356
rs143119450
rs60152197
rs62169169
rs12151646
rs62169170
rs117984525
rs74674971
rs138734520
rs78756800
rs74966768
rs7589628
rs62169171
rs183287052
rs12620547
rs10928210
rs140323738
rs143960832
rs6758720
rs76163260
rs144088686
rs62169173
rs115841410
rs62169174
rs79533790
rs56175708
rs117982973
rs80130354
rs11886379
rs12615626
rs997840
rs75704924
rs7581413
rs7588281
rs140908407
rs62169189
rs114597351
rs62169190
rs2381575
rs10496963
rs62169191
rs62169192
rs62169194
rs140557157
rs76213422
rs11891991
rs36006777
rs28634943
rs141508727
rs79888994
rs13383608
rs148725640
rs75156687
rs77044112
rs79318917
rs6722360
rs78574499
rs76589165
rs10167323
rs145345919
rs1427654
rs13425139
rs76266402
rs144019599
rs10206546
rs6748240
rs62169197
rs12185711
rs3928425
rs35359264
rs78719985
rs56240638
rs6734270
rs35339313
rs74271308
rs12991836
rs79710863
rs16855324
rs79903706
rs35783446
rs35015447
rs117772614
rs143450927
rs13003631
rs10185359
rs35213774
rs77239950
rs76167512
rs68066623
rs13009259
rs11683355
rs10197694
rs55755433
rs35728039
rs3770305
rs7560525
rs11680290
rs3755090
rs3755091
rs6430057
rs16823675
rs11904051
rs55636104
rs6748886
rs7600752
rs16823683
rs34227912
rs10928212
rs10210063
rs3821064
rs13016542
rs10192562
rs12996983
rs6721820
rs12614546
rs2288353
rs10164806
rs72858464
rs17738837
rs13401103
rs72858474
rs67710699
rs75608844
rs13013418
rs16823732
rs7568133
rs10187892
rs190865924
rs16823737
rs4662221
rs16823743
rs79134934
rs12105918
rs10197368
rs7582631
rs7597006
rs72858496
rs731108
rs1427298
rs7599224
rs7562247
rs13389578
rs13401515
rs79910836
rs12327962
rs117336728
rs13002663
rs7605612
rs139273704
rs13403907
rs11892740
rs144894168
rs142131902
rs28475137
rs28610014
rs13382811
rs17677601
rs13396535
rs62169220
rs6717029
rs10187371
rs10187455
rs10187477
rs10198698
rs10198706
rs9287359
rs9287360
rs13410341
rs1427297
rs6430059
rs1365777
rs12052925
rs12624246
rs17739820
rs890583
rs749234
rs890582
rs749233
rs146450060
rs78786854
rs4662223
rs7598022
rs7598023
rs186967408
rs7600781
rs6724648
rs1365779
rs76344693
rs72992185
rs116237319
rs6755392
rs10197024
rs13398550
rs114721169
rs1060451
rs1060448
rs6761789
rs16823815
rs12691693
rs78783951
rs12465813
rs1035822
rs4556923
rs6705150
rs7564469
rs79945568
rs12471396
rs112271612
rs2033159
rs78445165
rs141805551
rs116653250
rs965190
rs78588471
rs6740731
rs116497883
rs114229477
rs116970322
rs62169235
rs201380888
rs77027441
rs3806475
rs1465531
rs57360067
rs1427300
rs12691694
rs7602487
rs13027627
rs17678683
rs10928219
rs10928220
rs1469346
rs17884855
rs77383230
rs16823835
rs115663807
rs79688594
rs4662375
rs11692428
rs11681490
rs4564722
rs147605887
rs10173242
rs13034331
rs13034360
rs74559455
rs17740744
rs35766785
rs34586719
rs10183472
rs11682712
rs112598708
rs2052807
rs4662376
rs4662377
rs17689809
rs12996668
rs17689833
rs66955245
rs61189451
rs76733079
rs6744461
rs74839722
rs16823846
rs13012279
rs12466177
rs12466240
rs13018460
rs146090223
rs77066002
rs1365778
rs11691480
rs16823853
rs76109406
rs74271317
rs4662226
rs4662227
rs72850624
rs34698778
rs16823855
rs16823860
rs72997848
rs13390232
rs17741144
rs1966556
rs4662378
rs4662380
rs10205718
rs77513726
rs6746122
rs1256914
rs6722387
rs16823865
rs56698253
rs78579342
rs16823866
rs17741296
rs117751372
rs76796368
rs13413446
rs10196007
rs10196335
rs78293485
rs1541780
rs10187303
rs12471130
rs59998168
rs4563167
rs17741497
rs13409684
rs890620
rs4143008
rs141679037
rs79467368
rs16823886
rs1559964
rs12467963
rs6738630
rs77214233
rs10187896
rs4662382
rs112448560
rs117251343
rs1427506
rs10803510
rs77230051
rs74640750
rs78299333
rs10496964
rs17690892
rs17741930
rs79323000
rs1346343
rs1427507
rs1427508
rs6727224
rs76571112
rs1346344
rs140090309
rs2162571
rs144800382
rs75917352
rs4662385
rs79924215
rs79106351
rs78946883
rs10201960
rs4662386
rs16823921
rs7565134
rs75490288
rs12691695
rs76077173
rs1035837
rs2381649
rs12470032
rs13020210
rs10496965
rs75143917
rs117145489
rs79863936
rs767381
rs4143011
rs1427500
rs12691696
rs79322173
rs116116577
rs1834787
rs4662388
rs6745169
rs6731249
rs117955634
rs80247874
rs1427499
rs77726665
rs10201496
rs146661395
rs74697736
rs116976694
rs12104619
rs59649507
rs183125254
rs1896453
rs72991962
rs35099259
rs1529387
rs79179815
rs61440197
rs148428998
rs1529386
rs12691698
rs77485177
rs75118888
rs72617094
rs6745079
rs12623452
rs1559962
rs1559961
rs13015001
rs980772
rs2195115
rs1896454
rs80101310
rs12997597
rs10205995
rs76909456
rs12478142
rs2381651
rs958501
rs958500
rs1384783
rs13016064
rs10496966
rs10496967
rs1427509
rs76293151
rs2254435
rs16824003
rs2195114
rs10928224
rs12991932
rs7579453
rs1365902
rs4471836
rs12471698
rs3856364
rs62167605
rs148497869
rs75957579
rs76733742
rs1351734
rs10928225
rs900554
rs1564697
rs10928226
rs10200647
rs138463160
rs10203655
rs12620502
rs4662391
rs13027109
rs11679253
rs6707047
rs6430066
rs13025948
rs114197380
rs13032840
rs6728198
rs13003467
rs75173247
rs4662393
rs77841098
rs13008442
rs10928227
rs11900456
rs11902294
rs11883829
rs990847
rs10496968
rs76384697
rs13413613
rs2086748
rs74338082
rs1483499
rs13416364
rs4662394
rs1825334
rs10432351
rs4662231
rs4662232
rs1483490
rs7575857
rs141488599
rs114694392
rs1905347
rs1994155
rs1483491
rs117357170
rs12611966
rs11674690
rs1384779
rs2128802
rs10928228
rs10754919
rs1085459
rs12328700
rs1085460
rs1092395
rs1085461
rs786486
rs10181009
rs706624
rs706625
rs786487
rs786489
rs786490
rs2381663
rs786492
rs987762
rs786493
rs13396130
rs148322738
rs118064982
rs786494
rs13028678
rs786495
rs786498
rs13018654
rs117900053
rs3856365
rs786499
rs11899456
rs786500
rs9646654
rs786502
rs1528186
rs10928229
rs10196836
rs16824118
rs118108661
rs10928230
rs138044419
rs1384781
rs17479071
rs74271319
rs1483494
rs12614370
rs16855340
rs12612580
rs77016878
rs62169567
rs144981239
rs62169568
rs138434424
rs17479267
rs6754982
rs77857717
rs7591518
rs28372104
rs6738560
rs1438900
rs76594692
rs7603126
rs117356787
rs62169570
rs11677125
rs11677207
rs11677298
rs11677257
rs149313122
rs17407414
rs2118775
rs2077917
rs7598305
rs7571520
rs6430071
rs1918877
rs62169571
rs1918876
rs35684585
rs34528635
rs4662402
rs6729614
rs77659393
rs974755
rs10928231
rs10928232
rs1438896
rs17407477
rs786268
rs117481664
rs786267
rs786266
rs17407498
rs57969627
rs786264
rs17479393
rs149803041
rs786263
rs1319685
rs144830965
rs148912137
rs1085420
rs786279
rs12623116
rs786280
rs796797
rs706626
rs76131474
rs786270
rs76427165
rs786271
rs13009019
rs786272
rs786273
rs9646680
rs786274
rs2918596
rs2579022
rs142818929
rs1438897
rs72854415
rs72854416
rs2579023
rs813684
rs79902986
rs10928235
rs812530
rs786218
rs58117425
rs11679718
rs11680871
rs786223
rs706627
```
