## Supplementary material for "Characterization of shared and ancestry-specific signals driving complex traits using multi-ancestry fine-mapping": susiex_nc3.cs80.cs

```
CS_ID	SNP	BP	REF_ALLELE	ALT_ALLELE	REF_FRQ	BETA	SE	-LOG10P	CS_PIP	OVRL_PIP
1	rs12991836	145141541	C,C	A,A	0.628231,0.479167	0.0275033,0.0246864	0.00409113,0.00855678	10.7485,2.40738	0.729754	0.729755
1	rs35339313	145139727	T,T	C,C	0.628231,0.49504	0.0268663,0.0238039	0.00409113,0.00854977	10.2894,2.27029	0.268881	0.268881
2	rs68066623	145159105	G,G	T,T	0.850895,0.924603	-0.0367026,-0.0267917	0.0055508,0.0161901	10.4216,1.00895	0.234661	0.234662
2	rs35213774	145157858	G,G	A,A	0.850895,0.925595	-0.0366592,-0.0259134	0.0055508,0.0162889	10.3986,0.952177	0.211385	0.211386
2	rs78719985	145137352	C,C	G,G	0.878728,0.934524	-0.0376753,-0.0404604	0.00605664,0.0172809	9.30487,1.71637	0.196706	0.196707
2	rs13016542	145183851	C,C	T,T	0.858847,0.935516	-0.0388711,-0.0262388	0.00567854,0.0174041	11.1173,0.880574	0.131197	0.131198
2	rs35359264	145136553	C,C	T,T	0.878728,0.93254	-0.0369648,-0.04066	0.00605664,0.017043	8.98306,1.7684	0.114233	0.114234
```
